## Supplementary material for "Characterization of shared and ancestry-specific signals driving complex traits using multi-ancestry fine-mapping": susiex_nc2.cs80.cs

```
CS_ID	SNP	BP	REF_ALLELE	ALT_ALLELE	REF_FRQ	BETA	SE	-LOG10P	CS_PIP	OVRL_PIP
1	chr4:109927638:A:G	109927638	G,G	A,A	1,1	inf,inf	inf,inf	11.7661,0.100366	0.112763	0.112781
1	chr4:109952770:T:C	109952770	C,C	T,T	1,1	inf,inf	inf,inf	11.7714,0.0108113	0.111242	0.111259
1	chr4:109953217:T:C	109953217	C,C	T,T	1,1	inf,inf	inf,inf	11.5884,0.00810061	0.0741697	0.0741877
1	chr4:109933275:G:A	109933275	A,A	G,G	1,1	inf,-inf	inf,inf	11.5208,0.0316446	0.0641721	0.0641904
1	chr4:109936627:T:G	109936627	G,G	T,T	1,1	inf,-inf	inf,inf	11.511,0.00667997	0.0625019	0.06252
1	chr4:109971007:T:C	109971007	C,C	T,T	1,1	inf,inf	inf,inf	11.5135,0.014984	0.0623922	0.0624111
1	chr4:109929980:G:A	109929980	A,A	G,G	1,1	inf,-inf	inf,inf	11.4658,0.0618161	0.0574361	0.0574547
1	chr4:109924551:T:C	109924551	C,C	T,T	1,1	inf,-inf	inf,inf	11.4551,0.0829429	0.0568579	0.0568771
1	chr4:109922104:A:G	109922104	G,G	A,A	1,1	inf,-inf	inf,inf	11.4224,0.147761	0.0550585	0.0550783
1	chr4:109917706:C:T	109917706	T,T	C,C	1,1	inf,inf	inf,inf	11.2386,0.388304	0.0458114	0.0458352
1	chr4:109979635:G:A	109979635	A,A	G,G	1,1	inf,inf	inf,inf	11.3432,0.076558	0.0442217	0.0442425
1	chr4:109916970:G:A	109916970	A,A	G,G	1,1	inf,inf	inf,inf	11.1808,0.322959	0.0373482	0.0373703
1	chr4:109980042:G:A	109980042	A,A	G,G	1,1	inf,inf	inf,inf	11.2208,0.0680669	0.0335467	0.0335672
2	chr4:110309540:G:A	110309540	NA,A	NA,G	NA,1	NA,-inf	NA,inf	NA,3.3561	0.0406539	0.0406539
2	chr4:110069170:TAGG:T	110069170	T,NA	TAGG,NA	1,NA	-inf,NA	inf,NA	3.08149,NA	0.0324796	0.0324796
2	chr4:109579598:G:A	109579598	NA,A	NA,G	NA,1	NA,inf	NA,inf	NA,3.01071	0.0207237	0.0207237
2	chr4:110081929:T:C	110081929	NA,C	NA,T	NA,1	NA,-inf	NA,inf	NA,2.97418	0.0186514	0.0186514
2	chr4:109948028:C:A	109948028	NA,A	NA,C	NA,1	NA,inf	NA,inf	NA,2.96818	0.0181927	0.0181927
2	chr4:109583418:C:T	109583418	NA,T	NA,C	NA,1	NA,inf	NA,inf	NA,2.93473	0.0178281	0.0178281
2	chr4:110319551:C:G	110319551	G,G	C,C	1,1	-inf,-inf	inf,inf	0.478329,3.53255	0.010861	0.010861
2	chr4:109592827:C:G	109592827	NA,G	NA,C	NA,1	NA,inf	NA,inf	NA,2.66275	0.0104257	0.0104257
2	chr4:109579367:A:G	109579367	NA,G	NA,A	NA,1	NA,inf	NA,inf	NA,2.59431	0.00911696	0.00911696
2	chr4:109587425:G:A	109587425	NA,A	NA,G	NA,1	NA,inf	NA,inf	NA,2.57304	0.00874546	0.00874546
2	chr4:110084962:T:G	110084962	G,G	T,T	1,1	-inf,-inf	inf,inf	1.86068,0.115536	0.00740423	0.00740423
2	chr4:109946968:A:C	109946968	NA,C	NA,A	NA,1	NA,inf	NA,inf	NA,2.37336	0.00567937	0.00567937
2	chr4:109899892:A:G	109899892	NA,G	NA,A	NA,1	NA,inf	NA,inf	NA,2.34955	0.0054322	0.0054322
2	chr4:109951960:A:G	109951960	NA,G	NA,A	NA,1	NA,inf	NA,inf	NA,2.34684	0.00539605	0.00539605
2	chr4:109950164:G:A	109950164	NA,A	NA,G	NA,1	NA,inf	NA,inf	NA,2.34168	0.0053825	0.0053825
2	chr4:109958725:C:T	109958725	NA,T	NA,C	NA,1	NA,inf	NA,inf	NA,2.29491	0.00488153	0.00488153
2	chr4:110087967:C:T	110087967	T,T	C,C	1,1	inf,-inf	inf,inf	1.07536,3.04718	0.00435427	0.00435427
2	chr4:110086189:G:A	110086189	A,A	G,G	1,1	inf,-inf	inf,inf	1.10359,3.01409	0.0041851	0.0041851
2	chr4:110079903:G:A	110079903	A,A	G,G	1,1	inf,-inf	inf,inf	1.10573,2.9561	0.00374293	0.00374293
2	chr4:110082734:C:T	110082734	T,T	C,C	1,1	inf,-inf	inf,inf	1.13334,2.92259	0.00359618	0.00359618
2	chr4:110080114:A:T	110080114	T,T	A,A	1,1	inf,-inf	inf,inf	1.11958,2.92408	0.00355924	0.00355924
2	chr4:110079952:G:A	110079952	A,A	G,G	1,1	inf,-inf	inf,inf	1.08789,2.93403	0.00352288	0.00352288
2	chr4:110080455:G:A	110080455	A,A	G,G	1,1	inf,-inf	inf,inf	1.05952,2.93779	0.00346257	0.00346257
2	chr4:110081016:C:G	110081016	G,G	C,C	1,1	inf,-inf	inf,inf	1.0812,2.91986	0.00340835	0.00340835
2	chr4:110082937:T:A	110082937	A,A	T,T	1,1	inf,-inf	inf,inf	1.19405,2.80481	0.00301009	0.00301009
2	chr4:110282833:GT:G	110282833	NA,G	NA,GT	NA,1	NA,inf	NA,inf	NA,1.95408	0.00258205	0.00258205
2	chr4:110326927:C:T	110326927	T,T	C,C	1,1	-inf,-inf	inf,inf	0.495424,2.7621	0.0023218	0.0023218
2	chr4:110128334:T:C	110128334	C,C	T,T	1,1	-inf,-inf	inf,inf	1.30214,1.59392	0.0022875	0.0022875
2	chr4:110248919:C:T	110248919	T,NA	C,NA	1,NA	inf,NA	inf,NA	1.93981,NA	0.00208697	0.00208697
2	chr4:110092631:C:T	110092631	NA,T	NA,C	NA,1	NA,inf	NA,inf	NA,1.80472	0.0019852	0.0019852
2	chr4:110084823:G:C	110084823	NA,C	NA,G	NA,1	NA,inf	NA,inf	NA,1.80001	0.00196752	0.00196752
2	chr4:109780333:G:A	109780333	NA,A	NA,G	NA,1	NA,inf	NA,inf	NA,1.79466	0.00192223	0.00192223
2	chr4:110082635:C:T	110082635	NA,T	NA,C	NA,1	NA,inf	NA,inf	NA,1.77354	0.00187158	0.00187159
2	chr4:110281759:T:C	110281759	NA,C	NA,T	NA,1	NA,inf	NA,inf	NA,1.7391	0.00172788	0.00172788
2	chr4:110320444:G:A	110320444	A,A	G,G	1,1	-inf,-inf	inf,inf	0.328974,2.71004	0.00169522	0.00169522
2	chr4:110121786:T:A	110121786	A,A	T,T	1,1	-inf,-inf	inf,inf	1.27521,1.51767	0.00164457	0.00164457
2	chr4:110086154:C:G	110086154	NA,G	NA,C	NA,1	NA,inf	NA,inf	NA,1.6858	0.00158818	0.00158818
2	chr4:109859665:C:T	109859665	NA,T	NA,C	NA,1	NA,inf	NA,inf	NA,1.68188	0.00153964	0.00153964
2	chr4:109633148:CAG:C	109633148	NA,C	NA,CAG	NA,1	NA,inf	NA,inf	NA,1.64532	0.00145137	0.00145137
2	chr4:109980701:ATT:GTT	109980701	NA,GTT	NA,ATT	NA,1	NA,-inf	NA,inf	NA,1.63165	0.00144721	0.00144721
2	chr4:110217486:A:G	110217486	NA,G	NA,A	NA,1	NA,inf	NA,inf	NA,1.63685	0.00144428	0.00144428
2	chr4:110217803:G:A	110217803	NA,A	NA,G	NA,1	NA,inf	NA,inf	NA,1.63602	0.00144207	0.00144207
2	chr4:109937652:G:A	109937652	NA,A	NA,G	NA,1	NA,inf	NA,inf	NA,1.64366	0.00142828	0.00142828
2	chr4:110370469:C:A	110370469	A,NA	C,NA	1,NA	inf,NA	inf,NA	1.76507,NA	0.00142638	0.00142638
2	chr4:109979991:A:G	109979991	NA,G	NA,A	NA,1	NA,-inf	NA,inf	NA,1.62142	0.00141996	0.00141996
2	chr4:110067131:T:C	110067131	C,C	T,T	1,1	-inf,-inf	inf,inf	1.84757,0.0585649	0.00141707	0.00141707
2	chr4:110068453:C:T	110068453	NA,T	NA,C	NA,1	NA,inf	NA,inf	NA,1.60877	0.00137388	0.00137388
2	chr4:110326762:T:C	110326762	C,C	T,T	1,1	-inf,-inf	inf,inf	0.672926,2.30486	0.00133737	0.00133738
2	chr4:109552639:G:A	109552639	NA,A	NA,G	NA,1	NA,-inf	NA,inf	NA,1.55934	0.00124027	0.00124027
2	chr4:110073722:C:T	110073722	T,T	C,C	1,1	inf,inf	inf,inf	1.21144,1.89529	0.00119475	0.00119475
2	chr4:109712476:G:A	109712476	A,NA	G,NA	1,NA	-inf,NA	inf,NA	2.97031,NA	0.00119145	0.00119145
2	chr4:109505532:C:T	109505532	T,T	C,C	1,1	-inf,-inf	inf,inf	1.7098,1.04882	0.00116061	0.00116061
2	chr4:109998312:C:T	109998312	T,NA	C,NA	1,NA	-inf,NA	inf,NA	0.971288,NA	0.00115906	0.00115906
2	chr4:109612419:A:G	109612419	NA,G	NA,A	NA,1	NA,inf	NA,inf	NA,1.52274	0.00115008	0.00115008
2	chr4:110412214:T:C	110412214	NA,C	NA,T	NA,1	NA,-inf	NA,inf	NA,1.50339	0.00112794	0.00112794
2	chr4:109621668:T:C	109621668	NA,C	NA,T	NA,1	NA,-inf	NA,inf	NA,1.49478	0.00111519	0.00111519
2	chr4:109742285:C:T	109742285	NA,T	NA,C	NA,1	NA,inf	NA,inf	NA,1.49962	0.00111005	0.00111005
2	chr4:109498804:C:T	109498804	T,T	C,C	1,1	-inf,-inf	inf,inf	1.83118,0.884157	0.00110331	0.00110331
2	chr4:110330621:G:A	110330621	A,A	G,G	1,1	-inf,-inf	inf,inf	0.646941,2.22119	0.00109636	0.00109636
2	chr4:109796812:A:G	109796812	NA,G	NA,A	NA,1	NA,inf	NA,inf	NA,1.49151	0.0010848	0.0010848
2	chr4:110325690:T:C	110325690	C,C	T,T	1,1	-inf,-inf	inf,inf	0.673035,2.18285	0.00105683	0.00105683
2	chr4:109695437:G:A	109695437	NA,A	NA,G	NA,1	NA,-inf	NA,inf	NA,1.46471	0.00105348	0.00105348
2	chr4:110079997:T:A	110079997	NA,A	NA,T	NA,1	NA,inf	NA,inf	NA,1.46257	0.00103544	0.00103544
2	chr4:109873630:GTTT:G	109873630	NA,G	NA,GTTT	NA,1	NA,inf	NA,inf	NA,1.46284	0.00102095	0.00102095
2	chr4:110081466:A:T	110081466	T,T	A,A	1,1	-inf,inf	inf,inf	1.83869,0.184771	0.00101378	0.00101378
2	chr4:110066537:G:T	110066537	T,NA	G,NA	1,NA	-inf,NA	inf,NA	0.87084,NA	0.000998416	0.000998416
2	chr4:109809518:G:T	109809518	NA,T	NA,G	NA,1	NA,inf	NA,inf	NA,1.44029	0.000988089	0.000988089
2	chr4:110002542:T:G	110002542	NA,G	NA,T	NA,1	NA,-inf	NA,inf	NA,1.41545	0.000969194	0.000969194
2	chr4:110320094:C:T	110320094	T,T	C,C	1,1	-inf,-inf	inf,inf	0.334496,2.41635	0.000961424	0.000961424
2	chr4:109987777:T:C	109987777	NA,C	NA,T	NA,1	NA,-inf	NA,inf	NA,1.39561	0.000939768	0.000939769
2	chr4:110046444:C:T	110046444	NA,T	NA,C	NA,1	NA,-inf	NA,inf	NA,1.39554	0.000928707	0.000928707
2	chr4:109984947:C:T	109984947	NA,T	NA,C	NA,1	NA,inf	NA,inf	NA,1.40303	0.000924059	0.000924059
2	chr4:109564442:A:G	109564442	NA,G	NA,A	NA,1	NA,-inf	NA,inf	NA,1.39735	0.000922788	0.000922788
2	chr4:109849109:T:C	109849109	NA,C	NA,T	NA,1	NA,inf	NA,inf	NA,1.40058	0.00091535	0.00091535
2	chr4:110362225:C:T	110362225	T,NA	C,NA	1,NA	-inf,NA	inf,NA	1.70355,NA	0.000893645	0.000893646
2	chr4:109541376:A:T	109541376	T,NA	A,NA	1,NA	-inf,NA	inf,NA	1.01898,NA	0.000889807	0.000889807
2	chr4:109641122:TAG:T	109641122	NA,T	NA,TAG	NA,1	NA,inf	NA,inf	NA,1.37537	0.000876713	0.000876713
2	chr4:110061071:T:C	110061071	C,C	T,T	1,1	-inf,inf	inf,inf	1.79355,0.0667944	0.000873519	0.000873519
2	chr4:109580590:C:T	109580590	NA,T	NA,C	NA,1	NA,inf	NA,inf	NA,1.35764	0.00086748	0.00086748
2	chr4:109837631:T:C	109837631	NA,C	NA,T	NA,1	NA,inf	NA,inf	NA,1.3673	0.000865013	0.000865014
2	chr4:109980497:T:C	109980497	NA,C	NA,T	NA,1	NA,-inf	NA,inf	NA,1.35225	0.000865001	0.000865001
2	chr4:109851413:G:A	109851413	NA,A	NA,G	NA,1	NA,inf	NA,inf	NA,1.35693	0.000843555	0.000843555
2	chr4:109989184:A:C	109989184	NA,C	NA,A	NA,1	NA,inf	NA,inf	NA,1.34809	0.000841401	0.000841401
2	chr4:109647635:C:T	109647635	T,T	C,C	1,1	-inf,-inf	inf,inf	0.0542415,2.39245	0.000840722	0.000840722
2	chr4:109692549:A:G	109692549	NA,G	NA,A	NA,1	NA,inf	NA,inf	NA,1.33759	0.000834992	0.000834992
2	chr4:109747744:G:A	109747744	NA,A	NA,G	NA,1	NA,inf	NA,inf	NA,1.34303	0.000834048	0.000834048
2	chr4:109722945:G:A	109722945	NA,A	NA,G	NA,1	NA,-inf	NA,inf	NA,1.3362	0.000833881	0.000833881
2	chr4:109583597:G:A	109583597	NA,A	NA,G	NA,1	NA,inf	NA,inf	NA,1.31272	0.000799865	0.000799865
2	chr4:109586342:G:A	109586342	NA,A	NA,G	NA,1	NA,inf	NA,inf	NA,1.30861	0.000794072	0.000794072
2	chr4:110290913:T:C	110290913	C,NA	T,NA	1,NA	inf,NA	inf,NA	1.40772,NA	0.000792474	0.000792474
2	chr4:109578770:A:T	109578770	NA,T	NA,A	NA,1	NA,inf	NA,inf	NA,1.30679	0.000791756	0.000791757
2	chr4:109579321:T:C	109579321	NA,C	NA,T	NA,1	NA,inf	NA,inf	NA,1.29721	0.000777973	0.000777973
2	chr4:109586447:A:G	109586447	NA,G	NA,A	NA,1	NA,inf	NA,inf	NA,1.29715	0.000777888	0.000777888
2	chr4:109587717:C:CTA	109587717	NA,CTA	NA,C	NA,1	NA,inf	NA,inf	NA,1.29614	0.000776486	0.000776486
2	chr4:109543296:G:A	109543296	A,A	G,G	1,1	-inf,inf	inf,inf	1.62583,0.261584	0.000774045	0.000774045
2	chr4:110109980:G:A	110109980	NA,A	NA,G	NA,1	NA,inf	NA,inf	NA,1.29333	0.000771128	0.000771128
2	chr4:109589553:C:G	109589553	NA,G	NA,C	NA,1	NA,inf	NA,inf	NA,1.29153	0.000770083	0.000770083
2	chr4:109589813:G:A	109589813	NA,A	NA,G	NA,1	NA,inf	NA,inf	NA,1.29055	0.000768735	0.000768735
2	chr4:109587332:G:A	109587332	NA,A	NA,G	NA,1	NA,inf	NA,inf	NA,1.29055	0.000768735	0.000768735
2	chr4:109589186:C:T	109589186	NA,T	NA,C	NA,1	NA,inf	NA,inf	NA,1.29055	0.000768735	0.000768735
2	chr4:110220336:G:A	110220336	NA,A	NA,G	NA,1	NA,inf	NA,inf	NA,1.29163	0.000768417	0.000768417
2	chr4:109586832:T:C	109586832	NA,C	NA,T	NA,1	NA,inf	NA,inf	NA,1.28832	0.00076566	0.00076566
2	chr4:110077101:C:A	110077101	A,A	C,C	1,1	inf,-inf	inf,inf	0.769163,2.30173	0.000762372	0.000762372
2	chr4:110004092:T:C	110004092	NA,C	NA,T	NA,1	NA,inf	NA,inf	NA,1.29186	0.000760603	0.000760603
2	chr4:110185848:C:A	110185848	A,NA	C,NA	1,NA	inf,NA	inf,NA	1.04721,NA	0.000757909	0.000757909
2	chr4:110236164:T:C	110236164	NA,C	NA,T	NA,1	NA,-inf	NA,inf	NA,1.28139	0.000757686	0.000757686
2	chr4:110006377:T:C	110006377	NA,C	NA,T	NA,1	NA,inf	NA,inf	NA,1.28956	0.000757528	0.000757528
2	chr4:110066351:C:T	110066351	T,T	C,C	1,1	-inf,inf	inf,inf	1.72804,0.0578392	0.000754167	0.000754167
2	chr4:109786385:T:G	109786385	G,G	T,T	1,1	inf,inf	inf,inf	0.452689,2.00659	0.000750967	0.000750967
2	chr4:109590805:T:A	109590805	NA,A	NA,T	NA,1	NA,inf	NA,inf	NA,1.27044	0.000741566	0.000741567
2	chr4:110338652:A:G	110338652	G,NA	A,NA	1,NA	inf,NA	inf,NA	1.24194,NA	0.000738227	0.000738227
2	chr4:109909749:C:A	109909749	NA,A	NA,C	NA,1	NA,inf	NA,inf	NA,1.26918	0.000723085	0.000723085
2	chr4:110083870:A:G	110083870	NA,G	NA,A	NA,1	NA,inf	NA,inf	NA,1.26313	0.00072247	0.00072247
2	chr4:109887537:C:T	109887537	T,T	C,C	1,1	inf,inf	inf,inf	0.85026,1.4587	0.000721811	0.000721811
2	chr4:110362050:A:G	110362050	G,NA	A,NA	1,NA	-inf,NA	inf,NA	1.75256,NA	0.00071638	0.00071638
2	chr4:110069164:TAATAATAGG:T	110069164	NA,T	NA,TAATAATAGG	NA,1	NA,inf	NA,inf	NA,1.25766	0.000713994	0.000713994
2	chr4:110121517:T:C	110121517	NA,C	NA,T	NA,1	NA,inf	NA,inf	NA,1.24303	0.000693993	0.000693993
2	chr4:110409900:C:G	110409900	NA,G	NA,C	NA,1	NA,-inf	NA,inf	NA,1.23444	0.000693417	0.000693417
2	chr4:109982460:T:C	109982460	NA,C	NA,T	NA,1	NA,-inf	NA,inf	NA,1.22332	0.000689607	0.000689607
2	chr4:110175727:C:T	110175727	T,NA	C,NA	1,NA	-inf,NA	inf,NA	1.8952,NA	0.000680466	0.000680466
2	chr4:110223602:T:C	110223602	NA,C	NA,T	NA,1	NA,inf	NA,inf	NA,1.23061	0.000680144	0.000680144
2	chr4:109548798:T:C	109548798	NA,C	NA,T	NA,1	NA,-inf	NA,inf	NA,1.2232	0.000679287	0.000679287
2	chr4:109473990:T:C	109473990	C,C	T,T	1,1	-inf,-inf	inf,inf	1.55984,0.914086	0.000678396	0.000678396
2	chr4:109684278:G:C	109684278	NA,C	NA,G	NA,1	NA,inf	NA,inf	NA,1.22827	0.000677202	0.000677202
2	chr4:109563233:C:A	109563233	NA,A	NA,C	NA,1	NA,-inf	NA,inf	NA,1.22178	0.000674496	0.000674496
2	chr4:109987583:C:T	109987583	NA,T	NA,C	NA,1	NA,-inf	NA,inf	NA,1.20787	0.000670594	0.000670594
2	chr4:110063558:A:T	110063558	T,T	A,A	1,1	-inf,inf	inf,inf	1.69427,0.0400605	0.000669164	0.000669164
2	chr4:110086581:A:G	110086581	G,G	A,A	1,1	inf,-inf	inf,inf	0.163585,2.16194	0.000666513	0.000666513
2	chr4:110089581:T:G	110089581	G,G	T,T	1,1	inf,-inf	inf,inf	0.157042,2.15644	0.000666354	0.000666354
2	chr4:109678068:C:T	109678068	NA,T	NA,C	NA,1	NA,inf	NA,inf	NA,1.21662	0.000665266	0.000665266
2	chr4:110293983:T:C	110293983	NA,C	NA,T	NA,1	NA,inf	NA,inf	NA,1.21363	0.000663523	0.000663523
2	chr4:110072913:G:A	110072913	A,A	G,G	1,1	-inf,-inf	inf,inf	1.74579,0.122591	0.000658875	0.000658875
2	chr4:109592826:A:G	109592826	NA,G	NA,A	NA,1	NA,inf	NA,inf	NA,1.20091	0.000655252	0.000655252
2	chr4:109739342:G:A	109739342	A,A	G,G	1,1	-inf,-inf	inf,inf	0.802955,1.34833	0.000653188	0.000653188
2	chr4:109988013:A:C	109988013	NA,C	NA,A	NA,1	NA,-inf	NA,inf	NA,1.18707	0.000648851	0.000648851
2	chr4:110429900:G:C	110429900	NA,C	NA,G	NA,1	NA,inf	NA,inf	NA,1.19212	0.000642308	0.000642308
2	chr4:110283528:G:C	110283528	NA,C	NA,G	NA,1	NA,inf	NA,inf	NA,1.19829	0.000640676	0.000640676
2	chr4:110089309:T:C	110089309	C,C	T,T	1,1	inf,-inf	inf,inf	0.175785,2.14963	0.000640522	0.000640522
2	chr4:110436085:G:T	110436085	NA,T	NA,G	NA,1	NA,inf	NA,inf	NA,1.19131	0.000638635	0.000638635
2	chr4:110080182:T:C	110080182	C,C	T,T	1,1	inf,-inf	inf,inf	0.1945,2.15857	0.000636834	0.000636834
2	chr4:109584699:C:T	109584699	NA,T	NA,C	NA,1	NA,inf	NA,inf	NA,1.18371	0.000635405	0.000635405
2	chr4:109625454:A:G	109625454	G,G	A,A	1,1	-inf,-inf	inf,inf	0.352909,2.08795	0.000634688	0.000634688
2	chr4:109581824:G:A	109581824	NA,A	NA,G	NA,1	NA,inf	NA,inf	NA,1.17959	0.000630786	0.000630786
2	chr4:110041321:C:G	110041321	NA,G	NA,C	NA,1	NA,inf	NA,inf	NA,1.18085	0.000624605	0.000624605
2	chr4:109777708:C:T	109777708	NA,T	NA,C	NA,1	NA,inf	NA,inf	NA,1.17867	0.00062248	0.000622481
2	chr4:110260240:G:A	110260240	NA,A	NA,G	NA,1	NA,inf	NA,inf	NA,1.17658	0.00062138	0.00062138
2	chr4:110386291:C:T	110386291	T,T	C,C	1,1	-inf,inf	inf,inf	0.939221,1.12711	0.000617778	0.000617778
2	chr4:110300023:TC:T	110300023	T,NA	TC,NA	1,NA	inf,NA	inf,NA	1.63364,NA	0.000613258	0.000613258
2	chr4:110088232:A:T	110088232	T,T	A,A	1,1	inf,-inf	inf,inf	0.168221,2.11725	0.000608678	0.000608678
2	chr4:110127523:T:A	110127523	NA,A	NA,T	NA,1	NA,inf	NA,inf	NA,1.16824	0.000608201	0.000608201
2	chr4:109793994:C:T	109793994	T,NA	C,NA	1,NA	inf,NA	inf,NA	3.0223,NA	0.000607587	0.000607589
2	chr4:109585013:A:T	109585013	NA,T	NA,A	NA,1	NA,inf	NA,inf	NA,1.15245	0.000601359	0.00060136
2	chr4:109775069:C:T	109775069	NA,T	NA,C	NA,1	NA,inf	NA,inf	NA,1.15853	0.000600876	0.000600876
2	chr4:109989451:CT:C	109989451	NA,C	NA,CT	NA,1	NA,inf	NA,inf	NA,1.15304	0.000597642	0.000597642
2	chr4:110402939:C:T	110402939	T,T	C,C	1,1	-inf,inf	inf,inf	0.913309,0.940171	0.000596977	0.000596977
2	chr4:109774595:G:A	109774595	NA,A	NA,G	NA,1	NA,inf	NA,inf	NA,1.15471	0.000596864	0.000596864
2	chr4:110092795:C:A	110092795	A,A	C,C	1,1	inf,-inf	inf,inf	0.144738,2.08374	0.00059405	0.00059405
2	chr4:110041685:T:C	110041685	NA,C	NA,T	NA,1	NA,inf	NA,inf	NA,1.15009	0.000592556	0.000592556
2	chr4:110386322:G:A	110386322	NA,A	NA,G	NA,1	NA,inf	NA,inf	NA,1.14696	0.000590842	0.000590842
2	chr4:109987892:A:T	109987892	NA,T	NA,A	NA,1	NA,-inf	NA,inf	NA,1.13208	0.000585508	0.000585509
2	chr4:109551818:G:A	109551818	NA,A	NA,G	NA,1	NA,-inf	NA,inf	NA,1.13848	0.000581705	0.000581705
2	chr4:109993110:TA:T	109993110	NA,T	NA,TA	NA,1	NA,inf	NA,inf	NA,1.13933	0.000580245	0.000580245
2	chr4:109575048:C:T	109575048	NA,T	NA,C	NA,1	NA,-inf	NA,inf	NA,1.13529	0.000578619	0.000578619
2	chr4:110244443:A:G	110244443	NA,G	NA,A	NA,1	NA,-inf	NA,inf	NA,1.12458	0.00057376	0.00057376
2	chr4:109517918:G:C	109517918	C,NA	G,NA	1,NA	-inf,NA	inf,NA	0.97393,NA	0.000569332	0.000569332
2	chr4:110394342:C:T	110394342	T,NA	C,NA	1,NA	-inf,NA	inf,NA	1.43764,NA	0.000566369	0.000566369
2	chr4:109862903:A:G	109862903	NA,G	NA,A	NA,1	NA,-inf	NA,inf	NA,1.11834	0.000565352	0.000565352
2	chr4:110089698:TGA:T	110089698	T,T	TGA,TGA	1,1	inf,inf	inf,inf	1.2897,1.42	0.000564955	0.000564955
2	chr4:109663540:A:G	109663540	NA,G	NA,A	NA,1	NA,inf	NA,inf	NA,1.11984	0.000561333	0.000561333
2	chr4:110036108:C:G	110036108	NA,G	NA,C	NA,1	NA,inf	NA,inf	NA,1.11705	0.000558848	0.000558848
2	chr4:110037245:A:T	110037245	NA,T	NA,A	NA,1	NA,inf	NA,inf	NA,1.11555	0.000557391	0.000557391
2	chr4:109954505:C:T	109954505	NA,T	NA,C	NA,1	NA,-inf	NA,inf	NA,1.10936	0.000555987	0.000555987
2	chr4:109713179:A:G	109713179	NA,G	NA,A	NA,1	NA,inf	NA,inf	NA,1.10815	0.000551876	0.000551876
2	chr4:110193557:T:C	110193557	NA,C	NA,T	NA,1	NA,-inf	NA,inf	NA,1.10463	0.000550942	0.000550942
2	chr4:109647714:T:TA	109647714	NA,TA	NA,T	NA,1	NA,inf	NA,inf	NA,1.11007	0.000548205	0.000548205
2	chr4:109911570:G:A	109911570	NA,A	NA,G	NA,1	NA,inf	NA,inf	NA,1.11098	0.000547608	0.000547608
2	chr4:109611063:AAAGAGAGAGAAAAACTTTTATTCCTTTGAGATAGGAT:A	109611063	NA,A	NA,AAAGAGAGAGAAAAACTTTTATTCCTTTGAGATAGGAT	NA,1	NA,inf	NA,inf	NA,1.09366	0.000544916	0.000544916
2	chr4:109872540:C:G	109872540	NA,G	NA,C	NA,1	NA,inf	NA,inf	NA,1.09365	0.000544106	0.000544106
2	chr4:109648464:C:T	109648464	T,NA	C,NA	1,NA	-inf,NA	inf,NA	2.0301,NA	0.000543674	0.000543674
2	chr4:109658331:C:T	109658331	NA,T	NA,C	NA,1	NA,inf	NA,inf	NA,1.10382	0.000542278	0.000542278
2	chr4:110086027:A:C	110086027	NA,C	NA,A	NA,1	NA,inf	NA,inf	NA,1.09964	0.000542182	0.000542182
2	chr4:110083742:T:C	110083742	NA,C	NA,T	NA,1	NA,inf	NA,inf	NA,1.09894	0.000541377	0.000541377
2	chr4:110070555:C:T	110070555	NA,T	NA,C	NA,1	NA,inf	NA,inf	NA,1.09649	0.000539136	0.000539136
2	chr4:110284827:C:G	110284827	NA,G	NA,C	NA,1	NA,inf	NA,inf	NA,1.09357	0.000534241	0.000534241
2	chr4:109874523:C:T	109874523	NA,T	NA,C	NA,1	NA,inf	NA,inf	NA,1.08134	0.00053259	0.00053259
2	chr4:109910716:T:C	109910716	NA,C	NA,T	NA,1	NA,inf	NA,inf	NA,1.09151	0.000529503	0.000529503
2	chr4:110088220:G:T	110088220	NA,T	NA,G	NA,1	NA,inf	NA,inf	NA,1.08205	0.000525911	0.000525911
2	chr4:109858935:C:T	109858935	NA,T	NA,C	NA,1	NA,-inf	NA,inf	NA,1.07519	0.000524429	0.000524429
2	chr4:109654241:C:A	109654241	NA,A	NA,C	NA,1	NA,inf	NA,inf	NA,1.08189	0.000522105	0.000522105
2	chr4:110260177:T:C	110260177	NA,C	NA,T	NA,1	NA,inf	NA,inf	NA,1.07376	0.000519408	0.000519408
2	chr4:109651446:C:T	109651446	NA,T	NA,C	NA,1	NA,-inf	NA,inf	NA,1.06644	0.000517776	0.000517776
2	chr4:109953869:G:A	109953869	NA,A	NA,G	NA,1	NA,-inf	NA,inf	NA,1.06517	0.000514826	0.000514826
2	chr4:109650967:C:A	109650967	NA,A	NA,C	NA,1	NA,-inf	NA,inf	NA,1.06265	0.000514391	0.000514391
2	chr4:109987433:A:G	109987433	NA,G	NA,A	NA,1	NA,-inf	NA,inf	NA,1.05303	0.000510513	0.000510513
2	chr4:109578944:G:A	109578944	NA,A	NA,G	NA,1	NA,inf	NA,inf	NA,1.05757	0.000509829	0.00050983
2	chr4:110194187:TAGTG:T	110194187	NA,T	NA,TAGTG	NA,1	NA,inf	NA,inf	NA,1.06065	0.000509155	0.000509155
2	chr4:109807266:A:G	109807266	NA,G	NA,A	NA,1	NA,-inf	NA,inf	NA,1.05322	0.000506447	0.000506447
2	chr4:109980418:G:A	109980418	A,NA	G,NA	1,NA	-inf,NA	inf,NA	0.334289,NA	0.0005046	0.0005046
2	chr4:109982658:T:C	109982658	NA,C	NA,T	NA,1	NA,-inf	NA,inf	NA,1.04357	0.00050239	0.00050239
2	chr4:109657410:AT:A	109657410	NA,A	NA,AT	NA,1	NA,inf	NA,inf	NA,1.05905	0.000501969	0.000501969
2	chr4:109950411:C:T	109950411	NA,T	NA,C	NA,1	NA,-inf	NA,inf	NA,1.04343	0.000501889	0.000501889
2	chr4:110003719:A:T	110003719	NA,T	NA,A	NA,1	NA,inf	NA,inf	NA,1.05546	0.000501311	0.000501311
2	chr4:110271127:G:A	110271127	NA,A	NA,G	NA,1	NA,-inf	NA,inf	NA,1.05549	0.000500094	0.000500094
2	chr4:109811208:C:T	109811208	T,NA	C,NA	1,NA	-inf,NA	inf,NA	0.551033,NA	0.000495445	0.000495445
2	chr4:109979450:G:A	109979450	NA,A	NA,G	NA,1	NA,-inf	NA,inf	NA,1.02935	0.000493976	0.000493976
2	chr4:109763239:T:C	109763239	NA,C	NA,T	NA,1	NA,inf	NA,inf	NA,1.03843	0.000486928	0.000486928
2	chr4:110223172:C:T	110223172	NA,T	NA,C	NA,1	NA,inf	NA,inf	NA,1.03351	0.000485547	0.000485547
2	chr4:109652264:G:A	109652264	NA,A	NA,G	NA,1	NA,inf	NA,inf	NA,1.03912	0.000485113	0.000485114
2	chr4:109987154:C:T	109987154	NA,T	NA,C	NA,1	NA,-inf	NA,inf	NA,1.02081	0.000482902	0.000482902
2	chr4:110440434:A:C	110440434	NA,C	NA,A	NA,1	NA,inf	NA,inf	NA,1.0281	0.000482041	0.000482041
2	chr4:110434637:G:A	110434637	A,A	G,G	1,1	-inf,-inf	inf,inf	1.64632,0.931717	0.000479529	0.000479529
2	chr4:109984648:G:A	109984648	NA,A	NA,G	NA,1	NA,-inf	NA,inf	NA,1.01564	0.000478754	0.000478754
2	chr4:110083291:G:A	110083291	A,A	G,G	1,1	inf,-inf	inf,inf	0.204233,2.01645	0.000478689	0.000478689
2	chr4:109963589:T:C	109963589	NA,C	NA,T	NA,1	NA,-inf	NA,inf	NA,1.02032	0.000477653	0.000477653
2	chr4:110203975:A:G	110203975	NA,G	NA,A	NA,1	NA,inf	NA,inf	NA,1.02157	0.000475379	0.000475379
2	chr4:110366189:G:A	110366189	NA,A	NA,G	NA,1	NA,inf	NA,inf	NA,1.0196	0.00047375	0.00047375
2	chr4:110243946:T:G	110243946	G,G	T,T	1,1	inf,inf	inf,inf	0.0527847,2.08323	0.000471642	0.000471642
2	chr4:109582150:G:A	109582150	NA,A	NA,G	NA,1	NA,inf	NA,inf	NA,1.01022	0.000469769	0.000469769
2	chr4:109552507:A:G	109552507	NA,G	NA,A	NA,1	NA,-inf	NA,inf	NA,1.01471	0.000469613	0.000469613
2	chr4:110212387:C:T	110212387	NA,T	NA,C	NA,1	NA,-inf	NA,inf	NA,1.00381	0.000467382	0.000467382
2	chr4:109500641:G:A	109500641	NA,A	NA,G	NA,1	NA,-inf	NA,inf	NA,1.00455	0.000467333	0.000467333
2	chr4:110190665:C:T	110190665	NA,T	NA,C	NA,1	NA,inf	NA,inf	NA,1.01006	0.000466806	0.000466806
2	chr4:109616222:C:T	109616222	NA,T	NA,C	NA,1	NA,inf	NA,inf	NA,1.00377	0.000466342	0.000466342
2	chr4:110276279:G:T	110276279	NA,T	NA,G	NA,1	NA,-inf	NA,inf	NA,1.00815	0.000464213	0.000464213
2	chr4:110298654:C:A	110298654	NA,A	NA,C	NA,1	NA,inf	NA,inf	NA,1.00554	0.000463769	0.000463769
2	chr4:110083389:C:T	110083389	T,T	C,C	1,1	inf,-inf	inf,inf	0.208768,1.99893	0.000463254	0.000463254
2	chr4:110073177:A:T	110073177	NA,T	NA,A	NA,1	NA,-inf	NA,inf	NA,1.00635	0.000461875	0.000461875
2	chr4:109665337:G:T	109665337	NA,T	NA,G	NA,1	NA,-inf	NA,inf	NA,0.998629	0.000460913	0.000460913
2	chr4:109646489:T:C	109646489	NA,C	NA,T	NA,1	NA,-inf	NA,inf	NA,0.997992	0.000460413	0.000460413
2	chr4:109699469:G:T	109699469	NA,T	NA,G	NA,1	NA,-inf	NA,inf	NA,0.998062	0.000460293	0.000460293
2	chr4:109688587:CA:C	109688587	NA,C	NA,CA	NA,1	NA,-inf	NA,inf	NA,0.996046	0.000458963	0.000458963
2	chr4:110322613:G:T	110322613	T,T	G,G	1,1	-inf,-inf	inf,inf	0.27952,2.04687	0.000455463	0.000455463
2	chr4:109520396:A:T	109520396	NA,T	NA,A	NA,1	NA,-inf	NA,inf	NA,0.996464	0.00045532	0.00045532
2	chr4:109777530:A:AATAATAT	109777530	AATAATAT,AATAATAT	A,A	1,1	inf,inf	inf,inf	0.285658,1.91684	0.000454847	0.000454847
2	chr4:110063007:T:A	110063007	NA,A	NA,T	NA,1	NA,inf	NA,inf	NA,0.996229	0.000453787	0.000453787
2	chr4:110317377:GA:G	110317377	G,G	GA,GA	1,1	inf,inf	inf,inf	0.670469,1.83634	0.000450641	0.000450641
2	chr4:109846164:C:T	109846164	NA,T	NA,C	NA,1	NA,-inf	NA,inf	NA,0.986712	0.000450622	0.000450622
2	chr4:109517975:ATTTATTTT:A	109517975	NA,A	NA,ATTTATTTT	NA,1	NA,inf	NA,inf	NA,0.98549	0.000449496	0.000449496
2	chr4:110397077:C:T	110397077	T,T	C,C	1,1	-inf,inf	inf,inf	0.890777,1.00598	0.000448036	0.000448036
2	chr4:109826028:T:C	109826028	NA,C	NA,T	NA,1	NA,inf	NA,inf	NA,0.990414	0.000447238	0.000447238
2	chr4:110042492:G:A	110042492	A,A	G,G	1,1	inf,inf	inf,inf	3.77687,0.128423	0.000446535	0.000446538
2	chr4:110318833:A:G	110318833	NA,G	NA,A	NA,1	NA,-inf	NA,inf	NA,0.976696	0.000445192	0.000445192
2	chr4:109645811:C:T	109645811	NA,T	NA,C	NA,1	NA,inf	NA,inf	NA,0.986508	0.000443609	0.000443609
2	chr4:109678417:G:A	109678417	NA,A	NA,G	NA,1	NA,inf	NA,inf	NA,0.985205	0.000441727	0.000441728
2	chr4:109856625:T:G	109856625	NA,G	NA,T	NA,1	NA,inf	NA,inf	NA,0.985381	0.000440908	0.000440908
2	chr4:109713764:A:C	109713764	NA,C	NA,A	NA,1	NA,inf	NA,inf	NA,0.970696	0.000439451	0.000439451
2	chr4:110198984:A:G	110198984	NA,G	NA,A	NA,1	NA,-inf	NA,inf	NA,0.96594	0.000437245	0.000437245
2	chr4:110077116:C:T	110077116	NA,T	NA,C	NA,1	NA,inf	NA,inf	NA,0.976637	0.000435571	0.000435571
2	chr4:110285471:C:T	110285471	NA,T	NA,C	NA,1	NA,inf	NA,inf	NA,0.9724	0.000434757	0.000434757
2	chr4:110196366:G:A	110196366	NA,A	NA,G	NA,1	NA,-inf	NA,inf	NA,0.959459	0.000431924	0.000431924
2	chr4:109715963:G:T	109715963	NA,T	NA,G	NA,1	NA,inf	NA,inf	NA,0.960313	0.000431601	0.000431601
2	chr4:109986481:G:A	109986481	NA,A	NA,G	NA,1	NA,inf	NA,inf	NA,0.96433	0.000431542	0.000431542
2	chr4:110288244:T:C	110288244	NA,C	NA,T	NA,1	NA,inf	NA,inf	NA,0.964098	0.000431238	0.000431239
2	chr4:110226178:G:A	110226178	NA,A	NA,G	NA,1	NA,-inf	NA,inf	NA,0.959508	0.000430301	0.000430301
2	chr4:109612181:G:A	109612181	NA,A	NA,G	NA,1	NA,inf	NA,inf	NA,0.957774	0.0004302	0.0004302
2	chr4:110081599:G:A	110081599	A,NA	G,NA	1,NA	-inf,NA	inf,NA	1.94993,NA	0.00042924	0.00042924
2	chr4:109736138:T:C	109736138	NA,C	NA,T	NA,1	NA,-inf	NA,inf	NA,0.951239	0.000424226	0.000424226
2	chr4:109510922:G:T	109510922	T,NA	G,NA	1,NA	-inf,NA	inf,NA	0.84023,NA	0.000421149	0.000421149
2	chr4:109610367:G:A	109610367	NA,A	NA,G	NA,1	NA,inf	NA,inf	NA,0.948967	0.000417954	0.000417954
2	chr4:110123875:A:G	110123875	G,NA	A,NA	1,NA	inf,NA	inf,NA	0.519093,NA	0.000417049	0.000417049
2	chr4:110212179:G:A	110212179	NA,A	NA,G	NA,1	NA,inf	NA,inf	NA,0.940548	0.000415806	0.000415807
2	chr4:109612882:G:A	109612882	NA,A	NA,G	NA,1	NA,-inf	NA,inf	NA,0.940005	0.000415229	0.000415229
2	chr4:109993271:A:T	109993271	T,T	A,A	1,1	inf,inf	inf,inf	1.05704,1.94847	0.000414862	0.000414863
2	chr4:109763946:C:T	109763946	NA,T	NA,C	NA,1	NA,inf	NA,inf	NA,0.943341	0.000414379	0.000414379
2	chr4:110245692:T:G	110245692	G,G	T,T	1,1	-inf,inf	inf,inf	0.0316438,2.00177	0.000413508	0.000413508
2	chr4:110222924:C:G	110222924	NA,G	NA,C	NA,1	NA,inf	NA,inf	NA,0.938	0.000413249	0.000413249
2	chr4:109530228:C:G	109530228	NA,G	NA,C	NA,1	NA,inf	NA,inf	NA,0.938641	0.000412471	0.000412471
2	chr4:109721349:C:T	109721349	NA,T	NA,C	NA,1	NA,inf	NA,inf	NA,0.933135	0.000412254	0.000412254
2	chr4:109557460:G:A	109557460	NA,A	NA,G	NA,1	NA,-inf	NA,inf	NA,0.937328	0.000412124	0.000412124
2	chr4:110022207:T:A	110022207	NA,A	NA,T	NA,1	NA,inf	NA,inf	NA,0.937547	0.000409918	0.000409918
2	chr4:109730821:A:G	109730821	NA,G	NA,A	NA,1	NA,inf	NA,inf	NA,0.940981	0.000409588	0.000409588
2	chr4:110281368:G:C	110281368	NA,C	NA,G	NA,1	NA,inf	NA,inf	NA,0.928728	0.000408258	0.000408258
2	chr4:110001524:G:A	110001524	NA,A	NA,G	NA,1	NA,-inf	NA,inf	NA,0.920396	0.000406886	0.000406886
2	chr4:109696336:C:T	109696336	NA,T	NA,C	NA,1	NA,-inf	NA,inf	NA,0.922959	0.000404601	0.000404602
2	chr4:109612243:T:TTC	109612243	NA,TTC	NA,T	NA,1	NA,inf	NA,inf	NA,0.920647	0.000404119	0.000404119
2	chr4:109857490:A:G	109857490	NA,G	NA,A	NA,1	NA,-inf	NA,inf	NA,0.933233	0.000403442	0.000403442
2	chr4:109768201:G:A	109768201	NA,A	NA,G	NA,1	NA,inf	NA,inf	NA,0.925739	0.000402347	0.000402347
2	chr4:109968557:A:G	109968557	NA,G	NA,A	NA,1	NA,-inf	NA,inf	NA,0.912501	0.000401801	0.000401801
2	chr4:109525298:A:G	109525298	G,G	A,A	1,1	-inf,inf	inf,inf	1.03722,0.298198	0.00040141	0.00040141
2	chr4:110443294:C:T	110443294	NA,T	NA,C	NA,1	NA,inf	NA,inf	NA,0.919773	0.000400279	0.000400279
2	chr4:110439172:TCA:T	110439172	NA,T	NA,TCA	NA,1	NA,inf	NA,inf	NA,0.919261	0.000399936	0.000399936
2	chr4:109691785:A:G	109691785	NA,G	NA,A	NA,1	NA,inf	NA,inf	NA,0.911341	0.000397128	0.000397128
2	chr4:110214852:G:A	110214852	NA,A	NA,G	NA,1	NA,inf	NA,inf	NA,0.913068	0.00039617	0.00039617
2	chr4:109804830:T:C	109804830	NA,C	NA,T	NA,1	NA,inf	NA,inf	NA,0.90375	0.000395015	0.000395015
2	chr4:110067859:C:T	110067859	NA,T	NA,C	NA,1	NA,inf	NA,inf	NA,0.913215	0.000394642	0.000394642
2	chr4:110446519:A:T	110446519	NA,T	NA,A	NA,1	NA,-inf	NA,inf	NA,0.90487	0.000392526	0.000392526
2	chr4:109968553:A:G	109968553	NA,G	NA,A	NA,1	NA,-inf	NA,inf	NA,0.903173	0.000391719	0.000391719
2	chr4:110210552:T:C	110210552	C,C	T,T	1,1	inf,inf	inf,inf	1.41455,1.04467	0.000391358	0.000391358
2	chr4:110317697:G:A	110317697	NA,A	NA,G	NA,1	NA,inf	NA,inf	NA,0.902652	0.000388215	0.000388215
2	chr4:109987438:C:T	109987438	NA,T	NA,C	NA,1	NA,-inf	NA,inf	NA,0.891346	0.000387172	0.000387172
2	chr4:109962185:T:G	109962185	G,NA	T,NA	1,NA	-inf,NA	inf,NA	2.23273,NA	0.00038672	0.00038672
2	chr4:110055691:T:TAGCC	110055691	TAGCC,NA	T,NA	1,NA	inf,NA	inf,NA	2.39836,NA	0.000385437	0.000385437
2	chr4:109725987:C:A	109725987	NA,A	NA,C	NA,1	NA,inf	NA,inf	NA,0.891835	0.000384865	0.000384865
2	chr4:109560988:C:T	109560988	NA,T	NA,C	NA,1	NA,-inf	NA,inf	NA,0.8929	0.00038263	0.00038263
2	chr4:110315715:G:A	110315715	NA,A	NA,G	NA,1	NA,inf	NA,inf	NA,0.891038	0.00038115	0.00038115
2	chr4:109789134:A:G	109789134	NA,G	NA,A	NA,1	NA,inf	NA,inf	NA,0.884554	0.000379582	0.000379582
2	chr4:110217562:G:A	110217562	NA,A	NA,G	NA,1	NA,inf	NA,inf	NA,0.88531	0.000379257	0.000379257
2	chr4:109817000:G:A	109817000	NA,A	NA,G	NA,1	NA,inf	NA,inf	NA,0.900176	0.00037917	0.00037917
2	chr4:110213854:G:A	110213854	NA,A	NA,G	NA,1	NA,inf	NA,inf	NA,0.88273	0.000377469	0.000377469
2	chr4:110239424:C:A	110239424	NA,A	NA,C	NA,1	NA,-inf	NA,inf	NA,0.878828	0.000377031	0.000377032
2	chr4:110436014:T:C	110436014	NA,C	NA,T	NA,1	NA,-inf	NA,inf	NA,0.880342	0.000376818	0.000376818
2	chr4:109967699:C:T	109967699	NA,T	NA,C	NA,1	NA,-inf	NA,inf	NA,0.878941	0.000376495	0.000376495
2	chr4:109496273:C:T	109496273	NA,T	NA,C	NA,1	NA,inf	NA,inf	NA,0.884932	0.000375814	0.000375814
2	chr4:109473313:A:G	109473313	NA,G	NA,A	NA,1	NA,-inf	NA,inf	NA,0.877704	0.000375571	0.000375571
2	chr4:109593159:A:G	109593159	NA,G	NA,A	NA,1	NA,inf	NA,inf	NA,0.877929	0.000375393	0.000375393
2	chr4:110451406:A:G	110451406	NA,G	NA,A	NA,1	NA,-inf	NA,inf	NA,0.877586	0.000375089	0.000375089
2	chr4:109935278:TC:T	109935278	NA,T	NA,TC	NA,1	NA,-inf	NA,inf	NA,0.871253	0.000374968	0.000374968
2	chr4:110414566:C:T	110414566	T,T	C,C	1,1	-inf,-inf	inf,inf	1.63943,0.81612	0.000374763	0.000374763
2	chr4:110203627:G:A	110203627	NA,A	NA,G	NA,1	NA,inf	NA,inf	NA,0.880257	0.000374093	0.000374093
2	chr4:109988546:T:A	109988546	NA,A	NA,T	NA,1	NA,-inf	NA,inf	NA,0.868512	0.00037277	0.00037277
2	chr4:109697136:C:T	109697136	NA,T	NA,C	NA,1	NA,-inf	NA,inf	NA,0.873397	0.000372518	0.000372518
2	chr4:109933532:C:T	109933532	NA,T	NA,C	NA,1	NA,-inf	NA,inf	NA,0.866543	0.000372043	0.000372044
2	chr4:110198051:C:T	110198051	NA,T	NA,C	NA,1	NA,-inf	NA,inf	NA,0.864998	0.000369244	0.000369244
2	chr4:109920274:T:C	109920274	NA,C	NA,T	NA,1	NA,inf	NA,inf	NA,0.879924	0.000368581	0.000368581
2	chr4:110330052:C:T	110330052	T,T	C,C	1,1	-inf,-inf	inf,inf	0.299419,1.92911	0.000368055	0.000368055
2	chr4:110176300:C:T	110176300	NA,T	NA,C	NA,1	NA,-inf	NA,inf	NA,0.862731	0.00036778	0.00036778
2	chr4:110217156:A:G	110217156	NA,G	NA,A	NA,1	NA,inf	NA,inf	NA,0.866257	0.000366334	0.000366334
2	chr4:110330724:G:A	110330724	A,A	G,G	1,1	-inf,-inf	inf,inf	0.285941,1.93005	0.000365783	0.000365783
2	chr4:109733096:C:T	109733096	NA,T	NA,C	NA,1	NA,inf	NA,inf	NA,0.859716	0.00036552	0.00036552
2	chr4:110427582:G:T	110427582	T,T	G,G	1,1	-inf,-inf	inf,inf	1.77092,0.656563	0.000364898	0.000364898
2	chr4:110446685:A:G	110446685	G,G	A,A	1,1	-inf,-inf	inf,inf	1.74245,0.680782	0.000364636	0.000364636
2	chr4:109995193:G:A	109995193	NA,A	NA,G	NA,1	NA,inf	NA,inf	NA,0.85967	0.000364107	0.000364107
2	chr4:109973710:G:T	109973710	NA,T	NA,G	NA,1	NA,-inf	NA,inf	NA,0.852797	0.000362331	0.000362331
2	chr4:109458789:T:A	109458789	A,A	T,T	1,1	inf,-inf	inf,inf	0.997018,0.307518	0.00036147	0.00036147
2	chr4:110003585:A:T	110003585	NA,T	NA,A	NA,1	NA,-inf	NA,inf	NA,0.858517	0.000360617	0.000360617
2	chr4:109901344:C:T	109901344	NA,T	NA,C	NA,1	NA,-inf	NA,inf	NA,0.84589	0.000358399	0.000358399
2	chr4:110073614:T:C	110073614	NA,C	NA,T	NA,1	NA,inf	NA,inf	NA,0.853856	0.000357668	0.000357668
2	chr4:110220141:C:T	110220141	NA,T	NA,C	NA,1	NA,inf	NA,inf	NA,0.849822	0.000356996	0.000356996
2	chr4:109816956:A:G	109816956	NA,G	NA,A	NA,1	NA,inf	NA,inf	NA,0.862753	0.000356652	0.000356652
2	chr4:110134402:C:T	110134402	T,T	C,C	1,1	inf,inf	inf,inf	3.67216,0.474217	0.00035505	0.000355053
2	chr4:110427909:C:T	110427909	T,T	C,C	1,1	-inf,-inf	inf,inf	1.7644,0.644369	0.00035372	0.00035372
2	chr4:110328469:G:A	110328469	A,A	G,G	1,1	-inf,-inf	inf,inf	0.288731,1.91064	0.000353203	0.000353203
2	chr4:109639752:G:T	109639752	NA,T	NA,G	NA,1	NA,inf	NA,inf	NA,0.835451	0.000351435	0.000351435
2	chr4:109633241:G:A	109633241	NA,A	NA,G	NA,1	NA,inf	NA,inf	NA,0.841763	0.000350399	0.000350399
2	chr4:109935456:G:A	109935456	NA,A	NA,G	NA,1	NA,-inf	NA,inf	NA,0.829598	0.000350009	0.000350009
2	chr4:110068534:G:T	110068534	NA,T	NA,G	NA,1	NA,-inf	NA,inf	NA,0.839678	0.000349976	0.000349976
2	chr4:109729059:G:A	109729059	NA,A	NA,G	NA,1	NA,inf	NA,inf	NA,0.840898	0.000349807	0.000349807
2	chr4:110069106:G:A	110069106	A,A	G,G	1,1	inf,inf	inf,inf	1.8181,0.0632413	0.000349731	0.000349731
2	chr4:110235434:G:A	110235434	NA,A	NA,G	NA,1	NA,-inf	NA,inf	NA,0.832814	0.000349035	0.000349035
2	chr4:109606132:G:A	109606132	NA,A	NA,G	NA,1	NA,-inf	NA,inf	NA,0.831806	0.000348537	0.000348537
2	chr4:109935476:G:A	109935476	NA,A	NA,G	NA,1	NA,-inf	NA,inf	NA,0.826983	0.000348508	0.000348508
2	chr4:110046513:T:A	110046513	A,A	T,T	1,1	-inf,inf	inf,inf	0.285648,0.145803	0.000348487	0.000348487
2	chr4:109901493:G:T	109901493	NA,T	NA,G	NA,1	NA,-inf	NA,inf	NA,0.827177	0.000347533	0.000347534
2	chr4:109935475:G:A	109935475	NA,A	NA,G	NA,1	NA,-inf	NA,inf	NA,0.824812	0.000347267	0.000347267
2	chr4:109721639:A:G	109721639	NA,G	NA,A	NA,1	NA,-inf	NA,inf	NA,0.829404	0.000346803	0.000346803
2	chr4:109631984:A:G	109631984	NA,G	NA,A	NA,1	NA,inf	NA,inf	NA,0.830982	0.000344287	0.000344287
2	chr4:109635172:T:C	109635172	NA,C	NA,T	NA,1	NA,inf	NA,inf	NA,0.830432	0.000343979	0.000343979
2	chr4:110407918:C:A	110407918	A,A	C,C	1,1	-inf,inf	inf,inf	2.15896,0.044234	0.000343764	0.000343764
2	chr4:110216389:A:T	110216389	NA,T	NA,A	NA,1	NA,inf	NA,inf	NA,0.825081	0.000343465	0.000343465
2	chr4:110216765:C:T	110216765	NA,T	NA,C	NA,1	NA,inf	NA,inf	NA,0.825081	0.000343465	0.000343465
2	chr4:109630233:G:A	109630233	NA,A	NA,G	NA,1	NA,inf	NA,inf	NA,0.828861	0.0003431	0.0003431
2	chr4:109637536:G:A	109637536	NA,A	NA,G	NA,1	NA,inf	NA,inf	NA,0.827459	0.000342319	0.000342319
2	chr4:110451027:G:A	110451027	NA,A	NA,G	NA,1	NA,-inf	NA,inf	NA,0.818291	0.000340187	0.000340187
2	chr4:109992827:C:G	109992827	NA,G	NA,C	NA,1	NA,-inf	NA,inf	NA,0.823392	0.000339876	0.000339876
2	chr4:109754621:C:T	109754621	NA,T	NA,C	NA,1	NA,inf	NA,inf	NA,0.816642	0.000339418	0.000339418
2	chr4:110310683:G:C	110310683	NA,C	NA,G	NA,1	NA,inf	NA,inf	NA,0.818879	0.000339002	0.000339002
2	chr4:109962449:A:G	109962449	NA,G	NA,A	NA,1	NA,-inf	NA,inf	NA,0.813883	0.000338791	0.000338791
2	chr4:110214216:T:C	110214216	NA,C	NA,T	NA,1	NA,inf	NA,inf	NA,0.816067	0.000338329	0.000338329
2	chr4:110367868:A:G	110367868	G,G	A,A	1,1	-inf,inf	inf,inf	0.852102,0.870163	0.0003378	0.0003378
2	chr4:110211831:G:C	110211831	NA,C	NA,G	NA,1	NA,inf	NA,inf	NA,0.813737	0.000337152	0.000337152
2	chr4:110076425:C:T	110076425	NA,T	NA,C	NA,1	NA,inf	NA,inf	NA,0.816738	0.000336639	0.00033664
2	chr4:110434882:A:C	110434882	C,C	A,A	1,1	-inf,-inf	inf,inf	1.73387,0.646338	0.000336414	0.000336414
2	chr4:109681543:G:A	109681543	A,NA	G,NA	1,NA	-inf,NA	inf,NA	2.08581,NA	0.000335624	0.000335625
2	chr4:109811920:C:T	109811920	NA,T	NA,C	NA,1	NA,inf	NA,inf	NA,0.809161	0.000335419	0.000335419
2	chr4:109700854:T:C	109700854	NA,C	NA,T	NA,1	NA,-inf	NA,inf	NA,0.808311	0.000335063	0.000335063
2	chr4:109531953:A:G	109531953	NA,G	NA,A	NA,1	NA,-inf	NA,inf	NA,0.811558	0.000334794	0.000334794
2	chr4:110170217:G:A	110170217	NA,A	NA,G	NA,1	NA,-inf	NA,inf	NA,0.809472	0.000334609	0.000334609
2	chr4:109735484:A:G	109735484	NA,G	NA,A	NA,1	NA,-inf	NA,inf	NA,0.80681	0.000333956	0.000333956
2	chr4:109739286:A:C	109739286	NA,C	NA,A	NA,1	NA,inf	NA,inf	NA,0.804246	0.000333722	0.000333722
2	chr4:110024417:G:C	110024417	NA,C	NA,G	NA,1	NA,inf	NA,inf	NA,0.807748	0.00033328	0.00033328
2	chr4:109456693:C:T	109456693	NA,T	NA,C	NA,1	NA,-inf	NA,inf	NA,0.804957	0.000332753	0.000332753
2	chr4:110432149:T:A	110432149	A,A	T,T	1,1	-inf,-inf	inf,inf	1.71658,0.660666	0.000332742	0.000332742
2	chr4:110253499:C:T	110253499	NA,T	NA,C	NA,1	NA,-inf	NA,inf	NA,0.803321	0.000332689	0.000332689
2	chr4:110024831:G:A	110024831	NA,A	NA,G	NA,1	NA,inf	NA,inf	NA,0.806179	0.000332433	0.000332433
2	chr4:109998244:C:T	109998244	NA,T	NA,C	NA,1	NA,-inf	NA,inf	NA,0.8078	0.000331922	0.000331922
2	chr4:109997935:C:T	109997935	NA,T	NA,C	NA,1	NA,-inf	NA,inf	NA,0.80749	0.000331755	0.000331755
2	chr4:110022150:A:G	110022150	NA,G	NA,A	NA,1	NA,inf	NA,inf	NA,0.804129	0.00033133	0.00033133
2	chr4:109612933:C:T	109612933	NA,T	NA,C	NA,1	NA,inf	NA,inf	NA,0.807728	0.000331194	0.000331194
2	chr4:109642084:C:T	109642084	T,NA	C,NA	1,NA	-inf,NA	inf,NA	2.08947,NA	0.000330879	0.000330879
2	chr4:110126641:T:A	110126641	A,A	T,T	1,1	-inf,-inf	inf,inf	0.910372,1.65022	0.000330381	0.000330381
2	chr4:109939513:C:T	109939513	NA,T	NA,C	NA,1	NA,-inf	NA,inf	NA,0.798059	0.000329808	0.000329808
2	chr4:110140307:T:C	110140307	NA,C	NA,T	NA,1	NA,-inf	NA,inf	NA,0.796553	0.000329539	0.000329539
2	chr4:109972836:A:G	109972836	NA,G	NA,A	NA,1	NA,-inf	NA,inf	NA,0.791537	0.000328906	0.000328906
2	chr4:109575610:C:T	109575610	NA,T	NA,C	NA,1	NA,inf	NA,inf	NA,0.801548	0.000328741	0.000328741
2	chr4:109817024:T:A	109817024	NA,A	NA,T	NA,1	NA,inf	NA,inf	NA,0.812399	0.000328737	0.000328737
2	chr4:109547829:G:A	109547829	A,A	G,G	1,1	-inf,-inf	inf,inf	1.57282,0.440284	0.000328127	0.000328127
2	chr4:109684593:A:G	109684593	NA,G	NA,A	NA,1	NA,inf	NA,inf	NA,0.803414	0.000328103	0.000328103
2	chr4:109899061:C:T	109899061	NA,T	NA,C	NA,1	NA,-inf	NA,inf	NA,0.804	0.000326042	0.000326042
2	chr4:109973366:C:T	109973366	NA,T	NA,C	NA,1	NA,-inf	NA,inf	NA,0.785308	0.000325597	0.000325597
2	chr4:110341991:G:T	110341991	NA,T	NA,G	NA,1	NA,-inf	NA,inf	NA,0.787219	0.000325144	0.000325144
2	chr4:109554991:C:T	109554991	NA,T	NA,C	NA,1	NA,-inf	NA,inf	NA,0.793125	0.000324931	0.000324931
2	chr4:109794237:T:C	109794237	NA,C	NA,T	NA,1	NA,inf	NA,inf	NA,0.789469	0.000324788	0.000324788
2	chr4:109738117:T:C	109738117	NA,C	NA,T	NA,1	NA,inf	NA,inf	NA,0.791336	0.000324697	0.000324697
2	chr4:110003069:G:A	110003069	NA,A	NA,G	NA,1	NA,inf	NA,inf	NA,0.788619	0.000324196	0.000324196
2	chr4:109800756:T:C	109800756	NA,C	NA,T	NA,1	NA,inf	NA,inf	NA,0.788199	0.000324164	0.000324164
2	chr4:109886837:C:CT	109886837	NA,CT	NA,C	NA,1	NA,-inf	NA,inf	NA,0.800378	0.00032415	0.00032415
2	chr4:109706958:T:C	109706958	NA,C	NA,T	NA,1	NA,-inf	NA,inf	NA,0.78657	0.000323471	0.000323471
2	chr4:109787796:A:T	109787796	NA,T	NA,A	NA,1	NA,inf	NA,inf	NA,0.782756	0.000321288	0.000321288
2	chr4:110389758:G:A	110389758	A,A	G,G	1,1	-inf,inf	inf,inf	0.928149,0.753054	0.00032109	0.00032109
2	chr4:110296035:C:T	110296035	NA,T	NA,C	NA,1	NA,inf	NA,inf	NA,0.783261	0.000320565	0.000320565
2	chr4:109969604:AT:A	109969604	NA,A	NA,AT	NA,1	NA,-inf	NA,inf	NA,0.778092	0.000319974	0.000319974
2	chr4:109518724:T:C	109518724	NA,C	NA,T	NA,1	NA,-inf	NA,inf	NA,0.780033	0.000319612	0.000319612
2	chr4:110333204:T:C	110333204	C,C	T,T	1,1	inf,inf	inf,inf	0.760681,1.54087	0.000319601	0.000319601
2	chr4:109507056:A:G	109507056	NA,G	NA,A	NA,1	NA,inf	NA,inf	NA,0.784089	0.000319557	0.000319557
2	chr4:109973470:T:C	109973470	NA,C	NA,T	NA,1	NA,-inf	NA,inf	NA,0.768947	0.000318568	0.000318568
2	chr4:109630032:C:T	109630032	T,NA	C,NA	1,NA	-inf,NA	inf,NA	0.717227,NA	0.000318524	0.000318524
2	chr4:109546393:TTCTC:T	109546393	NA,T	NA,TTCTC	NA,1	NA,inf	NA,inf	NA,0.781621	0.000318293	0.000318293
2	chr4:109612930:T:C	109612930	NA,C	NA,T	NA,1	NA,inf	NA,inf	NA,0.782699	0.000318142	0.000318142
2	chr4:109494400:A:G	109494400	NA,G	NA,A	NA,1	NA,-inf	NA,inf	NA,0.779777	0.000318048	0.000318048
2	chr4:109949097:C:T	109949097	NA,T	NA,C	NA,1	NA,-inf	NA,inf	NA,0.78856	0.000317756	0.000317756
2	chr4:110338038:T:C	110338038	NA,C	NA,T	NA,1	NA,inf	NA,inf	NA,0.77278	0.000317531	0.000317531
2	chr4:110249923:AGG:A	110249923	A,NA	AGG,NA	1,NA	-inf,NA	inf,NA	1.2132,NA	0.000317469	0.000317469
2	chr4:110168344:G:A	110168344	NA,A	NA,G	NA,1	NA,-inf	NA,inf	NA,0.775483	0.000317388	0.000317388
2	chr4:110336508:A:G	110336508	NA,G	NA,A	NA,1	NA,-inf	NA,inf	NA,0.770914	0.000316851	0.000316851
2	chr4:110249927:C:A	110249927	A,NA	C,NA	1,NA	-inf,NA	inf,NA	1.21105,NA	0.000316251	0.000316251
2	chr4:109469972:G:T	109469972	NA,T	NA,G	NA,1	NA,-inf	NA,inf	NA,0.772328	0.000315857	0.000315857
2	chr4:109533569:T:C	109533569	NA,C	NA,T	NA,1	NA,-inf	NA,inf	NA,0.772538	0.000315784	0.000315784
2	chr4:110416708:A:G	110416708	G,G	A,A	1,1	-inf,-inf	inf,inf	1.69761,0.644191	0.000315766	0.000315766
2	chr4:109732925:A:G	109732925	NA,G	NA,A	NA,1	NA,inf	NA,inf	NA,0.773614	0.000315584	0.000315584
2	chr4:109509440:G:A	109509440	NA,A	NA,G	NA,1	NA,-inf	NA,inf	NA,0.771041	0.000315026	0.000315026
2	chr4:109968887:T:C	109968887	NA,C	NA,T	NA,1	NA,-inf	NA,inf	NA,0.768428	0.00031501	0.00031501
2	chr4:110437058:A:G	110437058	NA,G	NA,A	NA,1	NA,inf	NA,inf	NA,0.772624	0.000314464	0.000314464
2	chr4:109919450:C:A	109919450	NA,A	NA,C	NA,1	NA,-inf	NA,inf	NA,0.763529	0.000314288	0.000314288
2	chr4:109950670:C:T	109950670	NA,T	NA,C	NA,1	NA,-inf	NA,inf	NA,0.779838	0.000313432	0.000313432
2	chr4:110444433:C:T	110444433	NA,T	NA,C	NA,1	NA,inf	NA,inf	NA,0.769939	0.000313115	0.000313115
2	chr4:110441172:A:T	110441172	NA,T	NA,A	NA,1	NA,inf	NA,inf	NA,0.769939	0.000313115	0.000313115
2	chr4:109794612:G:A	109794612	A,NA	G,NA	1,NA	-inf,NA	inf,NA	0.528202,NA	0.000312968	0.000312968
2	chr4:110417121:T:C	110417121	C,C	T,T	1,1	-inf,-inf	inf,inf	1.7109,0.622813	0.000312879	0.000312879
2	chr4:110068563:C:T	110068563	NA,T	NA,C	NA,1	NA,inf	NA,inf	NA,0.779589	0.000312563	0.000312563
2	chr4:109813025:G:A	109813025	NA,A	NA,G	NA,1	NA,-inf	NA,inf	NA,0.777947	0.000312037	0.000312037
2	chr4:109679406:G:A	109679406	NA,A	NA,G	NA,1	NA,inf	NA,inf	NA,0.773407	0.000311865	0.000311865
2	chr4:110142936:A:G	110142936	G,G	A,A	1,1	-inf,inf	inf,inf	1.71663,0.440613	0.000311132	0.000311132
2	chr4:109547734:TATTAGTCTA:T	109547734	NA,T	NA,TATTAGTCTA	NA,1	NA,-inf	NA,inf	NA,0.763012	0.000311004	0.000311004
2	chr4:109739315:G:T	109739315	NA,T	NA,G	NA,1	NA,inf	NA,inf	NA,0.763929	0.000310707	0.000310707
2	chr4:110330480:G:A	110330480	NA,A	NA,G	NA,1	NA,inf	NA,inf	NA,0.76554	0.000310409	0.000310409
2	chr4:110311654:A:C	110311654	C,NA	A,NA	1,NA	-inf,NA	inf,NA	0.837541,NA	0.000310032	0.000310032
2	chr4:109534983:G:T	109534983	NA,T	NA,G	NA,1	NA,inf	NA,inf	NA,0.758948	0.000309384	0.000309384
2	chr4:109497180:G:A	109497180	NA,A	NA,G	NA,1	NA,-inf	NA,inf	NA,0.761692	0.00030897	0.00030897
2	chr4:109485482:C:T	109485482	NA,T	NA,C	NA,1	NA,-inf	NA,inf	NA,0.761692	0.00030897	0.00030897
2	chr4:109556740:T:C	109556740	NA,C	NA,T	NA,1	NA,inf	NA,inf	NA,0.75741	0.000308684	0.000308684
2	chr4:109531363:AC:A	109531363	NA,A	NA,AC	NA,1	NA,-inf	NA,inf	NA,0.760137	0.000308204	0.000308204
2	chr4:110275784:C:T	110275784	NA,T	NA,C	NA,1	NA,inf	NA,inf	NA,0.76072	0.000308182	0.000308182
2	chr4:109900565:G:A	109900565	NA,A	NA,G	NA,1	NA,-inf	NA,inf	NA,0.753381	0.000308058	0.000308058
2	chr4:109884108:C:T	109884108	T,T	C,C	1,1	inf,inf	inf,inf	0.784338,1.06538	0.00030764	0.00030764
2	chr4:110219607:T:C	110219607	NA,C	NA,T	NA,1	NA,-inf	NA,inf	NA,0.751578	0.000307468	0.000307468
2	chr4:110273145:G:T	110273145	NA,T	NA,G	NA,1	NA,inf	NA,inf	NA,0.757042	0.000306845	0.000306845
2	chr4:109632356:AAATCT:A	109632356	NA,A	NA,AAATCT	NA,1	NA,inf	NA,inf	NA,0.759325	0.000306748	0.000306748
2	chr4:109500842:A:C	109500842	NA,C	NA,A	NA,1	NA,inf	NA,inf	NA,0.757821	0.000306397	0.000306397
2	chr4:110353006:G:A	110353006	NA,A	NA,G	NA,1	NA,-inf	NA,inf	NA,0.749757	0.00030615	0.00030615
2	chr4:110414448:C:T	110414448	T,T	C,C	1,1	-inf,-inf	inf,inf	1.68025,0.643189	0.000306079	0.00030608
2	chr4:110437475:A:G	110437475	NA,G	NA,A	NA,1	NA,inf	NA,inf	NA,0.756201	0.000305734	0.000305734
2	chr4:110089841:T:C	110089841	NA,C	NA,T	NA,1	NA,inf	NA,inf	NA,0.752316	0.000304842	0.000304842
2	chr4:110079948:G:A	110079948	NA,A	NA,G	NA,1	NA,-inf	NA,inf	NA,0.7517	0.000304093	0.000304093
2	chr4:110029204:G:A	110029204	NA,A	NA,G	NA,1	NA,-inf	NA,inf	NA,0.753799	0.00030349	0.00030349
2	chr4:109631614:G:A	109631614	NA,A	NA,G	NA,1	NA,inf	NA,inf	NA,0.752503	0.000303119	0.000303119
2	chr4:109939705:G:A	109939705	NA,A	NA,G	NA,1	NA,-inf	NA,inf	NA,0.75767	0.000302546	0.000302546
2	chr4:109939717:G:T	109939717	NA,T	NA,G	NA,1	NA,-inf	NA,inf	NA,0.743323	0.000302029	0.000302029
2	chr4:110053318:C:G	110053318	G,G	C,C	1,1	-inf,inf	inf,inf	0.763732,0.0695138	0.000302011	0.000302011
2	chr4:109687013:CTG:C	109687013	NA,C	NA,CTG	NA,1	NA,inf	NA,inf	NA,0.751189	0.000301812	0.000301812
2	chr4:109743047:G:T	109743047	NA,T	NA,G	NA,1	NA,inf	NA,inf	NA,0.746028	0.000301783	0.000301783
2	chr4:110324567:G:A	110324567	A,NA	G,NA	1,NA	inf,NA	inf,NA	1.09009,NA	0.000301752	0.000301752
2	chr4:110025528:T:G	110025528	NA,G	NA,T	NA,1	NA,-inf	NA,inf	NA,0.743179	0.000300543	0.000300543
2	chr4:109649761:A:T	109649761	NA,T	NA,A	NA,1	NA,inf	NA,inf	NA,0.738347	0.000300407	0.000300407
2	chr4:109486571:C:T	109486571	NA,T	NA,C	NA,1	NA,-inf	NA,inf	NA,0.740975	0.000300251	0.000300251
2	chr4:109944331:C:T	109944331	NA,T	NA,C	NA,1	NA,-inf	NA,inf	NA,0.738692	0.000299802	0.000299802
2	chr4:109999175:A:C	109999175	NA,C	NA,A	NA,1	NA,-inf	NA,inf	NA,0.744162	0.000299413	0.000299413
2	chr4:109656777:T:C	109656777	NA,C	NA,T	NA,1	NA,inf	NA,inf	NA,0.736292	0.000299327	0.000299327
2	chr4:110292355:G:A	110292355	NA,A	NA,G	NA,1	NA,inf	NA,inf	NA,0.741082	0.00029847	0.00029847
2	chr4:110212106:C:T	110212106	T,T	C,C	1,1	inf,inf	inf,inf	0.313379,1.77389	0.000298386	0.000298386
2	chr4:110355212:C:G	110355212	NA,G	NA,C	NA,1	NA,-inf	NA,inf	NA,0.7336	0.000298358	0.000298358
2	chr4:110084746:C:T	110084746	NA,T	NA,C	NA,1	NA,inf	NA,inf	NA,0.738901	0.000298207	0.000298208
2	chr4:109897734:A:G	109897734	NA,G	NA,A	NA,1	NA,-inf	NA,inf	NA,0.742921	0.000297648	0.000297648
2	chr4:109902729:T:A	109902729	NA,A	NA,T	NA,1	NA,inf	NA,inf	NA,0.736928	0.00029741	0.00029741
2	chr4:110022746:G:T	110022746	NA,T	NA,G	NA,1	NA,-inf	NA,inf	NA,0.735498	0.000296906	0.000296906
2	chr4:110320477:G:A	110320477	NA,A	NA,G	NA,1	NA,inf	NA,inf	NA,0.735244	0.000295815	0.000295815
2	chr4:109670191:A:G	109670191	NA,G	NA,A	NA,1	NA,inf	NA,inf	NA,0.728808	0.000295797	0.000295797
2	chr4:109544305:ACACT:A	109544305	NA,A	NA,ACACT	NA,1	NA,inf	NA,inf	NA,0.730531	0.00029569	0.00029569
2	chr4:110284595:G:A	110284595	NA,A	NA,G	NA,1	NA,inf	NA,inf	NA,0.734566	0.000295669	0.000295669
2	chr4:110335939:G:A	110335939	NA,A	NA,G	NA,1	NA,inf	NA,inf	NA,0.734938	0.000295473	0.000295473
2	chr4:110346944:C:T	110346944	NA,T	NA,C	NA,1	NA,-inf	NA,inf	NA,0.726444	0.00029501	0.00029501
2	chr4:109781904:A:G	109781904	NA,G	NA,A	NA,1	NA,inf	NA,inf	NA,0.737617	0.000294832	0.000294832
2	chr4:110037752:C:T	110037752	NA,T	NA,C	NA,1	NA,-inf	NA,inf	NA,0.73594	0.000294258	0.000294258
2	chr4:109660717:G:A	109660717	NA,A	NA,G	NA,1	NA,inf	NA,inf	NA,0.725146	0.000294075	0.000294075
2	chr4:109759642:C:T	109759642	NA,T	NA,C	NA,1	NA,inf	NA,inf	NA,0.7309	0.000294026	0.000294026
2	chr4:109944329:T:C	109944329	NA,C	NA,T	NA,1	NA,-inf	NA,inf	NA,0.726367	0.000294001	0.000294001
2	chr4:109469173:G:A	109469173	NA,A	NA,G	NA,1	NA,-inf	NA,inf	NA,0.730129	0.000293872	0.000293872
2	chr4:109527974:T:C	109527974	NA,C	NA,T	NA,1	NA,inf	NA,inf	NA,0.731077	0.000293797	0.000293797
2	chr4:110080676:T:C	110080676	C,C	T,T	1,1	inf,-inf	inf,inf	1.17472,1.00456	0.000293597	0.000293597
2	chr4:109629795:T:C	109629795	NA,C	NA,T	NA,1	NA,inf	NA,inf	NA,0.728788	0.000292274	0.000292274
2	chr4:110441842:C:G	110441842	NA,G	NA,C	NA,1	NA,inf	NA,inf	NA,0.728626	0.000292072	0.000292072
2	chr4:109944210:G:A	109944210	NA,A	NA,G	NA,1	NA,-inf	NA,inf	NA,0.721962	0.000291966	0.000291966
2	chr4:110133060:C:T	110133060	T,T	C,C	1,1	inf,inf	inf,inf	3.52405,0.475301	0.00029182	0.000291822
2	chr4:109649952:A:G	109649952	NA,G	NA,A	NA,1	NA,inf	NA,inf	NA,0.723252	0.000291781	0.000291781
2	chr4:110224487:G:C	110224487	NA,C	NA,G	NA,1	NA,-inf	NA,inf	NA,0.72132	0.000291579	0.000291579
2	chr4:109677653:C:T	109677653	NA,T	NA,C	NA,1	NA,inf	NA,inf	NA,0.718515	0.000291017	0.000291017
2	chr4:110421181:G:A	110421181	NA,A	NA,G	NA,1	NA,-inf	NA,inf	NA,0.721194	0.000290956	0.000290956
2	chr4:109674130:G:A	109674130	NA,A	NA,G	NA,1	NA,inf	NA,inf	NA,0.720543	0.000290532	0.000290532
2	chr4:110100136:CTGGCCATATTTATAA:C	110100136	C,C	CTGGCCATATTTATAA,CTGGCCATATTTATAA	1,1	-inf,inf	inf,inf	1.35236,0.179285	0.000290356	0.000290356
2	chr4:109959222:A:C	109959222	NA,C	NA,A	NA,1	NA,-inf	NA,inf	NA,0.731265	0.000290311	0.000290311
2	chr4:109608187:C:T	109608187	NA,T	NA,C	NA,1	NA,inf	NA,inf	NA,0.716339	0.000290193	0.000290193
2	chr4:109892269:G:A	109892269	NA,A	NA,G	NA,1	NA,inf	NA,inf	NA,0.717579	0.000289688	0.000289688
2	chr4:109993864:A:G	109993864	NA,G	NA,A	NA,1	NA,inf	NA,inf	NA,0.707631	0.000289231	0.000289231
2	chr4:109948105:A:G	109948105	NA,G	NA,A	NA,1	NA,-inf	NA,inf	NA,0.720005	0.000289207	0.000289207
2	chr4:109456975:G:A	109456975	NA,A	NA,G	NA,1	NA,inf	NA,inf	NA,0.721848	0.000289026	0.000289026
2	chr4:109638436:A:G	109638436	NA,G	NA,A	NA,1	NA,inf	NA,inf	NA,0.713725	0.000288875	0.000288875
2	chr4:110339255:A:G	110339255	NA,G	NA,A	NA,1	NA,-inf	NA,inf	NA,0.71355	0.000288669	0.000288669
2	chr4:110131166:T:A	110131166	A,A	T,T	1,1	-inf,-inf	inf,inf	0.814694,1.61675	0.000288153	0.000288153
2	chr4:110420404:T:G	110420404	G,NA	T,NA	1,NA	inf,NA	inf,NA	0.969437,NA	0.000287588	0.000287588
2	chr4:109673906:C:T	109673906	NA,T	NA,C	NA,1	NA,inf	NA,inf	NA,0.720364	0.000287462	0.000287462
2	chr4:109979187:A:G	109979187	NA,G	NA,A	NA,1	NA,-inf	NA,inf	NA,0.716855	0.000287405	0.000287405
2	chr4:110284570:G:A	110284570	NA,A	NA,G	NA,1	NA,inf	NA,inf	NA,0.717524	0.000287076	0.000287076
2	chr4:109665993:A:G	109665993	NA,G	NA,A	NA,1	NA,inf	NA,inf	NA,0.710063	0.000286138	0.000286138
2	chr4:110121965:G:C	110121965	NA,C	NA,G	NA,1	NA,inf	NA,inf	NA,0.712582	0.000285674	0.000285674
2	chr4:109702112:G:T	109702112	NA,T	NA,G	NA,1	NA,inf	NA,inf	NA,0.710369	0.000285421	0.000285421
2	chr4:110011938:C:T	110011938	NA,T	NA,C	NA,1	NA,-inf	NA,inf	NA,0.69934	0.000284981	0.000284981
2	chr4:109743561:T:C	109743561	NA,C	NA,T	NA,1	NA,-inf	NA,inf	NA,0.712467	0.000284664	0.000284664
2	chr4:109921984:T:C	109921984	C,C	T,T	1,1	inf,-inf	inf,inf	9.06394,1.51371	0.000284311	0.00241172
2	chr4:109696493:G:A	109696493	NA,A	NA,G	NA,1	NA,inf	NA,inf	NA,0.710381	0.000283421	0.000283421
2	chr4:109824316:CATT:C	109824316	NA,C	NA,CATT	NA,1	NA,-inf	NA,inf	NA,0.703037	0.000282536	0.000282537
2	chr4:109802323:A:G	109802323	NA,G	NA,A	NA,1	NA,inf	NA,inf	NA,0.710304	0.000281906	0.000281906
2	chr4:110066801:A:G	110066801	NA,G	NA,A	NA,1	NA,inf	NA,inf	NA,0.702039	0.000281647	0.000281648
2	chr4:110221452:C:T	110221452	NA,T	NA,C	NA,1	NA,-inf	NA,inf	NA,0.695954	0.000281506	0.000281506
2	chr4:110054277:T:C	110054277	C,C	T,T	1,1	-inf,-inf	inf,inf	0.540549,0.4993	0.000281484	0.000281484
2	chr4:110022200:C:T	110022200	NA,T	NA,C	NA,1	NA,-inf	NA,inf	NA,0.704927	0.000281214	0.000281214
2	chr4:110355867:C:T	110355867	NA,T	NA,C	NA,1	NA,-inf	NA,inf	NA,0.695938	0.000281157	0.000281157
2	chr4:110320426:G:A	110320426	NA,A	NA,G	NA,1	NA,inf	NA,inf	NA,0.702294	0.000280896	0.000280896
2	chr4:109759984:A:C	109759984	NA,C	NA,A	NA,1	NA,inf	NA,inf	NA,0.701698	0.000280862	0.000280862
2	chr4:110188832:G:A	110188832	NA,A	NA,G	NA,1	NA,inf	NA,inf	NA,0.701106	0.000280447	0.000280447
2	chr4:110137969:G:A	110137969	A,A	G,G	1,1	-inf,-inf	inf,inf	0.961572,1.13654	0.000280348	0.000280348
2	chr4:109662461:C:T	109662461	NA,T	NA,C	NA,1	NA,inf	NA,inf	NA,0.694236	0.000280198	0.000280199
2	chr4:109941207:C:T	109941207	NA,T	NA,C	NA,1	NA,-inf	NA,inf	NA,0.695524	0.000280102	0.000280102
2	chr4:110301959:C:T	110301959	NA,T	NA,C	NA,1	NA,-inf	NA,inf	NA,0.695963	0.000279822	0.000279822
2	chr4:110302437:G:A	110302437	NA,A	NA,G	NA,1	NA,inf	NA,inf	NA,0.696941	0.000279403	0.000279403
2	chr4:109952910:G:C	109952910	NA,C	NA,G	NA,1	NA,-inf	NA,inf	NA,0.705637	0.000278962	0.000278962
2	chr4:110185958:G:A	110185958	NA,A	NA,G	NA,1	NA,-inf	NA,inf	NA,0.694981	0.000278867	0.000278867
2	chr4:110053334:A:G	110053334	G,G	A,A	1,1	-inf,inf	inf,inf	0.735812,0.0705901	0.000278182	0.000278182
2	chr4:110325125:C:T	110325125	NA,T	NA,C	NA,1	NA,-inf	NA,inf	NA,0.690709	0.000277658	0.000277658
2	chr4:109598538:T:G	109598538	NA,G	NA,T	NA,1	NA,-inf	NA,inf	NA,0.686974	0.000277273	0.000277273
2	chr4:109919981:G:A	109919981	NA,A	NA,G	NA,1	NA,-inf	NA,inf	NA,0.705311	0.000277133	0.000277133
2	chr4:110335684:A:G	110335684	NA,G	NA,A	NA,1	NA,inf	NA,inf	NA,0.692336	0.000277004	0.000277004
2	chr4:110121180:G:T	110121180	NA,T	NA,G	NA,1	NA,inf	NA,inf	NA,0.694453	0.000276835	0.000276835
2	chr4:110215206:T:C	110215206	NA,C	NA,T	NA,1	NA,inf	NA,inf	NA,0.691292	0.000276606	0.000276606
2	chr4:110064577:C:T	110064577	T,NA	C,NA	1,NA	-inf,NA	inf,NA	1.66701,NA	0.000276108	0.000276108
2	chr4:109938020:G:A	109938020	NA,A	NA,G	NA,1	NA,-inf	NA,inf	NA,0.685427	0.000276028	0.000276028
2	chr4:110351930:C:A	110351930	NA,A	NA,C	NA,1	NA,-inf	NA,inf	NA,0.683018	0.000275528	0.000275528
2	chr4:110037467:G:A	110037467	NA,A	NA,G	NA,1	NA,-inf	NA,inf	NA,0.688109	0.00027536	0.00027536
2	chr4:109677980:G:C	109677980	NA,C	NA,G	NA,1	NA,inf	NA,inf	NA,0.692511	0.00027525	0.00027525
2	chr4:110180701:C:G	110180701	NA,G	NA,C	NA,1	NA,inf	NA,inf	NA,0.689038	0.000275231	0.000275231
2	chr4:110436299:G:A	110436299	A,NA	G,NA	1,NA	-inf,NA	inf,NA	1.06914,NA	0.000275213	0.000275213
2	chr4:110000259:A:G	110000259	NA,G	NA,A	NA,1	NA,-inf	NA,inf	NA,0.676993	0.000275145	0.000275145
2	chr4:110002559:C:A	110002559	NA,A	NA,C	NA,1	NA,-inf	NA,inf	NA,0.676168	0.000274789	0.000274789
2	chr4:109887381:G:A	109887381	NA,A	NA,G	NA,1	NA,inf	NA,inf	NA,0.683596	0.000274678	0.000274678
2	chr4:110339869:G:A	110339869	NA,A	NA,G	NA,1	NA,-inf	NA,inf	NA,0.680621	0.000274541	0.000274541
2	chr4:109739535:C:G	109739535	NA,G	NA,C	NA,1	NA,-inf	NA,inf	NA,0.688676	0.000274441	0.000274441
2	chr4:109897549:T:A	109897549	NA,A	NA,T	NA,1	NA,inf	NA,inf	NA,0.682942	0.0002744	0.0002744
2	chr4:109897600:T:C	109897600	NA,C	NA,T	NA,1	NA,inf	NA,inf	NA,0.682574	0.000274243	0.000274243
2	chr4:109884648:A:G	109884648	NA,G	NA,A	NA,1	NA,inf	NA,inf	NA,0.682005	0.000274001	0.000274001
2	chr4:109696147:T:C	109696147	NA,C	NA,T	NA,1	NA,inf	NA,inf	NA,0.688477	0.000273935	0.000273935
2	chr4:110216331:G:A	110216331	NA,A	NA,G	NA,1	NA,inf	NA,inf	NA,0.68362	0.000273695	0.000273695
2	chr4:110008382:G:A	110008382	NA,A	NA,G	NA,1	NA,-inf	NA,inf	NA,0.673292	0.000273549	0.000273549
2	chr4:110071482:G:C	110071482	NA,C	NA,G	NA,1	NA,-inf	NA,inf	NA,0.683649	0.0002729	0.0002729
2	chr4:109557799:C:T	109557799	NA,T	NA,C	NA,1	NA,-inf	NA,inf	NA,0.680105	0.000272795	0.000272795
2	chr4:110405501:G:T	110405501	NA,T	NA,G	NA,1	NA,inf	NA,inf	NA,0.681692	0.000272607	0.000272607
2	chr4:109679598:G:A	109679598	NA,A	NA,G	NA,1	NA,inf	NA,inf	NA,0.685879	0.000272442	0.000272442
2	chr4:109798789:CA:C	109798789	NA,C	NA,CA	NA,1	NA,inf	NA,inf	NA,0.68201	0.000271868	0.000271868
2	chr4:110193322:C:T	110193322	NA,T	NA,C	NA,1	NA,-inf	NA,inf	NA,0.674691	0.000271728	0.000271728
2	chr4:109704749:C:T	109704749	NA,T	NA,C	NA,1	NA,-inf	NA,inf	NA,0.67413	0.000271207	0.000271207
2	chr4:109677184:C:T	109677184	NA,T	NA,C	NA,1	NA,inf	NA,inf	NA,0.682411	0.000270989	0.000270989
2	chr4:109584446:G:A	109584446	NA,A	NA,G	NA,1	NA,inf	NA,inf	NA,0.67776	0.000270802	0.000270802
2	chr4:109720797:G:A	109720797	NA,A	NA,G	NA,1	NA,inf	NA,inf	NA,0.676595	0.00027078	0.00027078
2	chr4:109624863:A:T	109624863	NA,T	NA,A	NA,1	NA,inf	NA,inf	NA,0.677834	0.000270709	0.000270709
2	chr4:109923326:A:G	109923326	NA,G	NA,A	NA,1	NA,-inf	NA,inf	NA,0.692148	0.000269995	0.000269995
2	chr4:110434607:G:A	110434607	A,NA	G,NA	1,NA	-inf,NA	inf,NA	0.935298,NA	0.000269885	0.000269885
2	chr4:109531964:A:G	109531964	NA,G	NA,A	NA,1	NA,inf	NA,inf	NA,0.676749	0.00026978	0.00026978
2	chr4:110209267:T:C	110209267	NA,C	NA,T	NA,1	NA,-inf	NA,inf	NA,0.670833	0.000269674	0.000269674
2	chr4:109664567:T:C	109664567	NA,C	NA,T	NA,1	NA,inf	NA,inf	NA,0.680412	0.000269568	0.000269568
2	chr4:109794033:C:T	109794033	NA,T	NA,C	NA,1	NA,inf	NA,inf	NA,0.6716	0.000269497	0.000269498
2	chr4:110197227:C:T	110197227	NA,T	NA,C	NA,1	NA,inf	NA,inf	NA,0.675768	0.000269131	0.000269131
2	chr4:109692498:T:C	109692498	NA,C	NA,T	NA,1	NA,inf	NA,inf	NA,0.671332	0.000269033	0.000269033
2	chr4:110027638:T:C	110027638	NA,C	NA,T	NA,1	NA,-inf	NA,inf	NA,0.677362	0.000268627	0.000268627
2	chr4:110294844:T:A	110294844	NA,A	NA,T	NA,1	NA,inf	NA,inf	NA,0.67092	0.000267498	0.000267498
2	chr4:110153858:G:A	110153858	NA,A	NA,G	NA,1	NA,inf	NA,inf	NA,0.668261	0.000267459	0.000267459
2	chr4:109453636:A:G	109453636	NA,G	NA,A	NA,1	NA,-inf	NA,inf	NA,0.669812	0.000267459	0.000267459
2	chr4:109991426:AGTG:A	109991426	NA,A	NA,AGTG	NA,1	NA,-inf	NA,inf	NA,0.672216	0.000267452	0.000267452
2	chr4:110342624:C:A	110342624	NA,A	NA,C	NA,1	NA,-inf	NA,inf	NA,0.663101	0.000267181	0.000267181
2	chr4:109729096:G:A	109729096	NA,A	NA,G	NA,1	NA,inf	NA,inf	NA,0.667097	0.000266844	0.000266844
2	chr4:110019881:A:G	110019881	NA,G	NA,A	NA,1	NA,-inf	NA,inf	NA,0.664589	0.000266547	0.000266547
2	chr4:109740031:C:T	109740031	NA,T	NA,C	NA,1	NA,inf	NA,inf	NA,0.665434	0.000266332	0.000266332
2	chr4:109697054:G:A	109697054	NA,A	NA,G	NA,1	NA,inf	NA,inf	NA,0.66475	0.00026587	0.00026587
2	chr4:109971186:CA:C	109971186	NA,C	NA,CA	NA,1	NA,inf	NA,inf	NA,0.6612	0.000265645	0.000265645
2	chr4:110405801:G:T	110405801	T,T	G,G	1,1	-inf,-inf	inf,inf	1.66835,0.399151	0.000265494	0.000265494
2	chr4:109667962:G:C	109667962	NA,C	NA,G	NA,1	NA,inf	NA,inf	NA,0.658919	0.000265292	0.000265292
2	chr4:109983334:C:T	109983334	NA,T	NA,C	NA,1	NA,-inf	NA,inf	NA,0.650443	0.000265011	0.000265011
2	chr4:109668322:TAGG:T	109668322	NA,T	NA,TAGG	NA,1	NA,inf	NA,inf	NA,0.657444	0.00026469	0.00026469
2	chr4:110155011:C:T	110155011	NA,T	NA,C	NA,1	NA,inf	NA,inf	NA,0.661308	0.000264614	0.000264614
2	chr4:109622134:G:T	109622134	NA,T	NA,G	NA,1	NA,inf	NA,inf	NA,0.663199	0.000264331	0.000264331
2	chr4:110008657:C:G	110008657	NA,G	NA,C	NA,1	NA,-inf	NA,inf	NA,0.650972	0.00026423	0.00026423
2	chr4:110250429:C:T	110250429	NA,T	NA,C	NA,1	NA,inf	NA,inf	NA,0.660426	0.000263441	0.000263441
2	chr4:109473006:G:A	109473006	NA,A	NA,G	NA,1	NA,inf	NA,inf	NA,0.659206	0.000263267	0.000263268
2	chr4:109534744:A:C	109534744	NA,C	NA,A	NA,1	NA,-inf	NA,inf	NA,0.654179	0.000262987	0.000262987
2	chr4:110147329:T:C	110147329	NA,C	NA,T	NA,1	NA,-inf	NA,inf	NA,0.656519	0.000262166	0.000262166
2	chr4:110217318:A:T	110217318	NA,T	NA,A	NA,1	NA,inf	NA,inf	NA,0.655526	0.0002621	0.0002621
2	chr4:109942257:T:C	109942257	NA,C	NA,T	NA,1	NA,inf	NA,inf	NA,0.659885	0.000262028	0.000262028
2	chr4:109715262:G:A	109715262	NA,A	NA,G	NA,1	NA,-inf	NA,inf	NA,0.651195	0.000261756	0.000261756
2	chr4:109573989:C:T	109573989	NA,T	NA,C	NA,1	NA,-inf	NA,inf	NA,0.652504	0.000261444	0.000261444
2	chr4:109694683:C:T	109694683	NA,T	NA,C	NA,1	NA,inf	NA,inf	NA,0.653573	0.000261427	0.000261427
2	chr4:110095936:A:G	110095936	G,G	A,A	1,1	inf,-inf	inf,inf	0.165176,1.65468	0.000261295	0.000261295
2	chr4:109778047:A:T	109778047	NA,T	NA,A	NA,1	NA,inf	NA,inf	NA,0.659014	0.000261288	0.000261288
2	chr4:110027540:A:G	110027540	NA,G	NA,A	NA,1	NA,-inf	NA,inf	NA,0.658689	0.000261023	0.000261023
2	chr4:110315266:T:C	110315266	NA,C	NA,T	NA,1	NA,-inf	NA,inf	NA,0.649873	0.000261004	0.000261004
2	chr4:110405347:A:C	110405347	NA,C	NA,A	NA,1	NA,inf	NA,inf	NA,0.653327	0.00026096	0.00026096
2	chr4:109603261:G:T	109603261	NA,T	NA,G	NA,1	NA,-inf	NA,inf	NA,0.650624	0.000260939	0.000260939
2	chr4:110293454:C:T	110293454	NA,T	NA,C	NA,1	NA,-inf	NA,inf	NA,0.649465	0.000260741	0.000260741
2	chr4:110186152:T:C	110186152	NA,C	NA,T	NA,1	NA,inf	NA,inf	NA,0.649983	0.000260632	0.000260632
2	chr4:109498426:C:T	109498426	NA,T	NA,C	NA,1	NA,inf	NA,inf	NA,0.652843	0.000260537	0.000260537
2	chr4:109598583:G:A	109598583	NA,A	NA,G	NA,1	NA,-inf	NA,inf	NA,0.649549	0.000260468	0.000260468
2	chr4:110019834:G:C	110019834	NA,C	NA,G	NA,1	NA,-inf	NA,inf	NA,0.649557	0.00026046	0.00026046
2	chr4:110034094:A:T	110034094	NA,T	NA,A	NA,1	NA,-inf	NA,inf	NA,0.656154	0.000260059	0.000260059
2	chr4:109481367:A:G	109481367	NA,G	NA,A	NA,1	NA,inf	NA,inf	NA,0.654241	0.00025989	0.00025989
2	chr4:109575744:T:C	109575744	NA,C	NA,T	NA,1	NA,inf	NA,inf	NA,0.65191	0.000259746	0.000259746
2	chr4:110187943:G:A	110187943	NA,A	NA,G	NA,1	NA,-inf	NA,inf	NA,0.645173	0.000259277	0.000259277
2	chr4:110041391:T:C	110041391	NA,C	NA,T	NA,1	NA,inf	NA,inf	NA,0.653176	0.000259112	0.000259112
2	chr4:109641416:TATTA:T	109641416	NA,T	NA,TATTA	NA,1	NA,inf	NA,inf	NA,0.651485	0.000259054	0.000259054
2	chr4:110443717:G:A	110443717	NA,A	NA,G	NA,1	NA,inf	NA,inf	NA,0.648322	0.000258983	0.000258983
2	chr4:110024066:T:C	110024066	NA,C	NA,T	NA,1	NA,inf	NA,inf	NA,0.653703	0.000258931	0.000258931
2	chr4:109686965:T:G	109686965	G,NA	T,NA	1,NA	-inf,NA	inf,NA	1.92831,NA	0.000258805	0.000258806
2	chr4:110315271:T:C	110315271	NA,C	NA,T	NA,1	NA,-inf	NA,inf	NA,0.643953	0.000258647	0.000258647
2	chr4:109665418:A:G	109665418	NA,G	NA,A	NA,1	NA,inf	NA,inf	NA,0.653324	0.000258627	0.000258627
2	chr4:109820065:G:A	109820065	NA,A	NA,G	NA,1	NA,-inf	NA,inf	NA,0.64112	0.000258254	0.000258254
2	chr4:110130106:C:T	110130106	NA,T	NA,C	NA,1	NA,inf	NA,inf	NA,0.645878	0.000257784	0.000257784
2	chr4:109730852:A:T	109730852	NA,T	NA,A	NA,1	NA,inf	NA,inf	NA,0.645041	0.000257777	0.000257777
2	chr4:109660849:A:T	109660849	NA,T	NA,A	NA,1	NA,inf	NA,inf	NA,0.639926	0.000257615	0.000257615
2	chr4:110313331:G:A	110313331	NA,A	NA,G	NA,1	NA,inf	NA,inf	NA,0.644892	0.000257426	0.000257426
2	chr4:109933781:C:T	109933781	NA,T	NA,C	NA,1	NA,inf	NA,inf	NA,0.648163	0.00025739	0.00025739
2	chr4:109769960:G:A	109769960	NA,A	NA,G	NA,1	NA,-inf	NA,inf	NA,0.643774	0.00025726	0.00025726
2	chr4:109898230:T:C	109898230	NA,C	NA,T	NA,1	NA,inf	NA,inf	NA,0.640131	0.000256892	0.000256892
2	chr4:110438540:G:C	110438540	C,NA	G,NA	1,NA	-inf,NA	inf,NA	0.909233,NA	0.000256852	0.000256852
2	chr4:110174326:C:T	110174326	NA,T	NA,C	NA,1	NA,-inf	NA,inf	NA,0.638512	0.000256772	0.000256772
2	chr4:109665123:C:T	109665123	NA,T	NA,C	NA,1	NA,inf	NA,inf	NA,0.648575	0.00025677	0.00025677
2	chr4:110009520:A:G	110009520	NA,G	NA,A	NA,1	NA,-inf	NA,inf	NA,0.6322	0.00025672	0.00025672
2	chr4:109491028:TTTTG:T	109491028	NA,T	NA,TTTTG	NA,1	NA,-inf	NA,inf	NA,0.642914	0.000256671	0.000256671
2	chr4:109552196:C:T	109552196	NA,T	NA,C	NA,1	NA,-inf	NA,inf	NA,0.637727	0.000256665	0.000256665
2	chr4:110315267:G:A	110315267	NA,A	NA,G	NA,1	NA,-inf	NA,inf	NA,0.638579	0.000256535	0.000256535
2	chr4:109525549:A:G	109525549	NA,G	NA,A	NA,1	NA,-inf	NA,inf	NA,0.64256	0.000256533	0.000256533
2	chr4:109556139:T:C	109556139	NA,C	NA,T	NA,1	NA,-inf	NA,inf	NA,0.637286	0.000256492	0.000256492
2	chr4:109900375:C:T	109900375	NA,T	NA,C	NA,1	NA,inf	NA,inf	NA,0.652148	0.000256464	0.000256465
2	chr4:109489020:T:C	109489020	NA,C	NA,T	NA,1	NA,-inf	NA,inf	NA,0.642254	0.000256414	0.000256414
2	chr4:109912183:G:T	109912183	NA,T	NA,G	NA,1	NA,-inf	NA,inf	NA,0.649785	0.000255822	0.000255822
2	chr4:109465918:T:G	109465918	NA,G	NA,T	NA,1	NA,inf	NA,inf	NA,0.643684	0.000255752	0.000255752
2	chr4:109461578:G:A	109461578	NA,A	NA,G	NA,1	NA,-inf	NA,inf	NA,0.640417	0.000255698	0.000255698
2	chr4:109900066:T:A	109900066	NA,A	NA,T	NA,1	NA,inf	NA,inf	NA,0.649909	0.000255598	0.000255598
2	chr4:109505039:T:G	109505039	NA,G	NA,T	NA,1	NA,-inf	NA,inf	NA,0.640133	0.000255588	0.000255588
2	chr4:109900763:T:C	109900763	NA,C	NA,T	NA,1	NA,-inf	NA,inf	NA,0.633222	0.000255501	0.000255501
2	chr4:109526795:A:T	109526795	NA,T	NA,A	NA,1	NA,inf	NA,inf	NA,0.640975	0.000255458	0.000255458
2	chr4:110239612:TA:T	110239612	NA,T	NA,TA	NA,1	NA,inf	NA,inf	NA,0.640282	0.000255423	0.000255423
2	chr4:110329371:A:G	110329371	NA,G	NA,A	NA,1	NA,inf	NA,inf	NA,0.63917	0.00025539	0.00025539
2	chr4:109464238:C:G	109464238	NA,G	NA,C	NA,1	NA,-inf	NA,inf	NA,0.639442	0.00025532	0.00025532
2	chr4:109517611:A:G	109517611	NA,G	NA,A	NA,1	NA,-inf	NA,inf	NA,0.639201	0.000255226	0.000255226
2	chr4:110297368:G:A	110297368	NA,A	NA,G	NA,1	NA,-inf	NA,inf	NA,0.636219	0.000255226	0.000255226
2	chr4:109499313:A:G	109499313	NA,G	NA,A	NA,1	NA,-inf	NA,inf	NA,0.638936	0.000255123	0.000255123
2	chr4:109599661:A:G	109599661	NA,G	NA,A	NA,1	NA,inf	NA,inf	NA,0.634631	0.000255055	0.000255055
2	chr4:110229255:C:T	110229255	NA,T	NA,C	NA,1	NA,inf	NA,inf	NA,0.637141	0.000254739	0.000254739
2	chr4:110387422:T:C	110387422	NA,C	NA,T	NA,1	NA,-inf	NA,inf	NA,0.634346	0.000254577	0.000254577
2	chr4:109539274:T:A	109539274	NA,A	NA,T	NA,1	NA,inf	NA,inf	NA,0.637406	0.000254405	0.000254405
2	chr4:109894734:A:G	109894734	NA,G	NA,A	NA,1	NA,inf	NA,inf	NA,0.632906	0.000254073	0.000254073
2	chr4:109469677:A:G	109469677	NA,G	NA,A	NA,1	NA,inf	NA,inf	NA,0.638368	0.000253701	0.000253701
2	chr4:109874182:A:G	109874182	NA,G	NA,A	NA,1	NA,-inf	NA,inf	NA,0.628398	0.000253555	0.000253555
2	chr4:110155666:A:C	110155666	NA,C	NA,A	NA,1	NA,inf	NA,inf	NA,0.63331	0.000253547	0.000253547
2	chr4:109593068:A:G	109593068	NA,G	NA,A	NA,1	NA,inf	NA,inf	NA,0.631927	0.000253535	0.000253535
2	chr4:110414359:A:G	110414359	NA,G	NA,A	NA,1	NA,inf	NA,inf	NA,0.634323	0.000253525	0.000253525
2	chr4:110444332:T:C	110444332	NA,C	NA,T	NA,1	NA,inf	NA,inf	NA,0.634065	0.000253426	0.000253426
2	chr4:110444926:T:C	110444926	NA,C	NA,T	NA,1	NA,inf	NA,inf	NA,0.633749	0.000253305	0.000253305
2	chr4:109723846:G:A	109723846	NA,A	NA,G	NA,1	NA,inf	NA,inf	NA,0.636844	0.000253259	0.000253259
2	chr4:109889117:T:C	109889117	NA,C	NA,T	NA,1	NA,inf	NA,inf	NA,0.643798	0.000253258	0.000253258
2	chr4:109745687:G:A	109745687	NA,A	NA,G	NA,1	NA,inf	NA,inf	NA,0.626955	0.000253249	0.000253249
2	chr4:109924523:G:GACATCACTGATCC	109924523	NA,GACATCACTGATCC	NA,G	NA,1	NA,-inf	NA,inf	NA,0.645899	0.000253195	0.000253195
2	chr4:109706680:C:T	109706680	NA,T	NA,C	NA,1	NA,inf	NA,inf	NA,0.636547	0.000253136	0.000253136
2	chr4:110421793:G:GA	110421793	NA,GA	NA,G	NA,1	NA,inf	NA,inf	NA,0.632323	0.000252757	0.000252757
2	chr4:109919711:G:A	109919711	NA,A	NA,G	NA,1	NA,inf	NA,inf	NA,0.664298	0.000252639	0.000252639
2	chr4:109750709:C:T	109750709	NA,T	NA,C	NA,1	NA,inf	NA,inf	NA,0.633116	0.000252622	0.000252622
2	chr4:110046587:G:A	110046587	NA,A	NA,G	NA,1	NA,inf	NA,inf	NA,0.636457	0.000252558	0.000252558
2	chr4:110014253:A:G	110014253	NA,G	NA,A	NA,1	NA,-inf	NA,inf	NA,0.62927	0.000252518	0.000252519
2	chr4:109866178:A:G	109866178	NA,G	NA,A	NA,1	NA,inf	NA,inf	NA,0.628112	0.000252331	0.000252331
2	chr4:110385900:G:A	110385900	NA,A	NA,G	NA,1	NA,-inf	NA,inf	NA,0.628089	0.000252169	0.000252169
2	chr4:109633894:G:C	109633894	NA,C	NA,G	NA,1	NA,inf	NA,inf	NA,0.625492	0.000252144	0.000252144
2	chr4:109830611:G:A	109830611	NA,A	NA,G	NA,1	NA,inf	NA,inf	NA,0.627468	0.000252077	0.000252077
2	chr4:110372497:G:A	110372497	NA,A	NA,G	NA,1	NA,-inf	NA,inf	NA,0.627421	0.000251937	0.000251937
2	chr4:110150772:G:A	110150772	NA,A	NA,G	NA,1	NA,inf	NA,inf	NA,0.629738	0.000251844	0.000251844
2	chr4:109574667:T:C	109574667	NA,C	NA,T	NA,1	NA,-inf	NA,inf	NA,0.626696	0.000251397	0.000251397
2	chr4:109660092:G:A	109660092	NA,A	NA,G	NA,1	NA,inf	NA,inf	NA,0.623825	0.000251377	0.000251377
2	chr4:109998943:A:G	109998943	NA,G	NA,A	NA,1	NA,-inf	NA,inf	NA,0.617984	0.000251192	0.000251192
2	chr4:110140501:T:C	110140501	NA,C	NA,T	NA,1	NA,inf	NA,inf	NA,0.625396	0.000251019	0.000251019
2	chr4:109664631:G:T	109664631	NA,T	NA,G	NA,1	NA,inf	NA,inf	NA,0.6227	0.00025099	0.00025099
2	chr4:109816393:G:A	109816393	NA,A	NA,G	NA,1	NA,inf	NA,inf	NA,0.63469	0.00025092	0.000250921
2	chr4:110036816:G:A	110036816	A,NA	G,NA	1,NA	-inf,NA	inf,NA	1.64733,NA	0.000250879	0.000250879
2	chr4:109464829:G:A	109464829	NA,A	NA,G	NA,1	NA,inf	NA,inf	NA,0.628323	0.000250609	0.000250609
2	chr4:109607668:G:A	109607668	NA,A	NA,G	NA,1	NA,inf	NA,inf	NA,0.61967	0.000249863	0.000249863
2	chr4:110065621:C:G	110065621	NA,G	NA,C	NA,1	NA,inf	NA,inf	NA,0.624287	0.00024946	0.00024946
2	chr4:110323267:G:T	110323267	T,T	G,G	1,1	inf,inf	inf,inf	0.34678,1.66869	0.000248785	0.000248785
2	chr4:109736548:G:T	109736548	NA,T	NA,G	NA,1	NA,inf	NA,inf	NA,0.618322	0.000248319	0.000248319
2	chr4:110349467:T:C	110349467	NA,C	NA,T	NA,1	NA,-inf	NA,inf	NA,0.616709	0.000248295	0.000248295
2	chr4:110165423:T:G	110165423	NA,G	NA,T	NA,1	NA,inf	NA,inf	NA,0.620189	0.000248273	0.000248273
2	chr4:110375356:T:C	110375356	C,C	T,T	1,1	-inf,inf	inf,inf	0.824551,0.731174	0.000248206	0.000248206
2	chr4:110318379:A:G	110318379	NA,G	NA,A	NA,1	NA,inf	NA,inf	NA,0.619974	0.000248043	0.000248043
2	chr4:110196331:G:A	110196331	NA,A	NA,G	NA,1	NA,-inf	NA,inf	NA,0.612876	0.000247214	0.000247214
2	chr4:109486332:AT:A	109486332	NA,A	NA,AT	NA,1	NA,inf	NA,inf	NA,0.62056	0.000246986	0.000246986
2	chr4:110438411:A:C	110438411	NA,C	NA,A	NA,1	NA,-inf	NA,inf	NA,0.610902	0.000246949	0.000246949
2	chr4:109752729:CTA:C	109752729	NA,C	NA,CTA	NA,1	NA,inf	NA,inf	NA,0.616601	0.000246412	0.000246412
2	chr4:110026904:G:C	110026904	NA,C	NA,G	NA,1	NA,-inf	NA,inf	NA,0.619142	0.000246325	0.000246326
2	chr4:110184288:A:C	110184288	NA,C	NA,A	NA,1	NA,-inf	NA,inf	NA,0.613932	0.00024619	0.00024619
2	chr4:109991370:G:A	109991370	NA,A	NA,G	NA,1	NA,-inf	NA,inf	NA,0.617354	0.000245944	0.000245944
2	chr4:110330680:C:T	110330680	NA,T	NA,C	NA,1	NA,inf	NA,inf	NA,0.614076	0.000245887	0.000245887
2	chr4:110443361:G:A	110443361	NA,A	NA,G	NA,1	NA,inf	NA,inf	NA,0.613551	0.0002457	0.0002457
2	chr4:110439818:G:A	110439818	NA,A	NA,G	NA,1	NA,inf	NA,inf	NA,0.613551	0.0002457	0.0002457
2	chr4:110433940:G:A	110433940	NA,A	NA,G	NA,1	NA,inf	NA,inf	NA,0.613496	0.000245679	0.000245679
2	chr4:110439463:C:T	110439463	NA,T	NA,C	NA,1	NA,inf	NA,inf	NA,0.612852	0.000245447	0.000245447
2	chr4:110183798:G:A	110183798	NA,A	NA,G	NA,1	NA,-inf	NA,inf	NA,0.611681	0.000245359	0.000245359
2	chr4:110070050:A:T	110070050	NA,T	NA,A	NA,1	NA,inf	NA,inf	NA,0.616883	0.000245347	0.000245347
2	chr4:110431066:T:C	110431066	NA,C	NA,T	NA,1	NA,inf	NA,inf	NA,0.612345	0.000245255	0.000245255
2	chr4:110358708:T:A	110358708	NA,A	NA,T	NA,1	NA,-inf	NA,inf	NA,0.606592	0.000245144	0.000245144
2	chr4:110160076:T:C	110160076	NA,C	NA,T	NA,1	NA,-inf	NA,inf	NA,0.610674	0.00024502	0.00024502
2	chr4:110176894:C:T	110176894	NA,T	NA,C	NA,1	NA,-inf	NA,inf	NA,0.610282	0.000244845	0.000244845
2	chr4:110300242:G:A	110300242	NA,A	NA,G	NA,1	NA,inf	NA,inf	NA,0.607832	0.000244529	0.000244529
2	chr4:109925640:A:G	109925640	NA,G	NA,A	NA,1	NA,inf	NA,inf	NA,0.631473	0.000244124	0.000244124
2	chr4:109576384:A:C	109576384	NA,C	NA,A	NA,1	NA,inf	NA,inf	NA,0.609152	0.000243489	0.000243489
2	chr4:110446893:C:A	110446893	NA,A	NA,C	NA,1	NA,inf	NA,inf	NA,0.607321	0.000243417	0.000243417
2	chr4:110450059:A:T	110450059	NA,T	NA,A	NA,1	NA,inf	NA,inf	NA,0.606814	0.000243233	0.000243233
2	chr4:110170436:A:G	110170436	NA,G	NA,A	NA,1	NA,inf	NA,inf	NA,0.604413	0.000242468	0.000242468
2	chr4:109997288:GAGC:G	109997288	NA,G	NA,GAGC	NA,1	NA,-inf	NA,inf	NA,0.608428	0.000242244	0.000242244
2	chr4:109876210:G:A	109876210	NA,A	NA,G	NA,1	NA,-inf	NA,inf	NA,0.597219	0.000242142	0.000242142
2	chr4:110247203:C:T	110247203	NA,T	NA,C	NA,1	NA,-inf	NA,inf	NA,0.598842	0.000241888	0.000241888
2	chr4:110209229:G:A	110209229	NA,A	NA,G	NA,1	NA,-inf	NA,inf	NA,0.59926	0.000241824	0.000241825
2	chr4:109503189:A:C	109503189	NA,C	NA,A	NA,1	NA,-inf	NA,inf	NA,0.60324	0.000241722	0.000241722
2	chr4:109791203:G:A	109791203	NA,A	NA,G	NA,1	NA,inf	NA,inf	NA,0.608332	0.000241237	0.000241237
2	chr4:109792697:C:T	109792697	NA,T	NA,C	NA,1	NA,inf	NA,inf	NA,0.608236	0.000241204	0.000241204
2	chr4:110140974:G:A	110140974	NA,A	NA,G	NA,1	NA,inf	NA,inf	NA,0.599672	0.000240923	0.000240923
2	chr4:109699524:C:T	109699524	NA,T	NA,C	NA,1	NA,inf	NA,inf	NA,0.601034	0.000240786	0.000240786
2	chr4:109667213:G:A	109667213	NA,A	NA,G	NA,1	NA,-inf	NA,inf	NA,0.603395	0.000240775	0.000240775
2	chr4:109571452:A:G	109571452	NA,G	NA,A	NA,1	NA,-inf	NA,inf	NA,0.596131	0.0002401	0.0002401
2	chr4:109586476:C:T	109586476	NA,T	NA,C	NA,1	NA,inf	NA,inf	NA,0.598385	0.000240068	0.000240068
2	chr4:110079917:C:T	110079917	NA,T	NA,C	NA,1	NA,inf	NA,inf	NA,0.598824	0.000239924	0.000239924
2	chr4:109731234:T:C	109731234	NA,C	NA,T	NA,1	NA,inf	NA,inf	NA,0.6028	0.000239448	0.000239448
2	chr4:110188614:G:A	110188614	NA,A	NA,G	NA,1	NA,inf	NA,inf	NA,0.597358	0.00023925	0.000239251
2	chr4:109885811:T:A	109885811	A,NA	T,NA	1,NA	inf,NA	inf,NA	2.06956,NA	0.000239027	0.000239027
2	chr4:110448294:C:T	110448294	T,NA	C,NA	1,NA	-inf,NA	inf,NA	0.863701,NA	0.000238834	0.000238834
2	chr4:109584445:T:C	109584445	NA,C	NA,T	NA,1	NA,inf	NA,inf	NA,0.594839	0.000238804	0.000238805
2	chr4:109667575:A:G	109667575	NA,G	NA,A	NA,1	NA,inf	NA,inf	NA,0.600006	0.00023875	0.00023875
2	chr4:109578241:A:G	109578241	NA,G	NA,A	NA,1	NA,inf	NA,inf	NA,0.593934	0.000238484	0.000238484
2	chr4:110398873:T:C	110398873	NA,C	NA,T	NA,1	NA,inf	NA,inf	NA,0.593779	0.00023824	0.00023824
2	chr4:110112318:T:C	110112318	C,NA	T,NA	1,NA	inf,NA	inf,NA	0.620258,NA	0.000238127	0.000238127
2	chr4:110348902:A:G	110348902	NA,G	NA,A	NA,1	NA,-inf	NA,inf	NA,0.586715	0.000237943	0.000237943
2	chr4:110350919:A:G	110350919	NA,G	NA,A	NA,1	NA,inf	NA,inf	NA,0.593941	0.000237925	0.000237925
2	chr4:109586870:G:A	109586870	NA,A	NA,G	NA,1	NA,inf	NA,inf	NA,0.591824	0.000237738	0.000237738
2	chr4:109995024:G:A	109995024	NA,A	NA,G	NA,1	NA,-inf	NA,inf	NA,0.592717	0.000237205	0.000237205
2	chr4:110027510:G:C	110027510	NA,C	NA,G	NA,1	NA,-inf	NA,inf	NA,0.593032	0.000236944	0.000236944
2	chr4:109584448:C:T	109584448	NA,T	NA,C	NA,1	NA,inf	NA,inf	NA,0.589351	0.000236869	0.000236869
2	chr4:110408596:T:C	110408596	C,C	T,T	1,1	-inf,-inf	inf,inf	1.40634,0.254109	0.000236456	0.000236456
2	chr4:109508891:C:T	109508891	NA,T	NA,C	NA,1	NA,-inf	NA,inf	NA,0.585507	0.000235512	0.000235512
2	chr4:109875205:G:A	109875205	NA,A	NA,G	NA,1	NA,-inf	NA,inf	NA,0.58122	0.000235306	0.000235306
2	chr4:109828648:G:A	109828648	NA,A	NA,G	NA,1	NA,inf	NA,inf	NA,0.590963	0.000234996	0.000234996
2	chr4:109665049:G:A	109665049	NA,A	NA,G	NA,1	NA,inf	NA,inf	NA,0.588165	0.000234616	0.000234616
2	chr4:110242204:C:T	110242204	NA,T	NA,C	NA,1	NA,inf	NA,inf	NA,0.583047	0.000234504	0.000234504
2	chr4:110042147:T:C	110042147	NA,C	NA,T	NA,1	NA,-inf	NA,inf	NA,0.586903	0.000234465	0.000234465
2	chr4:109580860:T:G	109580860	NA,G	NA,T	NA,1	NA,-inf	NA,inf	NA,0.578859	0.000234332	0.000234332
2	chr4:109650208:C:T	109650208	NA,T	NA,C	NA,1	NA,inf	NA,inf	NA,0.575748	0.00023396	0.00023396
2	chr4:109833837:G:C	109833837	NA,C	NA,G	NA,1	NA,inf	NA,inf	NA,0.587562	0.00023383	0.00023383
2	chr4:110264689:TC:T	110264689	NA,T	NA,TC	NA,1	NA,-inf	NA,inf	NA,0.577509	0.000233739	0.000233739
2	chr4:110187957:C:T	110187957	NA,T	NA,C	NA,1	NA,-inf	NA,inf	NA,0.576196	0.000233712	0.000233712
2	chr4:110314532:G:A	110314532	NA,A	NA,G	NA,1	NA,inf	NA,inf	NA,0.580407	0.00023363	0.00023363
2	chr4:110312952:C:T	110312952	NA,T	NA,C	NA,1	NA,inf	NA,inf	NA,0.578365	0.000232887	0.000232887
2	chr4:110318922:C:T	110318922	T,T	C,C	1,1	-inf,-inf	inf,inf	0.554329,1.51504	0.000232758	0.000232758
2	chr4:109707225:C:T	109707225	NA,T	NA,C	NA,1	NA,inf	NA,inf	NA,0.579842	0.000232629	0.000232629
2	chr4:110328870:A:G	110328870	G,NA	A,NA	1,NA	inf,NA	inf,NA	0.934788,NA	0.000232549	0.000232549
2	chr4:110343690:C:T	110343690	T,T	C,C	1,1	-inf,inf	inf,inf	0.910149,0.578432	0.000232517	0.000232517
2	chr4:109878066:A:T	109878066	NA,T	NA,A	NA,1	NA,inf	NA,inf	NA,0.573437	0.000232417	0.000232417
2	chr4:110430964:G:T	110430964	NA,T	NA,G	NA,1	NA,-inf	NA,inf	NA,0.57123	0.000232357	0.000232357
2	chr4:110143826:C:T	110143826	NA,T	NA,C	NA,1	NA,inf	NA,inf	NA,0.575398	0.000232195	0.000232195
2	chr4:109679454:C:T	109679454	NA,T	NA,C	NA,1	NA,inf	NA,inf	NA,0.570751	0.000232185	0.000232185
2	chr4:109659949:T:C	109659949	NA,C	NA,T	NA,1	NA,-inf	NA,inf	NA,0.572811	0.000232043	0.000232043
2	chr4:110402547:G:A	110402547	NA,A	NA,G	NA,1	NA,-inf	NA,inf	NA,0.571771	0.000231847	0.000231847
2	chr4:109712637:T:G	109712637	NA,G	NA,T	NA,1	NA,inf	NA,inf	NA,0.57373	0.000231807	0.000231807
2	chr4:109670685:C:T	109670685	NA,T	NA,C	NA,1	NA,-inf	NA,inf	NA,0.57071	0.000231338	0.000231338
2	chr4:110209999:G:T	110209999	NA,T	NA,G	NA,1	NA,-inf	NA,inf	NA,0.568437	0.000231302	0.000231302
2	chr4:110202044:C:T	110202044	NA,T	NA,C	NA,1	NA,inf	NA,inf	NA,0.56951	0.000230697	0.000230697
2	chr4:110379471:G:A	110379471	A,A	G,G	1,1	-inf,inf	inf,inf	0.786261,0.739803	0.000230686	0.000230686
2	chr4:110351928:G:A	110351928	NA,A	NA,G	NA,1	NA,inf	NA,inf	NA,0.570269	0.00023064	0.00023064
2	chr4:110200737:G:A	110200737	NA,A	NA,G	NA,1	NA,inf	NA,inf	NA,0.569159	0.000230034	0.000230034
2	chr4:110050312:A:G	110050312	NA,G	NA,A	NA,1	NA,-inf	NA,inf	NA,0.56229	0.000230029	0.000230029
2	chr4:109820040:A:G	109820040	NA,G	NA,A	NA,1	NA,inf	NA,inf	NA,0.576779	0.000229963	0.000229963
2	chr4:109669998:G:A	109669998	NA,A	NA,G	NA,1	NA,inf	NA,inf	NA,0.569059	0.000229714	0.000229714
2	chr4:110143508:TTCTTA:T	110143508	NA,T	NA,TTCTTA	NA,1	NA,inf	NA,inf	NA,0.566708	0.000229466	0.000229466
2	chr4:109576970:G:T	109576970	NA,T	NA,G	NA,1	NA,inf	NA,inf	NA,0.566721	0.000229111	0.000229111
2	chr4:109838809:A:G	109838809	NA,G	NA,A	NA,1	NA,inf	NA,inf	NA,0.563365	0.000229094	0.000229094
2	chr4:109485471:G:A	109485471	NA,A	NA,G	NA,1	NA,inf	NA,inf	NA,0.56624	0.000229022	0.000229022
2	chr4:109814520:T:C	109814520	NA,C	NA,T	NA,1	NA,inf	NA,inf	NA,0.567202	0.000228852	0.000228852
2	chr4:109815271:G:C	109815271	NA,C	NA,G	NA,1	NA,inf	NA,inf	NA,0.56667	0.000228675	0.000228675
2	chr4:109608797:G:A	109608797	A,A	G,G	1,1	-inf,-inf	inf,inf	0.684382,1.7089	0.000228446	0.000228446
2	chr4:109897212:C:T	109897212	NA,T	NA,C	NA,1	NA,-inf	NA,inf	NA,0.556546	0.000228252	0.000228252
2	chr4:109582434:A:T	109582434	NA,T	NA,A	NA,1	NA,inf	NA,inf	NA,0.56418	0.000228252	0.000228252
2	chr4:110068872:A:G	110068872	NA,G	NA,A	NA,1	NA,inf	NA,inf	NA,0.567777	0.000228185	0.000228185
2	chr4:109575912:TATC:T	109575912	NA,T	NA,TATC	NA,1	NA,inf	NA,inf	NA,0.564065	0.000228043	0.000228043
2	chr4:109482621:T:C	109482621	NA,C	NA,T	NA,1	NA,inf	NA,inf	NA,0.560088	0.000227836	0.000227836
2	chr4:109554044:T:G	109554044	NA,G	NA,T	NA,1	NA,-inf	NA,inf	NA,0.558153	0.000227752	0.000227752
2	chr4:109508504:T:C	109508504	NA,C	NA,T	NA,1	NA,inf	NA,inf	NA,0.559495	0.00022771	0.00022771
2	chr4:109554689:C:T	109554689	T,T	C,C	1,1	-inf,inf	inf,inf	0.772783,0.647914	0.000227553	0.000227553
2	chr4:110311438:T:A	110311438	NA,A	NA,T	NA,1	NA,inf	NA,inf	NA,0.562499	0.000227505	0.000227505
2	chr4:109557288:G:C	109557288	NA,C	NA,G	NA,1	NA,-inf	NA,inf	NA,0.556594	0.000227234	0.000227234
2	chr4:110123999:C:A	110123999	NA,A	NA,C	NA,1	NA,inf	NA,inf	NA,0.561135	0.000227174	0.000227174
2	chr4:110409792:G:A	110409792	NA,A	NA,G	NA,1	NA,inf	NA,inf	NA,0.562004	0.000227067	0.000227067
2	chr4:109817123:A:T	109817123	NA,T	NA,A	NA,1	NA,inf	NA,inf	NA,0.555927	0.000226636	0.000226636
2	chr4:109640784:T:C	109640784	NA,C	NA,T	NA,1	NA,inf	NA,inf	NA,0.553426	0.000226452	0.000226452
2	chr4:110064245:AGGTGG:A	110064245	A,A	AGGTGG,AGGTGG	1,1	inf,inf	inf,inf	2.4717,0.324069	0.000226314	0.000226314
2	chr4:110273379:A:T	110273379	NA,T	NA,A	NA,1	NA,-inf	NA,inf	NA,0.554676	0.000226278	0.000226278
2	chr4:109660645:C:T	109660645	NA,T	NA,C	NA,1	NA,inf	NA,inf	NA,0.558704	0.000226207	0.000226207
2	chr4:110158043:C:T	110158043	NA,T	NA,C	NA,1	NA,inf	NA,inf	NA,0.55791	0.000226145	0.000226145
2	chr4:110042399:T:C	110042399	NA,C	NA,T	NA,1	NA,inf	NA,inf	NA,0.558872	0.00022606	0.00022606
2	chr4:109499468:T:C	109499468	NA,C	NA,T	NA,1	NA,inf	NA,inf	NA,0.557035	0.000226018	0.000226018
2	chr4:109491463:G:A	109491463	A,NA	G,NA	1,NA	inf,NA	inf,NA	0.733743,NA	0.000225947	0.000225947
2	chr4:109737326:C:T	109737326	NA,T	NA,C	NA,1	NA,-inf	NA,inf	NA,0.554149	0.000225887	0.000225887
2	chr4:109851555:C:T	109851555	T,NA	C,NA	1,NA	inf,NA	inf,NA	2.48563,NA	0.00022563	0.000225631
2	chr4:110353785:C:A	110353785	NA,A	NA,C	NA,1	NA,inf	NA,inf	NA,0.554488	0.000225395	0.000225395
2	chr4:109872903:C:T	109872903	NA,T	NA,C	NA,1	NA,-inf	NA,inf	NA,0.558204	0.000225235	0.000225235
2	chr4:109907521:G:A	109907521	NA,A	NA,G	NA,1	NA,inf	NA,inf	NA,0.546664	0.000225021	0.000225021
2	chr4:109598574:A:G	109598574	G,G	A,A	1,1	-inf,-inf	inf,inf	0.622204,1.70605	0.000224951	0.000224951
2	chr4:109821834:G:A	109821834	NA,A	NA,G	NA,1	NA,inf	NA,inf	NA,0.560341	0.000224542	0.000224542
2	chr4:110267689:C:T	110267689	NA,T	NA,C	NA,1	NA,inf	NA,inf	NA,0.553078	0.000224336	0.000224336
2	chr4:110341065:T:C	110341065	NA,C	NA,T	NA,1	NA,-inf	NA,inf	NA,0.548907	0.000224187	0.000224187
2	chr4:110334554:G:C	110334554	NA,C	NA,G	NA,1	NA,-inf	NA,inf	NA,0.547799	0.000223965	0.000223965
2	chr4:110142647:G:A	110142647	NA,A	NA,G	NA,1	NA,-inf	NA,inf	NA,0.547676	0.000223705	0.000223705
2	chr4:109702971:C:T	109702971	NA,T	NA,C	NA,1	NA,inf	NA,inf	NA,0.552723	0.000223625	0.000223625
2	chr4:109995961:T:G	109995961	NA,G	NA,T	NA,1	NA,-inf	NA,inf	NA,0.538799	0.000223219	0.000223219
2	chr4:110330572:T:A	110330572	NA,A	NA,T	NA,1	NA,inf	NA,inf	NA,0.547574	0.000222922	0.000222922
2	chr4:110321048:G:A	110321048	NA,A	NA,G	NA,1	NA,inf	NA,inf	NA,0.549325	0.000222878	0.000222878
2	chr4:109985226:C:G	109985226	NA,G	NA,C	NA,1	NA,-inf	NA,inf	NA,0.55628	0.000222589	0.00022259
2	chr4:109691921:G:A	109691921	NA,A	NA,G	NA,1	NA,-inf	NA,inf	NA,0.544839	0.000222055	0.000222055
2	chr4:110223776:A:T	110223776	NA,T	NA,A	NA,1	NA,inf	NA,inf	NA,0.545176	0.000221979	0.000221979
2	chr4:109652890:C:T	109652890	NA,T	NA,C	NA,1	NA,inf	NA,inf	NA,0.538253	0.000221429	0.000221429
2	chr4:110341435:T:C	110341435	NA,C	NA,T	NA,1	NA,inf	NA,inf	NA,0.544656	0.000221382	0.000221382
2	chr4:109844806:C:T	109844806	NA,T	NA,C	NA,1	NA,-inf	NA,inf	NA,0.539827	0.000221009	0.000221009
2	chr4:110387198:C:T	110387198	NA,T	NA,C	NA,1	NA,-inf	NA,inf	NA,0.539417	0.000220979	0.000220979
2	chr4:110162959:G:T	110162959	NA,T	NA,G	NA,1	NA,-inf	NA,inf	NA,0.538308	0.000220704	0.000220704
2	chr4:109913764:A:G	109913764	NA,G	NA,A	NA,1	NA,inf	NA,inf	NA,0.545728	0.000220659	0.000220659
2	chr4:109492599:A:G	109492599	NA,G	NA,A	NA,1	NA,inf	NA,inf	NA,0.537991	0.000220633	0.000220633
2	chr4:110448028:C:T	110448028	NA,T	NA,C	NA,1	NA,inf	NA,inf	NA,0.539638	0.00022049	0.00022049
2	chr4:109573975:C:CAA	109573975	NA,CAA	NA,C	NA,1	NA,inf	NA,inf	NA,0.541011	0.000220333	0.000220333
2	chr4:109893428:G:T	109893428	T,NA	G,NA	1,NA	inf,NA	inf,NA	1.59614,NA	0.000220236	0.000220236
2	chr4:110339399:A:G	110339399	NA,G	NA,A	NA,1	NA,inf	NA,inf	NA,0.540881	0.000220225	0.000220225
2	chr4:109971499:G:A	109971499	NA,A	NA,G	NA,1	NA,inf	NA,inf	NA,0.545309	0.000220135	0.000220135
2	chr4:110426986:A:G	110426986	NA,G	NA,A	NA,1	NA,inf	NA,inf	NA,0.540113	0.000220079	0.000220079
2	chr4:109557595:G:A	109557595	NA,A	NA,G	NA,1	NA,-inf	NA,inf	NA,0.536593	0.000220005	0.000220005
2	chr4:109747745:G:A	109747745	NA,A	NA,G	NA,1	NA,-inf	NA,inf	NA,0.534899	0.00021992	0.00021992
2	chr4:110270623:A:G	110270623	NA,G	NA,A	NA,1	NA,inf	NA,inf	NA,0.536504	0.000219909	0.000219909
2	chr4:109748691:G:A	109748691	NA,A	NA,G	NA,1	NA,-inf	NA,inf	NA,0.534746	0.000219872	0.000219872
2	chr4:109820479:A:G	109820479	NA,G	NA,A	NA,1	NA,-inf	NA,inf	NA,0.533996	0.000219743	0.000219744
2	chr4:110002380:C:T	110002380	NA,T	NA,C	NA,1	NA,-inf	NA,inf	NA,0.540117	0.000219739	0.000219739
2	chr4:109457532:A:G	109457532	G,G	A,A	1,1	inf,-inf	inf,inf	0.710532,0.616348	0.000219624	0.000219624
2	chr4:110083300:C:T	110083300	T,T	C,C	1,1	inf,-inf	inf,inf	0.699556,1.11595	0.000219505	0.000219505
2	chr4:110188723:T:C	110188723	NA,C	NA,T	NA,1	NA,inf	NA,inf	NA,0.538164	0.000219424	0.000219424
2	chr4:109454628:C:T	109454628	NA,T	NA,C	NA,1	NA,inf	NA,inf	NA,0.536519	0.000219366	0.000219366
2	chr4:110438412:G:A	110438412	NA,A	NA,G	NA,1	NA,-inf	NA,inf	NA,0.531744	0.000219352	0.000219352
2	chr4:109892414:A:G	109892414	NA,G	NA,A	NA,1	NA,inf	NA,inf	NA,0.545581	0.000219339	0.000219339
2	chr4:110194570:G:A	110194570	NA,A	NA,G	NA,1	NA,-inf	NA,inf	NA,0.530008	0.00021895	0.00021895
2	chr4:110203714:A:G	110203714	NA,G	NA,A	NA,1	NA,-inf	NA,inf	NA,0.530087	0.000218946	0.000218946
2	chr4:109453118:A:C	109453118	NA,C	NA,A	NA,1	NA,inf	NA,inf	NA,0.535246	0.000218858	0.000218858
2	chr4:109474710:C:T	109474710	NA,T	NA,C	NA,1	NA,inf	NA,inf	NA,0.534902	0.000218858	0.000218858
2	chr4:109839652:C:T	109839652	NA,T	NA,C	NA,1	NA,inf	NA,inf	NA,0.530373	0.000218377	0.000218377
2	chr4:109495794:T:C	109495794	NA,C	NA,T	NA,1	NA,-inf	NA,inf	NA,0.530485	0.000218351	0.000218351
2	chr4:110394960:T:C	110394960	NA,C	NA,T	NA,1	NA,-inf	NA,inf	NA,0.529649	0.000217848	0.000217848
2	chr4:110319379:C:T	110319379	NA,T	NA,C	NA,1	NA,inf	NA,inf	NA,0.530864	0.000217046	0.000217046
2	chr4:110174591:A:G	110174591	NA,G	NA,A	NA,1	NA,-inf	NA,inf	NA,0.528426	0.000216857	0.000216858
2	chr4:110403435:A:G	110403435	NA,G	NA,A	NA,1	NA,inf	NA,inf	NA,0.528273	0.000216691	0.000216691
2	chr4:109610487:A:G	109610487	NA,G	NA,A	NA,1	NA,inf	NA,inf	NA,0.52983	0.000216671	0.000216671
2	chr4:109900357:G:A	109900357	NA,A	NA,G	NA,1	NA,inf	NA,inf	NA,0.536822	0.000216621	0.000216621
2	chr4:110145270:T:C	110145270	NA,C	NA,T	NA,1	NA,-inf	NA,inf	NA,0.525337	0.00021662	0.00021662
2	chr4:109793854:T:C	109793854	NA,C	NA,T	NA,1	NA,-inf	NA,inf	NA,0.522394	0.000216119	0.000216119
2	chr4:109637320:G:A	109637320	NA,A	NA,G	NA,1	NA,inf	NA,inf	NA,0.521226	0.000216113	0.000216113
2	chr4:109504001:T:C	109504001	NA,C	NA,T	NA,1	NA,inf	NA,inf	NA,0.525771	0.000215913	0.000215913
2	chr4:109592231:G:A	109592231	NA,A	NA,G	NA,1	NA,inf	NA,inf	NA,0.525659	0.000215897	0.000215897
2	chr4:110002635:G:C	110002635	NA,C	NA,G	NA,1	NA,-inf	NA,inf	NA,0.514901	0.000215782	0.000215782
2	chr4:109493211:C:G	109493211	NA,G	NA,C	NA,1	NA,inf	NA,inf	NA,0.521682	0.000215519	0.000215519
2	chr4:109858399:G:A	109858399	NA,A	NA,G	NA,1	NA,-inf	NA,inf	NA,0.517821	0.000215379	0.000215379
2	chr4:109525590:T:C	109525590	NA,C	NA,T	NA,1	NA,inf	NA,inf	NA,0.523914	0.000215343	0.000215343
2	chr4:109459328:C:T	109459328	NA,T	NA,C	NA,1	NA,inf	NA,inf	NA,0.520939	0.00021529	0.00021529
2	chr4:109725905:A:T	109725905	NA,T	NA,A	NA,1	NA,-inf	NA,inf	NA,0.521004	0.000215157	0.000215157
2	chr4:109498917:G:C	109498917	NA,C	NA,G	NA,1	NA,inf	NA,inf	NA,0.52301	0.000215066	0.000215066
2	chr4:110415230:C:T	110415230	NA,T	NA,C	NA,1	NA,-inf	NA,inf	NA,0.51774	0.000214989	0.000214989
2	chr4:109536251:A:T	109536251	NA,T	NA,A	NA,1	NA,inf	NA,inf	NA,0.518696	0.000214609	0.000214609
2	chr4:109899242:G:A	109899242	NA,A	NA,G	NA,1	NA,-inf	NA,inf	NA,0.515331	0.00021424	0.00021424
2	chr4:109531342:A:G	109531342	NA,G	NA,A	NA,1	NA,inf	NA,inf	NA,0.519904	0.00021412	0.00021412
2	chr4:109835857:T:C	109835857	NA,C	NA,T	NA,1	NA,-inf	NA,inf	NA,0.513688	0.000214105	0.000214105
2	chr4:110233968:GTGTATA:G	110233968	NA,G	NA,GTGTATA	NA,1	NA,inf	NA,inf	NA,0.522244	0.000214021	0.000214021
2	chr4:109479232:G:A	109479232	NA,A	NA,G	NA,1	NA,inf	NA,inf	NA,0.520488	0.000213862	0.000213862
2	chr4:109685570:A:C	109685570	NA,C	NA,A	NA,1	NA,inf	NA,inf	NA,0.512808	0.00021343	0.00021343
2	chr4:109686355:T:A	109686355	NA,A	NA,T	NA,1	NA,inf	NA,inf	NA,0.512808	0.00021343	0.00021343
2	chr4:109731050:C:A	109731050	NA,A	NA,C	NA,1	NA,inf	NA,inf	NA,0.512908	0.000213207	0.000213207
2	chr4:110243262:A:G	110243262	NA,G	NA,A	NA,1	NA,inf	NA,inf	NA,0.516519	0.000213013	0.000213013
2	chr4:109809646:A:G	109809646	NA,G	NA,A	NA,1	NA,-inf	NA,inf	NA,0.512158	0.000212978	0.000212978
2	chr4:109453831:G:A	109453831	NA,A	NA,G	NA,1	NA,-inf	NA,inf	NA,0.512948	0.000212847	0.000212847
2	chr4:110082549:A:T	110082549	NA,T	NA,A	NA,1	NA,-inf	NA,inf	NA,0.515075	0.000212776	0.000212776
2	chr4:109576163:C:T	109576163	NA,T	NA,C	NA,1	NA,inf	NA,inf	NA,0.515367	0.000212441	0.000212441
2	chr4:110414194:T:C	110414194	NA,C	NA,T	NA,1	NA,inf	NA,inf	NA,0.513695	0.000212355	0.000212355
2	chr4:110049831:T:C	110049831	NA,C	NA,T	NA,1	NA,inf	NA,inf	NA,0.509697	0.00021227	0.000212271
2	chr4:109988141:AT:A	109988141	NA,A	NA,AT	NA,1	NA,inf	NA,inf	NA,0.514096	0.000212231	0.000212231
2	chr4:109990033:T:A	109990033	NA,A	NA,T	NA,1	NA,inf	NA,inf	NA,0.533836	0.000212204	0.000212204
2	chr4:110204892:T:C	110204892	NA,C	NA,T	NA,1	NA,inf	NA,inf	NA,0.510945	0.000211908	0.000211908
2	chr4:110418470:C:T	110418470	NA,T	NA,C	NA,1	NA,inf	NA,inf	NA,0.511915	0.000211822	0.000211822
2	chr4:109553449:C:T	109553449	NA,T	NA,C	NA,1	NA,-inf	NA,inf	NA,0.509112	0.000211694	0.000211694
2	chr4:110326665:G:C	110326665	NA,C	NA,G	NA,1	NA,inf	NA,inf	NA,0.512738	0.000211539	0.000211539
2	chr4:110151058:T:A	110151058	NA,A	NA,T	NA,1	NA,inf	NA,inf	NA,0.509894	0.000211532	0.000211532
2	chr4:110062423:C:A	110062423	A,A	C,C	1,1	inf,inf	inf,inf	2.42098,0.332289	0.000211393	0.000211393
2	chr4:110158749:C:A	110158749	NA,A	NA,C	NA,1	NA,-inf	NA,inf	NA,0.505773	0.000211156	0.000211156
2	chr4:109540319:CAGTT:C	109540319	NA,C	NA,CAGTT	NA,1	NA,inf	NA,inf	NA,0.507159	0.000211126	0.000211126
2	chr4:109807192:T:C	109807192	NA,C	NA,T	NA,1	NA,inf	NA,inf	NA,0.503934	0.000211081	0.000211081
2	chr4:109803046:T:C	109803046	NA,C	NA,T	NA,1	NA,-inf	NA,inf	NA,0.505755	0.000211056	0.000211056
2	chr4:109901101:C:A	109901101	NA,A	NA,C	NA,1	NA,inf	NA,inf	NA,0.517949	0.000210935	0.000210935
2	chr4:110049655:C:CCA	110049655	NA,CCA	NA,C	NA,1	NA,inf	NA,inf	NA,0.505216	0.000210921	0.000210921
2	chr4:110169731:CTAATTT:C	110169731	NA,C	NA,CTAATTT	NA,1	NA,-inf	NA,inf	NA,0.508123	0.000210913	0.000210913
2	chr4:109883176:A:G	109883176	NA,G	NA,A	NA,1	NA,inf	NA,inf	NA,0.511445	0.000210631	0.000210631
2	chr4:110444796:C:T	110444796	NA,T	NA,C	NA,1	NA,-inf	NA,inf	NA,0.504456	0.000210628	0.000210628
2	chr4:109898269:T:C	109898269	NA,C	NA,T	NA,1	NA,inf	NA,inf	NA,0.516697	0.000210567	0.000210567
2	chr4:110313177:G:T	110313177	NA,T	NA,G	NA,1	NA,inf	NA,inf	NA,0.507125	0.000210207	0.000210207
2	chr4:109690949:T:A	109690949	NA,A	NA,T	NA,1	NA,inf	NA,inf	NA,0.508829	0.000210136	0.000210136
2	chr4:109903665:G:C	109903665	NA,C	NA,G	NA,1	NA,-inf	NA,inf	NA,0.514974	0.000210134	0.000210134
2	chr4:110276127:T:C	110276127	NA,C	NA,T	NA,1	NA,-inf	NA,inf	NA,0.503595	0.000210078	0.000210078
2	chr4:110322566:C:T	110322566	NA,T	NA,C	NA,1	NA,inf	NA,inf	NA,0.50571	0.00020999	0.00020999
2	chr4:110314254:A:G	110314254	NA,G	NA,A	NA,1	NA,inf	NA,inf	NA,0.506007	0.000209984	0.000209984
2	chr4:109986000:T:A	109986000	NA,A	NA,T	NA,1	NA,-inf	NA,inf	NA,0.513703	0.00020997	0.00020997
2	chr4:110440642:A:G	110440642	NA,G	NA,A	NA,1	NA,-inf	NA,inf	NA,0.50084	0.000209894	0.000209894
2	chr4:109803524:T:G	109803524	NA,G	NA,T	NA,1	NA,-inf	NA,inf	NA,0.50115	0.000209685	0.000209685
2	chr4:110338685:T:C	110338685	NA,C	NA,T	NA,1	NA,inf	NA,inf	NA,0.506807	0.000209607	0.000209607
2	chr4:110200254:G:T	110200254	NA,T	NA,G	NA,1	NA,-inf	NA,inf	NA,0.501188	0.000209514	0.000209514
2	chr4:110427038:G:A	110427038	NA,A	NA,G	NA,1	NA,-inf	NA,inf	NA,0.498569	0.000209223	0.000209223
2	chr4:109804854:T:C	109804854	NA,C	NA,T	NA,1	NA,-inf	NA,inf	NA,0.499019	0.000209056	0.000209056
2	chr4:109647460:T:G	109647460	NA,G	NA,T	NA,1	NA,inf	NA,inf	NA,0.497947	0.000209045	0.000209045
2	chr4:109898312:AT:A	109898312	NA,A	NA,AT	NA,1	NA,-inf	NA,inf	NA,0.498427	0.000208766	0.000208766
2	chr4:110239261:C:G	110239261	G,G	C,C	1,1	-inf,inf	inf,inf	0.0224111,1.65632	0.000208758	0.000208758
2	chr4:110030878:G:A	110030878	NA,A	NA,G	NA,1	NA,-inf	NA,inf	NA,0.5065	0.000208704	0.000208704
2	chr4:109529498:G:A	109529498	NA,A	NA,G	NA,1	NA,inf	NA,inf	NA,0.498352	0.000208525	0.000208525
2	chr4:110428568:G:C	110428568	NA,C	NA,G	NA,1	NA,inf	NA,inf	NA,0.499607	0.000208114	0.000208114
2	chr4:109891576:C:G	109891576	NA,G	NA,C	NA,1	NA,-inf	NA,inf	NA,0.496142	0.000208095	0.000208095
2	chr4:110230960:A:G	110230960	NA,G	NA,A	NA,1	NA,-inf	NA,inf	NA,0.495496	0.000207719	0.000207719
2	chr4:110007730:A:G	110007730	NA,G	NA,A	NA,1	NA,-inf	NA,inf	NA,0.495464	0.000207654	0.000207654
2	chr4:110201134:TA:T	110201134	NA,T	NA,TA	NA,1	NA,-inf	NA,inf	NA,0.494043	0.000207419	0.000207419
2	chr4:109751534:C:T	109751534	NA,T	NA,C	NA,1	NA,-inf	NA,inf	NA,0.493519	0.000207346	0.000207346
2	chr4:109898084:A:G	109898084	NA,G	NA,A	NA,1	NA,-inf	NA,inf	NA,0.493344	0.000207285	0.000207285
2	chr4:109563402:T:G	109563402	NA,G	NA,T	NA,1	NA,-inf	NA,inf	NA,0.493886	0.000207239	0.000207239
2	chr4:110200722:G:C	110200722	NA,C	NA,G	NA,1	NA,-inf	NA,inf	NA,0.493222	0.000207182	0.000207182
2	chr4:110200773:G:A	110200773	NA,A	NA,G	NA,1	NA,-inf	NA,inf	NA,0.493222	0.000207182	0.000207182
2	chr4:110427692:T:C	110427692	NA,C	NA,T	NA,1	NA,inf	NA,inf	NA,0.496118	0.0002071	0.0002071
2	chr4:109653899:T:C	109653899	NA,C	NA,T	NA,1	NA,inf	NA,inf	NA,0.491048	0.000207025	0.000207025
2	chr4:110169189:A:G	110169189	NA,G	NA,A	NA,1	NA,inf	NA,inf	NA,0.497093	0.000206923	0.000206923
2	chr4:110084814:C:T	110084814	NA,T	NA,C	NA,1	NA,inf	NA,inf	NA,0.498064	0.000206747	0.000206747
2	chr4:109594854:A:AAAT	109594854	NA,AAAT	NA,A	NA,1	NA,inf	NA,inf	NA,0.491726	0.000206652	0.000206652
2	chr4:110142163:T:C	110142163	C,NA	T,NA	1,NA	inf,NA	inf,NA	1.28215,NA	0.000206523	0.000206523
2	chr4:110107576:T:C	110107576	C,C	T,T	1,1	-inf,inf	inf,inf	1.14162,0.309575	0.000206281	0.000206281
2	chr4:109677467:C:T	109677467	NA,T	NA,C	NA,1	NA,inf	NA,inf	NA,0.488144	0.000206255	0.000206255
2	chr4:110434470:G:A	110434470	NA,A	NA,G	NA,1	NA,inf	NA,inf	NA,0.492837	0.000206221	0.000206221
2	chr4:109483143:G:A	109483143	NA,A	NA,G	NA,1	NA,inf	NA,inf	NA,0.492701	0.000206081	0.000206081
2	chr4:109813047:T:C	109813047	NA,C	NA,T	NA,1	NA,-inf	NA,inf	NA,0.488304	0.000205936	0.000205936
2	chr4:109641430:G:A	109641430	A,NA	G,NA	1,NA	-inf,NA	inf,NA	1.47721,NA	0.000205569	0.000205569
2	chr4:110083731:T:G	110083731	NA,G	NA,T	NA,1	NA,inf	NA,inf	NA,0.490022	0.000205508	0.000205508
2	chr4:110112394:T:C	110112394	C,C	T,T	1,1	-inf,inf	inf,inf	0.0743443,1.55354	0.000205205	0.000205205
2	chr4:109909829:T:C	109909829	C,NA	T,NA	1,NA	inf,NA	inf,NA	2.27321,NA	0.000205019	0.000205019
2	chr4:110087611:T:G	110087611	NA,G	NA,T	NA,1	NA,inf	NA,inf	NA,0.49138	0.000204848	0.000204848
2	chr4:109603829:A:G	109603829	NA,G	NA,A	NA,1	NA,inf	NA,inf	NA,0.48526	0.000204818	0.000204818
2	chr4:109746189:T:C	109746189	C,C	T,T	1,1	-inf,inf	inf,inf	0.219742,1.07418	0.000204748	0.000204748
2	chr4:109598013:C:T	109598013	NA,T	NA,C	NA,1	NA,inf	NA,inf	NA,0.48452	0.000204602	0.000204602
2	chr4:110024985:AG:A	110024985	NA,A	NA,AG	NA,1	NA,inf	NA,inf	NA,0.490149	0.000204579	0.000204579
2	chr4:110447247:C:T	110447247	NA,T	NA,C	NA,1	NA,inf	NA,inf	NA,0.486202	0.000204479	0.000204479
2	chr4:109729013:T:C	109729013	NA,C	NA,T	NA,1	NA,inf	NA,inf	NA,0.487166	0.000204304	0.000204304
2	chr4:109758968:C:A	109758968	NA,A	NA,C	NA,1	NA,-inf	NA,inf	NA,0.480828	0.000204291	0.000204291
2	chr4:109592335:G:A	109592335	NA,A	NA,G	NA,1	NA,inf	NA,inf	NA,0.486608	0.000204119	0.000204119
2	chr4:109994549:G:A	109994549	NA,A	NA,G	NA,1	NA,-inf	NA,inf	NA,0.481748	0.00020372	0.00020372
2	chr4:109793748:C:T	109793748	NA,T	NA,C	NA,1	NA,-inf	NA,inf	NA,0.479689	0.000203492	0.000203492
2	chr4:109901211:T:G	109901211	NA,G	NA,T	NA,1	NA,inf	NA,inf	NA,0.491556	0.000203351	0.000203351
2	chr4:110381319:T:C	110381319	NA,C	NA,T	NA,1	NA,inf	NA,inf	NA,0.481558	0.000203276	0.000203276
2	chr4:109798471:T:C	109798471	NA,C	NA,T	NA,1	NA,-inf	NA,inf	NA,0.478868	0.000203261	0.000203261
2	chr4:109792748:G:A	109792748	NA,A	NA,G	NA,1	NA,-inf	NA,inf	NA,0.478459	0.000203145	0.000203145
2	chr4:109928706:C:T	109928706	NA,T	NA,C	NA,1	NA,-inf	NA,inf	NA,0.475483	0.000202888	0.000202889
2	chr4:110023143:G:A	110023143	NA,A	NA,G	NA,1	NA,-inf	NA,inf	NA,0.47279	0.000202569	0.000202569
2	chr4:110350703:G:A	110350703	NA,A	NA,G	NA,1	NA,inf	NA,inf	NA,0.481487	0.000202516	0.000202516
2	chr4:110279285:G:A	110279285	A,A	G,G	1,1	inf,inf	inf,inf	0.456676,1.59944	0.000202435	0.000202435
2	chr4:110243285:A:G	110243285	NA,G	NA,A	NA,1	NA,-inf	NA,inf	NA,0.477023	0.00020231	0.00020231
2	chr4:110162870:T:C	110162870	NA,C	NA,T	NA,1	NA,-inf	NA,inf	NA,0.478019	0.000202005	0.000202005
2	chr4:109817686:A:G	109817686	NA,G	NA,A	NA,1	NA,-inf	NA,inf	NA,0.474318	0.000201984	0.000201984
2	chr4:110215459:T:C	110215459	C,C	T,T	1,1	inf,inf	inf,inf	0.38485,1.54492	0.000201751	0.000201751
2	chr4:110240252:G:C	110240252	NA,C	NA,G	NA,1	NA,-inf	NA,inf	NA,0.475018	0.000201751	0.000201751
2	chr4:109765013:A:T	109765013	NA,T	NA,A	NA,1	NA,-inf	NA,inf	NA,0.4818	0.000201639	0.000201639
2	chr4:109520976:G:A	109520976	NA,A	NA,G	NA,1	NA,inf	NA,inf	NA,0.47616	0.000201508	0.000201508
2	chr4:110327772:C:T	110327772	T,T	C,C	1,1	-inf,inf	inf,inf	0.13794,1.59562	0.000201458	0.000201458
2	chr4:110213770:G:A	110213770	NA,A	NA,G	NA,1	NA,inf	NA,inf	NA,0.476432	0.000201428	0.000201428
2	chr4:110385017:A:G	110385017	NA,G	NA,A	NA,1	NA,inf	NA,inf	NA,0.472907	0.000201371	0.000201371
2	chr4:110411217:G:A	110411217	A,A	G,G	1,1	inf,inf	inf,inf	1.48659,0.0996512	0.000201256	0.000201256
2	chr4:110099208:C:T	110099208	T,T	C,C	1,1	-inf,inf	inf,inf	0.210594,1.44956	0.000201003	0.000201003
2	chr4:109886332:G:C	109886332	NA,C	NA,G	NA,1	NA,inf	NA,inf	NA,0.482944	0.000200972	0.000200972
2	chr4:110055000:T:C	110055000	NA,C	NA,T	NA,1	NA,-inf	NA,inf	NA,0.467587	0.000200933	0.000200933
2	chr4:110190657:A:G	110190657	NA,G	NA,A	NA,1	NA,-inf	NA,inf	NA,0.468635	0.000200851	0.000200851
2	chr4:109932057:G:A	109932057	NA,A	NA,G	NA,1	NA,-inf	NA,inf	NA,0.484882	0.000200701	0.000200701
2	chr4:109522047:T:A	109522047	A,NA	T,NA	1,NA	-inf,NA	inf,NA	0.659539,NA	0.000200562	0.000200562
2	chr4:109735106:T:G	109735106	NA,G	NA,T	NA,1	NA,inf	NA,inf	NA,0.468819	0.000200481	0.000200481
2	chr4:109997818:G:A	109997818	NA,A	NA,G	NA,1	NA,-inf	NA,inf	NA,0.461324	0.000200427	0.000200427
2	chr4:109790531:C:G	109790531	NA,G	NA,C	NA,1	NA,-inf	NA,inf	NA,0.468419	0.000200347	0.000200347
2	chr4:110291151:C:T	110291151	NA,T	NA,C	NA,1	NA,inf	NA,inf	NA,0.471862	0.000200146	0.000200146
2	chr4:110387774:G:T	110387774	NA,T	NA,G	NA,1	NA,inf	NA,inf	NA,0.472099	0.000200114	0.000200114
2	chr4:109679325:G:A	109679325	NA,A	NA,G	NA,1	NA,inf	NA,inf	NA,0.473424	0.000200067	0.000200067
2	chr4:110338196:AT:A	110338196	NA,A	NA,AT	NA,1	NA,-inf	NA,inf	NA,0.467416	0.000199999	0.000199999
2	chr4:110378100:C:T	110378100	NA,T	NA,C	NA,1	NA,inf	NA,inf	NA,0.473177	0.000199974	0.000199974
2	chr4:109916574:C:T	109916574	NA,T	NA,C	NA,1	NA,-inf	NA,inf	NA,0.464615	0.000199786	0.000199786
2	chr4:110303327:T:C	110303327	NA,C	NA,T	NA,1	NA,inf	NA,inf	NA,0.469588	0.000199664	0.000199664
2	chr4:109523114:G:T	109523114	NA,T	NA,G	NA,1	NA,inf	NA,inf	NA,0.468551	0.00019914	0.00019914
2	chr4:109789423:A:G	109789423	NA,G	NA,A	NA,1	NA,-inf	NA,inf	NA,0.472776	0.000198918	0.000198918
2	chr4:110099258:TA:T	110099258	T,T	TA,TA	1,1	-inf,inf	inf,inf	0.214694,1.43982	0.000198852	0.000198852
2	chr4:109615272:T:C	109615272	NA,C	NA,T	NA,1	NA,-inf	NA,inf	NA,0.464131	0.000198534	0.000198534
2	chr4:109859690:A:G	109859690	NA,G	NA,A	NA,1	NA,-inf	NA,inf	NA,0.458088	0.000198286	0.000198286
2	chr4:109500527:A:G	109500527	NA,G	NA,A	NA,1	NA,inf	NA,inf	NA,0.463992	0.000198084	0.000198084
2	chr4:109648953:C:T	109648953	NA,T	NA,C	NA,1	NA,inf	NA,inf	NA,0.460761	0.000198026	0.000198026
2	chr4:109546408:G:A	109546408	NA,A	NA,G	NA,1	NA,inf	NA,inf	NA,0.464478	0.000198005	0.000198005
2	chr4:110300504:G:A	110300504	NA,A	NA,G	NA,1	NA,inf	NA,inf	NA,0.463152	0.000197915	0.000197915
2	chr4:109873451:C:T	109873451	NA,T	NA,C	NA,1	NA,-inf	NA,inf	NA,0.459884	0.000197894	0.000197894
2	chr4:109792789:C:T	109792789	NA,T	NA,C	NA,1	NA,-inf	NA,inf	NA,0.459016	0.000197772	0.000197772
2	chr4:110317280:T:C	110317280	C,C	T,T	1,1	inf,inf	inf,inf	0.686684,1.33284	0.000197764	0.000197764
2	chr4:109883410:A:G	109883410	NA,G	NA,A	NA,1	NA,inf	NA,inf	NA,0.471081	0.000197758	0.000197758
2	chr4:109860094:G:A	109860094	NA,A	NA,G	NA,1	NA,-inf	NA,inf	NA,0.458221	0.000197616	0.000197617
2	chr4:109488465:A:C	109488465	NA,C	NA,A	NA,1	NA,inf	NA,inf	NA,0.462564	0.00019752	0.00019752
2	chr4:110077671:A:T	110077671	NA,T	NA,A	NA,1	NA,inf	NA,inf	NA,0.460872	0.000197445	0.000197445
2	chr4:110301027:G:A	110301027	NA,A	NA,G	NA,1	NA,-inf	NA,inf	NA,0.458302	0.000197386	0.000197386
2	chr4:110205411:C:A	110205411	NA,A	NA,C	NA,1	NA,-inf	NA,inf	NA,0.4571	0.000197382	0.000197383
2	chr4:110316359:A:T	110316359	NA,T	NA,A	NA,1	NA,inf	NA,inf	NA,0.461115	0.000197329	0.000197329
2	chr4:110079835:G:A	110079835	NA,A	NA,G	NA,1	NA,-inf	NA,inf	NA,0.460668	0.000197287	0.000197287
2	chr4:110322109:G:A	110322109	NA,A	NA,G	NA,1	NA,-inf	NA,inf	NA,0.4557	0.000197018	0.000197018
2	chr4:109524527:G:A	109524527	NA,A	NA,G	NA,1	NA,inf	NA,inf	NA,0.45975	0.000196768	0.000196768
2	chr4:109990789:G:A	109990789	NA,A	NA,G	NA,1	NA,-inf	NA,inf	NA,0.451028	0.000196685	0.000196685
2	chr4:109542726:T:G	109542726	NA,G	NA,T	NA,1	NA,inf	NA,inf	NA,0.459179	0.000196616	0.000196616
2	chr4:110329645:C:T	110329645	T,NA	C,NA	1,NA	-inf,NA	inf,NA	0.710172,NA	0.000196532	0.000196532
2	chr4:110090137:A:T	110090137	NA,T	NA,A	NA,1	NA,inf	NA,inf	NA,0.458824	0.000196523	0.000196523
2	chr4:109598682:T:C	109598682	NA,C	NA,T	NA,1	NA,inf	NA,inf	NA,0.455209	0.000196508	0.000196508
2	chr4:109526941:T:C	109526941	NA,C	NA,T	NA,1	NA,inf	NA,inf	NA,0.457398	0.000196142	0.000196142
2	chr4:110304403:G:A	110304403	NA,A	NA,G	NA,1	NA,inf	NA,inf	NA,0.456296	0.000196125	0.000196125
2	chr4:109569207:C:T	109569207	NA,T	NA,C	NA,1	NA,-inf	NA,inf	NA,0.454098	0.000196017	0.000196017
2	chr4:109970305:T:C	109970305	NA,C	NA,T	NA,1	NA,inf	NA,inf	NA,0.454506	0.000195712	0.000195712
2	chr4:109487236:A:G	109487236	NA,G	NA,A	NA,1	NA,inf	NA,inf	NA,0.455451	0.000195555	0.000195555
2	chr4:110045416:C:A	110045416	NA,A	NA,C	NA,1	NA,inf	NA,inf	NA,0.45724	0.000195547	0.000195547
2	chr4:110066531:C:T	110066531	NA,T	NA,C	NA,1	NA,inf	NA,inf	NA,0.4547	0.000195535	0.000195535
2	chr4:109860267:T:A	109860267	NA,A	NA,T	NA,1	NA,-inf	NA,inf	NA,0.450403	0.000195525	0.000195525
2	chr4:109732097:C:T	109732097	NA,T	NA,C	NA,1	NA,inf	NA,inf	NA,0.450424	0.000195508	0.000195508
2	chr4:109604329:G:A	109604329	NA,A	NA,G	NA,1	NA,inf	NA,inf	NA,0.453777	0.000195463	0.000195463
2	chr4:109466783:A:G	109466783	G,G	A,A	1,1	inf,-inf	inf,inf	0.733875,0.53289	0.000195367	0.000195367
2	chr4:109527501:C:G	109527501	NA,G	NA,C	NA,1	NA,inf	NA,inf	NA,0.455148	0.000195277	0.000195277
2	chr4:110327954:G:A	110327954	NA,A	NA,G	NA,1	NA,-inf	NA,inf	NA,0.449122	0.00019526	0.00019526
2	chr4:109530025:T:C	109530025	NA,C	NA,T	NA,1	NA,-inf	NA,inf	NA,0.450171	0.000195259	0.000195259
2	chr4:109784830:C:A	109784830	NA,A	NA,C	NA,1	NA,inf	NA,inf	NA,0.448254	0.000194909	0.000194909
2	chr4:109632679:G:A	109632679	NA,A	NA,G	NA,1	NA,-inf	NA,inf	NA,0.447009	0.000194899	0.000194899
2	chr4:110372841:A:G	110372841	NA,G	NA,A	NA,1	NA,inf	NA,inf	NA,0.448911	0.00019488	0.00019488
2	chr4:109512817:A:C	109512817	NA,C	NA,A	NA,1	NA,inf	NA,inf	NA,0.452499	0.000194795	0.000194795
2	chr4:110002172:G:A	110002172	NA,A	NA,G	NA,1	NA,-inf	NA,inf	NA,0.449808	0.000194778	0.000194778
2	chr4:109939233:A:G	109939233	NA,G	NA,A	NA,1	NA,-inf	NA,inf	NA,0.456136	0.000194596	0.000194596
2	chr4:110128182:C:G	110128182	NA,G	NA,C	NA,1	NA,inf	NA,inf	NA,0.450721	0.000194508	0.000194508
2	chr4:109938222:T:C	109938222	NA,C	NA,T	NA,1	NA,-inf	NA,inf	NA,0.461136	0.000194345	0.000194345
2	chr4:110357611:C:T	110357611	NA,T	NA,C	NA,1	NA,inf	NA,inf	NA,0.450179	0.000194075	0.000194075
2	chr4:109984820:A:C	109984820	NA,C	NA,A	NA,1	NA,-inf	NA,inf	NA,0.45521	0.000193988	0.000193988
2	chr4:109508157:A:C	109508157	NA,C	NA,A	NA,1	NA,inf	NA,inf	NA,0.449375	0.000193979	0.000193979
2	chr4:110415078:C:T	110415078	NA,T	NA,C	NA,1	NA,inf	NA,inf	NA,0.447296	0.00019386	0.00019386
2	chr4:109549305:G:A	109549305	NA,A	NA,G	NA,1	NA,inf	NA,inf	NA,0.450999	0.000193717	0.000193717
2	chr4:110434630:A:G	110434630	NA,G	NA,A	NA,1	NA,inf	NA,inf	NA,0.446437	0.000193635	0.000193635
2	chr4:110184206:C:T	110184206	NA,T	NA,C	NA,1	NA,inf	NA,inf	NA,0.448534	0.000193625	0.000193625
2	chr4:110433342:T:C	110433342	NA,C	NA,T	NA,1	NA,inf	NA,inf	NA,0.446178	0.000193568	0.000193568
2	chr4:110431722:G:C	110431722	NA,C	NA,G	NA,1	NA,inf	NA,inf	NA,0.446126	0.000193555	0.000193555
2	chr4:110434428:G:C	110434428	NA,C	NA,G	NA,1	NA,inf	NA,inf	NA,0.445911	0.000193499	0.000193499
2	chr4:110448658:A:G	110448658	NA,G	NA,A	NA,1	NA,inf	NA,inf	NA,0.44618	0.000193404	0.000193404
2	chr4:110439267:T:C	110439267	NA,C	NA,T	NA,1	NA,inf	NA,inf	NA,0.445324	0.000193346	0.000193346
2	chr4:110353738:G:A	110353738	NA,A	NA,G	NA,1	NA,inf	NA,inf	NA,0.442736	0.000193273	0.000193273
2	chr4:110426335:CT:C	110426335	NA,C	NA,CT	NA,1	NA,inf	NA,inf	NA,0.445028	0.00019327	0.00019327
2	chr4:110352086:C:G	110352086	NA,G	NA,C	NA,1	NA,inf	NA,inf	NA,0.442068	0.000193099	0.000193099
2	chr4:109802906:A:ACAGC	109802906	NA,ACAGC	NA,A	NA,1	NA,-inf	NA,inf	NA,0.43877	0.000193041	0.000193041
2	chr4:110427636:TTTG:T	110427636	NA,T	NA,TTTG	NA,1	NA,inf	NA,inf	NA,0.444031	0.000193012	0.000193012
2	chr4:110378664:T:A	110378664	NA,A	NA,T	NA,1	NA,inf	NA,inf	NA,0.441756	0.00019301	0.00019301
2	chr4:110368183:C:T	110368183	NA,T	NA,C	NA,1	NA,-inf	NA,inf	NA,0.441865	0.000192976	0.000192976
2	chr4:109808247:A:G	109808247	NA,G	NA,A	NA,1	NA,-inf	NA,inf	NA,0.439055	0.000192919	0.000192919
2	chr4:109596723:TTC:T	109596723	T,NA	TTC,NA	1,NA	inf,NA	inf,NA	0.136353,NA	0.000192808	0.000192808
2	chr4:110350871:A:T	110350871	NA,T	NA,A	NA,1	NA,-inf	NA,inf	NA,0.441014	0.000192739	0.000192739
2	chr4:110404974:T:A	110404974	NA,A	NA,T	NA,1	NA,inf	NA,inf	NA,0.443666	0.000192736	0.000192736
2	chr4:109487954:T:C	109487954	NA,C	NA,T	NA,1	NA,inf	NA,inf	NA,0.444186	0.000192685	0.000192685
2	chr4:110197114:C:T	110197114	NA,T	NA,C	NA,1	NA,inf	NA,inf	NA,0.440958	0.000192469	0.000192469
2	chr4:110369861:T:C	110369861	NA,C	NA,T	NA,1	NA,-inf	NA,inf	NA,0.439578	0.000192192	0.000192192
2	chr4:110065689:C:T	110065689	NA,T	NA,C	NA,1	NA,-inf	NA,inf	NA,0.437251	0.00019196	0.00019196
2	chr4:110085608:G:A	110085608	NA,A	NA,G	NA,1	NA,-inf	NA,inf	NA,0.439624	0.000191777	0.000191777
2	chr4:110347029:A:G	110347029	NA,G	NA,A	NA,1	NA,-inf	NA,inf	NA,0.436139	0.000191731	0.000191731
2	chr4:109534702:G:C	109534702	NA,C	NA,G	NA,1	NA,inf	NA,inf	NA,0.439741	0.000191489	0.000191489
2	chr4:109803606:G:A	109803606	NA,A	NA,G	NA,1	NA,inf	NA,inf	NA,0.442936	0.000191313	0.000191313
2	chr4:110212256:C:T	110212256	NA,T	NA,C	NA,1	NA,inf	NA,inf	NA,0.436538	0.000191301	0.000191301
2	chr4:109903416:C:T	109903416	NA,T	NA,C	NA,1	NA,-inf	NA,inf	NA,0.431352	0.000191133	0.000191133
2	chr4:109880364:G:T	109880364	NA,T	NA,G	NA,1	NA,inf	NA,inf	NA,0.440965	0.000190983	0.000190983
2	chr4:110435065:C:A	110435065	A,A	C,C	1,1	-inf,-inf	inf,inf	1.53666,0.516093	0.00019052	0.00019052
2	chr4:109556250:C:T	109556250	NA,T	NA,C	NA,1	NA,inf	NA,inf	NA,0.433516	0.000190226	0.000190226
2	chr4:109505468:C:T	109505468	NA,T	NA,C	NA,1	NA,inf	NA,inf	NA,0.435317	0.00019018	0.00019018
2	chr4:109878884:C:G	109878884	NA,G	NA,C	NA,1	NA,inf	NA,inf	NA,0.437652	0.000190141	0.000190141
2	chr4:109466617:G:A	109466617	NA,A	NA,G	NA,1	NA,inf	NA,inf	NA,0.433124	0.000190012	0.000190012
2	chr4:110358371:G:C	110358371	NA,C	NA,G	NA,1	NA,-inf	NA,inf	NA,0.429335	0.00018999	0.00018999
2	chr4:110390120:T:C	110390120	NA,C	NA,T	NA,1	NA,inf	NA,inf	NA,0.434389	0.000189809	0.000189809
2	chr4:110216008:G:T	110216008	NA,T	NA,G	NA,1	NA,inf	NA,inf	NA,0.434165	0.000189784	0.000189784
2	chr4:109538342:A:G	109538342	NA,G	NA,A	NA,1	NA,inf	NA,inf	NA,0.432737	0.000189768	0.000189768
2	chr4:110390012:C:T	110390012	NA,T	NA,C	NA,1	NA,inf	NA,inf	NA,0.430205	0.000189744	0.000189744
2	chr4:110399089:G:T	110399089	NA,T	NA,G	NA,1	NA,-inf	NA,inf	NA,0.429889	0.000189717	0.000189717
2	chr4:110391078:G:A	110391078	NA,A	NA,G	NA,1	NA,inf	NA,inf	NA,0.433267	0.000189527	0.000189527
2	chr4:110014784:T:C	110014784	NA,C	NA,T	NA,1	NA,inf	NA,inf	NA,0.432563	0.00018949	0.00018949
2	chr4:110023639:A:G	110023639	G,NA	A,NA	1,NA	-inf,NA	inf,NA	1.44369,NA	0.000189402	0.000189402
2	chr4:110280553:C:A	110280553	NA,A	NA,C	NA,1	NA,inf	NA,inf	NA,0.430945	0.000189374	0.000189374
2	chr4:110399742:A:G	110399742	G,G	A,A	1,1	-inf,inf	inf,inf	0.700071,0.773182	0.000189304	0.000189304
2	chr4:110287821:A:G	110287821	NA,G	NA,A	NA,1	NA,inf	NA,inf	NA,0.428969	0.000189281	0.000189281
2	chr4:110105364:A:G	110105364	G,G	A,A	1,1	-inf,inf	inf,inf	0.137936,1.4768	0.000189261	0.000189261
2	chr4:109538993:C:G	109538993	NA,G	NA,C	NA,1	NA,inf	NA,inf	NA,0.429966	0.000189023	0.000189023
2	chr4:110348807:AG:A	110348807	NA,A	NA,AG	NA,1	NA,inf	NA,inf	NA,0.429176	0.000189011	0.000189011
2	chr4:109492472:T:C	109492472	NA,C	NA,T	NA,1	NA,inf	NA,inf	NA,0.429408	0.000188934	0.000188934
2	chr4:109885241:A:G	109885241	NA,G	NA,A	NA,1	NA,inf	NA,inf	NA,0.436472	0.000188837	0.000188837
2	chr4:110316883:C:T	110316883	T,T	C,C	1,1	-inf,inf	inf,inf	0.01479,1.5801	0.000188657	0.000188657
2	chr4:110019550:G:A	110019550	NA,A	NA,G	NA,1	NA,inf	NA,inf	NA,0.429154	0.000188643	0.000188643
2	chr4:110328205:G:T	110328205	NA,T	NA,G	NA,1	NA,-inf	NA,inf	NA,0.423947	0.000188602	0.000188602
2	chr4:109540528:A:T	109540528	NA,T	NA,A	NA,1	NA,inf	NA,inf	NA,0.428257	0.000188597	0.000188597
2	chr4:110192101:A:G	110192101	NA,G	NA,A	NA,1	NA,-inf	NA,inf	NA,0.422087	0.000188587	0.000188587
2	chr4:109511570:C:T	109511570	NA,T	NA,C	NA,1	NA,inf	NA,inf	NA,0.427556	0.000188424	0.000188424
2	chr4:110050146:C:A	110050146	NA,A	NA,C	NA,1	NA,-inf	NA,inf	NA,0.425393	0.000188159	0.000188159
2	chr4:110094088:A:C	110094088	NA,C	NA,A	NA,1	NA,-inf	NA,inf	NA,0.425239	0.000188141	0.000188142
2	chr4:109520496:G:A	109520496	NA,A	NA,G	NA,1	NA,inf	NA,inf	NA,0.426057	0.000188054	0.000188054
2	chr4:110445583:A:G	110445583	NA,G	NA,A	NA,1	NA,-inf	NA,inf	NA,0.420077	0.000187889	0.000187889
2	chr4:110387349:C:T	110387349	NA,T	NA,C	NA,1	NA,-inf	NA,inf	NA,0.421207	0.000187878	0.000187878
2	chr4:110447546:C:T	110447546	NA,T	NA,C	NA,1	NA,inf	NA,inf	NA,0.423642	0.000187847	0.000187847
2	chr4:109798916:C:T	109798916	NA,T	NA,C	NA,1	NA,-inf	NA,inf	NA,0.428973	0.000187835	0.000187835
2	chr4:109520750:T:C	109520750	NA,C	NA,T	NA,1	NA,inf	NA,inf	NA,0.424823	0.000187748	0.000187748
2	chr4:110446269:A:G	110446269	NA,G	NA,A	NA,1	NA,inf	NA,inf	NA,0.423092	0.000187711	0.000187711
2	chr4:109515337:G:A	109515337	NA,A	NA,G	NA,1	NA,inf	NA,inf	NA,0.424621	0.000187697	0.000187697
2	chr4:110399939:G:C	110399939	NA,C	NA,G	NA,1	NA,-inf	NA,inf	NA,0.42051	0.000187573	0.000187573
2	chr4:110394176:G:A	110394176	NA,A	NA,G	NA,1	NA,inf	NA,inf	NA,0.425351	0.000187556	0.000187556
2	chr4:110371075:G:A	110371075	NA,A	NA,G	NA,1	NA,inf	NA,inf	NA,0.423009	0.000187486	0.000187486
2	chr4:110279975:T:C	110279975	NA,C	NA,T	NA,1	NA,inf	NA,inf	NA,0.423234	0.000187455	0.000187455
2	chr4:110452617:C:T	110452617	NA,T	NA,C	NA,1	NA,inf	NA,inf	NA,0.423486	0.000187447	0.000187447
2	chr4:109535139:T:C	109535139	NA,C	NA,T	NA,1	NA,inf	NA,inf	NA,0.423372	0.000187403	0.000187403
2	chr4:109941489:A:G	109941489	NA,G	NA,A	NA,1	NA,-inf	NA,inf	NA,0.432972	0.000187269	0.000187269
2	chr4:110295261:C:T	110295261	NA,T	NA,C	NA,1	NA,inf	NA,inf	NA,0.422255	0.000187255	0.000187255
2	chr4:110367386:T:C	110367386	NA,C	NA,T	NA,1	NA,inf	NA,inf	NA,0.422113	0.000187186	0.000187186
2	chr4:110137482:T:C	110137482	NA,C	NA,T	NA,1	NA,inf	NA,inf	NA,0.421741	0.000187091	0.000187091
2	chr4:110092103:G:T	110092103	NA,T	NA,G	NA,1	NA,-inf	NA,inf	NA,0.420025	0.000186859	0.000186859
2	chr4:109843952:G:A	109843952	NA,A	NA,G	NA,1	NA,inf	NA,inf	NA,0.42102	0.000186783	0.000186783
2	chr4:109591668:T:A	109591668	NA,A	NA,T	NA,1	NA,-inf	NA,inf	NA,0.418719	0.000186653	0.000186653
2	chr4:110162811:C:T	110162811	NA,T	NA,C	NA,1	NA,inf	NA,inf	NA,0.418732	0.000186577	0.000186577
2	chr4:110049695:G:A	110049695	NA,A	NA,G	NA,1	NA,inf	NA,inf	NA,0.423432	0.000186419	0.000186419
2	chr4:110058483:T:C	110058483	NA,C	NA,T	NA,1	NA,-inf	NA,inf	NA,0.420119	0.000186324	0.000186324
2	chr4:109882342:T:C	109882342	NA,C	NA,T	NA,1	NA,inf	NA,inf	NA,0.425265	0.00018611	0.00018611
2	chr4:109478147:G:A	109478147	NA,A	NA,G	NA,1	NA,inf	NA,inf	NA,0.417697	0.000185824	0.000185824
2	chr4:109699039:A:G	109699039	NA,G	NA,A	NA,1	NA,-inf	NA,inf	NA,0.417333	0.000185798	0.000185798
2	chr4:109911849:C:G	109911849	NA,G	NA,C	NA,1	NA,inf	NA,inf	NA,0.407906	0.00018539	0.00018539
2	chr4:110385032:G:A	110385032	NA,A	NA,G	NA,1	NA,inf	NA,inf	NA,0.414464	0.000185326	0.000185326
2	chr4:109493886:C:T	109493886	NA,T	NA,C	NA,1	NA,-inf	NA,inf	NA,0.412954	0.00018531	0.00018531
2	chr4:110140853:T:C	110140853	NA,C	NA,T	NA,1	NA,inf	NA,inf	NA,0.416912	0.00018529	0.00018529
2	chr4:110356086:G:A	110356086	NA,A	NA,G	NA,1	NA,inf	NA,inf	NA,0.415069	0.000185258	0.000185258
2	chr4:109458387:A:G	109458387	NA,G	NA,A	NA,1	NA,-inf	NA,inf	NA,0.41109	0.000185219	0.000185219
2	chr4:109539463:T:C	109539463	NA,C	NA,T	NA,1	NA,inf	NA,inf	NA,0.415107	0.000185194	0.000185194
2	chr4:109874199:G:A	109874199	NA,A	NA,G	NA,1	NA,-inf	NA,inf	NA,0.407469	0.000185178	0.000185178
2	chr4:110139787:T:A	110139787	NA,A	NA,T	NA,1	NA,inf	NA,inf	NA,0.410372	0.000185134	0.000185134
2	chr4:109486360:T:A	109486360	NA,A	NA,T	NA,1	NA,inf	NA,inf	NA,0.413867	0.000185125	0.000185125
2	chr4:110139960:G:A	110139960	NA,A	NA,G	NA,1	NA,-inf	NA,inf	NA,0.408805	0.000185098	0.000185098
2	chr4:109801861:T:C	109801861	NA,C	NA,T	NA,1	NA,inf	NA,inf	NA,0.417645	0.00018492	0.00018492
2	chr4:109990153:T:C	109990153	C,NA	T,NA	1,NA	inf,NA	inf,NA	2.02904,NA	0.000184816	0.000184816
2	chr4:110106013:T:C	110106013	NA,C	NA,T	NA,1	NA,-inf	NA,inf	NA,0.408117	0.000184804	0.000184804
2	chr4:110389641:C:T	110389641	NA,T	NA,C	NA,1	NA,-inf	NA,inf	NA,0.409631	0.000184736	0.000184736
2	chr4:109742841:T:C	109742841	NA,C	NA,T	NA,1	NA,inf	NA,inf	NA,0.406091	0.00018473	0.00018473
2	chr4:110101260:G:A	110101260	A,A	G,G	1,1	-inf,inf	inf,inf	0.192669,1.41821	0.000184719	0.000184719
2	chr4:110098468:C:T	110098468	NA,T	NA,C	NA,1	NA,inf	NA,inf	NA,0.411361	0.000184714	0.000184714
2	chr4:109662878:C:T	109662878	T,NA	C,NA	1,NA	-inf,NA	inf,NA	1.37589,NA	0.000184692	0.000184692
2	chr4:110383149:A:G	110383149	NA,G	NA,A	NA,1	NA,-inf	NA,inf	NA,0.409446	0.000184692	0.000184692
2	chr4:110246233:A:G	110246233	NA,G	NA,A	NA,1	NA,-inf	NA,inf	NA,0.407271	0.00018468	0.00018468
2	chr4:109911989:A:C	109911989	NA,C	NA,A	NA,1	NA,inf	NA,inf	NA,0.413237	0.000184615	0.000184615
2	chr4:109597897:C:T	109597897	NA,T	NA,C	NA,1	NA,inf	NA,inf	NA,0.408376	0.000184606	0.000184606
2	chr4:109801590:C:T	109801590	NA,T	NA,C	NA,1	NA,inf	NA,inf	NA,0.416229	0.000184579	0.000184579
2	chr4:110251880:G:C	110251880	NA,C	NA,G	NA,1	NA,inf	NA,inf	NA,0.410056	0.000184467	0.000184467
2	chr4:110340985:A:T	110340985	NA,T	NA,A	NA,1	NA,-inf	NA,inf	NA,0.406744	0.000184423	0.000184423
2	chr4:110228175:G:A	110228175	NA,A	NA,G	NA,1	NA,-inf	NA,inf	NA,0.407076	0.0001844	0.0001844
2	chr4:110402136:CA:C	110402136	NA,C	NA,CA	NA,1	NA,inf	NA,inf	NA,0.409214	0.000184398	0.000184398
2	chr4:110341030:C:A	110341030	NA,A	NA,C	NA,1	NA,-inf	NA,inf	NA,0.407313	0.000184357	0.000184357
2	chr4:110006851:G:A	110006851	NA,A	NA,G	NA,1	NA,inf	NA,inf	NA,0.414329	0.000184324	0.000184324
2	chr4:109612379:A:G	109612379	NA,G	NA,A	NA,1	NA,-inf	NA,inf	NA,0.406455	0.000184207	0.000184207
2	chr4:109693616:C:T	109693616	NA,T	NA,C	NA,1	NA,inf	NA,inf	NA,0.405027	0.000184196	0.000184196
2	chr4:109469531:G:A	109469531	NA,A	NA,G	NA,1	NA,inf	NA,inf	NA,0.410717	0.000184142	0.000184142
2	chr4:109639127:A:G	109639127	NA,G	NA,A	NA,1	NA,-inf	NA,inf	NA,0.405938	0.000183853	0.000183853
2	chr4:110423858:A:G	110423858	G,NA	A,NA	1,NA	inf,NA	inf,NA	0.669824,NA	0.000183757	0.000183757
2	chr4:109760101:G:A	109760101	NA,A	NA,G	NA,1	NA,-inf	NA,inf	NA,0.403457	0.000183675	0.000183675
2	chr4:110321810:T:A	110321810	A,NA	T,NA	1,NA	inf,NA	inf,NA	1.02738,NA	0.000183624	0.000183624
2	chr4:110388229:C:T	110388229	NA,T	NA,C	NA,1	NA,inf	NA,inf	NA,0.408945	0.00018358	0.00018358
2	chr4:109990271:C:T	109990271	NA,T	NA,C	NA,1	NA,-inf	NA,inf	NA,0.406009	0.000183454	0.000183454
2	chr4:110100602:A:T	110100602	T,T	A,A	1,1	-inf,inf	inf,inf	0.200023,1.40911	0.000183439	0.000183439
2	chr4:109543163:G:A	109543163	NA,A	NA,G	NA,1	NA,inf	NA,inf	NA,0.407219	0.00018331	0.00018331
2	chr4:110402038:A:T	110402038	T,T	A,A	1,1	inf,-inf	inf,inf	1.23513,0.426508	0.000183217	0.000183217
2	chr4:109879254:G:A	109879254	NA,A	NA,G	NA,1	NA,inf	NA,inf	NA,0.410417	0.000183141	0.000183141
2	chr4:109474889:C:T	109474889	NA,T	NA,C	NA,1	NA,inf	NA,inf	NA,0.406277	0.000183092	0.000183092
2	chr4:110441787:G:A	110441787	A,A	G,G	1,1	inf,inf	inf,inf	1.21637,0.423478	0.00018304	0.00018304
2	chr4:109636766:C:T	109636766	NA,T	NA,C	NA,1	NA,-inf	NA,inf	NA,0.400175	0.000183026	0.000183026
2	chr4:109817564:G:A	109817564	NA,A	NA,G	NA,1	NA,inf	NA,inf	NA,0.406506	0.000182999	0.000182999
2	chr4:110419457:G:A	110419457	NA,A	NA,G	NA,1	NA,inf	NA,inf	NA,0.403895	0.000182992	0.000182992
2	chr4:109939661:C:T	109939661	NA,T	NA,C	NA,1	NA,-inf	NA,inf	NA,0.415053	0.000182991	0.000182991
2	chr4:109594203:G:A	109594203	NA,A	NA,G	NA,1	NA,inf	NA,inf	NA,0.401217	0.000182893	0.000182893
2	chr4:110113444:G:A	110113444	NA,A	NA,G	NA,1	NA,-inf	NA,inf	NA,0.399405	0.000182857	0.000182857
2	chr4:110359689:T:C	110359689	NA,C	NA,T	NA,1	NA,-inf	NA,inf	NA,0.401832	0.000182849	0.000182849
2	chr4:109461564:T:G	109461564	NA,G	NA,T	NA,1	NA,inf	NA,inf	NA,0.404916	0.000182769	0.000182769
2	chr4:110387489:T:G	110387489	NA,G	NA,T	NA,1	NA,inf	NA,inf	NA,0.403641	0.000182739	0.000182739
2	chr4:109508346:C:T	109508346	NA,T	NA,C	NA,1	NA,inf	NA,inf	NA,0.403397	0.000182586	0.000182586
2	chr4:110447388:A:G	110447388	NA,G	NA,A	NA,1	NA,inf	NA,inf	NA,0.401494	0.000182424	0.000182424
2	chr4:109682180:T:C	109682180	NA,C	NA,T	NA,1	NA,-inf	NA,inf	NA,0.39948	0.000182329	0.000182329
2	chr4:110388086:A:G	110388086	G,G	A,A	1,1	-inf,inf	inf,inf	1.35611,0.344703	0.000182307	0.000182307
2	chr4:109960119:T:C	109960119	NA,C	NA,T	NA,1	NA,inf	NA,inf	NA,0.403468	0.000182306	0.000182306
2	chr4:109571092:A:G	109571092	NA,G	NA,A	NA,1	NA,inf	NA,inf	NA,0.40207	0.000182266	0.000182266
2	chr4:109661047:C:T	109661047	NA,T	NA,C	NA,1	NA,-inf	NA,inf	NA,0.399406	0.000182111	0.000182111
2	chr4:110337633:A:G	110337633	NA,G	NA,A	NA,1	NA,-inf	NA,inf	NA,0.396986	0.000182092	0.000182092
2	chr4:110101127:C:T	110101127	T,T	C,C	1,1	-inf,inf	inf,inf	0.149441,1.4481	0.000181953	0.000181953
2	chr4:109728030:C:T	109728030	NA,T	NA,C	NA,1	NA,-inf	NA,inf	NA,0.400641	0.000181825	0.000181825
2	chr4:110369288:A:G	110369288	NA,G	NA,A	NA,1	NA,inf	NA,inf	NA,0.400953	0.000181711	0.000181711
2	chr4:109946274:A:G	109946274	NA,G	NA,A	NA,1	NA,-inf	NA,inf	NA,0.393119	0.000181691	0.000181691
2	chr4:110386606:T:C	110386606	NA,C	NA,T	NA,1	NA,-inf	NA,inf	NA,0.395376	0.000181651	0.000181651
2	chr4:110389545:C:A	110389545	NA,A	NA,C	NA,1	NA,inf	NA,inf	NA,0.397841	0.000181385	0.000181385
2	chr4:110400973:A:G	110400973	NA,G	NA,A	NA,1	NA,-inf	NA,inf	NA,0.394632	0.00018133	0.00018133
2	chr4:110112943:G:A	110112943	NA,A	NA,G	NA,1	NA,inf	NA,inf	NA,0.397201	0.000181292	0.000181292
2	chr4:109856005:A:G	109856005	NA,G	NA,A	NA,1	NA,-inf	NA,inf	NA,0.390155	0.000181075	0.000181075
2	chr4:110441952:C:T	110441952	T,T	C,C	1,1	inf,inf	inf,inf	1.18794,0.460526	0.000181067	0.000181067
2	chr4:110379384:T:C	110379384	NA,C	NA,T	NA,1	NA,inf	NA,inf	NA,0.396855	0.000180755	0.000180756
2	chr4:109952596:A:G	109952596	NA,G	NA,A	NA,1	NA,-inf	NA,inf	NA,0.401762	0.000180719	0.000180719
2	chr4:110387523:T:C	110387523	NA,C	NA,T	NA,1	NA,inf	NA,inf	NA,0.396623	0.000180696	0.000180696
2	chr4:109796380:G:A	109796380	NA,A	NA,G	NA,1	NA,inf	NA,inf	NA,0.396611	0.000180658	0.000180658
2	chr4:110442037:T:A	110442037	NA,A	NA,T	NA,1	NA,inf	NA,inf	NA,0.39497	0.000180654	0.000180655
2	chr4:109604310:C:T	109604310	NA,T	NA,C	NA,1	NA,inf	NA,inf	NA,0.391452	0.000180641	0.000180641
2	chr4:110277768:T:G	110277768	G,G	T,T	1,1	inf,-inf	inf,inf	1.22728,0.256702	0.000180547	0.000180547
2	chr4:110318304:T:A	110318304	A,A	T,T	1,1	inf,inf	inf,inf	0.879305,1.12377	0.000180546	0.000180546
2	chr4:110400518:C:T	110400518	T,T	C,C	1,1	-inf,inf	inf,inf	1.37087,0.304768	0.000180503	0.000180503
2	chr4:110027243:G:C	110027243	NA,C	NA,G	NA,1	NA,-inf	NA,inf	NA,0.393747	0.000180474	0.000180474
2	chr4:110385703:A:AG	110385703	NA,AG	NA,A	NA,1	NA,inf	NA,inf	NA,0.393387	0.000180312	0.000180312
2	chr4:109880001:G:A	109880001	NA,A	NA,G	NA,1	NA,-inf	NA,inf	NA,0.397621	0.00018029	0.00018029
2	chr4:109913898:A:T	109913898	NA,T	NA,A	NA,1	NA,inf	NA,inf	NA,0.395816	0.000180152	0.000180152
2	chr4:109513103:T:A	109513103	NA,A	NA,T	NA,1	NA,inf	NA,inf	NA,0.393638	0.000180148	0.000180148
2	chr4:109688337:C:CTGA	109688337	NA,CTGA	NA,C	NA,1	NA,-inf	NA,inf	NA,0.389982	0.000180115	0.000180115
2	chr4:110165725:G:GATGCATTC	110165725	NA,GATGCATTC	NA,G	NA,1	NA,inf	NA,inf	NA,0.393248	0.000180108	0.000180108
2	chr4:109467101:C:T	109467101	NA,T	NA,C	NA,1	NA,inf	NA,inf	NA,0.392664	0.000180092	0.000180092
2	chr4:109548855:G:A	109548855	NA,A	NA,G	NA,1	NA,inf	NA,inf	NA,0.391014	0.000180044	0.000180044
2	chr4:109516777:C:T	109516777	T,T	C,C	1,1	-inf,inf	inf,inf	0.769696,0.345207	0.000180013	0.000180013
2	chr4:110200962:C:G	110200962	NA,G	NA,C	NA,1	NA,inf	NA,inf	NA,0.392019	0.000179934	0.000179934
2	chr4:109694675:G:A	109694675	NA,A	NA,G	NA,1	NA,inf	NA,inf	NA,0.393965	0.000179927	0.000179927
2	chr4:109471700:T:C	109471700	NA,C	NA,T	NA,1	NA,inf	NA,inf	NA,0.391041	0.000179721	0.000179721
2	chr4:110068964:G:A	110068964	NA,A	NA,G	NA,1	NA,-inf	NA,inf	NA,0.391884	0.000179706	0.000179706
2	chr4:109493728:C:A	109493728	NA,A	NA,C	NA,1	NA,inf	NA,inf	NA,0.391413	0.000179641	0.000179641
2	chr4:110087891:C:T	110087891	NA,T	NA,C	NA,1	NA,inf	NA,inf	NA,0.39327	0.000179604	0.000179604
2	chr4:109575800:C:A	109575800	NA,A	NA,C	NA,1	NA,inf	NA,inf	NA,0.39165	0.000179511	0.000179511
2	chr4:109790791:G:A	109790791	NA,A	NA,G	NA,1	NA,-inf	NA,inf	NA,0.385374	0.000179428	0.000179428
2	chr4:110039321:C:T	110039321	NA,T	NA,C	NA,1	NA,-inf	NA,inf	NA,0.393236	0.000179424	0.000179424
2	chr4:110106506:G:C	110106506	C,C	G,G	1,1	-inf,inf	inf,inf	0.174224,1.41315	0.000179393	0.000179393
2	chr4:109786077:A:C	109786077	NA,C	NA,A	NA,1	NA,-inf	NA,inf	NA,0.38502	0.000179376	0.000179376
2	chr4:110090446:T:C	110090446	NA,C	NA,T	NA,1	NA,inf	NA,inf	NA,0.392252	0.000179368	0.000179368
2	chr4:109745916:A:T	109745916	NA,T	NA,A	NA,1	NA,-inf	NA,inf	NA,0.385308	0.000179299	0.000179299
2	chr4:110281203:T:C	110281203	NA,C	NA,T	NA,1	NA,inf	NA,inf	NA,0.388018	0.000179113	0.000179113
2	chr4:110236385:C:G	110236385	NA,G	NA,C	NA,1	NA,inf	NA,inf	NA,0.387868	0.00017911	0.00017911
2	chr4:110430068:G:A	110430068	A,A	G,G	1,1	-inf,-inf	inf,inf	1.3648,0.516063	0.000179089	0.000179089
2	chr4:110246825:G:C	110246825	C,C	G,G	1,1	inf,inf	inf,inf	0.0182664,1.56745	0.000179085	0.000179085
2	chr4:110310449:G:A	110310449	NA,A	NA,G	NA,1	NA,inf	NA,inf	NA,0.386691	0.000179018	0.000179018
2	chr4:109690030:C:G	109690030	NA,G	NA,C	NA,1	NA,inf	NA,inf	NA,0.383026	0.000178959	0.000178959
2	chr4:110116198:T:C	110116198	NA,C	NA,T	NA,1	NA,inf	NA,inf	NA,0.383744	0.000178888	0.000178888
2	chr4:110139426:T:C	110139426	C,NA	T,NA	1,NA	inf,NA	inf,NA	1.25102,NA	0.000178821	0.000178821
2	chr4:109467098:G:A	109467098	NA,A	NA,G	NA,1	NA,inf	NA,inf	NA,0.387781	0.000178821	0.000178821
2	chr4:109539271:A:AT	109539271	NA,AT	NA,A	NA,1	NA,inf	NA,inf	NA,0.387645	0.000178785	0.000178785
2	chr4:109698698:C:T	109698698	NA,T	NA,C	NA,1	NA,-inf	NA,inf	NA,0.384431	0.000178775	0.000178775
2	chr4:109942852:G:T	109942852	NA,T	NA,G	NA,1	NA,-inf	NA,inf	NA,0.393049	0.000178718	0.000178718
2	chr4:110418282:G:C	110418282	NA,C	NA,G	NA,1	NA,inf	NA,inf	NA,0.386087	0.00017862	0.00017862
2	chr4:109698652:G:C	109698652	NA,C	NA,G	NA,1	NA,-inf	NA,inf	NA,0.383627	0.000178585	0.000178585
2	chr4:110101207:T:C	110101207	C,C	T,T	1,1	-inf,inf	inf,inf	0.161695,1.4271	0.00017855	0.00017855
2	chr4:109586279:C:T	109586279	NA,T	NA,C	NA,1	NA,-inf	NA,inf	NA,0.382153	0.000178515	0.000178515
2	chr4:109550425:T:C	109550425	NA,C	NA,T	NA,1	NA,-inf	NA,inf	NA,0.380742	0.000178454	0.000178454
2	chr4:109956364:C:T	109956364	NA,T	NA,C	NA,1	NA,-inf	NA,inf	NA,0.395076	0.000178438	0.000178438
2	chr4:110133576:G:A	110133576	NA,A	NA,G	NA,1	NA,-inf	NA,inf	NA,0.382593	0.000178216	0.000178216
2	chr4:110021162:T:C	110021162	NA,C	NA,T	NA,1	NA,inf	NA,inf	NA,0.387179	0.000178164	0.000178164
2	chr4:110291960:G:A	110291960	NA,A	NA,G	NA,1	NA,inf	NA,inf	NA,0.383019	0.00017815	0.00017815
2	chr4:109954663:C:T	109954663	NA,T	NA,C	NA,1	NA,inf	NA,inf	NA,0.386225	0.000178147	0.000178147
2	chr4:110002537:T:G	110002537	NA,G	NA,T	NA,1	NA,inf	NA,inf	NA,0.383642	0.000178124	0.000178124
2	chr4:109974277:A:G	109974277	NA,G	NA,A	NA,1	NA,inf	NA,inf	NA,0.388372	0.000178093	0.000178093
2	chr4:110388814:G:A	110388814	NA,A	NA,G	NA,1	NA,inf	NA,inf	NA,0.382925	0.000177986	0.000177986
2	chr4:109576247:A:G	109576247	NA,G	NA,A	NA,1	NA,inf	NA,inf	NA,0.384255	0.000177922	0.000177922
2	chr4:109744073:T:C	109744073	NA,C	NA,T	NA,1	NA,-inf	NA,inf	NA,0.381034	0.000177886	0.000177886
2	chr4:110105037:C:CT	110105037	NA,CT	NA,C	NA,1	NA,-inf	NA,inf	NA,0.378275	0.000177883	0.000177883
2	chr4:109671220:A:G	109671220	NA,G	NA,A	NA,1	NA,-inf	NA,inf	NA,0.380032	0.000177864	0.000177864
2	chr4:110340624:C:T	110340624	NA,T	NA,C	NA,1	NA,inf	NA,inf	NA,0.382045	0.000177852	0.000177852
2	chr4:110030294:T:C	110030294	C,NA	T,NA	1,NA	-inf,NA	inf,NA	1.04808,NA	0.000177804	0.000177804
2	chr4:110095535:T:A	110095535	NA,A	NA,T	NA,1	NA,inf	NA,inf	NA,0.380587	0.00017776	0.00017776
2	chr4:110392206:T:G	110392206	NA,G	NA,T	NA,1	NA,inf	NA,inf	NA,0.381071	0.000177527	0.000177527
2	chr4:110101198:C:T	110101198	NA,T	NA,C	NA,1	NA,-inf	NA,inf	NA,0.376396	0.000177495	0.000177495
2	chr4:110068324:A:G	110068324	NA,G	NA,A	NA,1	NA,inf	NA,inf	NA,0.384328	0.000177318	0.000177318
2	chr4:109999143:A:G	109999143	NA,G	NA,A	NA,1	NA,inf	NA,inf	NA,0.380006	0.000177315	0.000177315
2	chr4:110419681:G:A	110419681	NA,A	NA,G	NA,1	NA,inf	NA,inf	NA,0.380123	0.000177284	0.000177284
2	chr4:110392304:C:T	110392304	NA,T	NA,C	NA,1	NA,inf	NA,inf	NA,0.379812	0.000177248	0.000177248
2	chr4:109843451:C:T	109843451	NA,T	NA,C	NA,1	NA,-inf	NA,inf	NA,0.375808	0.000177116	0.000177116
2	chr4:109479506:G:A	109479506	NA,A	NA,G	NA,1	NA,inf	NA,inf	NA,0.379034	0.000177019	0.000177019
2	chr4:109762517:C:T	109762517	NA,T	NA,C	NA,1	NA,-inf	NA,inf	NA,0.37454	0.000176998	0.000176998
2	chr4:110395008:A:G	110395008	NA,G	NA,A	NA,1	NA,inf	NA,inf	NA,0.37856	0.000176961	0.000176961
2	chr4:109880155:G:A	109880155	NA,A	NA,G	NA,1	NA,inf	NA,inf	NA,0.379124	0.000176762	0.000176762
2	chr4:110010064:G:A	110010064	NA,A	NA,G	NA,1	NA,inf	NA,inf	NA,0.37832	0.000176724	0.000176724
2	chr4:109772653:A:C	109772653	NA,C	NA,A	NA,1	NA,-inf	NA,inf	NA,0.371334	0.000176698	0.000176698
2	chr4:110046496:C:T	110046496	NA,T	NA,C	NA,1	NA,-inf	NA,inf	NA,0.377119	0.000176629	0.000176629
2	chr4:110430664:A:G	110430664	NA,G	NA,A	NA,1	NA,inf	NA,inf	NA,0.376123	0.000176398	0.000176398
2	chr4:110178030:G:A	110178030	NA,A	NA,G	NA,1	NA,inf	NA,inf	NA,0.375821	0.000176202	0.000176202
2	chr4:109889221:T:C	109889221	NA,C	NA,T	NA,1	NA,inf	NA,inf	NA,0.37819	0.000176158	0.000176158
2	chr4:109826708:C:T	109826708	NA,T	NA,C	NA,1	NA,inf	NA,inf	NA,0.380909	0.000176072	0.000176072
2	chr4:109489762:G:A	109489762	NA,A	NA,G	NA,1	NA,inf	NA,inf	NA,0.373446	0.000176028	0.000176028
2	chr4:109926430:C:T	109926430	NA,T	NA,C	NA,1	NA,-inf	NA,inf	NA,0.382842	0.000175929	0.000175929
2	chr4:110116093:A:C	110116093	C,C	A,A	1,1	inf,-inf	inf,inf	2.12845,0.349501	0.00017583	0.00017583
2	chr4:109947911:T:G	109947911	NA,G	NA,T	NA,1	NA,-inf	NA,inf	NA,0.379573	0.000175733	0.000175733
2	chr4:110099751:A:G	110099751	G,G	A,A	1,1	-inf,inf	inf,inf	0.209831,1.37475	0.000175645	0.000175645
2	chr4:109997820:A:G	109997820	NA,G	NA,A	NA,1	NA,inf	NA,inf	NA,0.371855	0.000175517	0.000175517
2	chr4:109763631:A:G	109763631	NA,G	NA,A	NA,1	NA,-inf	NA,inf	NA,0.367781	0.000175502	0.000175502
2	chr4:109837251:T:C	109837251	NA,C	NA,T	NA,1	NA,-inf	NA,inf	NA,0.367389	0.000175236	0.000175236
2	chr4:110446186:A:G	110446186	NA,G	NA,A	NA,1	NA,inf	NA,inf	NA,0.368435	0.00017523	0.00017523
2	chr4:110132470:AAG:A	110132470	NA,A	NA,AAG	NA,1	NA,-inf	NA,inf	NA,0.365857	0.0001752	0.0001752
2	chr4:110428518:A:C	110428518	NA,C	NA,A	NA,1	NA,inf	NA,inf	NA,0.370452	0.000175157	0.000175157
2	chr4:110296077:A:G	110296077	G,NA	A,NA	1,NA	-inf,NA	inf,NA	1.01947,NA	0.000175138	0.000175138
2	chr4:110393651:G:C	110393651	C,C	G,G	1,1	-inf,inf	inf,inf	1.40355,0.226425	0.000175138	0.000175138
2	chr4:110067792:A:G	110067792	NA,G	NA,A	NA,1	NA,inf	NA,inf	NA,0.378616	0.000175099	0.000175099
2	chr4:110306960:C:T	110306960	NA,T	NA,C	NA,1	NA,inf	NA,inf	NA,0.369035	0.000175038	0.000175038
2	chr4:110274046:A:G	110274046	NA,G	NA,A	NA,1	NA,inf	NA,inf	NA,0.368787	0.000174854	0.000174854
2	chr4:110428983:G:A	110428983	NA,A	NA,G	NA,1	NA,inf	NA,inf	NA,0.368742	0.000174786	0.000174786
2	chr4:110178583:G:A	110178583	NA,A	NA,G	NA,1	NA,inf	NA,inf	NA,0.36888	0.000174687	0.000174687
2	chr4:110447007:A:T	110447007	T,T	A,A	1,1	inf,inf	inf,inf	1.18971,0.430732	0.000174648	0.000174648
2	chr4:109777293:T:C	109777293	NA,C	NA,T	NA,1	NA,-inf	NA,inf	NA,0.363794	0.000174634	0.000174634
2	chr4:109781238:T:C	109781238	NA,C	NA,T	NA,1	NA,-inf	NA,inf	NA,0.363196	0.000174504	0.000174504
2	chr4:109667122:C:T	109667122	NA,T	NA,C	NA,1	NA,-inf	NA,inf	NA,0.365381	0.000174445	0.000174445
2	chr4:109799830:T:C	109799830	NA,C	NA,T	NA,1	NA,-inf	NA,inf	NA,0.362876	0.000174419	0.000174419
2	chr4:109911514:G:A	109911514	NA,A	NA,G	NA,1	NA,inf	NA,inf	NA,0.369498	0.000174318	0.000174318
2	chr4:110428888:G:A	110428888	NA,A	NA,G	NA,1	NA,inf	NA,inf	NA,0.36594	0.000174181	0.000174181
2	chr4:109775820:T:A	109775820	NA,A	NA,T	NA,1	NA,-inf	NA,inf	NA,0.361679	0.000174175	0.000174175
2	chr4:109774100:T:C	109774100	NA,C	NA,T	NA,1	NA,-inf	NA,inf	NA,0.361624	0.000174163	0.000174163
2	chr4:109776631:G:C	109776631	NA,C	NA,G	NA,1	NA,-inf	NA,inf	NA,0.361624	0.000174163	0.000174163
2	chr4:109780631:G:A	109780631	NA,A	NA,G	NA,1	NA,-inf	NA,inf	NA,0.361624	0.000174163	0.000174163
2	chr4:110275607:C:G	110275607	G,G	C,C	1,1	inf,-inf	inf,inf	1.1882,0.287126	0.000174141	0.000174141
2	chr4:109784472:A:G	109784472	NA,G	NA,A	NA,1	NA,-inf	NA,inf	NA,0.36145	0.000174126	0.000174126
2	chr4:109779693:A:C	109779693	NA,C	NA,A	NA,1	NA,-inf	NA,inf	NA,0.36124	0.000174081	0.000174081
2	chr4:109476003:T:TC	109476003	NA,TC	NA,T	NA,1	NA,inf	NA,inf	NA,0.364334	0.000174041	0.000174041
2	chr4:109775063:T:C	109775063	NA,C	NA,T	NA,1	NA,-inf	NA,inf	NA,0.361057	0.000174041	0.000174041
2	chr4:109779805:A:G	109779805	NA,G	NA,A	NA,1	NA,-inf	NA,inf	NA,0.360854	0.000173997	0.000173997
2	chr4:109776288:G:T	109776288	NA,T	NA,G	NA,1	NA,-inf	NA,inf	NA,0.360366	0.000173892	0.000173892
2	chr4:110115181:G:A	110115181	NA,A	NA,G	NA,1	NA,-inf	NA,inf	NA,0.364175	0.000173808	0.000173808
2	chr4:110087832:A:T	110087832	T,T	A,A	1,1	inf,-inf	inf,inf	0.646537,1.03775	0.000173695	0.000173695
2	chr4:110312423:A:T	110312423	NA,T	NA,A	NA,1	NA,-inf	NA,inf	NA,0.36026	0.000173662	0.000173662
2	chr4:109778274:T:C	109778274	NA,C	NA,T	NA,1	NA,-inf	NA,inf	NA,0.360739	0.000173593	0.000173593
2	chr4:110009057:A:G	110009057	NA,G	NA,A	NA,1	NA,inf	NA,inf	NA,0.361394	0.000173293	0.000173293
2	chr4:110321729:C:T	110321729	NA,T	NA,C	NA,1	NA,-inf	NA,inf	NA,0.357398	0.000173195	0.000173195
2	chr4:110191843:C:G	110191843	NA,G	NA,C	NA,1	NA,inf	NA,inf	NA,0.35864	0.00017287	0.00017287
2	chr4:109947362:T:C	109947362	NA,C	NA,T	NA,1	NA,inf	NA,inf	NA,0.361551	0.000172861	0.000172861
2	chr4:110094239:A:C	110094239	NA,C	NA,A	NA,1	NA,-inf	NA,inf	NA,0.357015	0.000172816	0.000172816
2	chr4:109715056:CTGACT:C	109715056	NA,C	NA,CTGACT	NA,1	NA,-inf	NA,inf	NA,0.35727	0.00017281	0.00017281
2	chr4:110444252:T:C	110444252	NA,C	NA,T	NA,1	NA,inf	NA,inf	NA,0.359151	0.000172736	0.000172736
2	chr4:110320975:A:G	110320975	NA,G	NA,A	NA,1	NA,inf	NA,inf	NA,0.356901	0.000172732	0.000172732
2	chr4:110414038:A:G	110414038	NA,G	NA,A	NA,1	NA,inf	NA,inf	NA,0.358284	0.000172542	0.000172542
2	chr4:109603521:G:A	109603521	NA,A	NA,G	NA,1	NA,inf	NA,inf	NA,0.354922	0.000172524	0.000172524
2	chr4:109775993:A:G	109775993	NA,G	NA,A	NA,1	NA,-inf	NA,inf	NA,0.353573	0.000172443	0.000172443
2	chr4:109954968:G:A	109954968	NA,A	NA,G	NA,1	NA,inf	NA,inf	NA,0.357716	0.000172347	0.000172347
2	chr4:109773473:G:A	109773473	NA,A	NA,G	NA,1	NA,-inf	NA,inf	NA,0.352995	0.000172319	0.000172319
2	chr4:110153306:TATAC:T	110153306	NA,T	NA,TATAC	NA,1	NA,inf	NA,inf	NA,0.351058	0.000171952	0.000171952
2	chr4:110096388:G:A	110096388	NA,A	NA,G	NA,1	NA,-inf	NA,inf	NA,0.352832	0.000171855	0.000171855
2	chr4:110399583:TG:T	110399583	T,T	TG,TG	1,1	-inf,inf	inf,inf	1.3467,0.304191	0.000171836	0.000171836
2	chr4:110300470:G:T	110300470	NA,T	NA,G	NA,1	NA,inf	NA,inf	NA,0.354467	0.000171835	0.000171835
2	chr4:110071026:C:T	110071026	NA,T	NA,C	NA,1	NA,-inf	NA,inf	NA,0.355666	0.000171785	0.000171785
2	chr4:109911026:G:A	109911026	NA,A	NA,G	NA,1	NA,inf	NA,inf	NA,0.357287	0.000171709	0.000171709
2	chr4:110130741:A:G	110130741	NA,G	NA,A	NA,1	NA,-inf	NA,inf	NA,0.346305	0.000171686	0.000171686
2	chr4:110273886:C:T	110273886	NA,T	NA,C	NA,1	NA,inf	NA,inf	NA,0.353746	0.000171662	0.000171662
2	chr4:110038349:C:G	110038349	NA,G	NA,C	NA,1	NA,-inf	NA,inf	NA,0.354973	0.000171565	0.000171565
2	chr4:109895945:T:C	109895945	NA,C	NA,T	NA,1	NA,-inf	NA,inf	NA,0.36028	0.000171449	0.000171449
2	chr4:110400495:T:C	110400495	NA,C	NA,T	NA,1	NA,inf	NA,inf	NA,0.351432	0.000171246	0.000171246
2	chr4:109607160:C:T	109607160	NA,T	NA,C	NA,1	NA,-inf	NA,inf	NA,0.348636	0.000171202	0.000171202
2	chr4:109460241:G:T	109460241	NA,T	NA,G	NA,1	NA,inf	NA,inf	NA,0.35181	0.000171167	0.000171167
2	chr4:109794043:T:C	109794043	NA,C	NA,T	NA,1	NA,-inf	NA,inf	NA,0.350134	0.000171137	0.000171137
2	chr4:110209323:T:A	110209323	NA,A	NA,T	NA,1	NA,inf	NA,inf	NA,0.348801	0.000171127	0.000171127
2	chr4:109910253:C:T	109910253	NA,T	NA,C	NA,1	NA,inf	NA,inf	NA,0.354013	0.000171051	0.000171051
2	chr4:109912028:C:T	109912028	T,NA	C,NA	1,NA	inf,NA	inf,NA	1.5815,NA	0.000171	0.000171
2	chr4:110039514:C:T	110039514	NA,T	NA,C	NA,1	NA,-inf	NA,inf	NA,0.345299	0.000170923	0.000170924
2	chr4:110009957:A:G	110009957	NA,G	NA,A	NA,1	NA,-inf	NA,inf	NA,0.349796	0.000170899	0.000170899
2	chr4:110438547:T:C	110438547	NA,C	NA,T	NA,1	NA,inf	NA,inf	NA,0.348573	0.000170853	0.000170853
2	chr4:110114077:T:C	110114077	C,C	T,T	1,1	inf,-inf	inf,inf	3.01796,0.0589174	0.000170843	0.000170843
2	chr4:110395998:C:T	110395998	NA,T	NA,C	NA,1	NA,inf	NA,inf	NA,0.348461	0.000170814	0.000170814
2	chr4:110089150:ATTTAT:A	110089150	A,NA	ATTTAT,NA	1,NA	inf,NA	inf,NA	0.632647,NA	0.000170724	0.000170724
2	chr4:109872879:G:A	109872879	NA,A	NA,G	NA,1	NA,-inf	NA,inf	NA,0.343211	0.000170717	0.000170717
2	chr4:109829867:T:G	109829867	NA,G	NA,T	NA,1	NA,inf	NA,inf	NA,0.355236	0.000170637	0.000170637
2	chr4:109552636:G:A	109552636	NA,A	NA,G	NA,1	NA,-inf	NA,inf	NA,0.345816	0.000170632	0.000170632
2	chr4:110196255:A:T	110196255	NA,T	NA,A	NA,1	NA,-inf	NA,inf	NA,0.345909	0.000170356	0.000170356
2	chr4:109797786:G:A	109797786	A,A	G,G	1,1	inf,inf	inf,inf	0.524977,1.13159	0.000170338	0.000170338
2	chr4:109740781:G:A	109740781	NA,A	NA,G	NA,1	NA,inf	NA,inf	NA,0.341799	0.000170267	0.000170267
2	chr4:110096407:G:A	110096407	NA,A	NA,G	NA,1	NA,inf	NA,inf	NA,0.348625	0.000170131	0.000170131
2	chr4:110379700:G:C	110379700	NA,C	NA,G	NA,1	NA,inf	NA,inf	NA,0.344739	0.000170046	0.000170046
2	chr4:110105941:A:G	110105941	G,G	A,A	1,1	-inf,inf	inf,inf	0.161835,1.39451	0.000169953	0.000169953
2	chr4:110104079:T:G	110104079	G,G	T,T	1,1	-inf,inf	inf,inf	0.129012,1.42228	0.000169817	0.000169817
2	chr4:109723302:C:CT	109723302	NA,CT	NA,C	NA,1	NA,inf	NA,inf	NA,0.346113	0.000169813	0.000169813
2	chr4:109817269:A:G	109817269	NA,G	NA,A	NA,1	NA,-inf	NA,inf	NA,0.339281	0.00016979	0.00016979
2	chr4:109722770:T:A	109722770	NA,A	NA,T	NA,1	NA,inf	NA,inf	NA,0.344516	0.000169726	0.000169726
2	chr4:109677374:A:C	109677374	NA,C	NA,A	NA,1	NA,-inf	NA,inf	NA,0.341508	0.000169597	0.000169597
2	chr4:110123180:T:C	110123180	NA,C	NA,T	NA,1	NA,-inf	NA,inf	NA,0.339023	0.000169539	0.000169539
2	chr4:109573309:C:T	109573309	NA,T	NA,C	NA,1	NA,-inf	NA,inf	NA,0.337147	0.000169496	0.000169496
2	chr4:110395050:G:A	110395050	A,A	G,G	1,1	-inf,inf	inf,inf	1.38608,0.227384	0.000169474	0.000169474
2	chr4:109766113:G:A	109766113	NA,A	NA,G	NA,1	NA,-inf	NA,inf	NA,0.337833	0.000169442	0.000169442
2	chr4:110101173:A:G	110101173	G,G	A,A	1,1	-inf,inf	inf,inf	0.152355,1.4055	0.000169437	0.000169437
2	chr4:110106897:A:G	110106897	G,G	A,A	1,1	-inf,inf	inf,inf	0.159607,1.39676	0.000169337	0.000169337
2	chr4:110112780:A:T	110112780	NA,T	NA,A	NA,1	NA,-inf	NA,inf	NA,0.334075	0.000169155	0.000169155
2	chr4:109932081:A:C	109932081	NA,C	NA,A	NA,1	NA,-inf	NA,inf	NA,0.347505	0.000169022	0.000169022
2	chr4:110257678:C:T	110257678	NA,T	NA,C	NA,1	NA,inf	NA,inf	NA,0.339734	0.00016894	0.00016894
2	chr4:110148354:G:A	110148354	NA,A	NA,G	NA,1	NA,-inf	NA,inf	NA,0.338802	0.000168874	0.000168874
2	chr4:109779911:G:A	109779911	NA,A	NA,G	NA,1	NA,-inf	NA,inf	NA,0.338038	0.000168863	0.000168863
2	chr4:109760984:G:C	109760984	NA,C	NA,G	NA,1	NA,-inf	NA,inf	NA,0.335655	0.000168738	0.000168738
2	chr4:109841449:GTCT:G	109841449	NA,G	NA,GTCT	NA,1	NA,-inf	NA,inf	NA,0.333766	0.000168407	0.000168407
2	chr4:110395961:T:C	110395961	NA,C	NA,T	NA,1	NA,inf	NA,inf	NA,0.337046	0.000168312	0.000168312
2	chr4:110369917:T:TTGC	110369917	NA,TTGC	NA,T	NA,1	NA,inf	NA,inf	NA,0.335624	0.000168189	0.000168189
2	chr4:110388265:T:C	110388265	C,C	T,T	1,1	-inf,inf	inf,inf	1.38841,0.210784	0.0001678	0.0001678
2	chr4:110273856:C:T	110273856	NA,T	NA,C	NA,1	NA,inf	NA,inf	NA,0.333008	0.000167688	0.000167688
2	chr4:110189804:T:TA	110189804	NA,TA	NA,T	NA,1	NA,inf	NA,inf	NA,0.333276	0.000167652	0.000167652
2	chr4:110269167:C:A	110269167	NA,A	NA,C	NA,1	NA,inf	NA,inf	NA,0.333938	0.000167609	0.00016761
2	chr4:110071766:T:C	110071766	NA,C	NA,T	NA,1	NA,-inf	NA,inf	NA,0.335048	0.000167588	0.000167588
2	chr4:110395362:A:G	110395362	NA,G	NA,A	NA,1	NA,inf	NA,inf	NA,0.332254	0.000167316	0.000167316
2	chr4:110400524:G:T	110400524	NA,T	NA,G	NA,1	NA,inf	NA,inf	NA,0.333936	0.000167305	0.000167305
2	chr4:110396129:C:T	110396129	NA,T	NA,C	NA,1	NA,inf	NA,inf	NA,0.331099	0.000167295	0.000167295
2	chr4:110103603:T:C	110103603	NA,C	NA,T	NA,1	NA,-inf	NA,inf	NA,0.324621	0.000167244	0.000167244
2	chr4:109825275:G:C	109825275	NA,C	NA,G	NA,1	NA,inf	NA,inf	NA,0.338219	0.000167216	0.000167216
2	chr4:110017518:A:T	110017518	NA,T	NA,A	NA,1	NA,-inf	NA,inf	NA,0.331621	0.000167215	0.000167215
2	chr4:110131966:AG:A	110131966	NA,A	NA,AG	NA,1	NA,-inf	NA,inf	NA,0.327866	0.00016714	0.00016714
2	chr4:110379370:C:G	110379370	NA,G	NA,C	NA,1	NA,inf	NA,inf	NA,0.33082	0.000167014	0.000167014
2	chr4:110395804:T:C	110395804	NA,C	NA,T	NA,1	NA,inf	NA,inf	NA,0.33014	0.000166913	0.000166913
2	chr4:109686398:C:G	109686398	NA,G	NA,C	NA,1	NA,-inf	NA,inf	NA,0.328788	0.000166879	0.000166879
2	chr4:109564219:G:A	109564219	NA,A	NA,G	NA,1	NA,inf	NA,inf	NA,0.32991	0.000166876	0.000166876
2	chr4:110142102:G:A	110142102	NA,A	NA,G	NA,1	NA,-inf	NA,inf	NA,0.326951	0.000166836	0.000166836
2	chr4:109610179:C:T	109610179	NA,T	NA,C	NA,1	NA,inf	NA,inf	NA,0.32917	0.000166774	0.000166774
2	chr4:109637082:G:C	109637082	NA,C	NA,G	NA,1	NA,inf	NA,inf	NA,0.328123	0.000166766	0.000166766
2	chr4:109910479:C:T	109910479	NA,T	NA,C	NA,1	NA,inf	NA,inf	NA,0.33194	0.000166611	0.000166611
2	chr4:109987725:G:A	109987725	NA,A	NA,G	NA,1	NA,-inf	NA,inf	NA,0.324972	0.00016653	0.00016653
2	chr4:109655741:G:A	109655741	NA,A	NA,G	NA,1	NA,inf	NA,inf	NA,0.327069	0.000166317	0.000166317
2	chr4:109834529:A:G	109834529	NA,G	NA,A	NA,1	NA,-inf	NA,inf	NA,0.323486	0.000166149	0.000166149
2	chr4:110327981:T:A	110327981	NA,A	NA,T	NA,1	NA,inf	NA,inf	NA,0.326276	0.000166109	0.000166109
2	chr4:110348068:A:T	110348068	NA,T	NA,A	NA,1	NA,inf	NA,inf	NA,0.325892	0.000166089	0.000166089
2	chr4:110134365:G:C	110134365	NA,C	NA,G	NA,1	NA,inf	NA,inf	NA,0.325339	0.000166019	0.000166019
2	chr4:109790007:T:C	109790007	NA,C	NA,T	NA,1	NA,-inf	NA,inf	NA,0.323621	0.000165993	0.000165993
2	chr4:110389188:G:T	110389188	T,T	G,G	1,1	-inf,inf	inf,inf	1.3754,0.226548	0.000165979	0.000165979
2	chr4:109862106:G:A	109862106	NA,A	NA,G	NA,1	NA,-inf	NA,inf	NA,0.322403	0.000165941	0.000165941
2	chr4:109958747:G:A	109958747	NA,A	NA,G	NA,1	NA,inf	NA,inf	NA,0.327627	0.000165937	0.000165937
2	chr4:110412334:A:G	110412334	NA,G	NA,A	NA,1	NA,inf	NA,inf	NA,0.325371	0.000165873	0.000165873
2	chr4:109878866:A:T	109878866	NA,T	NA,A	NA,1	NA,inf	NA,inf	NA,0.329402	0.000165808	0.000165808
2	chr4:110085629:G:A	110085629	A,A	G,G	1,1	-inf,inf	inf,inf	0.281015,1.20552	0.000165709	0.000165709
2	chr4:109789441:G:GAC	109789441	NA,GAC	NA,G	NA,1	NA,inf	NA,inf	NA,0.329242	0.000165698	0.000165698
2	chr4:110106787:TA:T	110106787	T,T	TA,TA	1,1	-inf,inf	inf,inf	0.16828,1.37443	0.000165673	0.000165673
2	chr4:110233450:G:T	110233450	NA,T	NA,G	NA,1	NA,inf	NA,inf	NA,0.322529	0.00016555	0.00016555
2	chr4:109527728:C:CATCACTCCA	109527728	NA,CATCACTCCA	NA,C	NA,1	NA,-inf	NA,inf	NA,0.319974	0.000165506	0.000165506
2	chr4:110229649:G:A	110229649	NA,A	NA,G	NA,1	NA,inf	NA,inf	NA,0.322976	0.000165423	0.000165423
2	chr4:109952954:T:C	109952954	NA,C	NA,T	NA,1	NA,-inf	NA,inf	NA,0.330899	0.000165357	0.000165357
2	chr4:110229401:G:A	110229401	NA,A	NA,G	NA,1	NA,inf	NA,inf	NA,0.32231	0.000165295	0.000165295
2	chr4:109905440:G:A	109905440	NA,A	NA,G	NA,1	NA,-inf	NA,inf	NA,0.314379	0.000165113	0.000165113
2	chr4:110087239:C:T	110087239	T,NA	C,NA	1,NA	inf,NA	inf,NA	0.613313,NA	0.000165089	0.000165089
2	chr4:110325195:A:T	110325195	NA,T	NA,A	NA,1	NA,inf	NA,inf	NA,0.320869	0.000165065	0.000165065
2	chr4:110271249:TA:T	110271249	NA,T	NA,TA	NA,1	NA,inf	NA,inf	NA,0.320249	0.000164937	0.000164937
2	chr4:110425759:A:G	110425759	NA,G	NA,A	NA,1	NA,-inf	NA,inf	NA,0.317196	0.0001649	0.0001649
2	chr4:109461768:A:G	109461768	NA,G	NA,A	NA,1	NA,inf	NA,inf	NA,0.320208	0.000164856	0.000164856
2	chr4:110369582:G:T	110369582	NA,T	NA,G	NA,1	NA,inf	NA,inf	NA,0.31924	0.00016472	0.00016472
2	chr4:109586173:C:T	109586173	NA,T	NA,C	NA,1	NA,-inf	NA,inf	NA,0.315408	0.000164613	0.000164613
2	chr4:109638465:G:A	109638465	NA,A	NA,G	NA,1	NA,inf	NA,inf	NA,0.317027	0.00016461	0.00016461
2	chr4:110363162:A:C	110363162	NA,C	NA,A	NA,1	NA,-inf	NA,inf	NA,0.315307	0.00016459	0.00016459
2	chr4:110269857:C:T	110269857	NA,T	NA,C	NA,1	NA,inf	NA,inf	NA,0.318365	0.000164562	0.000164562
2	chr4:110090854:C:T	110090854	NA,T	NA,C	NA,1	NA,inf	NA,inf	NA,0.314804	0.000164543	0.000164543
2	chr4:110398607:C:T	110398607	T,T	C,C	1,1	-inf,inf	inf,inf	1.32976,0.294523	0.00016453	0.00016453
2	chr4:110263710:A:G	110263710	NA,G	NA,A	NA,1	NA,inf	NA,inf	NA,0.317272	0.000164491	0.000164491
2	chr4:109740679:T:C	109740679	NA,C	NA,T	NA,1	NA,inf	NA,inf	NA,0.3189	0.000164469	0.000164469
2	chr4:110151162:T:C	110151162	NA,C	NA,T	NA,1	NA,inf	NA,inf	NA,0.318348	0.000164464	0.000164464
2	chr4:110264924:G:A	110264924	NA,A	NA,G	NA,1	NA,-inf	NA,inf	NA,0.313665	0.000164456	0.000164456
2	chr4:109548683:G:A	109548683	NA,A	NA,G	NA,1	NA,-inf	NA,inf	NA,0.318276	0.000164435	0.000164435
2	chr4:110172766:T:C	110172766	NA,C	NA,T	NA,1	NA,-inf	NA,inf	NA,0.316822	0.000164425	0.000164425
2	chr4:109628903:A:G	109628903	NA,G	NA,A	NA,1	NA,inf	NA,inf	NA,0.316731	0.000164307	0.000164307
2	chr4:109796738:C:T	109796738	NA,T	NA,C	NA,1	NA,-inf	NA,inf	NA,0.315862	0.000164305	0.000164306
2	chr4:110098775:T:C	110098775	C,C	T,T	1,1	-inf,inf	inf,inf	0.212958,1.33454	0.000164273	0.000164273
2	chr4:109701028:G:A	109701028	NA,A	NA,G	NA,1	NA,inf	NA,inf	NA,0.320274	0.000164243	0.000164243
2	chr4:109733950:G:A	109733950	NA,A	NA,G	NA,1	NA,-inf	NA,inf	NA,0.317317	0.000164217	0.000164217
2	chr4:109794535:T:C	109794535	NA,C	NA,T	NA,1	NA,-inf	NA,inf	NA,0.310948	0.000164207	0.000164207
2	chr4:109796495:G:A	109796495	NA,A	NA,G	NA,1	NA,-inf	NA,inf	NA,0.310875	0.000164192	0.000164192
2	chr4:109898290:C:T	109898290	NA,T	NA,C	NA,1	NA,-inf	NA,inf	NA,0.309096	0.000164162	0.000164162
2	chr4:109796072:T:A	109796072	NA,A	NA,T	NA,1	NA,-inf	NA,inf	NA,0.315086	0.000164158	0.000164158
2	chr4:110112922:C:G	110112922	G,G	C,C	1,1	-inf,inf	inf,inf	0.674266,1.42715	0.000164121	0.000164122
2	chr4:109708982:A:G	109708982	NA,G	NA,A	NA,1	NA,inf	NA,inf	NA,0.312064	0.000164093	0.000164093
2	chr4:109825738:G:A	109825738	NA,A	NA,G	NA,1	NA,-inf	NA,inf	NA,0.312229	0.000164078	0.000164078
2	chr4:110060606:AACAC:AAC	110060606	NA,AAC	NA,AACAC	NA,1	NA,inf	NA,inf	NA,0.313838	0.000163934	0.000163934
2	chr4:109769181:T:C	109769181	NA,C	NA,T	NA,1	NA,inf	NA,inf	NA,0.314593	0.000163847	0.000163847
2	chr4:110138026:T:C	110138026	NA,C	NA,T	NA,1	NA,inf	NA,inf	NA,0.313853	0.000163825	0.000163825
2	chr4:109768781:T:C	109768781	NA,C	NA,T	NA,1	NA,-inf	NA,inf	NA,0.309111	0.00016378	0.00016378
2	chr4:110400218:C:T	110400218	NA,T	NA,C	NA,1	NA,inf	NA,inf	NA,0.315699	0.000163778	0.000163778
2	chr4:110123177:T:C	110123177	NA,C	NA,T	NA,1	NA,-inf	NA,inf	NA,0.309369	0.000163709	0.000163709
2	chr4:109898814:G:A	109898814	NA,A	NA,G	NA,1	NA,inf	NA,inf	NA,0.314339	0.000163686	0.000163686
2	chr4:110176673:T:C	110176673	NA,C	NA,T	NA,1	NA,inf	NA,inf	NA,0.31158	0.000163649	0.000163649
2	chr4:109596388:AGAG:A	109596388	NA,A	NA,AGAG	NA,1	NA,inf	NA,inf	NA,0.314073	0.000163616	0.000163616
2	chr4:110167389:C:A	110167389	NA,A	NA,C	NA,1	NA,-inf	NA,inf	NA,0.309526	0.000163601	0.000163601
2	chr4:109849609:AT:A	109849609	NA,A	NA,AT	NA,1	NA,-inf	NA,inf	NA,0.316509	0.000163567	0.000163567
2	chr4:109490071:G:C	109490071	NA,C	NA,G	NA,1	NA,-inf	NA,inf	NA,0.309589	0.00016352	0.00016352
2	chr4:109577978:A:G	109577978	NA,G	NA,A	NA,1	NA,inf	NA,inf	NA,0.314093	0.000163513	0.000163513
2	chr4:110383660:C:T	110383660	NA,T	NA,C	NA,1	NA,-inf	NA,inf	NA,0.309578	0.000163465	0.000163465
2	chr4:109956417:TA:T	109956417	NA,T	NA,TA	NA,1	NA,-inf	NA,inf	NA,0.319412	0.000163414	0.000163414
2	chr4:110237635:G:A	110237635	NA,A	NA,G	NA,1	NA,inf	NA,inf	NA,0.310635	0.000163365	0.000163365
2	chr4:109477683:T:A	109477683	NA,A	NA,T	NA,1	NA,-inf	NA,inf	NA,0.308356	0.000163287	0.000163287
2	chr4:109466831:G:C	109466831	NA,C	NA,G	NA,1	NA,-inf	NA,inf	NA,0.308012	0.00016322	0.00016322
2	chr4:109947787:T:A	109947787	NA,A	NA,T	NA,1	NA,-inf	NA,inf	NA,0.318152	0.00016318	0.00016318
2	chr4:109968118:A:G	109968118	NA,G	NA,A	NA,1	NA,-inf	NA,inf	NA,0.319095	0.00016315	0.00016315
2	chr4:109699685:C:CA	109699685	NA,CA	NA,C	NA,1	NA,inf	NA,inf	NA,0.313131	0.000163142	0.000163142
2	chr4:109518522:A:G	109518522	NA,G	NA,A	NA,1	NA,-inf	NA,inf	NA,0.306536	0.000162946	0.000162946
2	chr4:110392107:C:G	110392107	NA,G	NA,C	NA,1	NA,inf	NA,inf	NA,0.307884	0.000162894	0.000162894
2	chr4:110095921:T:C	110095921	C,NA	T,NA	1,NA	inf,NA	inf,NA	0.604629,NA	0.000162891	0.000162891
2	chr4:110019474:G:A	110019474	NA,A	NA,G	NA,1	NA,-inf	NA,inf	NA,0.30298	0.000162777	0.000162777
2	chr4:109483886:AT:A	109483886	NA,A	NA,AT	NA,1	NA,-inf	NA,inf	NA,0.305631	0.000162776	0.000162776
2	chr4:109494685:A:T	109494685	NA,T	NA,A	NA,1	NA,-inf	NA,inf	NA,0.305608	0.000162772	0.000162772
2	chr4:109661268:A:G	109661268	NA,G	NA,A	NA,1	NA,-inf	NA,inf	NA,0.304934	0.000162704	0.000162704
2	chr4:109808022:C:T	109808022	NA,T	NA,C	NA,1	NA,-inf	NA,inf	NA,0.312208	0.000162688	0.000162688
2	chr4:109490701:C:T	109490701	NA,T	NA,C	NA,1	NA,-inf	NA,inf	NA,0.304915	0.000162643	0.000162643
2	chr4:109543823:A:G	109543823	NA,G	NA,A	NA,1	NA,-inf	NA,inf	NA,0.304818	0.000162625	0.000162625
2	chr4:110133184:A:G	110133184	NA,G	NA,A	NA,1	NA,inf	NA,inf	NA,0.308343	0.000162532	0.000162532
2	chr4:109725552:A:G	109725552	NA,G	NA,A	NA,1	NA,inf	NA,inf	NA,0.307576	0.000162501	0.000162501
2	chr4:109899066:CT:C	109899066	NA,C	NA,CT	NA,1	NA,-inf	NA,inf	NA,0.299755	0.00016237	0.00016237
2	chr4:110369036:A:C	110369036	NA,C	NA,A	NA,1	NA,-inf	NA,inf	NA,0.303238	0.000162261	0.000162261
2	chr4:110289805:A:T	110289805	NA,T	NA,A	NA,1	NA,inf	NA,inf	NA,0.305401	0.000162256	0.000162256
2	chr4:109499281:CTTA:C	109499281	NA,C	NA,CTTA	NA,1	NA,-inf	NA,inf	NA,0.303184	0.000162247	0.000162247
2	chr4:109557345:T:C	109557345	NA,C	NA,T	NA,1	NA,inf	NA,inf	NA,0.306037	0.000162152	0.000162152
2	chr4:110295381:A:G	110295381	NA,G	NA,A	NA,1	NA,inf	NA,inf	NA,0.304377	0.000162062	0.000162062
2	chr4:109597098:A:G	109597098	NA,G	NA,A	NA,1	NA,inf	NA,inf	NA,0.301726	0.000162002	0.000162002
2	chr4:110097533:T:A	110097533	A,A	T,T	1,1	-inf,inf	inf,inf	0.219589,1.32013	0.000161967	0.000161967
2	chr4:110411096:C:T	110411096	T,T	C,C	1,1	-inf,-inf	inf,inf	1.53775,0.331222	0.000161884	0.000161884
2	chr4:110068048:A:G	110068048	NA,G	NA,A	NA,1	NA,inf	NA,inf	NA,0.312242	0.000161863	0.000161863
2	chr4:110121042:C:G	110121042	NA,G	NA,C	NA,1	NA,-inf	NA,inf	NA,0.29642	0.000161828	0.000161828
2	chr4:110316923:G:A	110316923	NA,A	NA,G	NA,1	NA,inf	NA,inf	NA,0.303564	0.000161812	0.000161812
2	chr4:109997667:G:A	109997667	NA,A	NA,G	NA,1	NA,-inf	NA,inf	NA,0.303144	0.000161791	0.000161792
2	chr4:110116416:C:T	110116416	NA,T	NA,C	NA,1	NA,inf	NA,inf	NA,0.304099	0.000161757	0.000161757
2	chr4:109877598:G:A	109877598	NA,A	NA,G	NA,1	NA,-inf	NA,inf	NA,0.297439	0.000161741	0.000161741
2	chr4:110098480:A:G	110098480	G,G	A,A	1,1	-inf,inf	inf,inf	0.19593,1.34167	0.000161612	0.000161612
2	chr4:110379335:A:G	110379335	G,G	A,A	1,1	-inf,inf	inf,inf	1.33716,0.271133	0.000161571	0.000161571
2	chr4:109878610:A:G	109878610	NA,G	NA,A	NA,1	NA,-inf	NA,inf	NA,0.296351	0.00016154	0.00016154
2	chr4:110118482:T:C	110118482	NA,C	NA,T	NA,1	NA,-inf	NA,inf	NA,0.294799	0.000161528	0.000161528
2	chr4:110199010:A:G	110199010	G,G	A,A	1,1	inf,-inf	inf,inf	0.368867,1.03896	0.000161411	0.000161411
2	chr4:110067065:A:G	110067065	NA,G	NA,A	NA,1	NA,inf	NA,inf	NA,0.30533	0.000161404	0.000161404
2	chr4:109977833:G:A	109977833	NA,A	NA,G	NA,1	NA,inf	NA,inf	NA,0.303833	0.000161402	0.000161402
2	chr4:109980264:G:T	109980264	NA,T	NA,G	NA,1	NA,inf	NA,inf	NA,0.306135	0.000161401	0.000161401
2	chr4:110376672:A:G	110376672	NA,G	NA,A	NA,1	NA,inf	NA,inf	NA,0.301349	0.000161388	0.000161388
2	chr4:110406363:C:T	110406363	T,T	C,C	1,1	inf,inf	inf,inf	1.15389,0.403483	0.000161374	0.000161374
2	chr4:110238441:C:T	110238441	NA,T	NA,C	NA,1	NA,inf	NA,inf	NA,0.301926	0.000161344	0.000161344
2	chr4:109954194:G:A	109954194	NA,A	NA,G	NA,1	NA,-inf	NA,inf	NA,0.309105	0.000161304	0.000161304
2	chr4:109578847:A:T	109578847	NA,T	NA,A	NA,1	NA,-inf	NA,inf	NA,0.297654	0.000161223	0.000161223
2	chr4:109777068:C:T	109777068	NA,T	NA,C	NA,1	NA,-inf	NA,inf	NA,0.296613	0.000161204	0.000161204
2	chr4:110269376:C:T	110269376	NA,T	NA,C	NA,1	NA,inf	NA,inf	NA,0.299509	0.000161079	0.000161079
2	chr4:109604683:A:G	109604683	NA,G	NA,A	NA,1	NA,inf	NA,inf	NA,0.300447	0.000160997	0.000160997
2	chr4:109586735:T:G	109586735	NA,G	NA,T	NA,1	NA,inf	NA,inf	NA,0.300382	0.000160983	0.000160984
2	chr4:110370212:A:G	110370212	NA,G	NA,A	NA,1	NA,inf	NA,inf	NA,0.298339	0.000160938	0.000160938
2	chr4:110256146:C:T	110256146	NA,T	NA,C	NA,1	NA,inf	NA,inf	NA,0.297289	0.000160917	0.000160917
2	chr4:109797568:GAC:G	109797568	NA,G	NA,GAC	NA,1	NA,inf	NA,inf	NA,0.303786	0.000160904	0.000160904
2	chr4:109745152:A:G	109745152	NA,G	NA,A	NA,1	NA,-inf	NA,inf	NA,0.292796	0.000160878	0.000160878
2	chr4:110439314:T:C	110439314	NA,C	NA,T	NA,1	NA,inf	NA,inf	NA,0.297132	0.000160869	0.000160869
2	chr4:110373012:G:A	110373012	NA,A	NA,G	NA,1	NA,inf	NA,inf	NA,0.296624	0.000160823	0.000160823
2	chr4:109867471:C:T	109867471	NA,T	NA,C	NA,1	NA,-inf	NA,inf	NA,0.30091	0.000160749	0.000160749
2	chr4:109827869:A:G	109827869	NA,G	NA,A	NA,1	NA,-inf	NA,inf	NA,0.2942	0.000160655	0.000160655
2	chr4:109993472:C:G	109993472	G,NA	C,NA	1,NA	-inf,NA	inf,NA	1.31485,NA	0.00016038	0.00016038
2	chr4:110264100:C:T	110264100	NA,T	NA,C	NA,1	NA,-inf	NA,inf	NA,0.29172	0.000160376	0.000160376
2	chr4:109748045:C:A	109748045	NA,A	NA,C	NA,1	NA,inf	NA,inf	NA,0.294938	0.000160364	0.000160364
2	chr4:110407318:T:C	110407318	NA,C	NA,T	NA,1	NA,inf	NA,inf	NA,0.294363	0.000160098	0.000160098
2	chr4:110101464:A:G	110101464	G,G	A,A	1,1	-inf,inf	inf,inf	0.160296,1.36655	0.000160025	0.000160025
2	chr4:109968145:G:A	109968145	NA,A	NA,G	NA,1	NA,inf	NA,inf	NA,0.296329	0.000160011	0.000160011
2	chr4:109903890:G:A	109903890	NA,A	NA,G	NA,1	NA,-inf	NA,inf	NA,0.28788	0.000159952	0.000159952
2	chr4:110163745:T:C	110163745	NA,C	NA,T	NA,1	NA,inf	NA,inf	NA,0.294019	0.00015988	0.000159881
2	chr4:110339743:A:T	110339743	NA,T	NA,A	NA,1	NA,inf	NA,inf	NA,0.292091	0.000159813	0.000159813
2	chr4:109700602:G:T	109700602	NA,T	NA,G	NA,1	NA,inf	NA,inf	NA,0.29202	0.000159773	0.000159773
2	chr4:109798008:A:G	109798008	NA,G	NA,A	NA,1	NA,inf	NA,inf	NA,0.297298	0.000159747	0.000159747
2	chr4:110138636:C:G	110138636	G,NA	C,NA	1,NA	-inf,NA	inf,NA	0.34579,NA	0.000159714	0.000159714
2	chr4:109830218:T:G	109830218	NA,G	NA,T	NA,1	NA,inf	NA,inf	NA,0.296316	0.000159698	0.000159698
2	chr4:110098838:T:C	110098838	NA,C	NA,T	NA,1	NA,-inf	NA,inf	NA,0.289514	0.000159639	0.000159639
2	chr4:109798303:C:T	109798303	NA,T	NA,C	NA,1	NA,inf	NA,inf	NA,0.295631	0.000159454	0.000159454
2	chr4:110192046:C:T	110192046	NA,T	NA,C	NA,1	NA,-inf	NA,inf	NA,0.286603	0.000159421	0.000159421
2	chr4:109961840:T:C	109961840	NA,C	NA,T	NA,1	NA,-inf	NA,inf	NA,0.289869	0.000159337	0.000159337
2	chr4:110085291:G:A	110085291	NA,A	NA,G	NA,1	NA,-inf	NA,inf	NA,0.288094	0.000159309	0.000159309
2	chr4:109845810:T:C	109845810	NA,C	NA,T	NA,1	NA,-inf	NA,inf	NA,0.289136	0.00015929	0.000159291
2	chr4:110151297:AATTG:A	110151297	NA,A	NA,AATTG	NA,1	NA,inf	NA,inf	NA,0.288942	0.000159229	0.000159229
2	chr4:110162403:T:C	110162403	NA,C	NA,T	NA,1	NA,-inf	NA,inf	NA,0.285348	0.000159215	0.000159215
2	chr4:109964587:A:G	109964587	NA,G	NA,A	NA,1	NA,-inf	NA,inf	NA,0.296907	0.000159145	0.000159145
2	chr4:109780500:G:A	109780500	NA,A	NA,G	NA,1	NA,inf	NA,inf	NA,0.288604	0.000159107	0.000159107
2	chr4:109845797:A:T	109845797	NA,T	NA,A	NA,1	NA,-inf	NA,inf	NA,0.288057	0.0001591	0.0001591
2	chr4:110283133:G:A	110283133	NA,A	NA,G	NA,1	NA,inf	NA,inf	NA,0.288643	0.000159077	0.000159077
2	chr4:110008403:G:A	110008403	NA,A	NA,G	NA,1	NA,-inf	NA,inf	NA,0.28796	0.000159054	0.000159054
2	chr4:110237325:G:A	110237325	A,A	G,G	1,1	inf,-inf	inf,inf	0.630803,1.07988	0.000158983	0.000158983
2	chr4:109747824:C:G	109747824	NA,G	NA,C	NA,1	NA,inf	NA,inf	NA,0.280637	0.00015888	0.00015888
2	chr4:109724610:T:C	109724610	NA,C	NA,T	NA,1	NA,-inf	NA,inf	NA,0.28275	0.000158779	0.000158779
2	chr4:109844478:G:T	109844478	NA,T	NA,G	NA,1	NA,inf	NA,inf	NA,0.292518	0.000158754	0.000158754
2	chr4:109812627:A:G	109812627	NA,G	NA,A	NA,1	NA,-inf	NA,inf	NA,0.281426	0.000158725	0.000158725
2	chr4:109610768:A:T	109610768	NA,T	NA,A	NA,1	NA,inf	NA,inf	NA,0.285887	0.000158723	0.000158723
2	chr4:110138762:C:T	110138762	NA,T	NA,C	NA,1	NA,inf	NA,inf	NA,0.285751	0.0001587	0.0001587
2	chr4:109597777:A:T	109597777	NA,T	NA,A	NA,1	NA,inf	NA,inf	NA,0.28321	0.000158672	0.000158672
2	chr4:110071714:G:A	110071714	NA,A	NA,G	NA,1	NA,-inf	NA,inf	NA,0.284565	0.000158643	0.000158643
2	chr4:109738793:A:G	109738793	NA,G	NA,A	NA,1	NA,-inf	NA,inf	NA,0.286386	0.000158594	0.000158594
2	chr4:110331459:G:A	110331459	A,A	G,G	1,1	inf,inf	inf,inf	0.986584,0.973663	0.000158556	0.000158556
2	chr4:110326320:G:A	110326320	NA,A	NA,G	NA,1	NA,inf	NA,inf	NA,0.285859	0.000158549	0.000158549
2	chr4:110203794:C:T	110203794	NA,T	NA,C	NA,1	NA,-inf	NA,inf	NA,0.281253	0.000158543	0.000158543
2	chr4:110119921:A:G	110119921	NA,G	NA,A	NA,1	NA,-inf	NA,inf	NA,0.280966	0.000158532	0.000158532
2	chr4:110249387:C:T	110249387	NA,T	NA,C	NA,1	NA,-inf	NA,inf	NA,0.281456	0.0001585	0.0001585
2	chr4:110197179:C:T	110197179	NA,T	NA,C	NA,1	NA,inf	NA,inf	NA,0.285074	0.000158446	0.000158446
2	chr4:109599900:C:A	109599900	NA,A	NA,C	NA,1	NA,inf	NA,inf	NA,0.282811	0.000158413	0.000158413
2	chr4:109768188:C:T	109768188	NA,T	NA,C	NA,1	NA,-inf	NA,inf	NA,0.281909	0.000158297	0.000158297
2	chr4:109792376:G:A	109792376	NA,A	NA,G	NA,1	NA,inf	NA,inf	NA,0.288781	0.000158258	0.000158258
2	chr4:109605854:G:A	109605854	NA,A	NA,G	NA,1	NA,inf	NA,inf	NA,0.284167	0.000158198	0.000158198
2	chr4:110226180:G:A	110226180	NA,A	NA,G	NA,1	NA,inf	NA,inf	NA,0.283165	0.000158133	0.000158133
2	chr4:109663639:A:C	109663639	NA,C	NA,A	NA,1	NA,inf	NA,inf	NA,0.282612	0.000158115	0.000158115
2	chr4:109798378:T:C	109798378	NA,C	NA,T	NA,1	NA,inf	NA,inf	NA,0.287659	0.000158069	0.000158069
2	chr4:110132189:G:A	110132189	NA,A	NA,G	NA,1	NA,-inf	NA,inf	NA,0.278122	0.000158026	0.000158026
2	chr4:110344335:A:G	110344335	NA,G	NA,A	NA,1	NA,inf	NA,inf	NA,0.283206	0.000158014	0.000158015
2	chr4:110007807:C:G	110007807	NA,G	NA,C	NA,1	NA,-inf	NA,inf	NA,0.281919	0.000157986	0.000157986
2	chr4:110002044:C:G	110002044	NA,G	NA,C	NA,1	NA,-inf	NA,inf	NA,0.281654	0.000157966	0.000157966
2	chr4:110212212:A:G	110212212	G,G	A,A	1,1	inf,inf	inf,inf	0.123124,1.49094	0.000157949	0.000157949
2	chr4:110283396:A:G	110283396	NA,G	NA,A	NA,1	NA,inf	NA,inf	NA,0.282002	0.000157908	0.000157908
2	chr4:110293368:C:T	110293368	NA,T	NA,C	NA,1	NA,inf	NA,inf	NA,0.280097	0.000157885	0.000157885
2	chr4:109900374:G:A	109900374	NA,A	NA,G	NA,1	NA,-inf	NA,inf	NA,0.274144	0.000157787	0.000157787
2	chr4:110125393:C:T	110125393	NA,T	NA,C	NA,1	NA,inf	NA,inf	NA,0.281928	0.000157764	0.000157764
2	chr4:109599795:A:G	109599795	G,G	A,A	1,1	-inf,-inf	inf,inf	0.22934,1.38268	0.000157737	0.000157737
2	chr4:110361208:A:G	110361208	NA,G	NA,A	NA,1	NA,-inf	NA,inf	NA,0.276614	0.000157662	0.000157662
2	chr4:110213074:A:G	110213074	NA,G	NA,A	NA,1	NA,-inf	NA,inf	NA,0.275896	0.000157509	0.000157509
2	chr4:109598368:G:A	109598368	A,A	G,G	1,1	-inf,-inf	inf,inf	0.230207,1.38094	0.000157494	0.000157494
2	chr4:110186576:C:T	110186576	NA,T	NA,C	NA,1	NA,-inf	NA,inf	NA,0.273586	0.000157446	0.000157446
2	chr4:110212689:G:A	110212689	NA,A	NA,G	NA,1	NA,inf	NA,inf	NA,0.27823	0.000157409	0.000157409
2	chr4:110410730:G:A	110410730	NA,A	NA,G	NA,1	NA,inf	NA,inf	NA,0.27896	0.000157402	0.000157402
2	chr4:110105657:A:G	110105657	NA,G	NA,A	NA,1	NA,inf	NA,inf	NA,0.274476	0.000157246	0.000157246
2	chr4:110034125:C:T	110034125	NA,T	NA,C	NA,1	NA,-inf	NA,inf	NA,0.271818	0.000157158	0.000157158
2	chr4:109735546:A:G	109735546	NA,G	NA,A	NA,1	NA,inf	NA,inf	NA,0.279574	0.000157116	0.000157116
2	chr4:109903497:A:C	109903497	NA,C	NA,A	NA,1	NA,inf	NA,inf	NA,0.283689	0.000157054	0.000157054
2	chr4:110425826:G:A	110425826	NA,A	NA,G	NA,1	NA,-inf	NA,inf	NA,0.272344	0.000157043	0.000157043
2	chr4:109947986:G:A	109947986	NA,A	NA,G	NA,1	NA,inf	NA,inf	NA,0.279087	0.000156971	0.000156971
2	chr4:110429491:T:G	110429491	G,G	T,T	1,1	inf,inf	inf,inf	1.15372,0.40283	0.0001569	0.0001569
2	chr4:110174878:T:C	110174878	C,NA	T,NA	1,NA	-inf,NA	inf,NA	0.592055,NA	0.000156834	0.000156834
2	chr4:110103372:A:G	110103372	G,G	A,A	1,1	-inf,inf	inf,inf	0.111051,1.39356	0.000156771	0.000156771
2	chr4:110184152:T:C	110184152	NA,C	NA,T	NA,1	NA,inf	NA,inf	NA,0.273044	0.000156746	0.000156746
2	chr4:109871751:A:G	109871751	NA,G	NA,A	NA,1	NA,inf	NA,inf	NA,0.281309	0.000156728	0.000156728
2	chr4:110213922:G:A	110213922	A,A	G,G	1,1	inf,inf	inf,inf	0.329524,1.42987	0.000156695	0.000156695
2	chr4:109789925:G:A	109789925	NA,A	NA,G	NA,1	NA,inf	NA,inf	NA,0.279594	0.000156694	0.000156694
2	chr4:110076193:A:G	110076193	NA,G	NA,A	NA,1	NA,inf	NA,inf	NA,0.272588	0.000156343	0.000156343
2	chr4:110002783:C:T	110002783	NA,T	NA,C	NA,1	NA,-inf	NA,inf	NA,0.256277	0.00015626	0.00015626
2	chr4:109892402:T:C	109892402	NA,C	NA,T	NA,1	NA,-inf	NA,inf	NA,0.264198	0.000156086	0.000156086
2	chr4:109935368:A:G	109935368	NA,G	NA,A	NA,1	NA,inf	NA,inf	NA,0.27292	0.000156061	0.000156061
2	chr4:110040493:G:GA	110040493	NA,GA	NA,G	NA,1	NA,-inf	NA,inf	NA,0.268292	0.000156032	0.000156032
2	chr4:110428746:A:G	110428746	G,G	A,A	1,1	inf,inf	inf,inf	1.16147,0.386383	0.000156004	0.000156004
2	chr4:110136389:C:T	110136389	NA,T	NA,C	NA,1	NA,-inf	NA,inf	NA,0.266821	0.000155912	0.000155912
2	chr4:109641843:T:A	109641843	NA,A	NA,T	NA,1	NA,-inf	NA,inf	NA,0.268099	0.000155797	0.000155797
2	chr4:109730655:G:C	109730655	NA,C	NA,G	NA,1	NA,-inf	NA,inf	NA,0.265571	0.000155796	0.000155796
2	chr4:109833578:C:T	109833578	NA,T	NA,C	NA,1	NA,inf	NA,inf	NA,0.272833	0.000155757	0.000155757
2	chr4:109785328:T:C	109785328	NA,C	NA,T	NA,1	NA,-inf	NA,inf	NA,0.26453	0.000155637	0.000155637
2	chr4:110035176:A:G	110035176	NA,G	NA,A	NA,1	NA,-inf	NA,inf	NA,0.268591	0.000155565	0.000155565
2	chr4:109888359:G:A	109888359	NA,A	NA,G	NA,1	NA,-inf	NA,inf	NA,0.260689	0.00015551	0.000155511
2	chr4:110218881:G:T	110218881	NA,T	NA,G	NA,1	NA,inf	NA,inf	NA,0.266862	0.000155498	0.000155498
2	chr4:110372486:C:T	110372486	NA,T	NA,C	NA,1	NA,-inf	NA,inf	NA,0.264467	0.000155459	0.000155459
2	chr4:109611451:G:C	109611451	NA,C	NA,G	NA,1	NA,inf	NA,inf	NA,0.263607	0.000155457	0.000155457
2	chr4:109997376:C:G	109997376	NA,G	NA,C	NA,1	NA,-inf	NA,inf	NA,0.266603	0.000155412	0.000155412
2	chr4:109578717:C:T	109578717	NA,T	NA,C	NA,1	NA,inf	NA,inf	NA,0.265482	0.000155398	0.000155398
2	chr4:109962731:C:T	109962731	NA,T	NA,C	NA,1	NA,-inf	NA,inf	NA,0.274352	0.000155336	0.000155336
2	chr4:109695215:A:T	109695215	NA,T	NA,A	NA,1	NA,-inf	NA,inf	NA,0.261135	0.000155335	0.000155335
2	chr4:110356619:A:G	110356619	NA,G	NA,A	NA,1	NA,inf	NA,inf	NA,0.267045	0.000155286	0.000155286
2	chr4:109893489:T:C	109893489	NA,C	NA,T	NA,1	NA,-inf	NA,inf	NA,0.258942	0.000155207	0.000155207
2	chr4:109961309:C:G	109961309	NA,G	NA,C	NA,1	NA,inf	NA,inf	NA,0.26664	0.000155033	0.000155033
2	chr4:110218676:T:A	110218676	NA,A	NA,T	NA,1	NA,-inf	NA,inf	NA,0.261076	0.000154964	0.000154964
2	chr4:109832062:A:T	109832062	NA,T	NA,A	NA,1	NA,inf	NA,inf	NA,0.26335	0.000154962	0.000154962
2	chr4:110317441:C:T	110317441	NA,T	NA,C	NA,1	NA,inf	NA,inf	NA,0.262796	0.000154957	0.000154957
2	chr4:110189313:G:A	110189313	NA,A	NA,G	NA,1	NA,-inf	NA,inf	NA,0.259438	0.000154946	0.000154946
2	chr4:109832257:C:T	109832257	NA,T	NA,C	NA,1	NA,-inf	NA,inf	NA,0.261028	0.000154932	0.000154932
2	chr4:109598244:G:A	109598244	NA,A	NA,G	NA,1	NA,inf	NA,inf	NA,0.263731	0.000154795	0.000154795
2	chr4:109865420:A:G	109865420	NA,G	NA,A	NA,1	NA,-inf	NA,inf	NA,0.267403	0.000154718	0.000154718
2	chr4:109862070:C:T	109862070	NA,T	NA,C	NA,1	NA,-inf	NA,inf	NA,0.267403	0.000154718	0.000154718
2	chr4:109560910:G:A	109560910	NA,A	NA,G	NA,1	NA,inf	NA,inf	NA,0.262538	0.000154689	0.00015469
2	chr4:109489299:G:A	109489299	NA,A	NA,G	NA,1	NA,-inf	NA,inf	NA,0.259149	0.000154673	0.000154674
2	chr4:109658229:G:T	109658229	NA,T	NA,G	NA,1	NA,-inf	NA,inf	NA,0.258178	0.00015466	0.00015466
2	chr4:109802654:T:C	109802654	NA,C	NA,T	NA,1	NA,-inf	NA,inf	NA,0.256672	0.000154657	0.000154657
2	chr4:110190433:G:A	110190433	A,NA	G,NA	1,NA	-inf,NA	inf,NA	0.476627,NA	0.000154638	0.000154638
2	chr4:109871021:C:G	109871021	NA,G	NA,C	NA,1	NA,-inf	NA,inf	NA,0.258901	0.000154602	0.000154602
2	chr4:109880640:G:A	109880640	NA,A	NA,G	NA,1	NA,-inf	NA,inf	NA,0.256006	0.00015454	0.00015454
2	chr4:109977886:G:A	109977886	NA,A	NA,G	NA,1	NA,inf	NA,inf	NA,0.262983	0.000154538	0.000154538
2	chr4:110223969:T:A	110223969	NA,A	NA,T	NA,1	NA,-inf	NA,inf	NA,0.259345	0.000154517	0.000154517
2	chr4:110266792:T:C	110266792	NA,C	NA,T	NA,1	NA,inf	NA,inf	NA,0.260604	0.000154453	0.000154453
2	chr4:110424219:T:C	110424219	NA,C	NA,T	NA,1	NA,inf	NA,inf	NA,0.260857	0.000154444	0.000154444
2	chr4:110133326:G:T	110133326	NA,T	NA,G	NA,1	NA,inf	NA,inf	NA,0.25971	0.00015436	0.00015436
2	chr4:109853211:C:T	109853211	NA,T	NA,C	NA,1	NA,-inf	NA,inf	NA,0.254518	0.000154292	0.000154292
2	chr4:110441237:T:C	110441237	NA,C	NA,T	NA,1	NA,-inf	NA,inf	NA,0.255318	0.000154206	0.000154206
2	chr4:109741593:A:G	109741593	NA,G	NA,A	NA,1	NA,inf	NA,inf	NA,0.262697	0.00015414	0.00015414
2	chr4:109701810:G:A	109701810	NA,A	NA,G	NA,1	NA,inf	NA,inf	NA,0.260668	0.00015409	0.00015409
2	chr4:109833343:T:C	109833343	NA,C	NA,T	NA,1	NA,inf	NA,inf	NA,0.258639	0.000154047	0.000154047
2	chr4:110364877:G:A	110364877	NA,A	NA,G	NA,1	NA,inf	NA,inf	NA,0.258328	0.000153992	0.000153992
2	chr4:110128737:C:T	110128737	NA,T	NA,C	NA,1	NA,inf	NA,inf	NA,0.256969	0.000153954	0.000153954
2	chr4:109626273:GA:G	109626273	NA,G	NA,GA	NA,1	NA,-inf	NA,inf	NA,0.252784	0.000153949	0.000153949
2	chr4:109888289:T:C	109888289	NA,C	NA,T	NA,1	NA,-inf	NA,inf	NA,0.252415	0.000153948	0.000153948
2	chr4:109800755:A:G	109800755	NA,G	NA,A	NA,1	NA,-inf	NA,inf	NA,0.252388	0.00015388	0.00015388
2	chr4:110292703:C:T	110292703	NA,T	NA,C	NA,1	NA,inf	NA,inf	NA,0.256589	0.00015387	0.00015387
2	chr4:110386439:C:T	110386439	T,T	C,C	1,1	-inf,inf	inf,inf	1.34349,0.220967	0.000153849	0.000153849
2	chr4:109880663:C:A	109880663	NA,A	NA,C	NA,1	NA,-inf	NA,inf	NA,0.251737	0.000153839	0.000153839
2	chr4:109980667:G:T	109980667	NA,T	NA,G	NA,1	NA,inf	NA,inf	NA,0.257651	0.00015368	0.00015368
2	chr4:109702865:C:T	109702865	NA,T	NA,C	NA,1	NA,inf	NA,inf	NA,0.258032	0.000153667	0.000153667
2	chr4:110440500:C:T	110440500	NA,T	NA,C	NA,1	NA,-inf	NA,inf	NA,0.250988	0.000153508	0.000153508
2	chr4:110408665:T:C	110408665	NA,C	NA,T	NA,1	NA,inf	NA,inf	NA,0.254837	0.000153472	0.000153472
2	chr4:110100835:A:G	110100835	NA,G	NA,A	NA,1	NA,inf	NA,inf	NA,0.255513	0.000153468	0.000153468
2	chr4:110408466:G:C	110408466	NA,C	NA,G	NA,1	NA,-inf	NA,inf	NA,0.251066	0.000153411	0.000153411
2	chr4:109469486:C:T	109469486	T,NA	C,NA	1,NA	inf,NA	inf,NA	0.579645,NA	0.000153375	0.000153375
2	chr4:110100505:T:A	110100505	NA,A	NA,T	NA,1	NA,inf	NA,inf	NA,0.252323	0.00015329	0.00015329
2	chr4:109903972:C:T	109903972	NA,T	NA,C	NA,1	NA,-inf	NA,inf	NA,0.248002	0.000153169	0.000153169
2	chr4:110116495:A:C	110116495	NA,C	NA,A	NA,1	NA,-inf	NA,inf	NA,0.246737	0.000153148	0.000153148
2	chr4:109859298:A:C	109859298	NA,C	NA,A	NA,1	NA,-inf	NA,inf	NA,0.249817	0.000153145	0.000153145
2	chr4:109836833:T:G	109836833	NA,G	NA,T	NA,1	NA,-inf	NA,inf	NA,0.249551	0.000153117	0.000153117
2	chr4:110439655:G:A	110439655	NA,A	NA,G	NA,1	NA,-inf	NA,inf	NA,0.249836	0.000153114	0.000153114
2	chr4:109657849:A:T	109657849	NA,T	NA,A	NA,1	NA,-inf	NA,inf	NA,0.253876	0.000153019	0.000153019
2	chr4:109895255:G:A	109895255	NA,A	NA,G	NA,1	NA,-inf	NA,inf	NA,0.245477	0.000153018	0.000153018
2	chr4:110382056:G:A	110382056	A,A	G,G	1,1	-inf,inf	inf,inf	1.32687,0.227834	0.000152985	0.000152985
2	chr4:109702544:C:T	109702544	NA,T	NA,C	NA,1	NA,inf	NA,inf	NA,0.253435	0.000152939	0.000152939
2	chr4:110318099:C:T	110318099	NA,T	NA,C	NA,1	NA,-inf	NA,inf	NA,0.248691	0.000152935	0.000152935
2	chr4:109644450:A:C	109644450	NA,C	NA,A	NA,1	NA,-inf	NA,inf	NA,0.253136	0.000152903	0.000152903
2	chr4:110105363:C:T	110105363	NA,T	NA,C	NA,1	NA,-inf	NA,inf	NA,0.249582	0.000152865	0.000152865
2	chr4:109910120:A:G	109910120	NA,G	NA,A	NA,1	NA,inf	NA,inf	NA,0.25392	0.000152861	0.000152861
2	chr4:110426803:C:T	110426803	T,T	C,C	1,1	inf,inf	inf,inf	1.13149,0.416237	0.000152847	0.000152847
2	chr4:109665366:C:G	109665366	G,G	C,C	1,1	-inf,-inf	inf,inf	0.147399,1.45176	0.000152805	0.000152805
2	chr4:110089589:A:G	110089589	NA,G	NA,A	NA,1	NA,-inf	NA,inf	NA,0.251683	0.000152782	0.000152782
2	chr4:110143629:AC:A	110143629	NA,A	NA,AC	NA,1	NA,-inf	NA,inf	NA,0.247111	0.000152658	0.000152658
2	chr4:110437764:A:G	110437764	NA,G	NA,A	NA,1	NA,-inf	NA,inf	NA,0.245712	0.000152621	0.000152621
2	chr4:109763220:G:T	109763220	NA,T	NA,G	NA,1	NA,inf	NA,inf	NA,0.25249	0.000152578	0.000152578
2	chr4:110263097:C:T	110263097	NA,T	NA,C	NA,1	NA,inf	NA,inf	NA,0.248802	0.000152566	0.000152566
2	chr4:110141219:A:G	110141219	NA,G	NA,A	NA,1	NA,inf	NA,inf	NA,0.247654	0.000152496	0.000152496
2	chr4:109505013:T:C	109505013	NA,C	NA,T	NA,1	NA,inf	NA,inf	NA,0.247695	0.000152455	0.000152455
2	chr4:110365111:A:G	110365111	NA,G	NA,A	NA,1	NA,-inf	NA,inf	NA,0.244724	0.000152414	0.000152414
2	chr4:109481000:C:T	109481000	NA,T	NA,C	NA,1	NA,-inf	NA,inf	NA,0.245279	0.000152389	0.000152389
2	chr4:110221740:G:A	110221740	NA,A	NA,G	NA,1	NA,-inf	NA,inf	NA,0.245461	0.00015232	0.00015232
2	chr4:109993954:A:G	109993954	NA,G	NA,A	NA,1	NA,inf	NA,inf	NA,0.246743	0.000152316	0.000152316
2	chr4:110309803:A:G	110309803	NA,G	NA,A	NA,1	NA,-inf	NA,inf	NA,0.244377	0.000152285	0.000152285
2	chr4:109742883:T:G	109742883	NA,G	NA,T	NA,1	NA,-inf	NA,inf	NA,0.243942	0.000152255	0.000152255
2	chr4:110355579:G:T	110355579	NA,T	NA,G	NA,1	NA,inf	NA,inf	NA,0.245365	0.000152241	0.000152241
2	chr4:109770827:G:T	109770827	NA,T	NA,G	NA,1	NA,-inf	NA,inf	NA,0.241219	0.000152106	0.000152106
2	chr4:109906503:C:T	109906503	NA,T	NA,C	NA,1	NA,inf	NA,inf	NA,0.252523	0.000152031	0.000152031
2	chr4:109916729:G:A	109916729	NA,A	NA,G	NA,1	NA,inf	NA,inf	NA,0.253396	0.000152015	0.000152015
2	chr4:109459232:G:A	109459232	NA,A	NA,G	NA,1	NA,inf	NA,inf	NA,0.245226	0.000151949	0.000151949
2	chr4:109829506:C:A	109829506	NA,A	NA,C	NA,1	NA,inf	NA,inf	NA,0.244073	0.000151728	0.000151728
2	chr4:110311652:T:G	110311652	NA,G	NA,T	NA,1	NA,-inf	NA,inf	NA,0.241288	0.000151708	0.000151708
2	chr4:110142759:C:T	110142759	NA,T	NA,C	NA,1	NA,inf	NA,inf	NA,0.243319	0.000151698	0.000151698
2	chr4:110035631:G:C	110035631	NA,C	NA,G	NA,1	NA,-inf	NA,inf	NA,0.239997	0.00015164	0.00015164
2	chr4:109692073:T:C	109692073	NA,C	NA,T	NA,1	NA,-inf	NA,inf	NA,0.240947	0.000151534	0.000151535
2	chr4:109787720:A:C	109787720	NA,C	NA,A	NA,1	NA,-inf	NA,inf	NA,0.240524	0.000151529	0.000151529
2	chr4:109668823:T:C	109668823	NA,C	NA,T	NA,1	NA,-inf	NA,inf	NA,0.2443	0.000151509	0.000151509
2	chr4:110143793:C:T	110143793	NA,T	NA,C	NA,1	NA,-inf	NA,inf	NA,0.238853	0.000151375	0.000151375
2	chr4:109743501:A:C	109743501	NA,C	NA,A	NA,1	NA,-inf	NA,inf	NA,0.238012	0.000151343	0.000151343
2	chr4:110360398:C:G	110360398	NA,G	NA,C	NA,1	NA,-inf	NA,inf	NA,0.238434	0.000151278	0.000151278
2	chr4:109691027:A:G	109691027	NA,G	NA,A	NA,1	NA,inf	NA,inf	NA,0.239688	0.000151168	0.000151168
2	chr4:110300918:TG:T	110300918	NA,T	NA,TG	NA,1	NA,inf	NA,inf	NA,0.239519	0.00015116	0.00015116
2	chr4:109988579:C:A	109988579	NA,A	NA,C	NA,1	NA,inf	NA,inf	NA,0.241963	0.000151086	0.000151086
2	chr4:109636564:G:A	109636564	NA,A	NA,G	NA,1	NA,-inf	NA,inf	NA,0.234339	0.000151039	0.000151039
2	chr4:110416453:A:G	110416453	NA,G	NA,A	NA,1	NA,inf	NA,inf	NA,0.23907	0.000151028	0.000151028
2	chr4:109919267:T:C	109919267	NA,C	NA,T	NA,1	NA,-inf	NA,inf	NA,0.235571	0.000150941	0.000150941
2	chr4:110400317:C:T	110400317	NA,T	NA,C	NA,1	NA,inf	NA,inf	NA,0.238512	0.00015089	0.00015089
2	chr4:109821645:G:A	109821645	NA,A	NA,G	NA,1	NA,inf	NA,inf	NA,0.242666	0.000150755	0.000150755
2	chr4:110040344:G:T	110040344	NA,T	NA,G	NA,1	NA,-inf	NA,inf	NA,0.234962	0.000150673	0.000150673
2	chr4:109701746:T:A	109701746	NA,A	NA,T	NA,1	NA,inf	NA,inf	NA,0.239245	0.000150549	0.000150549
2	chr4:110023956:G:C	110023956	NA,C	NA,G	NA,1	NA,-inf	NA,inf	NA,0.231625	0.000150471	0.000150471
2	chr4:109707676:C:T	109707676	NA,T	NA,C	NA,1	NA,inf	NA,inf	NA,0.235219	0.000150441	0.000150441
2	chr4:110142633:G:A	110142633	NA,A	NA,G	NA,1	NA,inf	NA,inf	NA,0.234954	0.000150317	0.000150318
2	chr4:109940284:T:C	109940284	NA,C	NA,T	NA,1	NA,inf	NA,inf	NA,0.237687	0.000150305	0.000150305
2	chr4:110136662:C:T	110136662	NA,T	NA,C	NA,1	NA,inf	NA,inf	NA,0.233969	0.000150078	0.000150078
2	chr4:110092343:G:A	110092343	NA,A	NA,G	NA,1	NA,-inf	NA,inf	NA,0.233521	0.00015007	0.00015007
2	chr4:109601422:A:G	109601422	NA,G	NA,A	NA,1	NA,inf	NA,inf	NA,0.229955	0.000150059	0.000150059
2	chr4:110254287:C:T	110254287	NA,T	NA,C	NA,1	NA,inf	NA,inf	NA,0.23224	0.000150026	0.000150026
2	chr4:109778917:C:T	109778917	NA,T	NA,C	NA,1	NA,inf	NA,inf	NA,0.232418	0.000150018	0.000150018
2	chr4:109752864:A:G	109752864	NA,G	NA,A	NA,1	NA,inf	NA,inf	NA,0.233024	0.000150001	0.000150001
2	chr4:110012677:A:G	110012677	NA,G	NA,A	NA,1	NA,inf	NA,inf	NA,0.233184	0.000149968	0.000149968
2	chr4:109749651:G:C	109749651	NA,C	NA,G	NA,1	NA,inf	NA,inf	NA,0.22525	0.000149929	0.000149929
2	chr4:109892086:A:G	109892086	NA,G	NA,A	NA,1	NA,inf	NA,inf	NA,0.23769	0.000149874	0.000149874
2	chr4:110360032:G:A	110360032	NA,A	NA,G	NA,1	NA,inf	NA,inf	NA,0.230093	0.000149829	0.000149829
2	chr4:110079550:AAGAC:A	110079550	NA,A	NA,AAGAC	NA,1	NA,-inf	NA,inf	NA,0.232153	0.000149814	0.000149814
2	chr4:110077713:C:G	110077713	NA,G	NA,C	NA,1	NA,-inf	NA,inf	NA,0.232153	0.000149814	0.000149814
2	chr4:110451770:C:T	110451770	NA,T	NA,C	NA,1	NA,-inf	NA,inf	NA,0.227507	0.000149795	0.000149795
2	chr4:109908655:G:A	109908655	NA,A	NA,G	NA,1	NA,inf	NA,inf	NA,0.237481	0.000149779	0.000149779
2	chr4:109842774:C:T	109842774	NA,T	NA,C	NA,1	NA,-inf	NA,inf	NA,0.235583	0.000149777	0.000149777
2	chr4:110323729:A:G	110323729	NA,G	NA,A	NA,1	NA,inf	NA,inf	NA,0.230137	0.000149751	0.000149751
2	chr4:110449100:T:C	110449100	NA,C	NA,T	NA,1	NA,-inf	NA,inf	NA,0.226972	0.000149745	0.000149746
2	chr4:110203376:C:T	110203376	NA,T	NA,C	NA,1	NA,-inf	NA,inf	NA,0.226134	0.000149719	0.000149719
2	chr4:109599355:G:T	109599355	NA,T	NA,G	NA,1	NA,inf	NA,inf	NA,0.232325	0.000149706	0.000149706
2	chr4:110080611:C:T	110080611	NA,T	NA,C	NA,1	NA,-inf	NA,inf	NA,0.231406	0.000149705	0.000149705
2	chr4:110403522:A:C	110403522	NA,C	NA,A	NA,1	NA,-inf	NA,inf	NA,0.228276	0.000149703	0.000149703
2	chr4:110343046:G:T	110343046	NA,T	NA,G	NA,1	NA,-inf	NA,inf	NA,0.227319	0.00014964	0.00014964
2	chr4:110080207:T:C	110080207	NA,C	NA,T	NA,1	NA,-inf	NA,inf	NA,0.230772	0.000149612	0.000149612
2	chr4:110126304:C:T	110126304	NA,T	NA,C	NA,1	NA,inf	NA,inf	NA,0.228811	0.000149586	0.000149586
2	chr4:109781354:C:T	109781354	NA,T	NA,C	NA,1	NA,-inf	NA,inf	NA,0.227551	0.000149575	0.000149575
2	chr4:109629565:G:T	109629565	NA,T	NA,G	NA,1	NA,-inf	NA,inf	NA,0.224302	0.00014954	0.00014954
2	chr4:110433619:T:C	110433619	NA,C	NA,T	NA,1	NA,inf	NA,inf	NA,0.228487	0.000149455	0.000149456
2	chr4:110009410:A:ATTCT	110009410	NA,ATTCT	NA,A	NA,1	NA,-inf	NA,inf	NA,0.225537	0.000149409	0.000149409
2	chr4:110400658:A:G	110400658	NA,G	NA,A	NA,1	NA,inf	NA,inf	NA,0.229662	0.000149402	0.000149402
2	chr4:110275782:T:C	110275782	NA,C	NA,T	NA,1	NA,inf	NA,inf	NA,0.227555	0.00014938	0.00014938
2	chr4:109827227:A:G	109827227	NA,G	NA,A	NA,1	NA,-inf	NA,inf	NA,0.224991	0.000149334	0.000149334
2	chr4:110142079:T:C	110142079	NA,C	NA,T	NA,1	NA,inf	NA,inf	NA,0.226488	0.000149319	0.000149319
2	chr4:110101518:T:C	110101518	C,C	T,T	1,1	-inf,inf	inf,inf	0.177505,1.31428	0.000149319	0.000149319
2	chr4:110393520:C:T	110393520	T,NA	C,NA	1,NA	-inf,NA	inf,NA	0.770274,NA	0.000149292	0.000149292
2	chr4:109877396:T:C	109877396	NA,C	NA,T	NA,1	NA,-inf	NA,inf	NA,0.220631	0.000149203	0.000149203
2	chr4:109827623:A:G	109827623	NA,G	NA,A	NA,1	NA,-inf	NA,inf	NA,0.223931	0.00014918	0.00014918
2	chr4:109803627:C:T	109803627	NA,T	NA,C	NA,1	NA,-inf	NA,inf	NA,0.222472	0.000149105	0.000149105
2	chr4:109693982:C:T	109693982	NA,T	NA,C	NA,1	NA,inf	NA,inf	NA,0.225779	0.000149104	0.000149104
2	chr4:109828080:C:T	109828080	NA,T	NA,C	NA,1	NA,-inf	NA,inf	NA,0.223254	0.000149081	0.000149081
2	chr4:109830242:G:T	109830242	NA,T	NA,G	NA,1	NA,-inf	NA,inf	NA,0.223254	0.000149081	0.000149081
2	chr4:109710951:T:C	109710951	NA,C	NA,T	NA,1	NA,-inf	NA,inf	NA,0.219042	0.00014907	0.00014907
2	chr4:109715503:C:A	109715503	NA,A	NA,C	NA,1	NA,-inf	NA,inf	NA,0.223252	0.000148914	0.000148914
2	chr4:110191180:A:G	110191180	G,NA	A,NA	1,NA	-inf,NA	inf,NA	0.456992,NA	0.000148898	0.000148898
2	chr4:110113537:C:T	110113537	NA,T	NA,C	NA,1	NA,-inf	NA,inf	NA,0.22197	0.000148859	0.000148859
2	chr4:109696202:A:T	109696202	NA,T	NA,A	NA,1	NA,-inf	NA,inf	NA,0.218808	0.00014885	0.00014885
2	chr4:109963830:A:T	109963830	NA,T	NA,A	NA,1	NA,inf	NA,inf	NA,0.230805	0.000148847	0.000148847
2	chr4:109687367:T:A	109687367	NA,A	NA,T	NA,1	NA,inf	NA,inf	NA,0.223668	0.000148834	0.000148834
2	chr4:110043670:T:A	110043670	NA,A	NA,T	NA,1	NA,-inf	NA,inf	NA,0.221988	0.000148817	0.000148818
2	chr4:110131336:T:C	110131336	NA,C	NA,T	NA,1	NA,inf	NA,inf	NA,0.221709	0.000148804	0.000148804
2	chr4:110353297:C:G	110353297	NA,G	NA,C	NA,1	NA,inf	NA,inf	NA,0.223264	0.00014878	0.00014878
2	chr4:109822487:C:T	109822487	NA,T	NA,C	NA,1	NA,-inf	NA,inf	NA,0.217931	0.000148744	0.000148744
2	chr4:110188604:T:C	110188604	C,C	T,T	1,1	inf,inf	inf,inf	1.44062,0.338039	0.000148687	0.000148687
2	chr4:110212372:G:A	110212372	NA,A	NA,G	NA,1	NA,inf	NA,inf	NA,0.222647	0.000148635	0.000148635
2	chr4:109699560:A:T	109699560	NA,T	NA,A	NA,1	NA,-inf	NA,inf	NA,0.218728	0.000148504	0.000148504
2	chr4:109816593:G:A	109816593	NA,A	NA,G	NA,1	NA,-inf	NA,inf	NA,0.219091	0.000148502	0.000148502
2	chr4:110441537:C:A	110441537	NA,A	NA,C	NA,1	NA,inf	NA,inf	NA,0.221561	0.00014845	0.00014845
2	chr4:110109060:C:T	110109060	NA,T	NA,C	NA,1	NA,-inf	NA,inf	NA,0.220786	0.000148396	0.000148396
2	chr4:110261207:T:C	110261207	NA,C	NA,T	NA,1	NA,inf	NA,inf	NA,0.219838	0.000148309	0.000148309
2	chr4:109701563:G:A	109701563	NA,A	NA,G	NA,1	NA,-inf	NA,inf	NA,0.218165	0.000148204	0.000148204
2	chr4:110185988:G:A	110185988	NA,A	NA,G	NA,1	NA,inf	NA,inf	NA,0.218469	0.000148201	0.000148201
2	chr4:110264223:G:A	110264223	NA,A	NA,G	NA,1	NA,inf	NA,inf	NA,0.218775	0.000148158	0.000148158
2	chr4:109828360:TAGTGATGGCC:T	109828360	NA,T	NA,TAGTGATGGCC	NA,1	NA,inf	NA,inf	NA,0.222049	0.000148097	0.000148097
2	chr4:110296661:GACCGC:G	110296661	NA,G	NA,GACCGC	NA,1	NA,inf	NA,inf	NA,0.219272	0.000148066	0.000148066
2	chr4:110093354:T:C	110093354	NA,C	NA,T	NA,1	NA,-inf	NA,inf	NA,0.219632	0.00014806	0.00014806
2	chr4:110265330:A:G	110265330	NA,G	NA,A	NA,1	NA,inf	NA,inf	NA,0.217676	0.000148002	0.000148003
2	chr4:110388574:C:T	110388574	NA,T	NA,C	NA,1	NA,inf	NA,inf	NA,0.218396	0.000147969	0.000147969
2	chr4:110262059:C:T	110262059	NA,T	NA,C	NA,1	NA,inf	NA,inf	NA,0.217425	0.000147967	0.000147967
2	chr4:110146278:C:T	110146278	NA,T	NA,C	NA,1	NA,inf	NA,inf	NA,0.219207	0.000147953	0.000147953
2	chr4:109953957:C:T	109953957	NA,T	NA,C	NA,1	NA,inf	NA,inf	NA,0.220927	0.000147949	0.000147949
2	chr4:110128469:T:C	110128469	NA,C	NA,T	NA,1	NA,inf	NA,inf	NA,0.217177	0.000147915	0.000147915
2	chr4:110265177:C:T	110265177	NA,T	NA,C	NA,1	NA,inf	NA,inf	NA,0.21684	0.000147884	0.000147884
2	chr4:110150498:C:T	110150498	NA,T	NA,C	NA,1	NA,inf	NA,inf	NA,0.218298	0.000147871	0.000147871
2	chr4:110278198:CA:C	110278198	NA,C	NA,CA	NA,1	NA,inf	NA,inf	NA,0.215627	0.00014782	0.00014782
2	chr4:109604172:G:A	109604172	NA,A	NA,G	NA,1	NA,inf	NA,inf	NA,0.218813	0.000147772	0.000147772
2	chr4:110249982:G:A	110249982	NA,A	NA,G	NA,1	NA,-inf	NA,inf	NA,0.214339	0.000147761	0.000147761
2	chr4:110103783:AAGTGTAAAG:A	110103783	A,A	AAGTGTAAAG,AAGTGTAAAG	1,1	-inf,inf	inf,inf	0.132254,1.34184	0.000147744	0.000147744
2	chr4:109833363:A:G	109833363	NA,G	NA,A	NA,1	NA,-inf	NA,inf	NA,0.221236	0.000147677	0.000147677
2	chr4:110422180:A:C	110422180	NA,C	NA,A	NA,1	NA,-inf	NA,inf	NA,0.212151	0.000147626	0.000147626
2	chr4:109797708:A:C	109797708	NA,C	NA,A	NA,1	NA,inf	NA,inf	NA,0.219048	0.000147484	0.000147484
2	chr4:110339310:C:T	110339310	NA,T	NA,C	NA,1	NA,inf	NA,inf	NA,0.214614	0.000147482	0.000147482
2	chr4:109637655:A:G	109637655	NA,G	NA,A	NA,1	NA,-inf	NA,inf	NA,0.216408	0.000147465	0.000147465
2	chr4:109629903:C:G	109629903	NA,G	NA,C	NA,1	NA,-inf	NA,inf	NA,0.216408	0.000147465	0.000147465
2	chr4:110046407:C:T	110046407	NA,T	NA,C	NA,1	NA,inf	NA,inf	NA,0.216874	0.000147407	0.000147407
2	chr4:109846648:G:T	109846648	NA,T	NA,G	NA,1	NA,inf	NA,inf	NA,0.220006	0.000147378	0.000147378
2	chr4:110226196:C:T	110226196	NA,T	NA,C	NA,1	NA,inf	NA,inf	NA,0.211843	0.00014737	0.00014737
2	chr4:110187377:C:T	110187377	NA,T	NA,C	NA,1	NA,inf	NA,inf	NA,0.213226	0.000147346	0.000147346
2	chr4:110153421:G:A	110153421	NA,A	NA,G	NA,1	NA,inf	NA,inf	NA,0.213582	0.000147345	0.000147345
2	chr4:109817869:C:G	109817869	G,NA	C,NA	1,NA	inf,NA	inf,NA	0.309823,NA	0.00014733	0.00014733
2	chr4:109603328:C:T	109603328	T,T	C,C	1,1	-inf,-inf	inf,inf	0.220405,1.35104	0.000147317	0.000147317
2	chr4:110024898:C:T	110024898	NA,T	NA,C	NA,1	NA,-inf	NA,inf	NA,0.207126	0.000147291	0.000147291
2	chr4:110261694:C:T	110261694	NA,T	NA,C	NA,1	NA,inf	NA,inf	NA,0.212125	0.000147226	0.000147226
2	chr4:109701842:C:T	109701842	NA,T	NA,C	NA,1	NA,inf	NA,inf	NA,0.214494	0.000147197	0.000147197
2	chr4:110216042:C:T	110216042	T,T	C,C	1,1	inf,inf	inf,inf	0.290162,1.41631	0.000147187	0.000147187
2	chr4:109844442:C:T	109844442	NA,T	NA,C	NA,1	NA,-inf	NA,inf	NA,0.209459	0.000147143	0.000147143
2	chr4:110334071:AT:A	110334071	NA,A	NA,AT	NA,1	NA,-inf	NA,inf	NA,0.211914	0.000147134	0.000147134
2	chr4:109599680:TA:T	109599680	NA,T	NA,TA	NA,1	NA,inf	NA,inf	NA,0.214083	0.000147116	0.000147116
2	chr4:110261748:G:A	110261748	NA,A	NA,G	NA,1	NA,inf	NA,inf	NA,0.211281	0.000147109	0.000147109
2	chr4:109980532:G:A	109980532	NA,A	NA,G	NA,1	NA,inf	NA,inf	NA,0.214042	0.000147056	0.000147056
2	chr4:110061092:A:G	110061092	NA,G	NA,A	NA,1	NA,inf	NA,inf	NA,0.209569	0.000146974	0.000146974
2	chr4:109720089:A:T	109720089	NA,T	NA,A	NA,1	NA,-inf	NA,inf	NA,0.208808	0.000146896	0.000146896
2	chr4:109490628:C:A	109490628	NA,A	NA,C	NA,1	NA,inf	NA,inf	NA,0.209557	0.00014685	0.00014685
2	chr4:109725118:C:T	109725118	NA,T	NA,C	NA,1	NA,-inf	NA,inf	NA,0.208252	0.00014682	0.00014682
2	chr4:109797765:A:G	109797765	NA,G	NA,A	NA,1	NA,inf	NA,inf	NA,0.214497	0.000146799	0.000146799
2	chr4:109551937:TG:T	109551937	NA,T	NA,TG	NA,1	NA,inf	NA,inf	NA,0.208806	0.000146796	0.000146796
2	chr4:109515152:G:C	109515152	NA,C	NA,G	NA,1	NA,inf	NA,inf	NA,0.209725	0.000146731	0.000146731
2	chr4:110370924:C:A	110370924	NA,A	NA,C	NA,1	NA,-inf	NA,inf	NA,0.206391	0.000146714	0.000146714
2	chr4:110138042:G:A	110138042	NA,A	NA,G	NA,1	NA,-inf	NA,inf	NA,0.203383	0.000146682	0.000146682
2	chr4:109838329:C:T	109838329	NA,T	NA,C	NA,1	NA,inf	NA,inf	NA,0.214768	0.000146661	0.000146661
2	chr4:110431021:A:C	110431021	NA,C	NA,A	NA,1	NA,-inf	NA,inf	NA,0.204883	0.000146616	0.000146616
2	chr4:110041203:C:T	110041203	NA,T	NA,C	NA,1	NA,inf	NA,inf	NA,0.210067	0.00014656	0.00014656
2	chr4:110109163:T:C	110109163	NA,C	NA,T	NA,1	NA,-inf	NA,inf	NA,0.201581	0.00014648	0.00014648
2	chr4:110267750:T:C	110267750	NA,C	NA,T	NA,1	NA,inf	NA,inf	NA,0.206847	0.00014645	0.00014645
2	chr4:110129677:G:A	110129677	NA,A	NA,G	NA,1	NA,inf	NA,inf	NA,0.208214	0.000146439	0.000146439
2	chr4:109561375:TC:T	109561375	NA,T	NA,TC	NA,1	NA,inf	NA,inf	NA,0.206518	0.000146328	0.000146328
2	chr4:110373467:A:T	110373467	NA,T	NA,A	NA,1	NA,inf	NA,inf	NA,0.20609	0.000146273	0.000146273
2	chr4:109457101:A:G	109457101	NA,G	NA,A	NA,1	NA,inf	NA,inf	NA,0.205245	0.000146262	0.000146262
2	chr4:110312670:A:G	110312670	NA,G	NA,A	NA,1	NA,-inf	NA,inf	NA,0.20268	0.00014621	0.00014621
2	chr4:109897965:T:C	109897965	NA,C	NA,T	NA,1	NA,-inf	NA,inf	NA,0.20037	0.000146201	0.000146201
2	chr4:110115030:C:T	110115030	NA,T	NA,C	NA,1	NA,-inf	NA,inf	NA,0.202379	0.000146117	0.000146118
2	chr4:110316946:C:T	110316946	NA,T	NA,C	NA,1	NA,inf	NA,inf	NA,0.204868	0.000146109	0.000146109
2	chr4:110335344:A:G	110335344	NA,G	NA,A	NA,1	NA,inf	NA,inf	NA,0.202487	0.000146106	0.000146106
2	chr4:109823073:A:T	109823073	NA,T	NA,A	NA,1	NA,-inf	NA,inf	NA,0.20523	0.000146103	0.000146103
2	chr4:109795488:C:A	109795488	NA,A	NA,C	NA,1	NA,inf	NA,inf	NA,0.20919	0.000146085	0.000146085
2	chr4:109593034:C:T	109593034	NA,T	NA,C	NA,1	NA,-inf	NA,inf	NA,0.201752	0.000146045	0.000146045
2	chr4:109687174:G:A	109687174	NA,A	NA,G	NA,1	NA,inf	NA,inf	NA,0.203552	0.000146017	0.000146017
2	chr4:109841834:A:C	109841834	NA,C	NA,A	NA,1	NA,-inf	NA,inf	NA,0.207258	0.000146012	0.000146012
2	chr4:109868336:C:T	109868336	NA,T	NA,C	NA,1	NA,-inf	NA,inf	NA,0.199896	0.000145977	0.000145977
2	chr4:110403712:A:C	110403712	NA,C	NA,A	NA,1	NA,inf	NA,inf	NA,0.202851	0.000145907	0.000145907
2	chr4:109796547:T:A	109796547	NA,A	NA,T	NA,1	NA,inf	NA,inf	NA,0.207765	0.000145895	0.000145895
2	chr4:110148058:G:A	110148058	NA,A	NA,G	NA,1	NA,-inf	NA,inf	NA,0.199921	0.000145845	0.000145845
2	chr4:109767270:A:C	109767270	NA,C	NA,A	NA,1	NA,inf	NA,inf	NA,0.207046	0.000145842	0.000145842
2	chr4:110152427:C:T	110152427	NA,T	NA,C	NA,1	NA,inf	NA,inf	NA,0.201719	0.000145823	0.000145823
2	chr4:109834059:T:C	109834059	NA,C	NA,T	NA,1	NA,inf	NA,inf	NA,0.205839	0.000145773	0.000145773
2	chr4:109796087:G:A	109796087	NA,A	NA,G	NA,1	NA,inf	NA,inf	NA,0.206538	0.000145732	0.000145732
2	chr4:109552592:T:C	109552592	NA,C	NA,T	NA,1	NA,inf	NA,inf	NA,0.199751	0.000145707	0.000145708
2	chr4:110354848:C:G	110354848	NA,G	NA,C	NA,1	NA,inf	NA,inf	NA,0.200826	0.0001457	0.0001457
2	chr4:109677656:G:A	109677656	NA,A	NA,G	NA,1	NA,-inf	NA,inf	NA,0.198774	0.000145674	0.000145674
2	chr4:110142455:C:CA	110142455	NA,CA	NA,C	NA,1	NA,inf	NA,inf	NA,0.200595	0.00014559	0.00014559
2	chr4:110244968:T:G	110244968	NA,G	NA,T	NA,1	NA,inf	NA,inf	NA,0.20014	0.000145567	0.000145567
2	chr4:109529680:A:G	109529680	NA,G	NA,A	NA,1	NA,-inf	NA,inf	NA,0.197865	0.000145562	0.000145562
2	chr4:109835225:T:C	109835225	NA,C	NA,T	NA,1	NA,-inf	NA,inf	NA,0.202219	0.000145354	0.000145354
2	chr4:110429307:C:T	110429307	T,T	C,C	1,1	inf,inf	inf,inf	1.13756,0.366125	0.000145297	0.000145297
2	chr4:109865153:C:A	109865153	NA,A	NA,C	NA,1	NA,inf	NA,inf	NA,0.195852	0.000145251	0.000145251
2	chr4:110119579:C:T	110119579	NA,T	NA,C	NA,1	NA,-inf	NA,inf	NA,0.194367	0.00014524	0.00014524
2	chr4:109563956:T:C	109563956	NA,C	NA,T	NA,1	NA,-inf	NA,inf	NA,0.195535	0.000145215	0.000145215
2	chr4:110034949:A:T	110034949	NA,T	NA,A	NA,1	NA,-inf	NA,inf	NA,0.195729	0.000145159	0.000145159
2	chr4:110284807:GA:G	110284807	NA,G	NA,GA	NA,1	NA,inf	NA,inf	NA,0.194552	0.00014507	0.00014507
2	chr4:110314673:G:A	110314673	NA,A	NA,G	NA,1	NA,-inf	NA,inf	NA,0.193782	0.000144984	0.000144984
2	chr4:109680518:A:G	109680518	NA,G	NA,A	NA,1	NA,-inf	NA,inf	NA,0.19133	0.000144982	0.000144982
2	chr4:110063214:C:T	110063214	NA,T	NA,C	NA,1	NA,inf	NA,inf	NA,0.194477	0.000144981	0.000144981
2	chr4:110425366:G:A	110425366	NA,A	NA,G	NA,1	NA,-inf	NA,inf	NA,0.192292	0.000144935	0.000144935
2	chr4:109796682:T:C	109796682	NA,C	NA,T	NA,1	NA,inf	NA,inf	NA,0.200205	0.000144906	0.000144906
2	chr4:110355814:C:T	110355814	NA,T	NA,C	NA,1	NA,inf	NA,inf	NA,0.195328	0.000144885	0.000144885
2	chr4:109939759:A:G	109939759	NA,G	NA,A	NA,1	NA,-inf	NA,inf	NA,0.190508	0.000144828	0.000144828
2	chr4:109866199:TTTGTAAAA:T	109866199	NA,T	NA,TTTGTAAAA	NA,1	NA,inf	NA,inf	NA,0.192517	0.000144815	0.000144815
2	chr4:110381394:C:T	110381394	NA,T	NA,C	NA,1	NA,inf	NA,inf	NA,0.192667	0.000144811	0.000144811
2	chr4:109696197:G:C	109696197	NA,C	NA,G	NA,1	NA,-inf	NA,inf	NA,0.189166	0.000144773	0.000144773
2	chr4:110227624:T:C	110227624	NA,C	NA,T	NA,1	NA,-inf	NA,inf	NA,0.191516	0.000144758	0.000144758
2	chr4:110418865:G:A	110418865	NA,A	NA,G	NA,1	NA,inf	NA,inf	NA,0.192765	0.000144746	0.000144746
2	chr4:109831617:T:C	109831617	NA,C	NA,T	NA,1	NA,-inf	NA,inf	NA,0.188493	0.000144706	0.000144706
2	chr4:110026863:A:G	110026863	NA,G	NA,A	NA,1	NA,-inf	NA,inf	NA,0.190609	0.000144646	0.000144646
2	chr4:110024462:G:A	110024462	NA,A	NA,G	NA,1	NA,-inf	NA,inf	NA,0.18628	0.000144489	0.000144489
2	chr4:110246067:C:A	110246067	NA,A	NA,C	NA,1	NA,inf	NA,inf	NA,0.191854	0.000144461	0.000144461
2	chr4:110196580:C:T	110196580	NA,T	NA,C	NA,1	NA,inf	NA,inf	NA,0.188735	0.000144441	0.000144441
2	chr4:110265518:G:T	110265518	NA,T	NA,G	NA,1	NA,inf	NA,inf	NA,0.190514	0.000144348	0.000144348
2	chr4:109745723:C:T	109745723	NA,T	NA,C	NA,1	NA,-inf	NA,inf	NA,0.187097	0.000144344	0.000144344
2	chr4:110088344:C:T	110088344	NA,T	NA,C	NA,1	NA,inf	NA,inf	NA,0.190698	0.000144323	0.000144323
2	chr4:109866837:C:A	109866837	NA,A	NA,C	NA,1	NA,inf	NA,inf	NA,0.188484	0.000144297	0.000144297
2	chr4:109917799:T:C	109917799	NA,C	NA,T	NA,1	NA,inf	NA,inf	NA,0.196495	0.000144208	0.000144208
2	chr4:109868638:A:G	109868638	NA,G	NA,A	NA,1	NA,inf	NA,inf	NA,0.1877	0.000144197	0.000144197
2	chr4:109717654:C:T	109717654	T,T	C,C	1,1	inf,-inf	inf,inf	0.729208,0.466824	0.000144116	0.000144116
2	chr4:109832732:T:C	109832732	NA,C	NA,T	NA,1	NA,-inf	NA,inf	NA,0.184249	0.000144111	0.000144111
2	chr4:110299016:A:G	110299016	NA,G	NA,A	NA,1	NA,-inf	NA,inf	NA,0.186142	0.00014411	0.00014411
2	chr4:110407033:G:A	110407033	NA,A	NA,G	NA,1	NA,-inf	NA,inf	NA,0.186137	0.000144104	0.000144104
2	chr4:110314119:A:G	110314119	NA,G	NA,A	NA,1	NA,inf	NA,inf	NA,0.188474	0.000144068	0.000144068
2	chr4:109488809:G:A	109488809	NA,A	NA,G	NA,1	NA,-inf	NA,inf	NA,0.186252	0.000144058	0.000144058
2	chr4:110263518:A:AT	110263518	NA,AT	NA,A	NA,1	NA,inf	NA,inf	NA,0.187872	0.000144044	0.000144044
2	chr4:110347835:G:C	110347835	NA,C	NA,G	NA,1	NA,-inf	NA,inf	NA,0.186167	0.000144008	0.000144008
2	chr4:109464636:A:T	109464636	NA,T	NA,A	NA,1	NA,-inf	NA,inf	NA,0.186631	0.000144003	0.000144003
2	chr4:109462381:A:G	109462381	NA,G	NA,A	NA,1	NA,-inf	NA,inf	NA,0.185587	0.000143974	0.000143974
2	chr4:109895155:T:G	109895155	NA,G	NA,T	NA,1	NA,-inf	NA,inf	NA,0.184721	0.000143966	0.000143966
2	chr4:110145170:T:C	110145170	NA,C	NA,T	NA,1	NA,inf	NA,inf	NA,0.188107	0.000143898	0.000143898
2	chr4:109469535:C:T	109469535	NA,T	NA,C	NA,1	NA,-inf	NA,inf	NA,0.184916	0.00014389	0.00014389
2	chr4:110018889:T:C	110018889	NA,C	NA,T	NA,1	NA,inf	NA,inf	NA,0.198478	0.000143868	0.000143868
2	chr4:109866214:T:A	109866214	NA,A	NA,T	NA,1	NA,inf	NA,inf	NA,0.18506	0.000143863	0.000143863
2	chr4:109820134:A:C	109820134	NA,C	NA,A	NA,1	NA,-inf	NA,inf	NA,0.18785	0.000143849	0.000143849
2	chr4:109637105:G:T	109637105	NA,T	NA,G	NA,1	NA,-inf	NA,inf	NA,0.184883	0.000143829	0.000143829
2	chr4:110276810:G:A	110276810	NA,A	NA,G	NA,1	NA,inf	NA,inf	NA,0.186533	0.000143822	0.000143822
2	chr4:110207100:A:T	110207100	NA,T	NA,A	NA,1	NA,inf	NA,inf	NA,0.187099	0.000143819	0.000143819
2	chr4:109956187:A:T	109956187	NA,T	NA,A	NA,1	NA,inf	NA,inf	NA,0.193043	0.00014376	0.00014376
2	chr4:110282152:A:C	110282152	NA,C	NA,A	NA,1	NA,-inf	NA,inf	NA,0.18259	0.000143745	0.000143745
2	chr4:110289198:A:G	110289198	NA,G	NA,A	NA,1	NA,-inf	NA,inf	NA,0.182962	0.000143745	0.000143745
2	chr4:110221335:G:A	110221335	NA,A	NA,G	NA,1	NA,-inf	NA,inf	NA,0.183344	0.00014372	0.00014372
2	chr4:110048549:C:T	110048549	NA,T	NA,C	NA,1	NA,inf	NA,inf	NA,0.184724	0.000143682	0.000143682
2	chr4:110192366:A:C	110192366	C,NA	A,NA	1,NA	-inf,NA	inf,NA	0.438916,NA	0.000143661	0.000143661
2	chr4:109626012:T:C	109626012	NA,C	NA,T	NA,1	NA,-inf	NA,inf	NA,0.183066	0.000143652	0.000143652
2	chr4:109475902:T:G	109475902	NA,G	NA,T	NA,1	NA,-inf	NA,inf	NA,0.183659	0.000143629	0.000143629
2	chr4:109659403:A:G	109659403	NA,G	NA,A	NA,1	NA,-inf	NA,inf	NA,0.184341	0.000143603	0.000143603
2	chr4:110039451:G:A	110039451	NA,A	NA,G	NA,1	NA,inf	NA,inf	NA,0.184454	0.000143589	0.000143589
2	chr4:109705583:C:T	109705583	NA,T	NA,C	NA,1	NA,inf	NA,inf	NA,0.186498	0.000143555	0.000143555
2	chr4:110104360:G:A	110104360	NA,A	NA,G	NA,1	NA,-inf	NA,inf	NA,0.180059	0.000143541	0.000143541
2	chr4:109608530:C:T	109608530	NA,T	NA,C	NA,1	NA,-inf	NA,inf	NA,0.183265	0.000143529	0.000143529
2	chr4:110232275:G:A	110232275	NA,A	NA,G	NA,1	NA,inf	NA,inf	NA,0.183781	0.000143522	0.000143522
2	chr4:110146296:A:G	110146296	NA,G	NA,A	NA,1	NA,inf	NA,inf	NA,0.183613	0.000143428	0.000143428
2	chr4:110162501:T:C	110162501	NA,C	NA,T	NA,1	NA,inf	NA,inf	NA,0.183764	0.000143427	0.000143427
2	chr4:110330168:T:C	110330168	NA,C	NA,T	NA,1	NA,inf	NA,inf	NA,0.182937	0.000143415	0.000143415
2	chr4:109956822:G:T	109956822	NA,T	NA,G	NA,1	NA,inf	NA,inf	NA,0.189925	0.000143402	0.000143402
2	chr4:109519344:A:G	109519344	NA,G	NA,A	NA,1	NA,-inf	NA,inf	NA,0.180565	0.000143369	0.000143369
2	chr4:109779151:A:G	109779151	NA,G	NA,A	NA,1	NA,inf	NA,inf	NA,0.18711	0.000143361	0.000143361
2	chr4:110362552:T:C	110362552	C,C	T,T	1,1	-inf,inf	inf,inf	0.817598,0.29404	0.000143359	0.000143359
2	chr4:109856694:G:T	109856694	NA,T	NA,G	NA,1	NA,-inf	NA,inf	NA,0.179352	0.000143324	0.000143324
2	chr4:109601635:T:C	109601635	NA,C	NA,T	NA,1	NA,inf	NA,inf	NA,0.184898	0.000143319	0.000143319
2	chr4:110342761:C:T	110342761	NA,T	NA,C	NA,1	NA,inf	NA,inf	NA,0.182803	0.000143306	0.000143306
2	chr4:109705567:G:T	109705567	NA,T	NA,G	NA,1	NA,inf	NA,inf	NA,0.184455	0.000143303	0.000143303
2	chr4:109625872:C:A	109625872	NA,A	NA,C	NA,1	NA,-inf	NA,inf	NA,0.183958	0.000143222	0.000143222
2	chr4:109853943:A:G	109853943	NA,G	NA,A	NA,1	NA,inf	NA,inf	NA,0.179042	0.000143116	0.000143116
2	chr4:110041671:A:G	110041671	NA,G	NA,A	NA,1	NA,inf	NA,inf	NA,0.180612	0.000143096	0.000143096
2	chr4:110359472:AT:A	110359472	NA,A	NA,AT	NA,1	NA,-inf	NA,inf	NA,0.17785	0.000143064	0.000143064
2	chr4:109627540:G:A	109627540	NA,A	NA,G	NA,1	NA,-inf	NA,inf	NA,0.178827	0.000143064	0.000143064
2	chr4:109684944:G:C	109684944	NA,C	NA,G	NA,1	NA,inf	NA,inf	NA,0.181701	0.000143026	0.000143026
2	chr4:110303075:T:C	110303075	NA,C	NA,T	NA,1	NA,inf	NA,inf	NA,0.179558	0.000143	0.000143
2	chr4:110099952:C:A	110099952	NA,A	NA,C	NA,1	NA,-inf	NA,inf	NA,0.174114	0.000142981	0.000142981
2	chr4:110292374:A:G	110292374	NA,G	NA,A	NA,1	NA,inf	NA,inf	NA,0.180474	0.000142959	0.000142959
2	chr4:109867985:C:T	109867985	NA,T	NA,C	NA,1	NA,inf	NA,inf	NA,0.177719	0.000142955	0.000142955
2	chr4:110270464:C:T	110270464	NA,T	NA,C	NA,1	NA,-inf	NA,inf	NA,0.176151	0.000142949	0.000142949
2	chr4:109711173:C:T	109711173	NA,T	NA,C	NA,1	NA,inf	NA,inf	NA,0.176803	0.000142926	0.000142926
2	chr4:110272996:G:T	110272996	NA,T	NA,G	NA,1	NA,inf	NA,inf	NA,0.178602	0.0001429	0.0001429
2	chr4:109567882:A:G	109567882	NA,G	NA,A	NA,1	NA,-inf	NA,inf	NA,0.177925	0.000142895	0.000142895
2	chr4:109895698:T:G	109895698	NA,G	NA,T	NA,1	NA,-inf	NA,inf	NA,0.175489	0.000142826	0.000142826
2	chr4:109819709:T:A	109819709	NA,A	NA,T	NA,1	NA,-inf	NA,inf	NA,0.179474	0.000142818	0.000142818
2	chr4:109560095:T:C	109560095	NA,C	NA,T	NA,1	NA,inf	NA,inf	NA,0.178858	0.00014279	0.00014279
2	chr4:109843797:G:A	109843797	NA,A	NA,G	NA,1	NA,-inf	NA,inf	NA,0.176168	0.000142747	0.000142747
2	chr4:109895229:A:T	109895229	NA,T	NA,A	NA,1	NA,-inf	NA,inf	NA,0.174659	0.000142725	0.000142725
2	chr4:109728492:T:C	109728492	NA,C	NA,T	NA,1	NA,-inf	NA,inf	NA,0.174812	0.000142706	0.000142706
2	chr4:109824782:A:G	109824782	NA,G	NA,A	NA,1	NA,-inf	NA,inf	NA,0.178503	0.000142703	0.000142703
2	chr4:110132939:G:A	110132939	NA,A	NA,G	NA,1	NA,inf	NA,inf	NA,0.176457	0.000142478	0.000142478
2	chr4:109733630:T:TG	109733630	NA,TG	NA,T	NA,1	NA,-inf	NA,inf	NA,0.172013	0.000142411	0.000142411
2	chr4:110087412:T:C	110087412	NA,C	NA,T	NA,1	NA,-inf	NA,inf	NA,0.176582	0.000142409	0.000142409
2	chr4:110289724:G:A	110289724	NA,A	NA,G	NA,1	NA,inf	NA,inf	NA,0.174121	0.000142378	0.000142378
2	chr4:109707531:C:T	109707531	NA,T	NA,C	NA,1	NA,inf	NA,inf	NA,0.176876	0.000142374	0.000142374
2	chr4:109674334:A:G	109674334	NA,G	NA,A	NA,1	NA,inf	NA,inf	NA,0.174562	0.000142365	0.000142366
2	chr4:110139842:G:A	110139842	A,A	G,G	1,1	-inf,-inf	inf,inf	0.239177,1.08622	0.000142265	0.000142265
2	chr4:109867213:G:A	109867213	NA,A	NA,G	NA,1	NA,inf	NA,inf	NA,0.17194	0.000142259	0.000142259
2	chr4:109842302:GA:G	109842302	NA,G	NA,GA	NA,1	NA,-inf	NA,inf	NA,0.176965	0.000142216	0.000142216
2	chr4:109487205:A:ATTGAGAATG	109487205	NA,ATTGAGAATG	NA,A	NA,1	NA,-inf	NA,inf	NA,0.171428	0.000142211	0.000142211
2	chr4:110100538:T:C	110100538	NA,C	NA,T	NA,1	NA,-inf	NA,inf	NA,0.167733	0.000142208	0.000142208
2	chr4:110049975:T:G	110049975	NA,G	NA,T	NA,1	NA,-inf	NA,inf	NA,0.170411	0.000142166	0.000142166
2	chr4:109582570:A:C	109582570	NA,C	NA,A	NA,1	NA,inf	NA,inf	NA,0.1732	0.000142148	0.000142149
2	chr4:109987933:C:T	109987933	NA,T	NA,C	NA,1	NA,-inf	NA,inf	NA,0.169959	0.000142125	0.000142125
2	chr4:110273561:T:A	110273561	NA,A	NA,T	NA,1	NA,inf	NA,inf	NA,0.172487	0.000142081	0.000142081
2	chr4:109940867:G:A	109940867	NA,A	NA,G	NA,1	NA,inf	NA,inf	NA,0.178891	0.000142054	0.000142054
2	chr4:110270770:G:A	110270770	NA,A	NA,G	NA,1	NA,inf	NA,inf	NA,0.171007	0.000142049	0.000142049
2	chr4:109861536:G:A	109861536	NA,A	NA,G	NA,1	NA,inf	NA,inf	NA,0.173142	0.000142048	0.000142048
2	chr4:110106079:G:T	110106079	NA,T	NA,G	NA,1	NA,-inf	NA,inf	NA,0.169132	0.000142047	0.000142047
2	chr4:110015670:A:G	110015670	NA,G	NA,A	NA,1	NA,-inf	NA,inf	NA,0.1738	0.000142046	0.000142046
2	chr4:109524743:C:CT	109524743	NA,CT	NA,C	NA,1	NA,inf	NA,inf	NA,0.170071	0.000141976	0.000141976
2	chr4:110359497:C:A	110359497	NA,A	NA,C	NA,1	NA,-inf	NA,inf	NA,0.168726	0.000141967	0.000141967
2	chr4:110426199:CTTTA:C	110426199	NA,C	NA,CTTTA	NA,1	NA,-inf	NA,inf	NA,0.170106	0.000141938	0.000141938
2	chr4:109816731:C:T	109816731	T,NA	C,NA	1,NA	-inf,NA	inf,NA	1.42131,NA	0.000141908	0.000141908
2	chr4:109646900:T:C	109646900	NA,C	NA,T	NA,1	NA,-inf	NA,inf	NA,0.170309	0.000141907	0.000141907
2	chr4:110143385:G:A	110143385	NA,A	NA,G	NA,1	NA,inf	NA,inf	NA,0.169695	0.000141847	0.000141847
2	chr4:110165022:T:G	110165022	NA,G	NA,T	NA,1	NA,-inf	NA,inf	NA,0.166033	0.000141847	0.000141847
```
