## Supplementary material for "Characterization of shared and ancestry-specific signals driving complex traits using multi-ancestry fine-mapping": susiex_nc2.cs80.snp

```
BP	SNP	PIP(CS1)	LogBF(CS1,Pop1)	LogBF(CS1,Pop2)	PIP(CS2)	LogBF(CS2,Pop1)	LogBF(CS2,Pop2)
109453118	chr4:109453118:A:C	3.15455e-11	-2.52431e-10	-0.815297	0.000218858	-2.52431e-10	-0.809424
109453636	chr4:109453636:A:G	3.77448e-11	-2.52431e-10	-0.635881	0.000267459	-2.52431e-10	-0.608881
109453781	chr4:109453781:G:A	1.16787e-11	-1.80896	-3.28476e-10	6.9405e-05	-1.95789	-3.28476e-10
109453818	chr4:109453818:A:G	1.97694e-11	-1.2826	-3.28476e-10	8.56344e-05	-1.74776	-3.28476e-10
109453831	chr4:109453831:G:A	3.06254e-11	-2.52431e-10	-0.844897	0.000212847	-2.52431e-10	-0.837278
109454628	chr4:109454628:C:T	3.18943e-11	-2.52431e-10	-0.804302	0.000219366	-2.52431e-10	-0.807106
109455240	chr4:109455240:A:G	7.18104e-12	-1.88418	-0.411105	5.24579e-05	-1.89808	-0.339755
109455251	chr4:109455251:G:T	3.69237e-11	-0.657876	-3.28476e-10	0.000120842	-1.40337	-3.28476e-10
109455617	chr4:109455617:A:G	2.03125e-11	-2.52431e-10	-1.25549	0.000139377	-2.52431e-10	-1.26067
109455770	chr4:109455770:C:T	3.78164e-12	-1.63436	-1.30221	1.95447e-05	-1.92602	-1.29912
109456095	chr4:109456095:T:C	3.63346e-11	-0.673956	-3.28476e-10	0.000119205	-1.41701	-3.28476e-10
109456169	chr4:109456169:C:T	2.88477e-12	-1.90641	-1.30087	2.51775e-05	-1.67019	-1.30171
109456693	chr4:109456693:C:T	4.89373e-11	-2.52431e-10	-0.376187	0.000332753	-2.52431e-10	-0.390449
109456700	chr4:109456700:T:A	1.42251e-11	-1.61172	-3.28476e-10	7.27858e-05	-1.91033	-3.28476e-10
109456975	chr4:109456975:G:A	4.10011e-11	-2.52431e-10	-0.55313	0.000289026	-2.52431e-10	-0.531333
109457101	chr4:109457101:A:G	2.12134e-11	-2.52431e-10	-1.2121	0.000146262	-2.52431e-10	-1.21245
109457126	chr4:109457126:A:T	3.68094e-12	-1.66364	-1.29992	1.94002e-05	-1.9359	-1.29667
109457196	chr4:109457196:G:A	5.24956e-12	-1.45115	-1.15743	2.78461e-05	-1.71238	-1.15877
109457532	chr4:109457532:A:G	1.07087e-11	-1.15446	-0.741216	0.000219624	-0.0986684	-0.707264
109458387	chr4:109458387:A:G	2.6669e-11	-2.52431e-10	-0.983227	0.000185219	-2.52431e-10	-0.976308
109458514	chr4:109458514:G:T	3.33762e-12	-1.80318	-1.25829	2.88721e-05	-1.58522	-1.24975
109458789	chr4:109458789:T:A	1.18361e-11	-0.664538	-1.13104	0.00036147	0.809389	-1.11706
109459232	chr4:109459232:G:A	2.207e-11	-2.52431e-10	-1.17251	0.000151949	-2.52431e-10	-1.1743
109459328	chr4:109459328:C:T	2.87262e-11	-2.52431e-10	-0.90892	0.00021529	-2.52431e-10	-0.825863
109459960	chr4:109459960:C:T	1.89817e-11	-2.52431e-10	-1.32325	0.000130905	-2.52431e-10	-1.32338
109460191	chr4:109460191:A:G	1.19867e-11	-1.78293	-3.28476e-10	7.31428e-05	-1.90544	-3.28476e-10
109460241	chr4:109460241:G:T	2.46984e-11	-2.52431e-10	-1.05999	0.000171167	-2.52431e-10	-1.05521
109460646	chr4:109460646:G:A	3.78236e-12	-1.64887	-1.28751	1.97526e-05	-1.93105	-1.28352
109460796	chr4:109460796:G:A	7.0821e-12	-1.87936	-0.429793	5.11712e-05	-1.90263	-0.360047
109461564	chr4:109461564:T:G	2.61365e-11	-2.52431e-10	-1.00339	0.000182769	-2.52431e-10	-0.989628
109461578	chr4:109461578:G:A	3.61162e-11	-2.52431e-10	-0.679986	0.000255698	-2.52431e-10	-0.653851
109461768	chr4:109461768:A:G	2.3797e-11	-2.52431e-10	-1.09717	0.000164856	-2.52431e-10	-1.09278
109462381	chr4:109462381:A:G	2.08225e-11	-2.52431e-10	-1.23069	0.000143974	-2.52431e-10	-1.22822
109463782	chr4:109463782:T:C	1.31274e-11	-1.56995	-0.122075	6.6042e-05	-1.9555	-0.05206
109464020	chr4:109464020:T:C	4.14011e-12	-1.58121	-1.2648	2.32945e-05	-1.78064	-1.26899
109464238	chr4:109464238:C:G	3.60639e-11	-2.52431e-10	-0.681436	0.00025532	-2.52431e-10	-0.655333
109464389	chr4:109464389:C:T	4.0305e-12	-1.83131	-1.04153	3.32814e-05	-1.6693	-1.02355
109464445	chr4:109464445:A:G	7.54855e-12	-1.82434	-0.421034	4.99599e-05	-1.93653	-0.350093
109464636	chr4:109464636:A:T	2.09825e-11	-2.52431e-10	-1.22304	0.000144003	-2.52431e-10	-1.22801
109464829	chr4:109464829:G:A	3.43546e-11	-2.52431e-10	-0.729993	0.000250609	-2.52431e-10	-0.673954
109465042	chr4:109465042:G:T	3.68257e-12	-1.67609	-1.28702	1.9597e-05	-1.93947	-1.283
109465259	chr4:109465259:G:A	1.33769e-11	-1.6732	-3.28476e-10	8.2067e-05	-1.79031	-3.28476e-10
109465448	chr4:109465448:C:CT	2.93628e-12	-1.88131	-1.30828	2.63504e-05	-1.61742	-1.30895
109465918	chr4:109465918:T:G	3.6623e-11	-2.52431e-10	-0.666052	0.000255752	-2.52431e-10	-0.653642
109466173	chr4:109466173:C:T	4.16054e-12	-1.83233	-1.00875	3.43435e-05	-1.67172	-0.989721
109466501	chr4:109466501:T:C	2.39232e-11	-1.45623	0.364348	0.000115012	-1.91172	0.458906
109466617	chr4:109466617:G:A	2.74284e-11	-2.52431e-10	-0.95515	0.000190012	-2.52431e-10	-0.95076
109466783	chr4:109466783:A:G	9.90077e-12	-1.11567	-0.858441	0.000195367	-0.0951367	-0.827835
109466831	chr4:109466831:G:C	2.35725e-11	-2.52431e-10	-1.10665	0.00016322	-2.52431e-10	-1.10275
109467098	chr4:109467098:G:A	2.55769e-11	-2.52431e-10	-1.02504	0.000178821	-2.52431e-10	-1.01146
109467101	chr4:109467101:C:T	2.59791e-11	-2.52431e-10	-1.00944	0.000180092	-2.52431e-10	-1.00438
109467154	chr4:109467154:G:A	8.9904e-12	-1.94876	-0.121809	6.34176e-05	-1.95068	-0.0974261
109468127	chr4:109468127:AC:A	4.30475e-12	-1.9131	-0.893905	3.16521e-05	-1.87193	-0.871114
109468424	chr4:109468424:C:A	4.76928e-12	-1.51615	-1.18838	2.58232e-05	-1.757	-1.18958
109468902	chr4:109468902:A:G	1.92054e-11	-2.52431e-10	-1.31154	0.000132671	-2.52431e-10	-1.30998
109469173	chr4:109469173:G:A	4.13984e-11	-2.52431e-10	-0.543485	0.000293872	-2.52431e-10	-0.514704
109469486	chr4:109469486:C:T	1.8394e-11	-1.3547	-3.28476e-10	0.000153375	-1.16496	-3.28476e-10
109469531	chr4:109469531:G:A	2.63282e-11	-2.52431e-10	-0.996089	0.000184142	-2.52431e-10	-0.98214
109469535	chr4:109469535:C:T	2.08104e-11	-2.52431e-10	-1.23127	0.00014389	-2.52431e-10	-1.2288
109469677	chr4:109469677:A:G	3.63323e-11	-2.52431e-10	-0.67402	0.000253701	-2.52431e-10	-0.661694
109469972	chr4:109469972:G:T	4.52713e-11	-2.52431e-10	-0.454055	0.000315857	-2.52431e-10	-0.442558
109470479	chr4:109470479:A:G	1.97275e-11	-2.52431e-10	-1.28472	0.000136065	-2.52431e-10	-1.28472
109471088	chr4:109471088:CACAT:C	6.93087e-12	-1.86821	-0.462528	4.90516e-05	-1.91156	-0.393418
109471121	chr4:109471121:A:G	1.90022e-11	-2.52431e-10	-1.32217	0.000131015	-2.52431e-10	-1.32254
109471700	chr4:109471700:T:C	2.59233e-11	-2.52431e-10	-1.01158	0.000179721	-2.52431e-10	-1.00645
109472246	chr4:109472246:A:G	1.26634e-11	-1.72802	-3.28476e-10	7.49691e-05	-1.88077	-3.28476e-10
109472307	chr4:109472307:C:T	3.53727e-12	-1.70939	-1.29398	1.92145e-05	-1.95183	-1.29036
109472494	chr4:109472494:A:G	4.46489e-12	-1.89963	-0.870851	3.19186e-05	-1.88768	-0.846976
109472889	chr4:109472889:T:TTATTATATAATTATATTATA	1.9768e-11	-2.52431e-10	-1.28266	0.00013636	-2.52431e-10	-1.28255
109473006	chr4:109473006:G:A	3.82837e-11	-2.52431e-10	-0.621703	0.000263267	-2.52431e-10	-0.624679
109473313	chr4:109473313:A:G	5.39287e-11	-2.52431e-10	-0.279066	0.000375571	-2.52431e-10	-0.269402
109473488	chr4:109473488:AG:A	5.59603e-12	-1.37386	-1.17081	2.86109e-05	-1.68183	-1.16223
109473786	chr4:109473786:T:C	4.08565e-12	-1.59474	-1.2645	2.30963e-05	-1.78947	-1.26871
109473990	chr4:109473990:T:C	7.9193e-11	0.366984	-0.261824	0.000678396	0.541949	-0.220067
109474250	chr4:109474250:G:A	3.15537e-12	-1.85744	-1.26018	2.64153e-05	-1.67212	-1.25179
109474710	chr4:109474710:C:T	3.18202e-11	-2.52431e-10	-0.806627	0.000218858	-2.52431e-10	-0.809427
109474889	chr4:109474889:C:T	2.6181e-11	-2.52431e-10	-1.0017	0.000183092	-2.52431e-10	-0.987861
109475663	chr4:109475663:T:A	1.2819e-11	-1.5941	-0.121699	6.59352e-05	-1.95857	-0.0506081
109475902	chr4:109475902:T:G	2.09265e-11	-2.52431e-10	-1.22571	0.000143629	-2.52431e-10	-1.23062
109476003	chr4:109476003:T:TC	2.52205e-11	-2.52431e-10	-1.03907	0.000174041	-2.52431e-10	-1.03856
109476060	chr4:109476060:C:T	5.57362e-12	-1.33749	-1.21119	2.81101e-05	-1.65789	-1.20383
109476560	chr4:109476560:G:GA	4.53161e-12	-1.4711	-1.28455	2.43674e-05	-1.71963	-1.28498
109476564	chr4:109476564:GA:G	4.46242e-12	-1.47073	-1.30031	2.39937e-05	-1.71943	-1.30063
109476568	chr4:109476568:T:A	4.46925e-12	-1.4692	-1.3003	2.40203e-05	-1.71832	-1.30063
109476814	chr4:109476814:A:G	1.38717e-11	-1.57317	-0.0637044	7.01854e-05	-1.9559	0.00918927
109477257	chr4:109477257:C:A	4.50501e-12	-1.55364	-1.20789	2.50496e-05	-1.76299	-1.214
109477514	chr4:109477514:TGA:T	1.45268e-11	-1.59074	-3.28476e-10	7.33851e-05	-1.90213	-3.28476e-10
109477683	chr4:109477683:T:A	2.35824e-11	-2.52431e-10	-1.10623	0.000163287	-2.52431e-10	-1.10234
109478075	chr4:109478075:A:G	4.80218e-12	-1.41752	-1.28014	2.54083e-05	-1.68219	-1.28059
109478147	chr4:109478147:G:A	2.65646e-11	-2.52431e-10	-0.987149	0.000185824	-2.52431e-10	-0.973051
109479210	chr4:109479210:A:G	5.37138e-12	-1.4724	-1.11324	2.86664e-05	-1.72729	-1.11483
109479232	chr4:109479232:G:A	3.10603e-11	-2.52431e-10	-0.830797	0.000213862	-2.52431e-10	-0.83252
109479506	chr4:109479506:G:A	2.55369e-11	-2.52431e-10	-1.0266	0.000177019	-2.52431e-10	-1.02159
109479620	chr4:109479620:A:T	4.19317e-12	-1.57353	-1.25974	2.3535e-05	-1.77524	-1.26412
109481000	chr4:109481000:C:T	2.20397e-11	-2.52431e-10	-1.17388	0.000152389	-2.52431e-10	-1.17141
109481367	chr4:109481367:A:G	3.72101e-11	-2.52431e-10	-0.650148	0.00025989	-2.52431e-10	-0.637591
109482621	chr4:109482621:T:C	3.0291e-11	-2.52431e-10	-0.855876	0.000227836	-2.52431e-10	-0.769223
109483143	chr4:109483143:G:A	2.97161e-11	-2.52431e-10	-0.87504	0.000206081	-2.52431e-10	-0.869579
109483229	chr4:109483229:G:A	3.3101e-12	-1.80811	-1.26164	2.85372e-05	-1.59329	-1.25335
109483536	chr4:109483536:G:A	4.35924e-12	-1.80407	-0.990358	3.65911e-05	-1.62755	-0.970494
109483785	chr4:109483785:G:GA	1.93454e-11	-2.52431e-10	-1.30427	0.00013369	-2.52431e-10	-1.30233
109483886	chr4:109483886:AT:A	2.35091e-11	-2.52431e-10	-1.10934	0.000162776	-2.52431e-10	-1.10547
109484956	chr4:109484956:T:C	7.01414e-12	-1.87268	-0.446121	5.00999e-05	-1.90762	-0.376208
109485471	chr4:109485471:G:A	3.33016e-11	-2.52431e-10	-0.761124	0.000229022	-2.52431e-10	-0.764032
109485482	chr4:109485482:C:T	4.34876e-11	-2.52431e-10	-0.494252	0.00030897	-2.52431e-10	-0.464606
109486332	chr4:109486332:AT:A	3.53794e-11	-2.52431e-10	-0.700599	0.000246986	-2.52431e-10	-0.688519
109486360	chr4:109486360:T:A	2.66998e-11	-2.52431e-10	-0.982071	0.000185125	-2.52431e-10	-0.976818
109486571	chr4:109486571:C:T	4.41219e-11	-2.52431e-10	-0.479772	0.000300251	-2.52431e-10	-0.49323
109486937	chr4:109486937:G:T	3.38466e-12	-1.78563	-1.26185	2.95137e-05	-1.55941	-1.25359
109487205	chr4:109487205:A:ATTGAGAATG	2.07421e-11	-2.52431e-10	-1.23456	0.000142211	-2.52431e-10	-1.24054
109487236	chr4:109487236:A:G	2.71349e-11	-2.52431e-10	-0.965906	0.000195555	-2.52431e-10	-0.92201
109487852	chr4:109487852:CAAAAT:C	1.11153e-11	-1.85841	-3.28476e-10	9.92895e-05	-1.59981	-3.28476e-10
109487954	chr4:109487954:T:C	2.77804e-11	-2.52431e-10	-0.942398	0.000192685	-2.52431e-10	-0.936794
109488465	chr4:109488465:A:C	2.84721e-11	-2.52431e-10	-0.917802	0.00019752	-2.52431e-10	-0.91201
109488777	chr4:109488777:A:T	3.26706e-12	-1.82252	-1.26031	2.79538e-05	-1.61534	-1.25196
109488806	chr4:109488806:T:A	1.91703e-11	-2.52431e-10	-1.31337	0.000132405	-2.52431e-10	-1.31198
109488809	chr4:109488809:G:A	2.08345e-11	-2.52431e-10	-1.23012	0.000144058	-2.52431e-10	-1.22763
109488822	chr4:109488822:G:A	3.66691e-12	-1.67341	-1.29397	1.94717e-05	-1.93859	-1.2903
109489020	chr4:109489020:T:C	3.62154e-11	-2.52431e-10	-0.677245	0.000256414	-2.52431e-10	-0.651058
109489299	chr4:109489299:G:A	2.23867e-11	-2.52431e-10	-1.15826	0.000154673	-2.52431e-10	-1.15653
109489584	chr4:109489584:G:A	3.66216e-12	-1.65923	-1.30944	1.92254e-05	-1.93468	-1.30693
109489762	chr4:109489762:G:A	2.5506e-11	-2.52431e-10	-1.02781	0.000176028	-2.52431e-10	-1.02721
109490071	chr4:109490071:G:C	2.36155e-11	-2.52431e-10	-1.10483	0.00016352	-2.52431e-10	-1.10092
109490297	chr4:109490297:CCT:C	2.88805e-12	-1.90055	-1.30559	2.5371e-05	-1.65792	-1.30633
109490521	chr4:109490521:T:C	2.01498e-11	-2.52431e-10	-1.26353	0.000138813	-2.52431e-10	-1.26472
109490628	chr4:109490628:C:A	2.12978e-11	-2.52431e-10	-1.20812	0.00014685	-2.52431e-10	-1.20844
109490701	chr4:109490701:C:T	2.349e-11	-2.52431e-10	-1.11015	0.000162643	-2.52431e-10	-1.10629
109490707	chr4:109490707:G:A	3.70914e-12	-1.66659	-1.28934	1.96035e-05	-1.93674	-1.28541
109491028	chr4:109491028:TTTTG:T	3.6251e-11	-2.52431e-10	-0.676261	0.000256671	-2.52431e-10	-0.650052
109491046	chr4:109491046:CTAGTTTTAA:C	5.51156e-11	-0.257296	-3.28476e-10	0.000121557	-1.39747	-3.28476e-10
109491084	chr4:109491084:A:G	3.71576e-12	-1.6638	-1.29034	1.96024e-05	-1.93571	-1.28648
109491463	chr4:109491463:G:A	2.33281e-11	-1.11707	-3.28476e-10	0.000225947	-0.777548	-3.28476e-10
109491927	chr4:109491927:T:C	1.91369e-11	-2.52431e-10	-1.31511	0.000132165	-2.52431e-10	-1.3138
109492220	chr4:109492220:C:T	4.58499e-12	-1.89844	-0.845499	3.27707e-05	-1.88749	-0.820827
109492420	chr4:109492420:A:G	3.5254e-12	-1.8077	-1.19903	3.05128e-05	-1.59199	-1.18771
109492472	chr4:109492472:T:C	2.72434e-11	-2.52431e-10	-0.961915	0.000188934	-2.52431e-10	-0.956452
109492599	chr4:109492599:A:G	2.94122e-11	-2.52431e-10	-0.885318	0.000220633	-2.52431e-10	-0.80135
109493105	chr4:109493105:C:G	1.9426e-11	-2.52431e-10	-1.30011	0.00013434	-2.52431e-10	-1.29748
109493111	chr4:109493111:G:A	1.5778e-11	-1.52842	0.0203103	7.70736e-05	-1.94862	0.0955356
109493211	chr4:109493211:C:G	2.87538e-11	-2.52431e-10	-0.907958	0.000215519	-2.52431e-10	-0.824802
109493728	chr4:109493728:C:A	2.57018e-11	-2.52431e-10	-1.02017	0.000179641	-2.52431e-10	-1.00689
109493837	chr4:109493837:C:T	3.25473e-12	-1.82617	-1.26045	2.77835e-05	-1.62131	-1.2521
109493886	chr4:109493886:C:T	2.64348e-11	-2.52431e-10	-0.992047	0.00018531	-2.52431e-10	-0.97582
109494400	chr4:109494400:A:G	4.4743e-11	-2.52431e-10	-0.465794	0.000318048	-2.52431e-10	-0.435647
109494685	chr4:109494685:A:T	2.35087e-11	-2.52431e-10	-1.10936	0.000162772	-2.52431e-10	-1.1055
109495794	chr4:109495794:T:C	3.15592e-11	-2.52431e-10	-0.814863	0.000218351	-2.52431e-10	-0.811747
109496273	chr4:109496273:C:T	5.3359e-11	-2.52431e-10	-0.289686	0.000375814	-2.52431e-10	-0.268756
109496394	chr4:109496394:T:C	3.81173e-12	-1.61097	-1.31768	1.94101e-05	-1.91322	-1.31883
109497056	chr4:109497056:G:A	2.91155e-12	-1.88346	-1.31458	2.60717e-05	-1.62185	-1.31515
109497180	chr4:109497180:G:A	4.34876e-11	-2.52431e-10	-0.494252	0.00030897	-2.52431e-10	-0.464606
109498340	chr4:109498340:T:C	2.05225e-11	-2.52431e-10	-1.2452	0.000141721	-2.52431e-10	-1.24399
109498426	chr4:109498426:C:T	3.74999e-11	-2.52431e-10	-0.642389	0.000260537	-2.52431e-10	-0.635103
109498510	chr4:109498510:G:A	5.20061e-12	-1.43533	-1.18262	2.85072e-05	-1.66331	-1.18439
109498675	chr4:109498675:G:A	3.63469e-12	-1.69697	-1.27923	1.96413e-05	-1.94541	-1.2748
109498804	chr4:109498804:C:T	1.28144e-10	0.896272	-0.309848	0.00110331	1.0784	-0.270183
109498901	chr4:109498901:A:G	3.84111e-12	-1.64302	-1.27795	1.99435e-05	-1.93163	-1.27331
109498917	chr4:109498917:G:C	3.1002e-11	-2.52431e-10	-0.832676	0.000215066	-2.52431e-10	-0.826906
109499281	chr4:109499281:CTTA:C	2.31236e-11	-2.52431e-10	-1.12587	0.000162247	-2.52431e-10	-1.10873
109499313	chr4:109499313:A:G	3.60367e-11	-2.52431e-10	-0.682189	0.000255123	-2.52431e-10	-0.656102
109499468	chr4:109499468:T:C	3.27374e-11	-2.52431e-10	-0.77821	0.000226018	-2.52431e-10	-0.777235
109499609	chr4:109499609:G:T	3.75968e-12	-1.65884	-1.28355	1.97708e-05	-1.93432	-1.27932
109500331	chr4:109500331:G:A	1.93046e-11	-2.52431e-10	-1.30638	0.000133402	-2.52431e-10	-1.30448
109500527	chr4:109500527:A:G	2.85699e-11	-2.52431e-10	-0.914374	0.000198084	-2.52431e-10	-0.909159
109500641	chr4:109500641:G:A	6.61037e-11	-2.52431e-10	-0.0755027	0.000467333	-2.52431e-10	-0.0508069
109500689	chr4:109500689:T:A	6.51866e-12	-1.82687	-0.56519	4.29967e-05	-1.93605	-0.500673
109500842	chr4:109500842:A:C	4.48244e-11	-2.52431e-10	-0.463976	0.000306397	-2.52431e-10	-0.472967
109501084	chr4:109501084:T:C	1.39562e-11	-1.41137	-0.219434	6.1861e-05	-1.92053	-0.152428
109501120	chr4:109501120:T:C	3.24541e-12	-1.82849	-1.261	2.7635e-05	-1.62613	-1.25264
109503189	chr4:109503189:A:C	3.41803e-11	-2.52431e-10	-0.735079	0.000241722	-2.52431e-10	-0.710062
109503292	chr4:109503292:C:T	4.95322e-12	-1.45116	-1.21553	2.62558e-05	-1.71334	-1.21662
109503369	chr4:109503369:G:C	5.19701e-12	-1.35185	-1.26679	2.65188e-05	-1.65794	-1.26206
109503623	chr4:109503623:G:T	2.89816e-12	-1.89827	-1.30438	2.54846e-05	-1.65462	-1.30516
109503737	chr4:109503737:A:G	2.03733e-11	-2.52431e-10	-1.2525	0.000140682	-2.52431e-10	-1.25135
109504001	chr4:109504001:T:C	3.11234e-11	-2.52431e-10	-0.828768	0.000215913	-2.52431e-10	-0.822973
109505013	chr4:109505013:T:C	2.21355e-11	-2.52431e-10	-1.16955	0.000152455	-2.52431e-10	-1.17098
109505039	chr4:109505039:T:G	3.61009e-11	-2.52431e-10	-0.680411	0.000255588	-2.52431e-10	-0.654283
109505468	chr4:109505468:C:T	2.71773e-11	-2.52431e-10	-0.964347	0.00019018	-2.52431e-10	-0.949879
109505477	chr4:109505477:A:G	4.02935e-12	-1.82967	-1.04345	3.32781e-05	-1.66745	-1.0255
109505532	chr4:109505532:C:T	1.3257e-10	0.658414	-0.0380274	0.00116061	0.850808	0.00804747
109506584	chr4:109506584:G:C	1.19293e-11	-1.78773	-3.28476e-10	7.05124e-05	-1.94206	-3.28476e-10
109506603	chr4:109506603:G:T	5.28812e-12	-1.35352	-1.24775	2.70101e-05	-1.65941	-1.24223
109506843	chr4:109506843:C:A	9.70576e-12	-1.56057	-0.433435	4.81349e-05	-1.95345	-0.370395
109506861	chr4:109506861:G:A	3.73964e-12	-1.66592	-1.28181	1.97685e-05	-1.93625	-1.27751
109506967	chr4:109506967:A:G	1.99939e-11	-2.52431e-10	-1.2713	0.000138036	-2.52431e-10	-1.27033
109507056	chr4:109507056:A:G	4.67419e-11	-2.52431e-10	-0.422088	0.000319557	-2.52431e-10	-0.430913
109507355	chr4:109507355:A:G	5.48302e-12	-1.4358	-1.12927	2.89305e-05	-1.70216	-1.13079
109508157	chr4:109508157:A:C	2.79657e-11	-2.52431e-10	-0.935748	0.000193979	-2.52431e-10	-0.930099
109508277	chr4:109508277:C:T	9.80056e-12	-1.51641	-0.467873	4.68326e-05	-1.94521	-0.406063
109508346	chr4:109508346:C:T	2.63332e-11	-2.52431e-10	-0.995899	0.000182586	-2.52431e-10	-0.990629
109508504	chr4:109508504:T:C	3.02905e-11	-2.52431e-10	-0.855894	0.00022771	-2.52431e-10	-0.769778
109508891	chr4:109508891:C:T	3.33159e-11	-2.52431e-10	-0.760692	0.000235512	-2.52431e-10	-0.736088
109509176	chr4:109509176:C:T	5.14452e-12	-1.44551	-1.18329	2.72482e-05	-1.70837	-1.18449
109509440	chr4:109509440:G:A	4.63152e-11	-2.52431e-10	-0.431259	0.000315026	-2.52431e-10	-0.445195
109510200	chr4:109510200:A:G	1.89835e-11	-2.52431e-10	-1.32316	0.000130959	-2.52431e-10	-1.32297
109510444	chr4:109510444:A:G	3.26252e-12	-1.84934	-1.23489	2.74755e-05	-1.65929	-1.22526
109510545	chr4:109510545:T:G	5.78502e-12	-1.37136	-1.1401	2.99943e-05	-1.65531	-1.14153
109510760	chr4:109510760:G:A	9.23751e-12	-1.57797	-0.465482	4.64363e-05	-1.95615	-0.403617
109510922	chr4:109510922:G:T	2.80682e-11	-0.932091	-3.28476e-10	0.000421149	-0.154862	-3.28476e-10
109511570	chr4:109511570:C:T	2.71671e-11	-2.52431e-10	-0.96472	0.000188424	-2.52431e-10	-0.959156
109511694	chr4:109511694:A:G	3.73411e-12	-1.66329	-1.28593	1.96992e-05	-1.93546	-1.28181
109512817	chr4:109512817:A:C	2.80812e-11	-2.52431e-10	-0.931627	0.000194795	-2.52431e-10	-0.925899
109513092	chr4:109513092:A:T	4.53389e-12	-1.49821	-1.25694	2.48904e-05	-1.72195	-1.26141
109513103	chr4:109513103:T:A	2.57702e-11	-2.52431e-10	-1.01751	0.000180148	-2.52431e-10	-1.00407
109513289	chr4:109513289:T:A	1.95235e-11	-2.52431e-10	-1.29511	0.000134934	-2.52431e-10	-1.29307
109513290	chr4:109513290:T:A	3.85228e-12	-1.65711	-1.26095	2.22117e-05	-1.8319	-1.26533
109513388	chr4:109513388:A:G	1.23687e-11	-1.75156	-3.28476e-10	7.32913e-05	-1.90341	-3.28476e-10
109513430	chr4:109513430:C:G	3.26332e-12	-1.8625	-1.22149	2.7267e-05	-1.68098	-1.2112
109513531	chr4:109513531:C:T	3.25711e-12	-1.85261	-1.23328	2.743e-05	-1.66262	-1.22359
109514437	chr4:109514437:G:A	3.4797e-12	-1.70523	-1.31456	3.2587e-05	-1.3989	-1.31504
109514497	chr4:109514497:A:G	5.27757e-12	-1.90623	-0.697028	3.98165e-05	-1.87779	-0.635776
109515152	chr4:109515152:G:C	2.08555e-11	-2.52431e-10	-1.22911	0.000146731	-2.52431e-10	-1.20925
109515201	chr4:109515201:C:T	5.37556e-12	-1.84675	-0.73811	3.63405e-05	-1.92511	-0.679811
109515291	chr4:109515291:C:T	5.87624e-12	-1.23566	-1.26016	2.9071e-05	-1.57317	-1.25494
109515337	chr4:109515337:G:A	2.70629e-11	-2.52431e-10	-0.968564	0.000187697	-2.52431e-10	-0.963021
109516374	chr4:109516374:C:T	5.36823e-12	-1.40519	-1.18104	2.81e-05	-1.67977	-1.18231
109516714	chr4:109516714:C:T	1.45637e-11	-1.5882	-3.28476e-10	9.31301e-05	-1.66385	-3.28476e-10
109516777	chr4:109516777:C:T	8.35113e-12	-1.05496	-1.08937	0.000180013	0.0689811	-1.0738
109517611	chr4:109517611:A:G	3.6051e-11	-2.52431e-10	-0.681792	0.000255226	-2.52431e-10	-0.655699
109517896	chr4:109517896:T:A	4.35089e-12	-1.53277	-1.26358	2.41393e-05	-1.74619	-1.26782
109517918	chr4:109517918:G:C	3.54756e-11	-0.697882	-3.28476e-10	0.000569332	0.146615	-3.28476e-10
109517975	chr4:109517975:ATTTATTTT:A	5.76892e-11	-2.52431e-10	-0.211657	0.000449496	-2.52431e-10	-0.0897214
109518181	chr4:109518181:T:C	5.57307e-12	-1.38917	-1.15961	2.90414e-05	-1.66816	-1.16097
109518522	chr4:109518522:A:G	2.35334e-11	-2.52431e-10	-1.10831	0.000162946	-2.52431e-10	-1.10443
109518724	chr4:109518724:T:C	4.69952e-11	-2.52431e-10	-0.416683	0.000319612	-2.52431e-10	-0.430741
109519026	chr4:109519026:C:T	1.99176e-11	-2.52431e-10	-1.27512	0.000137778	-2.52431e-10	-1.2722
109519344	chr4:109519344:A:G	2.0758e-11	-2.52431e-10	-1.2338	0.000143369	-2.52431e-10	-1.23243
109520262	chr4:109520262:C:T	5.57345e-12	-1.91336	-0.635353	4.28449e-05	-1.86932	-0.570942
109520396	chr4:109520396:A:T	6.38585e-11	-2.52431e-10	-0.110058	0.00045532	-2.52431e-10	-0.076849
109520496	chr4:109520496:G:A	2.71161e-11	-2.52431e-10	-0.9666	0.000188054	-2.52431e-10	-0.961122
109520750	chr4:109520750:T:C	2.70724e-11	-2.52431e-10	-0.968214	0.000187748	-2.52431e-10	-0.962747
109520976	chr4:109520976:G:A	2.92905e-11	-2.52431e-10	-0.889463	0.000201508	-2.52431e-10	-0.892022
109520992	chr4:109520992:C:CA	5.45513e-12	-1.44738	-1.1228	2.8916e-05	-1.70913	-1.12432
109522034	chr4:109522034:T:A	1.41381e-11	-1.54929	-0.0685625	7.00153e-05	-1.95378	0.00463987
109522047	chr4:109522047:T:A	2.03125e-11	-1.25549	-3.28476e-10	0.000200562	-0.896725	-3.28476e-10
109522100	chr4:109522100:G:A	2.69863e-12	-1.95826	-1.31572	2.0774e-05	-1.84793	-1.31622
109522195	chr4:109522195:C:T	3.13436e-12	-1.8621	-1.2622	2.62865e-05	-1.67508	-1.25372
109522350	chr4:109522350:G:A	3.78533e-12	-1.65351	-1.28208	1.98403e-05	-1.93237	-1.27777
109522392	chr4:109522392:G:A	3.24507e-12	-1.83318	-1.25642	2.75798e-05	-1.63297	-1.2478
109522440	chr4:109522440:A:G	4.34662e-12	-1.51513	-1.2822	2.38955e-05	-1.74349	-1.28067
109522694	chr4:109522694:C:T	1.92863e-11	-2.52431e-10	-1.30733	0.000133274	-2.52431e-10	-1.30544
109522969	chr4:109522969:A:G	5.26207e-12	-1.93616	-0.670042	4.29463e-05	-1.83056	-0.607334
109523110	chr4:109523110:A:G	1.35291e-11	-1.66188	-3.28476e-10	0.000131046	-1.3223	-3.28476e-10
109523114	chr4:109523114:G:T	2.87051e-11	-2.52431e-10	-0.909653	0.00019914	-2.52431e-10	-0.903841
109523373	chr4:109523373:G:A	1.84132e-11	-1.35366	-3.28476e-10	8.34858e-05	-1.77317	-3.28476e-10
109523684	chr4:109523684:AAC:A	1.97653e-11	-2.52431e-10	-1.2828	0.00013604	-2.52431e-10	-1.2849
109524527	chr4:109524527:G:A	2.83627e-11	-2.52431e-10	-0.921652	0.000196768	-2.52431e-10	-0.915822
109524679	chr4:109524679:G:A	3.69719e-12	-1.66944	-1.28971	1.95848e-05	-1.93729	-1.28581
109524743	chr4:109524743:C:CT	2.04622e-11	-2.52431e-10	-1.24815	0.000141976	-2.52431e-10	-1.24219
109524789	chr4:109524789:A:G	5.21445e-12	-1.90694	-0.708355	3.93786e-05	-1.87697	-0.647656
109524980	chr4:109524980:C:T	3.11392e-12	-1.87158	-1.25926	2.58111e-05	-1.69626	-1.25078
109525043	chr4:109525043:A:G	1.00637e-11	-1.54011	-0.417685	4.91026e-05	-1.94993	-0.354004
109525164	chr4:109525164:A:G	5.26826e-12	-1.89335	-0.711675	3.86366e-05	-1.89251	-0.65114
109525190	chr4:109525190:A:G	1.96905e-11	-2.52431e-10	-1.28659	0.000135767	-2.52431e-10	-1.28691
109525253	chr4:109525253:T:C	3.56097e-12	-1.923	-1.0737	2.66635e-05	-1.85982	-1.05473
109525298	chr4:109525298:A:G	1.25919e-11	-0.592549	-1.14112	0.00040141	0.924544	-1.12741
109525549	chr4:109525549:A:G	3.62318e-11	-2.52431e-10	-0.67679	0.000256533	-2.52431e-10	-0.650593
109525590	chr4:109525590:T:C	3.10416e-11	-2.52431e-10	-0.8314	0.000215343	-2.52431e-10	-0.825617
109526007	chr4:109526007:T:C	1.05451e-11	-1.91107	-3.28476e-10	7.28552e-05	-1.90937	-3.28476e-10
109526051	chr4:109526051:C:T	2.00209e-11	-2.52431e-10	-1.26995	0.000137772	-2.52431e-10	-1.27225
109526795	chr4:109526795:A:T	3.4633e-11	-2.52431e-10	-0.721921	0.000255458	-2.52431e-10	-0.654789
109526941	chr4:109526941:T:C	2.82735e-11	-2.52431e-10	-0.924802	0.000196142	-2.52431e-10	-0.919008
109527501	chr4:109527501:C:G	2.78911e-11	-2.52431e-10	-0.938419	0.000195277	-2.52431e-10	-0.923429
109527546	chr4:109527546:A:G	8.94313e-12	-1.61008	-0.46576	4.62313e-05	-1.96015	-0.404042
109527728	chr4:109527728:C:CATCACTCCA	2.39018e-11	-2.52431e-10	-1.09277	0.000165506	-2.52431e-10	-1.08884
109527974	chr4:109527974:T:C	4.25709e-11	-2.52431e-10	-0.515557	0.000293797	-2.52431e-10	-0.514962
109528745	chr4:109528745:AACTTAG:A	5.34901e-12	-1.46568	-1.12414	2.84861e-05	-1.72277	-1.12566
109528840	chr4:109528840:C:T	3.88675e-12	-1.61142	-1.29774	1.97929e-05	-1.91824	-1.29429
109528965	chr4:109528965:C:T	1.44507e-11	-1.59599	-3.28476e-10	7.35829e-05	-1.89944	-3.28476e-10
109528966	chr4:109528966:G:A	1.94228e-11	-2.52431e-10	-1.30028	0.000134315	-2.52431e-10	-1.29766
109528980	chr4:109528980:A:G	3.81121e-12	-1.64254	-1.28624	1.98234e-05	-1.92885	-1.28214
109529498	chr4:109529498:G:A	2.78957e-11	-2.52431e-10	-0.938256	0.000208525	-2.52431e-10	-0.857789
109529680	chr4:109529680:A:G	2.10495e-11	-2.52431e-10	-1.21985	0.000145562	-2.52431e-10	-1.21725
109530025	chr4:109530025:T:C	2.81559e-11	-2.52431e-10	-0.928971	0.000195259	-2.52431e-10	-0.923523
109530228	chr4:109530228:C:G	6.04386e-11	-2.52431e-10	-0.165099	0.000412471	-2.52431e-10	-0.175683
109530234	chr4:109530234:T:C	5.00281e-12	-1.91344	-0.743284	3.82721e-05	-1.86875	-0.684382
109530522	chr4:109530522:C:T	9.89011e-12	-1.50823	-0.466966	4.68031e-05	-1.94402	-0.407878
109530683	chr4:109530683:G:A	9.61346e-12	-1.5164	-0.48716	4.59003e-05	-1.94532	-0.426056
109530856	chr4:109530856:G:A	1.09181e-11	-1.87631	-3.28476e-10	9.11773e-05	-1.68504	-3.28476e-10
109530864	chr4:109530864:C:A	5.64716e-12	-1.8811	-0.65448	4.05638e-05	-1.90369	-0.591282
109531219	chr4:109531219:C:T	5.285e-12	-1.90699	-0.694863	3.99257e-05	-1.8773	-0.633527
109531309	chr4:109531309:G:A	6.68253e-11	-0.0646468	-3.28476e-10	0.000136727	-1.27986	-3.28476e-10
109531342	chr4:109531342:A:G	3.0866e-11	-2.52431e-10	-0.837073	0.00021412	-2.52431e-10	-0.831315
109531363	chr4:109531363:AC:A	4.33817e-11	-2.52431e-10	-0.496691	0.000308204	-2.52431e-10	-0.467088
109531380	chr4:109531380:T:C	3.26516e-12	-1.82741	-1.256	2.78448e-05	-1.62388	-1.24733
109531554	chr4:109531554:A:G	1.96597e-11	-2.52431e-10	-1.28816	0.000135627	-2.52431e-10	-1.28794
109531849	chr4:109531849:T:C	1.89838e-11	-2.52431e-10	-1.32314	0.000130961	-2.52431e-10	-1.32295
109531865	chr4:109531865:A:T	3.81989e-12	-1.62032	-1.30619	1.95503e-05	-1.9167	-1.30816
109531953	chr4:109531953:A:G	4.70576e-11	-2.52431e-10	-0.415355	0.000334794	-2.52431e-10	-0.384334
109531964	chr4:109531964:A:G	3.90922e-11	-2.52431e-10	-0.600806	0.00026978	-2.52431e-10	-0.600242
109532883	chr4:109532883:T:C	3.78225e-12	-1.637	-1.29941	1.95862e-05	-1.92699	-1.29604
109533150	chr4:109533150:G:A	5.28879e-12	-1.91867	-0.68247	4.10936e-05	-1.86143	-0.620568
109533188	chr4:109533188:G:A	3.85401e-12	-1.63442	-1.28319	1.99412e-05	-1.92612	-1.27894
109533416	chr4:109533416:A:G	4.18444e-12	-1.84107	-0.994282	3.44074e-05	-1.68479	-0.974784
109533569	chr4:109533569:T:C	4.64275e-11	-2.52431e-10	-0.428836	0.000315784	-2.52431e-10	-0.442791
109534702	chr4:109534702:G:C	2.76052e-11	-2.52431e-10	-0.948724	0.000191489	-2.52431e-10	-0.943017
109534744	chr4:109534744:A:C	3.79822e-11	-2.52431e-10	-0.629611	0.000262987	-2.52431e-10	-0.625745
109534983	chr4:109534983:G:T	4.54692e-11	-2.52431e-10	-0.449692	0.000309384	-2.52431e-10	-0.463265
109535120	chr4:109535120:G:A	1.89816e-11	-2.52431e-10	-1.32326	0.000130899	-2.52431e-10	-1.32342
109535139	chr4:109535139:T:C	2.70116e-11	-2.52431e-10	-0.970463	0.000187403	-2.52431e-10	-0.964587
109536251	chr4:109536251:A:T	2.86368e-11	-2.52431e-10	-0.912034	0.000214609	-2.52431e-10	-0.829032
109536406	chr4:109536406:G:GA	6.08976e-12	-1.29189	-1.16823	3.03598e-05	-1.62515	-1.15958
109538342	chr4:109538342:A:G	2.73614e-11	-2.52431e-10	-0.957593	0.000189768	-2.52431e-10	-0.952048
109538428	chr4:109538428:T:A	3.61307e-12	-1.96109	-1.02108	3.12699e-05	-1.75385	-1.00134
109538993	chr4:109538993:C:G	2.72525e-11	-2.52431e-10	-0.961581	0.000189023	-2.52431e-10	-0.955981
109539171	chr4:109539171:A:C	1.70676e-11	-1.42955	-3.28476e-10	7.90045e-05	-1.82834	-3.28476e-10
109539271	chr4:109539271:A:AT	2.55839e-11	-2.52431e-10	-1.02476	0.000178785	-2.52431e-10	-1.01166
109539274	chr4:109539274:T:A	3.66054e-11	-2.52431e-10	-0.666533	0.000254405	-2.52431e-10	-0.658924
109539342	chr4:109539342:A:G	3.78847e-11	-0.632182	-3.28476e-10	0.000122247	-1.39181	-3.28476e-10
109539463	chr4:109539463:T:C	2.64805e-11	-2.52431e-10	-0.99032	0.000185194	-2.52431e-10	-0.976447
109539491	chr4:109539491:G:A	3.60116e-12	-1.96371	-1.02176	3.23047e-05	-1.72067	-1.00197
109539728	chr4:109539728:C:A	4.26193e-12	-1.55373	-1.26328	2.3783e-05	-1.76135	-1.26753
109540319	chr4:109540319:CAGTT:C	2.82115e-11	-2.52431e-10	-0.926998	0.000211126	-2.52431e-10	-0.845392
109540528	chr4:109540528:A:T	2.71918e-11	-2.52431e-10	-0.963814	0.000188597	-2.52431e-10	-0.958234
109541008	chr4:109541008:A:G	3.61295e-12	-1.96149	-1.02072	3.1395e-05	-1.7501	-1.0011
109541095	chr4:109541095:C:T	5.13824e-12	-1.37651	-1.25351	2.64272e-05	-1.67526	-1.2482
109541376	chr4:109541376:A:T	3.71293e-11	-0.652322	-3.28476e-10	0.000889807	0.593155	-3.28476e-10
109541747	chr4:109541747:T:A	1.02014e-11	-1.59175	-0.352455	5.19698e-05	-1.9571	-0.290087
109542165	chr4:109542165:G:A	2.76261e-12	-1.96365	-1.2869	2.12291e-05	-1.85858	-1.28389
109542386	chr4:109542386:G:C	3.75918e-12	-1.6234	-1.31913	1.92997e-05	-1.91763	-1.32013
109542726	chr4:109542726:T:G	2.83409e-11	-2.52431e-10	-0.922421	0.000196616	-2.52431e-10	-0.916598
109542780	chr4:109542780:A:G	1.62642e-11	-1.47776	-3.28476e-10	7.53116e-05	-1.87622	-3.28476e-10
109543163	chr4:109543163:G:A	2.62163e-11	-2.52431e-10	-1.00035	0.00018331	-2.52431e-10	-0.986669
109543296	chr4:109543296:G:A	3.65934e-11	0.496474	-1.16334	0.000774045	1.6162	-1.16242
109543603	chr4:109543603:C:T	1.99497e-11	-2.52431e-10	-1.27351	0.00013805	-2.52431e-10	-1.27024
109543823	chr4:109543823:A:G	2.34874e-11	-2.52431e-10	-1.11026	0.000162625	-2.52431e-10	-1.1064
109543887	chr4:109543887:A:G	3.79378e-12	-1.61012	-1.32324	1.93358e-05	-1.91299	-1.3229
109544305	chr4:109544305:ACACT:A	4.34595e-11	-2.52431e-10	-0.494898	0.00029569	-2.52431e-10	-0.508537
109545257	chr4:109545257:G:A	5.42467e-12	-1.94202	-0.633755	4.02703e-05	-1.9214	-0.580838
109545602	chr4:109545602:A:C	2.67823e-12	-1.96142	-1.32016	2.03635e-05	-1.86366	-1.32044
109545677	chr4:109545677:T:G	1.95972e-11	-2.52431e-10	-1.29134	0.000135189	-2.52431e-10	-1.29118
109546393	chr4:109546393:TTCTC:T	4.65564e-11	-2.52431e-10	-0.426065	0.000318293	-2.52431e-10	-0.434877
109546408	chr4:109546408:G:A	2.87298e-11	-2.52431e-10	-0.908792	0.000198005	-2.52431e-10	-0.909557
109546597	chr4:109546597:C:T	5.2054e-12	-1.93975	-0.677282	4.24509e-05	-1.83292	-0.616579
109547393	chr4:109547393:A:T	3.92234e-12	-1.58046	-1.31958	1.96439e-05	-1.90161	-1.31847
109547734	chr4:109547734:TATTAGTCTA:T	4.57153e-11	-2.52431e-10	-0.444294	0.000311004	-2.52431e-10	-0.458043
109547829	chr4:109547829:G:A	4.04481e-11	0.394709	-0.961418	0.000328127	0.54288	-0.947328
109548683	chr4:109548683:G:A	2.35322e-11	-2.52431e-10	-1.10836	0.000164435	-2.52431e-10	-1.09533
109548739	chr4:109548739:A:G	1.67664e-11	-1.44735	-3.28476e-10	0.000137804	-1.27202	-3.28476e-10
109548798	chr4:109548798:T:C	1.00545e-10	-2.52431e-10	0.343876	0.000679287	-2.52431e-10	0.323194
109548855	chr4:109548855:G:A	2.61693e-11	-2.52431e-10	-1.00214	0.000180044	-2.52431e-10	-1.00465
109549305	chr4:109549305:G:A	2.74344e-11	-2.52431e-10	-0.954932	0.000193717	-2.52431e-10	-0.931451
109549637	chr4:109549637:AT:A	3.51548e-12	-1.94199	-1.06757	2.75361e-05	-1.83283	-1.04952
109549641	chr4:109549641:T:A	3.72831e-12	-1.9426	-1.00818	2.93228e-05	-1.83134	-0.988144
109549660	chr4:109549660:G:GAAAC	3.44229e-12	-1.95312	-1.07747	2.81913e-05	-1.79909	-1.05975
109549676	chr4:109549676:T:C	1.23172e-11	-1.75573	-3.28476e-10	6.93499e-05	-1.95868	-3.28476e-10
109550005	chr4:109550005:AC:A	3.9665e-12	-1.57813	-1.31071	2.23522e-05	-1.78005	-1.31087
109550425	chr4:109550425:T:C	2.57649e-11	-2.52431e-10	-1.01772	0.000178454	-2.52431e-10	-1.01352
109550736	chr4:109550736:AGTGCAGTGGCCAATC:A	1.42964e-11	-1.60672	-3.28476e-10	8.04642e-05	-1.81004	-3.28476e-10
109550775	chr4:109550775:C:T	2.97792e-12	-1.87122	-1.30428	1.94869e-05	-1.92455	-1.30355
109551098	chr4:109551098:A:G	2.93774e-12	-1.88568	-1.30341	3.40578e-05	-1.36567	-1.30412
109551818	chr4:109551818:G:A	8.11728e-11	-2.52431e-10	0.129852	0.000581705	-2.52431e-10	0.168115
109551937	chr4:109551937:TG:T	2.12018e-11	-2.52431e-10	-1.21264	0.000146796	-2.52431e-10	-1.20881
109552072	chr4:109552072:G:A	3.77602e-12	-1.90139	-1.03667	3.30891e-05	-1.6799	-1.01875
109552196	chr4:109552196:C:T	3.70249e-11	-2.52431e-10	-0.655138	0.000256665	-2.52431e-10	-0.650079
109552248	chr4:109552248:G:A	4.823e-12	-1.38124	-1.31209	2.36088e-05	-1.72398	-1.31225
109552385	chr4:109552385:A:G	1.89779e-11	-2.52431e-10	-1.32345	0.000130902	-2.52431e-10	-1.3234
109552507	chr4:109552507:A:G	6.56881e-11	-2.52431e-10	-0.0818106	0.000469613	-2.52431e-10	-0.0459405
109552572	chr4:109552572:C:T	2.03921e-11	-2.52431e-10	-1.25158	0.000140812	-2.52431e-10	-1.25042
109552592	chr4:109552592:T:C	2.09789e-11	-2.52431e-10	-1.22321	0.000145707	-2.52431e-10	-1.21625
109552636	chr4:109552636:G:A	2.42687e-11	-2.52431e-10	-1.07754	0.000170632	-2.52431e-10	-1.05834
109552639	chr4:109552639:G:A	1.71439e-10	-2.52431e-10	0.8775	0.00124027	-2.52431e-10	0.925235
109552729	chr4:109552729:T:C	5.05273e-12	-1.56284	-1.08396	5.60821e-05	-1.10141	-1.06962
109552972	chr4:109552972:C:T	2.36812e-11	-1.05597	-0.0460753	9.52608e-05	-1.67421	0.0329841
109553147	chr4:109553147:G:A	3.19454e-12	-1.7818	-1.32348	2.95946e-05	-1.48704	-1.32322
109553165	chr4:109553165:A:G	2.11008e-11	-1.00876	-0.208653	8.16789e-05	-1.66378	-0.131276
109553291	chr4:109553291:T:A	3.43259e-12	-1.96182	-1.07159	2.87255e-05	-1.78729	-1.05277
109553411	chr4:109553411:G:A	1.10675e-11	-1.86272	-3.28476e-10	8.62884e-05	-1.74015	-3.28476e-10
109553449	chr4:109553449:C:T	3.02911e-11	-2.52431e-10	-0.855873	0.000211694	-2.52431e-10	-0.842706
109553504	chr4:109553504:C:T	5.90187e-12	-1.23873	-1.25273	2.18731e-05	-1.87037	-1.24222
109553913	chr4:109553913:T:C	7.77582e-12	-1.01542	-1.20029	2.51513e-05	-1.78675	-1.18619
109554044	chr4:109554044:T:G	3.29398e-11	-2.52431e-10	-0.772046	0.000227752	-2.52431e-10	-0.769591
109554094	chr4:109554094:G:T	5.68349e-12	-1.27108	-1.25809	2.14969e-05	-1.88197	-1.24797
109554230	chr4:109554230:C:T	2.96485e-12	-1.87028	-1.30962	1.9301e-05	-1.93106	-1.30663
109554461	chr4:109554461:G:A	3.74354e-12	-1.63157	-1.31513	3.63602e-05	-1.29234	-1.31203
109554689	chr4:109554689:C:T	1.24961e-11	-1.05016	-0.691157	0.000227553	-0.110859	-0.659609
109554736	chr4:109554736:G:A	3.77212e-12	-1.95832	-0.980766	3.07953e-05	-1.81076	-0.959731
109554991	chr4:109554991:C:T	4.56794e-11	-2.52431e-10	-0.44508	0.000324931	-2.52431e-10	-0.414236
109555126	chr4:109555126:A:G	4.56377e-12	-1.46217	-1.28641	5.11213e-05	-0.982998	-1.28065
109555531	chr4:109555531:T:C	1.1021e-11	-1.86693	-3.28476e-10	8.57579e-05	-1.74632	-3.28476e-10
109555714	chr4:109555714:G:C	9.40498e-12	-1.53683	-0.488654	4.54714e-05	-1.94908	-0.431685
109555973	chr4:109555973:T:C	4.43943e-12	-1.49716	-1.27904	4.90257e-05	-1.03274	-1.27277
109556139	chr4:109556139:T:C	3.70003e-11	-2.52431e-10	-0.655803	0.000256492	-2.52431e-10	-0.65075
109556241	chr4:109556241:C:CTCCATATT	2.03314e-11	-2.52431e-10	-1.25456	0.000140395	-2.52431e-10	-1.25339
109556250	chr4:109556250:C:T	2.7613e-11	-2.52431e-10	-0.948441	0.000190226	-2.52431e-10	-0.949639
109556355	chr4:109556355:C:T	1.18176e-11	-1.5442	-0.252933	7.03315e-05	-1.75612	-0.188506
109556740	chr4:109556740:T:C	4.0009e-11	-2.52431e-10	-0.577624	0.000308684	-2.52431e-10	-0.465531
109557288	chr4:109557288:G:C	3.2865e-11	-2.52431e-10	-0.774321	0.000227234	-2.52431e-10	-0.77187
109557300	chr4:109557300:C:T	1.32282e-11	-1.95241	0.268036	0.00011425	-1.94837	0.488903
109557345	chr4:109557345:T:C	2.3226e-11	-2.52431e-10	-1.12146	0.000162152	-2.52431e-10	-1.10932
109557460	chr4:109557460:G:A	5.76731e-11	-2.52431e-10	-0.211937	0.000412124	-2.52431e-10	-0.176525
109557595	chr4:109557595:G:A	3.22228e-11	-2.52431e-10	-0.794054	0.000220005	-2.52431e-10	-0.804197
109557602	chr4:109557602:G:A	4.6422e-12	-1.43829	-1.29325	5.25679e-05	-0.947682	-1.28806
109557746	chr4:109557746:G:A	5.82579e-12	-1.5792	-0.925229	3.29315e-05	-1.7728	-0.930619
109557799	chr4:109557799:C:T	4.00217e-11	-2.52431e-10	-0.577306	0.000272795	-2.52431e-10	-0.58913
109557920	chr4:109557920:A:C	3.86931e-12	-1.91275	-1.0009	2.76201e-05	-1.90013	-0.979171
109558177	chr4:109558177:A:G	3.2523e-12	-1.78072	-1.30665	1.88332e-05	-1.95906	-1.30317
109558318	chr4:109558318:A:G	6.04515e-12	-1.53994	-0.92753	3.3792e-05	-1.74474	-0.932889
109558328	chr4:109558328:A:C	3.47736e-12	-1.70224	-1.31821	3.27082e-05	-1.39436	-1.31587
109558515	chr4:109558515:C:T	3.31817e-12	-1.75864	-1.30868	1.87363e-05	-1.96197	-1.30542
109558594	chr4:109558594:C:T	1.69208e-11	-1.43819	-3.28476e-10	8.24887e-05	-1.78519	-3.28476e-10
109558612	chr4:109558612:A:G	7.72049e-12	-1.68422	-0.538635	4.28496e-05	-1.96088	-0.479271
109559045	chr4:109559045:C:T	1.92145e-11	-2.52431e-10	-1.31107	0.000132411	-2.52431e-10	-1.31194
109560095	chr4:109560095:T:C	2.05455e-11	-2.52431e-10	-1.24409	0.00014279	-2.52431e-10	-1.23648
109560887	chr4:109560887:C:A	3.33805e-12	-1.74313	-1.31821	1.85083e-05	-1.96248	-1.31716
109560910	chr4:109560910:G:A	2.24804e-11	-2.52431e-10	-1.15409	0.000154689	-2.52431e-10	-1.15643
109560988	chr4:109560988:C:T	5.36518e-11	-2.52431e-10	-0.284212	0.00038263	-2.52431e-10	-0.250781
109561375	chr4:109561375:TC:T	2.12793e-11	-2.52431e-10	-1.20899	0.000146328	-2.52431e-10	-1.212
109562413	chr4:109562413:C:T	1.14909e-11	-1.82517	-3.28476e-10	9.09177e-05	-1.6879	-3.28476e-10
109562534	chr4:109562534:A:T	3.70876e-12	-1.92143	-1.0346	2.50271e-05	-1.95912	-1.01877
109563036	chr4:109563036:T:C	1.90271e-11	-2.52431e-10	-1.32086	0.000131183	-2.52431e-10	-1.32126
109563187	chr4:109563187:T:C	7.69267e-12	-1.34553	-0.880931	8.4435e-05	-0.900124	-0.861743
109563233	chr4:109563233:C:A	9.35248e-11	-2.52431e-10	0.271499	0.000674496	-2.52431e-10	0.316116
109563381	chr4:109563381:AC:A	1.87973e-11	-1.33302	-3.28476e-10	8.0663e-05	-1.80757	-3.28476e-10
109563402	chr4:109563402:T:G	2.97316e-11	-2.52431e-10	-0.874518	0.000207239	-2.52431e-10	-0.863979
109563956	chr4:109563956:T:C	2.10588e-11	-2.52431e-10	-1.21941	0.000145215	-2.52431e-10	-1.21963
109564219	chr4:109564219:G:A	2.4278e-11	-2.52431e-10	-1.07716	0.000166876	-2.52431e-10	-1.0806
109564442	chr4:109564442:A:G	1.28171e-10	-2.52431e-10	0.586635	0.000922788	-2.52431e-10	0.629551
109564469	chr4:109564469:C:T	5.19982e-12	-1.29569	-1.32242	5.61608e-05	-0.846152	-1.32348
109564566	chr4:109564566:G:C	4.08263e-12	-1.87043	-0.989561	5.70642e-05	-1.16703	-0.986637
109564627	chr4:109564627:G:A	1.89844e-11	-2.52431e-10	-1.32311	0.000130964	-2.52431e-10	-1.32292
109565336	chr4:109565336:A:C	5.12511e-12	-1.89611	-0.736466	3.37745e-05	-1.9606	-0.717544
109565363	chr4:109565363:T:C	1.92751e-11	-2.52431e-10	-1.30791	0.000133095	-2.52431e-10	-1.30679
109566271	chr4:109566271:T:C	2.86445e-12	-1.9606	-1.25376	1.98269e-05	-1.96078	-1.25003
109566895	chr4:109566895:A:G	2.84433e-12	-1.95646	-1.26494	1.96284e-05	-1.95977	-1.26111
109566917	chr4:109566917:C:T	1.05458e-11	-1.911	-3.28476e-10	0.000109783	-1.49934	-3.28476e-10
109566920	chr4:109566920:G:A	1.07826e-11	-1.8888	-3.28476e-10	6.94698e-05	-1.95696	-3.28476e-10
109566990	chr4:109566990:A:G	1.9027e-11	-2.52431e-10	-1.32087	0.000131296	-2.52431e-10	-1.3204
109567408	chr4:109567408:G:A	1.68455e-11	-1.44264	-3.28476e-10	7.44482e-05	-1.88775	-3.28476e-10
109567665	chr4:109567665:C:T	3.64943e-12	-1.79545	-1.17671	2.19733e-05	-1.93806	-1.16996
109567882	chr4:109567882:A:G	2.05978e-11	-2.52431e-10	-1.24154	0.000142895	-2.52431e-10	-1.23574
109568097	chr4:109568097:T:C	3.85702e-12	-1.77342	-1.14341	2.29411e-05	-1.92896	-1.13596
109568112	chr4:109568112:C:A	4.36111e-12	-1.76886	-1.02514	2.58142e-05	-1.93125	-1.01568
109568579	chr4:109568579:A:G	1.92869e-11	-1.3073	-3.28476e-10	8.45409e-05	-1.76061	-3.28476e-10
109568676	chr4:109568676:C:T	2.77378e-12	-1.96407	-1.28245	1.9193e-05	-1.96401	-1.27929
109568827	chr4:109568827:CAAAT:C	1.90479e-11	-2.52431e-10	-1.31977	0.000131396	-2.52431e-10	-1.31963
109569207	chr4:109569207:C:T	2.87174e-11	-2.52431e-10	-0.909226	0.000196017	-2.52431e-10	-0.919649
109569466	chr4:109569466:G:A	1.91809e-11	-2.52431e-10	-1.31281	0.000132419	-2.52431e-10	-1.31188
109570509	chr4:109570509:A:C	5.18011e-12	-1.38979	-1.23211	2.70402e-05	-1.67324	-1.22728
109571092	chr4:109571092:A:G	2.53644e-11	-2.52431e-10	-1.03338	0.000182266	-2.52431e-10	-0.99238
109571120	chr4:109571120:T:G	1.90316e-11	-2.52431e-10	-1.32063	0.00013133	-2.52431e-10	-1.32014
109571452	chr4:109571452:A:G	3.5253e-11	-2.52431e-10	-0.704177	0.0002401	-2.52431e-10	-0.716792
109571727	chr4:109571727:T:C	4.84954e-12	-1.65577	-1.03207	2.56351e-05	-1.93273	-1.02115
109571936	chr4:109571936:T:C	3.24e-12	-1.84578	-1.24538	2.18522e-05	-1.87635	-1.2372
109572307	chr4:109572307:A:G	3.80426e-12	-1.89595	-1.03466	2.49387e-05	-1.96257	-1.01886
109573309	chr4:109573309:C:T	2.44899e-11	-2.52431e-10	-1.06847	0.000169496	-2.52431e-10	-1.06502
109573361	chr4:109573361:C:G	3.11189e-12	-1.95869	-1.17281	2.2148e-05	-1.93434	-1.16576
109573576	chr4:109573576:T:G	4.08772e-12	-1.66674	-1.192	2.44709e-05	-1.80596	-1.1944
109573600	chr4:109573600:G:A	6.35408e-12	-1.62293	-0.794701	3.49792e-05	-1.86283	-0.78027
109573617	chr4:109573617:T:C	1.98029e-11	-2.52431e-10	-1.2809	0.000136371	-2.52431e-10	-1.28247
109573803	chr4:109573803:G:A	1.90978e-11	-2.52431e-10	-1.31716	0.000131636	-2.52431e-10	-1.31781
109573827	chr4:109573827:G:A	1.12527e-11	-1.84612	-3.28476e-10	8.78629e-05	-1.72207	-3.28476e-10
109573831	chr4:109573831:G:T	5.25069e-12	-1.96334	-0.645032	3.87518e-05	-1.92026	-0.620414
109573975	chr4:109573975:C:CAA	3.13659e-11	-2.52431e-10	-0.821007	0.000220333	-2.52431e-10	-0.802709
109573989	chr4:109573989:C:T	3.84247e-11	-2.52431e-10	-0.618027	0.000261444	-2.52431e-10	-0.631631
109574269	chr4:109574269:A:G	5.32969e-12	-1.92049	-0.672949	3.6294e-05	-1.95805	-0.648148
109574667	chr4:109574667:T:C	3.69151e-11	-2.52431e-10	-0.658107	0.000251397	-2.52431e-10	-0.670815
109574702	chr4:109574702:A:G	3.26965e-12	-1.96103	-1.12102	2.36528e-05	-1.92176	-1.1126
109575048	chr4:109575048:C:T	8.06867e-11	-2.52431e-10	0.123846	0.000578619	-2.52431e-10	0.162795
109575350	chr4:109575350:A:G	6.76541e-12	-1.22958	-1.12533	6.94716e-05	-0.845368	-1.11156
109575610	chr4:109575610:C:T	4.67191e-11	-2.52431e-10	-0.422576	0.000328741	-2.52431e-10	-0.40258
109575743	chr4:109575743:A:G	1.92899e-11	-2.52431e-10	-1.30714	0.00013301	-2.52431e-10	-1.30743
109575744	chr4:109575744:T:C	3.69248e-11	-2.52431e-10	-0.657845	0.000259746	-2.52431e-10	-0.638147
109575800	chr4:109575800:C:A	2.59672e-11	-2.52431e-10	-1.00989	0.000179511	-2.52431e-10	-1.00761
109575908	chr4:109575908:C:G	6.72662e-12	-1.24882	-1.11184	6.88359e-05	-0.868413	-1.09771
109575912	chr4:109575912:TATC:T	3.29439e-11	-2.52431e-10	-0.771921	0.000228043	-2.52431e-10	-0.768315
109576163	chr4:109576163:C:T	3.02765e-11	-2.52431e-10	-0.856357	0.000212441	-2.52431e-10	-0.839187
109576247	chr4:109576247:A:G	2.59556e-11	-2.52431e-10	-1.01034	0.000177922	-2.52431e-10	-1.01651
109576270	chr4:109576270:C:T	6.14102e-11	0.630957	-0.78011	0.000127319	-0.582691	-0.768464
109576384	chr4:109576384:A:C	3.46459e-11	-2.52431e-10	-0.721549	0.000243489	-2.52431e-10	-0.702778
109576918	chr4:109576918:C:G	3.53183e-12	-1.9441	-1.06081	2.97053e-05	-1.76139	-1.04514
109576970	chr4:109576970:G:T	3.30746e-11	-2.52431e-10	-0.767963	0.000229111	-2.52431e-10	-0.763643
109577009	chr4:109577009:G:A	1.98078e-11	-2.52431e-10	-1.28065	0.000137386	-2.52431e-10	-1.27506
109577368	chr4:109577368:C:T	8.03949e-12	-1.30184	-0.880523	2.9161e-05	-1.96159	-0.863427
109577446	chr4:109577446:G:A	4.77909e-12	-1.60461	-1.09786	3.57388e-05	-1.50579	-1.11582
109577978	chr4:109577978:A:G	2.34351e-11	-2.52431e-10	-1.11249	0.000163513	-2.52431e-10	-1.10096
109578241	chr4:109578241:A:G	3.43784e-11	-2.52431e-10	-0.729299	0.000238484	-2.52431e-10	-0.723546
109578246	chr4:109578246:A:G	4.70852e-12	-1.9628	-0.754554	5.16463e-05	-1.52282	-0.730613
109578717	chr4:109578717:C:T	2.24874e-11	-2.52431e-10	-1.15377	0.000155398	-2.52431e-10	-1.15186
109578770	chr4:109578770:A:T	8.54695e-11	-2.52431e-10	0.181432	0.000791756	-2.52431e-10	0.476405
109578802	chr4:109578802:A:G	2.69026e-12	-1.96365	-1.31344	1.87682e-05	-1.95446	-1.31122
109578847	chr4:109578847:A:T	2.32983e-11	-2.52431e-10	-1.11835	0.000161223	-2.52431e-10	-1.11506
109578944	chr4:109578944:G:A	5.71321e-11	-2.52431e-10	-0.221362	0.000509829	-2.52431e-10	0.0362271
109579238	chr4:109579238:ACT:A	1.95731e-11	-2.52431e-10	-1.29257	0.000135241	-2.52431e-10	-1.29079
109579321	chr4:109579321:T:C	8.48932e-11	-2.52431e-10	0.174666	0.000777973	-2.52431e-10	0.458843
109579367	chr4:109579367:A:G	7.13974e-10	-2.52431e-10	2.30412	0.00911696	-2.52431e-10	2.92004
109579406	chr4:109579406:C:T	4.35851e-12	-1.72632	-1.06828	2.42034e-05	-1.93727	-1.07409
109579598	chr4:109579598:G:A	1.52951e-09	-2.52431e-10	3.06597	0.0207237	-2.52431e-10	3.74118
109579666	chr4:109579666:G:A	1.06426e-11	-1.90186	-3.28476e-10	0.000108317	-1.51278	-3.28476e-10
109579928	chr4:109579928:C:A	1.09675e-11	-1.47034	-0.401455	4.74963e-05	-1.96092	-0.376278
109580438	chr4:109580438:C:T	2.78906e-12	-1.93987	-1.30116	1.88575e-05	-1.96337	-1.29757
109580590	chr4:109580590:C:T	9.38188e-11	-2.52431e-10	0.274637	0.00086748	-2.52431e-10	0.567743
109580764	chr4:109580764:T:C	1.90014e-11	-2.52431e-10	-1.32221	0.000131136	-2.52431e-10	-1.32162
109580860	chr4:109580860:T:G	3.35925e-11	-2.52431e-10	-0.752424	0.000234332	-2.52431e-10	-0.741111
109580897	chr4:109580897:C:T	1.89815e-11	-2.52431e-10	-1.32326	0.000130982	-2.52431e-10	-1.32279
109581370	chr4:109581370:G:C	1.94617e-11	-2.52431e-10	-1.29828	0.000133893	-2.52431e-10	-1.30081
109581498	chr4:109581498:C:A	5.09193e-12	-1.47999	-1.15909	3.77142e-05	-1.38715	-1.18066
109581773	chr4:109581773:A:G	4.71076e-12	-1.96398	-0.752895	5.00861e-05	-1.55522	-0.728885
109581824	chr4:109581824:G:A	6.99686e-11	-2.52431e-10	-0.0186818	0.000630786	-2.52431e-10	0.249117
109582149	chr4:109582149:C:T	1.24336e-11	-1.96056	0.21424	0.000141656	-1.47725	0.232797
109582150	chr4:109582150:G:A	5.36157e-11	-2.52431e-10	-0.284886	0.000469769	-2.52431e-10	-0.0456091
109582434	chr4:109582434:A:T	3.29193e-11	-2.52431e-10	-0.772668	0.000228252	-2.52431e-10	-0.767398
109582567	chr4:109582567:A:C	7.88826e-12	-1.39431	-0.807045	3.13187e-05	-1.96395	-0.789684
109582570	chr4:109582570:A:C	2.06848e-11	-2.52431e-10	-1.23733	0.000142148	-2.52431e-10	-1.24098
109583091	chr4:109583091:T:A	9.09638e-12	-1.49404	-0.564816	4.0377e-05	-1.95792	-0.541674
109583110	chr4:109583110:A:G	5.89468e-12	-1.26907	-1.22361	1.99479e-05	-1.96241	-1.24232
109583375	chr4:109583375:T:C	8.49822e-12	-1.50149	-0.625379	3.80008e-05	-1.95698	-0.603265
109583418	chr4:109583418:C:T	1.32793e-09	-2.52431e-10	2.92465	0.0178281	-2.52431e-10	3.59068
109583597	chr4:109583597:G:A	8.71563e-11	-2.52431e-10	0.200975	0.000799865	-2.52431e-10	0.486594
109583599	chr4:109583599:G:A	5.06202e-12	-1.96199	-0.682976	5.59607e-05	-1.51563	-0.657566
109584247	chr4:109584247:A:G	1.89835e-11	-2.52431e-10	-1.32316	0.000130971	-2.52431e-10	-1.32287
109584445	chr4:109584445:T:C	3.4425e-11	-2.52431e-10	-0.727946	0.000238804	-2.52431e-10	-0.722204
109584446	chr4:109584446:G:A	3.9003e-11	-2.52431e-10	-0.603089	0.000270802	-2.52431e-10	-0.596462
109584448	chr4:109584448:C:T	3.41472e-11	-2.52431e-10	-0.736047	0.000236869	-2.52431e-10	-0.730342
109584699	chr4:109584699:C:T	7.04345e-11	-2.52431e-10	-0.0120444	0.000635405	-2.52431e-10	0.256414
109584900	chr4:109584900:T:C	5.00602e-12	-1.46482	-1.19127	3.71225e-05	-1.37307	-1.21056
109584988	chr4:109584988:T:G	1.96806e-11	-2.52431e-10	-1.2871	0.000135506	-2.52431e-10	-1.28883
109585013	chr4:109585013:A:T	6.69915e-11	-2.52431e-10	-0.0621628	0.000601359	-2.52431e-10	0.201344
109585125	chr4:109585125:G:GT	3.37417e-12	-1.80632	-1.24426	2.00069e-05	-1.96053	-1.24124
109585768	chr4:109585768:A:G	1.91751e-11	-2.52431e-10	-1.31311	0.000132278	-2.52431e-10	-1.31295
109585885	chr4:109585885:T:C	6.43283e-12	-1.20536	-1.19996	2.04812e-05	-1.95746	-1.22088
109585978	chr4:109585978:T:C	4.74845e-12	-1.96412	-0.744794	4.94681e-05	-1.57593	-0.720594
109586173	chr4:109586173:C:T	2.3555e-11	-2.52431e-10	-1.10739	0.000164613	-2.52431e-10	-1.09425
109586279	chr4:109586279:C:T	2.576e-11	-2.52431e-10	-1.0179	0.000178515	-2.52431e-10	-1.01318
109586342	chr4:109586342:G:A	8.65042e-11	-2.52431e-10	0.193464	0.000794072	-2.52431e-10	0.479325
109586447	chr4:109586447:A:G	8.48874e-11	-2.52431e-10	0.174598	0.000777888	-2.52431e-10	0.458734
109586476	chr4:109586476:C:T	3.46061e-11	-2.52431e-10	-0.722699	0.000240068	-2.52431e-10	-0.716928
109586632	chr4:109586632:G:T	8.24085e-12	-1.47865	-0.678971	3.58891e-05	-1.95983	-0.657586
109586735	chr4:109586735:T:G	2.30822e-11	-2.52431e-10	-1.12766	0.000160983	-2.52431e-10	-1.11655
109586832	chr4:109586832:T:C	8.36611e-11	-2.52431e-10	0.160047	0.00076566	-2.52431e-10	0.44289
109586870	chr4:109586870:G:A	3.4272e-11	-2.52431e-10	-0.7324	0.000237738	-2.52431e-10	-0.726679
109586913	chr4:109586913:C:T	6.98019e-12	-1.80716	-0.516494	4.33415e-05	-1.90277	-0.525969
109587123	chr4:109587123:A:C	5.6985e-12	-1.29881	-1.22771	1.98551e-05	-1.96339	-1.246
109587332	chr4:109587332:G:A	8.39698e-11	-2.52431e-10	0.16373	0.000768735	-2.52431e-10	0.446897
109587425	chr4:109587425:G:A	6.86448e-10	-2.52431e-10	2.2648	0.00874546	-2.52431e-10	2.87844
109587426	chr4:109587426:A:ATGCCC	8.13704e-12	-1.70914	-0.461158	4.47416e-05	-1.93956	-0.457383
109587532	chr4:109587532:C:T	2.03283e-11	-2.52431e-10	-1.25471	0.000139492	-2.52431e-10	-1.25984
109587595	chr4:109587595:G:A	8.7664e-12	-1.39851	-0.697295	3.50785e-05	-1.96402	-0.676244
109587717	chr4:109587717:C:CTA	8.47456e-11	-2.52431e-10	0.172925	0.000776486	-2.52431e-10	0.45693
109588030	chr4:109588030:G:T	8.63927e-12	-1.4383	-0.672109	3.60329e-05	-1.96274	-0.650679
109588333	chr4:109588333:A:G	2.17449e-11	-0.71717	-0.470179	0.000120645	-0.95816	-0.44684
109588924	chr4:109588924:G:A	8.47141e-12	-1.51746	-0.612569	3.85589e-05	-1.95568	-0.589978
109589186	chr4:109589186:C:T	8.39698e-11	-2.52431e-10	0.16373	0.000768735	-2.52431e-10	0.446897
109589553	chr4:109589553:C:G	8.41047e-11	-2.52431e-10	0.165335	0.000770083	-2.52431e-10	0.448648
109589790	chr4:109589790:C:T	1.90101e-11	-2.52431e-10	-1.32176	0.000131252	-2.52431e-10	-1.32073
109589813	chr4:109589813:G:A	8.39698e-11	-2.52431e-10	0.16373	0.000768735	-2.52431e-10	0.446897
109590185	chr4:109590185:GAGTA:G	4.73762e-12	-1.9446	-0.766588	5.9225e-05	-1.37356	-0.742947
109590805	chr4:109590805:T:A	8.12624e-11	-2.52431e-10	0.130956	0.000741566	-2.52431e-10	0.410916
109591337	chr4:109591337:T:C	2.78638e-12	-1.92133	-1.32066	3.49604e-05	-1.32014	-1.3235
109591501	chr4:109591501:T:C	1.97131e-11	-2.52431e-10	-1.28544	0.000135452	-2.52431e-10	-1.28923
109591668	chr4:109591668:T:A	2.67205e-11	-2.52431e-10	-0.981296	0.000186653	-2.52431e-10	-0.9686
109591765	chr4:109591765:T:C	7.47238e-12	-1.56867	-0.686841	5.56988e-05	-1.45769	-0.7202
109591803	chr4:109591803:A:G	5.19978e-12	-1.96411	-0.654002	5.40801e-05	-1.57948	-0.627901
109592054	chr4:109592054:C:A	4.66781e-12	-1.96111	-0.764927	5.23538e-05	-1.49866	-0.74116
109592231	chr4:109592231:G:A	3.11525e-11	-2.52431e-10	-0.827834	0.000215897	-2.52431e-10	-0.823049
109592335	chr4:109592335:G:A	2.81662e-11	-2.52431e-10	-0.928606	0.000204119	-2.52431e-10	-0.879148
109592826	chr4:109592826:A:G	7.26393e-11	-2.52431e-10	0.0187785	0.000655252	-2.52431e-10	0.287171
109592827	chr4:109592827:C:G	8.08226e-10	-2.52431e-10	2.42811	0.0104257	-2.52431e-10	3.05418
109592974	chr4:109592974:C:T	1.91157e-11	-2.52431e-10	-1.31622	0.000131629	-2.52431e-10	-1.31786
109593034	chr4:109593034:C:T	2.13036e-11	-2.52431e-10	-1.20785	0.000146045	-2.52431e-10	-1.21393
109593068	chr4:109593068:A:G	3.17595e-11	-2.52431e-10	-0.808535	0.000253535	-2.52431e-10	-0.662348
109593159	chr4:109593159:A:G	4.53257e-11	-2.52431e-10	-0.452854	0.000375393	-2.52431e-10	-0.269875
109593303	chr4:109593303:CAG:C	6.55386e-12	-1.35086	-1.03581	2.47349e-05	-1.96401	-1.02562
109593791	chr4:109593791:A:T	7.65741e-12	-1.70524	-0.525811	5.76912e-05	-1.61105	-0.531699
109594203	chr4:109594203:G:A	2.45846e-11	-2.52431e-10	-1.06461	0.000182893	-2.52431e-10	-0.988946
109594315	chr4:109594315:G:A	2.84984e-12	-1.96017	-1.25929	3.27685e-05	-1.44559	-1.26279
109594405	chr4:109594405:A:G	9.068e-12	-0.886841	-1.17514	2.18192e-05	-1.92311	-1.19195
109594854	chr4:109594854:A:AAAT	2.74352e-11	-2.52431e-10	-0.954901	0.000206652	-2.52431e-10	-0.866811
109596388	chr4:109596388:AGAG:A	2.36036e-11	-2.52431e-10	-1.10533	0.000163616	-2.52431e-10	-1.10033
109596541	chr4:109596541:T:G	2.75456e-12	-1.93196	-1.32151	3.30507e-05	-1.37978	-1.32002
109596668	chr4:109596668:G:T	4.13189e-12	-1.89299	-0.955003	3.01877e-05	-1.86172	-0.928697
109596723	chr4:109596723:TTC:T	1.05693e-11	-1.90878	-3.28476e-10	0.000192808	-0.936152	-3.28476e-10
109597098	chr4:109597098:A:G	2.21526e-11	-2.52431e-10	-1.16877	0.000162002	-2.52431e-10	-1.11024
109597777	chr4:109597777:A:T	2.17644e-11	-2.52431e-10	-1.18645	0.000158672	-2.52431e-10	-1.13101
109597804	chr4:109597804:A:G	5.15438e-12	-1.94983	-0.67705	5.51928e-05	-1.48874	-0.698276
109597897	chr4:109597897:C:T	2.47884e-11	-2.52431e-10	-1.05635	0.000184606	-2.52431e-10	-0.979628
109597969	chr4:109597969:A:G	2.83647e-12	-1.91563	-1.30853	2.1576e-05	-1.82261	-1.30366
109598013	chr4:109598013:C:T	2.71975e-11	-2.52431e-10	-0.963604	0.000204602	-2.52431e-10	-0.87678
109598244	chr4:109598244:G:A	2.23613e-11	-2.52431e-10	-1.1594	0.000154795	-2.52431e-10	-1.15575
109598368	chr4:109598368:G:A	2.0143e-11	-1.81583	0.55196	0.000157494	-1.73238	0.593914
109598538	chr4:109598538:T:G	3.96053e-11	-2.52431e-10	-0.587764	0.000277273	-2.52431e-10	-0.572846
109598574	chr4:109598574:A:G	6.25771e-11	-1.28667	1.15634	0.000224951	-1.96006	1.17809
109598583	chr4:109598583:G:A	3.64168e-11	-2.52431e-10	-0.671697	0.000260468	-2.52431e-10	-0.63537
109598615	chr4:109598615:G:A	2.70016e-12	-1.96093	-1.31249	3.76968e-05	-1.2573	-1.31097
109598682	chr4:109598682:T:C	2.62326e-11	-2.52431e-10	-0.999724	0.000196508	-2.52431e-10	-0.917145
109598869	chr4:109598869:A:G	1.91404e-11	-2.52431e-10	-1.31493	0.00013207	-2.52431e-10	-1.31451
109599355	chr4:109599355:G:T	2.16995e-11	-2.52431e-10	-1.18944	0.000149706	-2.52431e-10	-1.18917
109599386	chr4:109599386:C:T	2.66963e-12	-1.96239	-1.3224	3.64322e-05	-1.2805	-1.32189
109599661	chr4:109599661:A:G	3.70331e-11	-2.52431e-10	-0.654916	0.000255055	-2.52431e-10	-0.65637
109599680	chr4:109599680:TA:T	2.13063e-11	-2.52431e-10	-1.20772	0.000147116	-2.52431e-10	-1.20663
109599795	chr4:109599795:A:G	2.01824e-11	-1.81675	0.554834	0.000157737	-1.73396	0.597043
109599900	chr4:109599900:C:A	2.33551e-11	-2.52431e-10	-1.11591	0.000158413	-2.52431e-10	-1.13264
109600172	chr4:109600172:A:T	2.74168e-12	-1.937	-1.32116	3.24534e-05	-1.39842	-1.31962
109600303	chr4:109600303:G:T	4.25037e-12	-1.86121	-0.95851	3.12144e-05	-1.82466	-0.932316
109600679	chr4:109600679:C:T	1.92604e-11	-2.52431e-10	-1.30868	0.000133098	-2.52431e-10	-1.30676
109600856	chr4:109600856:A:G	2.75914e-12	-1.93198	-1.31983	3.32154e-05	-1.37687	-1.31796
109601422	chr4:109601422:A:G	2.09013e-11	-2.52431e-10	-1.22692	0.000150059	-2.52431e-10	-1.18682
109601635	chr4:109601635:T:C	2.07743e-11	-2.52431e-10	-1.23301	0.000143319	-2.52431e-10	-1.23277
109602448	chr4:109602448:G:T	1.91643e-11	-2.52431e-10	-1.31368	0.000132671	-2.52431e-10	-1.30998
109603040	chr4:109603040:C:T	2.76302e-12	-1.93084	-1.31957	3.33785e-05	-1.37231	-1.31763
109603252	chr4:109603252:C:T	1.90377e-11	-2.52431e-10	-1.32031	0.000131191	-2.52431e-10	-1.32119
109603261	chr4:109603261:G:T	3.85946e-11	-2.52431e-10	-0.613616	0.000260939	-2.52431e-10	-0.633564
109603314	chr4:109603314:C:T	2.93461e-12	-1.89685	-1.29331	2.17413e-05	-1.8316	-1.28703
109603318	chr4:109603318:G:A	2.80132e-12	-1.91884	-1.31779	3.50647e-05	-1.32514	-1.31551
109603328	chr4:109603328:C:T	1.88974e-11	-1.8261	0.498402	0.000147317	-1.74524	0.539984
109603521	chr4:109603521:G:A	2.33745e-11	-2.52431e-10	-1.11508	0.000172524	-2.52431e-10	-1.04731
109603740	chr4:109603740:C:T	1.89962e-11	-2.52431e-10	-1.32249	0.000131094	-2.52431e-10	-1.32194
109603784	chr4:109603784:C:T	2.68283e-12	-1.96398	-1.31588	3.51177e-05	-1.32454	-1.3146
109603829	chr4:109603829:A:G	2.72096e-11	-2.52431e-10	-0.96316	0.000204818	-2.52431e-10	-0.875725
109603874	chr4:109603874:G:A	1.92064e-11	-2.52431e-10	-1.31148	0.000132705	-2.52431e-10	-1.30972
109604137	chr4:109604137:G:A	1.90286e-11	-2.52431e-10	-1.32078	0.000131369	-2.52431e-10	-1.31984
109604172	chr4:109604172:G:A	2.14208e-11	-2.52431e-10	-1.20236	0.000147772	-2.52431e-10	-1.20218
109604310	chr4:109604310:C:T	2.43471e-11	-2.52431e-10	-1.07431	0.000180641	-2.52431e-10	-1.00134
109604329	chr4:109604329:G:A	2.58786e-11	-2.52431e-10	-1.01331	0.000195463	-2.52431e-10	-0.92248
109604588	chr4:109604588:C:T	4.08104e-12	-1.89924	-0.961138	2.97524e-05	-1.8691	-0.935843
109604640	chr4:109604640:T:A	1.91432e-11	-2.52431e-10	-1.31478	0.000132254	-2.52431e-10	-1.31313
109604683	chr4:109604683:A:G	2.30638e-11	-2.52431e-10	-1.12846	0.000160997	-2.52431e-10	-1.11647
109605696	chr4:109605696:A:G	1.90151e-11	-2.52431e-10	-1.32149	0.00013163	-2.52431e-10	-1.31785
109605829	chr4:109605829:C:G	1.90559e-11	-2.52431e-10	-1.31935	0.000131539	-2.52431e-10	-1.31855
109605854	chr4:109605854:G:A	2.28365e-11	-2.52431e-10	-1.13837	0.000158198	-2.52431e-10	-1.134
109606132	chr4:109606132:G:A	4.93219e-11	-2.52431e-10	-0.368359	0.000348537	-2.52431e-10	-0.344106
109606551	chr4:109606551:C:T	1.00986e-11	-1.95433	-3.28476e-10	7.04939e-05	-1.94232	-3.28476e-10
109607141	chr4:109607141:G:GT	1.9164e-11	-2.52431e-10	-1.3137	0.000132386	-2.52431e-10	-1.31213
109607142	chr4:109607142:A:T	1.91623e-11	-2.52431e-10	-1.31378	0.000132373	-2.52431e-10	-1.31222
109607160	chr4:109607160:C:T	2.4713e-11	-2.52431e-10	-1.0594	0.000171202	-2.52431e-10	-1.05501
109607622	chr4:109607622:C:T	1.95545e-11	-2.52431e-10	-1.29352	0.000135093	-2.52431e-10	-1.29188
109607668	chr4:109607668:G:A	3.10326e-11	-2.52431e-10	-0.831691	0.000249863	-2.52431e-10	-0.676938
109607909	chr4:109607909:T:C	1.93946e-11	-2.52431e-10	-1.30173	0.000135115	-2.52431e-10	-1.29172
109608081	chr4:109608081:T:A	1.9044e-11	-2.52431e-10	-1.31997	0.00013148	-2.52431e-10	-1.31899
109608187	chr4:109608187:C:T	3.53859e-11	-2.52431e-10	-0.700415	0.000290193	-2.52431e-10	-0.527303
109608358	chr4:109608358:GT:G	1.92442e-11	-2.52431e-10	-1.30952	0.000132979	-2.52431e-10	-1.30766
109608530	chr4:109608530:C:T	2.07689e-11	-2.52431e-10	-1.23327	0.000143529	-2.52431e-10	-1.23131
109608702	chr4:109608702:C:T	2.72776e-12	-1.9439	-1.31935	3.1483e-05	-1.43104	-1.31736
109608797	chr4:109608797:G:A	6.95401e-11	-1.18649	1.16166	0.000228446	-1.94993	1.18338
109609041	chr4:109609041:T:C	2.73289e-12	-1.95892	-1.30245	2.93844e-05	-1.51999	-1.29739
109609142	chr4:109609142:A:G	2.78488e-12	-1.94089	-1.30163	3.25231e-05	-1.41861	-1.29729
109609185	chr4:109609185:T:G	1.9153e-11	-2.52431e-10	-1.31427	0.000132294	-2.52431e-10	-1.31282
109609250	chr4:109609250:G:A	2.73477e-12	-1.95771	-1.30297	2.96824e-05	-1.50931	-1.29798
109609758	chr4:109609758:G:A	2.7668e-12	-1.94763	-1.3014	3.16943e-05	-1.44548	-1.29623
109609805	chr4:109609805:A:G	5.44729e-12	-1.56571	-1.0059	4.13949e-05	-1.45372	-1.02097
109610179	chr4:109610179:C:T	2.42171e-11	-2.52431e-10	-1.07967	0.000166774	-2.52431e-10	-1.08121
109610195	chr4:109610195:T:C	2.72532e-12	-1.95943	-1.30471	2.91799e-05	-1.52443	-1.29994
109610276	chr4:109610276:C:T	1.18501e-11	-1.79439	-3.28476e-10	7.22483e-05	-1.91774	-3.28476e-10
109610367	chr4:109610367:G:A	5.92806e-11	-2.52431e-10	-0.184445	0.000417954	-2.52431e-10	-0.162478
109610412	chr4:109610412:A:G	1.90641e-11	-2.52431e-10	-1.31892	0.000131344	-2.52431e-10	-1.32003
109610487	chr4:109610487:A:G	3.12221e-11	-2.52431e-10	-0.825603	0.000216671	-2.52431e-10	-0.819471
109610643	chr4:109610643:T:A	4.32153e-12	-1.61846	-1.18466	3.37791e-05	-1.48002	-1.19799
109610768	chr4:109610768:A:T	2.30452e-11	-2.52431e-10	-1.12927	0.000158723	-2.52431e-10	-1.13069
109610970	chr4:109610970:TGGGTGGCAG:CGGGTGGCAG	2.7232e-12	-1.94685	-1.31807	3.1054e-05	-1.4463	-1.31582
109611063	chr4:109611063:AAAGAGAGAGAAAAACTTTTATTCCTTTGAGATAGGAT:A	6.20565e-11	-2.52431e-10	-0.138683	0.000544916	-2.52431e-10	0.102783
109611429	chr4:109611429:G:A	1.10422e-11	-1.865	-3.28476e-10	6.89853e-05	-1.96396	-3.28476e-10
109611451	chr4:109611451:G:C	2.26819e-11	-2.52431e-10	-1.14516	0.000155457	-2.52431e-10	-1.15148
109611461	chr4:109611461:C:G	2.00328e-11	-2.52431e-10	-1.26936	0.000138118	-2.52431e-10	-1.26974
109611674	chr4:109611674:T:G	1.89801e-11	-2.52431e-10	-1.32334	0.000130889	-2.52431e-10	-1.3235
109612181	chr4:109612181:G:A	5.14866e-11	-2.52431e-10	-0.325407	0.0004302	-2.52431e-10	-0.133598
109612243	chr4:109612243:T:TTC	4.8612e-11	-2.52431e-10	-0.382858	0.000404119	-2.52431e-10	-0.19614
109612379	chr4:109612379:A:G	2.65352e-11	-2.52431e-10	-0.988255	0.000184207	-2.52431e-10	-0.981791
109612415	chr4:109612415:T:A	1.89806e-11	-2.52431e-10	-1.32331	0.000130902	-2.52431e-10	-1.3234
109612419	chr4:109612419:A:G	1.62586e-10	-2.52431e-10	0.82448	0.00115008	-2.52431e-10	0.849735
109612486	chr4:109612486:G:A	1.96447e-11	-2.52431e-10	-1.28892	0.00013483	-2.52431e-10	-1.29383
109612517	chr4:109612517:C:T	2.70364e-12	-1.9543	-1.31783	2.65891e-05	-1.60271	-1.31464
109612770	chr4:109612770:G:T	1.9137e-11	-2.52431e-10	-1.31511	0.000132847	-2.52431e-10	-1.30865
109612882	chr4:109612882:G:A	6.05641e-11	-2.52431e-10	-0.163026	0.000415229	-2.52431e-10	-0.169019
109612917	chr4:109612917:T:C	4.24465e-12	-1.55497	-1.2661	2.40763e-05	-1.74406	-1.27256
109612930	chr4:109612930:T:C	4.53878e-11	-2.52431e-10	-0.451484	0.000318142	-2.52431e-10	-0.435351
109612933	chr4:109612933:C:T	4.72049e-11	-2.52431e-10	-0.41223	0.000331194	-2.52431e-10	-0.395144
109613028	chr4:109613028:C:T	1.41412e-11	-1.61764	-3.28476e-10	7.90689e-05	-1.82753	-3.28476e-10
109613637	chr4:109613637:C:T	5.2756e-12	-1.95619	-0.647447	9.26769e-05	-1.00988	-0.658847
109614261	chr4:109614261:CAG:C	1.4326e-11	-1.83543	0.230778	0.000100239	-1.87292	0.282629
109614296	chr4:109614296:G:A	1.00194e-11	-1.9622	-3.28476e-10	7.0237e-05	-1.94597	-3.28476e-10
109614432	chr4:109614432:C:T	3.2138e-12	-1.96334	-1.13593	3.90883e-05	-1.38294	-1.14909
109614720	chr4:109614720:G:A	2.00839e-11	-2.52431e-10	-1.26681	0.000138907	-2.52431e-10	-1.26405
109615272	chr4:109615272:T:C	2.84696e-11	-2.52431e-10	-0.91789	0.000198534	-2.52431e-10	-0.906891
109615532	chr4:109615532:A:G	6.71093e-12	-1.61966	-0.743325	6.86512e-05	-1.26454	-0.704275
109615568	chr4:109615568:C:T	2.74569e-12	-1.9511	-1.30559	1.91275e-05	-1.94436	-1.30236
109616095	chr4:109616095:T:C	1.02961e-11	-1.93497	-3.28476e-10	7.01732e-05	-1.94688	-3.28476e-10
109616222	chr4:109616222:C:T	5.50069e-11	-2.52431e-10	-0.25927	0.000466342	-2.52431e-10	-0.0529306
109616274	chr4:109616274:CATTTT:C	6.78346e-12	-1.4469	-0.905342	2.83405e-05	-1.95521	-0.898344
109616411	chr4:109616411:A:G	6.69403e-12	-1.96234	-0.403168	0.00010927	-1.08455	-0.419476
109616693	chr4:109616693:A:C	6.69419e-12	-1.9612	-0.404292	0.000111725	-1.0612	-0.420602
109617051	chr4:109617051:AACC:A	2.73911e-12	-1.94745	-1.31165	1.90796e-05	-1.94023	-1.30899
109617188	chr4:109617188:A:T	2.72457e-12	-1.96062	-1.3038	3.26489e-05	-1.40419	-1.30785
109617273	chr4:109617273:A:G	4.72177e-12	-1.7138	-1.00074	4.60821e-05	-1.39287	-0.974552
109617603	chr4:109617603:G:A	2.74215e-12	-1.96109	-1.2969	3.30504e-05	-1.39818	-1.30164
109617846	chr4:109617846:T:C	2.73646e-12	-1.96226	-1.29781	3.3611e-05	-1.38054	-1.30246
109618286	chr4:109618286:A:G	2.90879e-12	-1.94039	-1.2586	2.0225e-05	-1.92851	-1.26242
109618768	chr4:109618768:T:TA	7.18288e-12	-1.9607	-0.334327	0.000120313	-1.05768	-0.350068
109618880	chr4:109618880:C:G	1.27235e-11	-1.72328	-3.28476e-10	7.40812e-05	-1.89269	-3.28476e-10
109619089	chr4:109619089:T:C	4.50314e-12	-1.83215	-0.929802	4.09195e-05	-1.58456	-0.901682
109619298	chr4:109619298:C:T	3.98137e-12	-1.95972	-0.925383	6.77716e-05	-1.04579	-0.935919
109619824	chr4:109619824:A:G	3.12059e-12	-1.87157	-1.25713	2.11336e-05	-1.88219	-1.26479
109620076	chr4:109620076:C:T	3.03029e-12	-1.96061	-1.19746	4.22903e-05	-1.24372	-1.20958
109621090	chr4:109621090:G:A	1.00782e-11	-1.95635	-3.28476e-10	7.05667e-05	-1.94129	-3.28476e-10
109621668	chr4:109621668:T:C	1.55467e-10	-2.52431e-10	0.779704	0.00111519	-2.52431e-10	0.818927
109622031	chr4:109622031:G:A	2.68326e-12	-1.96358	-1.31611	1.85477e-05	-1.95919	-1.31832
109622134	chr4:109622134:G:T	3.78238e-11	-2.52431e-10	-0.633789	0.000264331	-2.52431e-10	-0.620648
109622219	chr4:109622219:A:G	1.90255e-11	-2.52431e-10	-1.32095	0.000130964	-2.52431e-10	-1.32293
109622694	chr4:109622694:A:G	1.00039e-11	-1.96375	-3.28476e-10	7.1014e-05	-1.93497	-3.28476e-10
109623127	chr4:109623127:A:C	7.37149e-12	-1.86181	-0.407299	5.26904e-05	-1.8516	-0.381818
109623215	chr4:109623215:G:A	1.89931e-11	-2.52431e-10	-1.32265	0.000131004	-2.52431e-10	-1.32262
109623439	chr4:109623439:T:C	7.45426e-12	-1.68455	-0.573397	4.18065e-05	-1.89549	-0.56931
109623479	chr4:109623479:T:C	1.944e-11	-2.52431e-10	-1.29939	0.000134426	-2.52431e-10	-1.29683
109623687	chr4:109623687:A:T	1.90442e-11	-2.52431e-10	-1.31996	0.000131362	-2.52431e-10	-1.3199
109624291	chr4:109624291:A:G	1.90736e-11	-2.52431e-10	-1.31842	0.000131593	-2.52431e-10	-1.31814
109624863	chr4:109624863:A:T	3.99247e-11	-2.52431e-10	-0.579732	0.000270709	-2.52431e-10	-0.596806
109625454	chr4:109625454:A:G	8.54651e-11	-1.66527	1.84665	0.000634688	-1.64855	1.90383
109625872	chr4:109625872:C:A	2.07315e-11	-2.52431e-10	-1.23508	0.000143222	-2.52431e-10	-1.23345
109625893	chr4:109625893:C:T	1.96752e-11	-2.52431e-10	-1.28737	0.000135343	-2.52431e-10	-1.29004
109626012	chr4:109626012:T:C	2.06985e-11	-2.52431e-10	-1.23667	0.000143652	-2.52431e-10	-1.23045
109626273	chr4:109626273:GA:G	2.26287e-11	-2.52431e-10	-1.14751	0.000153949	-2.52431e-10	-1.16123
109626579	chr4:109626579:G:A	1.89961e-11	-2.52431e-10	-1.32249	0.000130958	-2.52431e-10	-1.32297
109626724	chr4:109626724:T:A	6.26243e-12	-1.64325	-0.788906	5.4665e-05	-1.43897	-0.757656
109626735	chr4:109626735:C:A	7.96518e-12	-1.70716	-0.484493	4.62963e-05	-1.88286	-0.479931
109626768	chr4:109626768:ATGCCATTG:A	5.09418e-12	-1.75227	-0.886362	4.26145e-05	-1.58354	-0.86211
109626992	chr4:109626992:T:C	2.75606e-12	-1.94277	-1.31016	3.78957e-05	-1.24923	-1.31378
109627238	chr4:109627238:T:C	4.35943e-12	-1.91701	-0.877374	3.11179e-05	-1.90294	-0.857125
109627540	chr4:109627540:G:A	2.08488e-11	-2.52431e-10	-1.22943	0.000143064	-2.52431e-10	-1.23456
109628710	chr4:109628710:G:A	4.22141e-12	-1.6358	-1.19076	2.96309e-05	-1.60721	-1.20182
109628763	chr4:109628763:C:A	3.02115e-12	-1.9425	-1.21859	3.80639e-05	-1.32778	-1.2308
109628903	chr4:109628903:A:G	2.39853e-11	-2.52431e-10	-1.08929	0.000164307	-2.52431e-10	-1.09611
109629467	chr4:109629467:C:T	1.60782e-11	-1.48926	-3.28476e-10	7.93959e-05	-1.8234	-3.28476e-10
109629565	chr4:109629565:G:T	2.19599e-11	-2.52431e-10	-1.17751	0.00014954	-2.52431e-10	-1.19028
109629662	chr4:109629662:C:G	4.1286e-12	-1.5694	-1.27939	3.3683e-05	-1.39613	-1.28472
109629715	chr4:109629715:A:G	1.89847e-11	-2.52431e-10	-1.32309	0.000130974	-2.52431e-10	-1.32285
109629795	chr4:109629795:T:C	4.16283e-11	-2.52431e-10	-0.537948	0.000292274	-2.52431e-10	-0.520159
109629898	chr4:109629898:C:G	1.90937e-11	-2.52431e-10	-1.31737	0.000131529	-2.52431e-10	-1.31862
109629903	chr4:109629903:C:G	2.1339e-11	-2.52431e-10	-1.20619	0.000147465	-2.52431e-10	-1.20426
109630032	chr4:109630032:C:T	2.2128e-11	-1.16989	-3.28476e-10	0.000318524	-0.434152	-3.28476e-10
109630233	chr4:109630233:G:A	4.88121e-11	-2.52431e-10	-0.378749	0.0003431	-2.52431e-10	-0.359828
109630727	chr4:109630727:A:G	1.28274e-11	-1.71514	-3.28476e-10	7.08257e-05	-1.93763	-3.28476e-10
109631614	chr4:109631614:G:A	4.35765e-11	-2.52431e-10	-0.49221	0.000303119	-2.52431e-10	-0.483723
109631984	chr4:109631984:A:G	4.898e-11	-2.52431e-10	-0.375316	0.000344287	-2.52431e-10	-0.356373
109632322	chr4:109632322:G:A	1.31786e-11	-1.85624	0.168102	8.78644e-05	-1.91799	0.195934
109632356	chr4:109632356:AAATCT:A	4.36621e-11	-2.52431e-10	-0.490246	0.000306748	-2.52431e-10	-0.471822
109632398	chr4:109632398:C:T	4.50818e-12	-1.90799	-0.852843	4.27596e-05	-1.57645	-0.865809
109632679	chr4:109632679:G:A	2.80333e-11	-2.52431e-10	-0.933335	0.000194899	-2.52431e-10	-0.925365
109632857	chr4:109632857:C:T	7.85867e-12	-1.9559	-0.249209	0.000108326	-1.30459	-0.208113
109633148	chr4:109633148:CAG:C	2.07895e-10	-2.52431e-10	1.07031	0.00145137	-2.52431e-10	1.08242
109633241	chr4:109633241:G:A	4.98406e-11	-2.52431e-10	-0.357899	0.000350399	-2.52431e-10	-0.338777
109633353	chr4:109633353:C:T	1.97982e-11	-2.52431e-10	-1.28114	0.000136798	-2.52431e-10	-1.27935
109633504	chr4:109633504:C:T	1.44691e-11	-1.59472	-3.28476e-10	7.42493e-05	-1.89042	-3.28476e-10
109633894	chr4:109633894:G:C	3.25159e-11	-2.52431e-10	-0.785	0.000252144	-2.52431e-10	-0.667848
109634312	chr4:109634312:A:G	5.46031e-12	-1.69169	-0.877528	2.94859e-05	-1.95408	-0.859858
109634522	chr4:109634522:G:A	5.06905e-12	-1.95285	-0.690721	6.8584e-05	-1.26482	-0.704975
109634861	chr4:109634861:C:T	1.92237e-11	-2.52431e-10	-1.31058	0.000133036	-2.52431e-10	-1.30723
109635172	chr4:109635172:T:C	4.89363e-11	-2.52431e-10	-0.376208	0.000343979	-2.52431e-10	-0.357268
109635904	chr4:109635904:T:TTA	5.17954e-12	-1.55151	-1.0705	3.12801e-05	-1.68112	-1.07375
109635926	chr4:109635926:T:C	1.93788e-11	-2.52431e-10	-1.30255	0.000133825	-2.52431e-10	-1.30131
109636097	chr4:109636097:T:A	5.19371e-12	-1.53993	-1.07935	3.13091e-05	-1.67153	-1.08241
109636260	chr4:109636260:C:A	2.96156e-12	-1.95519	-1.22582	3.06532e-05	-1.54369	-1.23143
109636564	chr4:109636564:G:A	2.21899e-11	-2.52431e-10	-1.16709	0.000151039	-2.52431e-10	-1.18031
109636766	chr4:109636766:C:T	2.67311e-11	-2.52431e-10	-0.9809	0.000183026	-2.52431e-10	-0.988223
109636797	chr4:109636797:C:T	5.26803e-12	-1.56522	-1.03985	3.19076e-05	-1.6921	-1.04291
109636870	chr4:109636870:A:C	1.89778e-11	-2.52431e-10	-1.32346	0.000130923	-2.52431e-10	-1.32324
109637082	chr4:109637082:G:C	2.41121e-11	-2.52431e-10	-1.08402	0.000166766	-2.52431e-10	-1.08126
109637105	chr4:109637105:G:T	2.08332e-11	-2.52431e-10	-1.23018	0.000143829	-2.52431e-10	-1.22922
109637320	chr4:109637320:G:A	2.83318e-11	-2.52431e-10	-0.922745	0.000216113	-2.52431e-10	-0.822048
109637536	chr4:109637536:G:A	4.86524e-11	-2.52431e-10	-0.382026	0.000342319	-2.52431e-10	-0.362105
109637634	chr4:109637634:A:T	1.00264e-11	-1.96151	-3.28476e-10	7.42341e-05	-1.89063	-3.28476e-10
109637655	chr4:109637655:A:G	2.1339e-11	-2.52431e-10	-1.20619	0.000147465	-2.52431e-10	-1.20426
109637867	chr4:109637867:C:T	3.32897e-11	-0.761481	-3.28476e-10	0.000113148	-1.46915	-3.28476e-10
109638436	chr4:109638436:A:G	3.58822e-11	-2.52431e-10	-0.686486	0.000288875	-2.52431e-10	-0.531855
109638465	chr4:109638465:G:A	2.38001e-11	-2.52431e-10	-1.09704	0.00016461	-2.52431e-10	-1.09427
109639127	chr4:109639127:A:G	2.7014e-11	-2.52431e-10	-0.970373	0.000183853	-2.52431e-10	-0.983713
109639339	chr4:109639339:T:C	1.05979e-11	-1.52707	-0.378995	6.39607e-05	-1.66038	-0.379196
109639752	chr4:109639752:G:T	4.28608e-11	-2.52431e-10	-0.50877	0.000351435	-2.52431e-10	-0.335825
109639950	chr4:109639950:A:G	4.28832e-12	-1.53996	-1.27087	3.51231e-05	-1.3754	-1.26359
109640151	chr4:109640151:A:G	8.96697e-12	-1.43391	-0.63927	5.24552e-05	-1.5944	-0.643486
109640195	chr4:109640195:C:T	1.89827e-11	-2.52431e-10	-1.3232	0.000130897	-2.52431e-10	-1.32344
109640203	chr4:109640203:C:T	1.50328e-11	-1.82561	0.269113	9.58657e-05	-1.93767	0.302765
109640784	chr4:109640784:T:C	2.94738e-11	-2.52431e-10	-0.883227	0.000226452	-2.52431e-10	-0.775315
109641087	chr4:109641087:A:G	4.42041e-12	-1.83987	-0.940626	3.33378e-05	-1.73696	-0.954196
109641122	chr4:109641122:TAG:T	1.23736e-10	-2.52431e-10	0.551422	0.000876713	-2.52431e-10	0.578331
109641141	chr4:109641141:C:T	1.89894e-11	-2.52431e-10	-1.32285	0.000131042	-2.52431e-10	-1.32233
109641209	chr4:109641209:C:T	1.89788e-11	-2.52431e-10	-1.32341	0.000130886	-2.52431e-10	-1.32352
109641416	chr4:109641416:TATTA:T	3.69137e-11	-2.52431e-10	-0.658144	0.000259054	-2.52431e-10	-0.640813
109641430	chr4:109641430:G:A	9.33375e-11	0.269494	-3.28476e-10	0.000205569	-0.872067	-3.28476e-10
109641804	chr4:109641804:A:G	1.00906e-11	-1.95512	-3.28476e-10	7.49268e-05	-1.88134	-3.28476e-10
109641843	chr4:109641843:T:A	2.23604e-11	-2.52431e-10	-1.15944	0.000155797	-2.52431e-10	-1.1493
109642084	chr4:109642084:C:T	3.04295e-10	1.45127	-3.28476e-10	0.000330879	-0.396097	-3.28476e-10
109642294	chr4:109642294:A:G	3.71179e-12	-1.82202	-1.1332	2.74232e-05	-1.76614	-1.12032
109642482	chr4:109642482:T:C	4.54502e-12	-1.94029	-0.812403	3.37809e-05	-1.84698	-0.830976
109642605	chr4:109642605:T:A	1.91276e-11	-2.52431e-10	-1.31559	0.000131803	-2.52431e-10	-1.31654
109642636	chr4:109642636:G:GA	4.16466e-12	-1.56289	-1.2772	3.39747e-05	-1.40181	-1.27042
109642939	chr4:109642939:G:A	1.03847e-11	-1.92639	-3.28476e-10	9.60797e-05	-1.63267	-3.28476e-10
109643170	chr4:109643170:T:G	1.91176e-11	-2.52431e-10	-1.31612	0.000131743	-2.52431e-10	-1.31699
109643275	chr4:109643275:T:TC	2.67693e-12	-1.96367	-1.31839	1.95935e-05	-1.90229	-1.32036
109644450	chr4:109644450:A:C	2.21213e-11	-2.52431e-10	-1.17019	0.000152903	-2.52431e-10	-1.16805
109644721	chr4:109644721:C:T	5.38442e-12	-1.71559	-0.867633	3.12404e-05	-1.87314	-0.883001
109645578	chr4:109645578:G:A	5.19298e-12	-1.62751	-0.991915	2.60156e-05	-1.96231	-0.976849
109645811	chr4:109645811:C:T	6.29817e-11	-2.52431e-10	-0.123883	0.000443609	-2.52431e-10	-0.102906
109646000	chr4:109646000:G:A	1.92422e-11	-2.52431e-10	-1.30962	0.000132531	-2.52431e-10	-1.31103
109646025	chr4:109646025:C:T	4.4154e-12	-1.68947	-1.09216	4.02812e-05	-1.42224	-1.07973
109646118	chr4:109646118:C:G	4.24291e-12	-1.86186	-0.959618	3.26674e-05	-1.76581	-0.945662
109646130	chr4:109646130:A:G	1.98196e-11	-2.52431e-10	-1.28006	0.000137319	-2.52431e-10	-1.27554
109646256	chr4:109646256:T:G	4.44031e-12	-1.66039	-1.11561	2.9797e-05	-1.69498	-1.10846
109646489	chr4:109646489:T:C	6.47885e-11	-2.52431e-10	-0.0955995	0.000460413	-2.52431e-10	-0.0657258
109646602	chr4:109646602:A:G	3.01387e-12	-1.88849	-1.27501	2.28722e-05	-1.78858	-1.27935
109646642	chr4:109646642:A:G	5.04087e-12	-1.43961	-1.20954	4.05138e-05	-1.29626	-1.19995
109646900	chr4:109646900:T:C	2.0432e-11	-2.52431e-10	-1.24962	0.000141907	-2.52431e-10	-1.24268
109647066	chr4:109647066:G:A	4.33092e-12	-1.66707	-1.13388	2.90589e-05	-1.7014	-1.12712
109647346	chr4:109647346:C:G	4.5441e-12	-1.82498	-0.927917	3.51149e-05	-1.73282	-0.906402
109647460	chr4:109647460:T:G	2.75813e-11	-2.52431e-10	-0.949588	0.000209045	-2.52431e-10	-0.855301
109647555	chr4:109647555:C:T	5.08997e-12	-1.42026	-1.21919	4.09728e-05	-1.27493	-1.21001
109647635	chr4:109647635:C:T	1.16335e-10	-1.95175	2.44149	0.000840722	-1.95379	2.49021
109647714	chr4:109647714:T:TA	7.76128e-11	-2.52431e-10	0.0850046	0.000548205	-2.52431e-10	0.108801
109647935	chr4:109647935:G:A	4.9052e-12	-1.45804	-1.21839	3.92806e-05	-1.31795	-1.20917
109648391	chr4:109648391:T:C	4.94243e-12	-1.40945	-1.25942	4.04261e-05	-1.24766	-1.25071
109648399	chr4:109648399:G:A	5.02985e-12	-1.44837	-1.20297	4.03633e-05	-1.30683	-1.1931
109648464	chr4:109648464:C:T	2.71351e-10	1.33668	-3.28476e-10	0.000543674	0.1005	-3.28476e-10
109648826	chr4:109648826:G:C	1.98806e-11	-2.52431e-10	-1.27698	0.000137765	-2.52431e-10	-1.2723
109648939	chr4:109648939:G:T	5.01761e-12	-1.40757	-1.2462	4.10988e-05	-1.24516	-1.23671
109648953	chr4:109648953:C:T	2.9032e-11	-2.52431e-10	-0.898328	0.000198026	-2.52431e-10	-0.909449
109649024	chr4:109649024:C:A	4.98986e-12	-1.40732	-1.252	4.08612e-05	-1.24481	-1.24286
109649095	chr4:109649095:A:G	1.91994e-11	-2.52431e-10	-1.31185	0.000132182	-2.52431e-10	-1.31367
109649111	chr4:109649111:A:G	4.94412e-12	-1.41695	-1.25158	4.04273e-05	-1.25592	-1.24242
109649155	chr4:109649155:TC:T	2.0684e-11	-2.52431e-10	-1.23737	0.000141266	-2.52431e-10	-1.2472
109649761	chr4:109649761:A:T	3.7316e-11	-2.52431e-10	-0.647305	0.000300407	-2.52431e-10	-0.49271
109649835	chr4:109649835:A:G	3.64359e-12	-1.9061	-1.06766	2.8977e-05	-1.75397	-1.07738
109649952	chr4:109649952:A:G	4.30127e-11	-2.52431e-10	-0.505233	0.000291781	-2.52431e-10	-0.521846
109650025	chr4:109650025:T:C	4.4397e-12	-1.61667	-1.15947	2.94526e-05	-1.66188	-1.15319
109650054	chr4:109650054:C:A	4.68236e-12	-1.56054	-1.16238	3.09485e-05	-1.60937	-1.15616
109650208	chr4:109650208:C:T	3.04512e-11	-2.52431e-10	-0.850601	0.00023396	-2.52431e-10	-0.742699
109650967	chr4:109650967:C:A	7.08184e-11	-2.52431e-10	-0.0066098	0.000514391	-2.52431e-10	0.0451335
109651187	chr4:109651187:C:G	7.6886e-12	-1.63645	-0.590538	3.88941e-05	-1.96296	-0.574042
109651446	chr4:109651446:C:T	7.12754e-11	-2.52431e-10	-0.000177349	0.000517776	-2.52431e-10	0.0516934
109652174	chr4:109652174:A:G	1.9919e-11	-2.52431e-10	-1.27505	0.000138045	-2.52431e-10	-1.27027
109652183	chr4:109652183:C:T	3.65303e-12	-1.916	-1.05517	3.063e-05	-1.71055	-1.06532
109652264	chr4:109652264:G:A	6.87772e-11	-2.52431e-10	-0.0358554	0.000485113	-2.52431e-10	-0.0134664
109652693	chr4:109652693:T:C	4.78533e-12	-1.44912	-1.25205	3.78971e-05	-1.31999	-1.24298
109652890	chr4:109652890:C:T	2.90551e-11	-2.52431e-10	-0.897534	0.000221429	-2.52431e-10	-0.797745
109652893	chr4:109652893:C:T	2.45976e-11	-1.45403	0.389953	0.000100121	-1.96142	0.369949
109653089	chr4:109653089:C:T	7.90384e-12	-1.33115	-0.868226	4.81867e-05	-1.49196	-0.830808
109653114	chr4:109653114:C:T	1.83134e-11	-1.6779	0.318807	9.54902e-05	-1.96411	0.325287
109653357	chr4:109653357:G:A	4.6683e-12	-1.47663	-1.2493	3.6899e-05	-1.34966	-1.24
109653453	chr4:109653453:A:G	4.6248e-12	-1.49101	-1.24429	3.64917e-05	-1.36608	-1.23469
109653502	chr4:109653502:G:A	1.98055e-11	-2.52431e-10	-1.28077	0.000137216	-2.52431e-10	-1.27629
109653884	chr4:109653884:C:A	4.07069e-12	-1.75128	-1.11163	3.54475e-05	-1.52997	-1.09982
109653899	chr4:109653899:T:C	2.73487e-11	-2.52431e-10	-0.95806	0.000207025	-2.52431e-10	-0.865009
109654241	chr4:109654241:C:A	7.39505e-11	-2.52431e-10	0.0366683	0.000522105	-2.52431e-10	0.0600201
109654792	chr4:109654792:T:G	4.73593e-12	-1.46734	-1.24421	3.74689e-05	-1.33975	-1.23459
109654897	chr4:109654897:C:T	4.59862e-12	-1.53965	-1.20133	3.55555e-05	-1.43535	-1.1914
109655327	chr4:109655327:C:G	1.9863e-11	-2.52431e-10	-1.27787	0.000136385	-2.52431e-10	-1.28237
109655332	chr4:109655332:T:C	4.5035e-12	-1.50497	-1.25691	3.54702e-05	-1.38113	-1.24803
109655547	chr4:109655547:G:A	4.69908e-12	-1.46758	-1.25178	3.71466e-05	-1.34035	-1.24263
109655741	chr4:109655741:G:A	2.41488e-11	-2.52431e-10	-1.08249	0.000166317	-2.52431e-10	-1.08395
109655818	chr4:109655818:C:G	3.73796e-12	-1.89048	-1.05771	2.84549e-05	-1.78166	-1.06787
109656207	chr4:109656207:T:C	4.42308e-12	-1.5897	-1.1902	2.92811e-05	-1.63643	-1.18447
109656652	chr4:109656652:G:T	4.57729e-12	-1.50944	-1.23618	3.59857e-05	-1.38868	-1.22605
109656726	chr4:109656726:A:G	3.84384e-12	-1.88995	-1.0303	2.9247e-05	-1.78103	-1.04104
109656777	chr4:109656777:T:C	3.71959e-11	-2.52431e-10	-0.65053	0.000299327	-2.52431e-10	-0.496313
109657410	chr4:109657410:AT:A	7.11958e-11	-2.52431e-10	-0.00129425	0.000501969	-2.52431e-10	0.0206888
109657467	chr4:109657467:C:T	3.93551e-12	-1.59545	-1.30123	2.85263e-05	-1.55067	-1.29635
109657562	chr4:109657562:G:GCC	1.99993e-11	-2.52431e-10	-1.27103	0.000138759	-2.52431e-10	-1.26511
109657847	chr4:109657847:C:A	3.79952e-12	-1.7541	-1.17776	3.34891e-05	-1.5209	-1.16573
109657849	chr4:109657849:A:T	2.2138e-11	-2.52431e-10	-1.16943	0.000153019	-2.52431e-10	-1.16729
109658229	chr4:109658229:G:T	2.25323e-11	-2.52431e-10	-1.15178	0.00015466	-2.52431e-10	-1.15662
109658237	chr4:109658237:T:C	1.99689e-11	-2.52431e-10	-1.27255	0.000138541	-2.52431e-10	-1.26669
109658331	chr4:109658331:C:T	7.67886e-11	-2.52431e-10	0.0743285	0.000542278	-2.52431e-10	0.0979289
109658337	chr4:109658337:A:G	3.99011e-12	-1.74533	-1.13758	3.53957e-05	-1.50722	-1.12404
109658379	chr4:109658379:A:C	5.56831e-12	-1.79636	-0.753272	3.80795e-05	-1.78758	-0.770591
109658630	chr4:109658630:C:T	3.77873e-12	-1.87009	-1.06726	3.50572e-05	-1.60142	-1.03944
109658928	chr4:109658928:G:T	5.79843e-12	-1.74748	-0.761657	3.55542e-05	-1.8479	-0.778887
109659313	chr4:109659313:C:T	2.05324e-11	-2.52431e-10	-1.24473	0.000140769	-2.52431e-10	-1.25073
109659375	chr4:109659375:A:C	2.01864e-11	-2.52431e-10	-1.26172	0.000140121	-2.52431e-10	-1.25534
109659403	chr4:109659403:A:G	2.06647e-11	-2.52431e-10	-1.2383	0.000143603	-2.52431e-10	-1.23079
109659760	chr4:109659760:C:T	4.45154e-12	-1.76227	-1.01121	3.87022e-05	-1.54496	-0.996989
109659763	chr4:109659763:C:T	1.03264e-11	-1.93202	-3.28476e-10	7.01235e-05	-1.94759	-3.28476e-10
109659829	chr4:109659829:C:T	3.95993e-12	-1.76789	-1.12261	3.47521e-05	-1.54126	-1.10835
109659856	chr4:109659856:C:T	3.99591e-12	-1.78331	-1.09814	3.43602e-05	-1.57509	-1.08586
109659949	chr4:109659949:T:C	3.40916e-11	-2.52431e-10	-0.737678	0.000232043	-2.52431e-10	-0.750926
109660092	chr4:109660092:G:A	3.25612e-11	-2.52431e-10	-0.783608	0.000251377	-2.52431e-10	-0.670896
109660207	chr4:109660207:T:A	4.04934e-12	-1.75128	-1.11689	3.58352e-05	-1.51646	-1.10245
109660591	chr4:109660591:C:T	3.90965e-12	-1.761	-1.14228	2.24902e-05	-1.95141	-1.13336
109660645	chr4:109660645:C:T	3.29356e-11	-2.52431e-10	-0.772175	0.000226207	-2.52431e-10	-0.776399
109660717	chr4:109660717:G:A	3.66265e-11	-2.52431e-10	-0.665957	0.000294075	-2.52431e-10	-0.514014
109660849	chr4:109660849:A:T	3.32963e-11	-2.52431e-10	-0.761283	0.000257615	-2.52431e-10	-0.646381
109660944	chr4:109660944:T:C	7.5381e-12	-1.48987	-0.756883	3.44201e-05	-1.93334	-0.725867
109661047	chr4:109661047:C:T	2.61593e-11	-2.52431e-10	-1.00252	0.000182111	-2.52431e-10	-0.99323
109661268	chr4:109661268:A:G	2.3472e-11	-2.52431e-10	-1.11092	0.000162704	-2.52431e-10	-1.10592
109661269	chr4:109661269:C:T	3.97393e-12	-1.76211	-1.12486	3.49784e-05	-1.53243	-1.11069
109661651	chr4:109661651:G:A	2.00531e-11	-2.52431e-10	-1.26835	0.000139163	-2.52431e-10	-1.2622
109661793	chr4:109661793:G:A	2.03879e-11	-2.52431e-10	-1.25178	0.000141439	-2.52431e-10	-1.24598
109662168	chr4:109662168:G:A	2.01796e-11	-2.52431e-10	-1.26206	0.00013994	-2.52431e-10	-1.25664
109662461	chr4:109662461:C:T	3.50668e-11	-2.52431e-10	-0.709474	0.000280198	-2.52431e-10	-0.562351
109662878	chr4:109662878:C:T	7.68353e-11	0.0749358	-3.28476e-10	0.000184692	-0.979158	-3.28476e-10
109662912	chr4:109662912:G:T	2.91996e-11	-0.892573	-3.28476e-10	9.81346e-05	-1.61151	-3.28476e-10
109662975	chr4:109662975:A:G	1.89772e-11	-2.52431e-10	-1.32349	0.000130885	-2.52431e-10	-1.32353
109663131	chr4:109663131:A:G	4.42004e-12	-1.54905	-1.23153	3.41024e-05	-1.44583	-1.22266
109663447	chr4:109663447:A:G	1.89801e-11	-2.52431e-10	-1.32334	0.000130885	-2.52431e-10	-1.32353
109663540	chr4:109663540:A:G	7.45906e-11	-2.52431e-10	0.0452867	0.000561333	-2.52431e-10	0.132465
109663639	chr4:109663639:A:C	2.29471e-11	-2.52431e-10	-1.13354	0.000158115	-2.52431e-10	-1.13453
109664489	chr4:109664489:G:A	4.79743e-12	-1.43254	-1.26611	4.32994e-05	-1.16975	-1.25996
109664567	chr4:109664567:T:C	3.89461e-11	-2.52431e-10	-0.60455	0.000269568	-2.52431e-10	-0.601028
109664631	chr4:109664631:G:T	3.24316e-11	-2.52431e-10	-0.787595	0.00025099	-2.52431e-10	-0.672437
109665049	chr4:109665049:G:A	3.39069e-11	-2.52431e-10	-0.743108	0.000234616	-2.52431e-10	-0.739898
109665123	chr4:109665123:C:T	3.71015e-11	-2.52431e-10	-0.653071	0.00025677	-2.52431e-10	-0.649669
109665337	chr4:109665337:G:T	6.48582e-11	-2.52431e-10	-0.0945239	0.000460913	-2.52431e-10	-0.0646395
109665366	chr4:109665366:C:G	2.11211e-11	-1.89368	0.677222	0.000152805	-1.88601	0.717326
109665418	chr4:109665418:A:G	3.73692e-11	-2.52431e-10	-0.645881	0.000258627	-2.52431e-10	-0.642461
109665678	chr4:109665678:G:A	3.82316e-12	-1.79963	-1.12602	3.24063e-05	-1.61483	-1.10466
109665993	chr4:109665993:A:G	3.7782e-11	-2.52431e-10	-0.634895	0.000286138	-2.52431e-10	-0.541375
109666433	chr4:109666433:C:T	1.90362e-11	-2.52431e-10	-1.32039	0.000131535	-2.52431e-10	-1.31858
109666443	chr4:109666443:A:G	1.89958e-11	-2.52431e-10	-1.32251	0.000131165	-2.52431e-10	-1.32139
109666552	chr4:109666552:T:TG	1.1158e-11	-1.73908	-0.115492	6.20516e-05	-1.95993	-0.109949
109666783	chr4:109666783:C:T	1.91315e-11	-2.52431e-10	-1.31539	0.000131813	-2.52431e-10	-1.31646
109667122	chr4:109667122:C:T	2.50724e-11	-2.52431e-10	-1.04496	0.000174445	-2.52431e-10	-1.03624
109667213	chr4:109667213:G:A	3.47596e-11	-2.52431e-10	-0.718272	0.000240775	-2.52431e-10	-0.713988
109667428	chr4:109667428:A:C	1.91109e-11	-2.52431e-10	-1.31647	0.000131681	-2.52431e-10	-1.31747
109667575	chr4:109667575:A:G	3.45091e-11	-2.52431e-10	-0.725506	0.00023875	-2.52431e-10	-0.722432
109667662	chr4:109667662:TCTA:T	1.98159e-11	-2.52431e-10	-1.28024	0.000137201	-2.52431e-10	-1.2764
109667801	chr4:109667801:C:T	4.73958e-12	-1.7234	-0.987377	4.43157e-05	-1.42486	-0.98165
109667962	chr4:109667962:G:C	3.40993e-11	-2.52431e-10	-0.737451	0.000265292	-2.52431e-10	-0.617017
109668120	chr4:109668120:G:C	1.91316e-11	-2.52431e-10	-1.31539	0.000131814	-2.52431e-10	-1.31646
109668322	chr4:109668322:TAGG:T	3.40288e-11	-2.52431e-10	-0.739522	0.00026469	-2.52431e-10	-0.61929
109668823	chr4:109668823:T:C	2.19352e-11	-2.52431e-10	-1.17864	0.000151509	-2.52431e-10	-1.1772
109669401	chr4:109669401:C:T	4.64873e-12	-1.7254	-1.00473	4.11266e-05	-1.49121	-0.989982
109669665	chr4:109669665:G:A	3.22314e-12	-1.91208	-1.18429	2.86805e-05	-1.67627	-1.16536
109669998	chr4:109669998:G:A	3.34324e-11	-2.52431e-10	-0.757202	0.000229714	-2.52431e-10	-0.761015
109670118	chr4:109670118:G:A	4.68681e-12	-1.7093	-1.01268	4.39257e-05	-1.40834	-1.00701
109670191	chr4:109670191:A:G	3.68051e-11	-2.52431e-10	-0.661092	0.000295797	-2.52431e-10	-0.508175
109670310	chr4:109670310:AC:A	1.94648e-11	-2.52431e-10	-1.29812	0.000133799	-2.52431e-10	-1.30151
109670319	chr4:109670319:TGA:T	1.95591e-11	-2.52431e-10	-1.29329	0.000134405	-2.52431e-10	-1.297
109670323	chr4:109670323:GTTGGGTTTTT:G	1.94777e-11	-2.52431e-10	-1.29746	0.000133882	-2.52431e-10	-1.30089
109670334	chr4:109670334:CTTT:C	1.9552e-11	-2.52431e-10	-1.29365	0.000134359	-2.52431e-10	-1.29734
109670584	chr4:109670584:C:T	4.06625e-12	-1.74563	-1.11838	3.52461e-05	-1.53903	-1.09646
109670685	chr4:109670685:C:T	3.39913e-11	-2.52431e-10	-0.740623	0.000231338	-2.52431e-10	-0.753969
109670934	chr4:109670934:G:A	7.8068e-12	-1.55523	-0.656503	3.78125e-05	-1.9386	-0.626611
109671220	chr4:109671220:A:G	2.54903e-11	-2.52431e-10	-1.02843	0.000177864	-2.52431e-10	-1.01683
109671748	chr4:109671748:G:A	2.01537e-11	-2.52431e-10	-1.26334	0.00013976	-2.52431e-10	-1.25792
109672304	chr4:109672304:A:C	5.8621e-12	-1.73333	-0.764886	5.43685e-05	-1.44392	-0.758144
109672444	chr4:109672444:A:T	4.3323e-12	-1.72821	-1.07242	4.06553e-05	-1.42096	-1.07176
109672518	chr4:109672518:G:C	1.99831e-11	-2.52431e-10	-1.27184	0.000138512	-2.52431e-10	-1.26689
109673475	chr4:109673475:G:A	1.90645e-11	-2.52431e-10	-1.3189	0.000131405	-2.52431e-10	-1.31956
109673793	chr4:109673793:TGGC:T	1.90259e-11	-2.52431e-10	-1.32093	0.000131317	-2.52431e-10	-1.32023
109673849	chr4:109673849:G:A	2.03221e-11	-2.52431e-10	-1.25502	0.000140962	-2.52431e-10	-1.24936
109673906	chr4:109673906:C:T	4.09686e-11	-2.52431e-10	-0.553923	0.000287462	-2.52431e-10	-0.536759
109674130	chr4:109674130:G:A	4.28251e-11	-2.52431e-10	-0.509604	0.000290532	-2.52431e-10	-0.526136
109674334	chr4:109674334:A:G	2.07753e-11	-2.52431e-10	-1.23296	0.000142365	-2.52431e-10	-1.23945
109674542	chr4:109674542:A:T	1.28577e-11	-1.71279	-3.28476e-10	6.89912e-05	-1.96387	-3.28476e-10
109674674	chr4:109674674:T:G	2.03066e-11	-2.52431e-10	-1.25578	0.00014085	-2.52431e-10	-1.25016
109674716	chr4:109674716:C:T	2.00239e-11	-2.52431e-10	-1.2698	0.000138805	-2.52431e-10	-1.26478
109674977	chr4:109674977:T:C	1.99032e-11	-2.52431e-10	-1.27585	0.000136942	-2.52431e-10	-1.27829
109675024	chr4:109675024:C:A	2.03087e-11	-2.52431e-10	-1.25568	0.000140865	-2.52431e-10	-1.25005
109675760	chr4:109675760:T:A	9.41878e-12	-1.50958	-0.514447	4.17302e-05	-1.96319	-0.503437
109675761	chr4:109675761:C:G	9.42681e-12	-1.50872	-0.514447	4.1732e-05	-1.96314	-0.503437
109675771	chr4:109675771:G:T	1.19046e-11	-1.7898	-3.28476e-10	9.07901e-05	-1.6893	-3.28476e-10
109677184	chr4:109677184:C:T	3.86785e-11	-2.52431e-10	-0.611444	0.000270989	-2.52431e-10	-0.59577
109677374	chr4:109677374:A:C	2.43354e-11	-2.52431e-10	-1.0748	0.000169597	-2.52431e-10	-1.06442
109677467	chr4:109677467:C:T	2.71878e-11	-2.52431e-10	-0.96396	0.000206255	-2.52431e-10	-0.868737
109677653	chr4:109677653:C:T	3.62786e-11	-2.52431e-10	-0.6755	0.000291017	-2.52431e-10	-0.524467
109677656	chr4:109677656:G:A	2.09771e-11	-2.52431e-10	-1.22329	0.000145674	-2.52431e-10	-1.21648
109677980	chr4:109677980:G:C	3.92774e-11	-2.52431e-10	-0.596079	0.00027525	-2.52431e-10	-0.58017
109678058	chr4:109678058:G:A	1.90865e-11	-2.52431e-10	-1.31775	0.000131541	-2.52431e-10	-1.31853
109678068	chr4:109678068:C:T	9.62293e-11	-2.52431e-10	0.300006	0.000665266	-2.52431e-10	0.302337
109678072	chr4:109678072:G:A	1.99043e-11	-2.52431e-10	-1.27579	0.000137937	-2.52431e-10	-1.27105
109678097	chr4:109678097:T:G	1.94099e-11	-2.52431e-10	-1.30095	0.000134234	-2.52431e-10	-1.29827
109678221	chr4:109678221:G:A	3.38326e-12	-1.91948	-1.12841	2.9871e-05	-1.69451	-1.10645
109678261	chr4:109678261:C:T	2.03286e-11	-2.52431e-10	-1.2547	0.000141008	-2.52431e-10	-1.24903
109678417	chr4:109678417:G:A	6.31308e-11	-2.52431e-10	-0.121519	0.000441727	-2.52431e-10	-0.107156
109678516	chr4:109678516:G:A	1.97665e-11	-2.52431e-10	-1.28274	0.00013606	-2.52431e-10	-1.28475
109679240	chr4:109679240:C:T	1.97292e-11	-2.52431e-10	-1.28463	0.000135155	-2.52431e-10	-1.29143
109679249	chr4:109679249:G:A	1.95738e-11	-2.52431e-10	-1.29253	0.000134972	-2.52431e-10	-1.29278
109679325	chr4:109679325:G:A	2.85944e-11	-2.52431e-10	-0.913517	0.000200067	-2.52431e-10	-0.899196
109679406	chr4:109679406:G:A	4.47249e-11	-2.52431e-10	-0.466197	0.000311865	-2.52431e-10	-0.455279
109679412	chr4:109679412:G:A	4.49597e-12	-1.71862	-1.04493	4.21819e-05	-1.4161	-1.03976
109679454	chr4:109679454:C:T	3.0294e-11	-2.52431e-10	-0.855779	0.000232185	-2.52431e-10	-0.750316
109679598	chr4:109679598:G:A	3.88623e-11	-2.52431e-10	-0.606704	0.000272442	-2.52431e-10	-0.590424
109679836	chr4:109679836:G:C	5.34545e-12	-1.4448	-1.14568	4.45081e-05	-1.2615	-1.14067
109679840	chr4:109679840:C:T	5.64939e-12	-1.42666	-1.10852	4.71705e-05	-1.24109	-1.10299
109679841	chr4:109679841:A:G	5.61726e-12	-1.43918	-1.1017	4.68203e-05	-1.25544	-1.09609
109680518	chr4:109680518:A:G	2.12547e-11	-2.52431e-10	-1.21015	0.000144982	-2.52431e-10	-1.22124
109680880	chr4:109680880:A:G	4.82637e-12	-1.5975	-1.09513	2.33681e-05	-1.96383	-1.08265
109681543	chr4:109681543:G:A	3.01873e-10	1.44328	-3.28476e-10	0.000335624	-0.381857	-3.28476e-10
109681959	chr4:109681959:T:C	1.04995e-11	-1.9154	-3.28476e-10	6.95237e-05	-1.95618	-3.28476e-10
109682075	chr4:109682075:CTGGT:C	4.36606e-12	-1.48735	-1.30552	3.58707e-05	-1.30674	-1.31119
109682122	chr4:109682122:G:A	1.90851e-11	-2.52431e-10	-1.31782	0.000131948	-2.52431e-10	-1.31544
109682180	chr4:109682180:T:C	2.61165e-11	-2.52431e-10	-1.00416	0.000182329	-2.52431e-10	-0.992036
109682628	chr4:109682628:T:C	5.69028e-12	-1.49278	-1.03519	4.52271e-05	-1.37039	-1.01576
109683940	chr4:109683940:T:A	4.7994e-12	-1.47741	-1.22083	3.81119e-05	-1.32636	-1.23096
109684278	chr4:109684278:G:C	8.55613e-11	-2.52431e-10	0.182505	0.000677202	-2.52431e-10	0.32012
109684403	chr4:109684403:T:C	1.96968e-11	-2.52431e-10	-1.28627	0.00013642	-2.52431e-10	-1.28211
109684588	chr4:109684588:A:T	3.42805e-12	-1.93412	-1.10062	3.05681e-05	-1.66865	-1.10925
109684593	chr4:109684593:A:G	4.6747e-11	-2.52431e-10	-0.421979	0.000328103	-2.52431e-10	-0.404522
109684944	chr4:109684944:G:C	2.08165e-11	-2.52431e-10	-1.23098	0.000143026	-2.52431e-10	-1.23482
109684987	chr4:109684987:C:T	1.25611e-11	-1.73612	-3.28476e-10	6.89811e-05	-1.96402	-3.28476e-10
109685557	chr4:109685557:T:C	4.44579e-12	-1.72929	-1.04548	3.87134e-05	-1.52099	-1.02068
109685570	chr4:109685570:A:C	2.75609e-11	-2.52431e-10	-0.95033	0.00021343	-2.52431e-10	-0.83454
109686182	chr4:109686182:C:G	6.25416e-12	-1.35337	-1.08011	4.91047e-05	-1.23732	-1.06657
109686302	chr4:109686302:T:C	4.97561e-12	-1.38209	-1.28009	3.84339e-05	-1.25919	-1.28971
109686355	chr4:109686355:T:A	2.75609e-11	-2.52431e-10	-0.95033	0.00021343	-2.52431e-10	-0.83454
109686398	chr4:109686398:C:G	2.40043e-11	-2.52431e-10	-1.0885	0.000166879	-2.52431e-10	-1.08058
109686965	chr4:109686965:T:G	2.20217e-10	1.12789	-3.28476e-10	0.000258805	-0.641773	-3.28476e-10
109687013	chr4:109687013:CTG:C	4.30191e-11	-2.52431e-10	-0.505083	0.000301812	-2.52431e-10	-0.488045
109687105	chr4:109687105:G:A	3.28639e-12	-1.92705	-1.14989	2.85988e-05	-1.68702	-1.15746
109687174	chr4:109687174:G:A	2.13322e-11	-2.52431e-10	-1.20651	0.000146017	-2.52431e-10	-1.21413
109687367	chr4:109687367:T:A	2.17416e-11	-2.52431e-10	-1.1875	0.000148834	-2.52431e-10	-1.19502
109687811	chr4:109687811:G:A	4.20855e-12	-1.66962	-1.15999	3.0431e-05	-1.61179	-1.1706
109688337	chr4:109688337:C:CTGA	2.5818e-11	-2.52431e-10	-1.01566	0.000180115	-2.52431e-10	-1.00425
109688587	chr4:109688587:CA:C	6.46076e-11	-2.52431e-10	-0.0983965	0.000458963	-2.52431e-10	-0.0688799
109688635	chr4:109688635:C:T	4.9891e-12	-1.44709	-1.21238	4.03026e-05	-1.28075	-1.22068
109689826	chr4:109689826:A:G	1.92585e-11	-2.52431e-10	-1.30877	0.000132704	-2.52431e-10	-1.30973
109690030	chr4:109690030:C:G	2.62333e-11	-2.52431e-10	-0.999697	0.000178959	-2.52431e-10	-1.01069
109690042	chr4:109690042:T:G	4.7227e-12	-1.46123	-1.25312	3.56919e-05	-1.35807	-1.26486
109690156	chr4:109690156:G:A	1.91454e-11	-2.52431e-10	-1.31467	0.000131953	-2.52431e-10	-1.3154
109690199	chr4:109690199:A:T	3.43619e-12	-1.94627	-1.08609	3.21935e-05	-1.6309	-1.09519
109690949	chr4:109690949:T:A	3.00109e-11	-2.52431e-10	-0.865167	0.000210136	-2.52431e-10	-0.850092
109691027	chr4:109691027:A:G	2.19382e-11	-2.52431e-10	-1.1785	0.000151168	-2.52431e-10	-1.17946
109691254	chr4:109691254:G:T	1.91193e-11	-2.52431e-10	-1.31603	0.000131743	-2.52431e-10	-1.317
109691381	chr4:109691381:G:A	4.43838e-12	-1.48386	-1.29258	3.42874e-05	-1.36305	-1.30002
109691571	chr4:109691571:T:C	3.52729e-12	-1.77486	-1.23134	2.13299e-05	-1.9189	-1.21884
109691785	chr4:109691785:A:G	5.80945e-11	-2.52431e-10	-0.204658	0.000397128	-2.52431e-10	-0.21359
109691921	chr4:109691921:G:A	3.17379e-11	-2.52431e-10	-0.809215	0.000222055	-2.52431e-10	-0.794924
109692073	chr4:109692073:T:C	2.18114e-11	-2.52431e-10	-1.18429	0.000151534	-2.52431e-10	-1.17704
109692498	chr4:109692498:T:C	3.8363e-11	-2.52431e-10	-0.619635	0.000269033	-2.52431e-10	-0.603017
109692502	chr4:109692502:A:G	4.667e-12	-1.92622	-0.799986	4.06449e-05	-1.72198	-0.770997
109692549	chr4:109692549:A:G	1.0783e-10	-2.52431e-10	0.413831	0.000834992	-2.52431e-10	0.529573
109692671	chr4:109692671:T:A	1.02034e-11	-1.94401	-3.28476e-10	6.98614e-05	-1.95134	-3.28476e-10
109692909	chr4:109692909:C:T	1.91292e-11	-2.52431e-10	-1.31551	0.000132207	-2.52431e-10	-1.31348
109693194	chr4:109693194:A:G	3.92031e-12	-1.96199	-0.938563	3.0049e-05	-1.85535	-0.939667
109693195	chr4:109693195:G:A	3.95441e-12	-1.96187	-0.930028	3.0331e-05	-1.85454	-0.931141
109693616	chr4:109693616:C:T	2.43945e-11	-2.52431e-10	-1.07237	0.000184196	-2.52431e-10	-0.981849
109693982	chr4:109693982:C:T	2.15549e-11	-2.52431e-10	-1.19612	0.000149104	-2.52431e-10	-1.19321
109694493	chr4:109694493:T:C	1.91857e-11	-2.52431e-10	-1.31256	0.000132133	-2.52431e-10	-1.31404
109694675	chr4:109694675:G:A	2.55612e-11	-2.52431e-10	-1.02565	0.000179927	-2.52431e-10	-1.0053
109694683	chr4:109694683:C:T	3.88791e-11	-2.52431e-10	-0.60627	0.000261427	-2.52431e-10	-0.631694
109694757	chr4:109694757:C:T	3.13244e-12	-1.91195	-1.21296	2.30213e-05	-1.85467	-1.20676
109695215	chr4:109695215:A:T	2.28654e-11	-2.52431e-10	-1.1371	0.000155335	-2.52431e-10	-1.15227
109695356	chr4:109695356:A:G	2.99665e-12	-1.92281	-1.24642	2.19102e-05	-1.86974	-1.24116
109695437	chr4:109695437:G:A	1.46963e-10	-2.52431e-10	0.723452	0.00105348	-2.52431e-10	0.762007
109696135	chr4:109696135:T:C	1.67233e-11	-1.44993	-3.28476e-10	0.000126807	-1.35518	-3.28476e-10
109696147	chr4:109696147:T:C	3.90808e-11	-2.52431e-10	-0.601096	0.000273935	-2.52431e-10	-0.584959
109696197	chr4:109696197:G:C	2.1031e-11	-2.52431e-10	-1.22073	0.000144773	-2.52431e-10	-1.22269
109696202	chr4:109696202:A:T	2.16287e-11	-2.52431e-10	-1.19271	0.00014885	-2.52431e-10	-1.19491
109696336	chr4:109696336:C:T	5.80307e-11	-2.52431e-10	-0.205757	0.000404601	-2.52431e-10	-0.194947
109696493	chr4:109696493:G:A	4.04195e-11	-2.52431e-10	-0.567415	0.000283421	-2.52431e-10	-0.550916
109697054	chr4:109697054:G:A	3.95818e-11	-2.52431e-10	-0.588359	0.00026587	-2.52431e-10	-0.614841
109697136	chr4:109697136:C:T	5.34322e-11	-2.52431e-10	-0.288314	0.000372518	-2.52431e-10	-0.277563
109697894	chr4:109697894:G:A	2.03918e-11	-2.52431e-10	-1.25159	0.000141303	-2.52431e-10	-1.24694
109698378	chr4:109698378:T:G	4.82017e-12	-1.47761	-1.2163	4.76036e-05	-1.12878	-1.20616
109698651	chr4:109698651:G:A	2.82938e-12	-1.91558	-1.31109	2.13746e-05	-1.8262	-1.30945
109698652	chr4:109698652:G:C	2.59391e-11	-2.52431e-10	-1.01097	0.000178585	-2.52431e-10	-1.01279
109698698	chr4:109698698:C:T	2.59696e-11	-2.52431e-10	-1.0098	0.000178775	-2.52431e-10	-1.01172
109699039	chr4:109699039:A:G	2.64683e-11	-2.52431e-10	-0.990778	0.000185798	-2.52431e-10	-0.973189
109699300	chr4:109699300:T:C	1.51249e-11	-1.55038	-3.28476e-10	7.27958e-05	-1.91019	-3.28476e-10
109699469	chr4:109699469:G:T	6.35737e-11	-2.52431e-10	-0.114529	0.000460293	-2.52431e-10	-0.0659859
109699524	chr4:109699524:C:T	3.47278e-11	-2.52431e-10	-0.719188	0.000240786	-2.52431e-10	-0.713942
109699560	chr4:109699560:A:T	2.14683e-11	-2.52431e-10	-1.20015	0.000148504	-2.52431e-10	-1.19724
109699685	chr4:109699685:C:CA	2.36184e-11	-2.52431e-10	-1.1047	0.000163142	-2.52431e-10	-1.10323
109700602	chr4:109700602:G:T	2.27739e-11	-2.52431e-10	-1.14111	0.000159773	-2.52431e-10	-1.12409
109700664	chr4:109700664:A:G	3.30609e-12	-1.74745	-1.32351	3.63248e-05	-1.28194	-1.32341
109700853	chr4:109700853:T:G	1.90621e-11	-2.52431e-10	-1.31903	0.000131297	-2.52431e-10	-1.32038
109700854	chr4:109700854:T:C	4.75557e-11	-2.52431e-10	-0.404826	0.000335063	-2.52431e-10	-0.383531
109701001	chr4:109701001:T:C	6.54618e-12	-1.33476	-1.05309	7.04872e-05	-0.91026	-1.03216
109701028	chr4:109701028:G:A	2.33729e-11	-2.52431e-10	-1.11515	0.000164243	-2.52431e-10	-1.09651
109701211	chr4:109701211:C:CTA	1.90632e-11	-2.52431e-10	-1.31897	0.000131304	-2.52431e-10	-1.32034
109701563	chr4:109701563:G:A	2.15067e-11	-2.52431e-10	-1.19836	0.000148204	-2.52431e-10	-1.19926
109701638	chr4:109701638:C:G	2.99962e-12	-1.9338	-1.23444	2.66411e-05	-1.68601	-1.22939
109701746	chr4:109701746:T:A	2.15214e-11	-2.52431e-10	-1.19768	0.000150549	-2.52431e-10	-1.18356
109701754	chr4:109701754:T:C	5.4412e-12	-1.2718	-1.30093	5.50388e-05	-0.892843	-1.29697
109701810	chr4:109701810:G:A	2.20051e-11	-2.52431e-10	-1.17545	0.00015409	-2.52431e-10	-1.16031
109701842	chr4:109701842:C:T	2.10861e-11	-2.52431e-10	-1.21811	0.000147197	-2.52431e-10	-1.20608
109702112	chr4:109702112:G:T	4.25917e-11	-2.52431e-10	-0.51507	0.000285421	-2.52431e-10	-0.543883
109702454	chr4:109702454:C:T	7.13707e-12	-1.26395	-1.03747	8.74126e-05	-0.698582	-1.02863
109702544	chr4:109702544:C:T	2.18479e-11	-2.52431e-10	-1.18262	0.000152939	-2.52431e-10	-1.16781
109702865	chr4:109702865:C:T	2.19473e-11	-2.52431e-10	-1.17808	0.000153667	-2.52431e-10	-1.16306
109702971	chr4:109702971:C:T	3.19033e-11	-2.52431e-10	-0.804019	0.000223625	-2.52431e-10	-0.787877
109703291	chr4:109703291:C:G	3.29616e-12	-1.75779	-1.31618	1.85334e-05	-1.96308	-1.31519
109703334	chr4:109703334:C:T	1.3455e-11	-1.66738	-3.28476e-10	6.94345e-05	-1.95746	-3.28476e-10
109703765	chr4:109703765:C:G	4.04819e-12	-1.84283	-1.02563	3.18313e-05	-1.73915	-0.998251
109704042	chr4:109704042:G:A	1.92296e-11	-2.52431e-10	-1.31028	0.000132776	-2.52431e-10	-1.30919
109704379	chr4:109704379:A:G	1.90156e-11	-2.52431e-10	-1.32147	0.000131039	-2.52431e-10	-1.32235
109704749	chr4:109704749:C:T	3.91816e-11	-2.52431e-10	-0.598521	0.000271207	-2.52431e-10	-0.594965
109705323	chr4:109705323:G:A	7.48814e-12	-1.29322	-0.960185	8.23632e-05	-0.851183	-0.935527
109705350	chr4:109705350:T:C	4.24401e-12	-1.60173	-1.21949	4.11701e-05	-1.26463	-1.2155
109705415	chr4:109705415:C:T	1.89766e-11	-2.52431e-10	-1.32352	0.000130909	-2.52431e-10	-1.32335
109705567	chr4:109705567:G:T	2.05369e-11	-2.52431e-10	-1.24451	0.000143303	-2.52431e-10	-1.23289
109705583	chr4:109705583:C:T	2.05706e-11	-2.52431e-10	-1.24286	0.000143555	-2.52431e-10	-1.23113
109705640	chr4:109705640:A:T	1.92238e-11	-2.52431e-10	-1.31058	0.000132004	-2.52431e-10	-1.31502
109705735	chr4:109705735:T:C	4.30376e-12	-1.57958	-1.22766	4.20716e-05	-1.23456	-1.22392
109706380	chr4:109706380:G:A	1.09415e-11	-1.87416	-3.28476e-10	6.89743e-05	-1.96412	-3.28476e-10
109706549	chr4:109706549:G:A	4.05328e-12	-1.82405	-1.04315	3.20237e-05	-1.71461	-1.01677
109706680	chr4:109706680:C:T	3.60835e-11	-2.52431e-10	-0.680893	0.000253136	-2.52431e-10	-0.663922
109706892	chr4:109706892:A:G	7.36009e-12	-1.32742	-0.943239	8.01877e-05	-0.895382	-0.918097
109706958	chr4:109706958:T:C	4.59308e-11	-2.52431e-10	-0.439593	0.000323471	-2.52431e-10	-0.41874
109707163	chr4:109707163:C:T	5.44786e-12	-1.30235	-1.26915	5.67224e-05	-0.898282	-1.2614
109707225	chr4:109707225:C:T	3.31971e-11	-2.52431e-10	-0.764266	0.000232629	-2.52431e-10	-0.748405
109707317	chr4:109707317:T:C	2.85592e-12	-1.89719	-1.32014	2.17667e-05	-1.79819	-1.31928
109707429	chr4:109707429:C:T	1.97823e-11	-2.52431e-10	-1.28194	0.000136146	-2.52431e-10	-1.28412
109707531	chr4:109707531:C:T	2.04312e-11	-2.52431e-10	-1.24966	0.000142374	-2.52431e-10	-1.23939
109707591	chr4:109707591:G:C	1.90076e-11	-2.52431e-10	-1.32189	0.000131205	-2.52431e-10	-1.32109
109707615	chr4:109707615:A:G	6.38026e-12	-1.36315	-1.05037	7.33136e-05	-0.86142	-1.04168
109707676	chr4:109707676:C:T	2.18743e-11	-2.52431e-10	-1.18142	0.000150441	-2.52431e-10	-1.18428
109707738	chr4:109707738:C:T	7.36869e-12	-1.28697	-0.982519	8.09933e-05	-0.844788	-0.958695
109707938	chr4:109707938:A:G	1.93955e-11	-2.52431e-10	-1.30168	0.000132994	-2.52431e-10	-1.30755
109708232	chr4:109708232:C:T	3.33628e-12	-1.91589	-1.14598	3.13105e-05	-1.60734	-1.14655
109708341	chr4:109708341:G:C	4.37497e-12	-1.47532	-1.31551	4.32292e-05	-1.11436	-1.31698
109708738	chr4:109708738:T:C	5.62489e-12	-1.24202	-1.2975	5.90146e-05	-0.826851	-1.29321
109708982	chr4:109708982:A:G	2.36894e-11	-2.52431e-10	-1.1017	0.000164093	-2.52431e-10	-1.09742
109709425	chr4:109709425:G:A	2.03645e-11	-2.52431e-10	-1.25293	0.000140781	-2.52431e-10	-1.25065
109710302	chr4:109710302:T:C	1.91771e-11	-2.52431e-10	-1.31301	0.000131925	-2.52431e-10	-1.31562
109710465	chr4:109710465:A:G	3.86368e-12	-1.8538	-1.06131	3.57826e-05	-1.58614	-1.03424
109710951	chr4:109710951:T:C	2.15281e-11	-2.52431e-10	-1.19737	0.00014907	-2.52431e-10	-1.19344
109711173	chr4:109711173:C:T	1.99971e-11	-2.52431e-10	-1.27114	0.000142926	-2.52431e-10	-1.23552
109711516	chr4:109711516:T:C	1.96447e-11	-2.52431e-10	-1.28892	0.000135907	-2.52431e-10	-1.28588
109712476	chr4:109712476:G:A	1.85819e-09	3.26063	-3.28476e-10	0.00119145	0.885078	-3.28476e-10
109712637	chr4:109712637:T:G	3.35204e-11	-2.52431e-10	-0.754573	0.000231807	-2.52431e-10	-0.751946
109713124	chr4:109713124:A:G	1.95412e-11	-2.52431e-10	-1.2942	0.000133854	-2.52431e-10	-1.3011
109713179	chr4:109713179:A:G	8.03371e-11	-2.52431e-10	0.119504	0.000551876	-2.52431e-10	0.115474
109713764	chr4:109713764:A:C	5.48835e-11	-2.52431e-10	-0.261515	0.000439451	-2.52431e-10	-0.112324
109714257	chr4:109714257:TTTAAG:T	2.74652e-11	-0.953808	-3.28476e-10	9.47181e-05	-1.64694	-3.28476e-10
109715056	chr4:109715056:CTGACT:C	2.50982e-11	-2.52431e-10	-1.04393	0.00017281	-2.52431e-10	-1.04566
109715262	chr4:109715262:G:A	3.78174e-11	-2.52431e-10	-0.633959	0.000261756	-2.52431e-10	-0.630438
109715503	chr4:109715503:C:A	2.16449e-11	-2.52431e-10	-1.19196	0.000148914	-2.52431e-10	-1.19448
109715963	chr4:109715963:G:T	5.394e-11	-2.52431e-10	-0.278856	0.000431601	-2.52431e-10	-0.130347
109717039	chr4:109717039:C:G	1.00091e-11	-1.96323	-3.28476e-10	7.03947e-05	-1.94373	-3.28476e-10
109717654	chr4:109717654:C:T	9.09448e-12	-1.12122	-0.937841	0.000144116	-0.308429	-0.918801
109718113	chr4:109718113:A:G	3.56598e-12	-1.69664	-1.29864	1.933e-05	-1.93219	-1.304
109718346	chr4:109718346:G:A	4.1784e-12	-1.63691	-1.19989	4.98437e-05	-1.1139	-1.17506
109718418	chr4:109718418:C:A	1.90275e-11	-2.52431e-10	-1.32084	0.000130897	-2.52431e-10	-1.32344
109720089	chr4:109720089:A:T	2.13162e-11	-2.52431e-10	-1.20726	0.000146896	-2.52431e-10	-1.20813
109720797	chr4:109720797:G:A	4.03721e-11	-2.52431e-10	-0.568589	0.00027078	-2.52431e-10	-0.596543
109720889	chr4:109720889:C:T	6.79027e-12	-1.10969	-1.24155	8.69643e-05	-0.480834	-1.25152
109721293	chr4:109721293:T:C	3.00206e-12	-1.96234	-1.20509	2.24861e-05	-1.88328	-1.20167
109721349	chr4:109721349:C:T	5.16021e-11	-2.52431e-10	-0.323165	0.000412254	-2.52431e-10	-0.176211
109721398	chr4:109721398:C:T	1.28927e-11	-1.71007	-3.28476e-10	9.91461e-05	-1.60126	-3.28476e-10
109721632	chr4:109721632:C:T	3.51893e-11	-0.705987	-3.28476e-10	0.000103552	-1.55778	-3.28476e-10
109721639	chr4:109721639:A:G	4.92056e-11	-2.52431e-10	-0.370721	0.000346803	-2.52431e-10	-0.349091
109722272	chr4:109722272:T:A	3.30409e-12	-1.93316	-1.1384	2.99946e-05	-1.65784	-1.13899
109722735	chr4:109722735:A:G	3.30359e-12	-1.93888	-1.13284	2.96216e-05	-1.67591	-1.13343
109722770	chr4:109722770:T:A	2.478e-11	-2.52431e-10	-1.05669	0.000169726	-2.52431e-10	-1.06366
109722876	chr4:109722876:G:C	3.54108e-11	-0.699711	-3.28476e-10	0.000104048	-1.553	-3.28476e-10
109722945	chr4:109722945:G:A	1.16658e-10	-2.52431e-10	0.492522	0.000833881	-2.52431e-10	0.528241
109723302	chr4:109723302:C:CT	2.35923e-11	-2.52431e-10	-1.10581	0.000169813	-2.52431e-10	-1.06315
109723846	chr4:109723846:G:A	3.60979e-11	-2.52431e-10	-0.680493	0.000253259	-2.52431e-10	-0.663436
109724039	chr4:109724039:G:T	9.88219e-12	-1.25995	-0.716043	0.000111396	-0.804846	-0.679913
109724371	chr4:109724371:C:T	1.9315e-11	-2.52431e-10	-1.30585	0.000132521	-2.52431e-10	-1.31111
109724610	chr4:109724610:T:C	2.29131e-11	-2.52431e-10	-1.13502	0.000158779	-2.52431e-10	-1.13033
109724998	chr4:109724998:T:C	7.57479e-12	-1.24565	-0.996257	8.41179e-05	-0.793008	-0.972622
109725118	chr4:109725118:C:T	2.13048e-11	-2.52431e-10	-1.2078	0.00014682	-2.52431e-10	-1.20864
109725552	chr4:109725552:A:G	2.2406e-11	-2.52431e-10	-1.1574	0.000162501	-2.52431e-10	-1.10716
109725666	chr4:109725666:G:A	3.3036e-12	-1.75551	-1.31621	1.85307e-05	-1.9632	-1.31522
109725846	chr4:109725846:C:T	1.90898e-11	-2.52431e-10	-1.31757	0.000131906	-2.52431e-10	-1.31576
109725905	chr4:109725905:A:T	3.07226e-11	-2.52431e-10	-0.84173	0.000215157	-2.52431e-10	-0.82648
109725987	chr4:109725987:C:A	4.8414e-11	-2.52431e-10	-0.38694	0.000384865	-2.52431e-10	-0.244958
109726039	chr4:109726039:A:G	7.31755e-12	-1.29873	-0.97772	7.96388e-05	-0.86688	-0.953468
109726548	chr4:109726548:T:C	2.75651e-12	-1.9428	-1.30996	1.96079e-05	-1.90932	-1.3126
109727378	chr4:109727378:T:C	1.90104e-11	-2.52431e-10	-1.32174	0.000131012	-2.52431e-10	-1.32256
109727476	chr4:109727476:T:A	5.26047e-12	-1.42029	-1.18622	6.23041e-05	-0.89277	-1.17305
109728030	chr4:109728030:C:T	2.59114e-11	-2.52431e-10	-1.01204	0.000181825	-2.52431e-10	-0.994805
109728422	chr4:109728422:G:A	1.90857e-11	-2.52431e-10	-1.31779	0.000131692	-2.52431e-10	-1.31739
109728492	chr4:109728492:T:C	2.08462e-11	-2.52431e-10	-1.22956	0.000142706	-2.52431e-10	-1.23706
109728612	chr4:109728612:C:T	3.38397e-12	-1.96074	-1.08694	2.44229e-05	-1.90297	-1.09936
109728735	chr4:109728735:G:T	8.97526e-12	-1.47868	-0.593575	0.000131348	-0.755892	-0.564105
109729013	chr4:109729013:T:C	2.98003e-11	-2.52431e-10	-0.87221	0.000204304	-2.52431e-10	-0.878239
109729059	chr4:109729059:G:A	4.63448e-11	-2.52431e-10	-0.430619	0.000349807	-2.52431e-10	-0.340468
109729096	chr4:109729096:G:A	3.99084e-11	-2.52431e-10	-0.580142	0.000266844	-2.52431e-10	-0.611185
109729184	chr4:109729184:A:C	1.37843e-11	-1.6432	-3.28476e-10	7.43262e-05	-1.88939	-3.28476e-10
109729990	chr4:109729990:C:A	8.31932e-12	-1.14065	-1.00749	0.00012925	-0.345999	-0.990104
109730495	chr4:109730495:C:G	1.99179e-11	-2.52431e-10	-1.27511	0.000136434	-2.52431e-10	-1.28201
109730655	chr4:109730655:G:C	2.23792e-11	-2.52431e-10	-1.1586	0.000155796	-2.52431e-10	-1.1493
109730821	chr4:109730821:A:G	5.81806e-11	-2.52431e-10	-0.203177	0.000409588	-2.52431e-10	-0.182697
109730852	chr4:109730852:A:T	3.59977e-11	-2.52431e-10	-0.683273	0.000257777	-2.52431e-10	-0.645753
109731050	chr4:109731050:C:A	2.81001e-11	-2.52431e-10	-0.930954	0.000213207	-2.52431e-10	-0.835584
109731234	chr4:109731234:T:C	3.38055e-11	-2.52431e-10	-0.746104	0.000239448	-2.52431e-10	-0.719511
109732097	chr4:109732097:C:T	2.59975e-11	-2.52431e-10	-1.00873	0.000195508	-2.52431e-10	-0.92225
109732335	chr4:109732335:A:G	1.08831e-11	-1.87952	-3.28476e-10	7.01733e-05	-1.94688	-3.28476e-10
109732639	chr4:109732639:C:T	3.76027e-12	-1.62116	-1.32108	4.02978e-05	-1.18205	-1.3195
109732925	chr4:109732925:A:G	4.73427e-11	-2.52431e-10	-0.409315	0.000315584	-2.52431e-10	-0.443426
109733096	chr4:109733096:C:T	5.23436e-11	-2.52431e-10	-0.308897	0.00036552	-2.52431e-10	-0.296529
109733484	chr4:109733484:G:A	3.19151e-12	-1.78309	-1.32314	1.88696e-05	-1.93693	-1.32336
109733520	chr4:109733520:AG:A	1.98613e-11	-2.52431e-10	-1.27795	0.000136045	-2.52431e-10	-1.28486
109733630	chr4:109733630:T:TG	2.04626e-11	-2.52431e-10	-1.24813	0.000142411	-2.52431e-10	-1.23913
109733899	chr4:109733899:G:A	1.97208e-11	-2.52431e-10	-1.28506	0.000135522	-2.52431e-10	-1.28872
109733950	chr4:109733950:G:A	2.34719e-11	-2.52431e-10	-1.11092	0.000164217	-2.52431e-10	-1.09666
109734125	chr4:109734125:T:C	7.41749e-12	-1.42167	-0.84122	0.000101968	-0.755613	-0.817578
109734681	chr4:109734681:G:A	3.60156e-11	-0.682776	-3.28476e-10	0.000130013	-1.33022	-3.28476e-10
109734800	chr4:109734800:T:A	6.39753e-12	-1.63279	-0.778024	7.84191e-05	-1.08257	-0.753212
109734801	chr4:109734801:C:A	6.27458e-12	-1.64615	-0.784068	7.62759e-05	-1.10408	-0.759412
109735053	chr4:109735053:G:A	5.97005e-12	-1.25391	-1.22606	2.24183e-05	-1.86319	-1.22478
109735106	chr4:109735106:T:G	2.65691e-11	-2.52431e-10	-0.986981	0.000200481	-2.52431e-10	-0.897128
109735232	chr4:109735232:G:T	1.00058e-11	-1.96356	-3.28476e-10	7.49931e-05	-1.88045	-3.28476e-10
109735484	chr4:109735484:A:G	4.79542e-11	-2.52431e-10	-0.396482	0.000333956	-2.52431e-10	-0.38684
109735546	chr4:109735546:A:G	2.27015e-11	-2.52431e-10	-1.1443	0.000157116	-2.52431e-10	-1.14086
109735574	chr4:109735574:G:A	8.48917e-12	-1.73226	-0.395678	0.000115862	-1.08226	-0.363186
109735718	chr4:109735718:G:A	1.91327e-11	-2.52431e-10	-1.31533	0.000132058	-2.52431e-10	-1.31461
109736092	chr4:109736092:T:C	3.09697e-12	-1.81297	-1.32334	1.85628e-05	-1.95321	-1.32348
109736138	chr4:109736138:T:C	6.09462e-11	-2.52431e-10	-0.156736	0.000424226	-2.52431e-10	-0.147583
109736548	chr4:109736548:G:T	3.58261e-11	-2.52431e-10	-0.688051	0.000248319	-2.52431e-10	-0.683135
109736823	chr4:109736823:G:A	1.25687e-11	-1.73552	-3.28476e-10	7.12892e-05	-1.9311	-3.28476e-10
109737159	chr4:109737159:T:G	1.91953e-11	-2.52431e-10	-1.31206	0.000133282	-2.52431e-10	-1.30538
109737163	chr4:109737163:C:T	1.9162e-11	-2.52431e-10	-1.3138	0.000132263	-2.52431e-10	-1.31305
109737326	chr4:109737326:C:T	3.25103e-11	-2.52431e-10	-0.78517	0.000225887	-2.52431e-10	-0.777813
109737469	chr4:109737469:A:G	1.64871e-11	-1.46415	-3.28476e-10	8.13804e-05	-1.79872	-3.28476e-10
109737700	chr4:109737700:C:G	6.34027e-12	-1.67223	-0.747579	8.08992e-05	-1.07869	-0.725951
109737911	chr4:109737911:T:C	4.84115e-12	-1.44303	-1.24654	3.52981e-05	-1.38311	-1.25091
109738117	chr4:109738117:T:C	4.87537e-11	-2.52431e-10	-0.379947	0.000324697	-2.52431e-10	-0.414956
109738365	chr4:109738365:G:T	1.9316e-11	-2.52431e-10	-1.30579	0.000132905	-2.52431e-10	-1.30822
109738793	chr4:109738793:A:G	2.27045e-11	-2.52431e-10	-1.14417	0.000158594	-2.52431e-10	-1.1315
109739286	chr4:109739286:A:C	4.78847e-11	-2.52431e-10	-0.397932	0.000333722	-2.52431e-10	-0.38754
109739315	chr4:109739315:G:T	4.66955e-11	-2.52431e-10	-0.423081	0.000310707	-2.52431e-10	-0.458998
109739342	chr4:109739342:G:A	4.5185e-11	-0.99046	0.534498	0.000653188	-0.259074	0.54309
109739486	chr4:109739486:G:GT	1.92203e-11	-2.52431e-10	-1.31076	0.000132717	-2.52431e-10	-1.30963
109739535	chr4:109739535:C:G	3.90192e-11	-2.52431e-10	-0.602675	0.000274441	-2.52431e-10	-0.583113
109740031	chr4:109740031:C:T	3.98816e-11	-2.52431e-10	-0.580812	0.000266332	-2.52431e-10	-0.613105
109740195	chr4:109740195:G:T	1.9665e-11	-2.52431e-10	-1.28789	0.000136413	-2.52431e-10	-1.28216
109740361	chr4:109740361:AGAAG:A	2.01829e-11	-2.52431e-10	-1.26189	0.000140284	-2.52431e-10	-1.25418
109740403	chr4:109740403:C:A	1.19118e-11	-1.7892	-3.28476e-10	6.9475e-05	-1.95688	-3.28476e-10
109740679	chr4:109740679:T:C	2.32422e-11	-2.52431e-10	-1.12076	0.000164469	-2.52431e-10	-1.09513
109740749	chr4:109740749:A:G	1.90359e-11	-2.52431e-10	-1.3204	0.00013156	-2.52431e-10	-1.31839
109740781	chr4:109740781:G:A	2.45258e-11	-2.52431e-10	-1.067	0.000170267	-2.52431e-10	-1.06048
109740886	chr4:109740886:C:A	1.93295e-11	-2.52431e-10	-1.3051	0.000133487	-2.52431e-10	-1.30385
109741297	chr4:109741297:C:T	1.90205e-11	-2.52431e-10	-1.32121	0.00013109	-2.52431e-10	-1.32196
109741593	chr4:109741593:A:G	2.24416e-11	-2.52431e-10	-1.15581	0.00015414	-2.52431e-10	-1.15999
109741777	chr4:109741777:T:C	1.90201e-11	-2.52431e-10	-1.32123	0.000131139	-2.52431e-10	-1.32159
109742285	chr4:109742285:C:T	1.34113e-10	-2.52431e-10	0.631952	0.00111005	-2.52431e-10	0.814311
109742486	chr4:109742486:C:A	3.65782e-11	-0.667276	-3.28476e-10	0.00011536	-1.44979	-3.28476e-10
109742708	chr4:109742708:A:G	1.3966e-11	-1.34316	-0.286945	5.23328e-05	-1.96017	-0.28006
109742735	chr4:109742735:G:A	2.04404e-11	-2.52431e-10	-1.24922	0.00014117	-2.52431e-10	-1.24788
109742841	chr4:109742841:T:C	2.66808e-11	-2.52431e-10	-0.982785	0.00018473	-2.52431e-10	-0.978956
109742883	chr4:109742883:T:G	2.17431e-11	-2.52431e-10	-1.18743	0.000152255	-2.52431e-10	-1.17229
109743047	chr4:109743047:G:T	4.54493e-11	-2.52431e-10	-0.450131	0.000301783	-2.52431e-10	-0.488141
109743474	chr4:109743474:T:C	2.85051e-12	-1.94058	-1.27865	1.97929e-05	-1.93199	-1.28054
109743501	chr4:109743501:A:C	2.16211e-11	-2.52431e-10	-1.19306	0.000151343	-2.52431e-10	-1.1783
109743561	chr4:109743561:T:C	4.21026e-11	-2.52431e-10	-0.526618	0.000284664	-2.52431e-10	-0.546541
109743641	chr4:109743641:C:A	3.88164e-12	-1.913	-0.997473	2.6717e-05	-1.91333	-0.999219
109744073	chr4:109744073:T:C	2.53784e-11	-2.52431e-10	-1.03283	0.000177886	-2.52431e-10	-1.01671
109744325	chr4:109744325:T:C	7.92015e-12	-1.44421	-0.753108	3.58347e-05	-1.89069	-0.728244
109745015	chr4:109745015:T:A	8.7008e-12	-0.914199	-1.18911	2.51697e-05	-1.78634	-1.18586
109745136	chr4:109745136:G:A	8.46373e-12	-1.27646	-0.854474	3.02514e-05	-1.94501	-0.843293
109745152	chr4:109745152:A:G	2.36254e-11	-2.52431e-10	-1.10441	0.000160878	-2.52431e-10	-1.1172
109745171	chr4:109745171:C:T	2.89225e-12	-1.88205	-1.32265	1.90526e-05	-1.92856	-1.32208
109745275	chr4:109745275:C:T	2.97888e-12	-1.89626	-1.27892	1.9753e-05	-1.92847	-1.28607
109745687	chr4:109745687:G:A	3.67306e-11	-2.52431e-10	-0.663117	0.000253249	-2.52431e-10	-0.663477
109745723	chr4:109745723:C:T	2.08767e-11	-2.52431e-10	-1.2281	0.000144344	-2.52431e-10	-1.22565
109745916	chr4:109745916:A:T	2.54584e-11	-2.52431e-10	-1.02968	0.000179299	-2.52431e-10	-1.00879
109746189	chr4:109746189:T:C	1.13005e-11	-1.82883	-0.0130539	0.000204748	-0.921115	0.045044
109746445	chr4:109746445:G:A	1.99014e-11	-2.52431e-10	-1.27594	0.000137075	-2.52431e-10	-1.27732
109747150	chr4:109747150:C:T	1.09232e-11	-1.87583	-3.28476e-10	6.90532e-05	-1.96297	-3.28476e-10
109747172	chr4:109747172:G:A	2.06755e-11	0.0232164	-1.26099	2.02773e-05	-1.93621	-1.25214
109747495	chr4:109747495:G:A	7.22057e-12	-0.971412	-1.31838	2.22095e-05	-1.77704	-1.32029
109747744	chr4:109747744:G:A	1.02169e-10	-2.52431e-10	0.359896	0.000834048	-2.52431e-10	0.528441
109747745	chr4:109747745:G:A	3.10075e-11	-2.52431e-10	-0.8325	0.00021992	-2.52431e-10	-0.804585
109747824	chr4:109747824:C:G	2.29651e-11	-2.52431e-10	-1.13275	0.00015888	-2.52431e-10	-1.1297
109748045	chr4:109748045:C:A	2.32915e-11	-2.52431e-10	-1.11864	0.000160364	-2.52431e-10	-1.1204
109748105	chr4:109748105:A:T	7.24105e-12	-0.971348	-1.31561	2.22613e-05	-1.77697	-1.31803
109748264	chr4:109748264:T:C	1.03966e-11	-0.61088	-1.31437	1.86357e-05	-1.96186	-1.31091
109748644	chr4:109748644:A:G	2.09461e-11	-0.111299	-1.11348	2.33124e-05	-1.95222	-1.09664
109748691	chr4:109748691:G:A	3.10009e-11	-2.52431e-10	-0.832711	0.000219872	-2.52431e-10	-0.804805
109748696	chr4:109748696:C:T	2.02601e-11	-0.128077	-1.12999	2.28836e-05	-1.95357	-1.11386
109748876	chr4:109748876:C:T	2.72752e-12	-1.96411	-1.29922	2.66265e-05	-1.61441	-1.30153
109749651	chr4:109749651:G:C	2.1664e-11	-2.52431e-10	-1.19107	0.000149929	-2.52431e-10	-1.18769
109749873	chr4:109749873:C:T	1.93509e-11	-2.52431e-10	-1.30399	0.000133027	-2.52431e-10	-1.3073
109750082	chr4:109750082:C:T	1.00348e-11	-0.675327	-1.28534	1.93141e-05	-1.95853	-1.27849
109750280	chr4:109750280:A:G	1.90355e-11	-2.52431e-10	-1.32042	0.000131269	-2.52431e-10	-1.3206
109750384	chr4:109750384:A:G	1.9446e-11	-2.52431e-10	-1.29908	0.000133626	-2.52431e-10	-1.3028
109750545	chr4:109750545:C:T	1.05595e-11	-0.62544	-1.28426	1.92858e-05	-1.96114	-1.27734
109750709	chr4:109750709:C:T	3.38666e-11	-2.52431e-10	-0.744298	0.000252622	-2.52431e-10	-0.665956
109750770	chr4:109750770:A:T	1.29325e-11	-1.70698	-3.28476e-10	8.09533e-05	-1.80398	-3.28476e-10
109751128	chr4:109751128:C:T	1.92015e-11	-2.52431e-10	-1.31174	0.000132355	-2.52431e-10	-1.31236
109751129	chr4:109751129:A:G	1.00418e-11	-0.680619	-1.27936	1.94499e-05	-1.95797	-1.27204
109751534	chr4:109751534:C:T	2.92708e-11	-2.52431e-10	-0.890138	0.000207346	-2.52431e-10	-0.863459
109751614	chr4:109751614:A:G	7.34283e-12	-0.949602	-1.3234	2.19823e-05	-1.7841	-1.32351
109751629	chr4:109751629:T:A	1.00754e-11	-0.68623	-1.2704	1.96578e-05	-1.95695	-1.26242
109752041	chr4:109752041:C:A	2.80822e-12	-1.94574	-1.28844	3.11298e-05	-1.4736	-1.28608
109752729	chr4:109752729:CTA:C	3.30849e-11	-2.52431e-10	-0.76765	0.000246412	-2.52431e-10	-0.690843
109752864	chr4:109752864:A:G	2.19762e-11	-2.52431e-10	-1.17677	0.000150001	-2.52431e-10	-1.18721
109753984	chr4:109753984:T:A	1.26699e-11	-1.7275	-3.28476e-10	7.99314e-05	-1.81668	-3.28476e-10
109754119	chr4:109754119:G:A	1.85549e-11	-1.346	-3.28476e-10	7.96998e-05	-1.81958	-3.28476e-10
109754200	chr4:109754200:T:C	1.69215e-11	-0.118948	-1.31919	1.86797e-05	-1.9537	-1.31671
109754621	chr4:109754621:C:T	4.80179e-11	-2.52431e-10	-0.395155	0.000339418	-2.52431e-10	-0.370618
109754762	chr4:109754762:G:C	1.94259e-11	-2.52431e-10	-1.30012	0.000133863	-2.52431e-10	-1.30103
109755858	chr4:109755858:T:C	2.06629e-11	-1.23839	-3.28476e-10	8.40905e-05	-1.76596	-3.28476e-10
109756071	chr4:109756071:A:G	1.93242e-11	-2.52431e-10	-1.30537	0.000133399	-2.52431e-10	-1.30451
109756440	chr4:109756440:AAGG:A	5.43393e-12	-1.25068	-1.32339	2.0413e-05	-1.85914	-1.32254
109756848	chr4:109756848:A:G	1.98107e-11	-2.52431e-10	-1.2805	0.000136917	-2.52431e-10	-1.27848
109757275	chr4:109757275:C:T	3.62004e-11	-0.677657	-3.28476e-10	7.5802e-05	-1.86972	-3.28476e-10
109757663	chr4:109757663:CA:C	1.28863e-11	-0.902359	-0.808203	3.55387e-05	-1.85459	-0.772641
109757769	chr4:109757769:T:C	1.93841e-11	-2.52431e-10	-1.30227	0.000133579	-2.52431e-10	-1.30315
109757846	chr4:109757846:G:T	1.93823e-11	-2.52431e-10	-1.30237	0.000133567	-2.52431e-10	-1.30324
109758222	chr4:109758222:T:C	1.89828e-11	-2.52431e-10	-1.3232	0.000130944	-2.52431e-10	-1.32308
109758968	chr4:109758968:C:A	2.9229e-11	-2.52431e-10	-0.891567	0.000204291	-2.52431e-10	-0.878305
109759476	chr4:109759476:A:G	1.38521e-11	-1.63829	-3.28476e-10	7.59586e-05	-1.86766	-3.28476e-10
109759642	chr4:109759642:C:T	3.91144e-11	-2.52431e-10	-0.600238	0.000294026	-2.52431e-10	-0.51418
109759965	chr4:109759965:G:A	1.93489e-11	-2.52431e-10	-1.30409	0.000133342	-2.52431e-10	-1.30493
109759984	chr4:109759984:A:C	3.74519e-11	-2.52431e-10	-0.64367	0.000280862	-2.52431e-10	-0.559988
109760101	chr4:109760101:G:A	2.60637e-11	-2.52431e-10	-1.00618	0.000183675	-2.52431e-10	-0.98468
109760349	chr4:109760349:C:T	1.17902e-11	-0.926974	-0.872486	3.35334e-05	-1.84615	-0.839159
109760462	chr4:109760462:C:T	1.9561e-11	-2.52431e-10	-1.29319	0.000134771	-2.52431e-10	-1.29427
109760984	chr4:109760984:G:C	2.40104e-11	-2.52431e-10	-1.08824	0.000168738	-2.52431e-10	-1.0695
109761331	chr4:109761331:T:C	2.49684e-11	-0.665226	-0.383889	4.79359e-05	-1.91002	-0.417961
109762298	chr4:109762298:G:A	1.87717e-11	-0.325701	-1.00868	2.64862e-05	-1.94117	-0.980059
109762323	chr4:109762323:G:A	2.0049e-11	-2.52431e-10	-1.26855	0.000138546	-2.52431e-10	-1.26665
109762389	chr4:109762389:G:A	1.89895e-11	-2.52431e-10	-1.32284	0.000131144	-2.52431e-10	-1.32155
109762394	chr4:109762394:C:T	1.8501e-11	-0.336943	-1.01196	2.64343e-05	-1.93974	-0.983448
109762498	chr4:109762498:T:G	1.9026e-11	-2.52431e-10	-1.32092	0.000131226	-2.52431e-10	-1.32093
109762517	chr4:109762517:C:T	2.5155e-11	-2.52431e-10	-1.04167	0.000176998	-2.52431e-10	-1.02171
109763154	chr4:109763154:T:C	1.94789e-11	-2.52431e-10	-1.2974	0.000134293	-2.52431e-10	-1.29782
109763220	chr4:109763220:G:T	2.19548e-11	-2.52431e-10	-1.17774	0.000152578	-2.52431e-10	-1.17017
109763239	chr4:109763239:T:C	6.22479e-11	-2.52431e-10	-0.135603	0.000486928	-2.52431e-10	-0.00973383
109763588	chr4:109763588:T:C	1.58191e-11	-0.183328	-1.32218	1.89275e-05	-1.93526	-1.32197
109763631	chr4:109763631:A:G	2.49491e-11	-2.52431e-10	-1.04989	0.000175502	-2.52431e-10	-1.0302
109763673	chr4:109763673:A:G	1.91656e-11	-2.52431e-10	-1.31361	0.000132453	-2.52431e-10	-1.31162
109763940	chr4:109763940:C:T	1.9122e-11	-2.52431e-10	-1.31589	0.000131857	-2.52431e-10	-1.31613
109763946	chr4:109763946:C:T	5.34111e-11	-2.52431e-10	-0.288709	0.000414379	-2.52431e-10	-0.171068
109764523	chr4:109764523:A:T	1.90051e-11	-2.52431e-10	-1.32202	0.000131312	-2.52431e-10	-1.32027
109764898	chr4:109764898:A:C	1.90751e-11	-2.52431e-10	-1.31834	0.000131539	-2.52431e-10	-1.31854
109764928	chr4:109764928:A:G	1.91316e-11	-2.52431e-10	-1.31539	0.000131922	-2.52431e-10	-1.31564
109765013	chr4:109765013:A:T	2.92875e-11	-2.52431e-10	-0.889566	0.000201639	-2.52431e-10	-0.891372
109765040	chr4:109765040:C:T	1.572e-11	-1.5118	-3.28476e-10	9.63878e-05	-1.62947	-3.28476e-10
109765620	chr4:109765620:C:G	1.46349e-11	-0.790625	-0.792695	3.50349e-05	-1.88538	-0.756119
109765776	chr4:109765776:TG:T	1.20595e-11	-0.81897	-0.957906	2.98694e-05	-1.87365	-0.927364
109765893	chr4:109765893:C:T	1.63776e-11	-0.152924	-1.31789	1.88766e-05	-1.94216	-1.31776
109766113	chr4:109766113:G:A	2.4862e-11	-2.52431e-10	-1.05339	0.000169442	-2.52431e-10	-1.06534
109767169	chr4:109767169:A:G	1.89896e-11	-2.52431e-10	-1.32283	0.000130955	-2.52431e-10	-1.323
109767206	chr4:109767206:A:T	1.8984e-11	-2.52431e-10	-1.32313	0.000130929	-2.52431e-10	-1.32319
109767270	chr4:109767270:A:C	2.11845e-11	-2.52431e-10	-1.21346	0.000145842	-2.52431e-10	-1.21532
109767348	chr4:109767348:C:T	1.90724e-11	-2.52431e-10	-1.31849	0.000131576	-2.52431e-10	-1.31827
109767556	chr4:109767556:G:A	1.6325e-11	-1.47403	-3.28476e-10	9.97112e-05	-1.59557	-3.28476e-10
109767608	chr4:109767608:C:T	2.29529e-11	-0.165852	-0.967431	2.72505e-05	-1.95585	-0.93693
109767611	chr4:109767611:T:A	1.91618e-11	-2.52431e-10	-1.31381	0.000132062	-2.52431e-10	-1.31457
109767771	chr4:109767771:C:T	5.42183e-12	-1.82935	-0.74694	3.53674e-05	-1.91062	-0.721438
109767931	chr4:109767931:A:C	1.61415e-11	-0.167525	-1.31781	1.89846e-05	-1.93685	-1.31737
109767988	chr4:109767988:T:C	1.98783e-11	-2.52431e-10	-1.2771	0.000137698	-2.52431e-10	-1.27279
109768188	chr4:109768188:C:T	2.26891e-11	-2.52431e-10	-1.14484	0.000158297	-2.52431e-10	-1.13338
109768201	chr4:109768201:G:A	5.1951e-11	-2.52431e-10	-0.316427	0.000402347	-2.52431e-10	-0.200535
109768478	chr4:109768478:A:G	1.81292e-11	-1.36921	-3.28476e-10	7.49627e-05	-1.88086	-3.28476e-10
109768583	chr4:109768583:A:G	1.91513e-11	-2.52431e-10	-1.31436	0.000131994	-2.52431e-10	-1.3151
109768614	chr4:109768614:C:T	1.90232e-11	-2.52431e-10	-1.32107	0.000131188	-2.52431e-10	-1.32122
109768739	chr4:109768739:T:C	1.90281e-11	-2.52431e-10	-1.32081	0.00013122	-2.52431e-10	-1.32097
109768781	chr4:109768781:T:C	2.40126e-11	-2.52431e-10	-1.08815	0.00016378	-2.52431e-10	-1.09933
109768979	chr4:109768979:G:A	1.89995e-11	-2.52431e-10	-1.32232	0.00013103	-2.52431e-10	-1.32242
109769181	chr4:109769181:T:C	2.38653e-11	-2.52431e-10	-1.0943	0.000163847	-2.52431e-10	-1.09892
109769430	chr4:109769430:C:G	3.95659e-11	0.707909	-1.29667	1.99945e-05	-1.90469	-1.2977
109769480	chr4:109769480:T:A	2.98816e-12	-1.8489	-1.32317	2.10036e-05	-1.83023	-1.32292
109769503	chr4:109769503:A:T	8.02028e-12	-0.861561	-1.32319	1.87719e-05	-1.94204	-1.32345
109769862	chr4:109769862:A:G	1.33575e-11	-0.360882	-1.31376	9.6778e-05	-0.308659	-1.31677
109769960	chr4:109769960:G:A	3.71922e-11	-2.52431e-10	-0.65063	0.00025726	-2.52431e-10	-0.647762
109770349	chr4:109770349:C:T	1.63207e-11	-1.4743	-3.28476e-10	9.95656e-05	-1.59703	-3.28476e-10
109770502	chr4:109770502:GC:G	1.90068e-11	-2.52431e-10	-1.32193	0.000131332	-2.52431e-10	-1.32012
109770507	chr4:109770507:G:A	1.89958e-11	-2.52431e-10	-1.32251	0.000131219	-2.52431e-10	-1.32098
109770827	chr4:109770827:G:T	2.22368e-11	-2.52431e-10	-1.16498	0.000152106	-2.52431e-10	-1.17327
109771075	chr4:109771075:G:A	2.9924e-11	0.445892	-1.31396	1.85401e-05	-1.95936	-1.31855
109771098	chr4:109771098:G:A	8.78923e-12	-1.88825	-0.204955	5.86995e-05	-1.94684	-0.178583
109771596	chr4:109771596:C:A	5.04861e-12	-1.72655	-0.921064	2.86397e-05	-1.95174	-0.891319
109772294	chr4:109772294:T:C	4.49384e-12	-1.75806	-1.00596	2.68023e-05	-1.92424	-0.985125
109772391	chr4:109772391:C:T	1.89767e-11	-2.52431e-10	-1.32352	0.000130885	-2.52431e-10	-1.32353
109772413	chr4:109772413:G:A	9.89095e-11	0.892886	-0.565409	3.78354e-05	-1.96074	-0.603861
109772653	chr4:109772653:A:C	2.59655e-11	-2.52431e-10	-1.00996	0.000176698	-2.52431e-10	-1.0234
109772667	chr4:109772667:C:A	2.2016e-11	0.125564	-1.30052	1.8686e-05	-1.96364	-1.30644
109772784	chr4:109772784:A:G	2.52819e-11	0.272983	-1.30962	1.86332e-05	-1.95881	-1.31409
109772823	chr4:109772823:A:G	3.56243e-12	-1.96272	-1.03356	3.48694e-05	-1.62844	-1.0178
109772859	chr4:109772859:C:T	1.90677e-11	-2.52431e-10	-1.31873	0.000131352	-2.52431e-10	-1.31997
109773213	chr4:109773213:C:G	2.01869e-11	-2.52431e-10	-1.2617	0.000139475	-2.52431e-10	-1.25996
109773465	chr4:109773465:G:A	4.49643e-12	-1.7427	-1.02074	2.62282e-05	-1.93063	-1.00039
109773473	chr4:109773473:G:A	2.45127e-11	-2.52431e-10	-1.06753	0.000172319	-2.52431e-10	-1.0485
109773597	chr4:109773597:T:C	1.96065e-11	-1.29087	-3.28476e-10	8.12656e-05	-1.80013	-3.28476e-10
109773811	chr4:109773811:C:T	5.57267e-11	0.850228	-1.0965	2.38346e-05	-1.96402	-1.06269
109773983	chr4:109773983:A:G	2.01684e-11	-2.52431e-10	-1.26261	0.000139627	-2.52431e-10	-1.25887
109774100	chr4:109774100:T:C	2.47658e-11	-2.52431e-10	-1.05726	0.000174163	-2.52431e-10	-1.03786
109774404	chr4:109774404:GAGCA:G	5.25331e-12	-1.72214	-0.88573	2.96798e-05	-1.95272	-0.854664
109774434	chr4:109774434:G:A	3.51235e-11	0.505914	-1.21377	2.04038e-05	-1.95513	-1.227
109774595	chr4:109774595:G:A	7.43489e-11	-2.52431e-10	0.0420407	0.000596864	-2.52431e-10	0.193841
109774913	chr4:109774913:T:C	1.90667e-11	-2.52431e-10	-1.31878	0.000131588	-2.52431e-10	-1.31818
109775063	chr4:109775063:T:C	2.47489e-11	-2.52431e-10	-1.05795	0.000174041	-2.52431e-10	-1.03856
109775069	chr4:109775069:C:T	7.48149e-11	-2.52431e-10	0.0482893	0.000600876	-2.52431e-10	0.200539
109775112	chr4:109775112:G:A	1.94605e-11	-2.52431e-10	-1.29834	0.000135949	-2.52431e-10	-1.28557
109775213	chr4:109775213:G:A	1.93099e-11	-2.52431e-10	-1.30611	0.000133339	-2.52431e-10	-1.30495
109775755	chr4:109775755:T:C	7.49634e-11	0.924567	-0.874295	3.03772e-05	-1.96319	-0.820971
109775820	chr4:109775820:T:A	2.47675e-11	-2.52431e-10	-1.0572	0.000174175	-2.52431e-10	-1.03779
109775993	chr4:109775993:A:G	2.45307e-11	-2.52431e-10	-1.0668	0.000172443	-2.52431e-10	-1.04778
109776071	chr4:109776071:G:A	3.53992e-12	-1.95901	-1.04361	3.59378e-05	-1.58786	-1.0282
109776288	chr4:109776288:G:T	2.47286e-11	-2.52431e-10	-1.05877	0.000173892	-2.52431e-10	-1.03941
109776453	chr4:109776453:C:A	1.9573e-11	-2.52431e-10	-1.29258	0.000135317	-2.52431e-10	-1.29023
109776499	chr4:109776499:A:G	1.2702e-10	1.8743	-1.29669	2.13029e-05	-1.84055	-1.29845
109776631	chr4:109776631:G:C	2.47658e-11	-2.52431e-10	-1.05726	0.000174163	-2.52431e-10	-1.03786
109776972	chr4:109776972:A:G	1.31265e-10	1.90113	-1.29064	2.15276e-05	-1.83591	-1.2926
109777068	chr4:109777068:C:T	2.36137e-11	-2.52431e-10	-1.1049	0.000161204	-2.52431e-10	-1.11518
109777249	chr4:109777249:C:T	3.348e-11	-0.755781	-3.28476e-10	7.8503e-05	-1.83471	-3.28476e-10
109777293	chr4:109777293:T:C	2.48303e-11	-2.52431e-10	-1.05466	0.000174634	-2.52431e-10	-1.03516
109777342	chr4:109777342:A:G	5.08697e-12	-1.76844	-0.871611	3.05002e-05	-1.93973	-0.840388
109777388	chr4:109777388:T:C	7.2117e-11	0.9027	-0.891138	2.98317e-05	-1.96354	-0.83874
109777450	chr4:109777450:T:C	1.21663e-10	1.82948	-1.29495	2.11684e-05	-1.84856	-1.29678
109777530	chr4:109777530:A:AATAATAT	5.12326e-11	-1.74651	1.41616	0.000454847	-1.67246	1.59457
109777708	chr4:109777708:C:T	7.73259e-11	-2.52431e-10	0.0813005	0.00062248	-2.52431e-10	0.235863
109777873	chr4:109777873:C:T	1.33174e-10	1.92785	-1.30292	2.1386e-05	-1.83066	-1.30445
109778047	chr4:109778047:A:T	3.81197e-11	-2.52431e-10	-0.625997	0.000261288	-2.52431e-10	-0.632226
109778274	chr4:109778274:T:C	2.47703e-11	-2.52431e-10	-1.05708	0.000173593	-2.52431e-10	-1.04114
109778917	chr4:109778917:C:T	2.16449e-11	-2.52431e-10	-1.19196	0.000150018	-2.52431e-10	-1.18709
109778977	chr4:109778977:G:A	2.35867e-11	0.216898	-1.32294	1.84156e-05	-1.96114	-1.32351
109779129	chr4:109779129:A:C	5.99583e-11	0.840843	-1.01392	2.61845e-05	-1.96406	-0.968621
109779151	chr4:109779151:A:G	2.07343e-11	-2.52431e-10	-1.23494	0.000143361	-2.52431e-10	-1.23248
109779169	chr4:109779169:A:G	9.37626e-11	0.69538	-0.421341	4.3691e-05	-1.9641	-0.456603
109779344	chr4:109779344:C:T	3.27011e-12	-1.96369	-1.11822	4.2913e-05	-1.3222	-1.11647
109779693	chr4:109779693:A:C	2.47545e-11	-2.52431e-10	-1.05772	0.000174081	-2.52431e-10	-1.03833
109779699	chr4:109779699:A:G	1.90028e-11	-2.52431e-10	-1.32214	0.000131291	-2.52431e-10	-1.32043
109779724	chr4:109779724:C:T	1.59509e-11	-1.49721	-3.28476e-10	9.75824e-05	-1.61715	-3.28476e-10
109779778	chr4:109779778:A:G	4.06257e-11	0.505984	-1.06831	2.46392e-05	-1.96142	-1.03209
109779799	chr4:109779799:C:T	3.97455e-12	-1.57173	-1.31509	1.8755e-05	-1.95257	-1.31382
109779805	chr4:109779805:A:G	2.47431e-11	-2.52431e-10	-1.05818	0.000173997	-2.52431e-10	-1.03881
109779911	chr4:109779911:G:A	2.41155e-11	-2.52431e-10	-1.08387	0.000168863	-2.52431e-10	-1.06876
109780333	chr4:109780333:G:A	2.27983e-10	-2.52431e-10	1.16254	0.00192223	-2.52431e-10	1.36339
109780500	chr4:109780500:G:A	2.31671e-11	-2.52431e-10	-1.12399	0.000159107	-2.52431e-10	-1.12827
109780631	chr4:109780631:G:A	2.47658e-11	-2.52431e-10	-1.05726	0.000174163	-2.52431e-10	-1.03786
109781049	chr4:109781049:T:C	2.16638e-11	0.129145	-1.32023	1.84802e-05	-1.9638	-1.31734
109781238	chr4:109781238:T:C	2.48126e-11	-2.52431e-10	-1.05538	0.000174504	-2.52431e-10	-1.0359
109781354	chr4:109781354:C:T	2.14806e-11	-2.52431e-10	-1.19958	0.000149575	-2.52431e-10	-1.19005
109781369	chr4:109781369:G:A	2.24808e-11	0.166018	-1.32008	1.84962e-05	-1.96315	-1.31714
109781500	chr4:109781500:A:G	9.30345e-12	-1.84297	-0.193372	5.85378e-05	-1.96128	-0.166898
109781795	chr4:109781795:A:T	1.89995e-11	-2.52431e-10	-1.32232	0.000131257	-2.52431e-10	-1.32069
109781819	chr4:109781819:G:A	4.65922e-12	-1.79601	-0.931874	2.89753e-05	-1.92882	-0.902584
109781879	chr4:109781879:CACA:C	8.2476e-12	-0.880996	-1.27581	2.08015e-05	-1.88458	-1.27825
109781904	chr4:109781904:A:G	4.32455e-11	-2.52431e-10	-0.499834	0.000294832	-2.52431e-10	-0.511443
109781907	chr4:109781907:G:A	1.90277e-11	-2.52431e-10	-1.32083	0.000131221	-2.52431e-10	-1.32096
109782092	chr4:109782092:A:T	4.84257e-12	-1.76124	-0.928041	2.87036e-05	-1.9422	-0.898626
109782313	chr4:109782313:G:A	2.00697e-11	-2.52431e-10	-1.26752	0.000138919	-2.52431e-10	-1.26396
109782976	chr4:109782976:T:C	2.30577e-11	0.192452	-1.32118	1.84793e-05	-1.96251	-1.31868
109783975	chr4:109783975:G:A	2.02083e-11	0.0439373	-1.30457	1.86144e-05	-1.96409	-1.30982
109784472	chr4:109784472:A:G	2.47608e-11	-2.52431e-10	-1.05747	0.000174126	-2.52431e-10	-1.03807
109784830	chr4:109784830:C:A	2.81459e-11	-2.52431e-10	-0.929328	0.000194909	-2.52431e-10	-0.925314
109784893	chr4:109784893:GA:G	1.48311e-10	1.96435	-1.23176	2.28404e-05	-1.83349	-1.23583
109785052	chr4:109785052:C:A	3.83999e-11	0.683137	-1.30181	1.91109e-05	-1.94035	-1.30724
109785091	chr4:109785091:A:C	8.11399e-11	1.3637	-1.23425	2.072e-05	-1.95416	-1.21259
109785183	chr4:109785183:G:A	3.75549e-11	0.651374	-1.2923	1.92127e-05	-1.94302	-1.29926
109785328	chr4:109785328:T:C	2.24827e-11	-2.52431e-10	-1.15398	0.000155637	-2.52431e-10	-1.15033
109785375	chr4:109785375:T:C	4.48749e-12	-1.71197	-1.05346	2.50136e-05	-1.94906	-1.02937
109785480	chr4:109785480:T:C	1.56381e-11	-1.53214	0.0151232	0.000117938	-1.54781	0.120121
109786077	chr4:109786077:A:C	2.54736e-11	-2.52431e-10	-1.02909	0.000179376	-2.52431e-10	-1.00836
109786082	chr4:109786082:G:A	1.8984e-11	-2.52431e-10	-1.32313	0.000130885	-2.52431e-10	-1.32353
109786385	chr4:109786385:T:G	8.98993e-11	-1.52206	1.75402	0.000750967	-1.35211	1.77563
109786583	chr4:109786583:C:A	6.92281e-11	1.28504	-1.31436	1.96558e-05	-1.9007	-1.31877
109786977	chr4:109786977:G:A	1.98101e-11	-2.52431e-10	-1.28054	0.000136451	-2.52431e-10	-1.28188
109787147	chr4:109787147:T:G	3.5691e-11	0.631235	-1.32307	1.8677e-05	-1.94703	-1.32353
109787250	chr4:109787250:T:C	7.63101e-11	1.38263	-1.31456	2.00411e-05	-1.88192	-1.31814
109787361	chr4:109787361:A:C	3.55258e-11	0.610717	-1.30718	1.88943e-05	-1.94717	-1.31182
109787417	chr4:109787417:G:A	2.71925e-10	1.56215	-0.223347	7.17113e-05	-1.75265	-0.172551
109787720	chr4:109787720:A:C	2.17154e-11	-2.52431e-10	-1.18871	0.000151529	-2.52431e-10	-1.17707
109787796	chr4:109787796:A:T	4.54735e-11	-2.52431e-10	-0.449597	0.000321288	-2.52431e-10	-0.425511
109787865	chr4:109787865:T:A	1.59872e-11	-1.49494	-3.28476e-10	0.000133975	-1.3002	-3.28476e-10
109788006	chr4:109788006:A:G	4.09716e-12	-1.54033	-1.3161	1.8648e-05	-1.95717	-1.31494
109788117	chr4:109788117:C:T	1.90548e-11	-2.52431e-10	-1.31941	0.00013128	-2.52431e-10	-1.32052
109788137	chr4:109788137:A:G	5.852e-10	3.08388	-0.978658	3.55866e-05	-1.64053	-0.985345
109788951	chr4:109788951:A:G	2.81469e-12	-1.9098	-1.32208	1.92657e-05	-1.91796	-1.32156
109789134	chr4:109789134:A:G	5.36084e-11	-2.52431e-10	-0.285021	0.000379582	-2.52431e-10	-0.258778
109789423	chr4:109789423:A:G	2.86622e-11	-2.52431e-10	-0.911147	0.000198918	-2.52431e-10	-0.904959
109789441	chr4:109789441:G:GAC	2.37665e-11	-2.52431e-10	-1.09845	0.000165698	-2.52431e-10	-1.08768
109789925	chr4:109789925:G:A	2.25583e-11	-2.52431e-10	-1.15063	0.000156694	-2.52431e-10	-1.14356
109790007	chr4:109790007:T:C	2.37121e-11	-2.52431e-10	-1.10074	0.000165993	-2.52431e-10	-1.08591
109790467	chr4:109790467:T:C	4.91362e-10	3.11946	-1.18901	2.89659e-05	-1.63719	-1.19454
109790531	chr4:109790531:C:G	2.83547e-11	-2.52431e-10	-0.921936	0.000200347	-2.52431e-10	-0.8978
109790791	chr4:109790791:G:A	2.54924e-11	-2.52431e-10	-1.02835	0.000179428	-2.52431e-10	-1.00808
109791203	chr4:109791203:G:A	3.26965e-11	-2.52431e-10	-0.779459	0.000241237	-2.52431e-10	-0.712067
109791385	chr4:109791385:G:A	1.9012e-11	-2.52431e-10	-1.32166	0.00013103	-2.52431e-10	-1.32242
109792091	chr4:109792091:C:T	3.4078e-11	0.554442	-1.29252	1.90502e-05	-1.9519	-1.29887
109792327	chr4:109792327:T:C	4.4934e-10	3.08878	-1.24772	2.7313e-05	-1.63814	-1.25235
109792376	chr4:109792376:G:A	2.27781e-11	-2.52431e-10	-1.14093	0.000158258	-2.52431e-10	-1.13362
109792523	chr4:109792523:C:T	3.38355e-11	0.541311	-1.28653	1.91315e-05	-1.95283	-1.29368
109792697	chr4:109792697:C:T	3.26925e-11	-2.52431e-10	-0.779582	0.000241204	-2.52431e-10	-0.712207
109792748	chr4:109792748:G:A	2.87393e-11	-2.52431e-10	-0.908462	0.000203145	-2.52431e-10	-0.883929
109792755	chr4:109792755:G:C	3.32258e-11	0.536016	-1.29942	1.89104e-05	-1.95264	-1.3055
109792789	chr4:109792789:C:T	2.80024e-11	-2.52431e-10	-0.934439	0.000197772	-2.52431e-10	-0.910735
109792941	chr4:109792941:T:A	1.91372e-11	-2.52431e-10	-1.31509	0.000132	-2.52431e-10	-1.31505
109793147	chr4:109793147:C:T	4.07878e-12	-1.79564	-1.06529	2.39938e-05	-1.95893	-1.06113
109793748	chr4:109793748:C:T	2.8787e-11	-2.52431e-10	-0.906804	0.000203492	-2.52431e-10	-0.882223
109793854	chr4:109793854:T:C	3.05229e-11	-2.52431e-10	-0.84825	0.000216119	-2.52431e-10	-0.822022
109793994	chr4:109793994:C:T	2.01354e-09	3.34092	-3.28476e-10	0.000607587	0.211647	-3.28476e-10
109794033	chr4:109794033:C:T	3.82352e-11	-2.52431e-10	-0.622972	0.000269497	-2.52431e-10	-0.60129
109794043	chr4:109794043:T:C	2.46374e-11	-2.52431e-10	-1.06246	0.000171137	-2.52431e-10	-1.05539
109794237	chr4:109794237:T:C	4.59622e-11	-2.52431e-10	-0.43891	0.000324788	-2.52431e-10	-0.414678
109794303	chr4:109794303:G:T	3.93936e-11	0.697482	-1.29061	1.93121e-05	-1.93932	-1.2978
109794317	chr4:109794317:C:T	1.92739e-11	-2.52431e-10	-1.30797	0.000133032	-2.52431e-10	-1.30726
109794410	chr4:109794410:A:G	1.90419e-11	-2.52431e-10	-1.32009	0.000131207	-2.52431e-10	-1.32108
109794535	chr4:109794535:T:C	2.40496e-11	-2.52431e-10	-1.08661	0.000164207	-2.52431e-10	-1.09672
109794612	chr4:109794612:G:A	1.71922e-11	-1.42227	-3.28476e-10	0.000312968	-0.451748	-3.28476e-10
109795204	chr4:109795204:A:T	3.67492e-11	0.625967	-1.28858	1.92193e-05	-1.94643	-1.29551
109795323	chr4:109795323:C:G	1.57072e-11	-1.51261	-3.28476e-10	9.62098e-05	-1.63132	-3.28476e-10
109795447	chr4:109795447:T:C	1.93379e-11	-2.52431e-10	-1.30466	0.000133484	-2.52431e-10	-1.30387
109795488	chr4:109795488:C:A	2.10643e-11	-2.52431e-10	-1.21915	0.000146085	-2.52431e-10	-1.21366
109795731	chr4:109795731:T:C	8.86513e-12	-0.791106	-1.2935	2.17776e-05	-1.83196	-1.28501
109795742	chr4:109795742:T:A	1.9308e-11	-2.52431e-10	-1.30621	0.000133273	-2.52431e-10	-1.30545
109795751	chr4:109795751:C:T	4.15797e-12	-1.6653	-1.1764	2.17881e-05	-1.95827	-1.15821
109796072	chr4:109796072:T:A	2.36476e-11	-2.52431e-10	-1.10346	0.000164158	-2.52431e-10	-1.09702
109796087	chr4:109796087:G:A	2.10146e-11	-2.52431e-10	-1.22151	0.000145732	-2.52431e-10	-1.21608
109796380	chr4:109796380:G:A	2.6441e-11	-2.52431e-10	-0.991813	0.000180658	-2.52431e-10	-1.00124
109796422	chr4:109796422:C:T	1.93295e-11	-2.52431e-10	-1.30509	0.000133424	-2.52431e-10	-1.30431
109796495	chr4:109796495:G:A	2.40474e-11	-2.52431e-10	-1.0867	0.000164192	-2.52431e-10	-1.09681
109796547	chr4:109796547:T:A	2.10379e-11	-2.52431e-10	-1.2204	0.000145895	-2.52431e-10	-1.21496
109796682	chr4:109796682:T:C	2.08983e-11	-2.52431e-10	-1.22706	0.000144906	-2.52431e-10	-1.22176
109796738	chr4:109796738:C:T	2.36686e-11	-2.52431e-10	-1.10258	0.000164305	-2.52431e-10	-1.09612
109796812	chr4:109796812:A:G	1.2769e-10	-2.52431e-10	0.582878	0.0010848	-2.52431e-10	0.791301
109797088	chr4:109797088:T:C	3.88595e-12	-1.69052	-1.21884	2.09089e-05	-1.95421	-1.20347
109797156	chr4:109797156:C:A	4.53269e-10	3.10245	-1.25269	2.7279e-05	-1.63456	-1.25718
109797544	chr4:109797544:G:A	8.21883e-12	-0.854955	-1.30534	2.1031e-05	-1.85295	-1.29891
109797568	chr4:109797568:GAC:G	2.31515e-11	-2.52431e-10	-1.12467	0.000160904	-2.52431e-10	-1.11704
109797708	chr4:109797708:A:C	2.1258e-11	-2.52431e-10	-1.21	0.000147484	-2.52431e-10	-1.20413
109797765	chr4:109797765:A:G	2.11645e-11	-2.52431e-10	-1.2144	0.000146799	-2.52431e-10	-1.20879
109797786	chr4:109797786:G:A	2.0663e-11	-1.41384	0.175454	0.000170338	-1.22083	0.160768
109798008	chr4:109798008:A:G	2.2988e-11	-2.52431e-10	-1.13175	0.000159747	-2.52431e-10	-1.12426
109798217	chr4:109798217:A:G	2.0454e-11	-2.52431e-10	-1.24855	0.000141396	-2.52431e-10	-1.24628
109798303	chr4:109798303:C:T	2.29457e-11	-2.52431e-10	-1.1336	0.000159454	-2.52431e-10	-1.1261
109798378	chr4:109798378:T:C	2.27519e-11	-2.52431e-10	-1.14208	0.000158069	-2.52431e-10	-1.13482
109798471	chr4:109798471:T:C	2.87549e-11	-2.52431e-10	-0.907918	0.000203261	-2.52431e-10	-0.883358
109798534	chr4:109798534:A:G	1.90558e-11	-2.52431e-10	-1.31935	0.000131289	-2.52431e-10	-1.32045
109798599	chr4:109798599:A:T	1.9042e-11	-2.52431e-10	-1.32008	0.0001312	-2.52431e-10	-1.32112
109798789	chr4:109798789:CA:C	3.55593e-11	-2.52431e-10	-0.695525	0.000271868	-2.52431e-10	-0.592534
109798877	chr4:109798877:CAAG:C	2.94682e-12	-1.96063	-1.22537	2.58632e-05	-1.72756	-1.21747
109798916	chr4:109798916:C:T	2.72816e-11	-2.52431e-10	-0.960516	0.000187835	-2.52431e-10	-0.962283
109799365	chr4:109799365:A:G	3.60414e-12	-1.69714	-1.2875	1.94668e-05	-1.95019	-1.27895
109799830	chr4:109799830:T:C	2.48003e-11	-2.52431e-10	-1.05587	0.000174419	-2.52431e-10	-1.03639
109799835	chr4:109799835:T:A	3.81778e-12	-1.61739	-1.30967	1.93126e-05	-1.92945	-1.30764
109799902	chr4:109799902:G:A	6.81933e-12	-1.90546	-0.441506	4.46669e-05	-1.95114	-0.447482
109800056	chr4:109800056:T:TTTTTGG	1.09706e-11	-0.719042	-1.15247	6.7132e-05	-0.827672	-1.16352
109800755	chr4:109800755:A:G	2.23415e-11	-2.52431e-10	-1.16028	0.00015388	-2.52431e-10	-1.16168
109800756	chr4:109800756:T:C	4.58418e-11	-2.52431e-10	-0.441532	0.000324164	-2.52431e-10	-0.416601
109801349	chr4:109801349:G:A	1.89936e-11	-2.52431e-10	-1.32263	0.000131032	-2.52431e-10	-1.32241
109801590	chr4:109801590:C:T	2.67336e-11	-2.52431e-10	-0.980807	0.000184579	-2.52431e-10	-0.979774
109801730	chr4:109801730:T:C	8.13163e-11	1.4467	-1.31509	1.89316e-05	-1.94795	-1.30907
109801861	chr4:109801861:T:C	2.67812e-11	-2.52431e-10	-0.979027	0.00018492	-2.52431e-10	-0.977926
109802258	chr4:109802258:C:G	1.91492e-11	-2.52431e-10	-1.31447	0.000132637	-2.52431e-10	-1.31023
109802323	chr4:109802323:A:G	4.07466e-11	-2.52431e-10	-0.559357	0.000281906	-2.52431e-10	-0.556277
109802334	chr4:109802334:A:AT	2.68833e-12	-1.95484	-1.32296	2.75886e-05	-1.55696	-1.32349
109802411	chr4:109802411:A:G	1.99196e-11	-1.50657	0.231543	0.000128061	-1.60554	0.260196
109802654	chr4:109802654:T:C	2.2427e-11	-2.52431e-10	-1.15646	0.000154657	-2.52431e-10	-1.15664
109802906	chr4:109802906:A:ACAGC	2.83899e-11	-2.52431e-10	-0.920696	0.000193041	-2.52431e-10	-0.934947
109803042	chr4:109803042:T:TC	2.75616e-12	-1.9496	-1.30329	2.3133e-05	-1.75895	-1.29763
109803046	chr4:109803046:T:C	2.97873e-11	-2.52431e-10	-0.872647	0.000211056	-2.52431e-10	-0.845728
109803524	chr4:109803524:T:G	2.96055e-11	-2.52431e-10	-0.878768	0.000209685	-2.52431e-10	-0.852245
109803606	chr4:109803606:G:A	2.73892e-11	-2.52431e-10	-0.956581	0.000191313	-2.52431e-10	-0.94394
109803627	chr4:109803627:C:T	2.15255e-11	-2.52431e-10	-1.19749	0.000149105	-2.52431e-10	-1.1932
109804592	chr4:109804592:G:C	5.77888e-12	-1.37346	-1.13906	2.26754e-05	-1.95864	-1.11793
109804830	chr4:109804830:T:C	5.65144e-11	-2.52431e-10	-0.232233	0.000395015	-2.52431e-10	-0.218926
109804854	chr4:109804854:T:C	2.95192e-11	-2.52431e-10	-0.881686	0.000209056	-2.52431e-10	-0.855245
109804947	chr4:109804947:A:G	2.29376e-10	2.49208	-1.32345	2.01781e-05	-1.87188	-1.32137
109804967	chr4:109804967:T:C	5.84042e-12	-1.36529	-1.13663	2.27539e-05	-1.95777	-1.11534
109804991	chr4:109804991:G:T	4.1089e-12	-1.629	-1.22457	2.07337e-05	-1.9563	-1.20979
109805049	chr4:109805049:G:A	1.91765e-11	-2.52431e-10	-1.31304	0.000132181	-2.52431e-10	-1.31368
109805166	chr4:109805166:C:A	4.20102e-12	-1.61821	-1.21319	2.09552e-05	-1.95786	-1.1976
109805483	chr4:109805483:A:G	4.02981e-12	-1.63298	-1.24003	2.04041e-05	-1.95569	-1.22643
109805512	chr4:109805512:A:G	1.91234e-11	-2.52431e-10	-1.31582	0.000131901	-2.52431e-10	-1.3158
109806030	chr4:109806030:AG:A	1.5144e-11	-1.54912	-3.28476e-10	0.000126077	-1.36096	-3.28476e-10
109806317	chr4:109806317:A:G	5.77313e-12	-1.41458	-1.09893	2.35786e-05	-1.96188	-1.07563
109806514	chr4:109806514:G:A	1.9175e-11	-2.52431e-10	-1.31312	0.000132853	-2.52431e-10	-1.30861
109806882	chr4:109806882:A:G	3.42662e-11	0.589493	-1.32206	1.85904e-05	-1.95195	-1.32325
109807192	chr4:109807192:T:C	3.03734e-11	-2.52431e-10	-0.853159	0.000211081	-2.52431e-10	-0.845606
109807266	chr4:109807266:A:G	7.36354e-11	-2.52431e-10	0.0323982	0.000506447	-2.52431e-10	0.0295697
109807267	chr4:109807267:G:A	1.92712e-11	-2.52431e-10	-1.30812	0.00013292	-2.52431e-10	-1.3081
109807298	chr4:109807298:C:T	1.89868e-11	-2.52431e-10	-1.32298	0.000130957	-2.52431e-10	-1.32298
109808022	chr4:109808022:C:T	2.36212e-11	-2.52431e-10	-1.10458	0.000162688	-2.52431e-10	-1.10602
109808170	chr4:109808170:T:A	1.89933e-11	-2.52431e-10	-1.32264	0.000131002	-2.52431e-10	-1.32264
109808247	chr4:109808247:A:G	2.78147e-11	-2.52431e-10	-0.941165	0.000192919	-2.52431e-10	-0.93558
109808416	chr4:109808416:A:G	1.94309e-11	-2.52431e-10	-1.29986	0.000133895	-2.52431e-10	-1.3008
109808545	chr4:109808545:A:G	1.91739e-11	-2.52431e-10	-1.31318	0.000132237	-2.52431e-10	-1.31325
109808549	chr4:109808549:C:T	1.93085e-11	-2.52431e-10	-1.30618	0.000133142	-2.52431e-10	-1.30643
109808933	chr4:109808933:C:T	1.85565e-10	1.37429	-0.41761	5.05834e-05	-1.89128	-0.382942
109809016	chr4:109809016:T:C	4.40199e-11	0.837477	-1.31956	1.85558e-05	-1.96057	-1.3165
109809468	chr4:109809468:G:A	7.75119e-12	-1.8193	-0.399579	8.59606e-05	-1.39765	-0.346309
109809518	chr4:109809518:G:T	1.16658e-10	-2.52431e-10	0.492521	0.000988089	-2.52431e-10	0.697924
109809552	chr4:109809552:C:T	1.53023e-11	-1.53872	-3.28476e-10	9.32894e-05	-1.66214	-3.28476e-10
109809646	chr4:109809646:A:G	3.00494e-11	-2.52431e-10	-0.863886	0.000212978	-2.52431e-10	-0.83666
109809967	chr4:109809967:G:A	4.19392e-12	-1.69558	-1.13752	2.66641e-05	-1.78339	-1.13114
109810310	chr4:109810310:T:C	2.74813e-12	-1.9323	-1.32351	3.08078e-05	-1.44703	-1.32306
109810804	chr4:109810804:T:TCA	1.89956e-11	-2.52431e-10	-1.32252	0.000131016	-2.52431e-10	-1.32253
109811105	chr4:109811105:TAC:T	1.94134e-11	-2.52431e-10	-1.30076	0.000133781	-2.52431e-10	-1.30165
109811208	chr4:109811208:C:T	1.71842e-11	-1.42274	-3.28476e-10	0.000495445	0.00760682	-3.28476e-10
109811328	chr4:109811328:G:A	1.89794e-11	-2.52431e-10	-1.32337	0.000130997	-2.52431e-10	-1.32268
109811384	chr4:109811384:C:T	7.77932e-12	-1.8932	-0.322063	7.96929e-05	-1.55154	-0.268127
109811903	chr4:109811903:T:C	1.95675e-11	-2.52431e-10	-1.29286	0.000135926	-2.52431e-10	-1.28574
109811920	chr4:109811920:C:T	4.73784e-11	-2.52431e-10	-0.408561	0.000335419	-2.52431e-10	-0.382469
109812003	chr4:109812003:A:G	8.13097e-12	-1.86467	-0.306373	8.63817e-05	-1.48705	-0.252022
109812190	chr4:109812190:A:G	2.75469e-12	-1.93002	-1.3234	3.1076e-05	-1.43869	-1.32272
109812627	chr4:109812627:A:G	2.29228e-11	-2.52431e-10	-1.13459	0.000158725	-2.52431e-10	-1.13067
109812686	chr4:109812686:T:C	7.7934e-12	-1.88538	-0.328068	8.06625e-05	-1.5333	-0.274277
109812692	chr4:109812692:A:G	1.95501e-11	-2.52431e-10	-1.29375	0.000135792	-2.52431e-10	-1.28673
109812770	chr4:109812770:G:A	1.90205e-11	-2.52431e-10	-1.32121	0.000131189	-2.52431e-10	-1.32121
109813025	chr4:109813025:G:A	4.49917e-11	-2.52431e-10	-0.46025	0.000312037	-2.52431e-10	-0.454727
109813047	chr4:109813047:T:C	2.9083e-11	-2.52431e-10	-0.896574	0.000205936	-2.52431e-10	-0.870283
109813207	chr4:109813207:C:T	5.13893e-11	0.964586	-1.29188	1.91056e-05	-1.96355	-1.28432
109813342	chr4:109813342:G:A	6.83817e-12	-1.50229	-0.841916	7.33773e-05	-1.09029	-0.811947
109813770	chr4:109813770:C:T	1.94682e-11	-2.52431e-10	-1.29795	0.000135157	-2.52431e-10	-1.29141
109814030	chr4:109814030:G:C	7.30502e-12	-1.47342	-0.804748	7.93261e-05	-1.05063	-0.773651
109814449	chr4:109814449:G:A	1.89794e-11	-2.52431e-10	-1.32337	0.000130902	-2.52431e-10	-1.3234
109814520	chr4:109814520:T:C	3.34711e-11	-2.52431e-10	-0.756045	0.000228852	-2.52431e-10	-0.764774
109814662	chr4:109814662:A:G	8.58779e-12	-1.883	-0.233383	8.94103e-05	-1.5276	-0.177012
109814885	chr4:109814885:A:G	4.7423e-11	-0.407621	-3.28476e-10	8.83847e-05	-1.71615	-3.28476e-10
109814902	chr4:109814902:A:G	8.72605e-12	-1.89225	-0.208167	8.97191e-05	-1.54994	-0.151225
109815271	chr4:109815271:G:C	3.34446e-11	-2.52431e-10	-0.756838	0.000228675	-2.52431e-10	-0.765547
109815919	chr4:109815919:G:A	1.91514e-11	-2.52431e-10	-1.31435	0.000132219	-2.52431e-10	-1.31339
109816022	chr4:109816022:T:C	1.89777e-11	-2.52431e-10	-1.32346	0.000130905	-2.52431e-10	-1.32338
109816233	chr4:109816233:T:C	2.33671e-10	2.15787	-0.970685	2.81714e-05	-1.89435	-0.965196
109816393	chr4:109816393:G:A	3.61583e-11	-2.52431e-10	-0.678823	0.00025092	-2.52431e-10	-0.672713
109816593	chr4:109816593:G:A	2.14512e-11	-2.52431e-10	-1.20095	0.000148502	-2.52431e-10	-1.19725
109816731	chr4:109816731:C:T	8.35487e-11	0.158701	-3.28476e-10	0.000141908	-1.24267	-3.28476e-10
109816956	chr4:109816956:A:G	4.97602e-11	-2.52431e-10	-0.359512	0.000356652	-2.52431e-10	-0.321089
109816962	chr4:109816962:A:G	1.91413e-11	-2.52431e-10	-1.31488	0.00013213	-2.52431e-10	-1.31406
109816963	chr4:109816963:C:T	4.42053e-10	2.84691	-1.02221	4.50454e-05	-1.37376	-1.01642
109817000	chr4:109817000:G:A	5.28432e-11	-2.52431e-10	-0.299398	0.00037917	-2.52431e-10	-0.259864
109817024	chr4:109817024:T:A	4.59462e-11	-2.52431e-10	-0.439257	0.000328737	-2.52431e-10	-0.402592
109817123	chr4:109817123:A:T	3.22005e-11	-2.52431e-10	-0.794746	0.000226636	-2.52431e-10	-0.774506
109817220	chr4:109817220:T:G	1.91403e-11	-2.52431e-10	-1.31493	0.000131989	-2.52431e-10	-1.31513
109817269	chr4:109817269:A:G	2.44987e-11	-2.52431e-10	-1.06811	0.00016979	-2.52431e-10	-1.06329
109817564	chr4:109817564:G:A	2.66692e-11	-2.52431e-10	-0.983219	0.000182999	-2.52431e-10	-0.988367
109817686	chr4:109817686:A:G	2.82144e-11	-2.52431e-10	-0.926897	0.000201984	-2.52431e-10	-0.889663
109817869	chr4:109817869:C:G	1.25454e-11	-1.73738	-3.28476e-10	0.00014733	-1.20518	-3.28476e-10
109818684	chr4:109818684:C:T	1.33384e-09	3.40529	-0.476202	4.70373e-05	-1.8512	-0.495703
109818856	chr4:109818856:C:T	2.03321e-11	-2.52431e-10	-1.25453	0.000140719	-2.52431e-10	-1.25109
109819508	chr4:109819508:TA:T	1.92735e-11	-2.52431e-10	-1.308	0.000133997	-2.52431e-10	-1.30003
109819709	chr4:109819709:T:A	2.04489e-11	-2.52431e-10	-1.2488	0.000142818	-2.52431e-10	-1.23628
109820040	chr4:109820040:A:G	3.32314e-11	-2.52431e-10	-0.763232	0.000229963	-2.52431e-10	-0.759932
109820065	chr4:109820065:G:A	3.68354e-11	-2.52431e-10	-0.660267	0.000258254	-2.52431e-10	-0.643907
109820134	chr4:109820134:A:C	2.05859e-11	-2.52431e-10	-1.24212	0.000143849	-2.52431e-10	-1.22909
109820454	chr4:109820454:A:G	1.91402e-11	-2.52431e-10	-1.31494	0.00013262	-2.52431e-10	-1.31036
109820479	chr4:109820479:A:G	3.0577e-11	-2.52431e-10	-0.846479	0.000219743	-2.52431e-10	-0.805388
109820700	chr4:109820700:A:G	1.90934e-11	-2.52431e-10	-1.31739	0.000131775	-2.52431e-10	-1.31675
109820836	chr4:109820836:T:C	1.90488e-11	-2.52431e-10	-1.31972	0.000131447	-2.52431e-10	-1.31925
109820980	chr4:109820980:AATT:A	1.29408e-09	3.41539	-0.516559	4.52282e-05	-1.85038	-0.535753
109821645	chr4:109821645:G:A	2.19376e-11	-2.52431e-10	-1.17853	0.000150755	-2.52431e-10	-1.18219
109821834	chr4:109821834:G:A	3.24108e-11	-2.52431e-10	-0.788237	0.000224542	-2.52431e-10	-0.783786
109822487	chr4:109822487:C:T	2.14206e-11	-2.52431e-10	-1.20237	0.000148744	-2.52431e-10	-1.19562
109822933	chr4:109822933:C:T	1.89796e-11	-2.52431e-10	-1.32336	0.000130911	-2.52431e-10	-1.32333
109823073	chr4:109823073:A:T	2.08852e-11	-2.52431e-10	-1.22769	0.000146103	-2.52431e-10	-1.21354
109823210	chr4:109823210:G:A	1.92769e-11	-2.52431e-10	-1.30782	0.000134025	-2.52431e-10	-1.29982
109824316	chr4:109824316:CATT:C	3.99481e-11	-2.52431e-10	-0.579147	0.000282536	-2.52431e-10	-0.554042
109824657	chr4:109824657:CTG:C	1.90026e-11	-2.52431e-10	-1.32215	0.000131064	-2.52431e-10	-1.32217
109824670	chr4:109824670:A:G	1.91886e-11	-2.52431e-10	-1.31241	0.000132471	-2.52431e-10	-1.31148
109824698	chr4:109824698:C:G	1.16865e-09	3.732	-0.935126	3.52457e-05	-1.74008	-0.895427
109824752	chr4:109824752:G:C	1.04623e-11	-1.91895	-3.28476e-10	7.35623e-05	-1.89972	-3.28476e-10
109824782	chr4:109824782:A:G	2.04335e-11	-2.52431e-10	-1.24955	0.000142703	-2.52431e-10	-1.23709
109825046	chr4:109825046:A:G	1.90372e-11	-2.52431e-10	-1.32033	0.000131355	-2.52431e-10	-1.31995
109825275	chr4:109825275:G:C	2.42974e-11	-2.52431e-10	-1.07636	0.000167216	-2.52431e-10	-1.07857
109825574	chr4:109825574:T:C	5.96656e-12	-1.42931	-1.05124	2.74952e-05	-1.83694	-1.04689
109825738	chr4:109825738:G:A	2.36827e-11	-2.52431e-10	-1.10198	0.000164078	-2.52431e-10	-1.0975
109826028	chr4:109826028:T:C	5.5269e-11	-2.52431e-10	-0.254515	0.000447238	-2.52431e-10	-0.0947579
109826708	chr4:109826708:C:T	2.55901e-11	-2.52431e-10	-1.02452	0.000176072	-2.52431e-10	-1.02695
109827049	chr4:109827049:A:G	1.89832e-11	-2.52431e-10	-1.32317	0.00013103	-2.52431e-10	-1.32242
109827227	chr4:109827227:A:G	2.12742e-11	-2.52431e-10	-1.20923	0.000149334	-2.52431e-10	-1.19166
109827389	chr4:109827389:T:A	1.99308e-11	-2.52431e-10	-1.27446	0.000138878	-2.52431e-10	-1.26425
109827495	chr4:109827495:A:G	1.98983e-11	-2.52431e-10	-1.27609	0.000136571	-2.52431e-10	-1.28101
109827623	chr4:109827623:A:G	2.12537e-11	-2.52431e-10	-1.2102	0.00014918	-2.52431e-10	-1.1927
109827869	chr4:109827869:A:G	2.2784e-11	-2.52431e-10	-1.14067	0.000160655	-2.52431e-10	-1.11859
109828080	chr4:109828080:C:T	2.12406e-11	-2.52431e-10	-1.21081	0.000149081	-2.52431e-10	-1.19336
109828297	chr4:109828297:C:CT	1.00549e-11	-1.95867	-3.28476e-10	7.02455e-05	-1.94585	-3.28476e-10
109828360	chr4:109828360:TAGTGATGGCC:T	2.13074e-11	-2.52431e-10	-1.20767	0.000148097	-2.52431e-10	-1.19998
109828411	chr4:109828411:T:G	1.89996e-11	-2.52431e-10	-1.32231	0.000131204	-2.52431e-10	-1.32109
109828648	chr4:109828648:G:A	3.39486e-11	-2.52431e-10	-0.741879	0.000234996	-2.52431e-10	-0.738281
109829246	chr4:109829246:A:G	2.02352e-11	-2.52431e-10	-1.25931	0.000139925	-2.52431e-10	-1.25674
109829336	chr4:109829336:A:T	1.93464e-11	-2.52431e-10	-1.30422	0.000133599	-2.52431e-10	-1.303
109829506	chr4:109829506:C:A	2.21224e-11	-2.52431e-10	-1.17014	0.000151728	-2.52431e-10	-1.17576
109829836	chr4:109829836:T:C	1.47611e-09	3.6103	-0.579863	4.37329e-05	-1.82145	-0.598298
109829867	chr4:109829867:T:G	2.47964e-11	-2.52431e-10	-1.05603	0.000170637	-2.52431e-10	-1.05831
109830218	chr4:109830218:T:G	2.37301e-11	-2.52431e-10	-1.09998	0.000159698	-2.52431e-10	-1.12456
109830242	chr4:109830242:G:T	2.12406e-11	-2.52431e-10	-1.21081	0.000149081	-2.52431e-10	-1.19336
109830611	chr4:109830611:G:A	3.57559e-11	-2.52431e-10	-0.690014	0.000252077	-2.52431e-10	-0.668116
109831117	chr4:109831117:C:T	1.90469e-11	-2.52431e-10	-1.31983	0.000131346	-2.52431e-10	-1.32002
109831414	chr4:109831414:C:T	1.8977e-11	-2.52431e-10	-1.3235	0.000130891	-2.52431e-10	-1.32349
109831596	chr4:109831596:G:C	1.9015e-11	-2.52431e-10	-1.3215	0.000131349	-2.52431e-10	-1.31999
109831617	chr4:109831617:T:C	2.08502e-11	-2.52431e-10	-1.22936	0.000144706	-2.52431e-10	-1.22314
109831805	chr4:109831805:G:C	1.29069e-11	-1.70897	-3.28476e-10	7.48415e-05	-1.88248	-3.28476e-10
109832062	chr4:109832062:A:T	2.28151e-11	-2.52431e-10	-1.1393	0.000154962	-2.52431e-10	-1.15467
109832257	chr4:109832257:C:T	2.20191e-11	-2.52431e-10	-1.17482	0.000154932	-2.52431e-10	-1.15487
109832272	chr4:109832272:C:T	1.92752e-11	-2.52431e-10	-1.30791	0.000132248	-2.52431e-10	-1.31317
109832732	chr4:109832732:T:C	2.10378e-11	-2.52431e-10	-1.22041	0.000144111	-2.52431e-10	-1.22726
109833343	chr4:109833343:T:C	2.27099e-11	-2.52431e-10	-1.14393	0.000154047	-2.52431e-10	-1.16059
109833363	chr4:109833363:A:G	2.15781e-11	-2.52431e-10	-1.19505	0.000147677	-2.52431e-10	-1.20282
109833578	chr4:109833578:C:T	2.30946e-11	-2.52431e-10	-1.12713	0.000155757	-2.52431e-10	-1.14955
109833764	chr4:109833764:T:G	7.40138e-12	-1.29589	-0.969176	3.19788e-05	-1.76881	-0.963968
109833837	chr4:109833837:G:C	3.37789e-11	-2.52431e-10	-0.746892	0.00023383	-2.52431e-10	-0.743255
109833844	chr4:109833844:C:CT	2.4638e-09	4.85034	-1.3076	2.86103e-05	-1.5453	-1.29878
109833953	chr4:109833953:T:C	1.95595e-11	-2.52431e-10	-1.29327	0.000135277	-2.52431e-10	-1.29053
109834059	chr4:109834059:T:C	2.15224e-11	-2.52431e-10	-1.19763	0.000145773	-2.52431e-10	-1.2158
109834165	chr4:109834165:G:T	2.50361e-09	4.34742	-0.788658	4.04024e-05	-1.70202	-0.796937
109834399	chr4:109834399:C:T	1.22471e-11	-1.50042	-0.261017	5.31131e-05	-1.9564	-0.269024
109834487	chr4:109834487:G:A	2.05325e-11	-2.52431e-10	-1.24472	0.000141639	-2.52431e-10	-1.24457
109834529	chr4:109834529:A:G	2.35331e-11	-2.52431e-10	-1.10832	0.000166149	-2.52431e-10	-1.08496
109834677	chr4:109834677:G:A	1.93665e-11	-2.52431e-10	-1.30318	0.000132651	-2.52431e-10	-1.31013
109834730	chr4:109834730:A:G	7.20818e-12	-1.27982	-1.01169	3.08921e-05	-1.76031	-1.00704
109835055	chr4:109835055:A:G	1.93605e-11	-2.52431e-10	-1.30349	0.000132616	-2.52431e-10	-1.31039
109835216	chr4:109835216:C:T	1.94115e-11	-2.52431e-10	-1.30086	0.000134105	-2.52431e-10	-1.29923
109835225	chr4:109835225:T:C	2.12168e-11	-2.52431e-10	-1.21193	0.000145354	-2.52431e-10	-1.21868
109835496	chr4:109835496:A:G	2.63651e-11	-0.994686	-3.28476e-10	8.38954e-05	-1.76828	-3.28476e-10
109835514	chr4:109835514:G:A	1.83014e-11	-1.35975	-3.28476e-10	7.36267e-05	-1.89884	-3.28476e-10
109835527	chr4:109835527:A:G	1.90534e-11	-2.52431e-10	-1.31948	0.000131494	-2.52431e-10	-1.31889
109835686	chr4:109835686:A:G	2.22436e-11	-1.16467	-3.28476e-10	8.14129e-05	-1.79832	-3.28476e-10
109835857	chr4:109835857:T:C	3.0821e-11	-2.52431e-10	-0.838531	0.000214105	-2.52431e-10	-0.831381
109836131	chr4:109836131:G:A	1.89765e-11	-2.52431e-10	-1.32352	0.000130947	-2.52431e-10	-1.32305
109836737	chr4:109836737:T:C	1.93061e-11	-2.52431e-10	-1.3063	0.000132317	-2.52431e-10	-1.31265
109836833	chr4:109836833:T:G	2.19116e-11	-2.52431e-10	-1.17971	0.000153117	-2.52431e-10	-1.16665
109836961	chr4:109836961:G:A	1.95547e-11	-2.52431e-10	-1.29351	0.000135109	-2.52431e-10	-1.29177
109837251	chr4:109837251:T:C	2.47584e-11	-2.52431e-10	-1.05756	0.000175236	-2.52431e-10	-1.03171
109837395	chr4:109837395:G:T	1.9017e-11	-2.52431e-10	-1.32139	0.000131457	-2.52431e-10	-1.31917
109837613	chr4:109837613:A:G	6.2486e-12	-1.34953	-1.08484	2.77165e-05	-1.79497	-1.08085
109837631	chr4:109837631:T:C	1.03549e-10	-2.52431e-10	0.373314	0.000865013	-2.52431e-10	0.564896
109838136	chr4:109838136:GTCA:G	2.00586e-11	-2.52431e-10	-1.26807	0.000139306	-2.52431e-10	-1.26118
109838329	chr4:109838329:C:T	2.12547e-11	-2.52431e-10	-1.21015	0.000146661	-2.52431e-10	-1.20972
109838476	chr4:109838476:G:A	1.90457e-11	-2.52431e-10	-1.31989	0.000131663	-2.52431e-10	-1.3176
109838738	chr4:109838738:A:G	1.91307e-11	-2.52431e-10	-1.31544	0.000131626	-2.52431e-10	-1.31788
109838809	chr4:109838809:A:G	3.25497e-11	-2.52431e-10	-0.783961	0.000229094	-2.52431e-10	-0.763716
109838971	chr4:109838971:C:A	5.97938e-12	-1.35655	-1.12187	2.65971e-05	-1.79874	-1.11831
109839550	chr4:109839550:A:G	4.60853e-12	-1.54182	-1.197	4.50619e-05	-1.19306	-1.19676
109839652	chr4:109839652:C:T	3.10573e-11	-2.52431e-10	-0.830893	0.000218377	-2.52431e-10	-0.811627
109841431	chr4:109841431:T:C	1.90037e-11	-2.52431e-10	-1.32209	0.000131075	-2.52431e-10	-1.32208
109841449	chr4:109841449:GTCT:G	2.40153e-11	-2.52431e-10	-1.08804	0.000168407	-2.52431e-10	-1.07147
109841796	chr4:109841796:T:G	2.02583e-11	-2.52431e-10	-1.25816	0.000140031	-2.52431e-10	-1.25599
109841834	chr4:109841834:A:C	2.12057e-11	-2.52431e-10	-1.21246	0.000146012	-2.52431e-10	-1.21416
109842257	chr4:109842257:A:G	4.82385e-09	4.75473	-0.540133	5.49651e-05	-1.63857	-0.552583
109842302	chr4:109842302:GA:G	2.07415e-11	-2.52431e-10	-1.23459	0.000142216	-2.52431e-10	-1.2405
109842324	chr4:109842324:A:G	3.53912e-12	-1.71281	-1.29004	3.27196e-05	-1.41755	-1.29232
109842774	chr4:109842774:C:T	2.20253e-11	-2.52431e-10	-1.17454	0.000149777	-2.52431e-10	-1.1887
109843051	chr4:109843051:A:G	4.54687e-09	4.97728	-0.821815	4.47124e-05	-1.56503	-0.832567
109843451	chr4:109843451:C:T	2.52211e-11	-2.52431e-10	-1.03905	0.000177116	-2.52431e-10	-1.02104
109843797	chr4:109843797:G:A	2.06451e-11	-2.52431e-10	-1.23925	0.000142747	-2.52431e-10	-1.23677
109843864	chr4:109843864:A:G	1.94817e-11	-2.52431e-10	-1.29725	0.000134607	-2.52431e-10	-1.29549
109843952	chr4:109843952:G:A	2.73288e-11	-2.52431e-10	-0.958787	0.000186783	-2.52431e-10	-0.967901
109844340	chr4:109844340:T:C	2.20469e-10	2.29729	-1.16827	3.43906e-05	-1.51005	-1.15001
109844442	chr4:109844442:C:T	2.1261e-11	-2.52431e-10	-1.20985	0.000147143	-2.52431e-10	-1.20644
109844478	chr4:109844478:G:T	2.30627e-11	-2.52431e-10	-1.12851	0.000158754	-2.52431e-10	-1.13049
109844806	chr4:109844806:C:T	3.20719e-11	-2.52431e-10	-0.798748	0.000221009	-2.52431e-10	-0.799644
109844809	chr4:109844809:A:G	1.89919e-11	-2.52431e-10	-1.32271	0.000130994	-2.52431e-10	-1.3227
109844908	chr4:109844908:A:G	1.72536e-11	-0.159232	-1.25948	4.12959e-05	-1.21802	-1.25906
109845212	chr4:109845212:A:G	3.01592e-12	-1.83977	-1.32306	1.85104e-05	-1.95601	-1.32351
109845797	chr4:109845797:A:T	2.3384e-11	-2.52431e-10	-1.11468	0.0001591	-2.52431e-10	-1.12831
109845799	chr4:109845799:C:T	1.93643e-11	-2.52431e-10	-1.3033	0.000134641	-2.52431e-10	-1.29524
109845810	chr4:109845810:T:C	2.3413e-11	-2.52431e-10	-1.11344	0.00015929	-2.52431e-10	-1.12712
109846164	chr4:109846164:C:T	6.47754e-11	-2.52431e-10	-0.0958023	0.000450622	-2.52431e-10	-0.0872202
109846648	chr4:109846648:G:T	2.13609e-11	-2.52431e-10	-1.20517	0.000147378	-2.52431e-10	-1.20485
109846914	chr4:109846914:A:C	1.97758e-11	-2.52431e-10	-1.28227	0.000135832	-2.52431e-10	-1.28643
109847803	chr4:109847803:G:A	1.95657e-11	-2.52431e-10	-1.29295	0.000134694	-2.52431e-10	-1.29485
109848899	chr4:109848899:A:G	1.90739e-11	-2.52431e-10	-1.31841	0.00013137	-2.52431e-10	-1.31983
109849038	chr4:109849038:AGAGGTTATTTAATAACAAAATCAGGTT:A	1.91695e-11	-2.52431e-10	-1.31341	0.000131946	-2.52431e-10	-1.31546
109849109	chr4:109849109:T:C	1.1799e-10	-2.52431e-10	0.50387	0.00091535	-2.52431e-10	0.621458
109849609	chr4:109849609:AT:A	2.40502e-11	-2.52431e-10	-1.08659	0.000163567	-2.52431e-10	-1.10062
109849758	chr4:109849758:G:A	1.97625e-11	-2.52431e-10	-1.28294	0.000136604	-2.52431e-10	-1.28076
109849769	chr4:109849769:T:G	1.9286e-11	-2.52431e-10	-1.30735	0.000133148	-2.52431e-10	-1.30639
109849833	chr4:109849833:A:G	1.62395e-11	-0.414605	-1.06468	4.46001e-05	-1.33958	-1.06053
109850295	chr4:109850295:A:G	1.89932e-11	-2.52431e-10	-1.32265	0.000131205	-2.52431e-10	-1.32109
109850632	chr4:109850632:G:A	4.69693e-09	4.68625	-0.498313	5.64688e-05	-1.65327	-0.510886
109850701	chr4:109850701:A:T	1.55181e-11	-0.414512	-1.11021	4.24925e-05	-1.342	-1.10652
109851339	chr4:109851339:T:C	1.89788e-11	-2.52431e-10	-1.32341	0.000130916	-2.52431e-10	-1.32329
109851413	chr4:109851413:G:A	1.21316e-10	-2.52431e-10	0.531669	0.000843555	-2.52431e-10	0.539775
109851555	chr4:109851555:C:T	6.62186e-10	2.22882	-3.28476e-10	0.00022563	-0.778951	-3.28476e-10
109851892	chr4:109851892:C:A	1.57345e-11	-1.51087	-3.28476e-10	7.89457e-05	-1.82909	-3.28476e-10
109851911	chr4:109851911:G:A	1.88325e-09	4.5786	-1.30458	2.65771e-05	-1.62044	-1.29736
109852026	chr4:109852026:A:G	1.89864e-11	-2.52431e-10	-1.323	0.000130935	-2.52431e-10	-1.32314
109852875	chr4:109852875:G:T	2.0282e-11	-2.52431e-10	-1.25699	0.00014021	-2.52431e-10	-1.25471
109853147	chr4:109853147:G:A	2.04867e-11	-2.52431e-10	-1.24695	0.000140615	-2.52431e-10	-1.25182
109853211	chr4:109853211:C:T	2.25809e-11	-2.52431e-10	-1.14963	0.000154292	-2.52431e-10	-1.159
109853402	chr4:109853402:A:G	2.04684e-10	2.36408	-1.30934	1.94586e-05	-1.91598	-1.31358
109853764	chr4:109853764:TA:T	2.0315e-11	-2.52431e-10	-1.25537	0.000140442	-2.52431e-10	-1.25306
109853809	chr4:109853809:A:C	1.95076e-11	-2.52431e-10	-1.29593	0.000135675	-2.52431e-10	-1.28759
109853943	chr4:109853943:A:G	2.06959e-11	-2.52431e-10	-1.23679	0.000143116	-2.52431e-10	-1.2342
109854549	chr4:109854549:A:G	2.0433e-11	-2.52431e-10	-1.24957	0.000141271	-2.52431e-10	-1.24717
109854756	chr4:109854756:G:A	1.9696e-11	-2.52431e-10	-1.28631	0.000136398	-2.52431e-10	-1.28227
109855843	chr4:109855843:A:T	1.98493e-11	-2.52431e-10	-1.27856	0.000137486	-2.52431e-10	-1.27433
109855926	chr4:109855926:A:G	1.99732e-11	-2.52431e-10	-1.27234	0.000137393	-2.52431e-10	-1.27501
109855951	chr4:109855951:A:G	2.00298e-10	2.35149	-1.31841	1.92481e-05	-1.92001	-1.32042
109856005	chr4:109856005:A:G	2.61199e-11	-2.52431e-10	-1.00403	0.000181075	-2.52431e-10	-0.998938
109856049	chr4:109856049:A:G	9.48683e-11	1.56286	-1.2771	2.26718e-05	-1.79202	-1.28471
109856231	chr4:109856231:A:G	1.76255e-10	2.22365	-1.31845	1.93412e-05	-1.92029	-1.31532
109856625	chr4:109856625:T:G	6.33351e-11	-2.52431e-10	-0.118289	0.000440908	-2.52431e-10	-0.109014
109856694	chr4:109856694:G:T	2.06963e-11	-2.52431e-10	-1.23677	0.000143324	-2.52431e-10	-1.23274
109857490	chr4:109857490:A:G	5.77e-11	-2.52431e-10	-0.21147	0.000403442	-2.52431e-10	-0.197816
109857562	chr4:109857562:A:G	9.52864e-11	1.59192	-1.30176	2.26734e-05	-1.7817	-1.29495
109857613	chr4:109857613:A:G	2.03992e-11	-2.52431e-10	-1.25123	0.000141036	-2.52431e-10	-1.24884
109858032	chr4:109858032:T:C	9.52092e-11	1.57961	-1.29026	2.24989e-05	-1.78774	-1.29664
109858360	chr4:109858360:A:G	1.97285e-11	-2.52431e-10	-1.28466	0.000136615	-2.52431e-10	-1.28068
109858399	chr4:109858399:G:A	3.1007e-11	-2.52431e-10	-0.832514	0.000215379	-2.52431e-10	-0.825449
109858814	chr4:109858814:G:A	1.81558e-10	2.25222	-1.31737	1.90803e-05	-1.92958	-1.31961
109858935	chr4:109858935:C:T	7.54427e-11	-2.52431e-10	0.0566454	0.000524429	-2.52431e-10	0.0644604
109859298	chr4:109859298:A:C	2.19262e-11	-2.52431e-10	-1.17905	0.000153145	-2.52431e-10	-1.16647
109859422	chr4:109859422:A:T	5.00981e-11	-0.352745	-3.28476e-10	0.000113138	-1.46924	-3.28476e-10
109859503	chr4:109859503:G:A	7.57148e-12	-1.02147	-1.22087	3.0281e-05	-1.5685	-1.21883
109859665	chr4:109859665:C:T	1.7905e-10	-2.52431e-10	0.920939	0.00153964	-2.52431e-10	1.14145
109859690	chr4:109859690:A:G	2.82596e-11	-2.52431e-10	-0.925296	0.000198286	-2.52431e-10	-0.908139
109860094	chr4:109860094:G:A	2.80628e-11	-2.52431e-10	-0.932283	0.000197616	-2.52431e-10	-0.911521
109860155	chr4:109860155:G:T	1.56292e-10	2.09245	-1.30745	1.9025e-05	-1.94011	-1.31199
109860267	chr4:109860267:T:A	2.77735e-11	-2.52431e-10	-0.942644	0.000195525	-2.52431e-10	-0.922159
109861052	chr4:109861052:A:G	1.8983e-11	-2.52431e-10	-1.32319	0.000130975	-2.52431e-10	-1.32285
109861133	chr4:109861133:C:T	1.95538e-11	-2.52431e-10	-1.29356	0.000134983	-2.52431e-10	-1.2927
109861536	chr4:109861536:G:A	2.06585e-11	-2.52431e-10	-1.2386	0.000142048	-2.52431e-10	-1.24169
109862070	chr4:109862070:C:T	2.26359e-11	-2.52431e-10	-1.14719	0.000154718	-2.52431e-10	-1.15624
109862106	chr4:109862106:G:A	2.36876e-11	-2.52431e-10	-1.10178	0.000165941	-2.52431e-10	-1.08622
109862194	chr4:109862194:C:T	1.89771e-11	-2.52431e-10	-1.32349	0.000130905	-2.52431e-10	-1.32338
109862903	chr4:109862903:A:G	8.12819e-11	-2.52431e-10	0.131196	0.000565352	-2.52431e-10	0.1396
109863223	chr4:109863223:G:A	1.35173e-09	4.25578	-1.31337	2.43527e-05	-1.69828	-1.30692
109863468	chr4:109863468:C:T	7.47856e-12	-1.02169	-1.233	5.72687e-05	-0.910509	-1.23959
109863816	chr4:109863816:A:G	3.91217e-12	-1.60558	-1.29706	1.96552e-05	-1.93193	-1.28758
109864228	chr4:109864228:G:A	1.9276e-11	-2.52431e-10	-1.30786	0.000132267	-2.52431e-10	-1.31303
109864543	chr4:109864543:G:A	1.15349e-11	-1.82135	-3.28476e-10	7.97845e-05	-1.81852	-3.28476e-10
109865134	chr4:109865134:C:T	1.20452e-11	-0.534443	-1.24361	2.19184e-05	-1.85948	-1.25105
109865153	chr4:109865153:C:A	2.09996e-11	-2.52431e-10	-1.22223	0.000145251	-2.52431e-10	-1.21939
109865361	chr4:109865361:A:G	1.93418e-10	2.3145	-1.31638	1.9215e-05	-1.92335	-1.31881
109865420	chr4:109865420:A:G	2.26359e-11	-2.52431e-10	-1.14719	0.000154718	-2.52431e-10	-1.15624
109865542	chr4:109865542:T:G	2.00603e-11	-2.52431e-10	-1.26799	0.000139018	-2.52431e-10	-1.26325
109866178	chr4:109866178:A:G	3.5791e-11	-2.52431e-10	-0.689031	0.000252331	-2.52431e-10	-0.667107
109866199	chr4:109866199:TTTGTAAAA:T	2.09383e-11	-2.52431e-10	-1.22515	0.000144815	-2.52431e-10	-1.22239
109866214	chr4:109866214:T:A	2.08026e-11	-2.52431e-10	-1.23165	0.000143863	-2.52431e-10	-1.22899
109866320	chr4:109866320:A:G	2.79474e-11	-0.936402	-3.28476e-10	8.92294e-05	-1.70664	-3.28476e-10
109866837	chr4:109866837:C:A	2.08644e-11	-2.52431e-10	-1.22868	0.000144297	-2.52431e-10	-1.22598
109866926	chr4:109866926:A:C	2.06201e-11	-2.52431e-10	-1.24046	0.000141795	-2.52431e-10	-1.24347
109867213	chr4:109867213:G:A	2.05737e-11	-2.52431e-10	-1.24271	0.000142259	-2.52431e-10	-1.2402
109867384	chr4:109867384:T:C	1.97287e-09	4.6266	-1.30608	2.66125e-05	-1.61865	-1.29782
109867471	chr4:109867471:C:T	2.34701e-11	-2.52431e-10	-1.111	0.000160749	-2.52431e-10	-1.118
109867583	chr4:109867583:G:A	2.00854e-11	-2.52431e-10	-1.26674	0.000139193	-2.52431e-10	-1.26199
109867985	chr4:109867985:C:T	2.06728e-11	-2.52431e-10	-1.23791	0.000142955	-2.52431e-10	-1.23532
109868309	chr4:109868309:A:G	8.28058e-11	1.4263	-1.27653	2.20837e-05	-1.81881	-1.2842
109868319	chr4:109868319:C:T	2.04067e-11	-2.52431e-10	-1.25086	0.000141085	-2.52431e-10	-1.24848
109868336	chr4:109868336:C:T	2.10705e-11	-2.52431e-10	-1.21885	0.000145977	-2.52431e-10	-1.2144
109868638	chr4:109868638:A:G	2.08502e-11	-2.52431e-10	-1.22936	0.000144197	-2.52431e-10	-1.22667
109869306	chr4:109869306:T:C	1.93308e-11	-2.52431e-10	-1.30503	0.000134255	-2.52431e-10	-1.29811
109869469	chr4:109869469:T:C	1.99689e-11	-2.52431e-10	-1.27255	0.000138353	-2.52431e-10	-1.26804
109869478	chr4:109869478:C:T	2.00185e-11	-2.52431e-10	-1.27007	0.000138718	-2.52431e-10	-1.26541
109869755	chr4:109869755:A:T	1.34266e-09	4.24797	-1.31229	2.43662e-05	-1.69907	-1.30558
109869975	chr4:109869975:C:T	1.92008e-11	-2.52431e-10	-1.31178	0.000132265	-2.52431e-10	-1.31304
109870191	chr4:109870191:C:T	1.96029e-11	-2.52431e-10	-1.29105	0.000136433	-2.52431e-10	-1.28201
109870257	chr4:109870257:C:T	1.97081e-11	-2.52431e-10	-1.2857	0.000136703	-2.52431e-10	-1.28004
109870297	chr4:109870297:T:C	7.11742e-12	-1.9567	-0.34748	5.95562e-05	-1.81641	-0.29452
109870387	chr4:109870387:C:T	1.98587e-11	-2.52431e-10	-1.27809	0.000137821	-2.52431e-10	-1.27189
109871021	chr4:109871021:C:G	2.23254e-11	-2.52431e-10	-1.161	0.000154602	-2.52431e-10	-1.15699
109871473	chr4:109871473:A:G	5.0445e-11	0.949555	-1.2954	1.91322e-05	-1.95746	-1.28902
109871643	chr4:109871643:C:T	1.89972e-11	-2.52431e-10	-1.32244	0.0001309	-2.52431e-10	-1.32342
109871751	chr4:109871751:A:G	2.27862e-11	-2.52431e-10	-1.14057	0.000156728	-2.52431e-10	-1.14334
109871912	chr4:109871912:T:C	3.6304e-09	4.42427	-0.493895	5.08157e-05	-1.76642	-0.503225
109871983	chr4:109871983:T:A	1.94107e-11	-2.52431e-10	-1.3009	0.00013567	-2.52431e-10	-1.28762
109872060	chr4:109872060:T:C	4.38005e-12	-1.47877	-1.31089	1.87493e-05	-1.96016	-1.30653
109872179	chr4:109872179:TC:T	1.96341e-11	-2.52431e-10	-1.28946	0.00013489	-2.52431e-10	-1.29339
109872540	chr4:109872540:C:G	7.709e-11	-2.52431e-10	0.0782458	0.000544106	-2.52431e-10	0.101295
109872712	chr4:109872712:G:T	1.17636e-08	5.92943	-0.823398	3.31336e-05	-1.8652	-0.832106
109872879	chr4:109872879:G:A	2.46333e-11	-2.52431e-10	-1.06263	0.000170717	-2.52431e-10	-1.05784
109872903	chr4:109872903:C:T	3.19339e-11	-2.52431e-10	-0.803061	0.000225235	-2.52431e-10	-0.780707
109873451	chr4:109873451:C:T	2.78738e-11	-2.52431e-10	-0.939041	0.000197894	-2.52431e-10	-0.910117
109873630	chr4:109873630:GTTT:G	1.46729e-10	-2.52431e-10	0.721858	0.00102095	-2.52431e-10	0.730638
109873859	chr4:109873859:G:A	6.44846e-12	-1.08173	-1.32116	2.69785e-05	-1.58384	-1.31897
109873861	chr4:109873861:C:T	6.42539e-12	-1.08726	-1.31921	2.69508e-05	-1.58746	-1.31638
109874036	chr4:109874036:C:T	4.68867e-12	-1.41606	-1.30552	1.9352e-05	-1.92696	-1.30809
109874182	chr4:109874182:A:G	3.62275e-11	-2.52431e-10	-0.67691	0.000253555	-2.52431e-10	-0.662269
109874199	chr4:109874199:G:A	2.67016e-11	-2.52431e-10	-0.982005	0.000185178	-2.52431e-10	-0.97653
109874518	chr4:109874518:A:T	8.96354e-12	-1.38585	-0.687708	3.56516e-05	-1.93156	-0.692496
109874523	chr4:109874523:C:T	7.54662e-11	-2.52431e-10	0.0569574	0.00053259	-2.52431e-10	0.079902
109874702	chr4:109874702:G:A	4.17048e-09	5.39227	-1.32321	1.95228e-05	-1.90289	-1.32337
109874806	chr4:109874806:T:C	1.72183e-10	2.02208	-1.14024	2.42815e-05	-1.85721	-1.15092
109875205	chr4:109875205:G:A	3.38108e-11	-2.52431e-10	-0.745948	0.000235306	-2.52431e-10	-0.736964
109875368	chr4:109875368:G:A	4.87389e-12	-1.37397	-1.30887	1.90987e-05	-1.93704	-1.31119
109876143	chr4:109876143:C:T	1.2648e-10	1.72596	-1.1526	4.6863e-05	-1.19208	-1.15854
109876200	chr4:109876200:C:T	1.96255e-11	-2.52431e-10	-1.2899	0.000134434	-2.52431e-10	-1.29677
109876210	chr4:109876210:G:A	3.46637e-11	-2.52431e-10	-0.721036	0.000242142	-2.52431e-10	-0.708327
109876807	chr4:109876807:T:C	5.81561e-12	-1.47581	-1.03037	2.72841e-05	-1.8585	-1.03305
109877396	chr4:109877396:T:C	2.17829e-11	-2.52431e-10	-1.1856	0.000149203	-2.52431e-10	-1.19254
109877415	chr4:109877415:A:T	3.238e-10	2.7151	-1.20171	2.3209e-05	-1.84063	-1.21268
109877524	chr4:109877524:C:T	2.01565e-11	-2.52431e-10	-1.2632	0.000138355	-2.52431e-10	-1.26803
109877598	chr4:109877598:G:A	2.33514e-11	-2.52431e-10	-1.11607	0.000161741	-2.52431e-10	-1.11185
109877781	chr4:109877781:C:T	5.13065e-12	-1.31816	-1.31334	1.94761e-05	-1.9139	-1.31476
109878066	chr4:109878066:A:T	3.29921e-11	-2.52431e-10	-0.77046	0.000232417	-2.52431e-10	-0.749317
109878451	chr4:109878451:G:C	1.50895e-10	0.749859	-3.28476e-10	0.000105231	-1.54169	-3.28476e-10
109878610	chr4:109878610:A:G	2.332e-11	-2.52431e-10	-1.11742	0.00016154	-2.52431e-10	-1.1131
109878866	chr4:109878866:A:T	2.38182e-11	-2.52431e-10	-1.09628	0.000165808	-2.52431e-10	-1.08702
109878884	chr4:109878884:C:G	2.83701e-11	-2.52431e-10	-0.921394	0.000190141	-2.52431e-10	-0.950082
109878941	chr4:109878941:A:G	3.7866e-11	0.156601	-0.789276	3.87663e-05	-1.7778	-0.762492
109879054	chr4:109879054:C:A	1.91171e-11	-2.52431e-10	-1.31614	0.000132079	-2.52431e-10	-1.31445
109879254	chr4:109879254:G:A	2.6196e-11	-2.52431e-10	-1.00112	0.000183141	-2.52431e-10	-0.987591
109879417	chr4:109879417:T:C	5.20137e-12	-1.89158	-0.726225	3.51398e-05	-1.89879	-0.739725
109879542	chr4:109879542:C:T	1.96421e-11	-2.52431e-10	-1.28905	0.000137651	-2.52431e-10	-1.27313
109879855	chr4:109879855:C:T	2.02483e-11	-2.52431e-10	-1.25865	0.000138894	-2.52431e-10	-1.26414
109880001	chr4:109880001:G:A	2.61717e-11	-2.52431e-10	-1.00205	0.00018029	-2.52431e-10	-1.00328
109880032	chr4:109880032:G:C	2.5318e-09	4.30714	-0.737186	4.54186e-05	-1.62279	-0.759134
109880155	chr4:109880155:G:A	2.53674e-11	-2.52431e-10	-1.03326	0.000176762	-2.52431e-10	-1.02304
109880364	chr4:109880364:G:T	2.85012e-11	-2.52431e-10	-0.916782	0.000190983	-2.52431e-10	-0.945667
109880640	chr4:109880640:G:A	2.23193e-11	-2.52431e-10	-1.16128	0.00015454	-2.52431e-10	-1.1574
109880663	chr4:109880663:C:A	2.22229e-11	-2.52431e-10	-1.16561	0.000153839	-2.52431e-10	-1.16194
109881119	chr4:109881119:A:G	4.62115e-12	-1.62685	-1.10923	2.39873e-05	-1.93762	-1.08271
109881387	chr4:109881387:A:ATGCCTAGGTACTTACTG	5.20828e-12	-1.85958	-0.756894	3.32556e-05	-1.92344	-0.770187
109881828	chr4:109881828:A:G	4.35876e-12	-1.47977	-1.31477	2.36032e-05	-1.72657	-1.30989
109882342	chr4:109882342:T:C	2.72538e-11	-2.52431e-10	-0.961535	0.00018611	-2.52431e-10	-0.971512
109882651	chr4:109882651:T:C	5.25272e-12	-1.87116	-0.736824	3.41935e-05	-1.91549	-0.750325
109882660	chr4:109882660:A:G	4.04583e-12	-1.61785	-1.2512	2.43034e-05	-1.75635	-1.25088
109882938	chr4:109882938:A:G	2.37538e-11	-1.09898	-3.28476e-10	8.10719e-05	-1.80251	-3.28476e-10
109882975	chr4:109882975:C:T	3.78954e-11	0.683664	-1.31556	1.9878e-05	-1.89345	-1.31479
109883176	chr4:109883176:A:G	3.03827e-11	-2.52431e-10	-0.852854	0.000210631	-2.52431e-10	-0.847743
109883258	chr4:109883258:T:C	1.49096e-10	1.85991	-1.12205	2.55358e-05	-1.8551	-1.10267
109883352	chr4:109883352:G:A	1.07146e-11	-1.89512	-3.28476e-10	0.00012741	-1.35044	-3.28476e-10
109883410	chr4:109883410:A:G	2.89827e-11	-2.52431e-10	-0.900029	0.000197758	-2.52431e-10	-0.910805
109883843	chr4:109883843:A:G	1.95172e-09	4.43897	-1.12923	3.24711e-05	-1.57465	-1.14285
109884108	chr4:109884108:C:T	2.94069e-11	-0.985281	0.0997833	0.00030764	-0.533831	0.0649109
109884309	chr4:109884309:T:C	4.04501e-12	-1.66854	-1.2007	2.6693e-05	-1.71344	-1.20001
109884357	chr4:109884357:C:G	1.85215e-09	4.58045	-1.32307	2.51125e-05	-1.65198	-1.3225
109884575	chr4:109884575:A:G	1.64777e-09	4.2313	-1.09085	3.21318e-05	-1.62202	-1.10598
109884648	chr4:109884648:A:G	3.87802e-11	-2.52431e-10	-0.608817	0.000274001	-2.52431e-10	-0.584719
109884933	chr4:109884933:C:T	1.0398e-11	-1.92512	-3.28476e-10	0.00010058	-1.5869	-3.28476e-10
109885008	chr4:109885008:A:T	1.29899e-09	4.05752	-1.15491	2.91117e-05	-1.65856	-1.16815
109885241	chr4:109885241:A:G	2.76683e-11	-2.52431e-10	-0.946442	0.000188837	-2.52431e-10	-0.956963
109885755	chr4:109885755:A:G	3.61621e-12	-1.65954	-1.32176	2.30144e-05	-1.74097	-1.32076
109885811	chr4:109885811:T:A	2.86129e-10	1.38971	-3.28476e-10	0.000239027	-0.721274	-3.28476e-10
109885836	chr4:109885836:A:T	1.98226e-11	-2.52431e-10	-1.2799	0.00013681	-2.52431e-10	-1.27925
109886315	chr4:109886315:A:G	4.1182e-12	-1.65583	-1.19548	2.65011e-05	-1.72589	-1.19478
109886332	chr4:109886332:G:C	2.94578e-11	-2.52431e-10	-0.883769	0.000200972	-2.52431e-10	-0.894684
109886596	chr4:109886596:GTCATC:G	1.90226e-11	-2.52431e-10	-1.3211	0.000131333	-2.52431e-10	-1.32012
109886837	chr4:109886837:C:CT	4.70805e-11	-2.52431e-10	-0.41487	0.00032415	-2.52431e-10	-0.416644
109886895	chr4:109886895:G:A	1.8263e-10	1.8357	-0.894961	2.77605e-05	-1.96241	-0.911822
109886940	chr4:109886940:G:A	4.21479e-12	-1.64396	-1.18417	2.65101e-05	-1.73688	-1.18345
109887017	chr4:109887017:A:G	1.96234e-10	1.89672	-0.884139	2.80273e-05	-1.96346	-0.901213
109887165	chr4:109887165:C:T	2.79057e-11	0.358747	-1.29664	2.16275e-05	-1.82954	-1.29435
109887225	chr4:109887225:T:C	4.17067e-12	-1.6485	-1.19015	2.64568e-05	-1.73282	-1.18952
109887381	chr4:109887381:G:A	3.88735e-11	-2.52431e-10	-0.606416	0.000274678	-2.52431e-10	-0.582248
109887537	chr4:109887537:C:T	6.74511e-11	-0.870079	0.814753	0.000721811	-0.390108	0.774022
109887785	chr4:109887785:T:C	2.60782e-11	-1.00563	-3.28476e-10	7.41394e-05	-1.8919	-3.28476e-10
109887955	chr4:109887955:A:AG	3.59962e-11	0.639965	-1.32328	1.98802e-05	-1.88506	-1.32307
109888131	chr4:109888131:A:T	1.45451e-08	6.63905	-1.32077	2.12275e-05	-1.82243	-1.32012
109888289	chr4:109888289:T:C	2.22386e-11	-2.52431e-10	-1.1649	0.000153948	-2.52431e-10	-1.16123
109888303	chr4:109888303:C:T	4.04169e-12	-1.65351	-1.21655	2.58761e-05	-1.72866	-1.21587
109888359	chr4:109888359:G:A	2.27168e-11	-2.52431e-10	-1.14362	0.00015551	-2.52431e-10	-1.15114
109888473	chr4:109888473:C:T	2.6199e-08	6.71162	-0.804873	3.50634e-05	-1.82753	-0.813166
109889068	chr4:109889068:A:T	3.93647e-10	3.03029	-1.32157	1.84664e-05	-1.9612	-1.32069
109889075	chr4:109889075:G:T	1.98808e-11	-2.52431e-10	-1.27697	0.000139538	-2.52431e-10	-1.25952
109889117	chr4:109889117:T:C	3.69415e-11	-2.52431e-10	-0.657392	0.000253258	-2.52431e-10	-0.663441
109889221	chr4:109889221:T:C	2.61996e-11	-2.52431e-10	-1.00098	0.000176158	-2.52431e-10	-1.02647
109889343	chr4:109889343:G:T	1.31138e-11	-0.381544	-1.31152	2.21632e-05	-1.7877	-1.31171
109889535	chr4:109889535:G:A	1.07998e-11	-0.843466	-1.04374	4.94881e-05	-1.25235	-1.04377
109889858	chr4:109889858:A:G	3.43638e-08	6.88277	-0.704742	3.95699e-05	-1.80585	-0.713934
109890297	chr4:109890297:G:A	1.14944e-11	-1.82487	-3.28476e-10	6.90131e-05	-1.96355	-3.28476e-10
109890357	chr4:109890357:G:A	1.1173e-11	-0.808284	-1.04494	5.08228e-05	-1.22448	-1.04502
109890419	chr4:109890419:A:G	2.05771e-10	1.92984	-0.869805	2.82741e-05	-1.96379	-0.892112
109890668	chr4:109890668:CT:C	3.97725e-10	3.04255	-1.32351	1.84239e-05	-1.96084	-1.32336
109891570	chr4:109891570:G:A	6.45265e-12	-1.09117	-1.31106	2.12766e-05	-1.82381	-1.31643
109891576	chr4:109891576:C:G	2.92795e-11	-2.52431e-10	-0.88984	0.000208095	-2.52431e-10	-0.859856
109891734	chr4:109891734:A:T	1.10654e-11	-0.803317	-1.05958	5.03034e-05	-1.22012	-1.05966
109891771	chr4:109891771:T:A	1.26433e-11	-0.603528	-1.12607	2.4917e-05	-1.85772	-1.12458
109892086	chr4:109892086:A:G	2.18507e-11	-2.52431e-10	-1.1825	0.000149874	-2.52431e-10	-1.18805
109892269	chr4:109892269:G:A	4.09638e-11	-2.52431e-10	-0.55404	0.000289688	-2.52431e-10	-0.529044
109892402	chr4:109892402:T:C	2.28082e-11	-2.52431e-10	-1.13961	0.000156086	-2.52431e-10	-1.14744
109892414	chr4:109892414:A:G	3.21866e-11	-2.52431e-10	-0.795178	0.000219339	-2.52431e-10	-0.807229
109892566	chr4:109892566:T:C	4.25613e-11	-0.515783	-3.28476e-10	0.000134194	-1.29856	-3.28476e-10
109892959	chr4:109892959:T:C	1.76153e-10	1.82034	-0.91571	2.70837e-05	-1.96201	-0.936903
109893036	chr4:109893036:A:G	2.85102e-11	-0.916466	-3.28476e-10	8.19032e-05	-1.79231	-3.28476e-10
109893146	chr4:109893146:A:G	2.01493e-11	-2.52431e-10	-1.26356	0.000139097	-2.52431e-10	-1.26268
109893283	chr4:109893283:T:C	1.93637e-11	-2.52431e-10	-1.30333	0.000133595	-2.52431e-10	-1.30304
109893301	chr4:109893301:A:T	1.7341e-10	2.18603	-1.2971	1.8828e-05	-1.96187	-1.30064
109893345	chr4:109893345:T:G	2.01178e-11	-2.52431e-10	-1.26512	0.000141186	-2.52431e-10	-1.24777
109893428	chr4:109893428:G:T	1.14827e-10	0.476696	-3.28476e-10	0.000220236	-0.803149	-3.28476e-10
109893489	chr4:109893489:T:C	2.26766e-11	-2.52431e-10	-1.14539	0.000155207	-2.52431e-10	-1.15309
109893986	chr4:109893986:C:A	2.78073e-08	6.77893	-0.8126	3.50799e-05	-1.81935	-0.82087
109894119	chr4:109894119:G:A	1.1337e-11	-0.829897	-1.00876	5.18038e-05	-1.24166	-1.00873
109894147	chr4:109894147:T:C	1.97803e-11	-2.52431e-10	-1.28204	0.000138708	-2.52431e-10	-1.26548
109894506	chr4:109894506:A:G	1.51011e-10	1.65274	-0.902108	2.76069e-05	-1.95618	-0.923606
109894569	chr4:109894569:G:A	6.18502e-12	-1.77521	-0.669389	3.51495e-05	-1.95498	-0.683258
109894734	chr4:109894734:A:G	3.60041e-11	-2.52431e-10	-0.683096	0.000254073	-2.52431e-10	-0.660226
109894799	chr4:109894799:C:T	1.9008e-11	-2.52431e-10	-1.32187	0.000131082	-2.52431e-10	-1.32202
109894848	chr4:109894848:A:G	1.08006e-11	-1.88713	-3.28476e-10	9.78885e-05	-1.61402	-3.28476e-10
109894927	chr4:109894927:G:T	6.28923e-09	5.36788	-0.88801	3.07293e-05	-1.87703	-0.895601
109895135	chr4:109895135:G:T	2.74409e-08	6.74648	-0.793417	3.55818e-05	-1.82375	-0.802264
109895155	chr4:109895155:T:G	2.08181e-11	-2.52431e-10	-1.23091	0.000143966	-2.52431e-10	-1.22827
109895166	chr4:109895166:ATTTG:A	1.96561e-11	-2.52431e-10	-1.28834	0.00013767	-2.52431e-10	-1.27299
109895201	chr4:109895201:T:C	2.7864e-11	0.358771	-1.29816	2.15872e-05	-1.82977	-1.29598
109895229	chr4:109895229:A:T	2.06377e-11	-2.52431e-10	-1.23961	0.000142725	-2.52431e-10	-1.23693
109895255	chr4:109895255:G:A	2.23487e-11	-2.52431e-10	-1.15996	0.000153018	-2.52431e-10	-1.1673
109895597	chr4:109895597:A:T	2.02988e-11	-2.52431e-10	-1.25616	0.000139225	-2.52431e-10	-1.26176
109895698	chr4:109895698:T:G	2.0652e-11	-2.52431e-10	-1.23891	0.000142826	-2.52431e-10	-1.23622
109895945	chr4:109895945:T:C	2.48522e-11	-2.52431e-10	-1.05378	0.000171449	-2.52431e-10	-1.05356
109896039	chr4:109896039:A:G	2.282e-11	0.175811	-1.3149	2.22824e-05	-1.78042	-1.31363
109896196	chr4:109896196:T:G	1.19099e-11	-0.781605	-1.00775	5.38927e-05	-1.20309	-1.00776
109896364	chr4:109896364:T:A	1.04884e-11	-1.91646	-3.28476e-10	7.27175e-05	-1.91127	-3.28476e-10
109896489	chr4:109896489:T:C	1.48524e-10	1.65838	-0.924365	2.7012e-05	-1.95633	-0.94524
109897212	chr4:109897212:C:T	3.245e-11	-2.52431e-10	-0.787028	0.000228252	-2.52431e-10	-0.767397
109897493	chr4:109897493:G:C	1.64499e-11	-1.77051	0.304101	9.6483e-05	-1.96328	0.334793
109897549	chr4:109897549:T:A	3.88358e-11	-2.52431e-10	-0.607386	0.0002744	-2.52431e-10	-0.583264
109897600	chr4:109897600:T:C	3.8814e-11	-2.52431e-10	-0.607948	0.000274243	-2.52431e-10	-0.583836
109897734	chr4:109897734:A:G	4.21141e-11	-2.52431e-10	-0.526346	0.000297648	-2.52431e-10	-0.501938
109897965	chr4:109897965:T:C	2.1053e-11	-2.52431e-10	-1.21968	0.000146201	-2.52431e-10	-1.21287
109898084	chr4:109898084:A:G	2.91438e-11	-2.52431e-10	-0.894487	0.000207285	-2.52431e-10	-0.863752
109898127	chr4:109898127:A:C	1.62961e-10	1.71743	-0.890651	2.78455e-05	-1.95878	-0.912394
109898198	chr4:109898198:C:T	1.8124e-10	1.8247	-0.891602	2.77087e-05	-1.96276	-0.913341
109898230	chr4:109898230:T:C	3.63986e-11	-2.52431e-10	-0.672197	0.000256892	-2.52431e-10	-0.649192
109898269	chr4:109898269:T:C	3.08798e-11	-2.52431e-10	-0.836627	0.000210567	-2.52431e-10	-0.848044
109898290	chr4:109898290:C:T	2.40151e-11	-2.52431e-10	-1.08804	0.000164162	-2.52431e-10	-1.097
109898312	chr4:109898312:AT:A	2.93476e-11	-2.52431e-10	-0.887517	0.000208766	-2.52431e-10	-0.856637
109898366	chr4:109898366:C:T	1.94705e-11	-2.52431e-10	-1.29783	0.000134044	-2.52431e-10	-1.29968
109898706	chr4:109898706:A:G	1.0003e-11	-1.96384	-3.28476e-10	6.91673e-05	-1.96132	-3.28476e-10
109898814	chr4:109898814:G:A	2.39439e-11	-2.52431e-10	-1.09101	0.000163686	-2.52431e-10	-1.0999
109898891	chr4:109898891:A:G	2.35407e-08	6.7437	-0.943936	3.06589e-05	-1.8236	-0.95133
109899044	chr4:109899044:T:C	7.39146e-12	-1.11505	-1.15135	2.17921e-05	-1.96249	-1.15382
109899061	chr4:109899061:C:T	4.73775e-11	-2.52431e-10	-0.408581	0.000326042	-2.52431e-10	-0.410824
109899066	chr4:109899066:CT:C	2.32683e-11	-2.52431e-10	-1.11964	0.00016237	-2.52431e-10	-1.10797
109899131	chr4:109899131:C:T	1.99652e-11	-2.52431e-10	-1.27274	0.000137849	-2.52431e-10	-1.27169
109899242	chr4:109899242:G:A	3.02288e-11	-2.52431e-10	-0.857934	0.00021424	-2.52431e-10	-0.830753
109899287	chr4:109899287:T:C	1.70676e-10	1.78653	-0.913496	2.71682e-05	-1.96112	-0.934684
109899892	chr4:109899892:A:G	6.04636e-10	-2.52431e-10	2.1379	0.0054322	-2.52431e-10	2.40225
109900066	chr4:109900066:T:A	3.72764e-11	-2.52431e-10	-0.648367	0.000255598	-2.52431e-10	-0.654242
109900184	chr4:109900184:C:T	1.968e-11	-1.28713	-3.28476e-10	6.90234e-05	-1.9634	-3.28476e-10
109900357	chr4:109900357:G:A	3.17766e-11	-2.52431e-10	-0.807997	0.000216621	-2.52431e-10	-0.819698
109900374	chr4:109900374:G:A	2.30617e-11	-2.52431e-10	-1.12855	0.000157787	-2.52431e-10	-1.1366
109900375	chr4:109900375:C:T	3.74034e-11	-2.52431e-10	-0.644967	0.000256464	-2.52431e-10	-0.650859
109900405	chr4:109900405:A:G	1.70731e-10	1.80983	-0.936471	2.65512e-05	-1.96178	-0.956991
109900565	chr4:109900565:G:A	4.45201e-11	-2.52431e-10	-0.470788	0.000308058	-2.52431e-10	-0.467563
109900631	chr4:109900631:TGAC:T	4.08731e-12	-1.70931	-1.14953	2.51453e-05	-1.83553	-1.13765
109900763	chr4:109900763:T:C	3.50788e-11	-2.52431e-10	-0.70913	0.000255501	-2.52431e-10	-0.654624
109901011	chr4:109901011:T:C	1.04755e-11	-1.00949	-0.908206	5.0275e-05	-1.37618	-0.904159
109901101	chr4:109901101:C:A	3.09328e-11	-2.52431e-10	-0.834912	0.000210935	-2.52431e-10	-0.846299
109901211	chr4:109901211:T:G	2.98133e-11	-2.52431e-10	-0.871774	0.000203351	-2.52431e-10	-0.882915
109901335	chr4:109901335:TC:T	1.76298e-10	2.20235	-1.2969	1.88258e-05	-1.9622	-1.30042
109901344	chr4:109901344:C:T	5.11903e-11	-2.52431e-10	-0.331177	0.000358399	-2.52431e-10	-0.316204
109901452	chr4:109901452:A:G	1.14231e-11	-0.806119	-1.02497	5.19371e-05	-1.22285	-1.02497
109901493	chr4:109901493:G:T	4.96499e-11	-2.52431e-10	-0.361731	0.000347533	-2.52431e-10	-0.346988
109902130	chr4:109902130:G:A	1.90919e-11	-2.52431e-10	-1.31746	0.00013147	-2.52431e-10	-1.31907
109902206	chr4:109902206:G:A	1.75326e-09	4.31194	-1.10944	2.26481e-05	-1.96315	-1.11463
109902420	chr4:109902420:C:T	1.04493e-11	-1.92019	-3.28476e-10	0.000119196	-1.41708	-3.28476e-10
109902729	chr4:109902729:T:A	3.95548e-11	-2.52431e-10	-0.589041	0.00029741	-2.52431e-10	-0.502738
109902959	chr4:109902959:G:A	4.09893e-07	9.25335	-0.596423	6.80421e-05	-1.44278	-0.53494
109903416	chr4:109903416:C:T	2.7474e-11	-2.52431e-10	-0.953487	0.000191133	-2.52431e-10	-0.944879
109903497	chr4:109903497:A:C	2.28069e-11	-2.52431e-10	-1.13966	0.000157054	-2.52431e-10	-1.14126
109903665	chr4:109903665:G:C	3.0436e-11	-2.52431e-10	-0.851102	0.000210134	-2.52431e-10	-0.850106
109903890	chr4:109903890:G:A	2.28326e-11	-2.52431e-10	-1.13854	0.000159952	-2.52431e-10	-1.12298
109903972	chr4:109903972:C:T	2.19006e-11	-2.52431e-10	-1.18021	0.000153169	-2.52431e-10	-1.1663
109905440	chr4:109905440:G:A	2.37288e-11	-2.52431e-10	-1.10004	0.000165113	-2.52431e-10	-1.09122
109905977	chr4:109905977:T:C	4.21957e-12	-1.54096	-1.28604	1.94827e-05	-1.94143	-1.28689
109906494	chr4:109906494:T:G	1.14633e-11	-1.82757	-3.28476e-10	7.04918e-05	-1.94235	-3.28476e-10
109906503	chr4:109906503:C:T	2.20965e-11	-2.52431e-10	-1.17131	0.000152031	-2.52431e-10	-1.17376
109906686	chr4:109906686:A:G	2.0262e-11	-2.52431e-10	-1.25798	0.000139543	-2.52431e-10	-1.25948
109906706	chr4:109906706:G:C	0.00044213	16.6711	-1.03073	2.56705e-05	-1.89454	-1.05797
109906786	chr4:109906786:A:G	0.000552444	16.8943	-1.03121	2.60976e-05	-1.87758	-1.05843
109907450	chr4:109907450:A:T	1.00367e-10	1.40609	-1.06398	2.83403e-05	-1.77618	-1.07739
109907521	chr4:109907521:G:A	3.12225e-11	-2.52431e-10	-0.825589	0.000225021	-2.52431e-10	-0.781657
109907647	chr4:109907647:A:G	2.71721e-10	1.77908	-0.441032	5.34153e-05	-1.80041	-0.419343
109907702	chr4:109907702:T:C	1.05875e-10	1.469	-1.07346	2.8513e-05	-1.76088	-1.08661
109908016	chr4:109908016:A:G	1.09459e-10	1.48011	-1.05129	2.92102e-05	-1.75835	-1.06499
109908344	chr4:109908344:G:A	4.42495e-12	-1.45594	-1.32353	1.89507e-05	-1.93253	-1.32348
109908578	chr4:109908578:G:A	0.00151184	17.6622	-0.792347	2.99316e-05	-1.96208	-0.83685
109908655	chr4:109908655:G:A	2.17664e-11	-2.52431e-10	-1.18636	0.000149779	-2.52431e-10	-1.18869
109908950	chr4:109908950:G:T	3.01752e-10	1.8895	-0.446619	5.43784e-05	-1.77702	-0.424861
109909749	chr4:109909749:C:A	8.6476e-11	-2.52431e-10	0.193139	0.000723085	-2.52431e-10	0.385677
109909829	chr4:109909829:T:C	4.34034e-10	1.8064	-3.28476e-10	0.000205019	-0.874748	-3.28476e-10
109910120	chr4:109910120:A:G	2.23769e-11	-2.52431e-10	-1.1587	0.000152861	-2.52431e-10	-1.16832
109910253	chr4:109910253:C:T	2.51174e-11	-2.52431e-10	-1.04317	0.000171051	-2.52431e-10	-1.05588
109910479	chr4:109910479:C:T	2.44491e-11	-2.52431e-10	-1.07013	0.000166611	-2.52431e-10	-1.08219
109910716	chr4:109910716:T:C	6.4746e-11	-2.52431e-10	-0.0962561	0.000529503	-2.52431e-10	0.0740888
109911026	chr4:109911026:G:A	2.52118e-11	-2.52431e-10	-1.03942	0.000171709	-2.52431e-10	-1.05205
109911068	chr4:109911068:C:T	1.06493e-10	1.51218	-1.11083	2.77355e-05	-1.75219	-1.12294
109911150	chr4:109911150:T:C	1.06665e-10	1.52469	-1.12172	2.7526e-05	-1.74923	-1.13349
109911514	chr4:109911514:G:A	2.5607e-11	-2.52431e-10	-1.02386	0.000174318	-2.52431e-10	-1.03697
109911570	chr4:109911570:G:A	6.68415e-11	-2.52431e-10	-0.0644036	0.000547608	-2.52431e-10	0.107711
109911849	chr4:109911849:C:G	2.59503e-11	-2.52431e-10	-1.01054	0.00018539	-2.52431e-10	-0.975386
109911989	chr4:109911989:A:C	2.7443e-11	-2.52431e-10	-0.954617	0.000184615	-2.52431e-10	-0.979577
109912028	chr4:109912028:C:T	1.10913e-10	0.442022	-3.28476e-10	0.000171	-1.05619	-3.28476e-10
109912183	chr4:109912183:G:T	3.69995e-11	-2.52431e-10	-0.655824	0.000255822	-2.52431e-10	-0.653366
109912800	chr4:109912800:C:T	1.90004e-11	-2.52431e-10	-1.32227	0.000131032	-2.52431e-10	-1.3224
109912954	chr4:109912954:A:G	0.0123341	19.764	-0.795106	3.02448e-05	-1.95861	-0.829916
109913491	chr4:109913491:G:T	1.94406e-11	-2.52431e-10	-1.29937	0.00013399	-2.52431e-10	-1.30008
109913560	chr4:109913560:G:A	1.94283e-11	-2.52431e-10	-1.3	0.000135229	-2.52431e-10	-1.29088
109913764	chr4:109913764:A:G	3.26368e-11	-2.52431e-10	-0.781288	0.000220659	-2.52431e-10	-0.80123
109913898	chr4:109913898:A:T	2.64823e-11	-2.52431e-10	-0.990252	0.000180152	-2.52431e-10	-1.00405
109914040	chr4:109914040:C:T	1.3531e-11	-1.66174	-3.28476e-10	6.97991e-05	-1.95223	-3.28476e-10
109914874	chr4:109914874:A:G	5.91168e-11	-0.187212	-3.28476e-10	9.99341e-05	-1.59334	-3.28476e-10
109914892	chr4:109914892:G:A	6.64202e-07	9.83828	-0.698663	3.67291e-05	-1.95054	-0.64374
109915408	chr4:109915408:G:A	1.43555e-05	12.5765	-0.363611	6.27785e-05	-1.7825	-0.275741
109916131	chr4:109916131:C:T	1.19305e-10	1.38315	-0.868194	3.21325e-05	-1.89793	-0.830049
109916333	chr4:109916333:C:T	1.93121e-11	-2.52431e-10	-1.306	0.000132977	-2.52431e-10	-1.30768
109916364	chr4:109916364:T:C	1.3822e-09	3.96475	-1.00004	0.000124508	-0.378308	-0.995172
109916417	chr4:109916417:C:A	1.67782e-05	12.6421	-0.273209	6.92767e-05	-1.77812	-0.18162
109916511	chr4:109916511:G:A	0.000538436	16.7759	-0.938459	2.7388e-05	-1.92067	-0.967077
109916574	chr4:109916574:C:T	2.82045e-11	-2.52431e-10	-0.927247	0.000199786	-2.52431e-10	-0.900602
109916729	chr4:109916729:G:A	2.21141e-11	-2.52431e-10	-1.17051	0.000152015	-2.52431e-10	-1.17387
109916970	chr4:109916970:G:A	0.0373482	21.1848	-1.10799	2.30478e-05	-1.92857	-1.13171
109917706	chr4:109917706:C:T	0.0458114	21.3125	-1.03146	2.49071e-05	-1.92361	-1.05909
109917779	chr4:109917779:C:T	1.91869e-11	-2.52431e-10	-1.3125	0.00013269	-2.52431e-10	-1.30984
109917780	chr4:109917780:C:A	1.94587e-11	-2.52431e-10	-1.29843	0.000133939	-2.52431e-10	-1.30046
109917799	chr4:109917799:T:C	2.09464e-11	-2.52431e-10	-1.22476	0.000144208	-2.52431e-10	-1.22659
109917835	chr4:109917835:G:A	1.91954e-11	-2.52431e-10	-1.31206	0.00013215	-2.52431e-10	-1.31391
109918514	chr4:109918514:C:T	1.92379e-11	-2.52431e-10	-1.30984	0.000132492	-2.52431e-10	-1.31132
109918671	chr4:109918671:C:T	4.54205e-11	-0.450765	-3.28476e-10	8.91981e-05	-1.70699	-3.28476e-10
109918798	chr4:109918798:C:T	5.813e-06	11.968	-0.659127	4.32478e-05	-1.83252	-0.598381
109919267	chr4:109919267:T:C	2.17576e-11	-2.52431e-10	-1.18677	0.000150941	-2.52431e-10	-1.18096
109919450	chr4:109919450:C:A	4.31857e-11	-2.52431e-10	-0.501218	0.000314288	-2.52431e-10	-0.44754
109919635	chr4:109919635:G:T	1.89814e-11	-2.52431e-10	-1.32327	0.000130892	-2.52431e-10	-1.32348
109919711	chr4:109919711:G:A	3.62327e-11	-2.52431e-10	-0.676767	0.000252639	-2.52431e-10	-0.665888
109919870	chr4:109919870:C:A	4.53656e-06	11.7456	-0.684609	4.11263e-05	-1.85612	-0.625077
109919981	chr4:109919981:G:A	4.06661e-11	-2.52431e-10	-0.561334	0.000277133	-2.52431e-10	-0.57335
109920274	chr4:109920274:T:C	5.31334e-11	-2.52431e-10	-0.293923	0.000368581	-2.52431e-10	-0.288188
109920864	chr4:109920864:G:A	1.93999e-11	-0.0319451	-1.26951	1.93361e-05	-1.96411	-1.27176
109921262	chr4:109921262:C:T	2.06752e-05	12.4595	0.118171	0.000102524	-1.80222	0.234466
109921357	chr4:109921357:T:G	1.10973e-11	-1.86002	-3.28476e-10	7.10747e-05	-1.93412	-3.28476e-10
109921984	chr4:109921984:T:C	0.00212802	16.4778	0.733901	0.000284311	-1.38557	0.837787
109921992	chr4:109921992:T:G	0.000623292	17.2858	-1.30205	1.903e-05	-1.94314	-1.3087
109922104	chr4:109922104:A:G	0.0550585	21.7191	-1.25414	2.08834e-05	-1.91791	-1.24098
109922126	chr4:109922126:C:T	1.73218e-11	-1.41476	-3.28476e-10	7.49311e-05	-1.88128	-3.28476e-10
109922217	chr4:109922217:T:G	1.93067e-11	-1.30628	-3.28476e-10	7.56222e-05	-1.8721	-3.28476e-10
109923326	chr4:109923326:A:G	3.97166e-11	-2.52431e-10	-0.584959	0.000269995	-2.52431e-10	-0.599446
109923659	chr4:109923659:C:T	1.93967e-11	-2.52431e-10	-1.30162	0.000133835	-2.52431e-10	-1.30124
109924395	chr4:109924395:T:C	1.90033e-11	-2.52431e-10	-1.32211	0.000130994	-2.52431e-10	-1.3227
109924523	chr4:109924523:G:GACATCACTGATCC	3.71255e-11	-2.52431e-10	-0.652425	0.000253195	-2.52431e-10	-0.663688
109924551	chr4:109924551:T:C	0.0568579	21.7919	-1.29476	2.0339e-05	-1.89995	-1.28536
109924730	chr4:109924730:T:G	1.78687e-05	12.6078	-0.175924	7.7034e-05	-1.7811	-0.0725022
109925361	chr4:109925361:G:A	1.09667e-10	1.46649	-1.03577	2.71397e-05	-1.89256	-1.00429
109925640	chr4:109925640:A:G	3.42532e-11	-2.52431e-10	-0.732947	0.000244124	-2.52431e-10	-0.700171
109926245	chr4:109926245:C:T	1.11456e-10	1.51998	-1.07308	2.63127e-05	-1.88329	-1.04451
109926430	chr4:109926430:C:T	2.57367e-11	-2.52431e-10	-1.01881	0.000175929	-2.52431e-10	-1.02777
109927163	chr4:109927163:T:C	1.03019e-06	10.7968	-1.2183	2.0958e-05	-1.92553	-1.2298
109927579	chr4:109927579:T:C	0.000556789	17.0401	-1.1691	2.17135e-05	-1.93109	-1.18882
109927587	chr4:109927587:G:A	1.11308e-10	1.51761	-1.07204	2.63323e-05	-1.88365	-1.0434
109927638	chr4:109927638:A:G	0.112763	22.4781	-1.29631	2.03174e-05	-1.88257	-1.3038
109928706	chr4:109928706:C:T	2.82764e-11	-2.52431e-10	-0.924702	0.000202888	-2.52431e-10	-0.885193
109928971	chr4:109928971:T:C	5.78456e-11	-0.20895	-3.28476e-10	9.24139e-05	-1.67157	-3.28476e-10
109929912	chr4:109929912:T:C	1.89877e-11	-2.52431e-10	-1.32294	0.00013103	-2.52431e-10	-1.32242
109929980	chr4:109929980:G:A	0.0574361	21.8146	-1.30735	1.96844e-05	-1.91754	-1.30048
109931303	chr4:109931303:A:G	4.02355e-07	9.91776	-1.2794	2.17057e-05	-1.85551	-1.26476
109932057	chr4:109932057:G:A	2.9394e-11	-2.52431e-10	-0.885938	0.000200701	-2.52431e-10	-0.896034
109932081	chr4:109932081:A:C	2.45662e-11	-2.52431e-10	-1.06536	0.000169022	-2.52431e-10	-1.06782
109932187	chr4:109932187:G:A	1.9125e-11	-2.52431e-10	-1.31573	0.000131756	-2.52431e-10	-1.3169
109932539	chr4:109932539:T:G	1.14403e-11	-1.82959	-3.28476e-10	7.01252e-05	-1.94757	-3.28476e-10
109932546	chr4:109932546:T:G	1.06262e-11	-1.9034	-3.28476e-10	7.62775e-05	-1.86347	-3.28476e-10
109932621	chr4:109932621:G:A	1.12907e-07	8.60548	-1.23789	2.56874e-05	-1.70633	-1.24552
109932633	chr4:109932633:C:T	2.04732e-11	-2.52431e-10	-1.24761	0.000139495	-2.52431e-10	-1.25982
109932659	chr4:109932659:G:A	2.06461e-06	11.4848	-1.2111	2.22336e-05	-1.87476	-1.22149
109933275	chr4:109933275:G:A	0.0641721	21.9363	-1.31818	1.95201e-05	-1.91233	-1.31407
109933278	chr4:109933278:A:G	1.01548e-11	-1.94878	-3.28476e-10	8.31302e-05	-1.77744	-3.28476e-10
109933532	chr4:109933532:C:T	5.11225e-11	-2.52431e-10	-0.332503	0.000372043	-2.52431e-10	-0.278839
109933781	chr4:109933781:C:T	3.79595e-11	-2.52431e-10	-0.630207	0.00025739	-2.52431e-10	-0.647257
109933893	chr4:109933893:A:G	2.80389e-06	11.8841	-1.30427	1.94839e-05	-1.93264	-1.29562
109934719	chr4:109934719:A:G	2.03318e-11	-2.52431e-10	-1.25454	0.000140947	-2.52431e-10	-1.24946
109934795	chr4:109934795:C:T	1.58368e-10	1.57957	-0.781377	3.66419e-05	-1.86271	-0.733943
109934837	chr4:109934837:G:A	1.96778e-11	-2.52431e-10	-1.28724	0.000135457	-2.52431e-10	-1.28919
109934943	chr4:109934943:C:T	2.01711e-11	-2.52431e-10	-1.26248	0.000139147	-2.52431e-10	-1.26232
109935036	chr4:109935036:G:T	1.94146e-11	-2.52431e-10	-1.3007	0.000133903	-2.52431e-10	-1.30073
109935041	chr4:109935041:A:G	1.5246e-10	1.53142	-0.771244	3.67356e-05	-1.8707	-0.723402
109935278	chr4:109935278:TC:T	5.15143e-11	-2.52431e-10	-0.324868	0.000374968	-2.52431e-10	-0.271009
109935323	chr4:109935323:A:G	1.02786e-11	-1.93666	-3.28476e-10	8.08253e-05	-1.80556	-3.28476e-10
109935368	chr4:109935368:A:G	2.27355e-11	-2.52431e-10	-1.1428	0.000156061	-2.52431e-10	-1.1476
109935447	chr4:109935447:T:C	1.52486e-10	1.56777	-0.80742	3.55959e-05	-1.86456	-0.761055
109935456	chr4:109935456:G:A	4.814e-11	-2.52431e-10	-0.392615	0.000350009	-2.52431e-10	-0.339891
109935475	chr4:109935475:G:A	4.77723e-11	-2.52431e-10	-0.400282	0.000347267	-2.52431e-10	-0.347754
109935476	chr4:109935476:G:A	4.79382e-11	-2.52431e-10	-0.396815	0.000348508	-2.52431e-10	-0.344189
109935530	chr4:109935530:T:C	1.91056e-11	-2.52431e-10	-1.31675	0.000131611	-2.52431e-10	-1.318
109935613	chr4:109935613:G:C	1.19435e-11	-1.78654	-3.28476e-10	6.90012e-05	-1.96373	-3.28476e-10
109935900	chr4:109935900:C:T	2.01958e-11	-2.52431e-10	-1.26126	0.000138795	-2.52431e-10	-1.26485
109936011	chr4:109936011:T:C	3.36009e-11	0.557826	-1.31	1.88796e-05	-1.94775	-1.31202
109936093	chr4:109936093:A:G	1.97769e-11	-2.52431e-10	-1.28221	0.000136122	-2.52431e-10	-1.2843
109936372	chr4:109936372:T:A	1.31379e-09	4.22803	-1.31408	6.84166e-05	-0.660084	-1.31215
109936627	chr4:109936627:T:G	0.0625019	21.9146	-1.32285	1.93678e-05	-1.91322	-1.32101
109937137	chr4:109937137:T:C	2.17805e-06	11.6252	-1.29804	1.99442e-05	-1.91757	-1.28734
109937144	chr4:109937144:C:T	1.97673e-11	-2.52431e-10	-1.2827	0.000136057	-2.52431e-10	-1.28477
109937318	chr4:109937318:C:G	0.0153911	20.3888	-1.19852	2.09214e-05	-1.95644	-1.20064
109937537	chr4:109937537:A:G	1.92622e-06	11.5079	-1.30353	1.99529e-05	-1.91054	-1.29394
109937652	chr4:109937652:G:A	2.08189e-10	-2.52431e-10	1.07172	0.00142828	-2.52431e-10	1.06637
109937824	chr4:109937824:A:G	1.78784e-10	1.69738	-0.777927	3.75521e-05	-1.84177	-0.730347
109937893	chr4:109937893:A:G	1.71542e-10	1.67635	-0.798254	3.66247e-05	-1.84555	-0.751573
109938020	chr4:109938020:G:A	3.94918e-11	-2.52431e-10	-0.590635	0.000276028	-2.52431e-10	-0.577345
109938222	chr4:109938222:T:C	2.84503e-11	-2.52431e-10	-0.91857	0.000194345	-2.52431e-10	-0.928217
109938281	chr4:109938281:A:G	1.58628e-11	-1.50275	-3.28476e-10	6.99779e-05	-1.94967	-3.28476e-10
109938419	chr4:109938419:C:T	1.90147e-11	-2.52431e-10	-1.32152	0.00013127	-2.52431e-10	-1.3206
109938824	chr4:109938824:T:C	2.3967e-11	-1.09005	-3.28476e-10	7.01848e-05	-1.94672	-3.28476e-10
109939022	chr4:109939022:G:A	1.90203e-11	-2.52431e-10	-1.32122	0.000131113	-2.52431e-10	-1.32179
109939233	chr4:109939233:A:G	2.82665e-11	-2.52431e-10	-0.92505	0.000194596	-2.52431e-10	-0.926922
109939513	chr4:109939513:C:T	4.53182e-11	-2.52431e-10	-0.453018	0.000329808	-2.52431e-10	-0.399339
109939523	chr4:109939523:C:T	2.00047e-11	-2.52431e-10	-1.27076	0.000137585	-2.52431e-10	-1.27361
109939661	chr4:109939661:C:T	2.67693e-11	-2.52431e-10	-0.979474	0.000182991	-2.52431e-10	-0.988411
109939705	chr4:109939705:G:A	4.34936e-11	-2.52431e-10	-0.494115	0.000302546	-2.52431e-10	-0.485616
109939717	chr4:109939717:G:T	4.16119e-11	-2.52431e-10	-0.538343	0.000302029	-2.52431e-10	-0.487325
109939759	chr4:109939759:A:G	2.09597e-11	-2.52431e-10	-1.22412	0.000144828	-2.52431e-10	-1.2223
109940071	chr4:109940071:G:A	1.98233e-11	-2.52431e-10	-1.27987	0.000138426	-2.52431e-10	-1.26751
109940284	chr4:109940284:T:C	2.17373e-11	-2.52431e-10	-1.1877	0.000150305	-2.52431e-10	-1.18518
109940487	chr4:109940487:G:A	1.94614e-11	-2.52431e-10	-1.29829	0.000134228	-2.52431e-10	-1.29831
109940785	chr4:109940785:T:G	1.91032e-11	-2.52431e-10	-1.31687	0.000131596	-2.52431e-10	-1.31811
109940867	chr4:109940867:G:A	2.0658e-11	-2.52431e-10	-1.23863	0.000142054	-2.52431e-10	-1.24164
109941207	chr4:109941207:C:T	3.86679e-11	-2.52431e-10	-0.611719	0.000280102	-2.52431e-10	-0.562696
109941489	chr4:109941489:A:G	2.74017e-11	-2.52431e-10	-0.956122	0.000187269	-2.52431e-10	-0.965301
109941526	chr4:109941526:C:T	1.89769e-11	-2.52431e-10	-1.3235	0.000130888	-2.52431e-10	-1.32351
109941575	chr4:109941575:G:A	1.9021e-11	-2.52431e-10	-1.32118	0.000131322	-2.52431e-10	-1.32019
109942257	chr4:109942257:T:C	3.86521e-11	-2.52431e-10	-0.612126	0.000262028	-2.52431e-10	-0.629398
109942663	chr4:109942663:A:G	2.03324e-11	-2.52431e-10	-1.25451	0.000139853	-2.52431e-10	-1.25726
109942852	chr4:109942852:G:T	2.59792e-11	-2.52431e-10	-1.00943	0.000178718	-2.52431e-10	-1.01204
109942897	chr4:109942897:T:C	1.50028e-10	1.45886	-0.714762	3.86063e-05	-1.87988	-0.664558
109943377	chr4:109943377:C:T	2.05312e-11	-2.52431e-10	-1.24478	0.000141197	-2.52431e-10	-1.24769
109943702	chr4:109943702:G:A	2.05283e-11	-2.52431e-10	-1.24492	0.000141178	-2.52431e-10	-1.24783
109944168	chr4:109944168:G:A	1.91088e-11	-2.52431e-10	-1.31658	0.000131664	-2.52431e-10	-1.3176
109944210	chr4:109944210:G:A	4.02738e-11	-2.52431e-10	-0.571027	0.000291966	-2.52431e-10	-0.521212
109944276	chr4:109944276:A:G	1.69239e-06	11.2274	-1.15246	2.30888e-05	-1.89296	-1.16555
109944329	chr4:109944329:T:C	4.05481e-11	-2.52431e-10	-0.56424	0.000294001	-2.52431e-10	-0.514266
109944331	chr4:109944331:C:T	4.13253e-11	-2.52431e-10	-0.545253	0.000299802	-2.52431e-10	-0.494725
109944552	chr4:109944552:A:G	2.27516e-06	11.6731	-1.30224	1.97886e-05	-1.92033	-1.29241
109945022	chr4:109945022:A:C	2.61435e-06	11.8119	-1.30207	1.96436e-05	-1.9279	-1.2922
109945104	chr4:109945104:G:C	1.90231e-11	-2.52431e-10	-1.32107	0.000131194	-2.52431e-10	-1.32118
109945210	chr4:109945210:T:A	1.90084e-11	-2.52431e-10	-1.32185	0.000131215	-2.52431e-10	-1.32101
109945286	chr4:109945286:G:A	2.28277e-06	11.6808	-1.30661	1.96685e-05	-1.92104	-1.29779
109945565	chr4:109945565:G:A	2.0088e-11	-2.52431e-10	-1.2666	0.000137966	-2.52431e-10	-1.27084
109946072	chr4:109946072:C:A	1.94072e-11	-2.52431e-10	-1.30108	0.000133849	-2.52431e-10	-1.30113
109946274	chr4:109946274:A:G	2.62398e-11	-2.52431e-10	-0.999449	0.000181691	-2.52431e-10	-0.995543
109946892	chr4:109946892:A:C	1.97007e-11	-2.52431e-10	-1.28607	0.00013561	-2.52431e-10	-1.28807
109946968	chr4:109946968:A:C	5.7625e-10	-2.52431e-10	2.08981	0.00567937	-2.52431e-10	2.44675
109946987	chr4:109946987:C:T	1.01587e-11	-1.9484	-3.28476e-10	0.00011942	-1.4152	-3.28476e-10
109947362	chr4:109947362:T:C	2.5328e-11	-2.52431e-10	-1.03482	0.000172861	-2.52431e-10	-1.04536
109947628	chr4:109947628:T:A	1.90063e-11	-2.52431e-10	-1.32196	0.000131197	-2.52431e-10	-1.32115
109947712	chr4:109947712:T:C	1.95593e-11	-2.52431e-10	-1.29328	0.000134665	-2.52431e-10	-1.29506
109947787	chr4:109947787:T:A	2.3975e-11	-2.52431e-10	-1.08971	0.00016318	-2.52431e-10	-1.103
109947911	chr4:109947911:T:G	2.55436e-11	-2.52431e-10	-1.02634	0.000175733	-2.52431e-10	-1.02888
109947986	chr4:109947986:G:A	2.29312e-11	-2.52431e-10	-1.13423	0.000156971	-2.52431e-10	-1.14179
109948028	chr4:109948028:C:A	1.73806e-09	-2.52431e-10	3.1938	0.0181927	-2.52431e-10	3.61093
109948105	chr4:109948105:A:G	3.99997e-11	-2.52431e-10	-0.577856	0.000289207	-2.52431e-10	-0.530708
109948660	chr4:109948660:G:A	2.06991e-06	11.5844	-1.30815	1.97448e-05	-1.91536	-1.2996
109949070	chr4:109949070:T:C	1.33217e-06	11.0825	-1.24688	2.08876e-05	-1.90326	-1.25543
109949097	chr4:109949097:C:T	4.56662e-11	-2.52431e-10	-0.445369	0.000317756	-2.52431e-10	-0.436565
109949255	chr4:109949255:C:T	1.95847e-11	-2.52431e-10	-1.29198	0.000134833	-2.52431e-10	-1.29381
109949297	chr4:109949297:C:A	1.8988e-11	-2.52431e-10	-1.32292	0.000131036	-2.52431e-10	-1.32238
109949609	chr4:109949609:T:C	5.41957e-10	3.33011	-1.30165	3.06221e-05	-1.47835	-1.29778
109950164	chr4:109950164:G:A	5.71027e-10	-2.52431e-10	2.08071	0.0053825	-2.52431e-10	2.39306
109950355	chr4:109950355:T:C	2.89863e-06	11.9333	-1.32023	1.88497e-05	-1.93944	-1.32191
109950387	chr4:109950387:T:C	1.98565e-11	-2.52431e-10	-1.2782	0.000136655	-2.52431e-10	-1.28039
109950411	chr4:109950411:C:T	6.74216e-11	-2.52431e-10	-0.0557632	0.000501889	-2.52431e-10	0.0205293
109950535	chr4:109950535:A:T	2.06204e-11	-2.52431e-10	-1.24045	0.0001418	-2.52431e-10	-1.24344
109950670	chr4:109950670:C:T	4.50348e-11	-2.52431e-10	-0.459292	0.000313432	-2.52431e-10	-0.450267
109951034	chr4:109951034:C:T	1.89781e-11	-2.52431e-10	-1.32344	0.000130933	-2.52431e-10	-1.32317
109951403	chr4:109951403:G:A	1.9077e-11	-2.52431e-10	-1.31824	0.000131465	-2.52431e-10	-1.31911
109951960	chr4:109951960:A:G	5.48913e-10	-2.52431e-10	2.04121	0.00539605	-2.52431e-10	2.39557
109952596	chr4:109952596:A:G	2.62607e-11	-2.52431e-10	-0.998655	0.000180719	-2.52431e-10	-1.0009
109952601	chr4:109952601:A:G	1.99719e-06	11.5195	-1.27895	2.09177e-05	-1.87188	-1.28537
109952623	chr4:109952623:T:A	2.02954e-11	-2.52431e-10	-1.25633	0.000139783	-2.52431e-10	-1.25776
109952770	chr4:109952770:T:C	0.111242	22.4917	-1.32347	1.99184e-05	-1.88294	-1.32327
109952910	chr4:109952910:G:C	4.01277e-11	-2.52431e-10	-0.574662	0.000278962	-2.52431e-10	-0.566772
109952954	chr4:109952954:T:C	2.4161e-11	-2.52431e-10	-1.08199	0.000165357	-2.52431e-10	-1.08974
109953217	chr4:109953217:T:C	0.0741697	22.0864	-1.32352	1.95074e-05	-1.90398	-1.32307
109953869	chr4:109953869:G:A	6.93926e-11	-2.52431e-10	-0.0269471	0.000514826	-2.52431e-10	0.0459793
109953957	chr4:109953957:C:T	2.15593e-11	-2.52431e-10	-1.19592	0.000147949	-2.52431e-10	-1.20098
109954106	chr4:109954106:C:T	2.05591e-11	-2.52431e-10	-1.24342	0.000141595	-2.52431e-10	-1.24488
109954194	chr4:109954194:G:A	2.35611e-11	-2.52431e-10	-1.10713	0.000161304	-2.52431e-10	-1.11456
109954505	chr4:109954505:C:T	7.4834e-11	-2.52431e-10	0.048545	0.000555987	-2.52431e-10	0.122895
109954663	chr4:109954663:C:T	2.59897e-11	-2.52431e-10	-1.00903	0.000178147	-2.52431e-10	-1.01524
109954968	chr4:109954968:G:A	2.51088e-11	-2.52431e-10	-1.04351	0.000172347	-2.52431e-10	-1.04834
109956187	chr4:109956187:A:T	2.09149e-11	-2.52431e-10	-1.22626	0.00014376	-2.52431e-10	-1.2297
109956364	chr4:109956364:C:T	2.60954e-11	-2.52431e-10	-1.00497	0.000178438	-2.52431e-10	-1.01361
109956417	chr4:109956417:TA:T	2.40105e-11	-2.52431e-10	-1.08824	0.000163414	-2.52431e-10	-1.10156
109956822	chr4:109956822:G:T	2.08266e-11	-2.52431e-10	-1.2305	0.000143402	-2.52431e-10	-1.2322
109958135	chr4:109958135:C:T	1.89765e-11	-2.52431e-10	-1.32353	0.000130997	-2.52431e-10	-1.32267
109958725	chr4:109958725:C:T	4.99602e-10	-2.52431e-10	1.94708	0.00488153	-2.52431e-10	2.29537
109958747	chr4:109958747:G:A	2.4191e-11	-2.52431e-10	-1.08075	0.000165937	-2.52431e-10	-1.08624
109959208	chr4:109959208:T:C	3.21232e-06	11.9907	-1.27497	1.95087e-05	-1.94478	-1.28221
109959222	chr4:109959222:A:C	4.17128e-11	-2.52431e-10	-0.535919	0.000290311	-2.52431e-10	-0.526897
109960119	chr4:109960119:T:C	2.71257e-11	-2.52431e-10	-0.966246	0.000182306	-2.52431e-10	-0.992162
109960210	chr4:109960210:T:G	1.94032e-11	-2.52431e-10	-1.30129	0.000134203	-2.52431e-10	-1.2985
109960456	chr4:109960456:G:A	1.92808e-11	-2.52431e-10	-1.30762	0.000133009	-2.52431e-10	-1.30743
109960645	chr4:109960645:G:A	2.4517e-06	11.6957	-1.25012	2.19211e-05	-1.85196	-1.25844
109960746	chr4:109960746:C:T	1.94326e-11	-2.52431e-10	-1.29978	0.000134418	-2.52431e-10	-1.29689
109960895	chr4:109960895:T:C	1.08356e-10	0.418695	-3.28476e-10	0.000103496	-1.55832	-3.28476e-10
109961304	chr4:109961304:G:A	1.77958e-06	11.4317	-1.30649	2.03088e-05	-1.87633	-1.31046
109961309	chr4:109961309:C:G	2.25834e-11	-2.52431e-10	-1.14951	0.000155033	-2.52431e-10	-1.15421
109961434	chr4:109961434:A:G	2.76832e-07	9.58715	-1.32271	2.15867e-05	-1.80557	-1.3202
109961840	chr4:109961840:T:C	2.27639e-11	-2.52431e-10	-1.14155	0.000159337	-2.52431e-10	-1.12683
109961965	chr4:109961965:G:A	1.50727e-10	1.07559	-0.326848	5.53523e-05	-1.92205	-0.262078
109962185	chr4:109962185:T:G	4.12402e-10	1.75527	-3.28476e-10	0.00038672	-0.240148	-3.28476e-10
109962449	chr4:109962449:A:G	4.84438e-11	-2.52431e-10	-0.386324	0.000338791	-2.52431e-10	-0.372467
109962731	chr4:109962731:C:T	2.26677e-11	-2.52431e-10	-1.14579	0.000155336	-2.52431e-10	-1.15226
109963163	chr4:109963163:G:T	1.66455e-11	-1.45459	-3.28476e-10	7.15679e-05	-1.9272	-3.28476e-10
109963240	chr4:109963240:A:G	1.0424e-11	-1.92261	-3.28476e-10	7.88031e-05	-1.8309	-3.28476e-10
109963589	chr4:109963589:T:C	6.49433e-11	-2.52431e-10	-0.093214	0.000477653	-2.52431e-10	-0.0289654
109963785	chr4:109963785:A:G	6.97568e-12	-1.56299	-0.761308	0.000121326	-0.622905	-0.776463
109963830	chr4:109963830:A:T	2.157e-11	-2.52431e-10	-1.19542	0.000148847	-2.52431e-10	-1.19493
109964086	chr4:109964086:A:T	3.19872e-07	9.72694	-1.31799	2.14081e-05	-1.82127	-1.31281
109964587	chr4:109964587:A:G	2.32347e-11	-2.52431e-10	-1.12108	0.000159145	-2.52431e-10	-1.12803
109964712	chr4:109964712:T:C	0.0229598	20.9136	-1.32334	1.87412e-05	-1.9437	-1.32342
109964993	chr4:109964993:C:T	9.28224e-11	0.802215	-0.538255	4.37645e-05	-1.94077	-0.478257
109965187	chr4:109965187:G:C	0.0056741	19.5151	-1.32267	1.83611e-05	-1.96411	-1.3235
109966098	chr4:109966098:T:C	1.9586e-11	-2.52431e-10	-1.29191	0.000134754	-2.52431e-10	-1.2944
109966299	chr4:109966299:A:G	3.06661e-11	-0.84357	-3.28476e-10	8.90417e-05	-1.70874	-3.28476e-10
109966436	chr4:109966436:C:T	1.07808e-11	-1.88896	-3.28476e-10	7.46529e-05	-1.885	-3.28476e-10
109966833	chr4:109966833:G:A	0.0125443	20.303	-1.31717	1.85523e-05	-1.95689	-1.32036
109967699	chr4:109967699:C:T	5.15716e-11	-2.52431e-10	-0.323758	0.000376495	-2.52431e-10	-0.266944
109968118	chr4:109968118:A:G	2.3826e-11	-2.52431e-10	-1.09595	0.00016315	-2.52431e-10	-1.10318
109968145	chr4:109968145:G:A	2.33601e-11	-2.52431e-10	-1.1157	0.000160011	-2.52431e-10	-1.12261
109968553	chr4:109968553:A:G	5.35793e-11	-2.52431e-10	-0.285566	0.000391719	-2.52431e-10	-0.227304
109968557	chr4:109968557:A:G	5.50303e-11	-2.52431e-10	-0.258843	0.000401801	-2.52431e-10	-0.201892
109968753	chr4:109968753:T:C	5.46555e-10	3.24358	-1.20668	3.14921e-05	-1.5532	-1.19491
109968887	chr4:109968887:T:C	4.37988e-11	-2.52431e-10	-0.487123	0.00031501	-2.52431e-10	-0.445245
109969373	chr4:109969373:T:A	2.0373e-11	-2.52431e-10	-1.25252	0.000140155	-2.52431e-10	-1.2551
109969604	chr4:109969604:AT:A	4.44632e-11	-2.52431e-10	-0.472067	0.000319974	-2.52431e-10	-0.42961
109970305	chr4:109970305:T:C	2.84434e-11	-2.52431e-10	-0.918813	0.000195712	-2.52431e-10	-0.921206
109970653	chr4:109970653:C:T	4.92283e-12	-1.7343	-0.938541	2.9808e-05	-1.87651	-0.926565
109971007	chr4:109971007:T:C	0.0623922	21.9133	-1.32329	2.02246e-05	-1.86749	-1.32345
109971186	chr4:109971186:CA:C	3.80898e-11	-2.52431e-10	-0.626782	0.000265645	-2.52431e-10	-0.615687
109971469	chr4:109971469:G:A	3.61214e-11	0.548777	-1.22862	2.07047e-05	-1.94934	-1.21815
109971499	chr4:109971499:G:A	3.17145e-11	-2.52431e-10	-0.809953	0.000220135	-2.52431e-10	-0.803607
109972836	chr4:109972836:A:G	4.57201e-11	-2.52431e-10	-0.444191	0.000328906	-2.52431e-10	-0.402077
109973293	chr4:109973293:A:G	4.96906e-07	10.1638	-1.31441	1.90051e-05	-1.94248	-1.31066
109973366	chr4:109973366:C:T	4.52708e-11	-2.52431e-10	-0.454067	0.000325597	-2.52431e-10	-0.412188
109973470	chr4:109973470:T:C	4.41732e-11	-2.52431e-10	-0.478609	0.000318568	-2.52431e-10	-0.434013
109973710	chr4:109973710:G:T	5.09976e-11	-2.52431e-10	-0.33495	0.000362331	-2.52431e-10	-0.305291
109973902	chr4:109973902:T:A	1.01789e-11	-1.94641	-3.28476e-10	0.000124241	-1.37563	-3.28476e-10
109974277	chr4:109974277:A:G	2.57091e-11	-2.52431e-10	-1.01988	0.000178093	-2.52431e-10	-1.01554
109974894	chr4:109974894:A:C	2.53759e-07	9.33722	-1.1598	2.21168e-05	-1.9589	-1.14261
109975731	chr4:109975731:T:G	4.32419e-09	5.10276	-0.997511	6.5198e-05	-1.04002	-0.9804
109976096	chr4:109976096:C:G	1.92493e-11	-2.52431e-10	-1.30925	0.00013274	-2.52431e-10	-1.30946
109976159	chr4:109976159:C:T	2.04973e-10	2.21867	-1.16251	3.33424e-05	-1.55788	-1.13313
109976306	chr4:109976306:T:TAC	1.57856e-11	-1.50763	-3.28476e-10	7.27416e-05	-1.91094	-3.28476e-10
109976379	chr4:109976379:G:A	2.79896e-07	9.59417	-1.31873	1.85854e-05	-1.95958	-1.31589
109976429	chr4:109976429:G:A	7.5903e-12	-0.992796	-1.24706	2.54061e-05	-1.71444	-1.24842
109977063	chr4:109977063:G:T	1.90994e-11	-2.52431e-10	-1.31707	0.00013184	-2.52431e-10	-1.31626
109977100	chr4:109977100:A:G	2.0519e-11	-2.52431e-10	-1.24538	0.000141712	-2.52431e-10	-1.24405
109977769	chr4:109977769:T:G	5.27828e-09	5.13556	-0.83093	7.99789e-05	-1.00251	-0.813573
109977833	chr4:109977833:G:A	2.35696e-11	-2.52431e-10	-1.10677	0.000161402	-2.52431e-10	-1.11395
109977886	chr4:109977886:G:A	2.28281e-11	-2.52431e-10	-1.13874	0.000154538	-2.52431e-10	-1.15741
109978237	chr4:109978237:T:C	2.05289e-11	-2.52431e-10	-1.24489	0.000141782	-2.52431e-10	-1.24356
109979187	chr4:109979187:A:G	3.92519e-11	-2.52431e-10	-0.596729	0.000287405	-2.52431e-10	-0.536955
109979450	chr4:109979450:G:A	6.75824e-11	-2.52431e-10	-0.0533801	0.000493976	-2.52431e-10	0.0046373
109979536	chr4:109979536:G:C	0.0236923	20.9345	-1.31277	2.07178e-05	-1.84998	-1.31687
109979635	chr4:109979635:G:A	0.0442217	21.5536	-1.30785	2.17598e-05	-1.80487	-1.31291
109979991	chr4:109979991:A:G	1.89232e-10	-2.52431e-10	0.976246	0.00141996	-2.52431e-10	1.06054
109980042	chr4:109980042:G:A	0.0335467	21.2807	-1.31123	2.12443e-05	-1.82608	-1.31568
109980264	chr4:109980264:G:T	2.36008e-11	-2.52431e-10	-1.10545	0.000161401	-2.52431e-10	-1.11396
109980418	chr4:109980418:G:A	1.24911e-11	-1.74171	-3.28476e-10	0.0005046	0.0259162	-3.28476e-10
109980464	chr4:109980464:G:A	1.89794e-11	-2.52431e-10	-1.32337	0.000130885	-2.52431e-10	-1.32353
109980497	chr4:109980497:T:C	1.16403e-10	-2.52431e-10	0.490327	0.000865001	-2.52431e-10	0.564881
109980532	chr4:109980532:G:A	2.14404e-11	-2.52431e-10	-1.20145	0.000147056	-2.52431e-10	-1.20704
109980667	chr4:109980667:G:T	2.26943e-11	-2.52431e-10	-1.14461	0.00015368	-2.52431e-10	-1.16298
109980701	chr4:109980701:ATT:GTT	1.9298e-10	-2.52431e-10	0.995859	0.00144721	-2.52431e-10	1.07954
109980955	chr4:109980955:A:T	1.15813e-11	-0.494676	-1.32266	1.85884e-05	-1.95245	-1.32287
109981856	chr4:109981856:C:G	7.07172e-11	0.807978	-0.816017	3.24213e-05	-1.92859	-0.790443
109981913	chr4:109981913:A:G	3.21572e-11	0.37376	-1.16985	2.18295e-05	-1.95828	-1.1563
109982070	chr4:109982070:G:A	1.99612e-11	-2.52431e-10	-1.27294	0.000139405	-2.52431e-10	-1.26046
109982460	chr4:109982460:T:C	9.29677e-11	-2.52431e-10	0.265524	0.000689607	-2.52431e-10	0.338272
109982658	chr4:109982658:T:C	6.82616e-11	-2.52431e-10	-0.0433799	0.00050239	-2.52431e-10	0.0215278
109983292	chr4:109983292:C:T	0.0216999	20.8513	-1.31743	2.0503e-05	-1.85686	-1.32042
109983334	chr4:109983334:C:T	3.67882e-11	-2.52431e-10	-0.66155	0.000265011	-2.52431e-10	-0.618076
109983346	chr4:109983346:G:A	1.93177e-11	-2.52431e-10	-1.30571	0.000134028	-2.52431e-10	-1.2998
109983817	chr4:109983817:C:T	0.0170529	20.5669	-1.27409	2.0941e-05	-1.87302	-1.28312
109984648	chr4:109984648:G:A	6.51276e-11	-2.52431e-10	-0.0903797	0.000478754	-2.52431e-10	-0.0266617
109984820	chr4:109984820:A:C	2.81166e-11	-2.52431e-10	-0.930367	0.000193988	-2.52431e-10	-0.930054
109984947	chr4:109984947:C:T	1.33534e-10	-2.52431e-10	0.627628	0.000924059	-2.52431e-10	0.630927
109985226	chr4:109985226:C:G	3.25659e-11	-2.52431e-10	-0.783461	0.000222589	-2.52431e-10	-0.79252
109985453	chr4:109985453:C:T	2.01662e-11	-2.52431e-10	-1.26272	0.00013933	-2.52431e-10	-1.26101
109986000	chr4:109986000:T:A	3.04499e-11	-2.52431e-10	-0.850646	0.00020997	-2.52431e-10	-0.850887
109986006	chr4:109986006:T:A	2.01409e-11	-2.52431e-10	-1.26397	0.000139152	-2.52431e-10	-1.26228
109986330	chr4:109986330:C:T	1.0589e-11	-1.90691	-3.28476e-10	8.14057e-05	-1.7984	-3.28476e-10
109986481	chr4:109986481:G:A	5.66217e-11	-2.52431e-10	-0.230335	0.000431542	-2.52431e-10	-0.130484
109986687	chr4:109986687:C:T	3.84864e-11	-0.616422	-3.28476e-10	9.43864e-05	-1.65045	-3.28476e-10
109987154	chr4:109987154:C:T	6.56134e-11	-2.52431e-10	-0.0829478	0.000482902	-2.52431e-10	-0.0180352
109987433	chr4:109987433:A:G	6.92739e-11	-2.52431e-10	-0.0286592	0.000510513	-2.52431e-10	0.0375661
109987438	chr4:109987438:C:T	5.54265e-11	-2.52431e-10	-0.251671	0.000387172	-2.52431e-10	-0.238981
109987583	chr4:109987583:C:T	9.04194e-11	-2.52431e-10	0.237731	0.000670594	-2.52431e-10	0.310314
109987724	chr4:109987724:G:A	2.0248e-11	-2.52431e-10	-1.25867	0.0001399	-2.52431e-10	-1.25692
109987725	chr4:109987725:G:A	2.343e-11	-2.52431e-10	-1.11271	0.00016653	-2.52431e-10	-1.08267
109987777	chr4:109987777:T:C	1.25928e-10	-2.52431e-10	0.568979	0.000939768	-2.52431e-10	0.647784
109987892	chr4:109987892:A:T	7.93182e-11	-2.52431e-10	0.10674	0.000585508	-2.52431e-10	0.174631
109987933	chr4:109987933:C:T	2.06339e-11	-2.52431e-10	-1.23979	0.000142125	-2.52431e-10	-1.24114
109988013	chr4:109988013:A:C	8.73567e-11	-2.52431e-10	0.203272	0.000648851	-2.52431e-10	0.277354
109988141	chr4:109988141:AT:A	3.0731e-11	-2.52431e-10	-0.841455	0.000212231	-2.52431e-10	-0.840172
109988254	chr4:109988254:T:C	2.02208e-11	-2.52431e-10	-1.26002	0.000141818	-2.52431e-10	-1.24331
109988546	chr4:109988546:T:A	5.33395e-11	-2.52431e-10	-0.29005	0.00037277	-2.52431e-10	-0.276887
109988579	chr4:109988579:C:A	2.20421e-11	-2.52431e-10	-1.17377	0.000151086	-2.52431e-10	-1.18
109988860	chr4:109988860:G:A	0.023192	20.9236	-1.32329	2.10018e-05	-1.82975	-1.32349
109989184	chr4:109989184:A:C	1.07978e-10	-2.52431e-10	0.4152	0.000841401	-2.52431e-10	0.537219
109989451	chr4:109989451:CT:C	7.80382e-11	-2.52431e-10	0.0904701	0.000597642	-2.52431e-10	0.195143
109989664	chr4:109989664:G:A	2.01684e-11	-2.52431e-10	-1.26261	0.000139345	-2.52431e-10	-1.2609
109989859	chr4:109989859:G:A	8.56461e-08	8.36121	-1.26996	1.95608e-05	-1.96305	-1.26127
109989869	chr4:109989869:A:G	0.00425368	19.2276	-1.32326	1.92632e-05	-1.91615	-1.32351
109989924	chr4:109989924:T:C	0.00443744	19.2698	-1.3232	1.93407e-05	-1.91212	-1.32352
109990033	chr4:109990033:T:A	3.08279e-11	-2.52431e-10	-0.838308	0.000212204	-2.52431e-10	-0.840299
109990153	chr4:109990153:T:C	2.7477e-10	1.34921	-3.28476e-10	0.000184816	-0.978488	-3.28476e-10
109990223	chr4:109990223:C:G	1.92671e-11	-2.52431e-10	-1.30833	0.000133728	-2.52431e-10	-1.30204
109990271	chr4:109990271:C:T	2.5755e-11	-2.52431e-10	-1.0181	0.000183454	-2.52431e-10	-0.985888
109990383	chr4:109990383:T:C	1.47238e-11	-0.889677	-0.687588	4.1688e-05	-1.79878	-0.66886
109990411	chr4:109990411:A:G	0.00227057	18.5838	-1.30724	2.21559e-05	-1.7877	-1.31205
109990751	chr4:109990751:T:C	2.78813e-07	9.50989	-1.23832	2.14293e-05	-1.88296	-1.25013
109990789	chr4:109990789:G:A	2.76204e-11	-2.52431e-10	-0.948175	0.000196685	-2.52431e-10	-0.916245
109991370	chr4:109991370:G:A	3.4439e-11	-2.52431e-10	-0.727537	0.000245944	-2.52431e-10	-0.692746
109991426	chr4:109991426:AGTG:A	3.74149e-11	-2.52431e-10	-0.644658	0.000267452	-2.52431e-10	-0.608908
109991546	chr4:109991546:A:T	1.00022e-11	-1.96392	-3.28476e-10	8.56784e-05	-1.74725	-3.28476e-10
109991784	chr4:109991784:T:C	3.12797e-11	0.194401	-1.01816	4.57955e-05	-1.38702	-0.986639
109992037	chr4:109992037:A:G	1.60393e-11	-0.218843	-1.27284	3.23531e-05	-1.45393	-1.26721
109992331	chr4:109992331:G:A	1.98999e-11	-2.52431e-10	-1.27601	0.000137465	-2.52431e-10	-1.27448
109992827	chr4:109992827:C:G	4.72204e-11	-2.52431e-10	-0.411901	0.000339876	-2.52431e-10	-0.369268
109992847	chr4:109992847:A:C	2.31573e-11	0.166727	-1.29115	3.94031e-05	-1.2374	-1.2866
109992990	chr4:109992990:TAA:T	1.71412e-11	-0.116415	-1.30883	3.33317e-05	-1.38561	-1.30572
109993110	chr4:109993110:TA:T	8.19968e-11	-2.52431e-10	0.139952	0.000580245	-2.52431e-10	0.165601
109993271	chr4:109993271:A:T	2.12843e-10	-0.48881	1.58263	0.000414862	-1.77881	1.60891
109993472	chr4:109993472:C:G	6.87281e-11	-0.0365698	-3.28476e-10	0.00016038	-1.1203	-3.28476e-10
109993864	chr4:109993864:A:G	4.06565e-11	-2.52431e-10	-0.56157	0.000289231	-2.52431e-10	-0.530624
109993954	chr4:109993954:A:G	2.19833e-11	-2.52431e-10	-1.17645	0.000152316	-2.52431e-10	-1.17189
109994549	chr4:109994549:G:A	2.87749e-11	-2.52431e-10	-0.907226	0.00020372	-2.52431e-10	-0.881104
109995024	chr4:109995024:G:A	3.32764e-11	-2.52431e-10	-0.761879	0.000237205	-2.52431e-10	-0.728923
109995193	chr4:109995193:G:A	5.16534e-11	-2.52431e-10	-0.322172	0.000364107	-2.52431e-10	-0.300402
109995961	chr4:109995961:T:G	3.11601e-11	-2.52431e-10	-0.827589	0.000223219	-2.52431e-10	-0.789696
109996331	chr4:109996331:T:C	7.45332e-12	-0.942961	-1.31511	1.94404e-05	-1.91454	-1.31595
109997214	chr4:109997214:G:T	1.14393e-11	-1.82968	-3.28476e-10	7.13274e-05	-1.93057	-3.28476e-10
109997231	chr4:109997231:G:T	1.92461e-11	-2.52431e-10	-1.30942	0.000132392	-2.52431e-10	-1.31208
109997288	chr4:109997288:GAGC:G	3.53298e-11	-2.52431e-10	-0.702001	0.000242244	-2.52431e-10	-0.707902
109997376	chr4:109997376:C:G	2.2362e-11	-2.52431e-10	-1.15936	0.000155412	-2.52431e-10	-1.15177
109997531	chr4:109997531:A:G	0.0101403	20.0851	-1.3121	2.39439e-05	-1.71362	-1.30852
109997667	chr4:109997667:G:A	2.32592e-11	-2.52431e-10	-1.12003	0.000161791	-2.52431e-10	-1.11154
109997818	chr4:109997818:G:A	2.81607e-11	-2.52431e-10	-0.928801	0.000200427	-2.52431e-10	-0.897398
109997820	chr4:109997820:A:G	2.57416e-11	-2.52431e-10	-1.01862	0.000175517	-2.52431e-10	-1.03011
109997935	chr4:109997935:C:T	4.77109e-11	-2.52431e-10	-0.401567	0.000331755	-2.52431e-10	-0.393452
109998203	chr4:109998203:T:C	1.95954e-11	-2.52431e-10	-1.29143	0.000134621	-2.52431e-10	-1.29539
109998244	chr4:109998244:C:T	4.77348e-11	-2.52431e-10	-0.401067	0.000331922	-2.52431e-10	-0.392949
109998312	chr4:109998312:C:T	3.24406e-11	-0.787317	-3.28476e-10	0.00115906	0.857513	-3.28476e-10
109998903	chr4:109998903:A:G	1.15658e-11	-1.81867	-3.28476e-10	6.95311e-05	-1.95607	-3.28476e-10
109998943	chr4:109998943:A:G	3.49177e-11	-2.52431e-10	-0.713735	0.000251192	-2.52431e-10	-0.671632
109999143	chr4:109999143:A:G	2.60104e-11	-2.52431e-10	-1.00823	0.000177315	-2.52431e-10	-1.01992
109999175	chr4:109999175:A:C	4.16872e-11	-2.52431e-10	-0.536535	0.000299413	-2.52431e-10	-0.496026
109999800	chr4:109999800:C:T	1.94005e-11	-2.52431e-10	-1.30143	0.000134267	-2.52431e-10	-1.29802
110000218	chr4:110000218:T:C	1.26183e-07	7.47876	-3.28476e-10	6.9126e-05	-1.96192	-3.28476e-10
110000259	chr4:110000259:A:G	3.81376e-11	-2.52431e-10	-0.625526	0.000275145	-2.52431e-10	-0.580551
110000832	chr4:110000832:A:G	1.06111e-11	-1.90483	-3.28476e-10	7.36392e-05	-1.89867	-3.28476e-10
110001423	chr4:110001423:A:G	3.41694e-08	7.45948	-1.28712	1.91775e-05	-1.96397	-1.28014
110001524	chr4:110001524:G:A	5.35212e-11	-2.52431e-10	-0.28665	0.000406886	-2.52431e-10	-0.189317
110002044	chr4:110002044:C:G	2.27203e-11	-2.52431e-10	-1.14347	0.000157966	-2.52431e-10	-1.13547
110002172	chr4:110002172:G:A	2.70874e-11	-2.52431e-10	-0.967661	0.000194778	-2.52431e-10	-0.925989
110002380	chr4:110002380:C:T	3.0877e-11	-2.52431e-10	-0.836717	0.000219739	-2.52431e-10	-0.80541
110002436	chr4:110002436:T:C	3.30901e-08	7.42147	-1.28121	1.93048e-05	-1.96379	-1.27371
110002537	chr4:110002537:T:G	2.61354e-11	-2.52431e-10	-1.00344	0.000178124	-2.52431e-10	-1.01537
110002542	chr4:110002542:T:G	1.24982e-10	-2.52431e-10	0.561445	0.000969194	-2.52431e-10	0.678615
110002559	chr4:110002559:C:A	3.80912e-11	-2.52431e-10	-0.626744	0.000274789	-2.52431e-10	-0.581846
110002635	chr4:110002635:G:C	2.97485e-11	-2.52431e-10	-0.873949	0.000215782	-2.52431e-10	-0.82358
110002783	chr4:110002783:C:T	2.27103e-11	-2.52431e-10	-1.14391	0.00015626	-2.52431e-10	-1.14633
110002875	chr4:110002875:C:T	1.9526e-11	-2.52431e-10	-1.29498	0.000134165	-2.52431e-10	-1.29878
110003056	chr4:110003056:G:A	4.51076e-11	0.84963	-1.30731	1.99514e-05	-1.90553	-1.29902
110003069	chr4:110003069:G:A	4.6051e-11	-2.52431e-10	-0.436979	0.000324196	-2.52431e-10	-0.416501
110003585	chr4:110003585:A:T	5.19213e-11	-2.52431e-10	-0.316999	0.000360617	-2.52431e-10	-0.310034
110003616	chr4:110003616:C:T	1.94946e-11	-2.52431e-10	-1.29659	0.00013469	-2.52431e-10	-1.29487
110003719	chr4:110003719:A:T	7.11116e-11	-2.52431e-10	-0.00247805	0.000501311	-2.52431e-10	0.0193777
110004092	chr4:110004092:T:C	1.072e-10	-2.52431e-10	0.407968	0.000760603	-2.52431e-10	0.436263
110004198	chr4:110004198:A:G	1.08185e-11	-1.88547	-3.28476e-10	7.80043e-05	-1.84108	-3.28476e-10
110004303	chr4:110004303:G:A	1.9159e-11	-2.52431e-10	-1.31396	0.000133019	-2.52431e-10	-1.30736
110004313	chr4:110004313:C:T	1.91696e-11	-2.52431e-10	-1.3134	0.000133116	-2.52431e-10	-1.30663
110004336	chr4:110004336:C:A	1.92518e-11	-2.52431e-10	-1.30913	0.000132983	-2.52431e-10	-1.30763
110005574	chr4:110005574:G:A	1.92664e-11	-2.52431e-10	-1.30837	0.00013309	-2.52431e-10	-1.30682
110006236	chr4:110006236:TCAAGAGACTGAAGCAGGAGGGTCACTTGAACC:T	1.84951e-11	-0.0784995	-1.27072	1.99584e-05	-1.95012	-1.25408
110006377	chr4:110006377:T:C	1.06794e-10	-2.52431e-10	0.404177	0.000757528	-2.52431e-10	0.432211
110006407	chr4:110006407:G:C	1.45356e-05	13.2613	-1.03595	2.7717e-05	-1.83924	-1.03657
110006477	chr4:110006477:T:A	2.06746e-11	-2.52431e-10	-1.23782	0.000141705	-2.52431e-10	-1.2441
110006709	chr4:110006709:A:T	1.93165e-11	-2.52431e-10	-1.30577	0.000133228	-2.52431e-10	-1.30578
110006772	chr4:110006772:G:A	1.92976e-11	-2.52431e-10	-1.30675	0.000133099	-2.52431e-10	-1.30676
110006851	chr4:110006851:G:A	2.49125e-11	-2.52431e-10	-1.05136	0.000184324	-2.52431e-10	-0.981153
110007659	chr4:110007659:A:T	2.47234e-11	0.236269	-1.29525	4.37963e-05	-1.14335	-1.27495
110007730	chr4:110007730:A:G	2.93361e-11	-2.52431e-10	-0.88791	0.000207654	-2.52431e-10	-0.861975
110007793	chr4:110007793:T:G	1.92593e-11	-2.52431e-10	-1.30874	0.000132834	-2.52431e-10	-1.30875
110007807	chr4:110007807:C:G	2.24299e-11	-2.52431e-10	-1.15633	0.000157986	-2.52431e-10	-1.13534
110007972	chr4:110007972:G:A	3.61229e-11	0.639047	-1.31885	1.92825e-05	-1.9155	-1.32315
110008382	chr4:110008382:G:A	3.79437e-11	-2.52431e-10	-0.630624	0.000273549	-2.52431e-10	-0.586369
110008403	chr4:110008403:G:A	2.28691e-11	-2.52431e-10	-1.13694	0.000159054	-2.52431e-10	-1.1286
110008497	chr4:110008497:G:A	6.64064e-12	-1.07251	-1.30101	2.04891e-05	-1.87766	-1.30029
110008601	chr4:110008601:A:G	1.94149e-11	-2.52431e-10	-1.30069	0.000133455	-2.52431e-10	-1.30409
110008657	chr4:110008657:C:G	3.66923e-11	-2.52431e-10	-0.66416	0.00026423	-2.52431e-10	-0.621029
110009057	chr4:110009057:A:G	2.53931e-11	-2.52431e-10	-1.03225	0.000173293	-2.52431e-10	-1.04286
110009410	chr4:110009410:A:ATTCT	2.13796e-11	-2.52431e-10	-1.20429	0.000149409	-2.52431e-10	-1.19116
110009520	chr4:110009520:A:G	3.57077e-11	-2.52431e-10	-0.691363	0.00025672	-2.52431e-10	-0.649865
110009949	chr4:110009949:T:C	1.89983e-11	-2.52431e-10	-1.32238	0.000131036	-2.52431e-10	-1.32238
110009957	chr4:110009957:A:G	2.45363e-11	-2.52431e-10	-1.06658	0.000170899	-2.52431e-10	-1.05677
110010064	chr4:110010064:G:A	2.59833e-11	-2.52431e-10	-1.00927	0.000176724	-2.52431e-10	-1.02326
110010279	chr4:110010279:A:T	1.91805e-11	-2.52431e-10	-1.31284	0.000132421	-2.52431e-10	-1.31186
110010630	chr4:110010630:A:G	1.90496e-11	-2.52431e-10	-1.31968	0.000131381	-2.52431e-10	-1.31975
110010790	chr4:110010790:G:T	1.90837e-11	-2.52431e-10	-1.31789	0.000131422	-2.52431e-10	-1.31944
110011848	chr4:110011848:T:C	5.307e-12	-1.50788	-1.08982	2.58782e-05	-1.85185	-1.0926
110011938	chr4:110011938:C:T	3.95171e-11	-2.52431e-10	-0.589994	0.000284981	-2.52431e-10	-0.545426
110012677	chr4:110012677:A:G	2.19881e-11	-2.52431e-10	-1.17623	0.000149968	-2.52431e-10	-1.18743
110012699	chr4:110012699:T:C	1.90006e-11	-2.52431e-10	-1.32226	0.000131046	-2.52431e-10	-1.3223
110012890	chr4:110012890:T:C	2.04404e-11	-2.52431e-10	-1.24922	0.000140143	-2.52431e-10	-1.25519
110013029	chr4:110013029:G:A	1.915e-11	-2.52431e-10	-1.31442	0.000132575	-2.52431e-10	-1.3107
110013649	chr4:110013649:T:C	1.89801e-11	-2.52431e-10	-1.32334	0.000131078	-2.52431e-10	-1.32206
110013729	chr4:110013729:C:T	1.90166e-11	-2.52431e-10	-1.32141	0.000131538	-2.52431e-10	-1.31855
110013867	chr4:110013867:G:T	8.08654e-10	3.68072	-1.25208	6.40016e-05	-0.806768	-1.23217
110014068	chr4:110014068:A:G	1.98562e-11	-2.52431e-10	-1.27821	0.000136502	-2.52431e-10	-1.28151
110014069	chr4:110014069:T:C	1.89765e-11	-2.52431e-10	-1.32353	0.000130964	-2.52431e-10	-1.32293
110014253	chr4:110014253:A:G	3.54668e-11	-2.52431e-10	-0.698131	0.000252518	-2.52431e-10	-0.666365
110014618	chr4:110014618:A:C	1.08457e-08	6.34827	-1.32348	1.87217e-05	-1.94526	-1.32291
110014716	chr4:110014716:G:T	6.3456e-11	0.917644	-1.03402	8.95245e-05	-0.713325	-0.990012
110014760	chr4:110014760:T:A	2.0637e-11	-2.52431e-10	-1.23964	0.000141455	-2.52431e-10	-1.24587
110014784	chr4:110014784:T:C	2.79018e-11	-2.52431e-10	-0.938036	0.00018949	-2.52431e-10	-0.953511
110015233	chr4:110015233:G:A	1.89809e-11	-2.52431e-10	-1.3233	0.000131093	-2.52431e-10	-1.32194
110015296	chr4:110015296:T:C	4.04547e-12	-1.54607	-1.32306	2.06764e-05	-1.84567	-1.32318
110015601	chr4:110015601:T:C	1.9003e-11	-2.52431e-10	-1.32213	0.000131389	-2.52431e-10	-1.31969
110015670	chr4:110015670:A:G	2.07287e-11	-2.52431e-10	-1.23521	0.000142046	-2.52431e-10	-1.2417
110015900	chr4:110015900:G:A	4.43383e-12	-1.57224	-1.20522	2.35983e-05	-1.82958	-1.20709
110016221	chr4:110016221:T:TA	1.90438e-11	-2.52431e-10	-1.31999	0.000131423	-2.52431e-10	-1.31943
110016272	chr4:110016272:T:C	1.9014e-11	-2.52431e-10	-1.32155	0.000131151	-2.52431e-10	-1.3215
110016328	chr4:110016328:ATAAT:A	1.98745e-11	-2.52431e-10	-1.27729	0.00013692	-2.52431e-10	-1.27845
110016929	chr4:110016929:G:A	4.18746e-12	-1.56474	-1.2699	2.20122e-05	-1.83504	-1.27121
110017518	chr4:110017518:A:T	2.4019e-11	-2.52431e-10	-1.08788	0.000167215	-2.52431e-10	-1.07857
110018245	chr4:110018245:T:C	4.15094e-12	-1.52047	-1.32293	2.04155e-05	-1.85849	-1.32307
110018274	chr4:110018274:C:G	1.96033e-11	-2.52431e-10	-1.29103	0.000134268	-2.52431e-10	-1.29801
110018889	chr4:110018889:T:C	2.0856e-11	-2.52431e-10	-1.22908	0.000143868	-2.52431e-10	-1.22895
110019041	chr4:110019041:A:G	4.70277e-11	0.845495	-1.26149	6.20577e-05	-0.825371	-1.24441
110019208	chr4:110019208:G:A	1.00141e-11	-1.96273	-3.28476e-10	6.91174e-05	-1.96204	-3.28476e-10
110019474	chr4:110019474:G:A	2.32137e-11	-2.52431e-10	-1.12199	0.000162777	-2.52431e-10	-1.10547
110019550	chr4:110019550:G:A	2.77769e-11	-2.52431e-10	-0.942522	0.000188643	-2.52431e-10	-0.957995
110019668	chr4:110019668:T:TA	0.000189906	16.1182	-1.3229	1.99122e-05	-1.88448	-1.32203
110019834	chr4:110019834:G:C	3.65492e-11	-2.52431e-10	-0.668069	0.00026046	-2.52431e-10	-0.635398
110019881	chr4:110019881:A:G	3.73825e-11	-2.52431e-10	-0.645527	0.000266547	-2.52431e-10	-0.612299
110020060	chr4:110020060:G:A	4.80901e-08	7.56472	-1.05061	2.41162e-05	-1.96386	-1.05111
110020068	chr4:110020068:A:G	8.27358e-09	5.98844	-1.23435	2.12437e-05	-1.92685	-1.21494
110020132	chr4:110020132:T:C	4.55296e-12	-1.54899	-1.20196	2.35689e-05	-1.83471	-1.20321
110020946	chr4:110020946:G:C	8.23425e-09	5.95354	-1.20421	2.20135e-05	-1.92459	-1.18161
110021088	chr4:110021088:C:T	1.11962e-11	-1.85115	-3.28476e-10	7.59545e-05	-1.86772	-3.28476e-10
110021121	chr4:110021121:G:C	6.85377e-07	10.4936	-1.32262	2.12144e-05	-1.82	-1.32317
110021162	chr4:110021162:T:C	2.5866e-11	-2.52431e-10	-1.0138	0.000178164	-2.52431e-10	-1.01515
110021343	chr4:110021343:A:G	2.01561e-11	-2.52431e-10	-1.26322	0.000138618	-2.52431e-10	-1.26613
110021395	chr4:110021395:T:TAAC	8.20843e-05	15.274	-1.31746	1.93201e-05	-1.92134	-1.31536
110021440	chr4:110021440:A:G	7.12603e-05	15.1288	-1.31368	1.92709e-05	-1.92819	-1.31106
110022150	chr4:110022150:A:G	4.41098e-11	-2.52431e-10	-0.480047	0.00033133	-2.52431e-10	-0.394734
110022200	chr4:110022200:C:T	4.00632e-11	-2.52431e-10	-0.57627	0.000281214	-2.52431e-10	-0.558732
110022207	chr4:110022207:T:A	6.00246e-11	-2.52431e-10	-0.171974	0.000409918	-2.52431e-10	-0.181891
110022746	chr4:110022746:G:T	4.23696e-11	-2.52431e-10	-0.520296	0.000296906	-2.52431e-10	-0.504433
110023049	chr4:110023049:C:T	1.93602e-11	-2.52431e-10	-1.30351	0.000134527	-2.52431e-10	-1.29608
110023143	chr4:110023143:G:A	2.83586e-11	-2.52431e-10	-0.921797	0.000202569	-2.52431e-10	-0.886767
110023416	chr4:110023416:G:A	1.94082e-11	-2.52431e-10	-1.30103	0.000134922	-2.52431e-10	-1.29316
110023639	chr4:110023639:A:G	8.80258e-11	0.210902	-3.28476e-10	0.000189402	-0.953978	-3.28476e-10
110023956	chr4:110023956:G:C	2.14878e-11	-2.52431e-10	-1.19924	0.000150471	-2.52431e-10	-1.18408
110024066	chr4:110024066:T:C	3.39883e-11	-2.52431e-10	-0.740711	0.000258931	-2.52431e-10	-0.641289
110024100	chr4:110024100:C:T	2.22487e-06	11.1167	-0.768185	4.26749e-05	-1.734	-0.710241
110024417	chr4:110024417:G:C	4.43563e-11	-2.52431e-10	-0.474474	0.00033328	-2.52431e-10	-0.388867
110024462	chr4:110024462:G:A	2.10319e-11	-2.52431e-10	-1.22069	0.000144489	-2.52431e-10	-1.22465
110024703	chr4:110024703:G:C	1.90084e-11	-2.52431e-10	-1.32185	0.000131413	-2.52431e-10	-1.31951
110024810	chr4:110024810:C:T	2.40905e-06	11.2547	-0.826648	4.09028e-05	-1.71498	-0.771666
110024831	chr4:110024831:G:A	4.4249e-11	-2.52431e-10	-0.476896	0.000332433	-2.52431e-10	-0.391412
110024898	chr4:110024898:C:T	2.14484e-11	-2.52431e-10	-1.20108	0.000147291	-2.52431e-10	-1.20544
110024985	chr4:110024985:AG:A	3.00291e-11	-2.52431e-10	-0.86456	0.000204579	-2.52431e-10	-0.876893
110025093	chr4:110025093:C:A	8.7359e-09	6.12858	-1.32011	1.87653e-05	-1.94392	-1.32192
110025528	chr4:110025528:T:G	4.28745e-11	-2.52431e-10	-0.50845	0.000300543	-2.52431e-10	-0.492258
110026322	chr4:110026322:A:G	2.01673e-06	11.5128	-1.26257	2.05672e-05	-1.92818	-1.24597
110026378	chr4:110026378:T:C	1.94578e-11	-2.52431e-10	-1.29848	0.000134312	-2.52431e-10	-1.29769
110026726	chr4:110026726:A:G	1.91495e-11	-2.52431e-10	-1.31445	0.000132446	-2.52431e-10	-1.31167
110026779	chr4:110026779:T:C	1.9216e-11	-2.52431e-10	-1.31098	0.000132638	-2.52431e-10	-1.31023
110026855	chr4:110026855:G:T	7.87719e-10	3.60527	-1.20285	2.14364e-05	-1.92024	-1.21252
110026863	chr4:110026863:A:G	2.07791e-11	-2.52431e-10	-1.23278	0.000144646	-2.52431e-10	-1.22356
110026904	chr4:110026904:G:C	3.51873e-11	-2.52431e-10	-0.706041	0.000246325	-2.52431e-10	-0.691196
110027243	chr4:110027243:G:C	2.60659e-11	-2.52431e-10	-1.0061	0.000180474	-2.52431e-10	-1.00226
110027510	chr4:110027510:G:C	3.3915e-11	-2.52431e-10	-0.74287	0.000236944	-2.52431e-10	-0.730026
110027540	chr4:110027540:A:G	3.73604e-11	-2.52431e-10	-0.646115	0.000261023	-2.52431e-10	-0.633242
110027638	chr4:110027638:T:C	3.84471e-11	-2.52431e-10	-0.617444	0.000268627	-2.52431e-10	-0.604525
110027686	chr4:110027686:A:G	1.93409e-11	-2.52431e-10	-1.3045	0.000133263	-2.52431e-10	-1.30552
110027907	chr4:110027907:G:A	5.5923e-12	-1.24477	-1.30056	1.99568e-05	-1.89769	-1.30659
110027939	chr4:110027939:A:G	1.33732e-11	-0.534132	-1.13934	3.0561e-05	-1.63058	-1.14754
110027968	chr4:110027968:G:A	1.91089e-11	-2.52431e-10	-1.31657	0.000131826	-2.52431e-10	-1.31637
110029204	chr4:110029204:G:A	4.33491e-11	-2.52431e-10	-0.497442	0.00030349	-2.52431e-10	-0.482501
110029821	chr4:110029821:CCA:C	1.93819e-11	-2.52431e-10	-1.30239	0.000133842	-2.52431e-10	-1.30119
110030096	chr4:110030096:G:C	1.09314e-11	-0.615475	-1.25961	2.81452e-05	-1.61326	-1.24722
110030106	chr4:110030106:A:G	1.0532e-11	-0.600231	-1.31208	1.90029e-05	-1.95314	-1.30012
110030294	chr4:110030294:T:C	4.15379e-11	-0.540121	-3.28476e-10	0.000177804	-1.01717	-3.28476e-10
110030471	chr4:110030471:A:G	4.3232e-12	-1.50618	-1.29655	2.1358e-05	-1.84264	-1.29379
110030878	chr4:110030878:G:A	2.98938e-11	-2.52431e-10	-0.869078	0.000208704	-2.52431e-10	-0.856931
110031612	chr4:110031612:C:A	1.95371e-11	-2.52431e-10	-1.29441	0.000134933	-2.52431e-10	-1.29307
110031808	chr4:110031808:T:C	1.90463e-11	-2.52431e-10	-1.31985	0.000131381	-2.52431e-10	-1.31975
110032317	chr4:110032317:C:T	2.01515e-11	-2.52431e-10	-1.26345	0.000135858	-2.52431e-10	-1.28624
110032748	chr4:110032748:G:A	4.4586e-12	-1.65912	-1.11278	2.49212e-05	-1.87527	-1.10686
110032753	chr4:110032753:G:A	3.54416e-11	0.611776	-1.31062	4.85844e-05	-1.00594	-1.3086
110032784	chr4:110032784:T:C	1.91106e-11	-2.52431e-10	-1.31648	0.000132981	-2.52431e-10	-1.30765
110032957	chr4:110032957:A:G	1.0188e-09	3.98256	-1.32291	1.93945e-05	-1.91022	-1.32264
110034094	chr4:110034094:A:T	3.72316e-11	-2.52431e-10	-0.64957	0.000260059	-2.52431e-10	-0.636941
110034125	chr4:110034125:C:T	2.2308e-11	-2.52431e-10	-1.16178	0.000157158	-2.52431e-10	-1.1406
110034337	chr4:110034337:C:G	1.4783e-10	1.98283	-1.2535	2.87506e-05	-1.58988	-1.24931
110034656	chr4:110034656:C:T	1.89855e-11	-2.52431e-10	-1.32305	0.000130958	-2.52431e-10	-1.32297
110034949	chr4:110034949:A:T	2.09954e-11	-2.52431e-10	-1.22242	0.000145159	-2.52431e-10	-1.22002
110035176	chr4:110035176:A:G	2.25192e-11	-2.52431e-10	-1.15236	0.000155565	-2.52431e-10	-1.15078
110035631	chr4:110035631:G:C	2.20859e-11	-2.52431e-10	-1.17179	0.00015164	-2.52431e-10	-1.17634
110035927	chr4:110035927:T:C	4.79311e-12	-1.65974	-1.0398	2.68307e-05	-1.87524	-1.03306
110035951	chr4:110035951:G:A	1.94498e-11	-2.52431e-10	-1.29889	0.000136433	-2.52431e-10	-1.28202
110036108	chr4:110036108:C:G	7.34459e-11	-2.52431e-10	0.0298209	0.000558848	-2.52431e-10	0.128028
110036187	chr4:110036187:T:A	2.42241e-10	2.51683	-1.29363	2.75609e-05	-1.58983	-1.29162
110036816	chr4:110036816:G:A	1.31041e-10	0.608783	-3.28476e-10	0.000250879	-0.67288	-3.28476e-10
110037245	chr4:110037245:A:T	7.32607e-11	-2.52431e-10	0.0272964	0.000557391	-2.52431e-10	0.125418
110037467	chr4:110037467:G:A	3.90633e-11	-2.52431e-10	-0.601544	0.00027536	-2.52431e-10	-0.579769
110037619	chr4:110037619:T:C	1.91648e-11	-2.52431e-10	-1.31365	0.000133113	-2.52431e-10	-1.30665
110037752	chr4:110037752:C:T	4.21147e-11	-2.52431e-10	-0.526331	0.000294258	-2.52431e-10	-0.513392
110038093	chr4:110038093:G:A	2.01164e-11	-2.52431e-10	-1.26519	0.000138531	-2.52431e-10	-1.26675
110038205	chr4:110038205:C:T	1.91689e-11	-2.52431e-10	-1.31344	0.000132027	-2.52431e-10	-1.31485
110038349	chr4:110038349:C:G	2.51631e-11	-2.52431e-10	-1.04135	0.000171565	-2.52431e-10	-1.05288
110038766	chr4:110038766:A:G	1.60515e-11	-0.336361	-1.15457	3.15634e-05	-1.58512	-1.16073
110038960	chr4:110038960:C:T	1.93693e-11	-2.52431e-10	-1.30304	0.000133028	-2.52431e-10	-1.30729
110039321	chr4:110039321:C:T	2.57621e-11	-2.52431e-10	-1.01782	0.000179424	-2.52431e-10	-1.0081
110039451	chr4:110039451:G:A	2.12113e-11	-2.52431e-10	-1.2122	0.000143589	-2.52431e-10	-1.23089
110039514	chr4:110039514:C:T	2.43168e-11	-2.52431e-10	-1.07556	0.000170923	-2.52431e-10	-1.05663
110039678	chr4:110039678:C:T	1.25077e-11	-1.74038	-3.28476e-10	6.93008e-05	-1.95939	-3.28476e-10
110040189	chr4:110040189:A:G	7.83053e-12	-0.898362	-1.31034	1.85624e-05	-1.96392	-1.31279
110040344	chr4:110040344:G:T	2.17899e-11	-2.52431e-10	-1.18528	0.000150673	-2.52431e-10	-1.18274
110040493	chr4:110040493:G:GA	2.26335e-11	-2.52431e-10	-1.1473	0.000156032	-2.52431e-10	-1.14779
110040644	chr4:110040644:C:T	2.65038e-11	0.270114	-1.25955	3.65367e-05	-1.33651	-1.26303
110040766	chr4:110040766:C:T	9.72895e-12	-1.00659	-0.985033	2.58767e-05	-1.96392	-0.980582
110041036	chr4:110041036:A:G	7.57508e-12	-0.977947	-1.26392	4.97085e-05	-1.02813	-1.26354
110041127	chr4:110041127:T:G	1.92113e-11	-2.52431e-10	-1.31123	0.000132022	-2.52431e-10	-1.31488
110041203	chr4:110041203:C:T	2.11942e-11	-2.52431e-10	-1.213	0.00014656	-2.52431e-10	-1.21041
110041321	chr4:110041321:C:G	8.21243e-11	-2.52431e-10	0.141506	0.000624605	-2.52431e-10	0.239271
110041391	chr4:110041391:T:C	3.84622e-11	-2.52431e-10	-0.617052	0.000259112	-2.52431e-10	-0.640591
110041671	chr4:110041671:A:G	2.07355e-11	-2.52431e-10	-1.23488	0.000143096	-2.52431e-10	-1.23434
110041685	chr4:110041685:T:C	7.84169e-11	-2.52431e-10	0.0953114	0.000592556	-2.52431e-10	0.186596
110042147	chr4:110042147:T:C	3.36227e-11	-2.52431e-10	-0.751527	0.000234465	-2.52431e-10	-0.740544
110042399	chr4:110042399:T:C	3.1566e-11	-2.52431e-10	-0.814646	0.00022606	-2.52431e-10	-0.777047
110042492	chr4:110042492:G:A	2.88614e-09	4.98249	-1.28154	0.000446535	1.18128	-1.27761
110043116	chr4:110043116:C:T	4.27898e-11	0.81039	-1.32082	3.02171e-05	-1.46958	-1.31986
110043131	chr4:110043131:C:T	1.94049e-11	-2.52431e-10	-1.3012	0.000133963	-2.52431e-10	-1.30029
110043206	chr4:110043206:A:G	8.22412e-12	-1.42234	-0.737312	6.19729e-05	-1.33085	-0.740303
110043661	chr4:110043661:T:TA	1.80395e-11	-0.209369	-1.16479	2.90247e-05	-1.65636	-1.17334
110043670	chr4:110043670:T:A	2.14013e-11	-2.52431e-10	-1.20328	0.000148817	-2.52431e-10	-1.19513
110043961	chr4:110043961:T:C	2.08688e-11	-2.52431e-10	-1.22847	0.000140718	-2.52431e-10	-1.25109
110044397	chr4:110044397:A:C	1.89851e-11	-2.52431e-10	-1.32307	0.000130954	-2.52431e-10	-1.32301
110044964	chr4:110044964:T:C	5.93272e-12	-1.92707	-0.559175	3.95089e-05	-1.9641	-0.557223
110045007	chr4:110045007:G:A	1.36573e-11	-0.337891	-1.31457	2.47016e-05	-1.67484	-1.31614
110045298	chr4:110045298:A:G	1.04376e-11	-0.626169	-1.29515	2.3002e-05	-1.76425	-1.29802
110045364	chr4:110045364:G:C	2.00396e-11	-2.52431e-10	-1.26902	0.000138839	-2.52431e-10	-1.26454
110045416	chr4:110045416:C:A	2.81687e-11	-2.52431e-10	-0.928515	0.000195547	-2.52431e-10	-0.922049
110046108	chr4:110046108:C:T	1.94167e-11	-2.52431e-10	-1.30059	0.000132588	-2.52431e-10	-1.31061
110046154	chr4:110046154:A:G	2.52712e-11	-0.082383	-0.95468	4.36777e-05	-1.49879	-0.922223
110046407	chr4:110046407:C:T	2.14395e-11	-2.52431e-10	-1.20149	0.000147407	-2.52431e-10	-1.20465
110046444	chr4:110046444:C:T	1.34565e-10	-2.52431e-10	0.635321	0.000928707	-2.52431e-10	0.635944
110046496	chr4:110046496:C:T	2.58272e-11	-2.52431e-10	-1.0153	0.000176629	-2.52431e-10	-1.0238
110046513	chr4:110046513:T:A	3.33263e-12	-1.80445	-1.25851	0.000348487	0.917732	-1.26198
110046587	chr4:110046587:G:A	3.52517e-11	-2.52431e-10	-0.704213	0.000252558	-2.52431e-10	-0.66621
110046632	chr4:110046632:T:G	1.14774e-11	-0.599507	-1.22684	2.43158e-05	-1.78924	-1.21748
110047354	chr4:110047354:C:G	8.28001e-12	-1.84982	-0.303066	6.86303e-05	-1.66612	-0.302998
110047676	chr4:110047676:G:A	1.08536e-11	-1.88223	-3.28476e-10	6.92397e-05	-1.96027	-3.28476e-10
110048416	chr4:110048416:C:T	2.6769e-11	-0.09033	-0.889153	4.04166e-05	-1.59903	-0.899574
110048429	chr4:110048429:C:T	1.04993e-10	1.37227	-0.985109	3.36838e-05	-1.72232	-0.958514
110048549	chr4:110048549:C:T	2.0752e-11	-2.52431e-10	-1.23409	0.000143682	-2.52431e-10	-1.23025
110049609	chr4:110049609:C:T	1.8977e-11	-2.52431e-10	-1.3235	0.000130923	-2.52431e-10	-1.32324
110049655	chr4:110049655:C:CCA	3.10175e-11	-2.52431e-10	-0.832176	0.000210921	-2.52431e-10	-0.846366
110049695	chr4:110049695:G:A	2.65446e-11	-2.52431e-10	-0.987901	0.000186419	-2.52431e-10	-0.969852
110049831	chr4:110049831:T:C	3.12515e-11	-2.52431e-10	-0.82466	0.00021227	-2.52431e-10	-0.839988
110049975	chr4:110049975:T:G	2.11036e-11	-2.52431e-10	-1.21729	0.000142166	-2.52431e-10	-1.24086
110050146	chr4:110050146:C:A	2.63013e-11	-2.52431e-10	-0.997108	0.000188159	-2.52431e-10	-0.960563
110050312	chr4:110050312:A:G	3.51279e-11	-2.52431e-10	-0.707732	0.000230029	-2.52431e-10	-0.759645
110050522	chr4:110050522:C:A	1.92353e-11	-2.52431e-10	-1.30998	0.000133434	-2.52431e-10	-1.30424
110050995	chr4:110050995:T:A	9.501e-11	1.59345	-1.30619	2.88587e-05	-1.52761	-1.30783
110051869	chr4:110051869:A:G	3.50136e-11	0.429319	-1.14031	2.98788e-05	-1.68894	-1.11176
110052212	chr4:110052212:A:G	4.6993e-12	-1.95186	-0.767459	3.87351e-05	-1.79292	-0.748186
110052509	chr4:110052509:C:T	1.47165e-10	1.38443	-0.659607	4.37056e-05	-1.80078	-0.619595
110052813	chr4:110052813:T:C	1.44637e-11	-1.05433	-0.54076	5.23783e-05	-1.70521	-0.534148
110053000	chr4:110053000:C:T	4.98487e-12	-1.38256	-1.27776	2.11014e-05	-1.87277	-1.27574
110053318	chr4:110053318:C:G	5.93473e-12	-1.17957	-1.30634	0.000302011	0.820185	-1.30757
110053334	chr4:110053334:A:G	5.68533e-12	-1.223	-1.30584	0.000278182	0.737529	-1.3071
110054079	chr4:110054079:G:A	1.89805e-11	-2.52431e-10	-1.32332	0.000130891	-2.52431e-10	-1.32348
110054138	chr4:110054138:T:C	1.89908e-11	-2.52431e-10	-1.32277	0.000131047	-2.52431e-10	-1.32229
110054277	chr4:110054277:T:C	6.59281e-12	-1.50909	-0.87166	0.000281484	0.293458	-0.85123
110054529	chr4:110054529:C:T	4.15929e-12	-1.51794	-1.32345	0.000117459	-0.10825	-1.32351
110055000	chr4:110055000:T:C	3.05397e-11	-2.52431e-10	-0.847702	0.000200933	-2.52431e-10	-0.894876
110055164	chr4:110055164:T:C	6.3583e-11	0.876977	-0.991359	3.67508e-05	-1.61331	-0.980381
110055602	chr4:110055602:C:T	1.5923e-11	-1.49896	-3.28476e-10	7.42725e-05	-1.89011	-3.28476e-10
110055659	chr4:110055659:G:A	2.79099e-12	-1.9395	-1.30083	2.59899e-05	-1.64031	-1.29983
110055687	chr4:110055687:G:GAGCT	4.16268e-12	-1.95446	-0.886113	3.25617e-05	-1.83173	-0.882984
110055691	chr4:110055691:T:TAGCC	5.62555e-10	2.06576	-3.28476e-10	0.000385437	-0.243472	-3.28476e-10
110055923	chr4:110055923:C:T	6.1084e-11	0.817414	-0.971893	3.67309e-05	-1.63347	-0.960763
110055980	chr4:110055980:G:A	1.92444e-11	-2.52431e-10	-1.30951	0.000133903	-2.52431e-10	-1.30074
110056515	chr4:110056515:C:G	1.98841e-11	-2.52431e-10	-1.27681	0.00013668	-2.52431e-10	-1.28021
110056866	chr4:110056866:G:A	1.12268e-11	-1.84842	-3.28476e-10	6.89892e-05	-1.9639	-3.28476e-10
110058082	chr4:110058082:T:G	4.34276e-11	-0.495633	-3.28476e-10	0.00013173	-1.31709	-3.28476e-10
110058393	chr4:110058393:T:G	5.49201e-11	-0.260848	-3.28476e-10	9.46285e-05	-1.64789	-3.28476e-10
110058483	chr4:110058483:T:C	2.73535e-11	-2.52431e-10	-0.957884	0.000186324	-2.52431e-10	-0.970361
110058507	chr4:110058507:C:T	1.89958e-11	-2.52431e-10	-1.32251	0.000131419	-2.52431e-10	-1.31946
110058520	chr4:110058520:T:C	2.74888e-12	-1.94188	-1.31366	2.56242e-05	-1.64133	-1.31298
110058551	chr4:110058551:C:T	6.05388e-11	1.12934	-1.29279	3.46137e-05	-1.35571	-1.29789
110058991	chr4:110058991:C:T	1.95509e-11	-2.52431e-10	-1.29371	0.000134502	-2.52431e-10	-1.29627
110060455	chr4:110060455:C:A	3.71548e-12	-1.90051	-1.05371	2.62709e-05	-1.9057	-1.02369
110060528	chr4:110060528:G:A	1.12788e-11	-1.8438	-3.28476e-10	7.3822e-05	-1.89619	-3.28476e-10
110060606	chr4:110060606:AACAC:AAC	2.36426e-11	-2.52431e-10	-1.10368	0.000163934	-2.52431e-10	-1.09838
110060841	chr4:110060841:G:A	2.96918e-12	-1.94001	-1.23843	2.30452e-05	-1.83926	-1.22114
110060990	chr4:110060990:A:G	1.08123e-11	-0.617306	-1.26874	1.91978e-05	-1.96406	-1.27899
110061071	chr4:110061071:T:C	3.46166e-11	0.586348	-1.30874	0.000873519	1.88326	-1.30858
110061092	chr4:110061092:A:G	2.11583e-11	-2.52431e-10	-1.2147	0.000146974	-2.52431e-10	-1.20759
110061116	chr4:110061116:C:A	5.86151e-12	-1.77642	-0.721901	3.41256e-05	-1.96339	-0.704415
110062423	chr4:110062423:C:A	1.98839e-10	2.11161	-1.08584	0.000211393	0.235541	-1.07967
110062472	chr4:110062472:C:T	2.03398e-11	-1.13238	-0.121766	7.90407e-05	-1.74598	-0.0819023
110063007	chr4:110063007:T:A	6.02535e-11	-2.52431e-10	-0.168167	0.000453787	-2.52431e-10	-0.0802212
110063214	chr4:110063214:C:T	2.08162e-11	-2.52431e-10	-1.231	0.000144981	-2.52431e-10	-1.22125
110063399	chr4:110063399:G:A	3.39903e-12	-1.84548	-1.19776	5.68524e-05	-0.967514	-1.18988
110063558	chr4:110063558:A:T	2.84471e-11	0.399384	-1.31807	0.000669164	1.62606	-1.31788
110064236	chr4:110064236:G:A	3.24397e-12	-1.7734	-1.31654	2.49963e-05	-1.66547	-1.31365
110064245	chr4:110064245:AGGTGG:A	2.18484e-10	2.21534	-1.09535	0.000226314	0.313378	-1.0893
110064246	chr4:110064246:G:A	6.54882e-12	-1.15094	-1.23651	0.000105784	-0.307685	-1.22877
110064577	chr4:110064577:C:T	1.34375e-10	0.633909	-3.28476e-10	0.000276108	-0.577057	-3.28476e-10
110065621	chr4:110065621:C:G	3.59434e-11	-2.52431e-10	-0.684783	0.00024946	-2.52431e-10	-0.678551
110065689	chr4:110065689:C:T	2.81756e-11	-2.52431e-10	-0.928273	0.00019196	-2.52431e-10	-0.940561
110066351	chr4:110066351:C:T	3.04498e-11	0.461624	-1.31227	0.000754167	1.73989	-1.31213
110066449	chr4:110066449:A:G	5.71153e-12	-1.28164	-1.24261	0.000114755	-0.224102	-1.23095
110066531	chr4:110066531:C:T	2.82044e-11	-2.52431e-10	-0.92725	0.000195535	-2.52431e-10	-0.922108
110066537	chr4:110066537:G:T	2.66995e-11	-0.982084	-3.28476e-10	0.000998416	0.708321	-3.28476e-10
110066801	chr4:110066801:A:G	3.95702e-11	-2.52431e-10	-0.588651	0.000281647	-2.52431e-10	-0.557193
110066812	chr4:110066812:A:C	7.40363e-12	-1.40669	-0.858064	3.17148e-05	-1.89713	-0.84394
110066888	chr4:110066888:G:GT	1.08712e-11	-1.88062	-3.28476e-10	0.000118799	-1.42041	-3.28476e-10
110067065	chr4:110067065:A:G	2.30531e-11	-2.52431e-10	-1.12893	0.000161404	-2.52431e-10	-1.11394
110067131	chr4:110067131:T:C	3.81233e-11	0.685712	-1.31161	0.00141707	2.37021	-1.31171
110067418	chr4:110067418:C:T	1.91253e-11	-2.52431e-10	-1.31572	0.000131776	-2.52431e-10	-1.31675
110067521	chr4:110067521:C:T	2.00202e-11	-2.52431e-10	-1.26999	0.00013727	-2.52431e-10	-1.2759
110067589	chr4:110067589:C:T	1.11363e-11	-1.85652	-3.28476e-10	7.67533e-05	-1.85725	-3.28476e-10
110067792	chr4:110067792:A:G	2.40165e-11	-2.52431e-10	-1.08799	0.000175099	-2.52431e-10	-1.0325
110067859	chr4:110067859:C:T	5.28096e-11	-2.52431e-10	-0.300035	0.000394642	-2.52431e-10	-0.21987
110068048	chr4:110068048:A:G	2.23498e-11	-2.52431e-10	-1.15991	0.000161863	-2.52431e-10	-1.1111
110068324	chr4:110068324:A:G	2.53037e-11	-2.52431e-10	-1.03578	0.000177318	-2.52431e-10	-1.0199
110068453	chr4:110068453:C:T	1.80892e-10	-2.52431e-10	0.93117	0.00137388	-2.52431e-10	1.02755
110068534	chr4:110068534:G:T	4.64581e-11	-2.52431e-10	-0.428177	0.000349976	-2.52431e-10	-0.339983
110068563	chr4:110068563:C:T	4.05672e-11	-2.52431e-10	-0.563768	0.000312563	-2.52431e-10	-0.453043
110068781	chr4:110068781:G:A	1.89768e-11	-2.52431e-10	-1.32351	0.000130885	-2.52431e-10	-1.32353
110068872	chr4:110068872:A:G	3.16305e-11	-2.52431e-10	-0.812606	0.000228185	-2.52431e-10	-0.767693
110068899	chr4:110068899:T:C	1.84766e-11	-1.35022	-3.28476e-10	7.07689e-05	-1.93843	-3.28476e-10
110068964	chr4:110068964:G:A	2.6465e-11	-2.52431e-10	-0.990904	0.000179706	-2.52431e-10	-1.00653
110069106	chr4:110069106:G:A	4.62805e-11	0.879513	-1.31152	0.000349731	0.970295	-1.31098
110069164	chr4:110069164:TAATAATAGG:T	9.44954e-11	-2.52431e-10	0.281824	0.000713994	-2.52431e-10	0.373025
110069170	chr4:110069170:TAGG:T	1.46544e-09	3.02318	-3.28476e-10	0.0324796	4.19052	-3.28476e-10
110069178	chr4:110069178:C:T	3.19626e-11	-0.80216	-3.28476e-10	9.34491e-05	-1.66043	-3.28476e-10
110070013	chr4:110070013:C:T	1.90271e-11	-2.52431e-10	-1.32087	0.000131419	-2.52431e-10	-1.31945
110070050	chr4:110070050:A:T	3.39059e-11	-2.52431e-10	-0.743138	0.000245347	-2.52431e-10	-0.695175
110070412	chr4:110070412:G:A	1.01981e-10	0.358057	-3.28476e-10	0.000119263	-1.41652	-3.28476e-10
110070555	chr4:110070555:C:T	7.10927e-11	-2.52431e-10	-0.00274394	0.000539136	-2.52431e-10	0.0921193
110070594	chr4:110070594:A:G	1.01101e-11	-1.95319	-3.28476e-10	8.39636e-05	-1.76747	-3.28476e-10
110071026	chr4:110071026:C:T	2.52661e-11	-2.52431e-10	-1.03726	0.000171785	-2.52431e-10	-1.05161
110071482	chr4:110071482:G:C	3.66743e-11	-2.52431e-10	-0.664651	0.0002729	-2.52431e-10	-0.588742
110071608	chr4:110071608:A:G	3.07737e-11	-0.375278	-0.464789	5.34445e-05	-1.92457	-0.294637
110071714	chr4:110071714:G:A	2.31911e-11	-2.52431e-10	-1.12296	0.000158643	-2.52431e-10	-1.13119
110071766	chr4:110071766:T:C	2.46324e-11	-2.52431e-10	-1.06266	0.000167588	-2.52431e-10	-1.07634
110071888	chr4:110071888:G:A	1.90058e-11	-2.52431e-10	-1.32199	0.000131129	-2.52431e-10	-1.32167
110072130	chr4:110072130:A:G	1.91928e-11	-2.52431e-10	-1.31219	0.000132485	-2.52431e-10	-1.31138
110072238	chr4:110072238:G:T	8.38347e-11	1.46458	-1.30246	3.1623e-05	-1.4429	-1.30106
110072399	chr4:110072399:T:G	1.69338e-11	-1.43742	-3.28476e-10	6.96008e-05	-1.95507	-3.28476e-10
110072582	chr4:110072582:ATGGGCCACCCTCCAAATGTGCCACAC:A	1.80356e-11	-0.730652	-0.643727	5.04635e-05	-1.77605	-0.500553
110072854	chr4:110072854:T:C	6.02219e-12	-1.28559	-1.18568	3.62066e-05	-1.45341	-1.1552
110072861	chr4:110072861:T:C	1.90979e-11	-2.52431e-10	-1.31715	0.000131803	-2.52431e-10	-1.31654
110072913	chr4:110072913:G:A	3.21669e-11	0.471453	-1.26724	0.000658875	1.5688	-1.27611
110072930	chr4:110072930:A:G	9.09789e-12	-0.851327	-1.20736	2.15752e-05	-1.96068	-1.16563
110073087	chr4:110073087:C:T	1.84277e-11	-0.863797	-0.489076	5.74799e-05	-1.82441	-0.322005
110073177	chr4:110073177:A:T	5.88007e-11	-2.52431e-10	-0.192575	0.000461875	-2.52431e-10	-0.0625548
110073451	chr4:110073451:G:A	2.07184e-11	-1.23571	-3.28476e-10	8.34067e-05	-1.77412	-3.28476e-10
110073614	chr4:110073614:T:C	4.81247e-11	-2.52431e-10	-0.392933	0.000357668	-2.52431e-10	-0.318243
110073722	chr4:110073722:C:T	2.24067e-10	-0.274827	1.42004	0.00119475	-0.654561	1.5424
110073783	chr4:110073783:G:A	1.8079e-11	-0.822715	-0.549263	5.46391e-05	-1.80949	-0.387609
110074502	chr4:110074502:G:A	1.18359e-11	-0.616698	-1.1789	2.36645e-05	-1.88346	-1.15042
110074662	chr4:110074662:C:T	1.17519e-11	-0.593069	-1.20964	2.28558e-05	-1.88252	-1.18613
110075015	chr4:110075015:C:A	8.52579e-12	-0.808487	-1.31515	1.90367e-05	-1.93327	-1.31822
110075287	chr4:110075287:A:C	1.06912e-11	-1.89731	-3.28476e-10	0.000113426	-1.4667	-3.28476e-10
110076193	chr4:110076193:A:G	2.22404e-11	-2.52431e-10	-1.16482	0.000156343	-2.52431e-10	-1.1458
110076425	chr4:110076425:C:T	4.54204e-11	-2.52431e-10	-0.450767	0.000336639	-2.52431e-10	-0.378837
110076823	chr4:110076823:C:T	1.75568e-11	-1.40128	-3.28476e-10	6.93718e-05	-1.95837	-3.28476e-10
110076933	chr4:110076933:A:G	2.64739e-11	-0.417915	-0.572653	0.000134525	-0.772893	-0.523205
110076966	chr4:110076966:G:A	1.34024e-11	-0.508471	-1.16283	7.35766e-05	-0.75429	-1.14523
110077042	chr4:110077042:G:T	1.00233e-11	-1.96182	-3.28476e-10	6.98362e-05	-1.9517	-3.28476e-10
110077101	chr4:110077101:C:A	1.47929e-10	-1.11038	1.84038	0.000762372	-1.88448	2.32306
110077116	chr4:110077116:C:T	5.98977e-11	-2.52431e-10	-0.17409	0.000435571	-2.52431e-10	-0.121191
110077312	chr4:110077312:C:T	1.44406e-11	-1.59668	-3.28476e-10	6.90208e-05	-1.96344	-3.28476e-10
110077671	chr4:110077671:A:T	2.81376e-11	-2.52431e-10	-0.929623	0.000197445	-2.52431e-10	-0.912388
110077713	chr4:110077713:C:G	2.19361e-11	-2.52431e-10	-1.17859	0.000149814	-2.52431e-10	-1.18845
110078341	chr4:110078341:A:C	1.94966e-11	-2.52431e-10	-1.29649	0.000134683	-2.52431e-10	-1.29493
110078837	chr4:110078837:G:A	1.98686e-11	-1.27759	-3.28476e-10	8.15409e-05	-1.79674	-3.28476e-10
110079402	chr4:110079402:G:A	5.65963e-12	-1.36572	-1.16765	2.21126e-05	-1.96154	-1.14016
110079447	chr4:110079447:C:T	1.25302e-11	-1.78308	0.0444909	8.2559e-05	-1.91801	0.133671
110079550	chr4:110079550:AAGAC:A	2.19361e-11	-2.52431e-10	-1.17859	0.000149814	-2.52431e-10	-1.18845
110079835	chr4:110079835:G:A	2.90225e-11	-2.52431e-10	-0.898658	0.000197287	-2.52431e-10	-0.913187
110079903	chr4:110079903:G:A	8.49282e-10	-0.543948	3.02161	0.00374293	-1.57012	3.59989
110079917	chr4:110079917:C:T	3.34019e-11	-2.52431e-10	-0.758115	0.000239924	-2.52431e-10	-0.717529
110079948	chr4:110079948:G:A	4.10659e-11	-2.52431e-10	-0.55155	0.000304093	-2.52431e-10	-0.480516
110079952	chr4:110079952:G:A	7.89818e-10	-0.575594	2.98067	0.00352288	-1.58713	3.55632
110079997	chr4:110079997:T:A	1.34832e-10	-2.52431e-10	0.637304	0.00103544	-2.52431e-10	0.744728
110080114	chr4:110080114:A:T	8.20337e-10	-0.519305	2.96229	0.00355924	-1.55725	3.5367
110080182	chr4:110080182:T:C	5.52753e-11	-1.87212	1.61772	0.000636834	-1.7951	2.05375
110080207	chr4:110080207:T:C	2.19056e-11	-2.52431e-10	-1.17999	0.000149612	-2.52431e-10	-1.18981
110080218	chr4:110080218:G:A	8.95703e-12	-0.980195	-1.09409	5.34858e-05	-1.16329	-1.05514
110080455	chr4:110080455:G:A	7.56509e-10	-0.62565	2.98764	0.00346257	-1.61184	3.56375
110080541	chr4:110080541:G:A	5.00556e-12	-1.33562	-1.32056	4.27073e-05	-1.12428	-1.3192
110080611	chr4:110080611:C:T	2.19194e-11	-2.52431e-10	-1.17936	0.000149705	-2.52431e-10	-1.18919
110080612	chr4:110080612:G:A	3.30505e-12	-1.77206	-1.29922	1.90796e-05	-1.95799	-1.29124
110080676	chr4:110080676:T:C	4.0757e-11	-0.388453	-0.170646	0.000293597	-0.444617	-0.0710258
110080704	chr4:110080704:C:A	6.37038e-12	-1.34873	-1.06634	2.46195e-05	-1.95977	-1.03454
110080722	chr4:110080722:G:A	1.91843e-11	-2.52431e-10	-1.31264	0.000131918	-2.52431e-10	-1.31567
110081016	chr4:110081016:C:G	7.60322e-10	-0.587373	2.95439	0.00340835	-1.59229	3.52842
110081165	chr4:110081165:G:T	4.94027e-12	-1.93729	-0.732021	3.72724e-05	-1.8741	-0.705495
110081466	chr4:110081466:A:T	3.87919e-11	0.650103	-1.25862	0.00101378	1.95602	-1.23243
110081567	chr4:110081567:C:T	1.00015e-11	-1.96399	-3.28476e-10	8.83669e-05	-1.71635	-3.28476e-10
110081599	chr4:110081599:G:A	2.35868e-10	1.19654	-3.28476e-10	0.00042924	-0.135832	-3.28476e-10
110081905	chr4:110081905:C:T	1.91201e-11	-2.52431e-10	-1.31599	0.000131589	-2.52431e-10	-1.31817
110081929	chr4:110081929:T:C	1.51318e-09	-2.52431e-10	3.05524	0.0186514	-2.52431e-10	3.63583
110082487	chr4:110082487:C:T	3.03334e-12	-1.8336	-1.32347	1.88921e-05	-1.93673	-1.32237
110082549	chr4:110082549:A:T	3.1361e-11	-2.52431e-10	-0.821164	0.000212776	-2.52431e-10	-0.837608
110082635	chr4:110082635:C:T	2.4386e-10	-2.52431e-10	1.22987	0.00187158	-2.52431e-10	1.33669
110082700	chr4:110082700:A:T	8.65017e-12	-0.786148	-1.323	1.91687e-05	-1.92339	-1.32118
110082734	chr4:110082734:C:T	8.38506e-10	-0.494723	2.95962	0.00359618	-1.54399	3.53377
110082937	chr4:110082937:T:A	7.58015e-10	-0.385727	2.7497	0.00301009	-1.49131	3.30318
110083112	chr4:110083112:C:T	4.85597e-11	-0.383934	-3.28476e-10	9.96282e-05	-1.5964	-3.28476e-10
110083291	chr4:110083291:G:A	4.35681e-11	-1.86345	1.37105	0.000478689	-1.80961	1.78281
110083300	chr4:110083300:C:T	2.35325e-11	-1.18347	0.0751277	0.000219505	-0.934944	0.128469
110083324	chr4:110083324:G:A	1.93793e-11	-2.52431e-10	-1.30252	0.000136178	-2.52431e-10	-1.28389
110083389	chr4:110083389:C:T	4.23594e-11	-1.85935	1.33881	0.000463254	-1.80897	1.74939
110083598	chr4:110083598:T:C	1.29091e-11	-0.440939	-1.26786	7.34106e-05	-0.635923	-1.26586
110083731	chr4:110083731:T:G	2.92716e-11	-2.52431e-10	-0.890109	0.000205508	-2.52431e-10	-0.872366
110083742	chr4:110083742:T:C	7.15976e-11	-2.52431e-10	0.00433402	0.000541377	-2.52431e-10	0.0962671
110083870	chr4:110083870:A:G	9.46143e-11	-2.52431e-10	0.283081	0.00072247	-2.52431e-10	0.384827
110084746	chr4:110084746:C:T	4.27883e-11	-2.52431e-10	-0.510464	0.000298207	-2.52431e-10	-0.50006
110084814	chr4:110084814:C:T	2.87878e-11	-2.52431e-10	-0.906777	0.000206747	-2.52431e-10	-0.866354
110084823	chr4:110084823:G:C	2.56024e-10	-2.52431e-10	1.27854	0.00196752	-2.52431e-10	1.38668
110084962	chr4:110084962:T:G	4.26057e-11	0.76545	-1.28019	0.00740423	3.99323	-1.28127
110085291	chr4:110085291:G:A	2.24472e-11	-2.52431e-10	-1.15556	0.000159309	-2.52431e-10	-1.127
110085608	chr4:110085608:G:A	2.82119e-11	-2.52431e-10	-0.926984	0.000191777	-2.52431e-10	-0.941516
110085629	chr4:110085629:G:A	1.26908e-11	-1.82235	0.0965001	0.000165709	-1.36088	0.273263
110086027	chr4:110086027:A:C	7.16187e-11	-2.52431e-10	0.00462819	0.000542182	-2.52431e-10	0.0977528
110086154	chr4:110086154:C:G	2.07528e-10	-2.52431e-10	1.06854	0.00158818	-2.52431e-10	1.17249
110086189	chr4:110086189:G:A	9.42293e-10	-0.547684	3.12927	0.0041851	-1.57306	3.7145
110086581	chr4:110086581:A:G	5.42251e-11	-1.89766	1.62408	0.000666513	-1.75606	2.06027
110086621	chr4:110086621:C:T	1.82783e-11	-1.36102	-3.28476e-10	8.22046e-05	-1.78864	-3.28476e-10
110086935	chr4:110086935:C:G	2.12852e-11	0.0880987	-1.29681	0.000135594	0.00348511	-1.29167
110087212	chr4:110087212:G:A	1.61753e-11	-1.48324	-3.28476e-10	7.17314e-05	-1.92492	-3.28476e-10
110087239	chr4:110087239:C:T	1.903e-11	-1.32071	-3.28476e-10	0.000165089	-1.09137	-3.28476e-10
110087412	chr4:110087412:T:C	2.08085e-11	-2.52431e-10	-1.23137	0.000142409	-2.52431e-10	-1.23915
110087611	chr4:110087611:T:G	2.85309e-11	-2.52431e-10	-0.915739	0.000204848	-2.52431e-10	-0.875583
110087652	chr4:110087652:C:T	1.9557e-11	-2.52431e-10	-1.29339	0.000134289	-2.52431e-10	-1.29785
110087823	chr4:110087823:C:T	6.83839e-12	-1.3298	-1.01437	2.59733e-05	-1.96113	-0.979655
110087832	chr4:110087832:A:T	1.88797e-11	-1.26859	-0.0600444	0.000173695	-1.03323	-0.00731141
110087891	chr4:110087891:C:T	2.57892e-11	-2.52431e-10	-1.01677	0.000179604	-2.52431e-10	-1.0071
110087967	chr4:110087967:C:T	9.54043e-10	-0.597643	3.19162	0.00435427	-1.59874	3.7798
110087998	chr4:110087998:A:AT	1.95798e-11	-2.52431e-10	-1.29223	0.000134433	-2.52431e-10	-1.29678
110088115	chr4:110088115:C:T	7.67945e-12	-1.07705	-1.15113	4.57892e-05	-1.25676	-1.11704
110088220	chr4:110088220:G:T	6.95434e-11	-2.52431e-10	-0.0247774	0.000525911	-2.52431e-10	0.0672836
110088232	chr4:110088232:A:T	5.02431e-11	-1.89403	1.54417	0.000608678	-1.76109	1.97453
110088344	chr4:110088344:C:T	2.06374e-11	-2.52431e-10	-1.23962	0.000144323	-2.52431e-10	-1.2258
110088437	chr4:110088437:T:G	1.97203e-11	-2.52431e-10	-1.28508	0.000135332	-2.52431e-10	-1.29012
110089150	chr4:110089150:ATTTAT:A	1.96146e-11	-1.29045	-3.28476e-10	0.000170724	-1.0578	-3.28476e-10
110089286	chr4:110089286:C:T	7.28538e-12	-1.27499	-1.00586	2.61415e-05	-1.96366	-0.970668
110089309	chr4:110089309:T:C	5.35675e-11	-1.88795	1.60216	0.000640522	-1.77209	2.03653
110089581	chr4:110089581:T:G	5.34336e-11	-1.90265	1.61436	0.000666354	-1.74563	2.0496
110089589	chr4:110089589:A:G	2.23849e-11	-2.52431e-10	-1.15834	0.000152782	-2.52431e-10	-1.16883
110089698	chr4:110089698:TGA:T	1.09449e-10	-0.128913	0.557643	0.000564955	-0.525317	0.664214
110089841	chr4:110089841:T:C	4.37418e-11	-2.52431e-10	-0.488424	0.000304842	-2.52431e-10	-0.478056
110090137	chr4:110090137:A:T	2.76645e-11	-2.52431e-10	-0.946576	0.000196523	-2.52431e-10	-0.917071
110090148	chr4:110090148:T:C	2.1189e-11	-0.128393	-1.08485	0.000103112	-0.503744	-1.05828
110090371	chr4:110090371:T:C	1.50348e-11	-1.55636	-3.28476e-10	7.00116e-05	-1.94919	-3.28476e-10
110090446	chr4:110090446:T:C	2.57557e-11	-2.52431e-10	-1.01807	0.000179368	-2.52431e-10	-1.00841
110090559	chr4:110090559:A:G	9.59147e-12	-0.684837	-1.32102	1.84801e-05	-1.9593	-1.32186
110090638	chr4:110090638:C:T	2.67617e-12	-1.96124	-1.3211	4.35321e-05	-1.10194	-1.32241
110090836	chr4:110090836:T:C	9.25083e-12	-0.720784	-1.32123	1.94602e-05	-1.91133	-1.31815
110090854	chr4:110090854:C:T	2.35023e-11	-2.52431e-10	-1.10963	0.000164543	-2.52431e-10	-1.09468
110091763	chr4:110091763:C:T	8.56409e-12	-0.916412	-1.20274	4.8468e-05	-1.14206	-1.17488
110091765	chr4:110091765:CCT:C	8.28551e-12	-1.63257	-0.519648	8.74505e-05	-1.29423	-0.432543
110092103	chr4:110092103:G:T	2.74796e-11	-2.52431e-10	-0.953283	0.000186859	-2.52431e-10	-0.967495
110092343	chr4:110092343:G:A	2.19786e-11	-2.52431e-10	-1.17666	0.00015007	-2.52431e-10	-1.18675
110092591	chr4:110092591:G:A	1.90275e-11	-2.52431e-10	-1.32084	0.000132341	-2.52431e-10	-1.31247
110092631	chr4:110092631:C:T	2.58266e-10	-2.52431e-10	1.28726	0.0019852	-2.52431e-10	1.39563
110092741	chr4:110092741:G:T	8.54355e-12	-1.16703	-0.954522	4.99071e-05	-1.38166	-0.906028
110092795	chr4:110092795:C:A	4.65188e-11	-1.91105	1.48418	0.00059405	-1.72145	1.91056
110093057	chr4:110093057:G:A	1.92323e-11	-2.52431e-10	-1.31014	0.000132527	-2.52431e-10	-1.31106
110093354	chr4:110093354:T:C	2.16726e-11	-2.52431e-10	-1.19068	0.00014806	-2.52431e-10	-1.20023
110093439	chr4:110093439:T:C	3.44953e-11	-0.725904	-3.28476e-10	8.78624e-05	-1.72208	-3.28476e-10
110093499	chr4:110093499:T:G	1.44133e-11	-1.83005	0.231477	0.000132658	-1.83179	0.521716
110094030	chr4:110094030:T:C	7.42449e-12	-1.30097	-0.960976	2.73865e-05	-1.96263	-0.925168
110094088	chr4:110094088:A:C	2.76762e-11	-2.52431e-10	-0.946155	0.000188141	-2.52431e-10	-0.960655
110094118	chr4:110094118:A:G	8.94202e-12	-0.757111	-1.31886	1.9395e-05	-1.91788	-1.31495
110094239	chr4:110094239:A:C	2.50801e-11	-2.52431e-10	-1.04465	0.000172816	-2.52431e-10	-1.04562
110094858	chr4:110094858:T:C	7.05117e-12	-1.00607	-1.30747	1.88867e-05	-1.95851	-1.30088
110095535	chr4:110095535:T:A	2.54023e-11	-2.52431e-10	-1.03189	0.00017776	-2.52431e-10	-1.01741
110095549	chr4:110095549:C:T	1.93331e-11	-2.52431e-10	-1.30491	0.000133215	-2.52431e-10	-1.30589
110095663	chr4:110095663:A:G	1.90503e-11	-2.52431e-10	-1.31964	0.000131457	-2.52431e-10	-1.31917
110095807	chr4:110095807:G:GA	8.03735e-12	-1.67896	-0.50367	8.30552e-05	-1.36204	-0.416304
110095921	chr4:110095921:T:C	1.87723e-11	-1.33435	-3.28476e-10	0.000162891	-1.10477	-3.28476e-10
110095936	chr4:110095936:A:G	2.3346e-11	-1.89631	0.780012	0.000261295	-1.73795	1.10575
110096003	chr4:110096003:C:T	5.96501e-12	-1.68986	-0.790956	6.15578e-05	-1.36146	-0.716413
110096388	chr4:110096388:G:A	2.49413e-11	-2.52431e-10	-1.0502	0.000171855	-2.52431e-10	-1.0512
110096400	chr4:110096400:T:G	4.09782e-12	-1.71003	-1.14625	3.01026e-05	-1.64474	-1.1485
110096407	chr4:110096407:G:A	2.39306e-11	-2.52431e-10	-1.09157	0.000170131	-2.52431e-10	-1.06128
110097034	chr4:110097034:G:A	6.87587e-12	-1.85689	-0.48182	6.56386e-05	-1.59626	-0.417421
110097074	chr4:110097074:G:A	4.66858e-12	-1.83493	-0.890941	0.000112058	-0.676426	-0.802406
110097126	chr4:110097126:C:T	1.29812e-11	-1.96158	0.258356	0.000119178	-1.80922	0.391991
110097167	chr4:110097167:G:A	1.91414e-11	-2.52431e-10	-1.31488	0.000133298	-2.52431e-10	-1.30526
110097502	chr4:110097502:T:A	1.92066e-11	-2.52431e-10	-1.31148	0.000133188	-2.52431e-10	-1.30609
110097533	chr4:110097533:T:A	1.55749e-11	-1.86913	0.348062	0.000161967	-1.59539	0.484934
110098023	chr4:110098023:AG:A	1.89767e-11	-2.52431e-10	-1.32351	0.000130892	-2.52431e-10	-1.32348
110098024	chr4:110098024:G:C	8.81337e-12	-1.7893	-0.301159	5.40514e-05	-1.96224	-0.245678
110098070	chr4:110098070:C:T	4.25639e-12	-1.90913	-0.909179	3.60123e-05	-1.79678	-0.817209
110098076	chr4:110098076:T:C	1.94971e-11	-2.52431e-10	-1.29646	0.000133999	-2.52431e-10	-1.30002
110098270	chr4:110098270:A:T	1.26515e-11	-1.72895	-3.28476e-10	6.90253e-05	-1.96338	-3.28476e-10
110098289	chr4:110098289:TACA:T	6.13352e-12	-1.69804	-0.754922	3.39553e-05	-1.91299	-0.759811
110098468	chr4:110098468:C:T	2.63765e-11	-2.52431e-10	-0.994255	0.000184714	-2.52431e-10	-0.979042
110098480	chr4:110098480:A:G	1.58538e-11	-1.88866	0.385338	0.000161612	-1.63596	0.523317
110098491	chr4:110098491:A:G	7.63136e-12	-1.00854	-1.22592	0.000126227	-0.156518	-1.20325
110098606	chr4:110098606:G:T	3.93794e-12	-1.76522	-1.13085	2.554e-05	-1.85569	-1.10191
110098775	chr4:110098775:T:C	1.58777e-11	-1.87476	0.372945	0.000164273	-1.60705	0.510733
110098809	chr4:110098809:C:T	4.5013e-12	-1.9623	-0.800058	0.000113448	-0.707037	-0.759464
110098838	chr4:110098838:T:C	2.24233e-11	-2.52431e-10	-1.15663	0.000159639	-2.52431e-10	-1.12493
110098973	chr4:110098973:G:A	5.41615e-12	-1.75323	-0.824113	3.58135e-05	-1.84664	-0.772882
110099208	chr4:110099208:C:T	1.93479e-11	-1.87677	0.572626	0.000201003	-1.61469	0.720157
110099258	chr4:110099258:TA:T	1.90861e-11	-1.87332	0.555557	0.000198852	-1.60772	0.702434
110099562	chr4:110099562:C:G	1.89768e-11	-2.52431e-10	-1.32351	0.000130891	-2.52431e-10	-1.32348
110099751	chr4:110099751:A:G	1.69776e-11	-1.87738	0.442552	0.000175645	-1.61248	0.58309
110099862	chr4:110099862:G:A	5.46767e-12	-1.69943	-0.86844	3.58534e-05	-1.79871	-0.819701
110099952	chr4:110099952:C:A	2.10585e-11	-2.52431e-10	-1.21942	0.000142981	-2.52431e-10	-1.23514
110100111	chr4:110100111:G:A	1.89777e-11	-2.52431e-10	-1.32346	0.000130934	-2.52431e-10	-1.32316
110100136	chr4:110100136:CTGGCCATATTTATAA:C	1.65531e-11	-0.208128	-1.25202	0.000290356	0.710893	-1.23763
110100238	chr4:110100238:G:C	1.00096e-11	-1.96318	-3.28476e-10	6.95729e-05	-1.95547	-3.28476e-10
110100505	chr4:110100505:T:A	2.27519e-11	-2.52431e-10	-1.14208	0.00015329	-2.52431e-10	-1.16552
110100538	chr4:110100538:T:C	2.09337e-11	-2.52431e-10	-1.22537	0.000142208	-2.52431e-10	-1.24056
110100602	chr4:110100602:A:T	1.78676e-11	-1.8854	0.501656	0.000183439	-1.63266	0.646693
110100835	chr4:110100835:A:G	2.19885e-11	-2.52431e-10	-1.17621	0.000153468	-2.52431e-10	-1.16436
110100913	chr4:110100913:A:G	4.19509e-12	-1.84091	-0.991908	2.54461e-05	-1.9515	-1.00979
110101127	chr4:110101127:C:T	1.84496e-11	-1.92183	0.570148	0.000181953	-1.71165	0.717547
110101173	chr4:110101173:A:G	1.71625e-11	-1.91996	0.495956	0.000169437	-1.70411	0.638741
110101198	chr4:110101198:C:T	2.56691e-11	-2.52431e-10	-1.02144	0.000177495	-2.52431e-10	-1.01891
110101207	chr4:110101207:T:C	1.79233e-11	-1.91381	0.53319	0.00017855	-1.69232	0.67934
110101260	chr4:110101260:G:A	1.8053e-11	-1.89121	0.517796	0.000184719	-1.64217	0.663151
110101464	chr4:110101464:A:G	1.61236e-11	-1.91474	0.428299	0.000160025	-1.69086	0.568338
110101518	chr4:110101518:T:C	1.49092e-11	-1.90269	0.337933	0.000149319	-1.66742	0.475653
110102551	chr4:110102551:T:C	3.30845e-12	-1.8508	-1.21945	2.05666e-05	-1.94266	-1.23152
110103372	chr4:110103372:A:G	1.6441e-11	-1.94305	0.4761	0.000156771	-1.75964	0.616573
110103482	chr4:110103482:T:C	1.99286e-11	-2.52431e-10	-1.27457	0.000137378	-2.52431e-10	-1.27512
110103603	chr4:110103603:T:C	2.48688e-11	-2.52431e-10	-1.05311	0.000167244	-2.52431e-10	-1.0784
110103649	chr4:110103649:G:A	1.81107e-11	-1.37022	-3.28476e-10	8.07966e-05	-1.80591	-3.28476e-10
110103697	chr4:110103697:C:T	4.37541e-12	-1.59035	-1.20038	2.42276e-05	-1.81779	-1.19257
110103783	chr4:110103783:AAGTGTAAAG:A	1.51978e-11	-1.93203	0.386456	0.000147744	-1.72561	0.523241
110104079	chr4:110104079:T:G	1.74446e-11	-1.93385	0.526152	0.000169817	-1.73318	0.670055
110104158	chr4:110104158:A:G	1.04472e-11	-1.96411	0.0437156	8.64513e-05	-1.84533	0.107064
110104360	chr4:110104360:G:A	2.10251e-11	-2.52431e-10	-1.22101	0.000143541	-2.52431e-10	-1.23123
110104378	chr4:110104378:T:C	4.29991e-12	-1.55861	-1.24952	2.65594e-05	-1.66539	-1.25307
110104564	chr4:110104564:T:C	8.59471e-12	-1.01133	-1.10425	6.98581e-05	-0.852837	-1.09855
110104655	chr4:110104655:C:T	1.08365e-11	-1.88381	-3.28476e-10	0.00010806	-1.51516	-3.28476e-10
110105037	chr4:110105037:C:CT	2.57884e-11	-2.52431e-10	-1.0168	0.000177883	-2.52431e-10	-1.01673
110105269	chr4:110105269:T:C	1.94705e-11	-2.52431e-10	-1.29783	0.000133854	-2.52431e-10	-1.3011
110105363	chr4:110105363:C:T	2.23143e-11	-2.52431e-10	-1.1615	0.000152865	-2.52431e-10	-1.16829
110105364	chr4:110105364:A:G	1.92995e-11	-1.92871	0.622062	0.000189261	-1.72255	0.76783
110105657	chr4:110105657:A:G	2.26049e-11	-2.52431e-10	-1.14856	0.000157246	-2.52431e-10	-1.14004
110105858	chr4:110105858:G:A	1.92262e-11	-2.52431e-10	-1.31045	0.000131895	-2.52431e-10	-1.31584
110105906	chr4:110105906:A:C	2.06307e-11	-2.52431e-10	-1.23995	0.000140237	-2.52431e-10	-1.25452
110105941	chr4:110105941:A:G	1.69632e-11	-1.91358	0.477895	0.000169953	-1.68055	0.618215
110106013	chr4:110106013:T:C	2.6824e-11	-2.52431e-10	-0.97743	0.000184804	-2.52431e-10	-0.978553
110106079	chr4:110106079:G:T	2.06617e-11	-2.52431e-10	-1.23845	0.000142047	-2.52431e-10	-1.24169
110106141	chr4:110106141:T:C	2.07041e-11	-2.52431e-10	-1.2364	0.00014069	-2.52431e-10	-1.25129
110106506	chr4:110106506:G:C	1.76798e-11	-1.9049	0.510595	0.000179393	-1.66025	0.65198
110106665	chr4:110106665:T:C	4.67449e-12	-1.48259	-1.24202	2.49492e-05	-1.73524	-1.24577
110106787	chr4:110106787:TA:T	1.64566e-11	-1.90913	0.443135	0.000165673	-1.66974	0.581913
110106897	chr4:110106897:A:G	1.70085e-11	-1.91506	0.482043	0.000169337	-1.68825	0.622288
110107320	chr4:110107320:A:G	4.18434e-12	-1.94678	-0.888598	4.1373e-05	-1.7015	-0.773721
110107494	chr4:110107494:A:G	1.99581e-11	-2.52431e-10	-1.27309	0.000137575	-2.52431e-10	-1.27368
110107576	chr4:110107576:T:C	1.2814e-11	-0.57692	-1.13927	0.000206281	0.238659	-1.10727
110108722	chr4:110108722:T:C	1.89765e-11	-2.52431e-10	-1.32353	0.000130891	-2.52431e-10	-1.32349
110108919	chr4:110108919:T:C	1.08701e-11	-1.92609	0.0453726	8.68121e-05	-1.95949	0.225392
110109060	chr4:110109060:C:T	2.09e-11	-2.52431e-10	-1.22698	0.000148396	-2.52431e-10	-1.19797
110109163	chr4:110109163:T:C	2.16235e-11	-2.52431e-10	-1.19295	0.00014648	-2.52431e-10	-1.21096
110109586	chr4:110109586:C:A	2.02451e-11	-2.52431e-10	-1.25882	0.000138118	-2.52431e-10	-1.26974
110109631	chr4:110109631:T:C	7.0119e-12	-1.21992	-1.0992	2.31295e-05	-1.9514	-1.10534
110109980	chr4:110109980:G:A	1.03419e-10	-2.52431e-10	0.372061	0.000771128	-2.52431e-10	0.450005
110110824	chr4:110110824:C:A	6.36647e-12	-1.26967	-1.14602	4.80382e-05	-1.18472	-1.14113
110110892	chr4:110110892:G:A	2.88771e-12	-1.96135	-1.24491	2.15957e-05	-1.8947	-1.23065
110111154	chr4:110111154:G:A	1.40554e-11	-1.62372	-3.28476e-10	6.93738e-05	-1.95834	-3.28476e-10
110111333	chr4:110111333:A:G	1.77807e-11	-0.548678	-0.839938	6.1281e-05	-1.28317	-0.799205
110111864	chr4:110111864:A:G	5.60642e-12	-1.37912	-1.16369	3.41673e-05	-1.49521	-1.17137
110112024	chr4:110112024:A:G	9.50528e-12	-1.96327	-0.051613	8.27915e-05	-1.77467	-0.00685075
110112318	chr4:110112318:T:C	1.94898e-11	-1.29683	-3.28476e-10	0.000238127	-0.725043	-3.28476e-10
110112394	chr4:110112394:T:C	2.42233e-11	-1.94556	0.866152	0.000205205	-1.80402	0.930178
110112780	chr4:110112780:A:T	2.46767e-11	-2.52431e-10	-1.06087	0.000169155	-2.52431e-10	-1.06704
110112922	chr4:110112922:C:G	3.9393e-11	-1.25399	0.66085	0.000164121	-1.79987	0.702624
110112943	chr4:110112943:G:A	2.62192e-11	-2.52431e-10	-1.00024	0.000181292	-2.52431e-10	-0.997743
110113408	chr4:110113408:CT:C	1.2044e-11	-0.513252	-1.26491	0.000108787	-0.253683	-1.25477
110113444	chr4:110113444:G:A	2.62625e-11	-2.52431e-10	-0.998587	0.000182857	-2.52431e-10	-0.989144
110113537	chr4:110113537:C:T	2.12762e-11	-2.52431e-10	-1.20914	0.000148859	-2.52431e-10	-1.19485
110113621	chr4:110113621:A:G	2.02845e-11	-2.52431e-10	-1.25687	0.000141785	-2.52431e-10	-1.24354
110114049	chr4:110114049:G:A	1.07964e-11	-1.88752	-3.28476e-10	7.0893e-05	-1.93668	-3.28476e-10
110114077	chr4:110114077:T:C	5.61048e-10	3.37753	-1.31445	0.000170843	0.254539	-1.31164
110114650	chr4:110114650:T:G	1.32448e-11	-1.68312	-3.28476e-10	9.89296e-05	-1.60344	-3.28476e-10
110115030	chr4:110115030:C:T	2.09127e-11	-2.52431e-10	-1.22637	0.000146117	-2.52431e-10	-1.21344
110115181	chr4:110115181:G:A	2.45812e-11	-2.52431e-10	-1.06474	0.000173808	-2.52431e-10	-1.0399
110115246	chr4:110115246:C:T	6.00735e-12	-1.93906	-0.534679	4.17789e-05	-1.94923	-0.516226
110115540	chr4:110115540:C:T	2.76344e-12	-1.9499	-1.30035	2.32563e-05	-1.75454	-1.29673
110115625	chr4:110115625:C:T	2.71626e-12	-1.94777	-1.3197	2.28789e-05	-1.74961	-1.31803
110115696	chr4:110115696:C:A	3.76463e-12	-1.70614	-1.23494	2.77969e-05	-1.6372	-1.23572
110115820	chr4:110115820:G:A	1.91705e-11	-2.52431e-10	-1.31335	0.000133207	-2.52431e-10	-1.30594
110115913	chr4:110115913:C:T	1.96929e-11	-2.52431e-10	-1.28647	0.0001365	-2.52431e-10	-1.28152
110116088	chr4:110116088:A:AT	1.95054e-11	-2.52431e-10	-1.29604	0.000134076	-2.52431e-10	-1.29944
110116093	chr4:110116093:A:C	1.07848e-10	1.51061	-1.09662	0.00017583	0.0264879	-1.05482
110116198	chr4:110116198:T:C	2.55243e-11	-2.52431e-10	-1.0271	0.000178888	-2.52431e-10	-1.01109
110116416	chr4:110116416:C:T	2.31768e-11	-2.52431e-10	-1.12358	0.000161757	-2.52431e-10	-1.11175
110116495	chr4:110116495:A:C	2.22917e-11	-2.52431e-10	-1.16252	0.000153148	-2.52431e-10	-1.16645
110117463	chr4:110117463:A:C	1.98655e-11	-2.52431e-10	-1.27774	0.000136549	-2.52431e-10	-1.28117
110118482	chr4:110118482:T:C	2.35622e-11	-2.52431e-10	-1.10708	0.000161528	-2.52431e-10	-1.11317
110119496	chr4:110119496:G:C	1.49926e-11	-1.55917	-3.28476e-10	7.0331e-05	-1.94464	-3.28476e-10
110119579	chr4:110119579:C:T	2.09513e-11	-2.52431e-10	-1.22453	0.00014524	-2.52431e-10	-1.21946
110119921	chr4:110119921:A:G	2.27085e-11	-2.52431e-10	-1.14399	0.000158532	-2.52431e-10	-1.1319
110120331	chr4:110120331:CAAAAAAT:C	1.14332e-11	-1.83021	-3.28476e-10	8.47999e-05	-1.75755	-3.28476e-10
110120668	chr4:110120668:G:C	1.03488e-11	-1.96397	0.0341192	7.52498e-05	-1.93414	0.0571088
110121042	chr4:110121042:C:G	2.36065e-11	-2.52431e-10	-1.10521	0.000161828	-2.52431e-10	-1.11132
110121180	chr4:110121180:G:T	3.92774e-11	-2.52431e-10	-0.596079	0.000276835	-2.52431e-10	-0.574428
110121486	chr4:110121486:G:A	1.9191e-11	-2.52431e-10	-1.31229	0.000132738	-2.52431e-10	-1.30947
110121517	chr4:110121517:T:C	9.86819e-11	-2.52431e-10	0.325173	0.000693993	-2.52431e-10	0.344612
110121684	chr4:110121684:T:G	2.98054e-12	-1.85841	-1.31621	3.79353e-05	-1.2452	-1.31677
110121786	chr4:110121786:T:A	1.29597e-10	-0.167162	0.764861	0.00164457	0.366459	0.840929
110121965	chr4:110121965:G:C	4.07244e-11	-2.52431e-10	-0.5599	0.000285674	-2.52431e-10	-0.542996
110122361	chr4:110122361:T:A	1.90296e-11	-2.52431e-10	-1.32073	0.000131228	-2.52431e-10	-1.32092
110123089	chr4:110123089:C:T	5.11603e-12	-1.96405	-0.6703	5.83049e-05	-1.47981	-0.652357
110123177	chr4:110123177:T:C	2.34258e-11	-2.52431e-10	-1.11289	0.000163709	-2.52431e-10	-1.09976
110123180	chr4:110123180:T:C	2.42396e-11	-2.52431e-10	-1.07874	0.000169539	-2.52431e-10	-1.06477
110123710	chr4:110123710:C:T	2.04385e-11	-2.52431e-10	-1.24931	0.000141597	-2.52431e-10	-1.24486
110123861	chr4:110123861:C:T	4.46621e-11	0.796204	-1.26381	9.33572e-05	-0.408709	-1.25271
110123875	chr4:110123875:A:G	1.66198e-11	-1.45613	-3.28476e-10	0.000417049	-0.164645	-3.28476e-10
110123999	chr4:110123999:C:A	3.24855e-11	-2.52431e-10	-0.785933	0.000227174	-2.52431e-10	-0.772133
110124115	chr4:110124115:C:T	2.02195e-11	-2.52431e-10	-1.26008	0.000141196	-2.52431e-10	-1.2477
110124517	chr4:110124517:G:C	9.41448e-12	-1.96247	-0.0620105	6.99617e-05	-1.91027	-0.0396355
110124789	chr4:110124789:G:A	1.89765e-11	-2.52431e-10	-1.32353	0.000130891	-2.52431e-10	-1.32348
110125393	chr4:110125393:C:T	2.26379e-11	-2.52431e-10	-1.1471	0.000157764	-2.52431e-10	-1.13675
110126304	chr4:110126304:C:T	2.13302e-11	-2.52431e-10	-1.2066	0.000149586	-2.52431e-10	-1.18998
110126641	chr4:110126641:T:A	9.68915e-11	-0.768792	1.07566	0.000330381	-1.47199	1.07438
110127523	chr4:110127523:T:A	8.6535e-11	-2.52431e-10	0.193822	0.000608201	-2.52431e-10	0.212657
110128182	chr4:110128182:C:G	2.81218e-11	-2.52431e-10	-0.930183	0.000194508	-2.52431e-10	-0.927378
110128334	chr4:110128334:T:C	1.56438e-10	-0.117139	0.90307	0.0022875	0.556337	0.98103
110128469	chr4:110128469:T:C	2.10106e-11	-2.52431e-10	-1.2217	0.000147915	-2.52431e-10	-1.20121
110128737	chr4:110128737:C:T	2.18567e-11	-2.52431e-10	-1.18222	0.000153954	-2.52431e-10	-1.16119
110128774	chr4:110128774:C:T	4.66062e-12	-1.86595	-0.861626	3.06131e-05	-1.93731	-0.839112
110129047	chr4:110129047:T:C	1.11985e-11	-1.85095	-3.28476e-10	0.000107123	-1.52388	-3.28476e-10
110129677	chr4:110129677:G:A	2.10626e-11	-2.52431e-10	-1.21923	0.000146439	-2.52431e-10	-1.21124
110130106	chr4:110130106:C:T	3.68224e-11	-2.52431e-10	-0.660621	0.000257784	-2.52431e-10	-0.645728
110130330	chr4:110130330:C:T	5.65211e-12	-1.2479	-1.2868	6.30641e-05	-0.76846	-1.28524
110130365	chr4:110130365:T:C	1.05929e-11	-1.90655	-3.28476e-10	9.77034e-05	-1.61591	-3.28476e-10
110130741	chr4:110130741:A:G	2.50666e-11	-2.52431e-10	-1.04519	0.000171686	-2.52431e-10	-1.05218
110130900	chr4:110130900:C:T	6.3867e-12	-1.16189	-1.25062	5.19777e-05	-0.994267	-1.25277
110131166	chr4:110131166:T:A	7.69272e-11	-0.937832	1.01396	0.000288153	-1.54732	1.01297
110131336	chr4:110131336:T:C	2.13483e-11	-2.52431e-10	-1.20576	0.000148804	-2.52431e-10	-1.19522
110131814	chr4:110131814:C:T	1.14122e-11	-1.83204	-3.28476e-10	6.89892e-05	-1.9639	-3.28476e-10
110131966	chr4:110131966:AG:A	2.35045e-11	-2.52431e-10	-1.10953	0.00016714	-2.52431e-10	-1.07902
110132189	chr4:110132189:G:A	2.29984e-11	-2.52431e-10	-1.1313	0.000158026	-2.52431e-10	-1.13509
110132470	chr4:110132470:AAG:A	2.53236e-11	-2.52431e-10	-1.03499	0.0001752	-2.52431e-10	-1.03192
110132496	chr4:110132496:G:A	1.70199e-11	-0.157511	-1.27483	3.83246e-05	-1.27748	-1.27427
110132592	chr4:110132592:C:T	1.96689e-11	-2.52431e-10	-1.28769	0.000135464	-2.52431e-10	-1.28914
110132768	chr4:110132768:A:T	1.81196e-11	-1.36973	-3.28476e-10	0.000110632	-1.49164	-3.28476e-10
110132939	chr4:110132939:G:A	2.08954e-11	-2.52431e-10	-1.2272	0.000142478	-2.52431e-10	-1.23866
110133060	chr4:110133060:C:T	2.38676e-09	4.44423	-0.933268	0.00029182	0.373009	-0.894721
110133096	chr4:110133096:A:T	4.10141e-12	-1.55319	-1.30221	6.29712e-05	-0.754767	-1.3004
110133184	chr4:110133184:A:G	2.33397e-11	-2.52431e-10	-1.11657	0.000162532	-2.52431e-10	-1.10698
110133239	chr4:110133239:G:C	1.01614e-11	-1.94813	-3.28476e-10	7.11341e-05	-1.93328	-3.28476e-10
110133326	chr4:110133326:G:T	2.23161e-11	-2.52431e-10	-1.16142	0.00015436	-2.52431e-10	-1.15856
110133576	chr4:110133576:G:A	2.47921e-11	-2.52431e-10	-1.0562	0.000178216	-2.52431e-10	-1.01486
110134020	chr4:110134020:T:C	3.78651e-12	-1.69571	-1.23957	2.86664e-05	-1.5928	-1.24932
110134249	chr4:110134249:C:T	1.3317e-11	-1.67769	-3.28476e-10	7.16019e-05	-1.92673	-3.28476e-10
110134279	chr4:110134279:G:A	5.2944e-12	-1.39764	-1.20244	2.05396e-05	-1.96357	-1.21193
110134365	chr4:110134365:G:C	2.40144e-11	-2.52431e-10	-1.08807	0.000166019	-2.52431e-10	-1.08575
110134402	chr4:110134402:C:T	3.27012e-09	4.75779	-0.931931	0.00035505	0.570835	-0.896426
110136203	chr4:110136203:T:C	1.94199e-11	-2.52431e-10	-1.30043	0.000135153	-2.52431e-10	-1.29144
110136389	chr4:110136389:C:T	2.20577e-11	-2.52431e-10	-1.17307	0.000155912	-2.52431e-10	-1.14856
110136662	chr4:110136662:C:T	2.16449e-11	-2.52431e-10	-1.19196	0.000150078	-2.52431e-10	-1.1867
110137099	chr4:110137099:A:C	4.06843e-12	-1.75723	-1.10624	2.98474e-05	-1.6808	-1.12096
110137221	chr4:110137221:T:C	1.60768e-11	-1.48935	-3.28476e-10	9.94284e-05	-1.59841	-3.28476e-10
110137482	chr4:110137482:T:C	2.68032e-11	-2.52431e-10	-0.978205	0.000187091	-2.52431e-10	-0.966253
110137969	chr4:110137969:G:A	3.94373e-11	-0.743311	0.151296	0.000280348	-0.713979	0.152163
110138026	chr4:110138026:T:C	2.37446e-11	-2.52431e-10	-1.09937	0.000163825	-2.52431e-10	-1.09905
110138042	chr4:110138042:G:A	2.13562e-11	-2.52431e-10	-1.20539	0.000146682	-2.52431e-10	-1.20958
110138636	chr4:110138636:C:G	1.32557e-11	-1.6823	-3.28476e-10	0.000159714	-1.12447	-3.28476e-10
110138762	chr4:110138762:C:T	2.29494e-11	-2.52431e-10	-1.13344	0.0001587	-2.52431e-10	-1.13084
110139339	chr4:110139339:A:G	1.91062e-11	-2.52431e-10	-1.31672	0.000132086	-2.52431e-10	-1.31439
110139426	chr4:110139426:T:C	5.87595e-11	-0.193274	-3.28476e-10	0.000178821	-1.01146	-3.28476e-10
110139449	chr4:110139449:A:G	1.9078e-11	-2.52431e-10	-1.31819	0.000132124	-2.52431e-10	-1.31411
110139787	chr4:110139787:T:A	2.63412e-11	-2.52431e-10	-0.995595	0.000185134	-2.52431e-10	-0.976767
110139798	chr4:110139798:A:G	1.71115e-11	-1.42698	-3.28476e-10	7.45731e-05	-1.88607	-3.28476e-10
110139842	chr4:110139842:G:A	1.2005e-11	-1.82674	0.0453323	0.000142265	-1.31702	0.0768593
110139960	chr4:110139960:G:A	2.67622e-11	-2.52431e-10	-0.979737	0.000185098	-2.52431e-10	-0.976966
110140187	chr4:110140187:A:G	1.04804e-11	-1.91723	-3.28476e-10	6.91551e-05	-1.9615	-3.28476e-10
110140307	chr4:110140307:T:C	4.76218e-11	-2.52431e-10	-0.403437	0.000329539	-2.52431e-10	-0.400156
110140501	chr4:110140501:T:C	3.54419e-11	-2.52431e-10	-0.698833	0.000251019	-2.52431e-10	-0.67232
110140748	chr4:110140748:G:A	2.32945e-11	-1.78831	0.6698	0.000137244	-1.95002	0.67393
110140853	chr4:110140853:T:C	2.73011e-11	-2.52431e-10	-0.9598	0.00018529	-2.52431e-10	-0.975925
110140974	chr4:110140974:G:A	3.4394e-11	-2.52431e-10	-0.728845	0.000240923	-2.52431e-10	-0.713374
110141219	chr4:110141219:A:G	2.23006e-11	-2.52431e-10	-1.16211	0.000152496	-2.52431e-10	-1.17071
110141227	chr4:110141227:C:G	4.20913e-12	-1.69689	-1.13258	2.26891e-05	-1.93302	-1.14294
110141264	chr4:110141264:T:C	3.43974e-12	-1.74608	-1.28525	2.35952e-05	-1.75601	-1.2808
110141272	chr4:110141272:A:G	1.93611e-11	-2.52431e-10	-1.30346	0.000133601	-2.52431e-10	-1.30299
110141490	chr4:110141490:G:C	1.92339e-11	-2.52431e-10	-1.31005	0.00013269	-2.52431e-10	-1.30984
110141650	chr4:110141650:T:G	8.82696e-12	-1.38966	-0.699253	5.41742e-05	-1.49961	-0.706032
110141823	chr4:110141823:C:G	1.89996e-11	-2.52431e-10	-1.32231	0.000130926	-2.52431e-10	-1.32322
110142079	chr4:110142079:T:C	2.16649e-11	-2.52431e-10	-1.19103	0.000149319	-2.52431e-10	-1.19176
110142102	chr4:110142102:G:A	2.46907e-11	-2.52431e-10	-1.0603	0.000166836	-2.52431e-10	-1.08084
110142163	chr4:110142163:T:C	6.37707e-11	-0.111434	-3.28476e-10	0.000206523	-0.867437	-3.28476e-10
110142455	chr4:110142455:C:CA	2.10615e-11	-2.52431e-10	-1.21928	0.00014559	-2.52431e-10	-1.21705
110142633	chr4:110142633:G:A	2.19231e-11	-2.52431e-10	-1.17919	0.000150317	-2.52431e-10	-1.1851
110142647	chr4:110142647:G:A	3.24544e-11	-2.52431e-10	-0.786892	0.000223705	-2.52431e-10	-0.787523
110142759	chr4:110142759:C:T	2.17451e-11	-2.52431e-10	-1.18734	0.000151698	-2.52431e-10	-1.17596
110142810	chr4:110142810:G:A	2.85873e-12	-1.93534	-1.28101	1.92693e-05	-1.96343	-1.2759
110142834	chr4:110142834:A:G	2.25327e-11	-1.15176	-3.28476e-10	0.000123965	-1.37785	-3.28476e-10
110142936	chr4:110142936:A:G	5.68812e-11	0.696863	-0.922626	0.000311132	0.472072	-0.929704
110143188	chr4:110143188:G:A	2.67312e-12	-1.95999	-1.3235	1.8386e-05	-1.96281	-1.32345
110143295	chr4:110143295:T:C	2.95059e-12	-1.86553	-1.31919	1.84825e-05	-1.95996	-1.32107
110143385	chr4:110143385:G:A	2.05785e-11	-2.52431e-10	-1.24248	0.000141847	-2.52431e-10	-1.2431
110143508	chr4:110143508:TTCTTA:T	3.36276e-11	-2.52431e-10	-0.75138	0.000229466	-2.52431e-10	-0.762093
110143629	chr4:110143629:AC:A	2.21645e-11	-2.52431e-10	-1.16824	0.000152658	-2.52431e-10	-1.16965
110143793	chr4:110143793:C:T	2.19772e-11	-2.52431e-10	-1.17672	0.000151375	-2.52431e-10	-1.17809
110143826	chr4:110143826:C:T	3.2723e-11	-2.52431e-10	-0.778651	0.000232195	-2.52431e-10	-0.750272
110144041	chr4:110144041:C:T	2.56506e-11	-1.02216	-3.28476e-10	0.000113721	-1.46411	-3.28476e-10
110144221	chr4:110144221:T:C	2.85878e-12	-1.91279	-1.30355	1.88174e-05	-1.96306	-1.30001
110144355	chr4:110144355:A:G	5.36058e-12	-1.73494	-0.852712	3.43296e-05	-1.80421	-0.857631
110144378	chr4:110144378:C:T	2.7444e-12	-1.94761	-1.30955	1.92408e-05	-1.93613	-1.30469
110144440	chr4:110144440:G:T	2.76934e-12	-1.92701	-1.32111	1.83938e-05	-1.96363	-1.32221
110144476	chr4:110144476:G:A	3.03246e-12	-1.85744	-1.29992	2.20626e-05	-1.79775	-1.30622
110144646	chr4:110144646:C:T	2.86192e-12	-1.91016	-1.30507	2.05334e-05	-1.86521	-1.31058
110144699	chr4:110144699:C:T	2.0167e-11	-2.52431e-10	-1.26268	0.000139032	-2.52431e-10	-1.26314
110145170	chr4:110145170:T:C	2.07232e-11	-2.52431e-10	-1.23547	0.000143898	-2.52431e-10	-1.22874
110145270	chr4:110145270:T:C	3.14266e-11	-2.52431e-10	-0.819074	0.00021662	-2.52431e-10	-0.819706
110145820	chr4:110145820:A:G	1.89773e-11	-2.52431e-10	-1.32348	0.000130954	-2.52431e-10	-1.323
110145903	chr4:110145903:C:T	2.80481e-12	-1.91567	-1.31973	1.84048e-05	-1.96408	-1.32116
110146277	chr4:110146277:A:G	1.94903e-11	-2.52431e-10	-1.29681	0.000135072	-2.52431e-10	-1.29204
110146278	chr4:110146278:C:T	2.1271e-11	-2.52431e-10	-1.20938	0.000147953	-2.52431e-10	-1.20095
110146296	chr4:110146296:A:G	2.0605e-11	-2.52431e-10	-1.24119	0.000143428	-2.52431e-10	-1.23201
110146354	chr4:110146354:G:A	2.02735e-11	-2.52431e-10	-1.25741	0.000139753	-2.52431e-10	-1.25797
110146494	chr4:110146494:A:G	3.55182e-12	-1.74362	-1.25564	2.09645e-05	-1.89958	-1.25544
110146716	chr4:110146716:G:A	2.70426e-12	-1.94961	-1.32229	1.85329e-05	-1.95527	-1.32303
110146996	chr4:110146996:A:C	1.89779e-11	-2.52431e-10	-1.32345	0.000130966	-2.52431e-10	-1.32291
110147329	chr4:110147329:T:C	3.89364e-11	-2.52431e-10	-0.604798	0.000262166	-2.52431e-10	-0.62887
110147879	chr4:110147879:C:T	1.89765e-11	-2.52431e-10	-1.32353	0.000130927	-2.52431e-10	-1.32321
110148058	chr4:110148058:G:A	2.10769e-11	-2.52431e-10	-1.21855	0.000145845	-2.52431e-10	-1.21531
110148354	chr4:110148354:G:A	2.34318e-11	-2.52431e-10	-1.11263	0.000168874	-2.52431e-10	-1.0687
110148674	chr4:110148674:G:A	1.89987e-11	-2.52431e-10	-1.32236	0.000131218	-2.52431e-10	-1.32099
110149238	chr4:110149238:A:G	1.89836e-11	-2.52431e-10	-1.32315	0.000131045	-2.52431e-10	-1.32231
110149296	chr4:110149296:A:G	7.25907e-12	-1.6431	-0.64138	4.53969e-05	-1.73449	-0.64791
110149585	chr4:110149585:A:C	1.89783e-11	-2.52431e-10	-1.32343	0.000130963	-2.52431e-10	-1.32293
110149631	chr4:110149631:A:G	1.00366e-11	-1.96049	-3.28476e-10	7.36317e-05	-1.89877	-3.28476e-10
110149941	chr4:110149941:T:G	1.90726e-11	-2.52431e-10	-1.31848	0.000131599	-2.52431e-10	-1.31809
110150202	chr4:110150202:G:A	1.90425e-11	-2.52431e-10	-1.32006	0.000131298	-2.52431e-10	-1.32038
110150498	chr4:110150498:C:T	2.14462e-11	-2.52431e-10	-1.20118	0.000147871	-2.52431e-10	-1.20151
110150772	chr4:110150772:G:A	3.53953e-11	-2.52431e-10	-0.700148	0.000251844	-2.52431e-10	-0.669038
110150833	chr4:110150833:A:G	4.75229e-12	-1.4578	-1.2503	2.78713e-05	-1.62773	-1.24252
110151058	chr4:110151058:T:A	3.03197e-11	-2.52431e-10	-0.854929	0.000211532	-2.52431e-10	-0.843473
110151162	chr4:110151162:T:C	2.39611e-11	-2.52431e-10	-1.0903	0.000164464	-2.52431e-10	-1.09516
110151297	chr4:110151297:AATTG:A	2.28316e-11	-2.52431e-10	-1.13858	0.000159229	-2.52431e-10	-1.1275
110151557	chr4:110151557:T:A	2.03337e-11	-2.52431e-10	-1.25445	0.000140221	-2.52431e-10	-1.25463
110151582	chr4:110151582:G:A	1.00412e-11	-1.96003	-3.28476e-10	7.37952e-05	-1.89656	-3.28476e-10
110151829	chr4:110151829:G:A	2.67189e-12	-1.96354	-1.3204	1.84705e-05	-1.95908	-1.3226
110151902	chr4:110151902:G:A	3.40227e-12	-1.7469	-1.29538	1.98054e-05	-1.91221	-1.29969
110152427	chr4:110152427:C:T	2.10946e-11	-2.52431e-10	-1.21771	0.000145823	-2.52431e-10	-1.21546
110152711	chr4:110152711:A:G	3.05907e-12	-1.82623	-1.32238	1.845e-05	-1.96232	-1.32046
110152751	chr4:110152751:T:C	3.58005e-12	-1.88387	-1.10748	2.30698e-05	-1.93208	-1.12725
110152932	chr4:110152932:G:A	5.39559e-12	-1.48368	-1.09747	3.20199e-05	-1.64705	-1.08445
110153036	chr4:110153036:T:A	1.9083e-11	-2.52431e-10	-1.31793	0.000131953	-2.52431e-10	-1.3154
110153306	chr4:110153306:TATAC:T	2.45044e-11	-2.52431e-10	-1.06788	0.000171952	-2.52431e-10	-1.05063
110153388	chr4:110153388:T:G	2.99832e-12	-1.86561	-1.30306	1.91078e-05	-1.95153	-1.29622
110153421	chr4:110153421:G:A	2.1165e-11	-2.52431e-10	-1.21438	0.000147345	-2.52431e-10	-1.20507
110153482	chr4:110153482:CCA:C	1.99128e-11	-2.52431e-10	-1.27537	0.00013731	-2.52431e-10	-1.27561
110153543	chr4:110153543:T:C	1.49395e-11	-1.56272	-3.28476e-10	7.21094e-05	-1.91966	-3.28476e-10
110153744	chr4:110153744:T:C	3.1197e-12	-1.80649	-1.3225	1.85026e-05	-1.95929	-1.32065
110153809	chr4:110153809:A:C	4.7596e-12	-1.84749	-0.859076	2.92032e-05	-1.94374	-0.879831
110153858	chr4:110153858:G:A	3.82283e-11	-2.52431e-10	-0.623153	0.000267459	-2.52431e-10	-0.608881
110153899	chr4:110153899:C:A	1.98788e-11	-2.52431e-10	-1.27707	0.000137076	-2.52431e-10	-1.27731
110154137	chr4:110154137:C:T	2.82641e-12	-1.9069	-1.32082	1.85419e-05	-1.955	-1.32282
110154473	chr4:110154473:G:A	1.89868e-11	-2.52431e-10	-1.32298	0.000130931	-2.52431e-10	-1.32318
110154490	chr4:110154490:T:C	1.89859e-11	-2.52431e-10	-1.32303	0.000130964	-2.52431e-10	-1.32293
110154506	chr4:110154506:T:C	2.90501e-12	-1.88363	-1.31666	1.86578e-05	-1.9555	-1.31608
110155011	chr4:110155011:C:T	3.78395e-11	-2.52431e-10	-0.633373	0.000264614	-2.52431e-10	-0.619579
110155012	chr4:110155012:G:A	2.0356e-11	-2.52431e-10	-1.25335	0.000140229	-2.52431e-10	-1.25457
110155203	chr4:110155203:C:T	6.89672e-12	-1.68864	-0.647038	4.33976e-05	-1.7739	-0.653544
110155267	chr4:110155267:A:G	1.00071e-11	-1.96343	-3.28476e-10	7.24784e-05	-1.91456	-3.28476e-10
110155666	chr4:110155666:A:C	3.62597e-11	-2.52431e-10	-0.67602	0.000253547	-2.52431e-10	-0.662302
110155889	chr4:110155889:C:T	1.92254e-11	-2.52431e-10	-1.3105	0.000132274	-2.52431e-10	-1.31297
110156005	chr4:110156005:C:T	3.12536e-12	-1.95392	-1.17326	2.11104e-05	-1.96221	-1.18587
110156562	chr4:110156562:T:C	1.80364e-11	-1.37434	-3.28476e-10	0.000111175	-1.48675	-3.28476e-10
110156568	chr4:110156568:C:T	1.96767e-11	-2.52431e-10	-1.28729	0.000135686	-2.52431e-10	-1.28751
110157297	chr4:110157297:C:T	2.96618e-12	-1.90974	-1.26971	2.13048e-05	-1.86028	-1.27864
110157532	chr4:110157532:G:A	1.97235e-11	-2.52431e-10	-1.28492	0.000136007	-2.52431e-10	-1.28515
110157558	chr4:110157558:CT:C	1.00679e-11	-1.95737	-3.28476e-10	7.4527e-05	-1.88669	-3.28476e-10
110157954	chr4:110157954:G:T	3.00701e-12	-1.84441	-1.32137	1.88274e-05	-1.94374	-1.31879
110158043	chr4:110158043:C:T	3.24683e-11	-2.52431e-10	-0.786465	0.000226145	-2.52431e-10	-0.776672
110158181	chr4:110158181:A:G	3.83004e-12	-1.94934	-0.974513	2.55999e-05	-1.964	-0.991267
110158662	chr4:110158662:T:A	1.90025e-11	-2.52431e-10	-1.32216	0.000131026	-2.52431e-10	-1.32245
110158749	chr4:110158749:C:A	3.03426e-11	-2.52431e-10	-0.854176	0.000211156	-2.52431e-10	-0.845251
110158857	chr4:110158857:C:T	1.92052e-11	-2.52431e-10	-1.31155	0.000132337	-2.52431e-10	-1.3125
110159005	chr4:110159005:A:T	3.46792e-12	-1.70022	-1.32295	1.90268e-05	-1.92848	-1.32352
110159084	chr4:110159084:T:C	1.00607e-11	-1.95809	-3.28476e-10	7.43291e-05	-1.88935	-3.28476e-10
110159872	chr4:110159872:C:T	1.00279e-11	-1.96136	-3.28476e-10	7.33392e-05	-1.90275	-3.28476e-10
110160076	chr4:110160076:T:C	3.55551e-11	-2.52431e-10	-0.695645	0.00024502	-2.52431e-10	-0.696508
110160550	chr4:110160550:A:G	1.27138e-11	-1.72404	-3.28476e-10	7.0879e-05	-1.93688	-3.28476e-10
110160556	chr4:110160556:T:G	1.90561e-11	-2.52431e-10	-1.31934	0.000131404	-2.52431e-10	-1.31957
110161150	chr4:110161150:C:T	1.93535e-11	-2.52431e-10	-1.30386	0.000133322	-2.52431e-10	-1.30508
110161390	chr4:110161390:T:C	1.99307e-11	-2.52431e-10	-1.27447	0.000137741	-2.52431e-10	-1.27247
110161400	chr4:110161400:G:C	3.91714e-12	-1.78263	-1.11874	2.38206e-05	-1.90193	-1.12537
110161513	chr4:110161513:C:T	4.20795e-12	-1.96213	-0.867627	2.97315e-05	-1.9315	-0.874142
110162378	chr4:110162378:A:T	1.94565e-11	-2.52431e-10	-1.29855	0.000134597	-2.52431e-10	-1.29556
110162403	chr4:110162403:T:C	2.33144e-11	-2.52431e-10	-1.11766	0.000159215	-2.52431e-10	-1.12759
110162501	chr4:110162501:T:C	2.08073e-11	-2.52431e-10	-1.23142	0.000143427	-2.52431e-10	-1.23202
110162584	chr4:110162584:TC:T	3.04061e-12	-1.83645	-1.31822	1.87837e-05	-1.9475	-1.31736
110162651	chr4:110162651:TATAG:T	5.2782e-12	-1.40622	-1.19692	2.39405e-05	-1.82734	-1.19493
110162811	chr4:110162811:C:T	2.64887e-11	-2.52431e-10	-0.990008	0.000186577	-2.52431e-10	-0.969003
110162867	chr4:110162867:T:A	3.24711e-12	-1.93937	-1.14959	2.30555e-05	-1.91408	-1.14586
110162870	chr4:110162870:T:C	2.98215e-11	-2.52431e-10	-0.871499	0.000202005	-2.52431e-10	-0.889558
110162939	chr4:110162939:T:C	3.05472e-12	-1.82651	-1.32353	1.84005e-05	-1.96229	-1.32318
110162959	chr4:110162959:G:T	3.30663e-11	-2.52431e-10	-0.768213	0.000220704	-2.52431e-10	-0.801029
110163551	chr4:110163551:G:A	1.92575e-11	-2.52431e-10	-1.30883	0.000132642	-2.52431e-10	-1.3102
110163590	chr4:110163590:A:G	1.00165e-11	-1.96249	-3.28476e-10	7.32988e-05	-1.90331	-3.28476e-10
110163745	chr4:110163745:T:C	2.29395e-11	-2.52431e-10	-1.13387	0.00015988	-2.52431e-10	-1.12342
110163825	chr4:110163825:T:C	3.12659e-12	-1.8129	-1.31389	1.85589e-05	-1.9599	-1.317
110164182	chr4:110164182:T:C	1.01212e-11	-1.95209	-3.28476e-10	6.93803e-05	-1.95825	-3.28476e-10
110164697	chr4:110164697:C:T	5.0865e-12	-1.67891	-0.961223	2.63961e-05	-1.94511	-0.979524
110164730	chr4:110164730:C:A	1.00508e-11	-1.95907	-3.28476e-10	7.47551e-05	-1.88363	-3.28476e-10
110164761	chr4:110164761:A:G	9.9296e-12	-1.53596	-0.435245	6.09931e-05	-1.64475	-0.442335
110164851	chr4:110164851:T:C	1.89767e-11	-2.52431e-10	-1.32352	0.000130885	-2.52431e-10	-1.32353
110165022	chr4:110165022:T:G	2.06222e-11	-2.52431e-10	-1.24036	0.000141847	-2.52431e-10	-1.2431
110165128	chr4:110165128:A:C	5.45906e-12	-1.37086	-1.19859	2.43201e-05	-1.80992	-1.19662
110165294	chr4:110165294:C:T	3.47652e-12	-1.94683	-1.07387	2.33224e-05	-1.96292	-1.08551
110165423	chr4:110165423:T:G	3.49162e-11	-2.52431e-10	-0.713777	0.000248273	-2.52431e-10	-0.683321
110165639	chr4:110165639:G:A	1.62958e-11	-1.47582	-3.28476e-10	7.49082e-05	-1.88159	-3.28476e-10
110165725	chr4:110165725:G:GATGCATTC	2.59038e-11	-2.52431e-10	-1.01234	0.000180108	-2.52431e-10	-1.00429
110166055	chr4:110166055:C:T	6.86014e-12	-1.69609	-0.644914	4.35039e-05	-1.77388	-0.651121
110166169	chr4:110166169:C:T	2.97356e-12	-1.85454	-1.32243	1.8408e-05	-1.9641	-1.32096
110166484	chr4:110166484:C:T	1.97541e-11	-2.52431e-10	-1.28337	0.000137154	-2.52431e-10	-1.27675
110167006	chr4:110167006:T:C	1.99608e-11	-2.52431e-10	-1.27296	0.000137381	-2.52431e-10	-1.27509
110167160	chr4:110167160:T:G	1.00112e-11	-1.96303	-3.28476e-10	7.30479e-05	-1.90673	-3.28476e-10
110167246	chr4:110167246:G:A	1.97891e-11	-2.52431e-10	-1.2816	0.000136231	-2.52431e-10	-1.28349
110167337	chr4:110167337:GTCTC:G	3.01159e-12	-1.90668	-1.25758	1.98068e-05	-1.96345	-1.24837
110167389	chr4:110167389:C:A	2.42469e-11	-2.52431e-10	-1.07844	0.000163601	-2.52431e-10	-1.10042
110167614	chr4:110167614:C:T	1.8992e-11	-2.52431e-10	-1.32271	0.000131023	-2.52431e-10	-1.32247
110168187	chr4:110168187:C:A	1.00255e-11	-1.9616	-3.28476e-10	7.36978e-05	-1.89788	-3.28476e-10
110168206	chr4:110168206:T:C	3.02291e-12	-1.87634	-1.28417	1.93646e-05	-1.95727	-1.27713
110168344	chr4:110168344:G:A	4.80366e-11	-2.52431e-10	-0.394764	0.000317388	-2.52431e-10	-0.437724
110168454	chr4:110168454:G:A	4.66115e-12	-1.51225	-1.21522	7.0329e-05	-0.725637	-1.21903
110169189	chr4:110169189:A:G	2.97661e-11	-2.52431e-10	-0.873357	0.000206923	-2.52431e-10	-0.865502
110169213	chr4:110169213:C:A	1.89765e-11	-2.52431e-10	-1.32353	0.000130899	-2.52431e-10	-1.32342
110169385	chr4:110169385:C:T	2.97729e-12	-1.90732	-1.2684	1.95752e-05	-1.96347	-1.26012
110169448	chr4:110169448:AGGCT:A	3.52328e-12	-1.94539	-1.06195	2.36306e-05	-1.96184	-1.07347
110169731	chr4:110169731:CTAATTT:C	2.87991e-11	-2.52431e-10	-0.906383	0.000210913	-2.52431e-10	-0.846406
110169845	chr4:110169845:G:A	6.04321e-12	-1.25976	-1.20803	2.5387e-05	-1.75753	-1.20608
110170038	chr4:110170038:C:T	6.59339e-12	-1.72746	-0.653201	4.19821e-05	-1.80114	-0.659465
110170111	chr4:110170111:A:C	2.03333e-11	-2.52431e-10	-1.25447	0.000140084	-2.52431e-10	-1.2556
110170217	chr4:110170217:G:A	4.84447e-11	-2.52431e-10	-0.386304	0.000334609	-2.52431e-10	-0.384886
110170436	chr4:110170436:A:G	3.41149e-11	-2.52431e-10	-0.736994	0.000242468	-2.52431e-10	-0.706981
110170905	chr4:110170905:A:G	3.32295e-12	-1.79781	-1.26806	2.02739e-05	-1.91992	-1.2686
110170965	chr4:110170965:A:G	6.87503e-12	-1.36523	-0.973607	2.6074e-05	-1.94917	-0.987737
110171364	chr4:110171364:G:A	1.94734e-11	-2.52431e-10	-1.29768	0.000134623	-2.52431e-10	-1.29537
110171489	chr4:110171489:T:C	1.00114e-11	-1.963	-3.28476e-10	7.06246e-05	-1.94047	-3.28476e-10
110171496	chr4:110171496:C:T	2.994e-12	-1.8562	-1.31392	1.86062e-05	-1.96409	-1.31026
110171508	chr4:110171508:C:T	5.68573e-12	-1.43717	-1.0916	2.3275e-05	-1.95482	-1.09565
110171961	chr4:110171961:T:C	1.9004e-11	-2.52431e-10	-1.32208	0.000130997	-2.52431e-10	-1.32267
110172460	chr4:110172460:A:G	3.13785e-12	-1.87399	-1.2492	2.01164e-05	-1.95665	-1.23967
110172766	chr4:110172766:T:C	2.39213e-11	-2.52431e-10	-1.09196	0.000164425	-2.52431e-10	-1.09539
110173403	chr4:110173403:C:G	2.69216e-12	-1.95379	-1.32259	1.93684e-05	-1.91111	-1.3231
110173455	chr4:110173455:A:T	1.94628e-11	-2.52431e-10	-1.29823	0.00013446	-2.52431e-10	-1.29658
110173579	chr4:110173579:A:C	1.90319e-11	-2.52431e-10	-1.32061	0.000131137	-2.52431e-10	-1.32161
110173585	chr4:110173585:C:T	1.9228e-11	-2.52431e-10	-1.31036	0.000132569	-2.52431e-10	-1.31075
110173712	chr4:110173712:C:T	2.977e-12	-1.96081	-1.21501	2.19046e-05	-1.89227	-1.21889
110173898	chr4:110173898:T:C	3.43288e-12	-1.84396	-1.18937	2.16349e-05	-1.94646	-1.17708
110173957	chr4:110173957:AC:A	7.18663e-12	-1.72902	-0.565483	4.59436e-05	-1.79839	-0.572044
110174326	chr4:110174326:C:T	3.6857e-11	-2.52431e-10	-0.659683	0.000256772	-2.52431e-10	-0.64966
110174591	chr4:110174591:A:G	3.20689e-11	-2.52431e-10	-0.798841	0.000216857	-2.52431e-10	-0.818609
110174831	chr4:110174831:C:A	2.9707e-12	-1.91897	-1.25896	1.97605e-05	-1.96412	-1.25005
110174874	chr4:110174874:C:T	4.37405e-12	-1.59617	-1.19487	2.2151e-05	-1.90707	-1.1929
110174878	chr4:110174878:T:C	1.90638e-11	-1.31893	-3.28476e-10	0.000156834	-1.14266	-3.28476e-10
110175104	chr4:110175104:C:T	1.96588e-11	-2.52431e-10	-1.2882	0.000135516	-2.52431e-10	-1.28876
110175293	chr4:110175293:A:G	3.63886e-12	-1.70092	-1.27413	2.08056e-05	-1.88682	-1.27581
110175581	chr4:110175581:C:T	1.6945e-11	-1.43675	-3.28476e-10	9.15122e-05	-1.68138	-3.28476e-10
110175727	chr4:110175727:C:T	2.07592e-10	1.06885	-3.28476e-10	0.000680466	0.324928	-3.28476e-10
110176300	chr4:110176300:C:T	5.36234e-11	-2.52431e-10	-0.284742	0.00036778	-2.52431e-10	-0.290366
110176411	chr4:110176411:T:C	4.20351e-12	-1.54435	-1.28646	2.20314e-05	-1.82288	-1.2825
110176534	chr4:110176534:C:T	1.95044e-11	-2.52431e-10	-1.29609	0.000135092	-2.52431e-10	-1.2919
110176673	chr4:110176673:T:C	2.36153e-11	-2.52431e-10	-1.10483	0.000163649	-2.52431e-10	-1.10012
110176695	chr4:110176695:A:G	2.8628e-12	-1.93914	-1.27579	2.23826e-05	-1.81132	-1.27824
110176831	chr4:110176831:G:A	1.32765e-11	-1.68073	-3.28476e-10	0.000115232	-1.4509	-3.28476e-10
110176894	chr4:110176894:C:T	3.55094e-11	-2.52431e-10	-0.696929	0.000244845	-2.52431e-10	-0.697225
110177019	chr4:110177019:C:A	1.36378e-11	-1.65388	-3.28476e-10	0.000119766	-1.41231	-3.28476e-10
110177370	chr4:110177370:G:A	3.25956e-12	-1.95036	-1.13478	2.35926e-05	-1.89294	-1.14398
110177723	chr4:110177723:A:G	1.10956e-11	-1.86018	-3.28476e-10	8.80802e-05	-1.7196	-3.28476e-10
110178030	chr4:110178030:G:A	2.53927e-11	-2.52431e-10	-1.03226	0.000176202	-2.52431e-10	-1.02622
110178176	chr4:110178176:G:A	3.66878e-12	-1.64347	-1.32339	2.5123e-05	-1.65082	-1.32325
110178211	chr4:110178211:C:T	1.90009e-11	-2.52431e-10	-1.32224	0.000131187	-2.52431e-10	-1.32123
110178239	chr4:110178239:GATA:G	5.25404e-12	-1.74299	-0.864741	2.9958e-05	-1.94048	-0.857571
110178400	chr4:110178400:A:G	3.92993e-12	-1.57516	-1.32294	2.6615e-05	-1.59371	-1.32266
110178583	chr4:110178583:G:A	2.51744e-11	-2.52431e-10	-1.0409	0.000174687	-2.52431e-10	-1.03485
110178728	chr4:110178728:C:T	1.31452e-11	-1.69067	-3.28476e-10	0.00011387	-1.46279	-3.28476e-10
110178729	chr4:110178729:C:T	1.28748e-11	-1.71146	-3.28476e-10	0.000110737	-1.49069	-3.28476e-10
110178752	chr4:110178752:C:G	1.91751e-11	-2.52431e-10	-1.31311	0.000132465	-2.52431e-10	-1.31153
110179042	chr4:110179042:A:C	1.07061e-11	-1.89592	-3.28476e-10	7.63597e-05	-1.86239	-3.28476e-10
110179303	chr4:110179303:G:A	1.25408e-11	-1.73774	-3.28476e-10	0.000106554	-1.5292	-3.28476e-10
110179322	chr4:110179322:T:C	1.91418e-11	-2.52431e-10	-1.31485	0.000132216	-2.52431e-10	-1.31341
110179396	chr4:110179396:C:T	3.66658e-12	-1.72098	-1.24649	3.52055e-05	-1.38714	-1.24951
110179454	chr4:110179454:C:T	1.91674e-11	-2.52431e-10	-1.31352	0.000132409	-2.52431e-10	-1.31195
110179463	chr4:110179463:G:A	2.77899e-12	-1.93691	-1.30773	1.88191e-05	-1.95626	-1.30671
110179567	chr4:110179567:ATATT:A	5.16995e-12	-1.86568	-0.758187	3.4447e-05	-1.91131	-0.747114
110180522	chr4:110180522:A:G	3.603e-12	-1.71579	-1.26917	3.47173e-05	-1.37886	-1.27175
110180576	chr4:110180576:T:C	1.91728e-11	-2.52431e-10	-1.31323	0.000132402	-2.52431e-10	-1.31201
110180632	chr4:110180632:G:C	2.00073e-11	-0.00447555	-1.26616	4.80602e-05	-1.07285	-1.25255
110180701	chr4:110180701:C:G	3.89488e-11	-2.52431e-10	-0.60448	0.000275231	-2.52431e-10	-0.580238
110180975	chr4:110180975:A:G	3.53337e-12	-1.73447	-1.27001	3.36812e-05	-1.40834	-1.27257
110181413	chr4:110181413:AC:A	1.92983e-11	-2.52431e-10	-1.30671	0.000133312	-2.52431e-10	-1.30516
110181524	chr4:110181524:T:C	1.07408e-11	-1.89268	-3.28476e-10	7.01429e-05	-1.94731	-3.28476e-10
110181611	chr4:110181611:GT:G	3.10361e-12	-1.83756	-1.2966	1.90283e-05	-1.95952	-1.29241
110181678	chr4:110181678:A:G	1.33815e-11	-1.67286	-3.28476e-10	0.000124361	-1.37466	-3.28476e-10
110182219	chr4:110182219:C:T	1.33348e-11	-1.67635	-3.28476e-10	0.000116051	-1.44382	-3.28476e-10
110182240	chr4:110182240:C:T	1.96025e-11	-2.52431e-10	-1.29107	0.000135507	-2.52431e-10	-1.28883
110182635	chr4:110182635:G:A	1.94771e-11	-2.52431e-10	-1.29749	0.00013461	-2.52431e-10	-1.29547
110182862	chr4:110182862:T:C	3.15548e-12	-1.82664	-1.29095	1.92054e-05	-1.94479	-1.29786
110183014	chr4:110183014:T:C	1.93847e-11	-2.52431e-10	-1.30225	0.000133947	-2.52431e-10	-1.3004
110183429	chr4:110183429:G:T	3.24052e-12	-1.80834	-1.28265	2.27412e-05	-1.78912	-1.28455
110183503	chr4:110183503:G:A	3.59867e-12	-1.7103	-1.27586	3.4792e-05	-1.37013	-1.27833
110183759	chr4:110183759:T:C	1.12656e-11	-1.84497	-3.28476e-10	9.02636e-05	-1.69511	-3.28476e-10
110183798	chr4:110183798:G:A	3.55841e-11	-2.52431e-10	-0.69483	0.000245359	-2.52431e-10	-0.695128
110184152	chr4:110184152:T:C	2.26237e-11	-2.52431e-10	-1.14773	0.000156746	-2.52431e-10	-1.14322
110184206	chr4:110184206:C:T	2.78791e-11	-2.52431e-10	-0.93885	0.000193625	-2.52431e-10	-0.931928
110184286	chr4:110184286:T:G	3.16389e-12	-1.83238	-1.28254	1.9278e-05	-1.94855	-1.29034
110184288	chr4:110184288:A:C	3.57046e-11	-2.52431e-10	-0.69145	0.00024619	-2.52431e-10	-0.691746
110184372	chr4:110184372:T:G	3.55533e-12	-1.95576	-1.04252	2.49246e-05	-1.94508	-1.03691
110185021	chr4:110185021:A:G	3.45028e-12	-1.94401	-1.08426	2.36634e-05	-1.95528	-1.07864
110185203	chr4:110185203:T:C	2.0559e-11	-1.24343	-3.28476e-10	0.000121882	-1.3948	-3.28476e-10
110185347	chr4:110185347:C:CA	4.77273e-12	-1.6963	-1.00751	2.99083e-05	-1.80015	-0.999565
110185800	chr4:110185800:T:C	1.95653e-11	0.0195975	-1.31257	4.09899e-05	-1.17098	-1.31354
110185848	chr4:110185848:C:A	4.08664e-11	-0.55642	-3.28476e-10	0.000757909	0.432714	-3.28476e-10
110185919	chr4:110185919:C:T	3.29108e-12	-1.90613	-1.16938	2.16102e-05	-1.96351	-1.16117
110185958	chr4:110185958:G:A	4.04163e-11	-2.52431e-10	-0.567494	0.000278867	-2.52431e-10	-0.567115
110185988	chr4:110185988:G:A	2.16766e-11	-2.52431e-10	-1.19049	0.000148201	-2.52431e-10	-1.19928
110186152	chr4:110186152:T:C	3.69114e-11	-2.52431e-10	-0.658206	0.000260632	-2.52431e-10	-0.634741
110186430	chr4:110186430:G:T	3.37396e-12	-1.92862	-1.12202	2.35577e-05	-1.91719	-1.12121
110186565	chr4:110186565:A:C	1.6345e-11	-1.4728	-3.28476e-10	9.92773e-05	-1.59993	-3.28476e-10
110186576	chr4:110186576:C:T	2.29395e-11	-2.52431e-10	-1.13387	0.000157446	-2.52431e-10	-1.13876
110187164	chr4:110187164:G:A	1.89947e-11	-2.52431e-10	-1.32257	0.000131017	-2.52431e-10	-1.32252
110187377	chr4:110187377:C:T	2.12288e-11	-2.52431e-10	-1.21137	0.000147346	-2.52431e-10	-1.20506
110187523	chr4:110187523:C:T	1.94593e-11	-2.52431e-10	-1.2984	0.000134497	-2.52431e-10	-1.29631
110187834	chr4:110187834:C:T	1.94011e-11	-2.52431e-10	-1.3014	0.000134063	-2.52431e-10	-1.29954
110187864	chr4:110187864:A:G	2.96928e-12	-1.85534	-1.32307	1.84435e-05	-1.96004	-1.32309
110187943	chr4:110187943:G:A	3.72131e-11	-2.52431e-10	-0.650068	0.000259277	-2.52431e-10	-0.639951
110187957	chr4:110187957:C:T	3.35707e-11	-2.52431e-10	-0.753074	0.000233712	-2.52431e-10	-0.743759
110188546	chr4:110188546:C:T	3.06787e-11	0.480339	-1.3235	0.000136104	0.0390887	-1.32352
110188604	chr4:110188604:T:C	2.94392e-11	0.182229	-1.06663	0.000148687	-0.126741	-1.06926
110188614	chr4:110188614:G:A	3.4117e-11	-2.52431e-10	-0.736932	0.00023925	-2.52431e-10	-0.720338
110188723	chr4:110188723:T:C	3.12877e-11	-2.52431e-10	-0.823502	0.000219424	-2.52431e-10	-0.806845
110188832	chr4:110188832:G:A	4.01819e-11	-2.52431e-10	-0.573313	0.000280447	-2.52431e-10	-0.561466
110189313	chr4:110189313:G:A	2.26325e-11	-2.52431e-10	-1.14734	0.000154946	-2.52431e-10	-1.15477
110189324	chr4:110189324:C:T	1.98582e-11	-2.52431e-10	-1.27811	0.000135785	-2.52431e-10	-1.28678
110189415	chr4:110189415:C:T	3.89873e-12	-1.67282	-1.23326	3.6691e-05	-1.36148	-1.23384
110189804	chr4:110189804:T:TA	2.41736e-11	-2.52431e-10	-1.08147	0.000167652	-2.52431e-10	-1.07596
110189838	chr4:110189838:G:C	1.90713e-11	-2.52431e-10	-1.31854	0.00013199	-2.52431e-10	-1.31513
110190433	chr4:110190433:G:A	1.58877e-11	-1.50118	-3.28476e-10	0.000154638	-1.15676	-3.28476e-10
110190566	chr4:110190566:G:A	1.97257e-11	-2.52431e-10	-1.28481	0.000137268	-2.52431e-10	-1.27591
110190657	chr4:110190657:A:G	2.88833e-11	-2.52431e-10	-0.903463	0.000200851	-2.52431e-10	-0.895284
110190665	chr4:110190665:C:T	6.69603e-11	-2.52431e-10	-0.0626288	0.000466806	-2.52431e-10	-0.0519354
110190977	chr4:110190977:A:C	4.14758e-12	-1.95073	-0.893476	3.09837e-05	-1.87449	-0.889899
110191101	chr4:110191101:G:A	1.18937e-11	-1.79072	-3.28476e-10	9.65119e-05	-1.62818	-3.28476e-10
110191104	chr4:110191104:C:G	1.55341e-11	-1.52369	-3.28476e-10	0.000115882	-1.44528	-3.28476e-10
110191180	chr4:110191180:A:G	1.54411e-11	-1.5297	-3.28476e-10	0.000148898	-1.19459	-3.28476e-10
110191454	chr4:110191454:A:G	3.12839e-12	-1.93826	-1.18795	2.2545e-05	-1.89616	-1.18617
110191632	chr4:110191632:C:A	3.11103e-12	-1.94	-1.19177	2.25716e-05	-1.89114	-1.19002
110191703	chr4:110191703:G:A	1.07899e-11	-1.88812	-3.28476e-10	8.32893e-05	-1.77553	-3.28476e-10
110191717	chr4:110191717:C:T	4.07309e-12	-1.54037	-1.32195	2.35446e-05	-1.71731	-1.32164
110191843	chr4:110191843:C:G	2.49128e-11	-2.52431e-10	-1.05135	0.00017287	-2.52431e-10	-1.04531
110192017	chr4:110192017:T:C	3.05091e-12	-1.95141	-1.19988	2.28968e-05	-1.86871	-1.19814
110192046	chr4:110192046:C:T	2.33669e-11	-2.52431e-10	-1.11541	0.000159421	-2.52431e-10	-1.1263
110192089	chr4:110192089:T:C	6.23593e-12	-1.69777	-0.738631	3.55301e-05	-1.89636	-0.731113
110192101	chr4:110192101:A:G	2.71374e-11	-2.52431e-10	-0.965816	0.000188587	-2.52431e-10	-0.958288
110192366	chr4:110192366:A:C	1.50471e-11	-1.55555	-3.28476e-10	0.000143661	-1.23039	-3.28476e-10
110193126	chr4:110193126:A:C	3.4879e-12	-1.696	-1.32143	2.12441e-05	-1.8194	-1.32237
110193322	chr4:110193322:C:T	3.95806e-11	-2.52431e-10	-0.588389	0.000271728	-2.52431e-10	-0.593047
110193380	chr4:110193380:G:A	4.10287e-12	-1.53489	-1.32015	2.36463e-05	-1.71492	-1.31973
110193557	chr4:110193557:T:C	7.95991e-11	-2.52431e-10	0.110275	0.000550942	-2.52431e-10	0.11378
110193719	chr4:110193719:T:C	1.90279e-11	-2.52431e-10	-1.32082	0.000131262	-2.52431e-10	-1.32065
110194187	chr4:110194187:TAGTG:T	7.29883e-11	-2.52431e-10	0.0235713	0.000509155	-2.52431e-10	0.0349034
110194570	chr4:110194570:G:A	3.23231e-11	-2.52431e-10	-0.790947	0.00021895	-2.52431e-10	-0.809004
110195540	chr4:110195540:A:T	1.94799e-11	-2.52431e-10	-1.29734	0.000134299	-2.52431e-10	-1.29778
110195827	chr4:110195827:C:CT	4.4358e-12	-1.94459	-0.832426	2.96094e-05	-1.95688	-0.852881
110196098	chr4:110196098:C:A	1.89796e-11	-2.52431e-10	-1.32336	0.000130943	-2.52431e-10	-1.32309
110196255	chr4:110196255:A:T	2.48411e-11	-2.52431e-10	-1.05423	0.000170356	-2.52431e-10	-1.05996
110196331	chr4:110196331:G:A	3.485e-11	-2.52431e-10	-0.715674	0.000247214	-2.52431e-10	-0.687597
110196344	chr4:110196344:T:A	1.9356e-11	-2.52431e-10	-1.30372	0.000132991	-2.52431e-10	-1.30757
110196362	chr4:110196362:A:T	1.24867e-11	-1.74206	-3.28476e-10	7.09824e-05	-1.93542	-3.28476e-10
110196366	chr4:110196366:G:A	5.99293e-11	-2.52431e-10	-0.173563	0.000431924	-2.52431e-10	-0.129599
110196580	chr4:110196580:C:T	2.09317e-11	-2.52431e-10	-1.22546	0.000144441	-2.52431e-10	-1.22498
110196850	chr4:110196850:C:T	1.23395e-11	-1.75392	-3.28476e-10	0.000101998	-1.5729	-3.28476e-10
110197114	chr4:110197114:C:T	2.764e-11	-2.52431e-10	-0.947465	0.000192469	-2.52431e-10	-0.937913
110197179	chr4:110197179:C:T	2.2886e-11	-2.52431e-10	-1.1362	0.000158446	-2.52431e-10	-1.13243
110197227	chr4:110197227:C:T	3.82565e-11	-2.52431e-10	-0.622415	0.000269131	-2.52431e-10	-0.602653
110197906	chr4:110197906:G:A	2.98481e-12	-1.94707	-1.22612	2.06926e-05	-1.94018	-1.2279
110198051	chr4:110198051:C:T	5.43642e-11	-2.52431e-10	-0.271022	0.000369244	-2.52431e-10	-0.286392
110198984	chr4:110198984:A:G	6.44658e-11	-2.52431e-10	-0.100593	0.000437245	-2.52431e-10	-0.117357
110198992	chr4:110198992:A:G	2.91363e-12	-1.9486	-1.24873	2.01945e-05	-1.9421	-1.25034
110199010	chr4:110199010:A:G	1.41897e-11	-1.64668	0.0324743	0.000161411	-1.11861	0.00471231
110199557	chr4:110199557:G:A	3.0311e-12	-1.95828	-1.19952	2.3256e-05	-1.83842	-1.21286
110200254	chr4:110200254:G:T	3.06849e-11	-2.52431e-10	-0.842958	0.000209514	-2.52431e-10	-0.853061
110200362	chr4:110200362:G:A	1.92778e-11	-2.52431e-10	-1.30777	0.000132482	-2.52431e-10	-1.3114
110200389	chr4:110200389:G:A	3.59194e-12	-1.87356	-1.11447	2.28775e-05	-1.95127	-1.11643
110200657	chr4:110200657:T:A	2.69878e-11	-0.971342	-3.28476e-10	0.000109096	-1.50562	-3.28476e-10
110200685	chr4:110200685:A:G	2.98099e-12	-1.85677	-1.3177	2.06557e-05	-1.85023	-1.31962
110200721	chr4:110200721:T:G	3.77572e-12	-1.82701	-1.11112	2.34352e-05	-1.93051	-1.1131
110200722	chr4:110200722:G:C	3.03407e-11	-2.52431e-10	-0.854239	0.000207182	-2.52431e-10	-0.864254
110200737	chr4:110200737:G:A	3.31919e-11	-2.52431e-10	-0.764422	0.000230034	-2.52431e-10	-0.759621
110200773	chr4:110200773:G:A	3.03407e-11	-2.52431e-10	-0.854239	0.000207182	-2.52431e-10	-0.864254
110200962	chr4:110200962:C:G	2.59128e-11	-2.52431e-10	-1.01199	0.000179934	-2.52431e-10	-1.00526
110201006	chr4:110201006:A:G	4.82763e-12	-1.94946	-0.742908	4.36226e-05	-1.68542	-0.736851
110201111	chr4:110201111:C:G	5.90868e-12	-1.95298	-0.53733	4.07514e-05	-1.96409	-0.526273
110201134	chr4:110201134:TA:T	3.03764e-11	-2.52431e-10	-0.853064	0.000207419	-2.52431e-10	-0.863108
110201432	chr4:110201432:C:T	1.98029e-11	-2.52431e-10	-1.2809	0.000136843	-2.52431e-10	-1.27902
110201922	chr4:110201922:A:G	1.11677e-11	-1.8537	-3.28476e-10	7.30315e-05	-1.90696	-3.28476e-10
110202044	chr4:110202044:C:T	3.34211e-11	-2.52431e-10	-0.757539	0.000230697	-2.52431e-10	-0.756743
110202449	chr4:110202449:G:A	1.9022e-11	-2.52431e-10	-1.32113	0.000131327	-2.52431e-10	-1.32016
110202558	chr4:110202558:A:G	2.7679e-12	-1.95733	-1.29131	2.01588e-05	-1.89835	-1.29586
110202599	chr4:110202599:A:C	5.15683e-12	-1.68507	-0.941336	3.79291e-05	-1.62589	-0.936236
110202875	chr4:110202875:C:A	3.37167e-12	-1.78635	-1.26497	2.05057e-05	-1.911	-1.26614
110203376	chr4:110203376:C:T	2.18427e-11	-2.52431e-10	-1.18286	0.000149719	-2.52431e-10	-1.18909
110203538	chr4:110203538:C:T	1.89827e-11	-2.52431e-10	-1.3232	0.000130978	-2.52431e-10	-1.32282
110203627	chr4:110203627:G:A	5.34754e-11	-2.52431e-10	-0.287506	0.000374093	-2.52431e-10	-0.273344
110203714	chr4:110203714:A:G	3.12163e-11	-2.52431e-10	-0.825788	0.000218946	-2.52431e-10	-0.809024
110203776	chr4:110203776:G:T	1.92467e-11	-2.52431e-10	-1.30939	0.000132537	-2.52431e-10	-1.31099
110203787	chr4:110203787:A:G	3.69163e-12	-1.86218	-1.09848	2.73128e-05	-1.78262	-1.10787
110203794	chr4:110203794:C:T	2.28696e-11	-2.52431e-10	-1.13692	0.000158543	-2.52431e-10	-1.13182
110203975	chr4:110203975:A:G	6.75356e-11	-2.52431e-10	-0.0540724	0.000475379	-2.52431e-10	-0.0337365
110204694	chr4:110204694:C:A	1.55509e-11	-1.52261	-3.28476e-10	7.78473e-05	-1.8431	-3.28476e-10
110204892	chr4:110204892:T:C	3.04647e-11	-2.52431e-10	-0.850159	0.000211908	-2.52431e-10	-0.841696
110204942	chr4:110204942:G:A	8.76805e-12	-0.915438	-1.18018	2.83499e-05	-1.66852	-1.1847
110205171	chr4:110205171:G:A	7.93687e-12	-1.01577	-1.17944	2.69362e-05	-1.72068	-1.18369
110205302	chr4:110205302:A:G	6.52042e-12	-1.30093	-1.09086	2.65696e-05	-1.82178	-1.0963
110205411	chr4:110205411:C:A	2.80171e-11	-2.52431e-10	-0.933914	0.000197382	-2.52431e-10	-0.912706
110205436	chr4:110205436:G:A	6.59245e-12	-1.29451	-1.0863	2.67553e-05	-1.8193	-1.09181
110205662	chr4:110205662:T:C	6.75992e-12	-1.27837	-1.07735	2.72052e-05	-1.81149	-1.08295
110205702	chr4:110205702:C:T	1.9429e-11	-2.52431e-10	-1.29996	0.000133772	-2.52431e-10	-1.30171
110205718	chr4:110205718:G:A	8.69808e-12	-0.793766	-1.30986	2.55255e-05	-1.64663	-1.31155
110205840	chr4:110205840:T:C	6.88535e-12	-1.25377	-1.08356	2.73429e-05	-1.80029	-1.0891
110206051	chr4:110206051:C:T	6.93819e-12	-1.2517	-1.07798	2.7538e-05	-1.79872	-1.08357
110206082	chr4:110206082:G:A	6.94952e-12	-1.24833	-1.07973	2.75337e-05	-1.79715	-1.08529
110206140	chr4:110206140:G:A	1.93488e-11	-2.52431e-10	-1.3041	0.000133242	-2.52431e-10	-1.30568
110206233	chr4:110206233:G:A	6.2995e-12	-1.2442	-1.18206	2.49606e-05	-1.79416	-1.18639
110206294	chr4:110206294:A:G	6.60464e-12	-1.19332	-1.18564	2.55079e-05	-1.76896	-1.1899
110206338	chr4:110206338:T:G	1.96837e-11	-2.52431e-10	-1.28694	0.000136759	-2.52431e-10	-1.27963
110206393	chr4:110206393:G:A	6.37437e-12	-1.23119	-1.18325	2.50926e-05	-1.78768	-1.1876
110206444	chr4:110206444:G:T	1.11694e-11	-1.85355	-3.28476e-10	7.33911e-05	-1.90205	-3.28476e-10
110206635	chr4:110206635:G:A	6.55147e-12	-1.20986	-1.17718	2.55118e-05	-1.7771	-1.1816
110206804	chr4:110206804:G:A	1.90732e-11	-2.52431e-10	-1.31844	0.000131671	-2.52431e-10	-1.31755
110207067	chr4:110207067:C:A	6.13939e-12	-1.26566	-1.18635	2.46007e-05	-1.80449	-1.19059
110207070	chr4:110207070:A:T	1.91544e-11	-2.52431e-10	-1.3142	0.000132361	-2.52431e-10	-1.31232
110207100	chr4:110207100:A:T	2.08675e-11	-2.52431e-10	-1.22854	0.000143819	-2.52431e-10	-1.22929
110207252	chr4:110207252:G:A	5.89393e-12	-1.26694	-1.22586	2.3642e-05	-1.80517	-1.22965
110207431	chr4:110207431:C:T	9.62971e-12	-0.942794	-1.05908	7.43305e-05	-0.833313	-1.05601
110207591	chr4:110207591:T:C	3.61964e-12	-1.90514	-1.07522	2.35261e-05	-1.96369	-1.07605
110207777	chr4:110207777:C:T	5.96363e-12	-1.24241	-1.23864	2.36406e-05	-1.79277	-1.24211
110207941	chr4:110207941:C:T	5.98341e-12	-1.24145	-1.23628	2.36952e-05	-1.79272	-1.23986
110208015	chr4:110208015:A:G	9.86385e-12	-1.22525	-0.752601	3.82536e-05	-1.79496	-0.758648
110208020	chr4:110208020:G:A	6.16174e-12	-1.21756	-1.23081	2.41136e-05	-1.78062	-1.23445
110208048	chr4:110208048:G:A	9.91871e-12	-0.944463	-1.02784	3.15104e-05	-1.72683	-1.0207
110208600	chr4:110208600:A:G	5.94788e-12	-1.22682	-1.25688	2.34064e-05	-1.78486	-1.25998
110208778	chr4:110208778:A:G	6.46488e-12	-1.1847	-1.21564	2.4866e-05	-1.76478	-1.21956
110208933	chr4:110208933:C:T	1.20569e-11	-1.77709	-3.28476e-10	9.62905e-05	-1.63048	-3.28476e-10
110209030	chr4:110209030:A:C	3.22829e-12	-1.93315	-1.16163	2.18622e-05	-1.95242	-1.16067
110209229	chr4:110209229:G:A	3.51465e-11	-2.52431e-10	-0.707204	0.000241824	-2.52431e-10	-0.709637
110209267	chr4:110209267:T:C	3.87523e-11	-2.52431e-10	-0.609537	0.000269674	-2.52431e-10	-0.600637
110209323	chr4:110209323:T:A	2.43154e-11	-2.52431e-10	-1.07562	0.000171127	-2.52431e-10	-1.05544
110209546	chr4:110209546:C:T	1.89827e-11	-2.52431e-10	-1.3232	0.000130889	-2.52431e-10	-1.3235
110209764	chr4:110209764:A:T	6.04803e-12	-1.25877	-1.20822	2.42788e-05	-1.79594	-1.21231
110209783	chr4:110209783:T:A	7.02819e-12	-0.999214	-1.31759	2.10391e-05	-1.83245	-1.31902
110209999	chr4:110209999:G:T	3.44566e-11	-2.52431e-10	-0.727028	0.000231302	-2.52431e-10	-0.754126
110210479	chr4:110210479:A:G	1.9224e-11	-2.52431e-10	-1.31057	0.000132875	-2.52431e-10	-1.30844
110210517	chr4:110210517:A:G	1.9004e-11	-2.52431e-10	-1.32208	0.000131227	-2.52431e-10	-1.32092
110210536	chr4:110210536:C:T	1.89919e-11	-2.52431e-10	-1.32271	0.000131111	-2.52431e-10	-1.3218
110210552	chr4:110210552:T:C	8.09947e-11	0.138092	-0.0104369	0.000391358	-0.232674	0.0044471
110211202	chr4:110211202:T:C	9.27343e-12	-0.766101	-1.27347	6.31219e-05	-0.780479	-1.2723
110211278	chr4:110211278:T:C	9.65625e-11	1.42748	-1.12402	0.000102173	-0.446171	-1.12501
110211486	chr4:110211486:C:T	7.84922e-12	-1.42609	-0.780224	5.44782e-05	-1.41886	-0.781188
110211617	chr4:110211617:G:A	1.20414e-11	-1.96265	0.184275	8.59569e-05	-1.95301	0.209007
110211792	chr4:110211792:A:G	5.33173e-12	-1.68599	-0.907066	3.35355e-05	-1.76976	-0.915487
110211831	chr4:110211831:G:C	4.80487e-11	-2.52431e-10	-0.394512	0.000337152	-2.52431e-10	-0.377316
110212078	chr4:110212078:T:G	3.63707e-12	-1.93254	-1.04301	2.90999e-05	-1.80463	-1.02248
110212106	chr4:110212106:C:T	4.76363e-11	-1.72496	1.32183	0.000298386	-1.80903	1.30957
110212126	chr4:110212126:G:A	1.99255e-11	-2.52431e-10	-1.27473	0.000134858	-2.52431e-10	-1.29362
110212179	chr4:110212179:G:A	5.91862e-11	-2.52431e-10	-0.18604	0.000415806	-2.52431e-10	-0.167629
110212212	chr4:110212212:A:G	2.38899e-11	-1.91661	0.823341	0.000157949	-1.93163	0.796054
110212221	chr4:110212221:A:G	1.02419e-11	-1.95792	0.017681	8.11871e-05	-1.82226	0.0211665
110212256	chr4:110212256:C:T	2.75929e-11	-2.52431e-10	-0.949169	0.000191301	-2.52431e-10	-0.944002
110212318	chr4:110212318:T:C	3.67898e-12	-1.84765	-1.11644	2.74684e-05	-1.75894	-1.12588
110212372	chr4:110212372:G:A	2.14396e-11	-2.52431e-10	-1.20149	0.000148635	-2.52431e-10	-1.19635
110212387	chr4:110212387:C:T	6.9544e-11	-2.52431e-10	-0.024769	0.000467382	-2.52431e-10	-0.0507026
110212537	chr4:110212537:G:A	8.02167e-12	-1.92903	-0.255553	5.32931e-05	-1.96194	-0.260102
110212689	chr4:110212689:G:A	2.26852e-11	-2.52431e-10	-1.14502	0.000157409	-2.52431e-10	-1.139
110212771	chr4:110212771:T:C	1.31265e-11	-1.6921	-3.28476e-10	8.632e-05	-1.73979	-3.28476e-10
110212797	chr4:110212797:C:T	1.44202e-11	-1.5981	-3.28476e-10	9.62912e-05	-1.63047	-3.28476e-10
110212911	chr4:110212911:A:G	7.58426e-12	-1.80229	-0.43836	4.54876e-05	-1.93829	-0.442122
110213074	chr4:110213074:A:G	2.27207e-11	-2.52431e-10	-1.14345	0.000157509	-2.52431e-10	-1.13837
110213189	chr4:110213189:A:G	7.65974e-12	-1.84148	-0.389271	4.71042e-05	-1.9523	-0.393184
110213577	chr4:110213577:G:A	1.89853e-11	-2.52431e-10	-1.32306	0.000130892	-2.52431e-10	-1.32347
110213770	chr4:110213770:G:A	3.09118e-11	-2.52431e-10	-0.835592	0.000201428	-2.52431e-10	-0.892417
110213854	chr4:110213854:G:A	5.38574e-11	-2.52431e-10	-0.280389	0.000377469	-2.52431e-10	-0.264361
110213922	chr4:110213922:G:A	2.5741e-11	-1.70577	0.687129	0.000156695	-1.83693	0.693379
110214216	chr4:110214216:T:C	4.82883e-11	-2.52431e-10	-0.389538	0.000338329	-2.52431e-10	-0.373831
110214445	chr4:110214445:G:A	1.89771e-11	-2.52431e-10	-1.3235	0.000131153	-2.52431e-10	-1.32149
110214500	chr4:110214500:TG:T	5.28768e-12	-1.87468	-0.726672	3.88884e-05	-1.79605	-0.7411
110214852	chr4:110214852:G:A	5.76211e-11	-2.52431e-10	-0.212839	0.00039617	-2.52431e-10	-0.216007
110214924	chr4:110214924:C:A	7.75911e-12	-1.6225	-0.595356	5.42517e-05	-1.64109	-0.563122
110215206	chr4:110215206:T:C	3.98766e-11	-2.52431e-10	-0.580939	0.000276606	-2.52431e-10	-0.575255
110215210	chr4:110215210:T:G	7.53925e-12	-1.6039	-0.642705	5.26414e-05	-1.62283	-0.61152
110215459	chr4:110215459:T:C	3.5514e-11	-1.63443	0.93763	0.000201751	-1.79389	0.903079
110215735	chr4:110215735:C:T	1.21614e-11	-1.76846	-3.28476e-10	8.0563e-05	-1.80881	-3.28476e-10
110216008	chr4:110216008:G:T	2.70488e-11	-2.52431e-10	-0.969084	0.000189784	-2.52431e-10	-0.951963
110216042	chr4:110216042:C:T	2.48226e-11	-1.75386	0.698882	0.000147187	-1.87388	0.667732
110216093	chr4:110216093:C:T	7.6693e-12	-1.76184	-0.467663	4.49722e-05	-1.92145	-0.470355
110216318	chr4:110216318:T:C	8.09474e-12	-1.78465	-0.390859	4.80853e-05	-1.93133	-0.393547
110216331	chr4:110216331:G:A	3.94658e-11	-2.52431e-10	-0.591294	0.000273695	-2.52431e-10	-0.585835
110216389	chr4:110216389:A:T	4.90143e-11	-2.52431e-10	-0.374615	0.000343465	-2.52431e-10	-0.358765
110216765	chr4:110216765:C:T	4.90143e-11	-2.52431e-10	-0.374615	0.000343465	-2.52431e-10	-0.358765
110216815	chr4:110216815:G:A	1.34854e-11	-1.66512	-3.28476e-10	9.03805e-05	-1.69382	-3.28476e-10
110216870	chr4:110216870:T:C	1.97021e-11	-2.52431e-10	-1.286	0.000136833	-2.52431e-10	-1.27908
110217156	chr4:110217156:A:G	5.21693e-11	-2.52431e-10	-0.312234	0.000366334	-2.52431e-10	-0.294303
110217318	chr4:110217318:A:T	3.78015e-11	-2.52431e-10	-0.634379	0.0002621	-2.52431e-10	-0.629121
110217486	chr4:110217486:A:G	1.97552e-10	-2.52431e-10	1.01927	0.00144428	-2.52431e-10	1.07752
110217562	chr4:110217562:G:A	5.40935e-11	-2.52431e-10	-0.276014	0.000379257	-2.52431e-10	-0.259634
110217637	chr4:110217637:T:C	1.23516e-11	-1.75294	-3.28476e-10	7.25229e-05	-1.91395	-3.28476e-10
110217718	chr4:110217718:C:T	6.15122e-12	-1.14887	-1.30121	5.72333e-05	-0.852003	-1.29871
110217789	chr4:110217789:G:A	5.98653e-12	-1.17469	-1.30253	5.55352e-05	-0.880729	-1.3001
110217803	chr4:110217803:G:A	1.97254e-10	-2.52431e-10	1.01776	0.00144207	-2.52431e-10	1.07599
110218306	chr4:110218306:A:C	1.0082e-11	-1.95598	-3.28476e-10	7.24679e-05	-1.9147	-3.28476e-10
110218469	chr4:110218469:C:T	3.89785e-12	-1.73298	-1.17333	2.9698e-05	-1.62534	-1.18143
110218525	chr4:110218525:A:G	1.96181e-11	-2.52431e-10	-1.29028	0.000136198	-2.52431e-10	-1.28374
110218676	chr4:110218676:T:A	2.23321e-11	-2.52431e-10	-1.1607	0.000154964	-2.52431e-10	-1.15466
110218881	chr4:110218881:G:T	2.24135e-11	-2.52431e-10	-1.15706	0.000155498	-2.52431e-10	-1.15122
110218945	chr4:110218945:T:C	5.90981e-12	-1.9639	-0.526213	4.30815e-05	-1.90347	-0.531287
110219047	chr4:110219047:C:T	1.89913e-11	-2.52431e-10	-1.32275	0.000130949	-2.52431e-10	-1.32304
110219231	chr4:110219231:A:T	2.00808e-11	-2.52431e-10	-1.26697	0.000139141	-2.52431e-10	-1.26236
110219469	chr4:110219469:A:G	1.75025e-11	-1.72743	0.323048	0.000103491	-1.89123	0.33286
110219607	chr4:110219607:T:C	4.54831e-11	-2.52431e-10	-0.449387	0.000307468	-2.52431e-10	-0.469477
110219956	chr4:110219956:T:C	2.00824e-11	-1.62442	0.35754	0.000114053	-1.82799	0.36681
110220141	chr4:110220141:C:T	5.05667e-11	-2.52431e-10	-0.343434	0.000356996	-2.52431e-10	-0.320124
110220336	chr4:110220336:G:A	1.06054e-10	-2.52431e-10	0.397224	0.000768417	-2.52431e-10	0.446483
110220866	chr4:110220866:C:T	1.98766e-11	-2.52431e-10	-1.27718	0.000140489	-2.52431e-10	-1.25272
110221188	chr4:110221188:C:A	1.36772e-11	-1.651	-3.28476e-10	9.17339e-05	-1.67896	-3.28476e-10
110221335	chr4:110221335:G:A	2.06285e-11	-2.52431e-10	-1.24005	0.00014372	-2.52431e-10	-1.22999
110221452	chr4:110221452:C:T	4.16124e-11	-2.52431e-10	-0.53833	0.000281506	-2.52431e-10	-0.557695
110221740	chr4:110221740:G:A	2.11945e-11	-2.52431e-10	-1.21299	0.00015232	-2.52431e-10	-1.17186
110221871	chr4:110221871:A:G	9.14218e-12	-1.60176	-0.452066	5.03202e-05	-1.82199	-0.457448
110221946	chr4:110221946:G:A	7.74507e-12	-1.6242	-0.595472	4.30642e-05	-1.83538	-0.59978
110221974	chr4:110221974:G:A	7.09032e-12	-1.63582	-0.672177	3.96022e-05	-1.84236	-0.676609
110222222	chr4:110222222:C:T	1.71153e-11	-1.32805	-0.0987101	0.000114243	-1.32147	-0.138049
110222287	chr4:110222287:G:C	3.09699e-12	-1.83744	-1.29885	2.18804e-05	-1.81227	-1.29999
110222297	chr4:110222297:AG:A	6.84177e-12	-1.70047	-0.643212	3.92496e-05	-1.88053	-0.64738
110222430	chr4:110222430:A:G	1.94543e-11	-2.52431e-10	-1.29866	0.000136989	-2.52431e-10	-1.27795
110222456	chr4:110222456:C:T	5.42929e-12	-1.91242	-0.6625	3.52106e-05	-1.95807	-0.678434
110222714	chr4:110222714:A:C	4.21708e-12	-1.62159	-1.206	3.36543e-05	-1.46884	-1.21287
110222893	chr4:110222893:A:G	6.39365e-12	-1.92578	-0.48564	4.18339e-05	-1.96193	-0.502209
110222924	chr4:110222924:C:G	5.86502e-11	-2.52431e-10	-0.195138	0.000413249	-2.52431e-10	-0.1738
110223049	chr4:110223049:A:G	5.62362e-12	-1.60447	-0.935281	3.8872e-05	-1.60228	-0.935292
110223172	chr4:110223172:C:T	6.86636e-11	-2.52431e-10	-0.0375094	0.000485547	-2.52431e-10	-0.0125735
110223191	chr4:110223191:C:T	1.03371e-11	-1.02074	-0.910246	6.86077e-05	-1.05416	-0.915286
110223294	chr4:110223294:G:A	3.87294e-12	-1.91257	-1.00014	2.64926e-05	-1.94982	-0.971166
110223349	chr4:110223349:T:C	1.57309e-11	-0.208411	-1.30269	8.92462e-05	-0.408902	-1.29755
110223536	chr4:110223536:G:C	2.04769e-11	-2.52431e-10	-1.24743	0.000139516	-2.52431e-10	-1.25967
110223602	chr4:110223602:T:C	9.53759e-11	-2.52431e-10	0.291098	0.000680144	-2.52431e-10	0.324456
110223610	chr4:110223610:G:T	6.29912e-12	-1.10886	-1.31746	3.44302e-05	-1.34317	-1.31575
110223776	chr4:110223776:A:T	3.19263e-11	-2.52431e-10	-0.803299	0.000221979	-2.52431e-10	-0.795266
110223969	chr4:110223969:T:A	2.15405e-11	-2.52431e-10	-1.19679	0.000154517	-2.52431e-10	-1.15754
110224030	chr4:110224030:G:A	8.37248e-12	-1.69195	-0.449832	4.76037e-05	-1.88656	-0.448379
110224073	chr4:110224073:T:G	1.07633e-11	-1.89059	-3.28476e-10	7.16968e-05	-1.9254	-3.28476e-10
110224135	chr4:110224135:C:T	1.9104e-11	-2.52431e-10	-1.31683	0.000131777	-2.52431e-10	-1.31674
110224177	chr4:110224177:A:G	1.30285e-11	-1.76784	0.0682503	7.81386e-05	-1.94285	0.103483
110224183	chr4:110224183:C:T	1.71437e-11	-1.8817	0.456601	0.000123946	-1.88335	0.505347
110224487	chr4:110224487:G:C	4.13158e-11	-2.52431e-10	-0.545482	0.000291579	-2.52431e-10	-0.522539
110224614	chr4:110224614:T:G	4.1036e-12	-1.82853	-1.02633	2.74368e-05	-1.87143	-1.01453
110224831	chr4:110224831:A:G	1.8977e-11	-2.52431e-10	-1.3235	0.00013091	-2.52431e-10	-1.32334
110224835	chr4:110224835:C:T	1.44625e-11	-1.27778	-0.317389	9.69498e-05	-1.33536	-0.288301
110224923	chr4:110224923:C:T	3.51248e-12	-1.85001	-1.1604	2.31023e-05	-1.88708	-1.17083
110224947	chr4:110224947:C:T	1.35624e-11	-1.9633	0.303867	9.41487e-05	-1.95931	0.306334
110225518	chr4:110225518:C:T	3.50639e-12	-1.86325	-1.14889	2.31283e-05	-1.89713	-1.15966
110225628	chr4:110225628:G:C	5.18028e-12	-1.81773	-0.804139	3.30856e-05	-1.88233	-0.816425
110225721	chr4:110225721:A:G	1.40338e-11	-1.62526	-3.28476e-10	8.17258e-05	-1.79448	-3.28476e-10
110226178	chr4:110226178:G:A	6.0875e-11	-2.52431e-10	-0.157906	0.000430301	-2.52431e-10	-0.133365
110226180	chr4:110226180:G:A	2.24925e-11	-2.52431e-10	-1.15354	0.000158133	-2.52431e-10	-1.13441
110226196	chr4:110226196:C:T	2.12913e-11	-2.52431e-10	-1.20843	0.00014737	-2.52431e-10	-1.2049
110226358	chr4:110226358:G:A	1.89768e-11	-2.52431e-10	-1.32351	0.000130887	-2.52431e-10	-1.32352
110226507	chr4:110226507:C:T	1.4142e-11	-1.29849	-0.319087	9.52043e-05	-1.35179	-0.290038
110226585	chr4:110226585:C:T	2.94963e-12	-1.94511	-1.23993	1.995e-05	-1.96199	-1.24263
110226866	chr4:110226866:G:A	2.47124e-11	-1.05942	-3.28476e-10	0.000124968	-1.36979	-3.28476e-10
110227118	chr4:110227118:G:C	2.44599e-11	-1.60988	0.540192	0.000134837	-1.87451	0.580722
110227150	chr4:110227150:C:T	1.56945e-11	-1.27307	-0.240348	0.000105585	-1.32809	-0.210247
110227331	chr4:110227331:T:A	1.87789e-11	-1.94577	0.611776	0.000128036	-1.94558	0.600037
110227624	chr4:110227624:T:C	2.09426e-11	-2.52431e-10	-1.22494	0.000144758	-2.52431e-10	-1.22279
110227956	chr4:110227956:C:T	2.04183e-11	-1.94979	0.699493	0.000139197	-1.94926	0.687308
110228158	chr4:110228158:G:A	4.04852e-12	-1.60881	-1.25956	3.85671e-05	-1.2847	-1.26074
110228175	chr4:110228175:G:A	2.67174e-11	-2.52431e-10	-0.981413	0.0001844	-2.52431e-10	-0.980741
110229255	chr4:110229255:C:T	3.63334e-11	-2.52431e-10	-0.673989	0.000254739	-2.52431e-10	-0.65761
110229401	chr4:110229401:G:A	2.34612e-11	-2.52431e-10	-1.11138	0.000165295	-2.52431e-10	-1.09012
110229534	chr4:110229534:C:T	1.58073e-11	-1.33651	-0.169744	0.000106769	-1.38824	-0.138942
110229577	chr4:110229577:T:C	1.91661e-11	-2.52431e-10	-1.31358	0.000132525	-2.52431e-10	-1.31108
110229649	chr4:110229649:G:A	2.34786e-11	-2.52431e-10	-1.11064	0.000165423	-2.52431e-10	-1.08934
110229650	chr4:110229650:G:A	1.96647e-11	-2.52431e-10	-1.2879	0.000135348	-2.52431e-10	-1.29
110229826	chr4:110229826:T:C	1.89572e-11	-1.92346	0.598914	0.000136256	-1.92742	0.644105
110230132	chr4:110230132:T:C	1.48347e-11	-1.30517	-0.264587	9.96988e-05	-1.36089	-0.234808
110230255	chr4:110230255:T:C	7.94877e-12	-1.92501	-0.268705	5.41109e-05	-1.91872	-0.288097
110230265	chr4:110230265:T:C	5.36614e-12	-1.74164	-0.844975	3.38053e-05	-1.81769	-0.859541
110230417	chr4:110230417:C:T	1.89802e-11	-2.52431e-10	-1.32333	0.000131617	-2.52431e-10	-1.31795
110230607	chr4:110230607:C:T	1.58951e-11	-1.2994	-0.201321	0.000106994	-1.35423	-0.170854
110230888	chr4:110230888:A:G	1.05635e-11	-1.90933	-3.28476e-10	7.07894e-05	-1.93814	-3.28476e-10
110230929	chr4:110230929:G:A	3.65275e-12	-1.86068	-1.11056	2.40682e-05	-1.89423	-1.12273
110230960	chr4:110230960:A:G	2.993e-11	-2.52431e-10	-0.867866	0.000207719	-2.52431e-10	-0.861664
110231878	chr4:110231878:G:A	1.98533e-11	-2.52431e-10	-1.27836	0.000133939	-2.52431e-10	-1.30047
110232275	chr4:110232275:G:A	2.08707e-11	-2.52431e-10	-1.22838	0.000143522	-2.52431e-10	-1.23136
110232395	chr4:110232395:T:A	1.18498e-11	-1.79442	-3.28476e-10	0.000115076	-1.45226	-3.28476e-10
110232719	chr4:110232719:C:T	2.0186e-11	-2.52431e-10	-1.26174	0.000139543	-2.52431e-10	-1.25947
110232984	chr4:110232984:G:A	1.14727e-11	-1.82676	-3.28476e-10	7.51131e-05	-1.87885	-3.28476e-10
110233450	chr4:110233450:G:T	2.38566e-11	-2.52431e-10	-1.09467	0.00016555	-2.52431e-10	-1.08857
110233662	chr4:110233662:G:A	1.9052e-11	-2.52431e-10	-1.31956	0.000131301	-2.52431e-10	-1.32036
110233968	chr4:110233968:GTGTATA:G	3.03396e-11	-2.52431e-10	-0.854276	0.000214021	-2.52431e-10	-0.831774
110234429	chr4:110234429:G:C	8.98496e-12	-1.69716	-0.374016	5.46152e-05	-1.83974	-0.357801
110234598	chr4:110234598:C:T	8.88406e-12	-1.73597	-0.346503	5.493e-05	-1.86167	-0.330116
110234973	chr4:110234973:G:A	2.02442e-11	-2.52431e-10	-1.25886	0.000140493	-2.52431e-10	-1.25269
110235434	chr4:110235434:G:A	4.83971e-11	-2.52431e-10	-0.387289	0.000349035	-2.52431e-10	-0.342676
110235994	chr4:110235994:T:C	1.40169e-11	-1.94932	0.32286	0.000100103	-1.9641	0.372444
110236164	chr4:110236164:T:C	1.02565e-10	-2.52431e-10	0.363768	0.000757686	-2.52431e-10	0.43242
110236214	chr4:110236214:C:T	1.99469e-11	-2.52431e-10	-1.27365	0.000137791	-2.52431e-10	-1.27211
110236385	chr4:110236385:C:G	2.54785e-11	-2.52431e-10	-1.02889	0.00017911	-2.52431e-10	-1.00985
110236571	chr4:110236571:T:C	1.97471e-11	-2.52431e-10	-1.28372	0.000136881	-2.52431e-10	-1.27874
110236633	chr4:110236633:A:T	1.89772e-11	-2.52431e-10	-1.32349	0.000130904	-2.52431e-10	-1.32338
110236842	chr4:110236842:G:A	5.18961e-12	-1.58008	-1.03999	2.80677e-05	-1.84347	-1.01976
110237024	chr4:110237024:A:C	1.97987e-11	-2.52431e-10	-1.28111	0.00013726	-2.52431e-10	-1.27597
110237198	chr4:110237198:T:C	2.00509e-11	-2.52431e-10	-1.26845	0.000138685	-2.52431e-10	-1.26565
110237217	chr4:110237217:A:G	6.85588e-12	-1.57139	-0.770235	3.94423e-05	-1.75756	-0.765452
110237325	chr4:110237325:G:A	2.0755e-11	-1.26375	0.0298083	0.000158983	-1.20516	0.0761114
110237369	chr4:110237369:T:C	1.24504e-11	-1.74498	-3.28476e-10	7.96983e-05	-1.8196	-3.28476e-10
110237635	chr4:110237635:G:A	2.34075e-11	-2.52431e-10	-1.11367	0.000163365	-2.52431e-10	-1.10186
110237683	chr4:110237683:A:T	1.37584e-11	-1.64508	-3.28476e-10	8.9282e-05	-1.70605	-3.28476e-10
110237698	chr4:110237698:T:G	6.36174e-12	-1.82891	-0.587516	4.3444e-05	-1.86491	-0.561463
110238006	chr4:110238006:C:T	8.278e-12	-1.81135	-0.341772	5.65191e-05	-1.85737	-0.305905
110238441	chr4:110238441:C:T	2.31997e-11	-2.52431e-10	-1.12259	0.000161344	-2.52431e-10	-1.11431
110238625	chr4:110238625:A:T	1.89768e-11	-2.52431e-10	-1.32351	0.000130903	-2.52431e-10	-1.32339
110238682	chr4:110238682:A:T	1.82511e-11	-1.93557	0.573068	0.000129273	-1.96121	0.625288
110239061	chr4:110239061:A:C	1.89796e-11	-2.52431e-10	-1.32336	0.000130889	-2.52431e-10	-1.3235
110239183	chr4:110239183:C:T	1.03835e-11	-1.92651	-3.28476e-10	6.90082e-05	-1.96362	-3.28476e-10
110239261	chr4:110239261:C:G	2.79775e-11	-1.96201	1.02669	0.000208758	-1.96194	1.10526
110239307	chr4:110239307:A:G	1.92953e-11	-2.52431e-10	-1.30687	0.000133198	-2.52431e-10	-1.30602
110239424	chr4:110239424:C:A	5.18534e-11	-2.52431e-10	-0.318308	0.000377031	-2.52431e-10	-0.265521
110239448	chr4:110239448:C:T	1.89791e-11	-2.52431e-10	-1.32339	0.000130888	-2.52431e-10	-1.32351
110239612	chr4:110239612:TA:T	3.64544e-11	-2.52431e-10	-0.670666	0.000255423	-2.52431e-10	-0.654928
110240183	chr4:110240183:T:A	1.89797e-11	-2.52431e-10	-1.32336	0.000130889	-2.52431e-10	-1.3235
110240252	chr4:110240252:G:C	2.67254e-11	-2.52431e-10	-0.981113	0.000201751	-2.52431e-10	-0.890815
110240495	chr4:110240495:CTT:C	1.75563e-11	-1.19754	-0.203774	0.000133965	-1.13853	-0.161742
110240523	chr4:110240523:A:G	4.28963e-12	-1.77827	-1.03226	2.56407e-05	-1.94235	-1.01132
110241323	chr4:110241323:CAG:C	1.24523e-11	-1.74482	-3.28476e-10	7.97606e-05	-1.81882	-3.28476e-10
110241374	chr4:110241374:A:G	2.01321e-11	-2.52431e-10	-1.26441	0.000139503	-2.52431e-10	-1.25977
110241697	chr4:110241697:C:T	2.02155e-11	-2.52431e-10	-1.26028	0.00013896	-2.52431e-10	-1.26366
110241839	chr4:110241839:G:A	4.18626e-12	-1.79515	-1.03977	2.53007e-05	-1.94792	-1.0191
110241853	chr4:110241853:A:G	1.31908e-11	-1.68721	-3.28476e-10	8.36216e-05	-1.77155	-3.28476e-10
110241938	chr4:110241938:T:C	1.91118e-11	-2.52431e-10	-1.31642	0.000132	-2.52431e-10	-1.31505
110242137	chr4:110242137:A:G	2.98763e-12	-1.92391	-1.24834	1.99258e-05	-1.96236	-1.24347
110242158	chr4:110242158:A:G	1.92069e-11	-2.52431e-10	-1.31146	0.000132716	-2.52431e-10	-1.30964
110242204	chr4:110242204:C:T	3.31676e-11	-2.52431e-10	-0.765156	0.000234504	-2.52431e-10	-0.740377
110242362	chr4:110242362:C:T	1.90685e-11	-2.52431e-10	-1.31869	0.000131403	-2.52431e-10	-1.31958
110242458	chr4:110242458:A:T	5.36199e-12	-1.64783	-0.939562	3.32776e-05	-1.76033	-0.932639
110242572	chr4:110242572:G:A	1.90701e-11	-2.52431e-10	-1.31861	0.000131683	-2.52431e-10	-1.31745
110242593	chr4:110242593:C:T	1.44814e-11	-1.59387	-3.28476e-10	8.28808e-05	-1.78045	-3.28476e-10
110242679	chr4:110242679:G:A	1.99454e-11	-2.52431e-10	-1.27373	0.000138002	-2.52431e-10	-1.27058
110242719	chr4:110242719:G:C	1.26401e-11	-1.2946	-0.435249	6.17996e-05	-1.67645	-0.397503
110242822	chr4:110242822:A:C	1.44768e-11	-1.95247	0.358293	0.000104886	-1.96369	0.418712
110242931	chr4:110242931:G:A	1.72713e-11	-1.94883	0.531141	0.000125887	-1.96336	0.600899
110243203	chr4:110243203:A:G	1.90683e-11	-2.52431e-10	-1.3187	0.000131669	-2.52431e-10	-1.31756
110243262	chr4:110243262:A:G	3.01248e-11	-2.52431e-10	-0.86138	0.000213013	-2.52431e-10	-0.836495
110243285	chr4:110243285:A:G	2.6791e-11	-2.52431e-10	-0.978661	0.00020231	-2.52431e-10	-0.888048
110243489	chr4:110243489:T:C	1.98301e-11	-2.52431e-10	-1.27953	0.00013759	-2.52431e-10	-1.27357
110243555	chr4:110243555:G:A	1.93113e-11	-2.52431e-10	-1.30604	0.000133484	-2.52431e-10	-1.30387
110243585	chr4:110243585:A:G	1.90646e-11	-2.52431e-10	-1.3189	0.00013164	-2.52431e-10	-1.31778
110243825	chr4:110243825:C:G	1.25084e-11	-1.74032	-3.28476e-10	8.00516e-05	-1.81518	-3.28476e-10
110243946	chr4:110243946:T:G	6.16235e-11	-1.95313	1.80744	0.000471642	-1.96408	1.92245
110243952	chr4:110243952:T:A	1.91698e-11	-2.52431e-10	-1.31339	0.000131957	-2.52431e-10	-1.31537
110244443	chr4:110244443:A:G	7.81283e-11	-2.52431e-10	0.0916246	0.00057376	-2.52431e-10	0.154361
110244866	chr4:110244866:T:C	1.92902e-11	-2.52431e-10	-1.30713	0.000133326	-2.52431e-10	-1.30505
110244968	chr4:110244968:T:G	2.10059e-11	-2.52431e-10	-1.22193	0.000145567	-2.52431e-10	-1.21722
110245210	chr4:110245210:A:G	1.9128e-11	-2.52431e-10	-1.31557	0.000132122	-2.52431e-10	-1.31413
110245319	chr4:110245319:T:G	1.91281e-11	-2.52431e-10	-1.31557	0.000132122	-2.52431e-10	-1.31412
110245345	chr4:110245345:A:G	1.89778e-11	-2.52431e-10	-1.32346	0.000130919	-2.52431e-10	-1.32327
110245692	chr4:110245692:T:G	5.24583e-11	-1.96079	1.65408	0.000413508	-1.94001	1.76684
110245743	chr4:110245743:AC:A	4.04629e-12	-1.74871	-1.12022	2.44993e-05	-1.88077	-1.11843
110245780	chr4:110245780:C:G	1.00041e-11	-1.96373	-3.28476e-10	7.23669e-05	-1.9161	-3.28476e-10
110245843	chr4:110245843:C:T	3.14991e-12	-1.95098	-1.16837	2.16377e-05	-1.96254	-1.16087
110246023	chr4:110246023:C:G	4.08704e-12	-1.7658	-1.09311	2.48896e-05	-1.89222	-1.09118
110246067	chr4:110246067:C:A	2.09077e-11	-2.52431e-10	-1.22661	0.000144461	-2.52431e-10	-1.22484
110246233	chr4:110246233:A:G	2.70059e-11	-2.52431e-10	-0.970673	0.00018468	-2.52431e-10	-0.979224
110246438	chr4:110246438:A:T	4.78916e-12	-1.96298	-0.737391	3.36487e-05	-1.96365	-0.718219
110246479	chr4:110246479:T:C	1.12212e-11	-1.44229	-0.406634	8.35852e-05	-1.40205	-0.369936
110246515	chr4:110246515:A:T	1.23302e-11	-1.75468	-3.28476e-10	7.91367e-05	-1.82667	-3.28476e-10
110246778	chr4:110246778:T:C	8.21414e-12	-1.96387	-0.197	6.14933e-05	-1.95765	-0.121275
110246825	chr4:110246825:G:C	2.3818e-11	-1.9625	0.866216	0.000179085	-1.96282	0.952829
110246846	chr4:110246846:A:G	1.27882e-11	-1.96338	0.245174	9.76237e-05	-1.9482	0.331471
110247203	chr4:110247203:C:T	3.54815e-11	-2.52431e-10	-0.697715	0.000241888	-2.52431e-10	-0.709375
110247498	chr4:110247498:C:T	2.72243e-12	-1.95174	-1.31346	1.94202e-05	-1.92032	-1.31122
110247641	chr4:110247641:C:T	4.61596e-12	-1.9624	-0.774808	3.2655e-05	-1.94954	-0.762306
110248065	chr4:110248065:TGCCCTA:T	4.70958e-12	-1.95987	-0.757259	3.35143e-05	-1.94828	-0.737598
110248074	chr4:110248074:GGCT:G	4.68312e-12	-1.96365	-0.759114	3.31488e-05	-1.95734	-0.739504
110248079	chr4:110248079:GCAGT:G	4.5609e-12	-1.96343	-0.785779	3.22864e-05	-1.95656	-0.76664
110248093	chr4:110248093:T:A	4.72618e-12	-1.96403	-0.749585	3.33272e-05	-1.96152	-0.729959
110248094	chr4:110248094:GGGTT:G	4.67592e-12	-1.96367	-0.760631	3.30954e-05	-1.9575	-0.740959
110248099	chr4:110248099:G:A	4.95113e-12	-1.9641	-0.70301	3.49731e-05	-1.96087	-0.682395
110248289	chr4:110248289:G:A	1.94093e-11	-2.52431e-10	-1.30097	0.000134278	-2.52431e-10	-1.29794
110248919	chr4:110248919:C:T	2.20374e-10	1.1286	-3.28476e-10	0.00208697	1.44562	-3.28476e-10
110249026	chr4:110249026:A:G	3.01435e-12	-1.84072	-1.32262	2.13545e-05	-1.81447	-1.32211
110249387	chr4:110249387:C:T	2.3272e-11	-2.52431e-10	-1.11948	0.0001585	-2.52431e-10	-1.13209
110249506	chr4:110249506:C:T	4.69207e-12	-1.68495	-1.0359	3.10803e-05	-1.73881	-1.02246
110249923	chr4:110249923:AGG:A	5.57851e-11	-0.24522	-3.28476e-10	0.000317469	-0.437468	-3.28476e-10
110249927	chr4:110249927:C:A	5.55621e-11	-0.249227	-3.28476e-10	0.000316251	-0.441312	-3.28476e-10
110249973	chr4:110249973:G:A	1.04154e-11	-1.92344	-3.28476e-10	7.32801e-05	-1.90356	-3.28476e-10
110249982	chr4:110249982:G:A	2.14244e-11	-2.52431e-10	-1.2022	0.000147761	-2.52431e-10	-1.20225
110250209	chr4:110250209:G:A	3.47813e-12	-1.74883	-1.2714	2.14201e-05	-1.8617	-1.27182
110250250	chr4:110250250:T:C	3.54266e-12	-1.71972	-1.28213	2.16499e-05	-1.84038	-1.28247
110250429	chr4:110250429:C:T	3.715e-11	-2.52431e-10	-0.651764	0.000263441	-2.52431e-10	-0.624019
110250599	chr4:110250599:T:G	3.00355e-12	-1.84925	-1.31768	1.91642e-05	-1.92512	-1.31968
110250744	chr4:110250744:C:T	3.84881e-12	-1.7826	-1.13637	2.36587e-05	-1.8991	-1.13502
110250886	chr4:110250886:T:A	3.47544e-12	-1.74628	-1.27473	2.13851e-05	-1.86002	-1.27513
110250893	chr4:110250893:G:A	3.44889e-12	-1.7417	-1.28697	2.12145e-05	-1.85588	-1.28728
110251037	chr4:110251037:T:C	3.26242e-12	-1.79525	-1.28901	2.04221e-05	-1.89191	-1.28932
110251341	chr4:110251341:A:C	1.1178e-11	-1.36441	-0.488363	8.15353e-05	-1.35571	-0.4411
110251652	chr4:110251652:G:A	4.48371e-12	-1.95854	-0.807736	3.1806e-05	-1.94962	-0.788577
110251880	chr4:110251880:G:C	2.63872e-11	-2.52431e-10	-0.993848	0.000184467	-2.52431e-10	-0.980381
110252011	chr4:110252011:A:G	1.96242e-11	-2.52431e-10	-1.28997	0.000135638	-2.52431e-10	-1.28786
110252222	chr4:110252222:A:G	3.31445e-12	-1.75118	-1.31726	2.02447e-05	-1.8745	-1.31546
110252440	chr4:110252440:A:C	3.36796e-12	-1.8403	-1.21212	2.23059e-05	-1.89602	-1.19698
110252862	chr4:110252862:G:A	1.14844e-11	-1.82573	-3.28476e-10	7.47858e-05	-1.88322	-3.28476e-10
110253007	chr4:110253007:C:T	3.80194e-12	-1.69185	-1.23937	2.38202e-05	-1.78816	-1.23916
110253497	chr4:110253497:A:G	4.43821e-12	-1.96303	-0.813451	3.13496e-05	-1.95809	-0.794554
110253499	chr4:110253499:C:T	4.58661e-11	-2.52431e-10	-0.441001	0.000332689	-2.52431e-10	-0.390643
110253904	chr4:110253904:C:T	3.87521e-12	-1.66015	-1.25198	2.40996e-05	-1.76386	-1.25179
110254204	chr4:110254204:AAC:A	4.89278e-12	-1.67471	-1.00426	3.02943e-05	-1.79177	-0.995121
110254287	chr4:110254287:C:T	2.16045e-11	-2.52431e-10	-1.19383	0.000150026	-2.52431e-10	-1.18704
110254438	chr4:110254438:G:C	1.95327e-11	-2.52431e-10	-1.29464	0.000135259	-2.52431e-10	-1.29066
110254524	chr4:110254524:G:A	3.74696e-12	-1.65169	-1.29409	2.32841e-05	-1.75613	-1.29395
110255088	chr4:110255088:G:A	1.23924e-11	-1.74964	-3.28476e-10	7.95242e-05	-1.82179	-3.28476e-10
110255377	chr4:110255377:C:G	3.19425e-12	-1.96029	-1.14509	2.24225e-05	-1.95684	-1.13094
110255454	chr4:110255454:G:A	4.13382e-12	-1.57086	-1.27666	2.57263e-05	-1.67536	-1.27498
110255578	chr4:110255578:G:C	2.03792e-11	-2.52431e-10	-1.25222	0.000141615	-2.52431e-10	-1.24473
110255593	chr4:110255593:C:T	3.13432e-12	-1.95875	-1.16556	2.19078e-05	-1.96049	-1.15051
110255651	chr4:110255651:C:G	4.15753e-12	-1.92986	-0.911948	2.93203e-05	-1.93954	-0.88003
110255731	chr4:110255731:T:C	4.02663e-12	-1.68403	-1.18976	2.38708e-05	-1.84854	-1.17665
110256094	chr4:110256094:A:G	3.85224e-12	-1.61417	-1.3039	2.3817e-05	-1.72365	-1.3038
110256146	chr4:110256146:C:T	2.33074e-11	-2.52431e-10	-1.11796	0.000160917	-2.52431e-10	-1.11696
110256229	chr4:110256229:C:T	1.92391e-11	-2.52431e-10	-1.30978	0.000133084	-2.52431e-10	-1.30687
110256230	chr4:110256230:C:T	1.00656e-11	-1.95761	-3.28476e-10	7.08455e-05	-1.93735	-3.28476e-10
110256586	chr4:110256586:G:GT	1.92921e-11	-2.52431e-10	-1.30703	0.00013326	-2.52431e-10	-1.30555
110256635	chr4:110256635:T:A	4.611e-12	-1.94099	-0.797288	3.24363e-05	-1.93309	-0.785485
110256651	chr4:110256651:G:A	1.89934e-11	-2.52431e-10	-1.32264	0.000131054	-2.52431e-10	-1.32224
110256843	chr4:110256843:T:A	1.9061e-11	-2.52431e-10	-1.31908	0.000131306	-2.52431e-10	-1.32032
110256867	chr4:110256867:T:G	3.63019e-12	-1.92081	-1.05663	2.46245e-05	-1.94465	-1.04946
110257216	chr4:110257216:T:C	3.84343e-12	-1.95469	-0.965669	2.69313e-05	-1.96049	-0.944064
110257609	chr4:110257609:G:A	3.00608e-12	-1.86231	-1.30378	1.95128e-05	-1.92015	-1.30662
110257678	chr4:110257678:C:T	2.42209e-11	-2.52431e-10	-1.07951	0.00016894	-2.52431e-10	-1.06831
110257880	chr4:110257880:C:T	4.47411e-12	-1.90801	-0.860408	3.02989e-05	-1.93582	-0.850914
110258003	chr4:110258003:C:T	5.17076e-12	-1.95005	-0.673656	3.63084e-05	-1.95025	-0.655552
110258913	chr4:110258913:G:C	3.69409e-12	-1.95294	-1.00706	2.56812e-05	-1.96265	-0.989442
110259106	chr4:110259106:C:T	1.9614e-11	-2.52431e-10	-1.29048	0.00013533	-2.52431e-10	-1.29014
110259279	chr4:110259279:G:C	3.62156e-12	-1.71428	-1.26555	2.27919e-05	-1.8061	-1.26534
110259472	chr4:110259472:G:A	4.43558e-12	-1.89289	-0.884178	2.99036e-05	-1.92484	-0.875031
110259661	chr4:110259661:A:G	4.24536e-12	-1.90998	-0.910924	2.87654e-05	-1.93671	-0.901964
110259799	chr4:110259799:A:G	3.41035e-12	-1.74325	-1.29666	2.17908e-05	-1.82068	-1.29569
110260102	chr4:110260102:G:A	1.14828e-11	-1.82587	-3.28476e-10	0.000109943	-1.49788	-3.28476e-10
110260177	chr4:110260177:T:C	7.23914e-11	-2.52431e-10	0.0153589	0.000519408	-2.52431e-10	0.0548403
110260189	chr4:110260189:A:C	1.8978e-11	-2.52431e-10	-1.32345	0.000130885	-2.52431e-10	-1.32353
110260240	chr4:110260240:G:A	8.63964e-11	-2.52431e-10	0.192218	0.00062138	-2.52431e-10	0.234093
110260252	chr4:110260252:GC:G	1.07777e-11	-1.88925	-3.28476e-10	7.13813e-05	-1.92981	-3.28476e-10
110260297	chr4:110260297:C:T	3.26881e-12	-1.85918	-1.22312	2.11318e-05	-1.91725	-1.22982
110260299	chr4:110260299:T:G	3.30533e-12	-1.874	-1.19719	2.27014e-05	-1.89274	-1.18268
110260301	chr4:110260301:C:T	3.60592e-12	-1.95005	-1.0341	2.49578e-05	-1.96338	-1.01728
110260409	chr4:110260409:C:T	4.44136e-12	-1.96089	-0.814874	3.17348e-05	-1.95323	-0.787209
110260473	chr4:110260473:A:G	1.96277e-11	-2.52431e-10	-1.28979	0.000135863	-2.52431e-10	-1.2862
110260566	chr4:110260566:T:A	3.31138e-12	-1.86986	-1.1995	2.14689e-05	-1.92428	-1.20696
110261136	chr4:110261136:G:A	3.24298e-12	-1.85126	-1.23898	2.20865e-05	-1.87703	-1.22585
110261207	chr4:110261207:T:C	2.15704e-11	-2.52431e-10	-1.1954	0.000148309	-2.52431e-10	-1.19855
110261296	chr4:110261296:A:C	3.04617e-12	-1.82942	-1.32343	2.00128e-05	-1.87804	-1.32343
110261694	chr4:110261694:C:T	2.14084e-11	-2.52431e-10	-1.20294	0.000147226	-2.52431e-10	-1.20588
110261719	chr4:110261719:A:G	3.28029e-12	-1.8187	-1.2601	2.22116e-05	-1.84851	-1.24873
110261726	chr4:110261726:C:T	6.01996e-12	-1.2497	-1.22194	4.2173e-05	-1.23504	-1.22103
110261748	chr4:110261748:G:A	2.13937e-11	-2.52431e-10	-1.20363	0.000147109	-2.52431e-10	-1.20667
110261805	chr4:110261805:T:C	3.167e-12	-1.80593	-1.30801	2.13278e-05	-1.83572	-1.30212
110262059	chr4:110262059:C:T	2.15204e-11	-2.52431e-10	-1.19773	0.000147967	-2.52431e-10	-1.20086
110262360	chr4:110262360:C:T	3.02425e-12	-1.95483	-1.20524	2.05196e-05	-1.96405	-1.21242
110262600	chr4:110262600:T:C	1.95201e-11	-2.52431e-10	-1.29528	0.000134554	-2.52431e-10	-1.29589
110263097	chr4:110263097:C:T	2.19462e-11	-2.52431e-10	-1.17813	0.000152566	-2.52431e-10	-1.17025
110263113	chr4:110263113:G:A	1.90427e-11	-2.52431e-10	-1.32004	0.000131051	-2.52431e-10	-1.32226
110263403	chr4:110263403:C:T	3.66943e-12	-1.86887	-1.09782	2.58166e-05	-1.87146	-1.07537
110263518	chr4:110263518:A:AT	2.07869e-11	-2.52431e-10	-1.2324	0.000144044	-2.52431e-10	-1.22773
110263583	chr4:110263583:A:T	1.08356e-11	-1.88389	-3.28476e-10	7.16549e-05	-1.92599	-3.28476e-10
110263710	chr4:110263710:A:G	2.3513e-11	-2.52431e-10	-1.10917	0.000164491	-2.52431e-10	-1.09499
110263775	chr4:110263775:T:C	4.62766e-12	-1.91576	-0.818917	3.53647e-05	-1.83609	-0.796042
110263872	chr4:110263872:A:C	1.14525e-11	-1.82852	-3.28476e-10	7.46472e-05	-1.88508	-3.28476e-10
110264037	chr4:110264037:T:C	4.66856e-12	-1.90391	-0.821965	3.59168e-05	-1.81743	-0.799218
110264100	chr4:110264100:C:T	2.36069e-11	-2.52431e-10	-1.10519	0.000160376	-2.52431e-10	-1.12033
110264223	chr4:110264223:G:A	2.15482e-11	-2.52431e-10	-1.19644	0.000148158	-2.52431e-10	-1.19957
110264250	chr4:110264250:T:A	1.05775e-11	-1.908	-3.28476e-10	9.1313e-05	-1.68356	-3.28476e-10
110264523	chr4:110264523:C:T	1.1431e-11	-1.8304	-3.28476e-10	7.45395e-05	-1.88652	-3.28476e-10
110264611	chr4:110264611:T:C	4.6826e-12	-1.89974	-0.823139	3.61212e-05	-1.81065	-0.800323
110264689	chr4:110264689:TC:T	3.31806e-11	-2.52431e-10	-0.764762	0.000233739	-2.52431e-10	-0.743643
110264884	chr4:110264884:G:T	3.48236e-12	-1.85824	-1.16077	2.43299e-05	-1.86583	-1.14032
110264924	chr4:110264924:G:A	2.42281e-11	-2.52431e-10	-1.07921	0.000164456	-2.52431e-10	-1.0952
110265013	chr4:110265013:A:G	3.46121e-12	-1.85029	-1.17482	2.41549e-05	-1.85812	-1.15525
110265177	chr4:110265177:C:T	2.1508e-11	-2.52431e-10	-1.1983	0.000147884	-2.52431e-10	-1.20142
110265196	chr4:110265196:C:T	1.55905e-11	-1.568	0.0479394	8.97571e-05	-1.75523	0.0544834
110265330	chr4:110265330:A:G	2.15253e-11	-2.52431e-10	-1.1975	0.000148002	-2.52431e-10	-1.20062
110265459	chr4:110265459:C:T	4.77734e-12	-1.95502	-0.747825	3.35305e-05	-1.94982	-0.73557
110265518	chr4:110265518:G:T	2.09786e-11	-2.52431e-10	-1.22323	0.000144348	-2.52431e-10	-1.22562
110265547	chr4:110265547:T:A	1.14577e-11	-1.82806	-3.28476e-10	7.46731e-05	-1.88473	-3.28476e-10
110265629	chr4:110265629:C:T	2.76216e-12	-1.95127	-1.29945	1.87529e-05	-1.96407	-1.30243
110265693	chr4:110265693:T:A	1.91904e-11	-2.52431e-10	-1.31232	0.000132065	-2.52431e-10	-1.31455
110266527	chr4:110266527:T:C	3.33029e-12	-1.89355	-1.17012	2.3272e-05	-1.90036	-1.15024
110266690	chr4:110266690:A:T	1.90269e-11	-2.52431e-10	-1.32087	0.000131112	-2.52431e-10	-1.3218
110266770	chr4:110266770:G:T	3.74362e-12	-1.64352	-1.30315	2.32059e-05	-1.75047	-1.30297
110266792	chr4:110266792:T:C	2.2208e-11	-2.52431e-10	-1.16627	0.000154453	-2.52431e-10	-1.15796
110267086	chr4:110267086:T:C	3.84113e-12	-1.88737	-1.03359	2.54088e-05	-1.94136	-1.02139
110267124	chr4:110267124:A:G	1.01422e-11	-1.95002	-3.28476e-10	7.15536e-05	-1.9274	-3.28476e-10
110267259	chr4:110267259:A:G	3.18456e-12	-1.94727	-1.16115	2.27724e-05	-1.92334	-1.14896
110267325	chr4:110267325:C:T	2.94024e-12	-1.89045	-1.29779	2.17427e-05	-1.8216	-1.29697
110267569	chr4:110267569:A:T	1.1266e-11	-1.84494	-3.28476e-10	0.000102852	-1.56456	-3.28476e-10
110267689	chr4:110267689:C:T	3.18174e-11	-2.52431e-10	-0.806715	0.000224336	-2.52431e-10	-0.784706
110267750	chr4:110267750:T:C	2.12601e-11	-2.52431e-10	-1.2099	0.00014645	-2.52431e-10	-1.21117
110267895	chr4:110267895:G:A	4.3473e-12	-1.48342	-1.31375	2.73258e-05	-1.57835	-1.31167
110268078	chr4:110268078:A:G	1.97977e-11	-2.52431e-10	-1.28116	0.000135698	-2.52431e-10	-1.28741
110268889	chr4:110268889:C:T	1.95587e-11	-2.52431e-10	-1.29331	0.000135494	-2.52431e-10	-1.28892
110269104	chr4:110269104:G:A	6.955e-12	-1.34957	-0.977694	6.06889e-05	-1.11088	-0.981204
110269167	chr4:110269167:C:A	2.39432e-11	-2.52431e-10	-1.09104	0.000167609	-2.52431e-10	-1.07621
110269315	chr4:110269315:G:T	1.9537e-11	-2.52431e-10	-1.29442	0.000135535	-2.52431e-10	-1.28862
110269376	chr4:110269376:C:T	2.30364e-11	-2.52431e-10	-1.12965	0.000161079	-2.52431e-10	-1.11596
110269512	chr4:110269512:T:G	4.36858e-12	-1.89926	-0.893031	3.28471e-05	-1.82749	-0.878494
110269857	chr4:110269857:C:T	2.35095e-11	-2.52431e-10	-1.10932	0.000164562	-2.52431e-10	-1.09456
110269892	chr4:110269892:A:G	1.18889e-11	-1.79112	-3.28476e-10	7.70631e-05	-1.85322	-3.28476e-10
110270053	chr4:110270053:A:G	3.21372e-12	-1.8072	-1.2921	2.31058e-05	-1.76375	-1.29402
110270072	chr4:110270072:A:G	1.98729e-11	-2.52431e-10	-1.27737	0.000136387	-2.52431e-10	-1.28235
110270213	chr4:110270213:TC:T	6.79207e-12	-1.04258	-1.3084	5.15289e-05	-0.947335	-1.30837
110270340	chr4:110270340:T:A	2.02095e-11	-2.52431e-10	-1.26057	0.000139542	-2.52431e-10	-1.25948
110270464	chr4:110270464:C:T	2.08703e-11	-2.52431e-10	-1.2284	0.000142949	-2.52431e-10	-1.23536
110270602	chr4:110270602:T:G	3.53677e-12	-1.79337	-1.21014	2.36734e-05	-1.82379	-1.20971
110270623	chr4:110270623:A:G	3.15498e-11	-2.52431e-10	-0.815161	0.000219909	-2.52431e-10	-0.804635
110270770	chr4:110270770:G:A	2.04586e-11	-2.52431e-10	-1.24832	0.000142049	-2.52431e-10	-1.24168
110270834	chr4:110270834:G:A	5.69096e-12	-1.88322	-0.644632	4.43062e-05	-1.79912	-0.607599
110270881	chr4:110270881:G:A	1.93602e-11	-2.52431e-10	-1.30351	0.000133673	-2.52431e-10	-1.30245
110271127	chr4:110271127:G:A	6.7723e-11	-2.52431e-10	-0.0513021	0.000500094	-2.52431e-10	0.0169469
110271249	chr4:110271249:TA:T	2.35731e-11	-2.52431e-10	-1.10662	0.000164937	-2.52431e-10	-1.09228
110271963	chr4:110271963:G:A	1.34812e-11	-0.348542	-1.31689	0.00010671	-0.213459	-1.31427
110271964	chr4:110271964:G:A	1.15956e-11	-1.8161	-3.28476e-10	7.43547e-05	-1.889	-3.28476e-10
110271985	chr4:110271985:T:C	5.74465e-12	-1.33414	-1.18432	4.61712e-05	-1.19029	-1.17521
110272080	chr4:110272080:C:T	2.01092e-11	-2.52431e-10	-1.26555	0.000137675	-2.52431e-10	-1.27295
110272996	chr4:110272996:G:T	2.07034e-11	-2.52431e-10	-1.23643	0.0001429	-2.52431e-10	-1.23571
110273118	chr4:110273118:A:T	3.08233e-12	-1.90152	-1.23952	2.29369e-05	-1.83176	-1.23334
110273145	chr4:110273145:G:T	4.33273e-11	-2.52431e-10	-0.497945	0.000306845	-2.52431e-10	-0.471505
110273369	chr4:110273369:A:G	4.43478e-12	-1.50514	-1.27211	2.96252e-05	-1.5409	-1.26832
110273379	chr4:110273379:A:T	3.16028e-11	-2.52431e-10	-0.813483	0.000226278	-2.52431e-10	-0.776086
110273454	chr4:110273454:C:T	1.19274e-11	-1.29614	-0.491752	0.000104507	-1.12422	-0.424374
110273561	chr4:110273561:T:A	2.0485e-11	-2.52431e-10	-1.24703	0.000142081	-2.52431e-10	-1.24145
110273797	chr4:110273797:C:T	2.00825e-11	-2.52431e-10	-1.26688	0.000137791	-2.52431e-10	-1.27211
110273823	chr4:110273823:T:C	1.94996e-11	-2.52431e-10	-1.29633	0.000134007	-2.52431e-10	-1.29995
110273856	chr4:110273856:C:T	2.41335e-11	-2.52431e-10	-1.08313	0.000167688	-2.52431e-10	-1.07575
110273886	chr4:110273886:C:T	2.4508e-11	-2.52431e-10	-1.06773	0.000171662	-2.52431e-10	-1.05232
110273959	chr4:110273959:G:A	1.1942e-11	-1.29363	-0.493034	0.000104618	-1.12183	-0.425712
110273971	chr4:110273971:G:A	6.49164e-12	-1.46315	-0.933061	4.90266e-05	-1.39566	-0.909831
110274031	chr4:110274031:T:C	9.98163e-12	-1.95087	-0.0151128	7.84024e-05	-1.89003	0.054038
110274046	chr4:110274046:A:G	2.49418e-11	-2.52431e-10	-1.05018	0.000174854	-2.52431e-10	-1.0339
110274552	chr4:110274552:C:T	1.10532e-11	-1.45814	-0.405867	8.66267e-05	-1.37513	-0.361107
110274965	chr4:110274965:T:C	1.53326e-11	-1.53675	-3.28476e-10	0.00010263	-1.56672	-3.28476e-10
110275138	chr4:110275138:C:T	1.20565e-11	-1.77712	-3.28476e-10	7.82078e-05	-1.83848	-3.28476e-10
110275381	chr4:110275381:G:A	2.95533e-12	-1.96264	-1.22048	2.05623e-05	-1.95447	-1.21992
110275607	chr4:110275607:C:G	1.69767e-11	-0.306743	-1.12814	0.000174141	0.0890709	-1.12705
110275686	chr4:110275686:C:T	9.57227e-12	-0.792488	-1.21537	8.56484e-05	-0.534464	-1.21313
110275754	chr4:110275754:G:C	1.98406e-11	-2.52431e-10	-1.279	0.000136732	-2.52431e-10	-1.27982
110275782	chr4:110275782:T:C	2.16226e-11	-2.52431e-10	-1.19299	0.00014938	-2.52431e-10	-1.19135
110275784	chr4:110275784:C:T	4.39485e-11	-2.52431e-10	-0.48371	0.000308182	-2.52431e-10	-0.467159
110276026	chr4:110276026:G:T	1.02324e-11	-1.94117	-3.28476e-10	6.93675e-05	-1.95843	-3.28476e-10
110276127	chr4:110276127:T:C	2.98818e-11	-2.52431e-10	-0.869478	0.000210078	-2.52431e-10	-0.85037
110276279	chr4:110276279:G:T	6.39673e-11	-2.52431e-10	-0.108356	0.000464213	-2.52431e-10	-0.0575048
110276412	chr4:110276412:C:T	3.73547e-12	-1.70662	-1.24223	2.29397e-05	-1.83061	-1.23437
110276443	chr4:110276443:C:T	1.76841e-11	-1.39406	-3.28476e-10	0.000139581	-1.2592	-3.28476e-10
110276446	chr4:110276446:C:T	3.30146e-12	-1.79819	-1.27418	2.47591e-05	-1.7172	-1.27146
110276585	chr4:110276585:A:T	3.23799e-12	-1.81442	-1.27736	2.41816e-05	-1.73754	-1.27472
110276649	chr4:110276649:C:T	1.04797e-11	-1.91729	-3.28476e-10	7.40558e-05	-1.89303	-3.28476e-10
110276810	chr4:110276810:G:A	2.0981e-11	-2.52431e-10	-1.22311	0.000143822	-2.52431e-10	-1.22927
110276872	chr4:110276872:C:T	1.003e-11	-1.96115	-3.28476e-10	7.01915e-05	-1.94662	-3.28476e-10
110277078	chr4:110277078:C:T	9.06055e-12	-1.52168	-0.54112	7.77741e-05	-1.36818	-0.475865
110277095	chr4:110277095:A:G	8.84866e-12	-1.45894	-0.627526	7.64723e-05	-1.29479	-0.56613
110277097	chr4:110277097:C:G	3.77753e-12	-1.82677	-1.11088	2.89258e-05	-1.73478	-1.09833
110277172	chr4:110277172:C:T	2.70623e-12	-1.9628	-1.30837	1.87036e-05	-1.96372	-1.30541
110277436	chr4:110277436:G:A	1.07933e-11	-1.8878	-3.28476e-10	9.5349e-05	-1.64031	-3.28476e-10
110277484	chr4:110277484:G:A	2.85035e-12	-1.9626	-1.25668	1.98288e-05	-1.9546	-1.25611
110277761	chr4:110277761:A:G	9.37465e-12	-1.40676	-0.621962	8.1586e-05	-1.23587	-0.560323
110277768	chr4:110277768:T:G	1.76704e-11	-0.234184	-1.16065	0.000180547	0.15808	-1.15994
110278198	chr4:110278198:CA:C	2.1258e-11	-2.52431e-10	-1.21	0.00014782	-2.52431e-10	-1.20185
110278287	chr4:110278287:G:T	1.94582e-11	-2.52431e-10	-1.29846	0.000133982	-2.52431e-10	-1.30014
110278754	chr4:110278754:C:G	3.33666e-12	-1.89396	-1.1678	2.44797e-05	-1.84051	-1.1595
110278850	chr4:110278850:T:C	2.69005e-12	-1.96129	-1.31588	1.86357e-05	-1.95705	-1.31572
110278868	chr4:110278868:G:A	3.95441e-12	-1.84608	-1.04582	3.01731e-05	-1.75918	-1.03172
110278901	chr4:110278901:G:A	6.70898e-12	-1.23514	-1.12814	4.22972e-05	-1.33756	-1.11557
110279161	chr4:110279161:A:G	3.28431e-12	-1.81888	-1.25869	2.45198e-05	-1.74281	-1.25556
110279162	chr4:110279162:T:G	3.29384e-12	-1.81803	-1.25665	2.45979e-05	-1.74173	-1.25346
110279285	chr4:110279285:G:A	3.66268e-11	-1.5386	0.872648	0.000202435	-1.8775	0.990072
110279810	chr4:110279810:G:T	4.37979e-12	-1.82893	-0.960796	3.36582e-05	-1.737	-0.944592
110279873	chr4:110279873:C:T	8.04375e-12	-1.3279	-0.85393	3.97841e-05	-1.69735	-0.817037
110279975	chr4:110279975:T:C	2.66997e-11	-2.52431e-10	-0.982077	0.000187455	-2.52431e-10	-0.964311
110279981	chr4:110279981:G:A	2.76376e-12	-1.95946	-1.29068	1.97316e-05	-1.92672	-1.28891
110280210	chr4:110280210:C:T	1.91753e-11	-2.52431e-10	-1.31311	0.00013272	-2.52431e-10	-1.30961
110280553	chr4:110280553:C:A	2.6972e-11	-2.52431e-10	-0.971928	0.000189374	-2.52431e-10	-0.954125
110280653	chr4:110280653:G:A	4.17091e-12	-1.78516	-1.05343	3.18079e-05	-1.69428	-1.04386
110280654	chr4:110280654:C:T	4.19043e-12	-1.78224	-1.05168	3.19786e-05	-1.6907	-1.04208
110280968	chr4:110280968:C:T	1.19636e-11	-1.78486	-3.28476e-10	7.73682e-05	-1.84927	-3.28476e-10
110281203	chr4:110281203:T:C	2.55434e-11	-2.52431e-10	-1.02635	0.000179113	-2.52431e-10	-1.00983
110281321	chr4:110281321:T:C	9.40178e-12	-1.42167	-0.604161	8.19602e-05	-1.24672	-0.544892
110281368	chr4:110281368:G:C	5.73707e-11	-2.52431e-10	-0.217194	0.000408258	-2.52431e-10	-0.185951
110281759	chr4:110281759:T:C	2.28443e-10	-2.52431e-10	1.16456	0.00172788	-2.52431e-10	1.2568
110281972	chr4:110281972:C:T	2.0144e-11	-2.52431e-10	-1.26382	0.000138877	-2.52431e-10	-1.26426
110281989	chr4:110281989:G:A	1.93366e-11	-2.52431e-10	-1.30473	0.000133265	-2.52431e-10	-1.30551
110282033	chr4:110282033:G:A	9.90452e-12	-1.4604	-0.513336	8.63534e-05	-1.29289	-0.446508
110282152	chr4:110282152:A:C	2.09991e-11	-2.52431e-10	-1.22225	0.000143745	-2.52431e-10	-1.22981
110282192	chr4:110282192:T:C	9.30176e-12	-0.720664	-1.31586	8.34124e-05	-0.45861	-1.31544
110282308	chr4:110282308:T:C	1.19549e-11	-1.78559	-3.28476e-10	7.73243e-05	-1.84984	-3.28476e-10
110282396	chr4:110282396:G:A	9.54202e-12	-0.711735	-1.29929	8.56891e-05	-0.448677	-1.29845
110282637	chr4:110282637:T:G	1.92776e-11	-2.52431e-10	-1.30779	0.000133345	-2.52431e-10	-1.30491
110282833	chr4:110282833:GT:G	3.33637e-10	-2.52431e-10	1.54333	0.00258205	-2.52431e-10	1.65849
110283133	chr4:110283133:G:A	2.2869e-11	-2.52431e-10	-1.13694	0.000159077	-2.52431e-10	-1.12846
110283143	chr4:110283143:G:A	1.22104e-11	-1.76444	-3.28476e-10	7.13187e-05	-1.93069	-3.28476e-10
110283219	chr4:110283219:G:A	1.24955e-11	-1.74136	-3.28476e-10	0.000114199	-1.45991	-3.28476e-10
110283291	chr4:110283291:G:A	2.68512e-12	-1.9557	-1.3233	1.83995e-05	-1.96226	-1.32327
110283396	chr4:110283396:A:G	2.27009e-11	-2.52431e-10	-1.14432	0.000157908	-2.52431e-10	-1.13584
110283429	chr4:110283429:C:A	1.20044e-11	-1.78145	-3.28476e-10	7.76606e-05	-1.8455	-3.28476e-10
110283460	chr4:110283460:G:A	1.98358e-11	-2.52431e-10	-1.27924	0.000137375	-2.52431e-10	-1.27513
110283528	chr4:110283528:G:C	8.53048e-11	-2.52431e-10	0.179502	0.000640676	-2.52431e-10	0.264675
110283867	chr4:110283867:C:T	4.88151e-12	-1.76224	-0.919034	2.89591e-05	-1.93537	-0.896593
110283891	chr4:110283891:G:A	1.29726e-11	-1.70389	-3.28476e-10	9.74298e-05	-1.61872	-3.28476e-10
110284029	chr4:110284029:G:T	4.08273e-12	-1.53698	-1.32298	2.72714e-05	-1.56913	-1.32288
110284570	chr4:110284570:G:A	4.0191e-11	-2.52431e-10	-0.573085	0.000287076	-2.52431e-10	-0.538103
110284595	chr4:110284595:G:A	4.21873e-11	-2.52431e-10	-0.524608	0.000295669	-2.52431e-10	-0.508609
110284807	chr4:110284807:GA:G	2.0929e-11	-2.52431e-10	-1.22559	0.00014507	-2.52431e-10	-1.22063
110284826	chr4:110284826:AC:A	1.04741e-11	-1.91782	-3.28476e-10	7.00453e-05	-1.94871	-3.28476e-10
110284827	chr4:110284827:C:G	7.18376e-11	-2.52431e-10	0.00767944	0.000534241	-2.52431e-10	0.0829976
110284828	chr4:110284828:C:T	1.04194e-11	-1.92306	-3.28476e-10	6.98367e-05	-1.95169	-3.28476e-10
110284975	chr4:110284975:C:T	1.14399e-11	-1.82962	-3.28476e-10	8.33611e-05	-1.77467	-3.28476e-10
110284976	chr4:110284976:G:A	4.28312e-12	-1.49587	-1.31617	2.8509e-05	-1.53163	-1.316
110284992	chr4:110284992:T:C	1.22762e-11	-1.75906	-3.28476e-10	7.89972e-05	-1.82844	-3.28476e-10
110285026	chr4:110285026:A:C	1.97306e-11	-2.52431e-10	-1.28456	0.000135458	-2.52431e-10	-1.28919
110285120	chr4:110285120:C:T	1.76849e-11	-1.39141	-0.00260641	9.06527e-05	-1.74904	0.0582238
110285471	chr4:110285471:C:T	5.90953e-11	-2.52431e-10	-0.187577	0.000434757	-2.52431e-10	-0.123061
110286082	chr4:110286082:C:T	6.94996e-12	-1.65042	-0.677574	6.0768e-05	-1.44693	-0.643859
110286720	chr4:110286720:A:G	1.22676e-11	-1.75976	-3.28476e-10	8.98926e-05	-1.69923	-3.28476e-10
110286970	chr4:110286970:G:T	1.89799e-11	-2.52431e-10	-1.32335	0.000130964	-2.52431e-10	-1.32293
110287203	chr4:110287203:G:A	2.76228e-12	-1.96369	-1.28698	1.92618e-05	-1.95162	-1.28811
110287652	chr4:110287652:G:A	9.0118e-12	-1.9632	-0.104997	6.64664e-05	-1.96171	-0.0394454
110287821	chr4:110287821:A:G	2.70809e-11	-2.52431e-10	-0.967901	0.000189281	-2.52431e-10	-0.954617
110287847	chr4:110287847:C:T	1.25144e-11	-1.73985	-3.28476e-10	8.02759e-05	-1.81238	-3.28476e-10
110288186	chr4:110288186:C:T	1.22968e-11	-1.75739	-3.28476e-10	7.9151e-05	-1.82649	-3.28476e-10
110288244	chr4:110288244:T:C	5.98777e-11	-2.52431e-10	-0.174424	0.000431238	-2.52431e-10	-0.131188
110288427	chr4:110288427:T:G	1.98673e-11	-2.52431e-10	-1.27765	0.000137154	-2.52431e-10	-1.27674
110288746	chr4:110288746:A:G	1.20855e-11	-1.77472	-3.28476e-10	7.81847e-05	-1.83878	-3.28476e-10
110289198	chr4:110289198:A:G	2.08509e-11	-2.52431e-10	-1.22933	0.000143745	-2.52431e-10	-1.22981
110289454	chr4:110289454:A:C	1.96464e-11	-2.52431e-10	-1.28884	0.000135732	-2.52431e-10	-1.28716
110289561	chr4:110289561:C:T	1.55527e-11	-0.200067	-1.32243	0.000129026	-0.0154562	-1.32238
110289620	chr4:110289620:C:T	2.95645e-12	-1.96122	-1.22152	2.04447e-05	-1.96167	-1.21845
110289724	chr4:110289724:G:A	2.06167e-11	-2.52431e-10	-1.24063	0.000142378	-2.52431e-10	-1.23937
110289805	chr4:110289805:A:T	2.31773e-11	-2.52431e-10	-1.12355	0.000162256	-2.52431e-10	-1.10867
110290078	chr4:110290078:T:C	2.90036e-12	-1.96355	-1.23835	2.00506e-05	-1.96372	-1.23587
110290116	chr4:110290116:A:G	4.13456e-12	-1.52442	-1.32293	2.2278e-05	-1.77115	-1.3231
110290296	chr4:110290296:A:G	6.51123e-12	-1.66389	-0.729307	5.85155e-05	-1.4791	-0.649458
110290321	chr4:110290321:T:C	1.36788e-11	-0.351226	-1.29965	0.000114166	-0.161225	-1.29897
110290854	chr4:110290854:T:C	1.90812e-11	-2.52431e-10	-1.31802	0.000131332	-2.52431e-10	-1.32012
110290913	chr4:110290913:T:C	7.79263e-11	0.089035	-3.28476e-10	0.000792474	0.47731	-3.28476e-10
110291151	chr4:110291151:C:T	2.83232e-11	-2.52431e-10	-0.923045	0.000200146	-2.52431e-10	-0.898804
110291245	chr4:110291245:C:T	6.10346e-12	-1.16548	-1.29239	3.74348e-05	-1.28373	-1.29152
110291340	chr4:110291340:A:G	1.89765e-11	-2.52431e-10	-1.32352	0.000130902	-2.52431e-10	-1.3234
110291441	chr4:110291441:G:A	5.45386e-12	-1.25272	-1.31768	3.37415e-05	-1.36163	-1.31749
110291695	chr4:110291695:C:A	1.37346e-11	-0.33591	-1.3109	0.000114779	-0.144443	-1.3104
110291786	chr4:110291786:G:T	2.05006e-11	-2.52431e-10	-1.24627	0.000141342	-2.52431e-10	-1.24667
110291937	chr4:110291937:T:G	1.27761e-11	-0.403763	-1.31539	0.00010632	-0.21641	-1.31498
110291960	chr4:110291960:G:A	2.535e-11	-2.52431e-10	-1.03395	0.00017815	-2.52431e-10	-1.01522
110292045	chr4:110292045:T:A	4.78892e-12	-1.50964	-1.19078	3.77385e-05	-1.40624	-1.16093
110292168	chr4:110292168:C:T	6.04947e-12	-1.17729	-1.28947	3.71611e-05	-1.29404	-1.28855
110292355	chr4:110292355:G:A	4.12932e-11	-2.52431e-10	-0.546031	0.00029847	-2.52431e-10	-0.499179
110292374	chr4:110292374:A:G	2.05994e-11	-2.52431e-10	-1.24147	0.000142959	-2.52431e-10	-1.23529
110292451	chr4:110292451:T:C	1.4289e-11	-0.289713	-1.31752	0.000119755	-0.0952244	-1.31717
110292703	chr4:110292703:C:T	2.22269e-11	-2.52431e-10	-1.16542	0.00015387	-2.52431e-10	-1.16174
110292796	chr4:110292796:G:A	2.01087e-11	-2.52431e-10	-1.26558	0.00013941	-2.52431e-10	-1.26043
110293133	chr4:110293133:G:A	1.32102e-11	-0.376308	-1.30943	0.00011085	-0.181007	-1.30866
110293205	chr4:110293205:C:T	1.89787e-11	-2.52431e-10	-1.32341	0.000130962	-2.52431e-10	-1.32294
110293240	chr4:110293240:T:G	1.91923e-11	-2.52431e-10	-1.31222	0.000132168	-2.52431e-10	-1.31378
110293264	chr4:110293264:G:A	2.90883e-12	-1.96325	-1.23572	2.0107e-05	-1.96353	-1.23325
110293366	chr4:110293366:C:T	1.2158e-11	-1.76874	-3.28476e-10	0.000116916	-1.43639	-3.28476e-10
110293368	chr4:110293368:C:T	2.28592e-11	-2.52431e-10	-1.13737	0.000157885	-2.52431e-10	-1.13598
110293369	chr4:110293369:A:G	4.7165e-12	-1.48602	-1.22964	3.70669e-05	-1.38067	-1.20445
110293454	chr4:110293454:C:T	3.62039e-11	-2.52431e-10	-0.677562	0.000260741	-2.52431e-10	-0.634322
110293570	chr4:110293570:A:G	1.0465e-11	-0.623257	-1.29543	8.52493e-05	-0.45726	-1.29501
110293705	chr4:110293705:C:T	2.0683e-11	-1.23741	-3.28476e-10	0.000114024	-1.46144	-3.28476e-10
110293983	chr4:110293983:T:C	9.14315e-11	-2.52431e-10	0.248862	0.000663523	-2.52431e-10	0.299715
110294056	chr4:110294056:T:A	5.87134e-12	-1.72073	-0.775921	5.11655e-05	-1.55976	-0.703022
110294480	chr4:110294480:G:C	6.192e-12	-1.49761	-0.945859	3.27379e-05	-1.79588	-0.913431
110294844	chr4:110294844:T:A	3.71122e-11	-2.52431e-10	-0.652783	0.000267498	-2.52431e-10	-0.608738
110295173	chr4:110295173:C:T	6.37078e-12	-1.73515	-0.679861	5.6204e-05	-1.572	-0.596857
110295261	chr4:110295261:C:T	2.6552e-11	-2.52431e-10	-0.987624	0.000187255	-2.52431e-10	-0.965377
110295268	chr4:110295268:G:A	2.00826e-11	-2.52431e-10	-1.26688	0.000137976	-2.52431e-10	-1.27077
110295368	chr4:110295368:C:A	1.2698e-11	-1.72528	-3.28476e-10	8.23027e-05	-1.78744	-3.28476e-10
110295381	chr4:110295381:A:G	2.31504e-11	-2.52431e-10	-1.12471	0.000162062	-2.52431e-10	-1.10987
110295431	chr4:110295431:G:T	6.57518e-12	-1.7033	-0.680125	5.86033e-05	-1.52995	-0.597111
110295832	chr4:110295832:C:T	2.86854e-12	-1.95804	-1.25488	1.98124e-05	-1.95885	-1.2527
110296035	chr4:110296035:C:T	4.54225e-11	-2.52431e-10	-0.450721	0.000320565	-2.52431e-10	-0.427765
110296077	chr4:110296077:A:G	3.88502e-11	-0.607014	-3.28476e-10	0.000175138	-1.03227	-3.28476e-10
110296135	chr4:110296135:G:A	1.29338e-11	-0.402641	-1.30425	0.000107546	-0.216304	-1.30362
110296528	chr4:110296528:T:A	2.86647e-12	-1.96246	-1.25119	1.98076e-05	-1.96284	-1.24895
110296551	chr4:110296551:A:T	2.8775e-12	-1.95831	-1.25149	1.98749e-05	-1.95913	-1.24926
110296661	chr4:110296661:GACCGC:G	2.13125e-11	-2.52431e-10	-1.20744	0.000148066	-2.52431e-10	-1.20019
110296751	chr4:110296751:G:A	1.12373e-11	-1.84749	-3.28476e-10	7.38557e-05	-1.89574	-3.28476e-10
110297368	chr4:110297368:G:A	3.27969e-11	-2.52431e-10	-0.776395	0.000255226	-2.52431e-10	-0.6557
110297544	chr4:110297544:G:A	3.15734e-12	-1.93653	-1.18047	2.13176e-05	-1.96275	-1.17556
110297561	chr4:110297561:A:G	2.85876e-12	-1.96174	-1.2546	1.97507e-05	-1.96225	-1.25241
110298654	chr4:110298654:C:A	6.51109e-11	-2.52431e-10	-0.0906353	0.000463769	-2.52431e-10	-0.0584631
110299016	chr4:110299016:A:G	2.10032e-11	-2.52431e-10	-1.22205	0.00014411	-2.52431e-10	-1.22727
110299051	chr4:110299051:A:G	2.90492e-12	-1.96405	-1.23627	2.01279e-05	-1.96389	-1.23185
110299077	chr4:110299077:G:T	1.09915e-11	-1.8696	-3.28476e-10	0.00010039	-1.58879	-3.28476e-10
110299092	chr4:110299092:T:G	1.12319e-11	-1.84797	-3.28476e-10	7.38508e-05	-1.8958	-3.28476e-10
110299555	chr4:110299555:C:A	3.04617e-12	-1.96151	-1.19133	2.10672e-05	-1.96226	-1.18787
110299614	chr4:110299614:AG:A	1.10936e-11	-1.86036	-3.28476e-10	7.31565e-05	-1.90525	-3.28476e-10
110299842	chr4:110299842:C:A	1.10721e-11	-1.8623	-3.28476e-10	7.30494e-05	-1.90671	-3.28476e-10
110299893	chr4:110299893:C:T	3.03052e-12	-1.85914	-1.29885	2.05372e-05	-1.88183	-1.29379
110299996	chr4:110299996:G:GC	1.66979e-11	-1.45145	-3.28476e-10	7.88633e-05	-1.83013	-3.28476e-10
110300023	chr4:110300023:TC:T	1.23706e-10	0.551177	-3.28476e-10	0.000613258	0.220936	-3.28476e-10
110300242	chr4:110300242:G:A	3.49407e-11	-2.52431e-10	-0.713076	0.000244529	-2.52431e-10	-0.698517
110300333	chr4:110300333:C:T	3.05576e-12	-1.95931	-1.19039	2.11205e-05	-1.96059	-1.18701
110300470	chr4:110300470:G:T	2.44351e-11	-2.52431e-10	-1.07071	0.000171835	-2.52431e-10	-1.05132
110300484	chr4:110300484:C:T	5.71431e-12	-1.30853	-1.21522	3.24308e-05	-1.50378	-1.21497
110300504	chr4:110300504:G:A	2.80612e-11	-2.52431e-10	-0.932339	0.000197915	-2.52431e-10	-0.910014
110300523	chr4:110300523:C:T	3.07573e-12	-1.96292	-1.18026	2.12737e-05	-1.96356	-1.17682
110300918	chr4:110300918:TG:T	2.16798e-11	-2.52431e-10	-1.19035	0.00015116	-2.52431e-10	-1.17951
110301027	chr4:110301027:G:A	2.87335e-11	-2.52431e-10	-0.908665	0.000197386	-2.52431e-10	-0.91269
110301063	chr4:110301063:A:T	3.05817e-12	-1.95979	-1.18912	2.11399e-05	-1.96096	-1.18573
110301375	chr4:110301375:C:A	2.69182e-12	-1.96328	-1.31323	1.85515e-05	-1.96358	-1.31371
110301423	chr4:110301423:TC:T	1.95591e-11	0.00197727	-1.29526	0.000106561	-0.234464	-1.29467
110301525	chr4:110301525:T:G	1.11195e-11	-1.85803	-3.28476e-10	7.32847e-05	-1.9035	-3.28476e-10
110301891	chr4:110301891:C:T	6.2904e-12	-1.13035	-1.29735	3.50308e-05	-1.34494	-1.29668
110301959	chr4:110301959:C:T	3.55669e-11	-2.52431e-10	-0.695313	0.000279822	-2.52431e-10	-0.563696
110302378	chr4:110302378:C:T	1.95524e-11	-2.52431e-10	-1.29363	0.000134487	-2.52431e-10	-1.29638
110302437	chr4:110302437:G:A	3.95743e-11	-2.52431e-10	-0.588549	0.000279403	-2.52431e-10	-0.565194
110302692	chr4:110302692:T:G	1.96296e-11	-2.52431e-10	-1.28969	0.000135247	-2.52431e-10	-1.29075
110303075	chr4:110303075:T:C	2.06342e-11	-2.52431e-10	-1.23978	0.000143	-2.52431e-10	-1.23501
110303122	chr4:110303122:G:C	3.1229e-12	-1.92156	-1.20641	2.08566e-05	-1.95866	-1.20152
110303327	chr4:110303327:T:C	2.83021e-11	-2.52431e-10	-0.923791	0.000199664	-2.52431e-10	-0.901212
110303718	chr4:110303718:C:T	1.93328e-11	0.0176467	-1.32257	0.000106019	-0.21182	-1.32241
110303794	chr4:110303794:A:G	3.31844e-12	-1.92755	-1.13968	2.31579e-05	-1.92388	-1.13163
110303891	chr4:110303891:T:C	6.80326e-12	-1.3693	-0.980025	5.52536e-05	-1.24506	-0.940856
110304056	chr4:110304056:A:G	6.20777e-12	-1.16056	-1.28037	3.55069e-05	-1.34861	-1.27951
110304181	chr4:110304181:C:T	8.13758e-12	-1.54746	-0.622771	5.04343e-05	-1.71642	-0.560756
110304295	chr4:110304295:A:G	1.90329e-11	-2.52431e-10	-1.32056	0.000131555	-2.52431e-10	-1.31843
110304402	chr4:110304402:C:T	2.97622e-12	-1.8554	-1.32067	2.00293e-05	-1.87853	-1.32213
110304403	chr4:110304403:G:A	2.77927e-11	-2.52431e-10	-0.941956	0.000196125	-2.52431e-10	-0.919099
110304705	chr4:110304705:A:T	7.04762e-12	-1.04638	-1.26766	3.07501e-05	-1.51497	-1.25698
110304764	chr4:110304764:T:A	7.94489e-12	-1.31936	-0.874843	5.46638e-05	-1.38666	-0.809985
110304797	chr4:110304797:A:G	1.90473e-11	-2.52431e-10	-1.3198	0.000131194	-2.52431e-10	-1.32117
110305292	chr4:110305292:T:C	1.72847e-11	-1.4169	-3.28476e-10	8.79965e-05	-1.72055	-3.28476e-10
110305476	chr4:110305476:A:G	1.91219e-11	-2.52431e-10	-1.31589	0.000131839	-2.52431e-10	-1.31627
110305719	chr4:110305719:T:C	1.91773e-11	-2.52431e-10	-1.313	0.000132074	-2.52431e-10	-1.31449
110305862	chr4:110305862:CTGAG:C	2.8858e-12	-1.96198	-1.24494	1.9932e-05	-1.96263	-1.24289
110305871	chr4:110305871:A:G	1.90824e-11	-2.52431e-10	-1.31796	0.000131388	-2.52431e-10	-1.31969
110306039	chr4:110306039:A:G	1.08125e-11	-1.88602	-3.28476e-10	7.17704e-05	-1.92438	-3.28476e-10
110306097	chr4:110306097:A:G	1.89989e-11	-2.52431e-10	-1.32235	0.000131149	-2.52431e-10	-1.32152
110306153	chr4:110306153:A:C	4.538e-12	-1.43076	-1.32349	2.72251e-05	-1.57024	-1.32347
110306187	chr4:110306187:T:G	1.90262e-11	-2.52431e-10	-1.32091	0.000131335	-2.52431e-10	-1.32009
110306437	chr4:110306437:G:C	6.54496e-12	-1.11227	-1.27576	2.35678e-05	-1.76489	-1.27308
110306521	chr4:110306521:G:A	9.50317e-12	-0.692309	-1.32279	7.3191e-05	-0.582651	-1.32213
110306641	chr4:110306641:C:CA	6.31137e-12	-1.14905	-1.27533	2.31715e-05	-1.7823	-1.27263
110306660	chr4:110306660:G:A	2.23519e-11	0.163688	-1.3235	0.000122401	-0.0670723	-1.32347
110306757	chr4:110306757:A:G	6.27847e-12	-1.15647	-1.27314	2.3143e-05	-1.78578	-1.27038
110306960	chr4:110306960:C:T	2.49128e-11	-2.52431e-10	-1.05135	0.000175038	-2.52431e-10	-1.03285
110307212	chr4:110307212:T:C	1.94684e-11	-2.52431e-10	-1.29794	0.000134868	-2.52431e-10	-1.29356
110307389	chr4:110307389:A:G	1.01692e-11	-1.94736	-3.28476e-10	7.17313e-05	-1.92492	-3.28476e-10
110307434	chr4:110307434:C:T	2.99512e-12	-1.84658	-1.32316	1.83799e-05	-1.964	-1.32259
110307874	chr4:110307874:C:T	1.90327e-11	-2.52431e-10	-1.32057	0.000131113	-2.52431e-10	-1.32179
110308155	chr4:110308155:T:C	4.86901e-12	-1.45876	-1.22508	4.33303e-05	-1.21283	-1.21617
110308365	chr4:110308365:G:A	3.77793e-12	-1.65088	-1.28667	2.18287e-05	-1.83619	-1.27844
110308839	chr4:110308839:C:A	1.4223e-11	-1.94682	0.334957	9.92833e-05	-1.96388	0.364013
110308886	chr4:110308886:C:T	1.24361e-11	-1.74613	-3.28476e-10	8.14935e-05	-1.79733	-3.28476e-10
110309136	chr4:110309136:G:T	3.08113e-12	-1.86403	-1.2774	2.05955e-05	-1.90334	-1.26944
110309412	chr4:110309412:C:T	3.54274e-12	-1.73096	-1.27087	2.29167e-05	-1.80582	-1.26016
110309540	chr4:110309540:G:A	3.51466e-09	-2.52431e-10	3.89797	0.0406539	-2.52431e-10	4.415
110309646	chr4:110309646:T:C	1.97593e-11	-2.52431e-10	-1.28311	0.000136202	-2.52431e-10	-1.28371
110309716	chr4:110309716:T:G	2.01307e-11	-2.52431e-10	-1.26448	0.000138745	-2.52431e-10	-1.26521
110309803	chr4:110309803:A:G	2.21428e-11	-2.52431e-10	-1.16922	0.000152285	-2.52431e-10	-1.17209
110310449	chr4:110310449:G:A	2.54207e-11	-2.52431e-10	-1.03116	0.000179018	-2.52431e-10	-1.01036
110310680	chr4:110310680:C:T	5.17294e-12	-1.56126	-1.06203	3.30753e-05	-1.65089	-1.04817
110310683	chr4:110310683:G:C	4.75294e-11	-2.52431e-10	-0.405379	0.000339002	-2.52431e-10	-0.371842
110310826	chr4:110310826:C:T	4.47592e-12	-1.46826	-1.29976	2.77291e-05	-1.57761	-1.29776
110311438	chr4:110311438:T:A	3.20666e-11	-2.52431e-10	-0.798912	0.000227505	-2.52431e-10	-0.770676
110311652	chr4:110311652:T:G	2.20452e-11	-2.52431e-10	-1.17363	0.000151708	-2.52431e-10	-1.17589
110311654	chr4:110311654:A:C	2.80731e-11	-0.931917	-3.28476e-10	0.000310032	-0.461175	-3.28476e-10
110311860	chr4:110311860:G:A	4.45075e-12	-1.47598	-1.29767	2.79276e-05	-1.5728	-1.29544
110311985	chr4:110311985:A:C	1.43624e-11	-1.60211	-3.28476e-10	0.000111264	-1.48595	-3.28476e-10
110312094	chr4:110312094:C:T	2.81701e-12	-1.91305	-1.318	1.94217e-05	-1.91235	-1.31911
110312157	chr4:110312157:G:A	4.42541e-12	-1.49406	-1.28531	2.78209e-05	-1.58932	-1.28275
110312255	chr4:110312255:T:C	4.52684e-12	-1.46477	-1.29193	2.83719e-05	-1.56282	-1.28963
110312423	chr4:110312423:A:T	2.46925e-11	-2.52431e-10	-1.06023	0.000173662	-2.52431e-10	-1.04074
110312670	chr4:110312670:A:G	2.12451e-11	-2.52431e-10	-1.2106	0.00014621	-2.52431e-10	-1.21281
110312952	chr4:110312952:C:T	3.29201e-11	-2.52431e-10	-0.772646	0.000232887	-2.52431e-10	-0.747297
110313035	chr4:110313035:T:C	1.00434e-11	-1.95982	-3.28476e-10	6.89827e-05	-1.96399	-3.28476e-10
110313177	chr4:110313177:G:T	2.96667e-11	-2.52431e-10	-0.876703	0.000210207	-2.52431e-10	-0.849755
110313331	chr4:110313331:G:A	3.63785e-11	-2.52431e-10	-0.672751	0.000257426	-2.52431e-10	-0.647116
110313532	chr4:110313532:C:T	1.31686e-11	-0.493942	-1.19495	8.29051e-05	-0.596019	-1.18413
110314041	chr4:110314041:G:A	1.48223e-11	-0.297174	-1.27342	8.25296e-05	-0.518185	-1.26651
110314119	chr4:110314119:A:G	2.08656e-11	-2.52431e-10	-1.22862	0.000144068	-2.52431e-10	-1.22756
110314142	chr4:110314142:T:C	1.19901e-11	-0.463292	-1.31935	7.31755e-05	-0.585726	-1.31926
110314198	chr4:110314198:C:A	1.00806e-11	-1.95612	-3.28476e-10	6.8985e-05	-1.96396	-3.28476e-10
110314254	chr4:110314254:A:G	3.04017e-11	-2.52431e-10	-0.852228	0.000209984	-2.52431e-10	-0.85082
110314532	chr4:110314532:G:A	3.28688e-11	-2.52431e-10	-0.774204	0.00023363	-2.52431e-10	-0.744109
110314673	chr4:110314673:G:A	2.09293e-11	-2.52431e-10	-1.22558	0.000144984	-2.52431e-10	-1.22122
110314963	chr4:110314963:G:A	1.00514e-11	-1.95901	-3.28476e-10	6.89768e-05	-1.96408	-3.28476e-10
110315136	chr4:110315136:G:T	1.92821e-11	-2.52431e-10	-1.30755	0.000133229	-2.52431e-10	-1.30578
110315153	chr4:110315153:G:A	1.68677e-11	-0.334443	-1.10688	9.05922e-05	-0.587255	-1.10423
110315266	chr4:110315266:T:C	3.58731e-11	-2.52431e-10	-0.68674	0.000261004	-2.52431e-10	-0.633313
110315267	chr4:110315267:G:A	3.52806e-11	-2.52431e-10	-0.703394	0.000256535	-2.52431e-10	-0.650582
110315271	chr4:110315271:T:C	3.55588e-11	-2.52431e-10	-0.695542	0.000258647	-2.52431e-10	-0.642385
110315715	chr4:110315715:G:A	5.29959e-11	-2.52431e-10	-0.296514	0.00038115	-2.52431e-10	-0.254656
110315716	chr4:110315716:G:A	2.8835e-12	-1.89879	-1.30893	2.03063e-05	-1.87868	-1.30823
110315771	chr4:110315771:T:C	2.94217e-12	-1.91789	-1.26969	2.17622e-05	-1.84465	-1.27303
110315980	chr4:110315980:G:A	5.6362e-12	-1.79397	-0.743546	3.71679e-05	-1.85279	-0.729619
110316359	chr4:110316359:A:T	2.79175e-11	-2.52431e-10	-0.937475	0.000197329	-2.52431e-10	-0.912975
110316593	chr4:110316593:T:C	1.08743e-11	-0.573376	-1.30695	5.99607e-05	-0.798139	-1.30602
110316594	chr4:110316594:T:A	3.0875e-12	-1.84033	-1.29903	1.87566e-05	-1.96279	-1.30351
110316878	chr4:110316878:A:C	3.38362e-12	-1.86738	-1.1804	2.6211e-05	-1.76089	-1.17079
110316880	chr4:110316880:A:C	1.13819e-11	-1.55965	-0.275056	7.50943e-05	-1.63198	-0.247122
110316883	chr4:110316883:C:T	2.46775e-11	-1.96306	0.902226	0.000188657	-1.91217	0.954252
110316923	chr4:110316923:G:A	2.3285e-11	-2.52431e-10	-1.11892	0.000161812	-2.52431e-10	-1.11141
110316946	chr4:110316946:C:T	2.1063e-11	-2.52431e-10	-1.21921	0.000146109	-2.52431e-10	-1.2135
110317280	chr4:110317280:T:C	3.51069e-11	-1.18165	0.473323	0.000197764	-1.41293	0.502157
110317377	chr4:110317377:GA:G	8.3394e-11	-1.20781	1.36466	0.000450641	-1.54161	1.45443
110317409	chr4:110317409:G:A	2.02599e-11	-2.52431e-10	-1.25808	0.000139065	-2.52431e-10	-1.26291
110317441	chr4:110317441:C:T	2.23248e-11	-2.52431e-10	-1.16103	0.000154957	-2.52431e-10	-1.1547
110317515	chr4:110317515:C:T	1.04934e-11	-1.91598	-3.28476e-10	7.27657e-05	-1.9106	-3.28476e-10
110317697	chr4:110317697:G:A	5.39008e-11	-2.52431e-10	-0.279582	0.000388215	-2.52431e-10	-0.23629
110317734	chr4:110317734:T:C	5.21956e-12	-1.85557	-0.758743	3.51452e-05	-1.9113	-0.727063
110317858	chr4:110317858:G:A	2.38324e-11	-1.02167	-0.0740149	0.000126869	-1.30097	-0.0537308
110318099	chr4:110318099:C:T	2.22628e-11	-2.52431e-10	-1.16381	0.000152935	-2.52431e-10	-1.16783
110318161	chr4:110318161:G:C	1.04737e-11	-1.91787	-3.28476e-10	7.04641e-05	-1.94275	-3.28476e-10
110318304	chr4:110318304:T:A	3.52216e-11	-0.85459	0.149522	0.000180546	-1.16381	0.161943
110318379	chr4:110318379:A:G	3.5077e-11	-2.52431e-10	-0.709183	0.000248043	-2.52431e-10	-0.684249
110318587	chr4:110318587:G:A	2.47747e-11	-0.809233	-0.247673	0.000125921	-1.13282	-0.229369
110318833	chr4:110318833:A:G	6.36857e-11	-2.52431e-10	-0.112768	0.000445192	-2.52431e-10	-0.0993439
110318922	chr4:110318922:C:T	3.84054e-11	-1.39149	0.77296	0.000232758	-1.60552	0.857669
110318941	chr4:110318941:A:G	1.44102e-11	-0.276999	-1.32179	6.65088e-05	-0.678696	-1.32182
110319122	chr4:110319122:G:A	1.17943e-11	-1.79911	-3.28476e-10	0.000102003	-1.57285	-3.28476e-10
110319362	chr4:110319362:C:T	1.17691e-11	-1.30411	-0.497142	6.49945e-05	-1.59221	-0.431337
110319379	chr4:110319379:C:T	3.05356e-11	-2.52431e-10	-0.847835	0.000217046	-2.52431e-10	-0.81774
110319551	chr4:110319551:C:G	1.25226e-09	-1.52008	4.38606	0.010861	-1.66645	4.76153
110319646	chr4:110319646:C:T	6.044e-12	-1.65468	-0.812981	4.36385e-05	-1.63989	-0.78202
110319704	chr4:110319704:T:C	5.92116e-12	-1.68685	-0.801343	4.27738e-05	-1.67187	-0.770056
110319768	chr4:110319768:G:C	1.15856e-11	-1.04948	-0.767484	5.65536e-05	-1.42583	-0.736831
110320094	chr4:110320094:C:T	1.28864e-10	-1.70249	2.29452	0.000961424	-1.88334	2.55391
110320193	chr4:110320193:T:C	1.01605e-11	-1.94822	-3.28476e-10	6.91886e-05	-1.96101	-3.28476e-10
110320221	chr4:110320221:C:T	5.41434e-12	-1.78934	-0.78834	3.41254e-05	-1.87388	-0.793931
110320426	chr4:110320426:G:A	3.92052e-11	-2.52431e-10	-0.597919	0.000280896	-2.52431e-10	-0.559865
110320444	chr4:110320444:G:A	2.2178e-10	-1.70938	2.84434	0.00169522	-1.88893	3.12664
110320477	chr4:110320477:G:A	4.12911e-11	-2.52431e-10	-0.54608	0.000295815	-2.52431e-10	-0.508116
110320736	chr4:110320736:G:A	1.09506e-11	-1.59046	-0.282871	6.5075e-05	-1.81296	-0.209353
110320975	chr4:110320975:A:G	2.47774e-11	-2.52431e-10	-1.0568	0.000172732	-2.52431e-10	-1.04611
110321048	chr4:110321048:G:A	3.13309e-11	-2.52431e-10	-0.822123	0.000222878	-2.52431e-10	-0.791225
110321530	chr4:110321530:A:G	1.90772e-11	-2.52431e-10	-1.31824	0.000131717	-2.52431e-10	-1.3172
110321642	chr4:110321642:T:C	1.00339e-11	-1.96076	-3.28476e-10	7.10564e-05	-1.93437	-3.28476e-10
110321729	chr4:110321729:C:T	2.53734e-11	-2.52431e-10	-1.03302	0.000173195	-2.52431e-10	-1.04343
110321738	chr4:110321738:T:G	3.54798e-12	-1.67693	-1.32342	3.03691e-05	-1.46101	-1.32341
110321810	chr4:110321810:T:A	3.97622e-11	-0.58381	-3.28476e-10	0.000183624	-0.984961	-3.28476e-10
110322109	chr4:110322109:G:A	2.81921e-11	-2.52431e-10	-0.927686	0.000197018	-2.52431e-10	-0.914553
110322251	chr4:110322251:C:T	1.01084e-11	-1.95336	-3.28476e-10	6.90548e-05	-1.96295	-3.28476e-10
110322268	chr4:110322268:G:A	6.03758e-12	-1.68274	-0.785982	4.35685e-05	-1.6692	-0.754316
110322516	chr4:110322516:T:A	1.05691e-11	-1.90879	-3.28476e-10	7.19129e-05	-1.92239	-3.28476e-10
110322527	chr4:110322527:G:A	6.65504e-12	-1.6325	-0.738857	4.81515e-05	-1.61769	-0.705808
110322566	chr4:110322566:C:T	2.99562e-11	-2.52431e-10	-0.866992	0.00020999	-2.52431e-10	-0.85079
110322613	chr4:110322613:G:T	6.24236e-11	-1.76856	1.63577	0.000455463	-1.91825	1.84172
110322744	chr4:110322744:A:G	2.79689e-12	-1.96042	-1.2778	2.03331e-05	-1.90743	-1.27817
110323267	chr4:110323267:G:T	3.73512e-11	-1.68556	1.0392	0.000248785	-1.79859	1.11733
110323381	chr4:110323381:T:A	2.03305e-11	-2.52431e-10	-1.25461	0.000141724	-2.52431e-10	-1.24396
110323476	chr4:110323476:T:G	2.87714e-12	-1.95263	-1.2573	2.12747e-05	-1.88263	-1.2577
110323515	chr4:110323515:C:G	1.90555e-11	-2.52431e-10	-1.31937	0.000131552	-2.52431e-10	-1.31845
110323536	chr4:110323536:G:A	6.00866e-12	-1.20462	-1.26891	2.636e-05	-1.64798	-1.27802
110323726	chr4:110323726:A:G	1.94955e-11	-2.52431e-10	-1.29655	0.00013409	-2.52431e-10	-1.29934
110323727	chr4:110323727:C:T	1.90079e-11	-2.52431e-10	-1.32187	0.000131018	-2.52431e-10	-1.32251
110323729	chr4:110323729:A:G	2.16372e-11	-2.52431e-10	-1.19231	0.000149751	-2.52431e-10	-1.18887
110323836	chr4:110323836:G:A	5.27435e-12	-1.30359	-1.30028	2.41225e-05	-1.70862	-1.30609
110324414	chr4:110324414:A:T	5.59492e-12	-1.2484	-1.29647	2.50456e-05	-1.67439	-1.30277
110324430	chr4:110324430:A:G	1.14339e-11	-1.32597	-0.504179	6.35525e-05	-1.60731	-0.438672
110324525	chr4:110324525:T:C	1.0627e-11	-1.38023	-0.523095	5.97901e-05	-1.64882	-0.45819
110324567	chr4:110324567:G:A	4.41746e-11	-0.478579	-3.28476e-10	0.000301752	-0.488243	-3.28476e-10
110324698	chr4:110324698:C:G	1.08474e-11	-1.35168	-0.531123	6.05696e-05	-1.62743	-0.46663
110325060	chr4:110325060:T:C	1.00684e-11	-1.95732	-3.28476e-10	6.89848e-05	-1.96396	-3.28476e-10
110325069	chr4:110325069:T:C	1.00533e-11	-1.95883	-3.28476e-10	6.8975e-05	-1.96411	-3.28476e-10
110325079	chr4:110325079:C:T	1.00768e-11	-1.95649	-3.28476e-10	6.89962e-05	-1.9638	-3.28476e-10
110325125	chr4:110325125:C:T	4.0504e-11	-2.52431e-10	-0.565327	0.000277658	-2.52431e-10	-0.57146
110325195	chr4:110325195:A:T	2.34855e-11	-2.52431e-10	-1.11034	0.000165065	-2.52431e-10	-1.09151
110325268	chr4:110325268:A:G	1.1003e-11	-1.34159	-0.526976	6.12585e-05	-1.62044	-0.462311
110325303	chr4:110325303:T:G	2.87084e-12	-1.95352	-1.2586	2.11961e-05	-1.88504	-1.25899
110325315	chr4:110325315:C:T	1.91594e-11	-2.52431e-10	-1.31394	0.000132248	-2.52431e-10	-1.31317
110325564	chr4:110325564:C:T	2.87777e-12	-1.94899	-1.26073	2.13915e-05	-1.87374	-1.26112
110325606	chr4:110325606:T:C	1.13271e-11	-1.83953	-3.28476e-10	9.60607e-05	-1.63287	-3.28476e-10
110325660	chr4:110325660:G:T	3.91719e-12	-1.91772	-0.983635	2.75119e-05	-1.9249	-0.958334
110325690	chr4:110325690:T:C	1.31931e-10	-1.22388	1.83943	0.00105683	-1.33353	2.09871
110325877	chr4:110325877:C:T	1.0195e-11	-1.94483	-3.28476e-10	6.93304e-05	-1.95897	-3.28476e-10
110325941	chr4:110325941:T:C	1.05836e-11	-1.35295	-0.554466	5.90413e-05	-1.62904	-0.490576
110325951	chr4:110325951:T:C	2.89137e-12	-1.94352	-1.26147	2.16509e-05	-1.86091	-1.26189
110326145	chr4:110326145:C:T	1.90705e-11	-2.52431e-10	-1.31858	0.000131666	-2.52431e-10	-1.31758
110326320	chr4:110326320:G:A	2.26624e-11	-2.52431e-10	-1.14602	0.000158549	-2.52431e-10	-1.13178
110326665	chr4:110326665:G:C	2.97881e-11	-2.52431e-10	-0.872619	0.000211539	-2.52431e-10	-0.843441
110326762	chr4:110326762:T:C	1.65386e-10	-1.22406	2.06561	0.00133737	-1.33317	2.33378
110326927	chr4:110326927:C:T	2.96896e-10	-1.49556	2.92222	0.0023218	-1.67018	3.22243
110327033	chr4:110327033:G:C	1.08367e-11	-1.36288	-0.520915	6.06905e-05	-1.63595	-0.456111
110327070	chr4:110327070:A:G	1.91356e-11	-2.52431e-10	-1.31518	0.000132108	-2.52431e-10	-1.31423
110327117	chr4:110327117:C:T	4.37291e-12	-1.81728	-0.974017	2.7815e-05	-1.8932	-0.979073
110327203	chr4:110327203:G:T	2.90433e-12	-1.95654	-1.24398	2.13115e-05	-1.89415	-1.24445
110327255	chr4:110327255:A:G	1.00026e-11	-1.96389	-3.28476e-10	7.22757e-05	-1.91736	-3.28476e-10
110327259	chr4:110327259:A:T	5.95819e-12	-1.72768	-0.754287	4.61436e-05	-1.63797	-0.728125
110327285	chr4:110327285:T:C	2.74764e-12	-1.95516	-1.30083	2.02531e-05	-1.88817	-1.30137
110327508	chr4:110327508:A:G	1.08408e-11	-1.3603	-0.523115	6.06536e-05	-1.63458	-0.458086
110327764	chr4:110327764:T:C	1.05251e-11	-1.40749	-0.505473	5.95781e-05	-1.67053	-0.44003
110327772	chr4:110327772:C:T	2.98809e-11	-1.90287	1.03336	0.000201458	-1.90343	1.01116
110327827	chr4:110327827:C:T	5.02333e-12	-1.66541	-0.987225	3.58537e-05	-1.6474	-0.970998
110327954	chr4:110327954:G:A	2.79094e-11	-2.52431e-10	-0.937766	0.00019526	-2.52431e-10	-0.923516
110327981	chr4:110327981:T:A	2.38799e-11	-2.52431e-10	-1.09369	0.000166109	-2.52431e-10	-1.08521
110328056	chr4:110328056:C:A	9.95275e-12	-1.71003	-0.258849	5.91214e-05	-1.84478	-0.273477
110328158	chr4:110328158:C:A	1.90719e-11	-2.52431e-10	-1.31851	0.000131752	-2.52431e-10	-1.31693
110328170	chr4:110328170:C:T	1.93162e-11	-2.52431e-10	-1.30578	0.000133374	-2.52431e-10	-1.30469
110328205	chr4:110328205:G:T	2.76743e-11	-2.52431e-10	-0.946223	0.000188602	-2.52431e-10	-0.958211
110328469	chr4:110328469:G:A	4.91425e-11	-1.75792	1.38592	0.000353203	-1.91346	1.58265
110328576	chr4:110328576:C:T	9.0113e-12	-1.73348	-0.334769	5.39342e-05	-1.861	-0.349083
110328756	chr4:110328756:A:G	1.94897e-11	-2.52431e-10	-1.29684	0.000134081	-2.52431e-10	-1.29941
110328870	chr4:110328870:A:G	3.36456e-11	-0.750847	-3.28476e-10	0.000232549	-0.74875	-3.28476e-10
110328871	chr4:110328871:T:A	1.01921e-11	-1.94512	-3.28476e-10	6.92917e-05	-1.95952	-3.28476e-10
110328959	chr4:110328959:T:C	9.45804e-12	-1.39993	-0.619936	5.28652e-05	-1.66373	-0.566378
110329286	chr4:110329286:T:C	1.14127e-11	-1.6736	-0.158404	7.28996e-05	-1.78458	-0.124182
110329298	chr4:110329298:T:C	9.97171e-12	-1.3447	-0.622275	5.44901e-05	-1.63173	-0.568106
110329371	chr4:110329371:A:G	3.62982e-11	-2.52431e-10	-0.67496	0.00025539	-2.52431e-10	-0.655059
110329645	chr4:110329645:C:T	2.25603e-11	-1.15053	-3.28476e-10	0.000196532	-0.917023	-3.28476e-10
110330052	chr4:110330052:C:T	5.14913e-11	-1.74532	1.42	0.000368055	-1.90726	1.61764
110330168	chr4:110330168:T:C	2.07256e-11	-2.52431e-10	-1.23536	0.000143415	-2.52431e-10	-1.23211
110330217	chr4:110330217:G:A	4.82361e-12	-1.69332	-0.99989	3.45052e-05	-1.67716	-0.979583
110330281	chr4:110330281:T:C	4.59257e-12	-1.94315	-0.799138	3.08807e-05	-1.95878	-0.808935
110330418	chr4:110330418:A:G	5.07376e-12	-1.68244	-0.96021	3.63776e-05	-1.6653	-0.938594
110330480	chr4:110330480:G:A	4.32751e-11	-2.52431e-10	-0.499152	0.000310409	-2.52431e-10	-0.45996
110330572	chr4:110330572:T:A	3.17686e-11	-2.52431e-10	-0.808249	0.000222922	-2.52431e-10	-0.791026
110330621	chr4:110330621:G:A	1.35844e-10	-1.2655	1.91028	0.00109636	-1.37045	2.17236
110330680	chr4:110330680:C:T	3.4967e-11	-2.52431e-10	-0.712322	0.000245887	-2.52431e-10	-0.692978
110330724	chr4:110330724:G:A	5.07723e-11	-1.76115	1.42178	0.000365783	-1.91515	1.61934
110330806	chr4:110330806:C:T	1.92498e-11	-2.52431e-10	-1.30923	0.000132604	-2.52431e-10	-1.31048
110330835	chr4:110330835:T:G	1.08888e-11	-1.87899	-3.28476e-10	8.46385e-05	-1.75946	-3.28476e-10
110331144	chr4:110331144:G:T	5.01014e-12	-1.66983	-0.985435	3.58727e-05	-1.65304	-0.964838
110331458	chr4:110331458:C:T	1.01758e-11	-1.94671	-3.28476e-10	6.97357e-05	-1.95314	-3.28476e-10
110331459	chr4:110331459:G:A	3.34415e-11	-0.662245	-0.0946849	0.000158556	-1.03574	-0.0960084
110331621	chr4:110331621:C:T	2.69078e-12	-1.95522	-1.32168	1.98282e-05	-1.88892	-1.32182
110332258	chr4:110332258:G:A	1.89923e-11	-2.52431e-10	-1.3227	0.000131051	-2.52431e-10	-1.32226
110332337	chr4:110332337:T:C	6.311e-12	-1.35277	-1.07166	4.21175e-05	-1.39599	-1.0614
110333204	chr4:110333204:T:C	6.05028e-11	-1.05832	0.894283	0.000319601	-1.34352	0.91274
110333713	chr4:110333713:C:G	1.05286e-11	-1.74571	-0.166928	6.70531e-05	-1.84708	-0.145282
110333930	chr4:110333930:A:G	2.26435e-11	-0.206142	-0.940715	0.000121987	-0.498702	-0.895236
110334071	chr4:110334071:AT:A	2.10028e-11	-2.52431e-10	-1.22207	0.000147134	-2.52431e-10	-1.2065
110334119	chr4:110334119:T:A	5.80093e-12	-1.36544	-1.14327	3.65508e-05	-1.46467	-1.13447
110334554	chr4:110334554:G:C	3.2973e-11	-2.52431e-10	-0.77104	0.000223965	-2.52431e-10	-0.786357
110334761	chr4:110334761:G:T	3.46991e-12	-1.7976	-1.225	2.2386e-05	-1.86321	-1.22621
110334936	chr4:110334936:A:G	1.90301e-11	-2.52431e-10	-1.32071	0.000131165	-2.52431e-10	-1.3214
110335344	chr4:110335344:A:G	2.10771e-11	-2.52431e-10	-1.21854	0.000146106	-2.52431e-10	-1.21352
110335411	chr4:110335411:G:A	7.63766e-12	-1.42899	-0.804644	8.1489e-05	-0.994709	-0.802672
110335684	chr4:110335684:A:G	3.91866e-11	-2.52431e-10	-0.598394	0.000277004	-2.52431e-10	-0.573818
110335939	chr4:110335939:G:A	4.14228e-11	-2.52431e-10	-0.542897	0.000295473	-2.52431e-10	-0.509271
110335949	chr4:110335949:T:TA	1.15813e-11	-1.81734	-3.28476e-10	8.26034e-05	-1.7838	-3.28476e-10
110336005	chr4:110336005:G:A	1.89795e-11	-2.52431e-10	-1.32337	0.000130957	-2.52431e-10	-1.32298
110336296	chr4:110336296:G:T	2.60746e-11	-0.316699	-0.689066	0.000135719	-0.617394	-0.669869
110336508	chr4:110336508:A:G	4.52142e-11	-2.52431e-10	-0.455317	0.000316851	-2.52431e-10	-0.439418
110336592	chr4:110336592:A:G	1.12009e-11	-1.81328	-0.0374551	0.000100332	-1.59059	0.00122792
110336745	chr4:110336745:T:C	1.19158e-11	-1.78887	-3.28476e-10	7.48405e-05	-1.88249	-3.28476e-10
110336809	chr4:110336809:G:T	1.58146e-11	-1.5058	-3.28476e-10	0.000125896	-1.36239	-3.28476e-10
110337051	chr4:110337051:A:G	1.89824e-11	-2.52431e-10	-1.32322	0.000130907	-2.52431e-10	-1.32336
110337606	chr4:110337606:A:G	3.58941e-12	-1.87046	-1.11828	2.9267e-05	-1.69962	-1.12177
110337633	chr4:110337633:A:G	2.6125e-11	-2.52431e-10	-1.00384	0.000182092	-2.52431e-10	-0.993339
110337911	chr4:110337911:C:T	1.10808e-11	-1.86152	-3.28476e-10	7.08041e-05	-1.93793	-3.28476e-10
110338038	chr4:110338038:T:C	4.63189e-11	-2.52431e-10	-0.431178	0.000317531	-2.52431e-10	-0.437273
110338196	chr4:110338196:AT:A	2.86607e-11	-2.52431e-10	-0.911202	0.000199999	-2.52431e-10	-0.899536
110338623	chr4:110338623:A:G	1.89963e-11	-2.52431e-10	-1.32248	0.000131	-2.52431e-10	-1.32265
110338652	chr4:110338652:A:G	5.8215e-11	-0.202586	-3.28476e-10	0.000738227	0.406402	-3.28476e-10
110338685	chr4:110338685:T:C	2.98602e-11	-2.52431e-10	-0.8702	0.000209607	-2.52431e-10	-0.852615
110338865	chr4:110338865:A:G	1.8978e-11	-2.52431e-10	-1.32345	0.000130893	-2.52431e-10	-1.32347
110339255	chr4:110339255:A:G	4.14582e-11	-2.52431e-10	-0.542043	0.000288669	-2.52431e-10	-0.532567
110339310	chr4:110339310:C:T	2.14262e-11	-2.52431e-10	-1.20211	0.000147482	-2.52431e-10	-1.20415
110339399	chr4:110339399:A:G	3.1158e-11	-2.52431e-10	-0.827656	0.000220225	-2.52431e-10	-0.803201
110339496	chr4:110339496:A:G	4.18894e-12	-1.96407	-0.870207	3.03769e-05	-1.92893	-0.855242
110339533	chr4:110339533:G:T	3.95758e-12	-1.74965	-1.14144	3.12029e-05	-1.6225	-1.13484
110339545	chr4:110339545:C:T	3.30042e-12	-1.95716	-1.11551	2.28676e-05	-1.96396	-1.10417
110339743	chr4:110339743:A:T	2.33058e-11	-2.52431e-10	-1.11803	0.000159813	-2.52431e-10	-1.12385
110339836	chr4:110339836:G:A	3.7608e-12	-1.79086	-1.15124	2.92556e-05	-1.67711	-1.14467
110339869	chr4:110339869:G:A	3.92403e-11	-2.52431e-10	-0.597022	0.000274541	-2.52431e-10	-0.58275
110340089	chr4:110340089:A:G	1.93787e-11	-2.52431e-10	-1.30255	0.000133546	-2.52431e-10	-1.3034
110340122	chr4:110340122:A:T	3.5443e-12	-1.8234	-1.17799	2.74993e-05	-1.71184	-1.17185
110340334	chr4:110340334:T:C	3.44819e-12	-1.85907	-1.16981	2.63083e-05	-1.76449	-1.16347
110340382	chr4:110340382:G:A	3.5893e-12	-1.84048	-1.14829	2.77095e-05	-1.73452	-1.14155
110340624	chr4:110340624:C:T	2.57645e-11	-2.52431e-10	-1.01773	0.000177852	-2.52431e-10	-1.0169
110340635	chr4:110340635:A:T	1.89768e-11	-2.52431e-10	-1.32351	0.000130886	-2.52431e-10	-1.32352
110340648	chr4:110340648:A:C	1.9707e-11	-2.52431e-10	-1.28575	0.000135737	-2.52431e-10	-1.28713
110340651	chr4:110340651:A:T	1.9707e-11	-2.52431e-10	-1.28575	0.000135737	-2.52431e-10	-1.28713
110340886	chr4:110340886:G:A	9.3415e-12	-1.40554	-0.626719	6.51346e-05	-1.39814	-0.62325
110340985	chr4:110340985:A:T	2.64637e-11	-2.52431e-10	-0.990954	0.000184423	-2.52431e-10	-0.980618
110341030	chr4:110341030:C:A	2.67415e-11	-2.52431e-10	-0.98051	0.000184357	-2.52431e-10	-0.980975
110341065	chr4:110341065:T:C	3.23915e-11	-2.52431e-10	-0.788832	0.000224187	-2.52431e-10	-0.785371
110341250	chr4:110341250:A:T	3.40575e-12	-1.86331	-1.17795	2.59322e-05	-1.77062	-1.17175
110341435	chr4:110341435:T:C	3.13314e-11	-2.52431e-10	-0.822108	0.000221382	-2.52431e-10	-0.797959
110341462	chr4:110341462:C:T	3.38566e-12	-1.8478	-1.19938	2.59254e-05	-1.74897	-1.19366
110341546	chr4:110341546:C:T	3.50422e-12	-1.85361	-1.15915	2.67971e-05	-1.75695	-1.1526
110341900	chr4:110341900:T:G	3.42827e-12	-1.86039	-1.17429	2.61284e-05	-1.76677	-1.16806
110341991	chr4:110341991:G:T	4.63445e-11	-2.52431e-10	-0.430626	0.000325144	-2.52431e-10	-0.41358
110342574	chr4:110342574:C:A	3.38496e-12	-1.84573	-1.20166	2.59381e-05	-1.74616	-1.19598
110342614	chr4:110342614:G:C	3.1253e-12	-1.89624	-1.23096	2.01707e-05	-1.96346	-1.23016
110342624	chr4:110342624:C:A	3.8197e-11	-2.52431e-10	-0.623971	0.000267181	-2.52431e-10	-0.609923
110342761	chr4:110342761:C:T	2.08148e-11	-2.52431e-10	-1.23107	0.000143306	-2.52431e-10	-1.23287
110342852	chr4:110342852:C:T	3.4917e-12	-1.84625	-1.17009	2.67623e-05	-1.7471	-1.16375
110342931	chr4:110342931:A:G	3.43778e-12	-1.7362	-1.29571	2.43649e-05	-1.71259	-1.29211
110343046	chr4:110343046:G:T	2.16905e-11	-2.52431e-10	-1.18986	0.00014964	-2.52431e-10	-1.18961
110343194	chr4:110343194:C:T	5.03463e-12	-1.32934	-1.32104	7.36048e-05	-0.577963	-1.32118
110343527	chr4:110343527:A:T	3.07156e-12	-1.89149	-1.25305	1.97377e-05	-1.96296	-1.25236
110343690	chr4:110343690:C:T	1.45433e-11	-0.845653	-0.743944	0.000232517	-0.0089491	-0.739939
110344335	chr4:110344335:A:G	2.26224e-11	-2.52431e-10	-1.14779	0.000158014	-2.52431e-10	-1.13516
110345014	chr4:110345014:T:C	8.66121e-12	-0.97071	-1.13716	5.64459e-05	-1.03728	-1.12728
110345181	chr4:110345181:C:T	5.08799e-12	-1.40773	-1.23212	3.65106e-05	-1.37299	-1.22726
110345206	chr4:110345206:T:C	1.97474e-11	-2.52431e-10	-1.2837	0.000136256	-2.52431e-10	-1.28332
110346172	chr4:110346172:C:T	1.2697e-11	-1.72536	-3.28476e-10	9.29628e-05	-1.66565	-3.28476e-10
110346182	chr4:110346182:G:C	5.11301e-12	-1.44096	-1.19398	3.18233e-05	-1.55172	-1.18593
110346436	chr4:110346436:C:T	3.39232e-12	-1.74125	-1.30397	2.28361e-05	-1.76779	-1.30172
110346481	chr4:110346481:A:C	2.99661e-12	-1.85459	-1.31465	1.85731e-05	-1.9616	-1.31453
110346515	chr4:110346515:A:G	3.06238e-12	-1.83515	-1.31239	1.85775e-05	-1.96366	-1.31224
110346944	chr4:110346944:C:T	4.21294e-11	-2.52431e-10	-0.525983	0.00029501	-2.52431e-10	-0.510839
110347029	chr4:110347029:A:G	2.75079e-11	-2.52431e-10	-0.952254	0.000191731	-2.52431e-10	-0.941755
110347515	chr4:110347515:A:G	9.62759e-12	-1.42491	-0.577189	6.71447e-05	-1.41739	-0.573611
110347780	chr4:110347780:A:C	2.00502e-11	-2.52431e-10	-1.26849	0.000138017	-2.52431e-10	-1.27047
110347804	chr4:110347804:C:T	1.89766e-11	-2.52431e-10	-1.32352	0.00013089	-2.52431e-10	-1.32349
110347835	chr4:110347835:G:C	2.08759e-11	-2.52431e-10	-1.22813	0.000144008	-2.52431e-10	-1.22798
110348068	chr4:110348068:A:T	2.40667e-11	-2.52431e-10	-1.0859	0.000166089	-2.52431e-10	-1.08532
110348653	chr4:110348653:C:T	3.46649e-12	-1.73199	-1.2916	2.33387e-05	-1.75906	-1.28868
110348807	chr4:110348807:AG:A	2.73905e-11	-2.52431e-10	-0.956532	0.000189011	-2.52431e-10	-0.956042
110348902	chr4:110348902:A:G	3.40899e-11	-2.52431e-10	-0.737725	0.000237943	-2.52431e-10	-0.725819
110348949	chr4:110348949:A:G	7.6534e-12	-1.47801	-0.753569	5.74405e-05	-1.39607	-0.75103
110349341	chr4:110349341:C:T	8.13193e-12	-1.46236	-0.708573	6.11041e-05	-1.37998	-0.705287
110349467	chr4:110349467:T:C	3.5466e-11	-2.52431e-10	-0.698153	0.000248295	-2.52431e-10	-0.683232
110350411	chr4:110350411:G:A	8.00962e-12	-1.50701	-0.679072	6.00283e-05	-1.42659	-0.676444
110350703	chr4:110350703:G:A	2.87111e-11	-2.52431e-10	-0.909444	0.000202516	-2.52431e-10	-0.887031
110350871	chr4:110350871:A:T	2.79416e-11	-2.52431e-10	-0.936612	0.000192739	-2.52431e-10	-0.93651
110350919	chr4:110350919:A:G	3.33482e-11	-2.52431e-10	-0.759725	0.000237925	-2.52431e-10	-0.725893
110351143	chr4:110351143:C:T	1.80326e-11	-1.37455	-3.28476e-10	0.000129247	-1.33612	-3.28476e-10
110351261	chr4:110351261:A:G	1.90144e-11	-2.52431e-10	-1.32153	0.000131154	-2.52431e-10	-1.32148
110351407	chr4:110351407:G:A	9.50574e-12	-1.71922	-0.295611	6.88991e-05	-1.68506	-0.280148
110351928	chr4:110351928:G:A	3.29262e-11	-2.52431e-10	-0.77246	0.00023064	-2.52431e-10	-0.756991
110351930	chr4:110351930:C:A	3.93728e-11	-2.52431e-10	-0.593652	0.000275528	-2.52431e-10	-0.57916
110352086	chr4:110352086:C:G	2.85504e-11	-2.52431e-10	-0.915055	0.000193099	-2.52431e-10	-0.934648
110352167	chr4:110352167:A:G	1.66909e-11	-1.45187	-3.28476e-10	0.000133682	-1.30239	-3.28476e-10
110352238	chr4:110352238:T:G	3.5259e-12	-1.76993	-1.23666	2.37692e-05	-1.79733	-1.23212
110352538	chr4:110352538:C:T	1.99554e-11	-2.52431e-10	-1.27323	0.000137648	-2.52431e-10	-1.27315
110352826	chr4:110352826:T:C	1.96068e-11	-2.52431e-10	-1.29085	0.000135652	-2.52431e-10	-1.28776
110353006	chr4:110353006:G:A	4.37063e-11	-2.52431e-10	-0.489236	0.00030615	-2.52431e-10	-0.473775
110353026	chr4:110353026:C:T	4.79922e-12	-1.37475	-1.32352	7.15068e-05	-0.604543	-1.32351
110353297	chr4:110353297:C:G	2.14853e-11	-2.52431e-10	-1.19936	0.00014878	-2.52431e-10	-1.19538
110353397	chr4:110353397:T:C	1.85457e-11	-0.974692	-0.371798	0.000135872	-0.944056	-0.342081
110353738	chr4:110353738:G:A	2.85761e-11	-2.52431e-10	-0.914158	0.000193273	-2.52431e-10	-0.933747
110353785	chr4:110353785:C:A	3.22069e-11	-2.52431e-10	-0.794546	0.000225395	-2.52431e-10	-0.779995
110353918	chr4:110353918:G:A	1.51283e-11	-1.55016	-3.28476e-10	0.000119502	-1.41452	-3.28476e-10
110354021	chr4:110354021:G:A	2.03318e-11	-2.52431e-10	-1.25454	0.000140274	-2.52431e-10	-1.25425
110354067	chr4:110354067:T:C	1.98102e-11	-2.52431e-10	-1.28053	0.000136694	-2.52431e-10	-1.2801
110354280	chr4:110354280:T:C	8.9285e-12	-1.49518	-0.582297	6.68655e-05	-1.41786	-0.577302
110354441	chr4:110354441:C:T	3.36337e-12	-1.80811	-1.24568	2.27539e-05	-1.83175	-1.24136
110354576	chr4:110354576:T:A	7.53939e-12	-1.48229	-0.764293	5.66418e-05	-1.40009	-0.76101
110354666	chr4:110354666:G:A	9.00371e-12	-1.45143	-0.617664	6.76096e-05	-1.37133	-0.612773
110354848	chr4:110354848:C:G	2.107e-11	-2.52431e-10	-1.21888	0.0001457	-2.52431e-10	-1.2163
110355212	chr4:110355212:C:G	4.2607e-11	-2.52431e-10	-0.51471	0.000298358	-2.52431e-10	-0.499555
110355579	chr4:110355579:G:T	2.20535e-11	-2.52431e-10	-1.17326	0.000152241	-2.52431e-10	-1.17238
110355814	chr4:110355814:C:T	2.10482e-11	-2.52431e-10	-1.21991	0.000144885	-2.52431e-10	-1.22191
110355837	chr4:110355837:C:A	9.311e-12	-1.50182	-0.533714	6.96866e-05	-1.42526	-0.52858
110355867	chr4:110355867:C:T	4.01602e-11	-2.52431e-10	-0.573852	0.000281157	-2.52431e-10	-0.558937
110355898	chr4:110355898:C:G	5.02068e-12	-1.32976	-1.3234	7.64771e-05	-0.537481	-1.32338
110356074	chr4:110356074:G:A	1.96167e-11	-2.52431e-10	-1.29035	0.000135143	-2.52431e-10	-1.29151
110356086	chr4:110356086:G:A	2.63365e-11	-2.52431e-10	-0.995773	0.000185258	-2.52431e-10	-0.9761
110356299	chr4:110356299:T:G	2.9326e-12	-1.87861	-1.31223	1.86593e-05	-1.95935	-1.31215
110356401	chr4:110356401:T:C	5.47371e-12	-1.41143	-1.15534	4.13702e-05	-1.3191	-1.15619
110356590	chr4:110356590:C:T	6.01617e-12	-1.48489	-0.987392	3.95201e-05	-1.54663	-0.974411
110356619	chr4:110356619:A:G	2.2252e-11	-2.52431e-10	-1.1643	0.000155286	-2.52431e-10	-1.15258
110356785	chr4:110356785:C:T	3.40346e-12	-1.7949	-1.24704	2.29981e-05	-1.81966	-1.24278
110356828	chr4:110356828:T:C	5.39282e-12	-1.49336	-1.0883	3.54133e-05	-1.55317	-1.07759
110357016	chr4:110357016:T:C	5.52352e-12	-1.48633	-1.07138	3.62671e-05	-1.54663	-1.06031
110357363	chr4:110357363:A:G	3.27508e-12	-1.868	-1.21239	2.06013e-05	-1.96119	-1.21131
110357451	chr4:110357451:G:A	2.00555e-11	-2.52431e-10	-1.26823	0.000138395	-2.52431e-10	-1.26774
110357611	chr4:110357611:C:T	2.75567e-11	-2.52431e-10	-0.950484	0.000194075	-2.52431e-10	-0.929606
110357808	chr4:110357808:C:T	1.27764e-11	-1.71913	-3.28476e-10	9.82492e-05	-1.61034	-3.28476e-10
110358371	chr4:110358371:G:C	2.72637e-11	-2.52431e-10	-0.961172	0.00018999	-2.52431e-10	-0.950879
110358589	chr4:110358589:C:A	7.86935e-12	-1.50452	-0.699235	5.90343e-05	-1.42372	-0.696008
110358650	chr4:110358650:G:T	1.06294e-11	-1.21803	-0.685073	8.10889e-05	-1.12071	-0.681591
110358708	chr4:110358708:T:A	3.50402e-11	-2.52431e-10	-0.710232	0.000245144	-2.52431e-10	-0.696005
110359117	chr4:110359117:C:A	3.73729e-12	-1.96411	-0.984259	2.60438e-05	-1.963	-0.975067
110359472	chr4:110359472:AT:A	2.07017e-11	-2.52431e-10	-1.23651	0.000143064	-2.52431e-10	-1.23456
110359497	chr4:110359497:C:A	2.05451e-11	-2.52431e-10	-1.2441	0.000141967	-2.52431e-10	-1.24225
110359601	chr4:110359601:T:C	4.27558e-12	-1.51402	-1.29979	2.57428e-05	-1.65205	-1.29765
110359689	chr4:110359689:T:C	2.66436e-11	-2.52431e-10	-0.984179	0.000182849	-2.52431e-10	-0.989188
110359870	chr4:110359870:T:C	2.72722e-12	-1.96251	-1.30094	1.91307e-05	-1.94455	-1.302
110360032	chr4:110360032:G:A	2.1609e-11	-2.52431e-10	-1.19362	0.000149829	-2.52431e-10	-1.18835
110360040	chr4:110360040:C:G	4.80193e-12	-1.40957	-1.28814	3.79375e-05	-1.2753	-1.28661
110360398	chr4:110360398:C:G	2.19891e-11	-2.52431e-10	-1.17618	0.000151278	-2.52431e-10	-1.17873
110360613	chr4:110360613:A:G	2.79928e-12	-1.95145	-1.28591	1.91532e-05	-1.95949	-1.2859
110360797	chr4:110360797:T:C	1.25851e-11	-1.73422	-3.28476e-10	7.31568e-05	-1.90524	-3.28476e-10
110361208	chr4:110361208:A:G	2.27823e-11	-2.52431e-10	-1.14074	0.000157662	-2.52431e-10	-1.1374
110361225	chr4:110361225:T:C	5.07312e-12	-1.60736	-1.03542	3.31328e-05	-1.66784	-1.02949
110361289	chr4:110361289:C:T	1.92909e-11	-2.52431e-10	-1.30709	0.000133175	-2.52431e-10	-1.30619
110362050	chr4:110362050:A:G	1.54934e-10	0.776268	-3.28476e-10	0.00071638	0.376362	-3.28476e-10
110362225	chr4:110362225:C:T	1.40197e-10	0.676321	-3.28476e-10	0.000893645	0.59746	-3.28476e-10
110362298	chr4:110362298:A:G	1.1927e-11	-1.78792	-3.28476e-10	7.57e-05	-1.87107	-3.28476e-10
110362338	chr4:110362338:A:G	2.73181e-12	-1.95425	-1.30752	1.87777e-05	-1.95782	-1.30736
110362552	chr4:110362552:T:C	8.55092e-12	-1.00397	-1.11672	0.000143359	-0.113267	-1.11923
110362946	chr4:110362946:G:A	8.56379e-12	-1.20865	-0.91053	0.000133015	-0.395315	-0.912071
110363162	chr4:110363162:A:C	2.37895e-11	-2.52431e-10	-1.09748	0.00016459	-2.52431e-10	-1.09439
110364455	chr4:110364455:G:A	4.52257e-12	-1.45398	-1.30367	3.5504e-05	-1.32562	-1.30259
110364876	chr4:110364876:C:T	3.42294e-12	-1.81088	-1.22535	2.3792e-05	-1.8073	-1.2212
110364877	chr4:110364877:G:A	2.23686e-11	-2.52431e-10	-1.15907	0.000153992	-2.52431e-10	-1.16095
110365111	chr4:110365111:A:G	2.21081e-11	-2.52431e-10	-1.17078	0.000152414	-2.52431e-10	-1.17125
110365691	chr4:110365691:G:A	1.15645e-11	-0.880992	-0.937796	0.000100842	-0.665141	-0.919155
110365925	chr4:110365925:A:G	3.72136e-12	-1.95494	-0.997699	2.65855e-05	-1.92925	-0.98823
110366109	chr4:110366109:C:T	1.20735e-11	-0.852493	-0.923221	0.000105617	-0.633875	-0.904154
110366189	chr4:110366189:G:A	6.78124e-11	-2.52431e-10	-0.0499832	0.00047375	-2.52431e-10	-0.0371692
110366631	chr4:110366631:G:A	3.66856e-12	-1.76643	-1.2005	2.82944e-05	-1.66176	-1.19342
110367098	chr4:110367098:C:T	4.40907e-12	-1.59542	-1.18765	3.41638e-05	-1.48142	-1.18526
110367314	chr4:110367314:T:A	3.51617e-12	-1.9511	-1.05826	2.51744e-05	-1.92215	-1.04987
110367386	chr4:110367386:T:C	2.70165e-11	-2.52431e-10	-0.970278	0.000187186	-2.52431e-10	-0.965746
110367493	chr4:110367493:T:G	1.90822e-11	-2.52431e-10	-1.31797	0.000131696	-2.52431e-10	-1.31735
110367626	chr4:110367626:T:C	1.09603e-11	-0.930576	-0.941869	9.51956e-05	-0.71845	-0.923465
110367868	chr4:110367868:A:G	2.11356e-11	-0.945976	-0.269791	0.0003378	-0.0977012	-0.277693
110368041	chr4:110368041:T:C	3.92878e-12	-1.75315	-1.14525	3.0427e-05	-1.64588	-1.13664
110368086	chr4:110368086:C:T	3.79686e-12	-1.77135	-1.16121	2.92481e-05	-1.66892	-1.15312
110368093	chr4:110368093:G:T	3.76999e-12	-1.76909	-1.17057	2.90448e-05	-1.6663	-1.16271
110368108	chr4:110368108:G:A	5.97644e-12	-1.73189	-0.747016	7.53613e-05	-1.14495	-0.730602
110368183	chr4:110368183:C:T	2.78779e-11	-2.52431e-10	-0.938895	0.000192976	-2.52431e-10	-0.935286
110368722	chr4:110368722:T:A	4.40324e-12	-1.46572	-1.31867	3.34293e-05	-1.36983	-1.31858
110368976	chr4:110368976:T:TC	4.47491e-12	-1.54109	-1.22716	3.53169e-05	-1.40669	-1.2268
110368991	chr4:110368991:C:T	4.5309e-12	-1.56181	-1.194	3.52717e-05	-1.44305	-1.19172
110369036	chr4:110369036:A:C	2.34629e-11	-2.52431e-10	-1.11131	0.000162261	-2.52431e-10	-1.10864
110369140	chr4:110369140:T:A	4.55268e-12	-1.43251	-1.3185	3.46295e-05	-1.33473	-1.31841
110369145	chr4:110369145:G:A	4.4589e-12	-1.56213	-1.2097	3.47043e-05	-1.44343	-1.20756
110369275	chr4:110369275:A:G	1.71578e-11	-0.186989	-1.23729	0.000136834	-0.0457372	-1.23335
110369288	chr4:110369288:A:G	2.59593e-11	-2.52431e-10	-1.0102	0.000181711	-2.52431e-10	-0.995429
110369351	chr4:110369351:G:A	4.56588e-12	-1.53154	-1.21658	3.61021e-05	-1.39538	-1.21611
110369519	chr4:110369519:T:C	1.66988e-11	-0.20263	-1.24876	0.000133018	-0.0622966	-1.24507
110369570	chr4:110369570:T:G	3.98669e-12	-1.63963	-1.24414	2.44546e-05	-1.7631	-1.23793
110369582	chr4:110369582:G:T	2.37878e-11	-2.52431e-10	-1.09756	0.00016472	-2.52431e-10	-1.0936
110369676	chr4:110369676:G:A	1.89893e-11	-2.52431e-10	-1.32285	0.000131023	-2.52431e-10	-1.32247
110369861	chr4:110369861:T:C	2.78223e-11	-2.52431e-10	-0.940889	0.000192192	-2.52431e-10	-0.939356
110369917	chr4:110369917:T:TTGC	2.42086e-11	-2.52431e-10	-1.08002	0.000168189	-2.52431e-10	-1.07276
110370081	chr4:110370081:C:T	4.59842e-12	-1.55872	-1.18229	3.58154e-05	-1.43955	-1.17992
110370206	chr4:110370206:A:G	1.58763e-11	-0.248507	-1.2534	0.00012409	-0.127011	-1.24983
110370212	chr4:110370212:A:G	2.33085e-11	-2.52431e-10	-1.11791	0.000160938	-2.52431e-10	-1.11683
110370469	chr4:110370469:C:A	1.60234e-10	0.809909	-3.28476e-10	0.00142638	1.06504	-3.28476e-10
110370647	chr4:110370647:CAGAAAGGGCCCA:C	1.44632e-11	-1.59512	-3.28476e-10	0.000113686	-1.46441	-3.28476e-10
110370660	chr4:110370660:A:T	1.43628e-11	-1.60208	-3.28476e-10	0.000112779	-1.47242	-3.28476e-10
110370681	chr4:110370681:C:T	2.0094e-11	-2.52431e-10	-1.26631	0.000138455	-2.52431e-10	-1.2673
110370775	chr4:110370775:G:A	4.41194e-12	-1.46119	-1.32122	3.31786e-05	-1.37479	-1.32115
110370924	chr4:110370924:C:A	2.12251e-11	-2.52431e-10	-1.21154	0.000146714	-2.52431e-10	-1.20937
110371075	chr4:110371075:G:A	2.69651e-11	-2.52431e-10	-0.972183	0.000187486	-2.52431e-10	-0.964146
110371218	chr4:110371218:TAATTA:T	3.5108e-12	-1.95142	-1.05946	2.51374e-05	-1.92248	-1.05101
110371608	chr4:110371608:C:T	6.22682e-12	-1.30029	-1.13757	2.98514e-05	-1.67238	-1.12924
110371914	chr4:110371914:G:A	2.00969e-11	-2.52431e-10	-1.26616	0.000138475	-2.52431e-10	-1.26716
110372486	chr4:110372486:C:T	2.24749e-11	-2.52431e-10	-1.15433	0.000155459	-2.52431e-10	-1.15147
110372497	chr4:110372497:G:A	3.6323e-11	-2.52431e-10	-0.674277	0.000251937	-2.52431e-10	-0.668671
110372740	chr4:110372740:T:C	3.53695e-12	-1.95449	-1.04897	2.5274e-05	-1.92782	-1.04026
110372841	chr4:110372841:A:G	2.87132e-11	-2.52431e-10	-0.909371	0.00019488	-2.52431e-10	-0.925466
110372843	chr4:110372843:A:T	3.41933e-12	-1.81256	-1.22473	2.33389e-05	-1.82691	-1.22082
110372932	chr4:110372932:C:T	3.50665e-12	-1.95183	-1.06023	2.50995e-05	-1.9233	-1.0517
110373012	chr4:110373012:G:A	2.32189e-11	-2.52431e-10	-1.12176	0.000160823	-2.52431e-10	-1.11754
110373189	chr4:110373189:T:C	3.77831e-12	-1.78204	-1.15541	2.88517e-05	-1.68868	-1.147
110373233	chr4:110373233:G:A	1.9063e-11	-2.52431e-10	-1.31898	0.000131562	-2.52431e-10	-1.31837
110373467	chr4:110373467:A:T	2.12626e-11	-2.52431e-10	-1.20978	0.000146273	-2.52431e-10	-1.21238
110373561	chr4:110373561:G:A	3.37997e-12	-1.80527	-1.24359	2.30521e-05	-1.82006	-1.24003
110373855	chr4:110373855:G:A	3.7794e-12	-1.77937	-1.15779	2.88778e-05	-1.68538	-1.1494
110374220	chr4:110374220:T:C	3.73415e-12	-1.76552	-1.18368	2.86398e-05	-1.66699	-1.17606
110374358	chr4:110374358:G:A	1.62077e-11	-0.259187	-1.22206	0.000126021	-0.143702	-1.2177
110374767	chr4:110374767:A:G	4.23232e-12	-1.50369	-1.32029	3.16844e-05	-1.42182	-1.32021
110374818	chr4:110374818:T:A	4.78984e-12	-1.49697	-1.20326	3.76504e-05	-1.36836	-1.20115
110375205	chr4:110375205:A:G	4.07269e-12	-1.54209	-1.32033	3.03853e-05	-1.46361	-1.32028
110375356	chr4:110375356:T:C	1.60915e-11	-0.992448	-0.495987	0.000248206	-0.179545	-0.504045
110376065	chr4:110376065:G:A	1.0355e-11	-1.92926	-3.28476e-10	7.17933e-05	-1.92406	-3.28476e-10
110376164	chr4:110376164:G:A	3.86521e-12	-1.9522	-0.962511	2.7741e-05	-1.92232	-0.952618
110376354	chr4:110376354:A:G	8.32545e-12	-1.15693	-0.990481	3.782e-05	-1.58509	-0.979918
110376532	chr4:110376532:A:G	5.30815e-12	-1.33283	-1.26466	3.9299e-05	-1.26236	-1.26429
110376672	chr4:110376672:A:G	2.33118e-11	-2.52431e-10	-1.11777	0.000161388	-2.52431e-10	-1.11404
110376893	chr4:110376893:TCTC:T	1.91937e-11	-2.52431e-10	-1.31214	0.000132515	-2.52431e-10	-1.31115
110376921	chr4:110376921:C:G	1.89765e-11	-2.52431e-10	-1.32353	0.000130888	-2.52431e-10	-1.32351
110377120	chr4:110377120:A:G	7.8982e-12	-1.15639	-1.0437	3.58412e-05	-1.58474	-1.03401
110377475	chr4:110377475:G:A	4.59372e-12	-1.42039	-1.32165	3.43217e-05	-1.34046	-1.32161
110377667	chr4:110377667:G:A	8.86412e-12	-1.10032	-0.984394	3.95943e-05	-1.54535	-0.973816
110377917	chr4:110377917:C:T	3.64492e-12	-1.78967	-1.18373	2.48152e-05	-1.80728	-1.17911
110378100	chr4:110378100:C:T	2.85035e-11	-2.52431e-10	-0.916701	0.000199974	-2.52431e-10	-0.899664
110378354	chr4:110378354:A:G	4.70338e-12	-1.55745	-1.161	3.66738e-05	-1.43731	-1.15848
110378664	chr4:110378664:T:A	2.8433e-11	-2.52431e-10	-0.919179	0.00019301	-2.52431e-10	-0.935108
110379000	chr4:110379000:A:G	3.97795e-12	-1.76295	-1.12301	3.03777e-05	-1.67045	-1.11369
110379335	chr4:110379335:A:G	2.11568e-11	-0.0634359	-1.15133	0.000161571	0.032478	-1.14538
110379370	chr4:110379370:C:G	2.41226e-11	-2.52431e-10	-1.08358	0.000167014	-2.52431e-10	-1.07977
110379384	chr4:110379384:T:C	2.58262e-11	-2.52431e-10	-1.01534	0.000180755	-2.52431e-10	-1.0007
110379471	chr4:110379471:G:A	1.53007e-11	-1.05646	-0.482373	0.000230686	-0.266408	-0.490384
110379700	chr4:110379700:G:C	2.44796e-11	-2.52431e-10	-1.06889	0.000170046	-2.52431e-10	-1.06178
110380164	chr4:110380164:C:T	4.41694e-12	-1.4581	-1.32318	3.29031e-05	-1.38111	-1.32317
110380533	chr4:110380533:G:A	2.11827e-11	-1.21354	-3.28476e-10	0.000127423	-1.35034	-3.28476e-10
110380710	chr4:110380710:A:G	1.90276e-11	-2.52431e-10	-1.32084	0.000131204	-2.52431e-10	-1.3211
110380978	chr4:110380978:AAGATAGGG:A	4.49191e-12	-1.51438	-1.25007	3.56289e-05	-1.37489	-1.2498
110381319	chr4:110381319:T:C	2.92945e-11	-2.52431e-10	-0.889328	0.000203276	-2.52431e-10	-0.883284
110381394	chr4:110381394:C:T	2.10807e-11	-2.52431e-10	-1.21837	0.000144811	-2.52431e-10	-1.22242
110381466	chr4:110381466:G:A	3.46383e-12	-1.95548	-1.06887	2.47197e-05	-1.92971	-1.06054
110381478	chr4:110381478:G:A	3.47024e-12	-1.78842	-1.23409	2.36463e-05	-1.80429	-1.23035
110381664	chr4:110381664:TA:T	1.9085e-11	-2.52431e-10	-1.31783	0.000131807	-2.52431e-10	-1.31651
110381915	chr4:110381915:C:T	1.04324e-11	-0.623327	-1.29848	7.37572e-05	-0.60036	-1.29671
110381977	chr4:110381977:G:T	4.77567e-12	-1.50039	-1.2028	3.74811e-05	-1.37328	-1.20074
110382056	chr4:110382056:G:A	1.98683e-11	-0.0826615	-1.19494	0.000152985	0.0225899	-1.1901
110382197	chr4:110382197:G:A	4.20696e-12	-1.5065	-1.32348	3.12915e-05	-1.43103	-1.32347
110382334	chr4:110382334:A:T	1.25663e-11	-0.444959	-1.29075	8.74042e-05	-0.438294	-1.28901
110382409	chr4:110382409:C:T	1.89807e-11	-2.52431e-10	-1.32331	0.000130905	-2.52431e-10	-1.32338
110382718	chr4:110382718:G:A	4.81099e-12	-1.49318	-1.20264	2.87521e-05	-1.64411	-1.19503
110383149	chr4:110383149:A:G	2.67388e-11	-2.52431e-10	-0.980612	0.000184692	-2.52431e-10	-0.979161
110383636	chr4:110383636:A:G	8.16254e-12	-1.147	-1.02018	3.6878e-05	-1.58026	-1.00998
110383660	chr4:110383660:C:T	2.36792e-11	-2.52431e-10	-1.10213	0.000163465	-2.52431e-10	-1.10125
110384059	chr4:110384059:A:T	4.40834e-12	-1.45981	-1.32342	3.28916e-05	-1.3812	-1.32344
110384120	chr4:110384120:C:A	3.52737e-12	-1.9529	-1.05327	2.52348e-05	-1.92502	-1.04461
110384362	chr4:110384362:G:A	4.56847e-12	-1.54741	-1.20014	3.56386e-05	-1.4264	-1.19802
110384854	chr4:110384854:A:G	4.23834e-12	-1.75429	-1.06826	3.24826e-05	-1.65909	-1.05806
110384973	chr4:110384973:C:T	4.35185e-12	-1.47264	-1.32348	3.24466e-05	-1.39478	-1.32347
110385017	chr4:110385017:A:G	2.96882e-11	-2.52431e-10	-0.875978	0.000201371	-2.52431e-10	-0.892703
110385032	chr4:110385032:G:A	2.67417e-11	-2.52431e-10	-0.980506	0.000185326	-2.52431e-10	-0.97573
110385107	chr4:110385107:C:T	7.30044e-12	-1.17138	-1.10741	3.33226e-05	-1.59305	-1.09857
110385699	chr4:110385699:C:CAG	4.27182e-12	-1.5129	-1.30178	3.15905e-05	-1.44368	-1.30131
110385703	chr4:110385703:A:AG	2.60197e-11	-2.52431e-10	-1.00788	0.000180312	-2.52431e-10	-1.00316
110385806	chr4:110385806:T:C	3.48849e-12	-1.95995	-1.05731	2.47957e-05	-1.93849	-1.04869
110385900	chr4:110385900:G:A	3.63552e-11	-2.52431e-10	-0.673392	0.000252169	-2.52431e-10	-0.667748
110385920	chr4:110385920:A:T	4.37116e-12	-1.46817	-1.32353	3.25792e-05	-1.39065	-1.32353
110385951	chr4:110385951:C:T	3.4641e-12	-1.96245	-1.06182	2.45091e-05	-1.9455	-1.0533
110386184	chr4:110386184:G:A	4.62237e-12	-1.52772	-1.2081	3.61627e-05	-1.40379	-1.20604
110386291	chr4:110386291:C:T	3.8185e-11	-0.795492	0.171207	0.000617778	0.067018	0.161262
110386309	chr4:110386309:G:A	4.36739e-12	-1.46909	-1.32347	3.25526e-05	-1.39153	-1.32346
110386322	chr4:110386322:G:A	8.47364e-11	-2.52431e-10	0.172817	0.000590842	-2.52431e-10	0.1837
110386426	chr4:110386426:A:G	3.54351e-12	-1.76228	-1.23933	2.40393e-05	-1.78254	-1.23562
110386439	chr4:110386439:C:T	2.0378e-11	-0.050704	-1.20157	0.000153849	0.0348873	-1.19676
110386476	chr4:110386476:T:A	1.21566e-11	-1.76885	-3.28476e-10	7.03981e-05	-1.94368	-3.28476e-10
110386497	chr4:110386497:TC:T	9.04717e-12	-1.09604	-0.968238	4.02642e-05	-1.54535	-0.95704
110386606	chr4:110386606:T:C	2.60614e-11	-2.52431e-10	-1.00627	0.000181651	-2.52431e-10	-0.99576
110386719	chr4:110386719:G:T	3.48119e-12	-1.96063	-1.05873	2.47219e-05	-1.94008	-1.05008
110386724	chr4:110386724:G:T	3.44886e-12	-1.9556	-1.07309	2.46478e-05	-1.92851	-1.06465
110386804	chr4:110386804:A:G	5.20186e-12	-1.55659	-1.06112	3.43882e-05	-1.60714	-1.053
110387198	chr4:110387198:C:T	3.19672e-11	-2.52431e-10	-0.802017	0.000220979	-2.52431e-10	-0.79978
110387330	chr4:110387330:C:T	3.51989e-12	-1.96293	-1.04537	2.48805e-05	-1.94721	-1.03655
110387349	chr4:110387349:C:T	2.69379e-11	-2.52431e-10	-0.973193	0.000187878	-2.52431e-10	-0.962059
110387350	chr4:110387350:C:T	4.28781e-12	-1.60988	-1.20107	3.31611e-05	-1.49748	-1.19899
110387412	chr4:110387412:A:G	3.39989e-12	-1.96302	-1.07997	2.40085e-05	-1.94759	-1.07185
110387422	chr4:110387422:T:C	3.66999e-11	-2.52431e-10	-0.663953	0.000254577	-2.52431e-10	-0.658246
110387458	chr4:110387458:C:A	1.21828e-11	-1.76671	-3.28476e-10	7.2341e-05	-1.91646	-3.28476e-10
110387489	chr4:110387489:T:G	2.6378e-11	-2.52431e-10	-0.994197	0.000182739	-2.52431e-10	-0.989793
110387523	chr4:110387523:T:C	2.58075e-11	-2.52431e-10	-1.01606	0.000180696	-2.52431e-10	-1.00103
110387593	chr4:110387593:T:A	4.59041e-12	-1.41927	-1.32348	3.43314e-05	-1.33832	-1.32347
110387774	chr4:110387774:G:T	2.88622e-11	-2.52431e-10	-0.904194	0.000200114	-2.52431e-10	-0.898962
110388086	chr4:110388086:A:G	2.38335e-11	-0.0272761	-1.06836	0.000182307	0.0690679	-1.06122
110388222	chr4:110388222:G:A	1.25337e-11	-1.73831	-3.28476e-10	9.54319e-05	-1.63944	-3.28476e-10
110388229	chr4:110388229:C:T	2.62123e-11	-2.52431e-10	-1.0005	0.00018358	-2.52431e-10	-0.985197
110388265	chr4:110388265:T:C	2.19638e-11	0.0336144	-1.21095	0.0001678	0.131415	-1.20649
110388279	chr4:110388279:G:T	7.94546e-12	-1.17374	-1.02039	3.61833e-05	-1.59915	-1.01011
110388574	chr4:110388574:C:T	2.15121e-11	-2.52431e-10	-1.19811	0.000147969	-2.52431e-10	-1.20084
110388594	chr4:110388594:A:G	3.44837e-12	-1.91059	-1.11824	2.5052e-05	-1.86771	-1.10918
110388688	chr4:110388688:C:T	4.27172e-12	-1.59007	-1.22465	3.31217e-05	-1.47494	-1.22272
110388814	chr4:110388814:G:A	2.56902e-11	-2.52431e-10	-1.02062	0.000177986	-2.52431e-10	-1.01614
110388914	chr4:110388914:G:T	1.18657e-11	-1.79308	-3.28476e-10	9.40167e-05	-1.65438	-3.28476e-10
110388980	chr4:110388980:G:A	4.61276e-12	-1.56396	-1.17394	3.59304e-05	-1.44461	-1.17166
110389074	chr4:110389074:A:G	9.20192e-12	-1.85491	-0.192407	8.42744e-05	-1.58858	-0.175187
110389188	chr4:110389188:G:T	2.17504e-11	0.00904149	-1.19614	0.000165979	0.105375	-1.19136
110389197	chr4:110389197:T:C	3.64818e-12	-1.73782	-1.23468	2.47356e-05	-1.75874	-1.23087
110389206	chr4:110389206:T:C	1.90087e-11	-2.52431e-10	-1.32183	0.000131068	-2.52431e-10	-1.32213
110389521	chr4:110389521:GTTTTT:G	4.388e-12	-1.46464	-1.32322	3.27289e-05	-1.3864	-1.32319
110389545	chr4:110389545:C:A	2.61722e-11	-2.52431e-10	-1.00203	0.000181385	-2.52431e-10	-0.997225
110389641	chr4:110389641:C:T	2.67452e-11	-2.52431e-10	-0.980373	0.000184736	-2.52431e-10	-0.978921
110389758	chr4:110389758:G:A	1.99206e-11	-0.814803	-0.460171	0.00032109	0.0431717	-0.4693
110390012	chr4:110390012:C:T	2.75001e-11	-2.52431e-10	-0.952539	0.000189744	-2.52431e-10	-0.952174
110390015	chr4:110390015:A:G	3.57915e-12	-1.74644	-1.24516	2.42608e-05	-1.76733	-1.24165
110390060	chr4:110390060:C:G	3.47156e-12	-1.96285	-1.05928	2.45381e-05	-1.94691	-1.05071
110390120	chr4:110390120:T:C	2.70795e-11	-2.52431e-10	-0.967952	0.000189809	-2.52431e-10	-0.951832
110390145	chr4:110390145:T:C	1.90229e-11	-2.52431e-10	-1.32109	0.000131172	-2.52431e-10	-1.32134
110390185	chr4:110390185:A:G	4.37217e-12	-1.468	-1.32347	3.25896e-05	-1.3904	-1.32346
110390924	chr4:110390924:T:C	3.79169e-12	-1.72745	-1.20647	2.95247e-05	-1.61193	-1.20069
110391078	chr4:110391078:G:A	2.70403e-11	-2.52431e-10	-0.969398	0.000189527	-2.52431e-10	-0.953318
110391729	chr4:110391729:T:C	1.22263e-11	-1.76314	-3.28476e-10	9.35757e-05	-1.65908	-3.28476e-10
110391907	chr4:110391907:C:T	1.90059e-11	-2.52431e-10	-1.32198	0.000131062	-2.52431e-10	-1.32218
110392032	chr4:110392032:G:A	4.40555e-12	-1.46034	-1.32353	3.28539e-05	-1.38225	-1.32352
110392107	chr4:110392107:C:G	2.35177e-11	-2.52431e-10	-1.10898	0.000162894	-2.52431e-10	-1.10475
110392206	chr4:110392206:T:G	2.56198e-11	-2.52431e-10	-1.02336	0.000177527	-2.52431e-10	-1.01872
110392304	chr4:110392304:C:T	2.55797e-11	-2.52431e-10	-1.02493	0.000177248	-2.52431e-10	-1.0203
110392414	chr4:110392414:A:G	3.53137e-12	-1.96052	-1.04452	2.50866e-05	-1.9398	-1.03571
110392700	chr4:110392700:G:C	3.95323e-12	-1.77738	-1.11482	3.01738e-05	-1.68471	-1.10616
110393052	chr4:110393052:A:G	3.53423e-12	-1.75534	-1.24889	2.39675e-05	-1.77571	-1.24544
110393251	chr4:110393251:G:A	4.55944e-12	-1.55463	-1.19489	3.55481e-05	-1.43419	-1.19277
110393341	chr4:110393341:G:A	1.9381e-11	-2.52431e-10	-1.30243	0.000133861	-2.52431e-10	-1.30105
110393419	chr4:110393419:A:G	4.09139e-12	-1.75959	-1.09825	3.13563e-05	-1.66316	-1.08927
110393520	chr4:110393520:C:T	2.54695e-11	-1.02925	-3.28476e-10	0.000149292	-1.19195	-3.28476e-10
110393576	chr4:110393576:C:T	4.43543e-12	-1.45368	-1.32342	3.31099e-05	-1.37458	-1.32344
110393651	chr4:110393651:G:C	2.2934e-11	0.06221	-1.19632	0.000175138	0.1592	-1.19147
110393712	chr4:110393712:C:T	4.19588e-12	-1.75494	-1.07769	3.21432e-05	-1.65998	-1.06767
110393923	chr4:110393923:A:T	1.91478e-11	-2.52431e-10	-1.31454	0.00013196	-2.52431e-10	-1.31535
110394176	chr4:110394176:G:A	2.6766e-11	-2.52431e-10	-0.979595	0.000187556	-2.52431e-10	-0.96377
110394259	chr4:110394259:A:G	4.50903e-12	-1.56915	-1.1915	3.50764e-05	-1.45097	-1.18935
110394342	chr4:110394342:C:T	8.50982e-11	0.177078	-3.28476e-10	0.000566369	0.141397	-3.28476e-10
110394926	chr4:110394926:TCAATGACTG:T	4.88694e-12	-1.48659	-1.19357	3.84596e-05	-1.3568	-1.19144
110394960	chr4:110394960:T:C	3.175e-11	-2.52431e-10	-0.808836	0.000217848	-2.52431e-10	-0.814052
110394976	chr4:110394976:A:G	3.46975e-12	-1.96119	-1.06146	2.46144e-05	-1.94159	-1.05293
110395008	chr4:110395008:A:G	2.55439e-11	-2.52431e-10	-1.02633	0.000176961	-2.52431e-10	-1.02192
110395050	chr4:110395050:G:A	2.22094e-11	0.0291882	-1.1954	0.000169474	0.125382	-1.19053
110395362	chr4:110395362:A:G	2.41365e-11	-2.52431e-10	-1.083	0.000167316	-2.52431e-10	-1.07797
110395408	chr4:110395408:A:G	9.85176e-12	-1.05933	-0.919748	4.34243e-05	-1.51895	-0.907882
110395804	chr4:110395804:T:C	2.40657e-11	-2.52431e-10	-1.08594	0.000166913	-2.52431e-10	-1.08037
110395858	chr4:110395858:A:T	3.03547e-12	-1.9641	-1.19226	2.12801e-05	-1.95435	-1.18573
110395961	chr4:110395961:T:C	2.42674e-11	-2.52431e-10	-1.07759	0.000168312	-2.52431e-10	-1.07203
110395998	chr4:110395998:C:T	2.45863e-11	-2.52431e-10	-1.06454	0.000170814	-2.52431e-10	-1.05727
110396129	chr4:110396129:C:T	2.40878e-11	-2.52431e-10	-1.08502	0.000167295	-2.52431e-10	-1.07809
110396277	chr4:110396277:G:A	4.44075e-12	-1.54238	-1.23353	3.50936e-05	-1.40656	-1.23327
110396405	chr4:110396405:A:G	3.20985e-12	-1.96408	-1.13642	2.25186e-05	-1.95427	-1.12924
110396482	chr4:110396482:G:A	4.00046e-12	-1.55687	-1.32345	2.95928e-05	-1.48686	-1.32346
110396704	chr4:110396704:A:G	4.02667e-12	-1.55032	-1.32347	2.9817e-05	-1.4793	-1.32347
110397065	chr4:110397065:T:C	5.45906e-12	-1.24715	-1.3223	5.44379e-05	-0.878773	-1.32202
110397077	chr4:110397077:C:T	2.84498e-11	-0.879244	-0.0393431	0.000448036	-0.044332	-0.0486433
110397448	chr4:110397448:G:C	4.62904e-12	-1.54648	-1.1879	3.65679e-05	-1.4111	-1.18757
110397511	chr4:110397511:C:A	3.21561e-12	-1.9641	-1.13461	2.2517e-05	-1.95609	-1.12749
110397661	chr4:110397661:A:T	4.03157e-12	-1.5493	-1.32328	2.98263e-05	-1.4792	-1.32326
110397832	chr4:110397832:G:A	3.7176e-12	-1.72303	-1.23062	2.52383e-05	-1.74233	-1.22716
110398607	chr4:110398607:C:T	2.14232e-11	-0.0767095	-1.12555	0.00016453	0.0248794	-1.11964
110398661	chr4:110398661:G:C	1.94843e-11	-2.52431e-10	-1.29712	0.000134025	-2.52431e-10	-1.29982
110398873	chr4:110398873:T:C	3.47041e-11	-2.52431e-10	-0.71987	0.00023824	-2.52431e-10	-0.724572
110399089	chr4:110399089:G:T	2.74587e-11	-2.52431e-10	-0.954047	0.000189717	-2.52431e-10	-0.952315
110399379	chr4:110399379:T:C	3.68427e-12	-1.72414	-1.23851	2.50176e-05	-1.743	-1.23527
110399523	chr4:110399523:C:T	7.72819e-12	-1.76668	-0.455177	5.65577e-05	-1.73135	-0.431233
110399542	chr4:110399542:C:T	4.01457e-12	-1.80088	-1.07592	3.04282e-05	-1.71727	-1.06521
110399548	chr4:110399548:A:G	3.97926e-12	-1.60427	-1.28136	3.07763e-05	-1.49141	-1.27969
110399583	chr4:110399583:TG:T	2.23551e-11	-0.044929	-1.11474	0.000171836	0.0573772	-1.10869
110399742	chr4:110399742:A:G	1.40405e-11	-1.19636	-0.428421	0.000189304	-0.518642	-0.435854
110399939	chr4:110399939:G:C	2.70663e-11	-2.52431e-10	-0.968438	0.000187573	-2.52431e-10	-0.963681
110400026	chr4:110400026:T:G	1.00771e-11	-1.95647	-3.28476e-10	6.89999e-05	-1.96374	-3.28476e-10
110400140	chr4:110400140:G:T	1.12605e-11	-0.586686	-1.25874	7.89791e-05	-0.572293	-1.25637
110400218	chr4:110400218:C:T	2.34563e-11	-2.52431e-10	-1.11159	0.000163778	-2.52431e-10	-1.09934
110400285	chr4:110400285:G:A	1.663e-11	-1.45552	-3.28476e-10	0.000124246	-1.37559	-3.28476e-10
110400303	chr4:110400303:C:T	3.72719e-12	-1.70801	-1.24306	2.52911e-05	-1.72744	-1.23996
110400317	chr4:110400317:C:T	2.1896e-11	-2.52431e-10	-1.18042	0.00015089	-2.52431e-10	-1.1813
110400318	chr4:110400318:G:A	6.03426e-12	-1.3828	-1.08648	3.87688e-05	-1.45708	-1.08315
110400371	chr4:110400371:G:A	3.76772e-12	-1.80276	-1.13749	2.85493e-05	-1.71792	-1.1283
110400495	chr4:110400495:T:C	2.46874e-11	-2.52431e-10	-1.06044	0.000171246	-2.52431e-10	-1.05475
110400499	chr4:110400499:C:T	4.11755e-12	-1.53086	-1.32061	3.05171e-05	-1.45893	-1.32063
110400513	chr4:110400513:T:G	4.07162e-12	-1.54328	-1.31941	3.01487e-05	-1.47228	-1.31943
110400518	chr4:110400518:C:T	2.34104e-11	0.000579732	-1.11413	0.000180503	0.105955	-1.10806
110400524	chr4:110400524:G:T	2.39435e-11	-2.52431e-10	-1.09103	0.000167305	-2.52431e-10	-1.07803
110400570	chr4:110400570:G:T	1.8988e-11	-2.52431e-10	-1.32292	0.000130925	-2.52431e-10	-1.32323
110400658	chr4:110400658:A:G	2.14587e-11	-2.52431e-10	-1.2006	0.000149402	-2.52431e-10	-1.19121
110400669	chr4:110400669:A:G	2.1179e-11	-1.21372	-3.28476e-10	0.000127466	-1.35	-3.28476e-10
110400722	chr4:110400722:T:C	4.48776e-12	-1.45124	-1.31414	3.33587e-05	-1.37641	-1.31412
110400799	chr4:110400799:A:G	3.3712e-12	-1.77968	-1.27178	2.29885e-05	-1.79362	-1.26924
110400973	chr4:110400973:A:G	2.61888e-11	-2.52431e-10	-1.0014	0.00018133	-2.52431e-10	-0.997528
110400997	chr4:110400997:C:T	1.11759e-11	-1.85297	-3.28476e-10	7.1817e-05	-1.92373	-3.28476e-10
110401104	chr4:110401104:G:A	2.33207e-11	-1.11739	-3.28476e-10	0.00012493	-1.37009	-3.28476e-10
110401552	chr4:110401552:C:A	1.9196e-11	-2.52431e-10	-1.31203	0.000132217	-2.52431e-10	-1.31341
110401560	chr4:110401560:T:G	5.19377e-12	-1.40344	-1.21583	3.9751e-05	-1.29919	-1.21603
110401701	chr4:110401701:T:C	3.34264e-12	-1.89979	-1.16017	2.19045e-05	-1.95736	-1.1538
110401865	chr4:110401865:C:T	5.29639e-12	-1.28532	-1.31439	4.21405e-05	-1.14244	-1.3144
110402034	chr4:110402034:T:C	3.92849e-12	-1.58027	-1.3182	2.96037e-05	-1.49174	-1.31821
110402038	chr4:110402038:A:T	2.15155e-11	-0.222854	-0.975102	0.000183217	-0.0243218	-0.962854
110402136	chr4:110402136:CA:C	2.65177e-11	-2.52431e-10	-0.988917	0.000184398	-2.52431e-10	-0.980753
110402547	chr4:110402547:G:A	3.33876e-11	-2.52431e-10	-0.758544	0.000231847	-2.52431e-10	-0.751773
110402752	chr4:110402752:A:T	8.13832e-12	-0.978813	-1.19133	0.000126744	-0.16217	-1.19351
110402930	chr4:110402930:A:G	1.07866e-11	-1.88842	-3.28476e-10	7.93584e-05	-1.82387	-3.28476e-10
110402939	chr4:110402939:C:T	2.50776e-11	-0.838412	-0.20634	0.000596977	0.370204	-0.176174
110403093	chr4:110403093:G:A	1.90761e-11	-2.52431e-10	-1.31829	0.000131494	-2.52431e-10	-1.31889
110403435	chr4:110403435:A:G	3.09349e-11	-2.52431e-10	-0.834842	0.000216691	-2.52431e-10	-0.819378
110403522	chr4:110403522:A:C	2.17086e-11	-2.52431e-10	-1.18902	0.000149703	-2.52431e-10	-1.1892
110403523	chr4:110403523:G:A	3.80285e-12	-1.9157	-1.01528	2.64311e-05	-1.92296	-1.00035
110403712	chr4:110403712:A:C	2.11666e-11	-2.52431e-10	-1.2143	0.000145907	-2.52431e-10	-1.21488
110403935	chr4:110403935:T:A	1.96281e-11	-2.52431e-10	-1.28977	0.000135334	-2.52431e-10	-1.2901
110404833	chr4:110404833:G:A	3.04438e-12	-1.85382	-1.29961	1.92828e-05	-1.94008	-1.29856
110404840	chr4:110404840:G:A	3.12891e-12	-1.83234	-1.2937	1.96229e-05	-1.92862	-1.29253
110404904	chr4:110404904:C:T	3.03773e-12	-1.8649	-1.29072	1.9361e-05	-1.94512	-1.28947
110404974	chr4:110404974:T:A	2.75188e-11	-2.52431e-10	-0.951857	0.000192736	-2.52431e-10	-0.936527
110405347	chr4:110405347:A:C	3.75093e-11	-2.52431e-10	-0.642138	0.00026096	-2.52431e-10	-0.633482
110405501	chr4:110405501:G:T	3.91736e-11	-2.52431e-10	-0.598726	0.000272607	-2.52431e-10	-0.589817
110405753	chr4:110405753:A:G	8.03835e-12	-0.935618	-1.24689	6.52086e-05	-0.769364	-1.25089
110405801	chr4:110405801:G:T	4.73294e-11	0.598884	-1.00848	0.000265494	0.380183	-0.99644
110405922	chr4:110405922:C:T	1.14946e-11	-1.82485	-3.28476e-10	9.01645e-05	-1.69621	-3.28476e-10
110406363	chr4:110406363:C:T	1.78061e-11	-0.380018	-1.00717	0.000161374	-0.124304	-0.989821
110407033	chr4:110407033:G:A	2.08884e-11	-2.52431e-10	-1.22753	0.000144104	-2.52431e-10	-1.22731
110407318	chr4:110407318:T:C	2.3131e-11	-2.52431e-10	-1.12555	0.000160098	-2.52431e-10	-1.12206
110407918	chr4:110407918:C:A	9.36081e-11	1.58855	-1.31616	0.000343764	0.958593	-1.31649
110407932	chr4:110407932:G:C	1.89859e-11	-2.52431e-10	-1.32303	0.000130951	-2.52431e-10	-1.32302
110408466	chr4:110408466:G:C	2.22322e-11	-2.52431e-10	-1.16519	0.000153411	-2.52431e-10	-1.16473
110408567	chr4:110408567:C:T	9.03557e-12	-1.96181	-0.103745	6.52374e-05	-1.92923	-0.0905891
110408596	chr4:110408596:T:C	2.42597e-11	0.0897374	-1.16765	0.000236456	0.42947	-1.16156
110408665	chr4:110408665:T:C	2.23243e-11	-2.52431e-10	-1.16105	0.000153472	-2.52431e-10	-1.16433
110409429	chr4:110409429:T:C	5.06027e-12	-1.33911	-1.3062	3.9837e-05	-1.20912	-1.30393
110409792	chr4:110409792:G:A	3.27658e-11	-2.52431e-10	-0.777341	0.000227067	-2.52431e-10	-0.772605
110409900	chr4:110409900:C:G	9.33214e-11	-2.52431e-10	0.269322	0.000693417	-2.52431e-10	0.343782
110410266	chr4:110410266:G:A	3.12772e-12	-1.81747	-1.30895	1.94415e-05	-1.92267	-1.30777
110410730	chr4:110410730:G:A	2.29797e-11	-2.52431e-10	-1.13212	0.000157402	-2.52431e-10	-1.13904
110410971	chr4:110410971:CTTTG:C	1.38364e-11	-1.63942	-3.28476e-10	0.000101074	-1.582	-3.28476e-10
110411096	chr4:110411096:C:T	3.35147e-11	0.344042	-1.09879	0.000161884	-0.0287835	-1.08219
110411217	chr4:110411217:G:A	2.48936e-11	0.246609	-1.29873	0.000201256	0.400141	-1.29341
110412214	chr4:110412214:T:C	1.62619e-10	-2.52431e-10	0.824679	0.00112794	-2.52431e-10	0.830296
110412334	chr4:110412334:A:G	2.42392e-11	-2.52431e-10	-1.07876	0.000165873	-2.52431e-10	-1.08663
110412731	chr4:110412731:C:T	1.42867e-11	-0.465979	-1.14142	0.000125391	-0.238086	-1.12833
110412811	chr4:110412811:C:T	3.43768e-12	-1.74729	-1.28464	2.06971e-05	-1.88144	-1.28641
110413646	chr4:110413646:G:C	1.80002e-11	-1.37634	-3.28476e-10	0.0001209	-1.40289	-3.28476e-10
110414038	chr4:110414038:A:G	2.52316e-11	-2.52431e-10	-1.03863	0.000172542	-2.52431e-10	-1.04721
110414194	chr4:110414194:T:C	3.05897e-11	-2.52431e-10	-0.846063	0.000212355	-2.52431e-10	-0.83959
110414359	chr4:110414359:A:G	3.64403e-11	-2.52431e-10	-0.671052	0.000253525	-2.52431e-10	-0.662387
110414448	chr4:110414448:C:T	6.6766e-11	0.616518	-0.682052	0.000306079	0.1828	-0.656804
110414566	chr4:110414566:C:T	8.05131e-11	0.536858	-0.415166	0.000374763	0.11376	-0.385316
110415078	chr4:110415078:C:T	2.79653e-11	-2.52431e-10	-0.935765	0.00019386	-2.52431e-10	-0.930715
110415230	chr4:110415230:C:T	3.14142e-11	-2.52431e-10	-0.819467	0.000214989	-2.52431e-10	-0.827261
110416019	chr4:110416019:G:A	1.02224e-11	-1.94215	-3.28476e-10	7.98464e-05	-1.81774	-3.28476e-10
110416316	chr4:110416316:G:A	1.42515e-11	-1.60986	-3.28476e-10	8.41639e-05	-1.76508	-3.28476e-10
110416322	chr4:110416322:G:A	2.73468e-12	-1.96356	-1.29716	1.89757e-05	-1.96257	-1.29212
110416453	chr4:110416453:A:G	2.1927e-11	-2.52431e-10	-1.17901	0.000151028	-2.52431e-10	-1.18039
110416684	chr4:110416684:A:G	5.8999e-12	-1.16827	-1.32352	4.71424e-05	-1.02115	-1.32353
110416708	chr4:110416708:A:G	6.91927e-11	0.650499	-0.680332	0.000315766	0.212442	-0.65529
110417121	chr4:110417121:T:C	6.87898e-11	0.676529	-0.712201	0.000312879	0.235451	-0.687484
110417690	chr4:110417690:C:T	1.24984e-11	-0.618082	-1.12305	0.000109698	-0.390518	-1.1096
110417731	chr4:110417731:C:G	6.16906e-12	-1.12366	-1.32353	4.94899e-05	-0.972559	-1.32352
110418282	chr4:110418282:G:C	2.6131e-11	-2.52431e-10	-1.00361	0.00017862	-2.52431e-10	-1.01259
110418470	chr4:110418470:C:T	3.05137e-11	-2.52431e-10	-0.848553	0.000211822	-2.52431e-10	-0.842105
110418865	chr4:110418865:G:A	2.09544e-11	-2.52431e-10	-1.22438	0.000144746	-2.52431e-10	-1.22287
110419457	chr4:110419457:G:A	2.62662e-11	-2.52431e-10	-0.998443	0.000182992	-2.52431e-10	-0.988408
110419681	chr4:110419681:G:A	2.59331e-11	-2.52431e-10	-1.01121	0.000177284	-2.52431e-10	-1.0201
110420404	chr4:110420404:T:G	3.52334e-11	-0.704734	-3.28476e-10	0.000287588	-0.53632	-3.28476e-10
110420710	chr4:110420710:A:G	1.25461e-11	-1.73732	-3.28476e-10	0.000113002	-1.47045	-3.28476e-10
110420872	chr4:110420872:C:T	2.9814e-12	-1.8914	-1.28294	1.90732e-05	-1.96295	-1.28662
110420985	chr4:110420985:A:C	1.00058e-11	-1.96356	-3.28476e-10	7.01334e-05	-1.94745	-3.28476e-10
110421181	chr4:110421181:G:A	4.21406e-11	-2.52431e-10	-0.525717	0.000290956	-2.52431e-10	-0.524676
110421711	chr4:110421711:T:A	1.56821e-11	-0.478982	-1.03523	0.000137039	-0.257071	-1.02051
110421793	chr4:110421793:G:GA	3.6331e-11	-2.52431e-10	-0.674055	0.000252757	-2.52431e-10	-0.665419
110421996	chr4:110421996:A:C	5.35826e-12	-1.38423	-1.20386	2.97264e-05	-1.60597	-1.19984
110422180	chr4:110422180:A:C	2.14257e-11	-2.52431e-10	-1.20214	0.000147626	-2.52431e-10	-1.20317
110422537	chr4:110422537:G:A	4.51612e-12	-1.50449	-1.25459	3.42927e-05	-1.41006	-1.25286
110422760	chr4:110422760:T:C	1.92484e-11	-2.52431e-10	-1.3093	0.000132751	-2.52431e-10	-1.30938
110422785	chr4:110422785:A:G	4.4452e-12	-1.53188	-1.24302	3.36686e-05	-1.44014	-1.24115
110423670	chr4:110423670:G:A	4.45504e-12	-1.50942	-1.26327	3.38448e-05	-1.41441	-1.26166
110423858	chr4:110423858:A:G	2.10485e-11	-1.2199	-3.28476e-10	0.000183757	-0.984234	-3.28476e-10
110424219	chr4:110424219:T:C	2.24245e-11	-2.52431e-10	-1.15657	0.000154444	-2.52431e-10	-1.15802
110424245	chr4:110424245:G:A	5.28941e-12	-1.39343	-1.20759	2.94174e-05	-1.61261	-1.20365
110425366	chr4:110425366:G:A	2.10334e-11	-2.52431e-10	-1.22061	0.000144935	-2.52431e-10	-1.22156
110425388	chr4:110425388:A:G	2.02457e-11	-2.52431e-10	-1.25879	0.000139514	-2.52431e-10	-1.25968
110425759	chr4:110425759:A:G	2.39212e-11	-2.52431e-10	-1.09196	0.0001649	-2.52431e-10	-1.09251
110425826	chr4:110425826:G:A	2.28763e-11	-2.52431e-10	-1.13663	0.000157043	-2.52431e-10	-1.14133
110426199	chr4:110426199:CTTTA:C	2.05806e-11	-2.52431e-10	-1.24238	0.000141938	-2.52431e-10	-1.24246
110426335	chr4:110426335:CT:C	2.78806e-11	-2.52431e-10	-0.938796	0.00019327	-2.52431e-10	-0.933763
110426383	chr4:110426383:G:A	1.25273e-11	-1.73882	-3.28476e-10	8.31505e-05	-1.7772	-3.28476e-10
110426803	chr4:110426803:C:T	1.73953e-11	-0.421315	-0.989214	0.000152847	-0.195008	-0.973406
110426986	chr4:110426986:A:G	3.17215e-11	-2.52431e-10	-0.809732	0.000220079	-2.52431e-10	-0.803863
110427038	chr4:110427038:G:A	3.05646e-11	-2.52431e-10	-0.846886	0.000209223	-2.52431e-10	-0.854449
110427582	chr4:110427582:G:T	8.13625e-11	0.794303	-0.662117	0.000364898	0.33824	-0.636472
110427636	chr4:110427636:TTTG:T	2.7844e-11	-2.52431e-10	-0.940109	0.000193012	-2.52431e-10	-0.935097
110427692	chr4:110427692:T:C	2.96757e-11	-2.52431e-10	-0.876398	0.0002071	-2.52431e-10	-0.864646
110427822	chr4:110427822:G:A	7.54461e-12	-1.96351	-0.28238	5.51791e-05	-1.91739	-0.269879
110427909	chr4:110427909:C:T	7.88681e-11	0.781407	-0.680358	0.00035372	0.325652	-0.654997
110427996	chr4:110427996:A:G	1.2841e-11	-1.71409	-3.28476e-10	9.28112e-05	-1.66728	-3.28476e-10
110428363	chr4:110428363:C:T	1.96847e-11	-2.52431e-10	-1.28689	0.000135644	-2.52431e-10	-1.28782
110428518	chr4:110428518:A:C	2.56169e-11	-2.52431e-10	-1.02348	0.000175157	-2.52431e-10	-1.03217
110428568	chr4:110428568:G:C	2.98191e-11	-2.52431e-10	-0.871578	0.000208114	-2.52431e-10	-0.859766
110428746	chr4:110428746:A:G	1.77033e-11	-0.366255	-1.02672	0.000156004	-0.136177	-1.01179
110428888	chr4:110428888:G:A	2.54723e-11	-2.52431e-10	-1.02914	0.000174181	-2.52431e-10	-1.03776
110428983	chr4:110428983:G:A	2.5562e-11	-2.52431e-10	-1.02562	0.000174786	-2.52431e-10	-1.03429
110429307	chr4:110429307:C:T	1.65273e-11	-0.410178	-1.05154	0.000145297	-0.181912	-1.03716
110429491	chr4:110429491:T:G	1.78147e-11	-0.380506	-1.0062	0.0001569	-0.151456	-0.990788
110429597	chr4:110429597:T:C	3.037e-12	-1.90278	-1.25308	1.95998e-05	-1.96401	-1.25832
110429900	chr4:110429900:G:C	9.4474e-11	-2.52431e-10	0.281597	0.000642308	-2.52431e-10	0.267219
110430068	chr4:110430068:G:A	3.0189e-11	0.00304804	-0.862297	0.000179089	-0.166074	-0.843895
110430540	chr4:110430540:C:G	4.39087e-12	-1.51905	-1.26815	3.32817e-05	-1.42621	-1.26663
110430664	chr4:110430664:A:G	2.58012e-11	-2.52431e-10	-1.01631	0.000176398	-2.52431e-10	-1.0251
110430964	chr4:110430964:G:T	3.39704e-11	-2.52431e-10	-0.741238	0.000232357	-2.52431e-10	-0.749575
110431021	chr4:110431021:A:C	2.12788e-11	-2.52431e-10	-1.20901	0.000146616	-2.52431e-10	-1.21003
110431066	chr4:110431066:T:C	3.52566e-11	-2.52431e-10	-0.704076	0.000245255	-2.52431e-10	-0.69555
110431350	chr4:110431350:G:A	1.07497e-11	-1.89185	-3.28476e-10	0.00010283	-1.56477	-3.28476e-10
110431722	chr4:110431722:G:C	2.79215e-11	-2.52431e-10	-0.937331	0.000193555	-2.52431e-10	-0.932288
110432149	chr4:110432149:T:A	7.35667e-11	0.687526	-0.656062	0.000332742	0.239749	-0.630232
110433068	chr4:110433068:C:G	4.59371e-12	-1.47991	-1.26212	3.49595e-05	-1.38314	-1.26052
110433342	chr4:110433342:T:C	2.79233e-11	-2.52431e-10	-0.937266	0.000193568	-2.52431e-10	-0.93222
110433619	chr4:110433619:T:C	2.16996e-11	-2.52431e-10	-1.18943	0.000149455	-2.52431e-10	-1.19085
110433940	chr4:110433940:G:A	3.53172e-11	-2.52431e-10	-0.702358	0.000245679	-2.52431e-10	-0.693823
110434180	chr4:110434180:G:A	1.31986e-11	-1.68662	-3.28476e-10	9.69417e-05	-1.62374	-3.28476e-10
110434223	chr4:110434223:G:C	5.14599e-12	-1.3051	-1.32341	3.07502e-05	-1.44843	-1.32353
110434428	chr4:110434428:G:C	2.79135e-11	-2.52431e-10	-0.937617	0.000193499	-2.52431e-10	-0.932577
110434441	chr4:110434441:C:T	1.59013e-11	-0.478164	-1.02216	0.000139262	-0.254295	-1.0072
110434470	chr4:110434470:G:A	2.97103e-11	-2.52431e-10	-0.875235	0.000206221	-2.52431e-10	-0.868901
110434547	chr4:110434547:T:A	5.29312e-12	-1.40609	-1.19423	2.9493e-05	-1.62364	-1.19006
110434607	chr4:110434607:G:A	3.38437e-11	-0.744974	-3.28476e-10	0.000269885	-0.599852	-3.28476e-10
110434630	chr4:110434630:A:G	2.79333e-11	-2.52431e-10	-0.936909	0.000193635	-2.52431e-10	-0.931873
110434637	chr4:110434637:G:A	9.824e-11	0.550043	-0.229357	0.000479529	0.16874	-0.193784
110434882	chr4:110434882:A:C	7.44953e-11	0.721449	-0.677441	0.000336414	0.272511	-0.652017
110435065	chr4:110435065:C:A	4.21558e-11	0.338953	-0.86431	0.00019052	-0.105403	-0.842691
110435376	chr4:110435376:C:T	3.68448e-12	-1.67712	-1.28548	2.80646e-05	-1.57575	-1.28759
110436014	chr4:110436014:T:C	5.43594e-11	-2.52431e-10	-0.271111	0.000376818	-2.52431e-10	-0.266087
110436085	chr4:110436085:G:T	9.15328e-11	-2.52431e-10	0.249969	0.000638635	-2.52431e-10	0.261484
110436299	chr4:110436299:G:A	4.2143e-11	-0.52566	-3.28476e-10	0.000275213	-0.580303	-3.28476e-10
110437058	chr4:110437058:A:G	4.45914e-11	-2.52431e-10	-0.469187	0.000314464	-2.52431e-10	-0.446979
110437319	chr4:110437319:G:A	1.01113e-11	-1.95307	-3.28476e-10	7.10888e-05	-1.93392	-3.28476e-10
110437475	chr4:110437475:A:G	4.40158e-11	-2.52431e-10	-0.482178	0.000305734	-2.52431e-10	-0.475134
110437532	chr4:110437532:C:G	4.68878e-12	-1.45668	-1.26487	3.57414e-05	-1.35823	-1.26331
110437764	chr4:110437764:A:G	2.21509e-11	-2.52431e-10	-1.16885	0.000152621	-2.52431e-10	-1.16989
110437765	chr4:110437765:C:T	1.42696e-11	-1.6086	-3.28476e-10	0.000109138	-1.50524	-3.28476e-10
110438041	chr4:110438041:G:A	1.92424e-11	-2.52431e-10	-1.30961	0.000132712	-2.52431e-10	-1.30967
110438100	chr4:110438100:G:A	5.21624e-12	-1.41488	-1.20007	2.9128e-05	-1.62997	-1.19618
110438411	chr4:110438411:A:C	3.60902e-11	-2.52431e-10	-0.680706	0.000246949	-2.52431e-10	-0.688669
110438412	chr4:110438412:G:A	3.20576e-11	-2.52431e-10	-0.799194	0.000219352	-2.52431e-10	-0.807173
110438540	chr4:110438540:G:C	3.23129e-11	-0.79126	-3.28476e-10	0.000256852	-0.64935	-3.28476e-10
110438547	chr4:110438547:T:C	2.46021e-11	-2.52431e-10	-1.0639	0.000170853	-2.52431e-10	-1.05704
110439172	chr4:110439172:TCA:T	5.65156e-11	-2.52431e-10	-0.232211	0.000399936	-2.52431e-10	-0.206545
110439267	chr4:110439267:T:C	2.78918e-11	-2.52431e-10	-0.938396	0.000193346	-2.52431e-10	-0.933366
110439314	chr4:110439314:T:C	2.31415e-11	-2.52431e-10	-1.1251	0.000160869	-2.52431e-10	-1.11726
110439463	chr4:110439463:C:T	3.52869e-11	-2.52431e-10	-0.703215	0.000245447	-2.52431e-10	-0.694768
110439533	chr4:110439533:C:T	9.598e-12	-0.873807	-1.13137	4.44684e-05	-1.27787	-1.1252
110439655	chr4:110439655:G:A	2.23189e-11	-2.52431e-10	-1.16129	0.000153114	-2.52431e-10	-1.16667
110439818	chr4:110439818:G:A	3.53201e-11	-2.52431e-10	-0.702276	0.0002457	-2.52431e-10	-0.693739
110440434	chr4:110440434:A:C	6.81361e-11	-2.52431e-10	-0.0452212	0.000482041	-2.52431e-10	-0.0198192
110440441	chr4:110440441:A:G	1.91297e-11	-2.52431e-10	-1.31548	0.000132094	-2.52431e-10	-1.31434
110440500	chr4:110440500:C:T	2.23545e-11	-2.52431e-10	-1.1597	0.000153508	-2.52431e-10	-1.1641
110440642	chr4:110440642:A:G	3.06624e-11	-2.52431e-10	-0.84369	0.000209894	-2.52431e-10	-0.851249
110440724	chr4:110440724:G:C	1.89997e-11	-2.52431e-10	-1.32231	0.000131037	-2.52431e-10	-1.32237
110441122	chr4:110441122:G:T	5.4145e-12	-1.39234	-1.1853	3.00998e-05	-1.61232	-1.18101
110441172	chr4:110441172:A:T	4.44024e-11	-2.52431e-10	-0.473434	0.000313115	-2.52431e-10	-0.45128
110441237	chr4:110441237:T:C	2.24577e-11	-2.52431e-10	-1.1551	0.000154206	-2.52431e-10	-1.15956
110441537	chr4:110441537:C:A	2.1551e-11	-2.52431e-10	-1.19631	0.00014845	-2.52431e-10	-1.1976
110441787	chr4:110441787:G:A	2.0539e-11	-0.264628	-0.979774	0.00018304	-0.0241923	-0.963951
110441842	chr4:110441842:C:G	4.24203e-11	-2.52431e-10	-0.519101	0.000292072	-2.52431e-10	-0.520849
110441952	chr4:110441952:C:T	2.04494e-11	-0.317382	-0.93139	0.000181067	-0.0845509	-0.914431
110442037	chr4:110442037:T:A	2.64264e-11	-2.52431e-10	-0.992365	0.000180654	-2.52431e-10	-1.00126
110443011	chr4:110443011:T:C	5.00784e-12	-1.34575	-1.30997	3.83123e-05	-1.24269	-1.30939
110443162	chr4:110443162:T:C	4.40436e-12	-1.51533	-1.26881	3.34001e-05	-1.4221	-1.26719
110443294	chr4:110443294:C:T	5.65635e-11	-2.52431e-10	-0.231364	0.000400279	-2.52431e-10	-0.205687
110443361	chr4:110443361:G:A	3.53201e-11	-2.52431e-10	-0.702276	0.0002457	-2.52431e-10	-0.693739
110443717	chr4:110443717:G:A	3.72192e-11	-2.52431e-10	-0.649903	0.000258983	-2.52431e-10	-0.641088
110444252	chr4:110444252:T:C	2.52514e-11	-2.52431e-10	-1.03785	0.000172736	-2.52431e-10	-1.04608
110444332	chr4:110444332:T:C	3.64262e-11	-2.52431e-10	-0.67144	0.000253426	-2.52431e-10	-0.662778
110444433	chr4:110444433:C:T	4.44024e-11	-2.52431e-10	-0.473434	0.000313115	-2.52431e-10	-0.45128
110444796	chr4:110444796:C:T	3.03988e-11	-2.52431e-10	-0.852325	0.000210628	-2.52431e-10	-0.847754
110444926	chr4:110444926:T:C	3.64093e-11	-2.52431e-10	-0.671902	0.000253305	-2.52431e-10	-0.663256
110445058	chr4:110445058:T:C	4.22731e-12	-1.50165	-1.32351	2.39426e-05	-1.69866	-1.32353
110445583	chr4:110445583:A:G	2.74194e-11	-2.52431e-10	-0.955479	0.000187889	-2.52431e-10	-0.961999
110446186	chr4:110446186:A:G	2.53321e-11	-2.52431e-10	-1.03466	0.00017523	-2.52431e-10	-1.03175
110446269	chr4:110446269:A:G	2.70866e-11	-2.52431e-10	-0.967689	0.000187711	-2.52431e-10	-0.962947
110446519	chr4:110446519:A:T	5.66183e-11	-2.52431e-10	-0.230395	0.000392526	-2.52431e-10	-0.225246
110446685	chr4:110446685:A:G	7.98063e-11	0.738494	-0.625619	0.000364636	0.300433	-0.599384
110446893	chr4:110446893:C:A	3.49916e-11	-2.52431e-10	-0.71162	0.000243417	-2.52431e-10	-0.703074
110447007	chr4:110447007:A:T	1.97298e-11	-0.314125	-0.970476	0.000174648	-0.0807028	-0.954372
110447247	chr4:110447247:C:T	2.92894e-11	-2.52431e-10	-0.889503	0.000204479	-2.52431e-10	-0.877384
110447255	chr4:110447255:G:A	1.93131e-11	-2.52431e-10	-1.30594	0.000133196	-2.52431e-10	-1.30603
110447388	chr4:110447388:A:G	2.61859e-11	-2.52431e-10	-1.0015	0.000182424	-2.52431e-10	-0.991518
110447546	chr4:110447546:C:T	2.71061e-11	-2.52431e-10	-0.96697	0.000187847	-2.52431e-10	-0.962223
110447667	chr4:110447667:T:G	1.12117e-11	-0.769826	-1.07995	5.18797e-05	-1.17607	-1.07285
110448028	chr4:110448028:C:T	3.18956e-11	-2.52431e-10	-0.80426	0.00022049	-2.52431e-10	-0.801999
110448294	chr4:110448294:C:T	2.98174e-11	-0.871636	-3.28476e-10	0.000238834	-0.722082	-3.28476e-10
110448410	chr4:110448410:T:G	4.42594e-12	-1.4873	-1.29194	3.39124e-05	-1.38333	-1.29074
110448658	chr4:110448658:A:G	2.77407e-11	-2.52431e-10	-0.943826	0.000193404	-2.52431e-10	-0.933068
110449100	chr4:110449100:T:C	2.17404e-11	-2.52431e-10	-1.18756	0.000149745	-2.52431e-10	-1.18891
110449945	chr4:110449945:G:T	4.63977e-12	-1.44416	-1.28791	3.57193e-05	-1.33553	-1.28663
110450039	chr4:110450039:C:T	4.32882e-12	-1.50949	-1.29194	3.31193e-05	-1.40699	-1.29074
110450059	chr4:110450059:A:T	3.4966e-11	-2.52431e-10	-0.712351	0.000243233	-2.52431e-10	-0.703828
110451025	chr4:110451025:G:A	1.89766e-11	-2.52431e-10	-1.32352	0.000130887	-2.52431e-10	-1.32352
110451027	chr4:110451027:G:A	4.93256e-11	-2.52431e-10	-0.368285	0.000340187	-2.52431e-10	-0.368355
110451406	chr4:110451406:A:G	5.41107e-11	-2.52431e-10	-0.275695	0.000375089	-2.52431e-10	-0.270686
110451770	chr4:110451770:C:T	2.17672e-11	-2.52431e-10	-1.18633	0.000149795	-2.52431e-10	-1.18858
110451994	chr4:110451994:C:T	5.15553e-12	-1.45899	-1.16767	2.90894e-05	-1.66473	-1.16275
110452006	chr4:110452006:G:A	1.93587e-11	-2.52431e-10	-1.30359	0.00013351	-2.52431e-10	-1.30367
110452617	chr4:110452617:C:T	2.7433e-11	-2.52431e-10	-0.954982	0.000187447	-2.52431e-10	-0.964351
```
