## Supplementary material for "Characterization of shared and ancestry-specific signals driving complex traits using multi-ancestry fine-mapping": susiex_nc3.cs80.cs

```
CS_ID	SNP	BP	REF_ALLELE	ALT_ALLELE	REF_FRQ	BETA	SE	-LOG10P	CS_PIP	OVRL_PIP
1	chr4:109927638:A:G	109927638	G,G	A,A	1,1	inf,inf	inf,inf	11.7661,0.100366	0.112489	0.112529
1	chr4:109952770:T:C	109952770	C,C	T,T	1,1	inf,inf	inf,inf	11.7714,0.0108113	0.11149	0.11153
1	chr4:109953217:T:C	109953217	C,C	T,T	1,1	inf,inf	inf,inf	11.5884,0.00810061	0.0743454	0.0743859
1	chr4:109933275:G:A	109933275	A,A	G,G	1,1	inf,-inf	inf,inf	11.5208,0.0316446	0.064419	0.0644599
1	chr4:109936627:T:G	109936627	G,G	T,T	1,1	inf,-inf	inf,inf	11.511,0.00667997	0.0626704	0.0627111
1	chr4:109971007:T:C	109971007	C,C	T,T	1,1	inf,inf	inf,inf	11.5135,0.014984	0.0622847	0.0623272
1	chr4:109929980:G:A	109929980	A,A	G,G	1,1	inf,-inf	inf,inf	11.4658,0.0618161	0.0577198	0.0577614
1	chr4:109924551:T:C	109924551	C,C	T,T	1,1	inf,-inf	inf,inf	11.4551,0.0829429	0.0573657	0.0574088
1	chr4:109922104:A:G	109922104	G,G	A,A	1,1	inf,-inf	inf,inf	11.4224,0.147761	0.0554756	0.0555198
1	chr4:109917706:C:T	109917706	T,T	C,C	1,1	inf,inf	inf,inf	11.2386,0.388304	0.0450711	0.0451238
1	chr4:109979635:G:A	109979635	A,A	G,G	1,1	inf,inf	inf,inf	11.3432,0.076558	0.0442486	0.0442952
1	chr4:109916970:G:A	109916970	A,A	G,G	1,1	inf,inf	inf,inf	11.1808,0.322959	0.0368501	0.0368994
1	chr4:109980042:G:A	109980042	A,A	G,G	1,1	inf,inf	inf,inf	11.2208,0.0680669	0.0335475	0.0335935
2	chr4:110309540:G:A	110309540	NA,A	NA,G	NA,1	NA,-inf	NA,inf	NA,3.3561	0.0309074	0.0607929
2	chr4:110069170:TAGG:T	110069170	T,NA	TAGG,NA	1,NA	-inf,NA	inf,NA	3.08149,NA	0.0245192	0.048391
2	chr4:109579598:G:A	109579598	NA,A	NA,G	NA,1	NA,inf	NA,inf	NA,3.01071	0.0145976	0.0288027
2	chr4:109948028:C:A	109948028	NA,A	NA,C	NA,1	NA,inf	NA,inf	NA,2.96818	0.0142388	0.0282976
2	chr4:110081929:T:C	110081929	NA,C	NA,T	NA,1	NA,-inf	NA,inf	NA,2.97418	0.0136178	0.0269642
2	chr4:109583418:C:T	109583418	NA,T	NA,C	NA,1	NA,inf	NA,inf	NA,2.93473	0.0126355	0.0249583
2	chr4:110319551:C:G	110319551	G,G	C,C	1,1	-inf,-inf	inf,inf	0.478329,3.53255	0.00888312	0.017684
2	chr4:109592827:C:G	109592827	NA,G	NA,C	NA,1	NA,inf	NA,inf	NA,2.66275	0.00759107	0.0150383
2	chr4:109579367:A:G	109579367	NA,G	NA,A	NA,1	NA,inf	NA,inf	NA,2.59431	0.00668499	0.0132507
2	chr4:109587425:G:A	109587425	NA,A	NA,G	NA,1	NA,inf	NA,inf	NA,2.57304	0.00642223	0.012732
2	chr4:110084962:T:G	110084962	G,G	T,T	1,1	-inf,-inf	inf,inf	1.86068,0.115536	0.00632189	0.0126017
2	chr4:109899892:A:G	109899892	NA,G	NA,A	NA,1	NA,inf	NA,inf	NA,2.34955	0.00480251	0.00959106
2	chr4:109946968:A:C	109946968	NA,C	NA,A	NA,1	NA,inf	NA,inf	NA,2.37336	0.0046747	0.00933472
2	chr4:109950164:G:A	109950164	NA,A	NA,G	NA,1	NA,inf	NA,inf	NA,2.34168	0.00460735	0.00920073
2	chr4:109951960:A:G	109951960	NA,G	NA,A	NA,1	NA,inf	NA,inf	NA,2.34684	0.0044515	0.00889
2	chr4:109958725:C:T	109958725	NA,T	NA,C	NA,1	NA,inf	NA,inf	NA,2.29491	0.00404746	0.00808476
2	chr4:110087967:C:T	110087967	T,T	C,C	1,1	inf,-inf	inf,inf	1.07536,3.04718	0.00305542	0.00608017
2	chr4:110086189:G:A	110086189	A,A	G,G	1,1	inf,-inf	inf,inf	1.10359,3.01409	0.00294007	0.00585102
2	chr4:110079903:G:A	110079903	A,A	G,G	1,1	inf,-inf	inf,inf	1.10573,2.9561	0.00264237	0.0052596
2	chr4:110282833:GT:G	110282833	NA,G	NA,GT	NA,1	NA,inf	NA,inf	NA,1.95408	0.00259566	0.00518701
2	chr4:110082734:C:T	110082734	T,T	C,C	1,1	inf,-inf	inf,inf	1.13334,2.92259	0.00254348	0.00506309
2	chr4:110080114:A:T	110080114	T,T	A,A	1,1	inf,-inf	inf,inf	1.11958,2.92408	0.00251835	0.00501315
2	chr4:110079952:G:A	110079952	A,A	G,G	1,1	inf,-inf	inf,inf	1.08789,2.93403	0.0024938	0.00496435
2	chr4:110080455:G:A	110080455	A,A	G,G	1,1	inf,-inf	inf,inf	1.05952,2.93779	0.00245319	0.00488364
2	chr4:110081016:C:G	110081016	G,G	C,C	1,1	inf,-inf	inf,inf	1.0812,2.91986	0.00241624	0.00481021
2	chr4:110128334:T:C	110128334	C,C	T,T	1,1	-inf,-inf	inf,inf	1.30214,1.59392	0.00228758	0.00457153
2	chr4:110248919:C:T	110248919	T,NA	C,NA	1,NA	inf,NA	inf,NA	1.93981,NA	0.00225006	0.00449802
2	chr4:110082937:T:A	110082937	A,A	T,T	1,1	inf,-inf	inf,inf	1.19405,2.80481	0.00215719	0.00429558
2	chr4:110092631:C:T	110092631	NA,T	NA,C	NA,1	NA,inf	NA,inf	NA,1.80472	0.00203474	0.00406652
2	chr4:110084823:G:C	110084823	NA,C	NA,G	NA,1	NA,inf	NA,inf	NA,1.80001	0.00201683	0.00403076
2	chr4:110326927:C:T	110326927	T,T	C,C	1,1	-inf,-inf	inf,inf	0.495424,2.7621	0.00200611	0.0040079
2	chr4:110082635:C:T	110082635	NA,T	NA,C	NA,1	NA,inf	NA,inf	NA,1.77354	0.00192037	0.00383818
2	chr4:109780333:G:A	109780333	NA,A	NA,G	NA,1	NA,inf	NA,inf	NA,1.79466	0.00180885	0.00361733
2	chr4:110281759:T:C	110281759	NA,C	NA,T	NA,1	NA,inf	NA,inf	NA,1.7391	0.00177034	0.00353967
2	chr4:110121786:T:A	110121786	A,A	T,T	1,1	-inf,-inf	inf,inf	1.27521,1.51767	0.00165058	0.00329963
2	chr4:110086154:C:G	110086154	NA,G	NA,C	NA,1	NA,inf	NA,inf	NA,1.6858	0.00163363	0.0032656
2	chr4:109633148:CAG:C	109633148	NA,C	NA,CAG	NA,1	NA,inf	NA,inf	NA,1.64532	0.0015968	0.00319307
2	chr4:110370469:C:A	110370469	A,NA	C,NA	1,NA	inf,NA	inf,NA	1.76507,NA	0.00157931	0.00315828
2	chr4:109937652:G:A	109937652	NA,A	NA,G	NA,1	NA,inf	NA,inf	NA,1.64366	0.00157374	0.00314736
2	chr4:110217486:A:G	110217486	NA,G	NA,A	NA,1	NA,inf	NA,inf	NA,1.63685	0.00153934	0.00307804
2	chr4:110217803:G:A	110217803	NA,A	NA,G	NA,1	NA,inf	NA,inf	NA,1.63602	0.00153701	0.00307338
2	chr4:109980701:ATT:GTT	109980701	NA,GTT	NA,ATT	NA,1	NA,-inf	NA,inf	NA,1.63165	0.00150903	0.00301802
2	chr4:110320444:G:A	110320444	A,A	G,G	1,1	-inf,-inf	inf,inf	0.328974,2.71004	0.00150457	0.00300708
2	chr4:109979991:A:G	109979991	NA,G	NA,A	NA,1	NA,-inf	NA,inf	NA,1.62142	0.00148003	0.00296004
2	chr4:109859665:C:T	109859665	NA,T	NA,C	NA,1	NA,inf	NA,inf	NA,1.68188	0.00142209	0.00284441
2	chr4:110068453:C:T	110068453	NA,T	NA,C	NA,1	NA,inf	NA,inf	NA,1.60877	0.00142171	0.00284228
2	chr4:109552639:G:A	109552639	NA,A	NA,G	NA,1	NA,-inf	NA,inf	NA,1.55934	0.00132391	0.00264725
2	chr4:109712476:G:A	109712476	A,NA	G,NA	1,NA	-inf,NA	inf,NA	2.97031,NA	0.00130514	0.00261051
2	chr4:110412214:T:C	110412214	NA,C	NA,T	NA,1	NA,-inf	NA,inf	NA,1.50339	0.00125277	0.00250593
2	chr4:109612419:A:G	109612419	NA,G	NA,A	NA,1	NA,inf	NA,inf	NA,1.52274	0.0012438	0.00248774
2	chr4:109621668:T:C	109621668	NA,C	NA,T	NA,1	NA,-inf	NA,inf	NA,1.49478	0.00121079	0.00242127
2	chr4:110067131:T:C	110067131	C,C	T,T	1,1	-inf,-inf	inf,inf	1.84757,0.0585649	0.00120501	0.00240758
2	chr4:110326762:T:C	110326762	C,C	T,T	1,1	-inf,-inf	inf,inf	0.672926,2.30486	0.00118045	0.00235952
2	chr4:110073722:C:T	110073722	T,T	C,C	1,1	inf,inf	inf,inf	1.21144,1.89529	0.0011803	0.00235871
2	chr4:109505532:C:T	109505532	T,T	C,C	1,1	-inf,-inf	inf,inf	1.7098,1.04882	0.00117953	0.00235891
2	chr4:109998312:C:T	109998312	T,NA	C,NA	1,NA	-inf,NA	inf,NA	0.971288,NA	0.00115456	0.00230857
2	chr4:109695437:G:A	109695437	NA,A	NA,G	NA,1	NA,-inf	NA,inf	NA,1.46471	0.00114397	0.00228765
2	chr4:109498804:C:T	109498804	T,T	C,C	1,1	-inf,-inf	inf,inf	1.83118,0.884157	0.00112491	0.00224981
2	chr4:109873630:GTTT:G	109873630	NA,G	NA,GTTT	NA,1	NA,inf	NA,inf	NA,1.46284	0.00111113	0.00222258
2	chr4:109742285:C:T	109742285	NA,T	NA,C	NA,1	NA,inf	NA,inf	NA,1.49962	0.00106383	0.00212816
2	chr4:110079997:T:A	110079997	NA,A	NA,T	NA,1	NA,inf	NA,inf	NA,1.46257	0.00105611	0.00211243
2	chr4:110046444:C:T	110046444	NA,T	NA,C	NA,1	NA,-inf	NA,inf	NA,1.39554	0.00103807	0.00207678
2	chr4:109984947:C:T	109984947	NA,T	NA,C	NA,1	NA,inf	NA,inf	NA,1.40303	0.00101391	0.00202828
2	chr4:109796812:A:G	109796812	NA,G	NA,A	NA,1	NA,inf	NA,inf	NA,1.49151	0.00101363	0.0020278
2	chr4:109564442:A:G	109564442	NA,G	NA,A	NA,1	NA,-inf	NA,inf	NA,1.39735	0.000989673	0.00197933
2	chr4:109987777:T:C	109987777	NA,C	NA,T	NA,1	NA,-inf	NA,inf	NA,1.39561	0.000985151	0.00197086
2	chr4:110002542:T:G	110002542	NA,G	NA,T	NA,1	NA,-inf	NA,inf	NA,1.41545	0.000984782	0.00196948
2	chr4:110362225:C:T	110362225	T,NA	C,NA	1,NA	-inf,NA	inf,NA	1.70355,NA	0.000974706	0.00194996
2	chr4:110330621:G:A	110330621	A,A	G,G	1,1	-inf,-inf	inf,inf	0.646941,2.22119	0.000973094	0.00194529
2	chr4:110066537:G:T	110066537	T,NA	G,NA	1,NA	-inf,NA	inf,NA	0.87084,NA	0.000968439	0.00193641
2	chr4:109541376:A:T	109541376	T,NA	A,NA	1,NA	-inf,NA	inf,NA	1.01898,NA	0.000946296	0.0018926
2	chr4:110325690:T:C	110325690	C,C	T,T	1,1	-inf,-inf	inf,inf	0.673035,2.18285	0.00093962	0.00187842
2	chr4:109641122:TAG:T	109641122	NA,T	NA,TAG	NA,1	NA,inf	NA,inf	NA,1.37537	0.000938981	0.0018784
2	chr4:109809518:G:T	109809518	NA,T	NA,G	NA,1	NA,inf	NA,inf	NA,1.44029	0.00092587	0.00185229
2	chr4:109851413:G:A	109851413	NA,A	NA,G	NA,1	NA,inf	NA,inf	NA,1.35693	0.000919253	0.00183896
2	chr4:109849109:T:C	109849109	NA,C	NA,T	NA,1	NA,inf	NA,inf	NA,1.40058	0.000917317	0.00183508
2	chr4:109980497:T:C	109980497	NA,C	NA,T	NA,1	NA,-inf	NA,inf	NA,1.35225	0.000908613	0.00181771
2	chr4:109722945:G:A	109722945	NA,A	NA,G	NA,1	NA,-inf	NA,inf	NA,1.3362	0.000907498	0.001815
2	chr4:109647635:C:T	109647635	T,T	C,C	1,1	-inf,-inf	inf,inf	0.0542415,2.39245	0.000891268	0.00178262
2	chr4:110320094:C:T	110320094	T,T	C,C	1,1	-inf,-inf	inf,inf	0.334496,2.41635	0.0008692	0.00173788
2	chr4:109887537:C:T	109887537	T,T	C,C	1,1	inf,inf	inf,inf	0.85026,1.4587	0.000862349	0.00172626
2	chr4:110290913:T:C	110290913	C,NA	T,NA	1,NA	inf,NA	inf,NA	1.40772,NA	0.000858136	0.00171668
2	chr4:109692549:A:G	109692549	NA,G	NA,A	NA,1	NA,inf	NA,inf	NA,1.33759	0.000857029	0.00171264
2	chr4:109989184:A:C	109989184	NA,C	NA,A	NA,1	NA,inf	NA,inf	NA,1.34809	0.000849241	0.0016989
2	chr4:110185848:C:A	110185848	A,NA	C,NA	1,NA	inf,NA	inf,NA	1.04721,NA	0.000844611	0.00168966
2	chr4:110081466:A:T	110081466	T,T	A,A	1,1	-inf,inf	inf,inf	1.83869,0.184771	0.000843939	0.00168604
2	chr4:109786385:T:G	109786385	G,G	T,T	1,1	inf,inf	inf,inf	0.452689,2.00659	0.000833154	0.00166718
2	chr4:110220336:G:A	110220336	NA,A	NA,G	NA,1	NA,inf	NA,inf	NA,1.29163	0.000825285	0.00165085
2	chr4:110004092:T:C	110004092	NA,C	NA,T	NA,1	NA,inf	NA,inf	NA,1.29186	0.000824535	0.00164936
2	chr4:110006377:T:C	110006377	NA,C	NA,T	NA,1	NA,inf	NA,inf	NA,1.28956	0.00082141	0.00164311
2	chr4:109837631:T:C	109837631	NA,C	NA,T	NA,1	NA,inf	NA,inf	NA,1.3673	0.000819124	0.00163883
2	chr4:110338652:A:G	110338652	G,NA	A,NA	1,NA	inf,NA	inf,NA	1.24194,NA	0.000817992	0.00163639
2	chr4:109543296:G:A	109543296	A,A	G,G	1,1	-inf,inf	inf,inf	1.62583,0.261584	0.000811667	0.00162396
2	chr4:110109980:G:A	110109980	NA,A	NA,G	NA,1	NA,inf	NA,inf	NA,1.29333	0.000811643	0.00162326
2	chr4:110236164:T:C	110236164	NA,C	NA,T	NA,1	NA,-inf	NA,inf	NA,1.28139	0.000808417	0.00161684
2	chr4:109747744:G:A	109747744	NA,A	NA,G	NA,1	NA,inf	NA,inf	NA,1.34303	0.000808121	0.0016168
2	chr4:109580590:C:T	109580590	NA,T	NA,C	NA,1	NA,inf	NA,inf	NA,1.35764	0.000790239	0.00157637
2	chr4:110362050:A:G	110362050	G,NA	A,NA	1,NA	-inf,NA	inf,NA	1.75256,NA	0.000787431	0.00157534
2	chr4:109548798:T:C	109548798	NA,C	NA,T	NA,1	NA,-inf	NA,inf	NA,1.2232	0.000771555	0.00154346
2	chr4:110121517:T:C	110121517	NA,C	NA,T	NA,1	NA,inf	NA,inf	NA,1.24303	0.000757341	0.00151493
2	chr4:110061071:T:C	110061071	C,C	T,T	1,1	-inf,inf	inf,inf	1.79355,0.0667944	0.000756498	0.00151188
2	chr4:110175727:C:T	110175727	T,NA	C,NA	1,NA	-inf,NA	inf,NA	1.8952,NA	0.000754403	0.00150927
2	chr4:110083870:A:G	110083870	NA,G	NA,A	NA,1	NA,inf	NA,inf	NA,1.26313	0.000740577	0.00148154
2	chr4:109678068:C:T	109678068	NA,T	NA,C	NA,1	NA,inf	NA,inf	NA,1.21662	0.000738474	0.00147738
2	chr4:110069164:TAATAATAGG:T	110069164	NA,T	NA,TAATAATAGG	NA,1	NA,inf	NA,inf	NA,1.25766	0.000738273	0.00147683
2	chr4:110223602:T:C	110223602	NA,C	NA,T	NA,1	NA,inf	NA,inf	NA,1.23061	0.000736576	0.00147339
2	chr4:110409900:C:G	110409900	NA,G	NA,C	NA,1	NA,-inf	NA,inf	NA,1.23444	0.000733163	0.00146646
2	chr4:109583597:G:A	109583597	NA,A	NA,G	NA,1	NA,inf	NA,inf	NA,1.31272	0.000732428	0.0014612
2	chr4:109982460:T:C	109982460	NA,C	NA,T	NA,1	NA,-inf	NA,inf	NA,1.22332	0.000727161	0.0014549
2	chr4:109586342:G:A	109586342	NA,A	NA,G	NA,1	NA,inf	NA,inf	NA,1.30861	0.000727022	0.00145042
2	chr4:110429900:G:C	110429900	NA,C	NA,G	NA,1	NA,inf	NA,inf	NA,1.19212	0.000725797	0.00145223
2	chr4:109563233:C:A	109563233	NA,A	NA,C	NA,1	NA,-inf	NA,inf	NA,1.22178	0.000721977	0.00144428
2	chr4:109739342:G:A	109739342	A,A	G,G	1,1	-inf,-inf	inf,inf	0.802955,1.34833	0.00072061	0.0014416
2	chr4:109578770:A:T	109578770	NA,T	NA,A	NA,1	NA,inf	NA,inf	NA,1.30679	0.000720325	0.00143693
2	chr4:109579321:T:C	109579321	NA,C	NA,T	NA,1	NA,inf	NA,inf	NA,1.29721	0.000713118	0.00142271
2	chr4:109586447:A:G	109586447	NA,G	NA,A	NA,1	NA,inf	NA,inf	NA,1.29715	0.00071306	0.0014226
2	chr4:109587717:C:CTA	109587717	NA,CTA	NA,C	NA,1	NA,inf	NA,inf	NA,1.29614	0.000711838	0.00142016
2	chr4:110293983:T:C	110293983	NA,C	NA,T	NA,1	NA,inf	NA,inf	NA,1.21363	0.000707899	0.00141616
2	chr4:110436085:G:T	110436085	NA,T	NA,G	NA,1	NA,inf	NA,inf	NA,1.19131	0.000707205	0.00141476
2	chr4:109987583:C:T	109987583	NA,T	NA,C	NA,1	NA,-inf	NA,inf	NA,1.20787	0.000707051	0.00141468
2	chr4:109589553:C:G	109589553	NA,G	NA,C	NA,1	NA,inf	NA,inf	NA,1.29153	0.000706309	0.00140914
2	chr4:109587332:G:A	109587332	NA,A	NA,G	NA,1	NA,inf	NA,inf	NA,1.29055	0.000705143	0.00140682
2	chr4:109589186:C:T	109589186	NA,T	NA,C	NA,1	NA,inf	NA,inf	NA,1.29055	0.000705143	0.00140682
2	chr4:109589813:G:A	109589813	NA,A	NA,G	NA,1	NA,inf	NA,inf	NA,1.29055	0.000705143	0.00140682
2	chr4:109586832:T:C	109586832	NA,C	NA,T	NA,1	NA,inf	NA,inf	NA,1.28832	0.000702481	0.00140152
2	chr4:109473990:T:C	109473990	C,C	T,T	1,1	-inf,-inf	inf,inf	1.55984,0.914086	0.000694135	0.00138854
2	chr4:109988013:A:C	109988013	NA,C	NA,A	NA,1	NA,-inf	NA,inf	NA,1.18707	0.000685744	0.00137202
2	chr4:109909749:C:A	109909749	NA,A	NA,C	NA,1	NA,inf	NA,inf	NA,1.26918	0.000684101	0.00136883
2	chr4:109590805:T:A	109590805	NA,A	NA,T	NA,1	NA,inf	NA,inf	NA,1.27044	0.000681762	0.00136023
2	chr4:110300023:TC:T	110300023	T,NA	TC,NA	1,NA	inf,NA	inf,NA	1.63364,NA	0.000680485	0.0013614
2	chr4:109625454:A:G	109625454	G,G	A,A	1,1	-inf,-inf	inf,inf	0.352909,2.08795	0.000675558	0.00135129
2	chr4:109684278:G:C	109684278	NA,C	NA,G	NA,1	NA,inf	NA,inf	NA,1.22827	0.000672054	0.00134469
2	chr4:110260240:G:A	110260240	NA,A	NA,G	NA,1	NA,inf	NA,inf	NA,1.17658	0.000667229	0.00133494
2	chr4:110127523:T:A	110127523	NA,A	NA,T	NA,1	NA,inf	NA,inf	NA,1.16824	0.000664299	0.00132888
2	chr4:109793994:C:T	109793994	T,NA	C,NA	1,NA	inf,NA	inf,NA	3.0223,NA	0.000662645	0.00132559
2	chr4:110283528:G:C	110283528	NA,C	NA,G	NA,1	NA,inf	NA,inf	NA,1.19829	0.000662195	0.00132453
2	chr4:110386291:C:T	110386291	T,T	C,C	1,1	-inf,inf	inf,inf	0.939221,1.12711	0.000661872	0.0013242
2	chr4:110066351:C:T	110066351	T,T	C,C	1,1	-inf,inf	inf,inf	1.72804,0.0578392	0.000655305	0.00130972
2	chr4:110386322:G:A	110386322	NA,A	NA,G	NA,1	NA,inf	NA,inf	NA,1.14696	0.000653038	0.00130649
2	chr4:110041321:C:G	110041321	NA,G	NA,C	NA,1	NA,inf	NA,inf	NA,1.18085	0.000642561	0.00128554
2	chr4:109993110:TA:T	109993110	NA,T	NA,TA	NA,1	NA,inf	NA,inf	NA,1.13933	0.000630595	0.00126152
2	chr4:110394342:C:T	110394342	T,NA	C,NA	1,NA	-inf,NA	inf,NA	1.43764,NA	0.000630159	0.00126084
2	chr4:109862903:A:G	109862903	NA,G	NA,A	NA,1	NA,-inf	NA,inf	NA,1.11834	0.000628305	0.00125709
2	chr4:109517918:G:C	109517918	C,NA	G,NA	1,NA	-inf,NA	inf,NA	0.97393,NA	0.000627492	0.00125543
2	chr4:109551818:G:A	109551818	NA,A	NA,G	NA,1	NA,-inf	NA,inf	NA,1.13848	0.000625407	0.00125118
2	chr4:109575048:C:T	109575048	NA,T	NA,C	NA,1	NA,-inf	NA,inf	NA,1.13529	0.00062172	0.00124381
2	chr4:109987892:A:T	109987892	NA,T	NA,A	NA,1	NA,-inf	NA,inf	NA,1.13208	0.000619112	0.00123877
2	chr4:109713179:A:G	109713179	NA,G	NA,A	NA,1	NA,inf	NA,inf	NA,1.10815	0.0006177	0.00123585
2	chr4:110244443:A:G	110244443	NA,G	NA,A	NA,1	NA,-inf	NA,inf	NA,1.12458	0.000614631	0.00122941
2	chr4:110041685:T:C	110041685	NA,C	NA,T	NA,1	NA,inf	NA,inf	NA,1.15009	0.000613177	0.00122678
2	chr4:110193557:T:C	110193557	NA,C	NA,T	NA,1	NA,-inf	NA,inf	NA,1.10463	0.000613064	0.00122661
2	chr4:109989451:CT:C	109989451	NA,C	NA,CT	NA,1	NA,inf	NA,inf	NA,1.15304	0.000612813	0.00122603
2	chr4:110402939:C:T	110402939	T,T	C,C	1,1	-inf,inf	inf,inf	0.913309,0.940171	0.000612063	0.00122438
2	chr4:109777708:C:T	109777708	NA,T	NA,C	NA,1	NA,inf	NA,inf	NA,1.17867	0.00061038	0.00122129
2	chr4:109592826:A:G	109592826	NA,G	NA,A	NA,1	NA,inf	NA,inf	NA,1.20091	0.000607281	0.00121182
2	chr4:109648464:C:T	109648464	T,NA	C,NA	1,NA	-inf,NA	inf,NA	2.0301,NA	0.000600507	0.00120152
2	chr4:109872540:C:G	109872540	NA,G	NA,C	NA,1	NA,inf	NA,inf	NA,1.09365	0.000597511	0.00119557
2	chr4:109647714:T:TA	109647714	NA,TA	NA,T	NA,1	NA,inf	NA,inf	NA,1.11007	0.000590478	0.00118143
2	chr4:109775069:C:T	109775069	NA,T	NA,C	NA,1	NA,inf	NA,inf	NA,1.15853	0.000590375	0.00118127
2	chr4:110077101:C:A	110077101	A,A	C,C	1,1	inf,-inf	inf,inf	0.769163,2.30173	0.000590033	0.0011766
2	chr4:109584699:C:T	109584699	NA,T	NA,C	NA,1	NA,inf	NA,inf	NA,1.18371	0.000588786	0.00117492
2	chr4:109774595:G:A	109774595	NA,A	NA,G	NA,1	NA,inf	NA,inf	NA,1.15471	0.000586656	0.00117383
2	chr4:109874523:C:T	109874523	NA,T	NA,C	NA,1	NA,inf	NA,inf	NA,1.08134	0.000584937	0.00117042
2	chr4:109581824:G:A	109581824	NA,A	NA,G	NA,1	NA,inf	NA,inf	NA,1.17959	0.000584771	0.00116692
2	chr4:109658331:C:T	109658331	NA,T	NA,C	NA,1	NA,inf	NA,inf	NA,1.10382	0.000584211	0.00116889
2	chr4:110063558:A:T	110063558	T,T	A,A	1,1	-inf,inf	inf,inf	1.69427,0.0400605	0.00058406	0.0011674
2	chr4:109858935:C:T	109858935	NA,T	NA,C	NA,1	NA,-inf	NA,inf	NA,1.07519	0.000583091	0.00116666
2	chr4:109954505:C:T	109954505	NA,T	NA,C	NA,1	NA,-inf	NA,inf	NA,1.10936	0.000581919	0.00116417
2	chr4:109663540:A:G	109663540	NA,G	NA,A	NA,1	NA,inf	NA,inf	NA,1.11984	0.000581909	0.00116347
2	chr4:110036108:C:G	110036108	NA,G	NA,C	NA,1	NA,inf	NA,inf	NA,1.11705	0.000574915	0.00115026
2	chr4:110037245:A:T	110037245	NA,T	NA,A	NA,1	NA,inf	NA,inf	NA,1.11555	0.000573458	0.00114735
2	chr4:109807266:A:G	109807266	NA,G	NA,A	NA,1	NA,-inf	NA,inf	NA,1.05322	0.000569627	0.00113977
2	chr4:110072913:G:A	110072913	A,A	G,G	1,1	-inf,-inf	inf,inf	1.74579,0.122591	0.000568717	0.00113673
2	chr4:110089698:TGA:T	110089698	T,T	TGA,TGA	1,1	inf,inf	inf,inf	1.2897,1.42	0.000566621	0.00113283
2	chr4:109654241:C:A	109654241	NA,A	NA,C	NA,1	NA,inf	NA,inf	NA,1.08189	0.000562748	0.00112596
2	chr4:110194187:TAGTG:T	110194187	NA,T	NA,TAGTG	NA,1	NA,inf	NA,inf	NA,1.06065	0.000562233	0.00112493
2	chr4:110086027:A:C	110086027	NA,C	NA,A	NA,1	NA,inf	NA,inf	NA,1.09964	0.000560064	0.00112052
2	chr4:110083742:T:C	110083742	NA,C	NA,T	NA,1	NA,inf	NA,inf	NA,1.09894	0.000559691	0.00111978
2	chr4:109585013:A:T	109585013	NA,T	NA,A	NA,1	NA,inf	NA,inf	NA,1.15245	0.000559167	0.00111589
2	chr4:110260177:T:C	110260177	NA,C	NA,T	NA,1	NA,inf	NA,inf	NA,1.07376	0.00055913	0.00111872
2	chr4:110284827:C:G	110284827	NA,G	NA,C	NA,1	NA,inf	NA,inf	NA,1.09357	0.00055777	0.00111574
2	chr4:110070555:C:T	110070555	NA,T	NA,C	NA,1	NA,inf	NA,inf	NA,1.09649	0.000556121	0.00111263
2	chr4:109651446:C:T	109651446	NA,T	NA,C	NA,1	NA,-inf	NA,inf	NA,1.06644	0.000555339	0.00111094
2	chr4:110089581:T:G	110089581	G,G	T,T	1,1	inf,-inf	inf,inf	0.157042,2.15644	0.00055254	0.00110245
2	chr4:110086581:A:G	110086581	G,G	A,A	1,1	inf,-inf	inf,inf	0.163585,2.16194	0.000552113	0.00110159
2	chr4:109650967:C:A	109650967	NA,A	NA,C	NA,1	NA,-inf	NA,inf	NA,1.06265	0.000551767	0.0011038
2	chr4:110003719:A:T	110003719	NA,T	NA,A	NA,1	NA,inf	NA,inf	NA,1.05546	0.000545929	0.00109224
2	chr4:110088220:G:T	110088220	NA,T	NA,G	NA,1	NA,inf	NA,inf	NA,1.08205	0.000543769	0.00108793
2	chr4:109657410:AT:A	109657410	NA,A	NA,AT	NA,1	NA,inf	NA,inf	NA,1.05905	0.000541651	0.00108377
2	chr4:109987433:A:G	109987433	NA,G	NA,A	NA,1	NA,-inf	NA,inf	NA,1.05303	0.000540959	0.00108243
2	chr4:109953869:G:A	109953869	NA,A	NA,G	NA,1	NA,-inf	NA,inf	NA,1.06517	0.000539471	0.00107927
2	chr4:110212387:C:T	110212387	NA,T	NA,C	NA,1	NA,-inf	NA,inf	NA,1.00381	0.000536451	0.00107355
2	chr4:109811208:C:T	109811208	T,NA	C,NA	1,NA	-inf,NA	inf,NA	0.551033,NA	0.000533756	0.00106776
2	chr4:109982658:T:C	109982658	NA,C	NA,T	NA,1	NA,-inf	NA,inf	NA,1.04357	0.000532996	0.0010665
2	chr4:110223172:C:T	110223172	NA,T	NA,C	NA,1	NA,inf	NA,inf	NA,1.03351	0.000531054	0.00106241
2	chr4:110089309:T:C	110089309	C,C	T,T	1,1	inf,-inf	inf,inf	0.175785,2.14963	0.000530916	0.00105931
2	chr4:109979450:G:A	109979450	NA,A	NA,G	NA,1	NA,-inf	NA,inf	NA,1.02935	0.000530867	0.00106225
2	chr4:109950411:C:T	109950411	NA,T	NA,C	NA,1	NA,-inf	NA,inf	NA,1.04343	0.000528743	0.00105785
2	chr4:110440434:A:C	110440434	NA,C	NA,A	NA,1	NA,inf	NA,inf	NA,1.0281	0.000528017	0.00105637
2	chr4:109911570:G:A	109911570	NA,A	NA,G	NA,1	NA,inf	NA,inf	NA,1.11098	0.000527084	0.00105473
2	chr4:110080182:T:C	110080182	C,C	T,T	1,1	inf,-inf	inf,inf	0.1945,2.15857	0.000526748	0.00105098
2	chr4:110366189:G:A	110366189	NA,A	NA,G	NA,1	NA,inf	NA,inf	NA,1.0196	0.000524032	0.00104843
2	chr4:110271127:G:A	110271127	NA,A	NA,G	NA,1	NA,-inf	NA,inf	NA,1.05549	0.000523996	0.0010483
2	chr4:109652264:G:A	109652264	NA,A	NA,G	NA,1	NA,inf	NA,inf	NA,1.03912	0.000523507	0.00104747
2	chr4:110203975:A:G	110203975	NA,G	NA,A	NA,1	NA,inf	NA,inf	NA,1.02157	0.000520836	0.00104211
2	chr4:109611063:AAAGAGAGAGAAAAACTTTTATTCCTTTGAGATAGGAT:A	109611063	NA,A	NA,AAAGAGAGAGAAAAACTTTTATTCCTTTGAGATAGGAT	NA,1	NA,inf	NA,inf	NA,1.09366	0.000515883	0.00102979
2	chr4:110190665:C:T	110190665	NA,T	NA,C	NA,1	NA,inf	NA,inf	NA,1.01006	0.000515817	0.00103208
2	chr4:109500641:G:A	109500641	NA,A	NA,G	NA,1	NA,-inf	NA,inf	NA,1.00455	0.000515532	0.00103142
2	chr4:109980418:G:A	109980418	A,NA	G,NA	1,NA	-inf,NA	inf,NA	0.334289,NA	0.000515274	0.0010307
2	chr4:109987154:C:T	109987154	NA,T	NA,C	NA,1	NA,-inf	NA,inf	NA,1.02081	0.000512289	0.00102507
2	chr4:109910716:T:C	109910716	NA,C	NA,T	NA,1	NA,inf	NA,inf	NA,1.09151	0.000510459	0.00102147
2	chr4:109984648:G:A	109984648	NA,A	NA,G	NA,1	NA,-inf	NA,inf	NA,1.01564	0.000508423	0.00101734
2	chr4:109552507:A:G	109552507	NA,G	NA,A	NA,1	NA,-inf	NA,inf	NA,1.01471	0.000506248	0.00101286
2	chr4:110088232:A:T	110088232	T,T	A,A	1,1	inf,-inf	inf,inf	0.168221,2.11725	0.000506219	0.00101008
2	chr4:110298654:C:A	110298654	NA,A	NA,C	NA,1	NA,inf	NA,inf	NA,1.00554	0.000505129	0.00101057
2	chr4:109963589:T:C	109963589	NA,C	NA,T	NA,1	NA,-inf	NA,inf	NA,1.02032	0.000505062	0.00101046
2	chr4:109665337:G:T	109665337	NA,T	NA,G	NA,1	NA,-inf	NA,inf	NA,0.998629	0.000504658	0.00100954
2	chr4:109646489:T:C	109646489	NA,C	NA,T	NA,1	NA,-inf	NA,inf	NA,0.997992	0.000504114	0.00100846
2	chr4:109688587:CA:C	109688587	NA,C	NA,CA	NA,1	NA,-inf	NA,inf	NA,0.996046	0.000502689	0.00100561
2	chr4:109846164:C:T	109846164	NA,T	NA,C	NA,1	NA,-inf	NA,inf	NA,0.986712	0.000500875	0.00100219
2	chr4:110434637:G:A	110434637	A,A	G,G	1,1	-inf,-inf	inf,inf	1.64632,0.931717	0.000498862	0.000998137
2	chr4:110198984:A:G	110198984	NA,G	NA,A	NA,1	NA,-inf	NA,inf	NA,0.96594	0.000496326	0.000993255
2	chr4:110092795:C:A	110092795	A,A	C,C	1,1	inf,-inf	inf,inf	0.144738,2.08374	0.000495596	0.000988933
2	chr4:110276279:G:T	110276279	NA,T	NA,G	NA,1	NA,-inf	NA,inf	NA,1.00815	0.000495343	0.000991021
2	chr4:110042492:G:A	110042492	A,A	G,G	1,1	inf,inf	inf,inf	3.77687,0.128423	0.000495101	0.000990637
2	chr4:109699469:G:T	109699469	NA,T	NA,G	NA,1	NA,-inf	NA,inf	NA,0.998062	0.000494912	0.000990098
2	chr4:110318833:A:G	110318833	NA,G	NA,A	NA,1	NA,-inf	NA,inf	NA,0.976696	0.000494017	0.000988504
2	chr4:109520396:A:T	109520396	NA,T	NA,A	NA,1	NA,-inf	NA,inf	NA,0.996464	0.000493022	0.000986322
2	chr4:109763239:T:C	109763239	NA,C	NA,T	NA,1	NA,inf	NA,inf	NA,1.03843	0.000488675	0.000977818
2	chr4:110081599:G:A	110081599	A,NA	G,NA	1,NA	-inf,NA	inf,NA	1.94993,NA	0.000482292	0.000965009
2	chr4:109856625:T:G	109856625	NA,G	NA,T	NA,1	NA,inf	NA,inf	NA,0.985381	0.000482266	0.000964957
2	chr4:110397077:C:T	110397077	T,T	C,C	1,1	-inf,inf	inf,inf	0.890777,1.00598	0.000480452	0.000961319
2	chr4:110243946:T:G	110243946	G,G	T,T	1,1	inf,inf	inf,inf	0.0527847,2.08323	0.000480323	0.000960818
2	chr4:109678417:G:A	109678417	NA,A	NA,G	NA,1	NA,inf	NA,inf	NA,0.985205	0.000480153	0.000960776
2	chr4:109645811:C:T	109645811	NA,T	NA,C	NA,1	NA,inf	NA,inf	NA,0.986508	0.000479533	0.000959514
2	chr4:109578944:G:A	109578944	NA,A	NA,G	NA,1	NA,inf	NA,inf	NA,1.05757	0.000476029	0.000950067
2	chr4:110226178:G:A	110226178	NA,A	NA,G	NA,1	NA,-inf	NA,inf	NA,0.959508	0.000473444	0.000947191
2	chr4:109736138:T:C	109736138	NA,C	NA,T	NA,1	NA,-inf	NA,inf	NA,0.951239	0.000471313	0.000943029
2	chr4:110063007:T:A	110063007	NA,A	NA,T	NA,1	NA,inf	NA,inf	NA,0.996229	0.000470758	0.000941905
2	chr4:110073177:A:T	110073177	NA,T	NA,A	NA,1	NA,-inf	NA,inf	NA,1.00635	0.000469488	0.000938538
2	chr4:110196366:G:A	110196366	NA,A	NA,G	NA,1	NA,-inf	NA,inf	NA,0.959459	0.00046906	0.000938348
2	chr4:110317377:GA:G	110317377	G,G	GA,GA	1,1	inf,inf	inf,inf	0.670469,1.83634	0.000467277	0.000934872
2	chr4:109612882:G:A	109612882	NA,A	NA,G	NA,1	NA,-inf	NA,inf	NA,0.940005	0.000466528	0.00093353
2	chr4:110288244:T:C	110288244	NA,C	NA,T	NA,1	NA,inf	NA,inf	NA,0.964098	0.000464828	0.00092993
2	chr4:109510922:G:T	109510922	T,NA	G,NA	1,NA	-inf,NA	inf,NA	0.84023,NA	0.000464748	0.000929904
2	chr4:109530228:C:G	109530228	NA,G	NA,C	NA,1	NA,inf	NA,inf	NA,0.938641	0.000463746	0.000928016
2	chr4:110077116:C:T	110077116	NA,T	NA,C	NA,1	NA,inf	NA,inf	NA,0.976637	0.000463067	0.000926396
2	chr4:109517975:ATTTATTTT:A	109517975	NA,A	NA,ATTTATTTT	NA,1	NA,inf	NA,inf	NA,0.98549	0.000462275	0.000923849
2	chr4:110212179:G:A	110212179	NA,A	NA,G	NA,1	NA,inf	NA,inf	NA,0.940548	0.000458318	0.000917022
2	chr4:110123875:A:G	110123875	G,NA	A,NA	1,NA	inf,NA	inf,NA	0.519093,NA	0.000458152	0.000916674
2	chr4:110285471:C:T	110285471	NA,T	NA,C	NA,1	NA,inf	NA,inf	NA,0.9724	0.000458101	0.000916465
2	chr4:110022207:T:A	110022207	NA,A	NA,T	NA,1	NA,inf	NA,inf	NA,0.937547	0.000457529	0.000915603
2	chr4:109610367:G:A	109610367	NA,A	NA,G	NA,1	NA,inf	NA,inf	NA,0.948967	0.000455438	0.000911277
2	chr4:110222924:C:G	110222924	NA,G	NA,C	NA,1	NA,inf	NA,inf	NA,0.938	0.000454007	0.000908401
2	chr4:109616222:C:T	109616222	NA,T	NA,C	NA,1	NA,inf	NA,inf	NA,1.00377	0.000451919	0.00090247
2	chr4:109696336:C:T	109696336	NA,T	NA,C	NA,1	NA,-inf	NA,inf	NA,0.922959	0.0004491	0.000898578
2	chr4:110281368:G:C	110281368	NA,C	NA,G	NA,1	NA,inf	NA,inf	NA,0.928728	0.000445638	0.000891586
2	chr4:109557460:G:A	109557460	NA,A	NA,G	NA,1	NA,-inf	NA,inf	NA,0.937328	0.000444745	0.00088983
2	chr4:109582150:G:A	109582150	NA,A	NA,G	NA,1	NA,inf	NA,inf	NA,1.01022	0.000444229	0.000886775
2	chr4:109986481:G:A	109986481	NA,A	NA,G	NA,1	NA,inf	NA,inf	NA,0.96433	0.000444186	0.000888732
2	chr4:109691785:A:G	109691785	NA,G	NA,A	NA,1	NA,inf	NA,inf	NA,0.911341	0.000443627	0.000887948
2	chr4:110214852:G:A	110214852	NA,A	NA,G	NA,1	NA,inf	NA,inf	NA,0.913068	0.000443079	0.000886601
2	chr4:109730821:A:G	109730821	NA,G	NA,A	NA,1	NA,inf	NA,inf	NA,0.940981	0.000442762	0.000885953
2	chr4:109713764:A:C	109713764	NA,C	NA,A	NA,1	NA,inf	NA,inf	NA,0.970696	0.000442318	0.000883801
2	chr4:109804830:T:C	109804830	NA,C	NA,T	NA,1	NA,inf	NA,inf	NA,0.90375	0.000440224	0.00088085
2	chr4:109857490:A:G	109857490	NA,G	NA,A	NA,1	NA,-inf	NA,inf	NA,0.933233	0.000440148	0.000880596
2	chr4:109777530:A:AATAATAT	109777530	AATAATAT,AATAATAT	A,A	1,1	inf,inf	inf,inf	0.285658,1.91684	0.000439989	0.000880591
2	chr4:110443294:C:T	110443294	NA,T	NA,C	NA,1	NA,inf	NA,inf	NA,0.919773	0.000437187	0.000874723
2	chr4:109993271:A:T	109993271	T,T	A,A	1,1	inf,inf	inf,inf	1.05704,1.94847	0.000437072	0.000874239
2	chr4:110446519:A:T	110446519	NA,T	NA,A	NA,1	NA,-inf	NA,inf	NA,0.90487	0.00043694	0.000874339
2	chr4:110439172:TCA:T	110439172	NA,T	NA,TCA	NA,1	NA,inf	NA,inf	NA,0.919261	0.000436816	0.000873981
2	chr4:109826028:T:C	109826028	NA,C	NA,T	NA,1	NA,inf	NA,inf	NA,0.990414	0.000436019	0.000872493
2	chr4:109715963:G:T	109715963	NA,T	NA,G	NA,1	NA,inf	NA,inf	NA,0.960313	0.000434713	0.000868593
2	chr4:109987438:C:T	109987438	NA,T	NA,C	NA,1	NA,-inf	NA,inf	NA,0.891346	0.000431908	0.000864216
2	chr4:110210552:T:C	110210552	C,C	T,T	1,1	inf,inf	inf,inf	1.41455,1.04467	0.000431589	0.000863543
2	chr4:109962185:T:G	109962185	G,NA	T,NA	1,NA	-inf,NA	inf,NA	2.23273,NA	0.000431127	0.000862662
2	chr4:109968557:A:G	109968557	NA,G	NA,A	NA,1	NA,-inf	NA,inf	NA,0.912501	0.000430369	0.000861109
2	chr4:110322613:G:T	110322613	T,T	G,G	1,1	-inf,-inf	inf,inf	0.27952,2.04687	0.000429351	0.000858768
2	chr4:109525298:A:G	109525298	G,G	A,A	1,1	-inf,inf	inf,inf	1.03722,0.298198	0.000427452	0.000855279
2	chr4:110055691:T:TAGCC	110055691	TAGCC,NA	T,NA	1,NA	inf,NA	inf,NA	2.39836,NA	0.000422672	0.000845735
2	chr4:110001524:G:A	110001524	NA,A	NA,G	NA,1	NA,-inf	NA,inf	NA,0.920396	0.000422086	0.000844374
2	chr4:110245692:T:G	110245692	G,G	T,T	1,1	-inf,inf	inf,inf	0.0316438,2.00177	0.000421492	0.000843162
2	chr4:109612181:G:A	109612181	NA,A	NA,G	NA,1	NA,inf	NA,inf	NA,0.957774	0.000421264	0.000841347
2	chr4:110436014:T:C	110436014	NA,C	NA,T	NA,1	NA,-inf	NA,inf	NA,0.880342	0.000419512	0.000839471
2	chr4:110217562:G:A	110217562	NA,A	NA,G	NA,1	NA,inf	NA,inf	NA,0.88531	0.000418887	0.000838145
2	chr4:109763946:C:T	109763946	NA,T	NA,C	NA,1	NA,inf	NA,inf	NA,0.943341	0.000418859	0.000838143
2	chr4:110198051:C:T	110198051	NA,T	NA,C	NA,1	NA,-inf	NA,inf	NA,0.864998	0.000418787	0.000838101
2	chr4:109473313:A:G	109473313	NA,G	NA,A	NA,1	NA,-inf	NA,inf	NA,0.877704	0.000418356	0.000837063
2	chr4:110317697:G:A	110317697	NA,A	NA,G	NA,1	NA,inf	NA,inf	NA,0.902652	0.000418118	0.000836513
2	chr4:110451406:A:G	110451406	NA,G	NA,A	NA,1	NA,-inf	NA,inf	NA,0.877586	0.000417589	0.000835624
2	chr4:110213854:G:A	110213854	NA,A	NA,G	NA,1	NA,inf	NA,inf	NA,0.88273	0.000416812	0.000834002
2	chr4:109968553:A:G	109968553	NA,G	NA,A	NA,1	NA,-inf	NA,inf	NA,0.903173	0.000416351	0.000833028
2	chr4:110176300:C:T	110176300	NA,T	NA,C	NA,1	NA,-inf	NA,inf	NA,0.862731	0.000416025	0.000832451
2	chr4:109988546:T:A	109988546	NA,A	NA,T	NA,1	NA,-inf	NA,inf	NA,0.868512	0.000415722	0.000831831
2	chr4:109721349:C:T	109721349	NA,T	NA,C	NA,1	NA,inf	NA,inf	NA,0.933135	0.000415666	0.000830557
2	chr4:109789134:A:G	109789134	NA,G	NA,A	NA,1	NA,inf	NA,inf	NA,0.884554	0.000414545	0.000829531
2	chr4:109560988:C:T	109560988	NA,T	NA,C	NA,1	NA,-inf	NA,inf	NA,0.8929	0.00041364	0.000827615
2	chr4:109697136:C:T	109697136	NA,T	NA,C	NA,1	NA,-inf	NA,inf	NA,0.873397	0.00041353	0.000827424
2	chr4:110203627:G:A	110203627	NA,A	NA,G	NA,1	NA,inf	NA,inf	NA,0.880257	0.000413062	0.000826447
2	chr4:110067859:C:T	110067859	NA,T	NA,C	NA,1	NA,inf	NA,inf	NA,0.913215	0.000412135	0.000824634
2	chr4:110315715:G:A	110315715	NA,A	NA,G	NA,1	NA,inf	NA,inf	NA,0.891038	0.000410188	0.000820722
2	chr4:109496273:C:T	109496273	NA,T	NA,C	NA,1	NA,inf	NA,inf	NA,0.884932	0.000410001	0.0008204
2	chr4:109768201:G:A	109768201	NA,A	NA,G	NA,1	NA,inf	NA,inf	NA,0.925739	0.000407306	0.00081503
2	chr4:110239424:C:A	110239424	NA,A	NA,C	NA,1	NA,-inf	NA,inf	NA,0.878828	0.000406731	0.00081368
2	chr4:109920274:T:C	109920274	NA,C	NA,T	NA,1	NA,inf	NA,inf	NA,0.879924	0.0004049	0.000810055
2	chr4:109817000:G:A	109817000	NA,A	NA,G	NA,1	NA,inf	NA,inf	NA,0.900176	0.000404737	0.000809848
2	chr4:109733096:C:T	109733096	NA,T	NA,C	NA,1	NA,inf	NA,inf	NA,0.859716	0.000404295	0.000809039
2	chr4:110217156:A:G	110217156	NA,G	NA,A	NA,1	NA,inf	NA,inf	NA,0.866257	0.00040328	0.000806914
2	chr4:110083291:G:A	110083291	A,A	G,G	1,1	inf,-inf	inf,inf	0.204233,2.01645	0.000402778	0.000803823
2	chr4:109935278:TC:T	109935278	NA,T	NA,TC	NA,1	NA,-inf	NA,inf	NA,0.871253	0.000402248	0.000804905
2	chr4:109967699:C:T	109967699	NA,T	NA,C	NA,1	NA,-inf	NA,inf	NA,0.878941	0.000400917	0.000802156
2	chr4:109995193:G:A	109995193	NA,A	NA,G	NA,1	NA,inf	NA,inf	NA,0.85967	0.000400577	0.000801493
2	chr4:110003585:A:T	110003585	NA,T	NA,A	NA,1	NA,-inf	NA,inf	NA,0.858517	0.000399402	0.000799145
2	chr4:109933532:C:T	109933532	NA,T	NA,C	NA,1	NA,-inf	NA,inf	NA,0.866543	0.000399173	0.000798753
2	chr4:109901344:C:T	109901344	NA,T	NA,C	NA,1	NA,-inf	NA,inf	NA,0.84589	0.000397816	0.000796025
2	chr4:109612243:T:TTC	109612243	NA,TTC	NA,T	NA,1	NA,inf	NA,inf	NA,0.920647	0.000397135	0.000793208
2	chr4:109973710:G:T	109973710	NA,T	NA,G	NA,1	NA,-inf	NA,inf	NA,0.852797	0.000395707	0.000791857
2	chr4:110414566:C:T	110414566	T,T	C,C	1,1	-inf,-inf	inf,inf	1.63943,0.81612	0.000392098	0.000784554
2	chr4:110220141:C:T	110220141	NA,T	NA,C	NA,1	NA,inf	NA,inf	NA,0.849822	0.000391589	0.000783585
2	chr4:110083389:C:T	110083389	T,T	C,C	1,1	inf,-inf	inf,inf	0.208768,1.99893	0.000390126	0.000778585
2	chr4:109725987:C:A	109725987	NA,A	NA,C	NA,1	NA,inf	NA,inf	NA,0.891835	0.000389369	0.000778075
2	chr4:109901493:G:T	109901493	NA,T	NA,G	NA,1	NA,-inf	NA,inf	NA,0.827177	0.000385808	0.000772002
2	chr4:109458789:T:A	109458789	A,A	T,T	1,1	inf,-inf	inf,inf	0.997018,0.307518	0.000385071	0.000770495
2	chr4:109606132:G:A	109606132	NA,A	NA,G	NA,1	NA,-inf	NA,inf	NA,0.831806	0.000383133	0.000766523
2	chr4:110427582:G:T	110427582	T,T	G,G	1,1	-inf,-inf	inf,inf	1.77092,0.656563	0.000382841	0.000766049
2	chr4:110446685:A:G	110446685	G,G	A,A	1,1	-inf,-inf	inf,inf	1.74245,0.680782	0.000382483	0.000765332
2	chr4:110134402:C:T	110134402	T,T	C,C	1,1	inf,inf	inf,inf	3.67216,0.474217	0.000381944	0.000764191
2	chr4:109633241:G:A	109633241	NA,A	NA,G	NA,1	NA,inf	NA,inf	NA,0.841763	0.000381799	0.000763954
2	chr4:109721639:A:G	109721639	NA,G	NA,A	NA,1	NA,-inf	NA,inf	NA,0.829404	0.000381674	0.000763626
2	chr4:109816956:A:G	109816956	NA,G	NA,A	NA,1	NA,inf	NA,inf	NA,0.862753	0.000381254	0.00076287
2	chr4:110451027:G:A	110451027	NA,A	NA,G	NA,1	NA,-inf	NA,inf	NA,0.818291	0.000380582	0.000761568
2	chr4:110216765:C:T	110216765	NA,T	NA,C	NA,1	NA,inf	NA,inf	NA,0.825081	0.000379544	0.000759438
2	chr4:110216389:A:T	110216389	NA,T	NA,A	NA,1	NA,inf	NA,inf	NA,0.825081	0.000379544	0.000759438
2	chr4:110069106:G:A	110069106	A,A	G,G	1,1	inf,inf	inf,inf	1.8181,0.0632413	0.000377251	0.000754729
2	chr4:110407918:C:A	110407918	A,A	C,C	1,1	-inf,inf	inf,inf	2.15896,0.044234	0.000376922	0.000754243
2	chr4:110235434:G:A	110235434	NA,A	NA,G	NA,1	NA,-inf	NA,inf	NA,0.832814	0.000376415	0.000753176
2	chr4:109456693:C:T	109456693	NA,T	NA,C	NA,1	NA,-inf	NA,inf	NA,0.804957	0.000376396	0.000753119
2	chr4:109935456:G:A	109935456	NA,A	NA,G	NA,1	NA,-inf	NA,inf	NA,0.829598	0.000375837	0.000752063
2	chr4:109962449:A:G	109962449	NA,G	NA,A	NA,1	NA,-inf	NA,inf	NA,0.813883	0.000375701	0.000751764
2	chr4:109631984:A:G	109631984	NA,G	NA,A	NA,1	NA,inf	NA,inf	NA,0.830982	0.000375234	0.000750821
2	chr4:110073614:T:C	110073614	NA,C	NA,T	NA,1	NA,inf	NA,inf	NA,0.853856	0.000375148	0.000750645
2	chr4:109635172:T:C	109635172	NA,C	NA,T	NA,1	NA,inf	NA,inf	NA,0.830432	0.000374902	0.000750156
2	chr4:109935476:G:A	109935476	NA,A	NA,G	NA,1	NA,-inf	NA,inf	NA,0.826983	0.000374255	0.000748898
2	chr4:109630233:G:A	109630233	NA,A	NA,G	NA,1	NA,inf	NA,inf	NA,0.828861	0.000373954	0.00074826
2	chr4:110214216:T:C	110214216	NA,C	NA,T	NA,1	NA,inf	NA,inf	NA,0.816067	0.000373744	0.00074784
2	chr4:110170217:G:A	110170217	NA,A	NA,G	NA,1	NA,-inf	NA,inf	NA,0.809472	0.000373022	0.000746459
2	chr4:109935475:G:A	109935475	NA,A	NA,G	NA,1	NA,-inf	NA,inf	NA,0.824812	0.000372953	0.000746292
2	chr4:109637536:G:A	109637536	NA,A	NA,G	NA,1	NA,inf	NA,inf	NA,0.827459	0.000372905	0.000746152
2	chr4:110211831:G:C	110211831	NA,C	NA,G	NA,1	NA,inf	NA,inf	NA,0.813737	0.000372163	0.000744672
2	chr4:109754621:C:T	109754621	NA,T	NA,C	NA,1	NA,inf	NA,inf	NA,0.816642	0.000371265	0.000742938
2	chr4:110427909:C:T	110427909	T,T	C,C	1,1	-inf,-inf	inf,inf	1.7644,0.644369	0.000371256	0.000742873
2	chr4:109735484:A:G	109735484	NA,G	NA,A	NA,1	NA,-inf	NA,inf	NA,0.80681	0.000371041	0.000742426
2	chr4:109738117:T:C	109738117	NA,C	NA,T	NA,1	NA,inf	NA,inf	NA,0.791336	0.000370852	0.000742309
2	chr4:109739286:A:C	109739286	NA,C	NA,A	NA,1	NA,inf	NA,inf	NA,0.804246	0.000369757	0.00073994
2	chr4:109681543:G:A	109681543	A,NA	G,NA	1,NA	-inf,NA	inf,NA	2.08581,NA	0.000369581	0.000739561
2	chr4:110126641:T:A	110126641	A,A	T,T	1,1	-inf,-inf	inf,inf	0.910372,1.65022	0.000369304	0.000739
2	chr4:109700854:T:C	109700854	NA,C	NA,T	NA,1	NA,-inf	NA,inf	NA,0.808311	0.000368847	0.000737969
2	chr4:109593159:A:G	109593159	NA,G	NA,A	NA,1	NA,inf	NA,inf	NA,0.877929	0.000368795	0.000736673
2	chr4:110140307:T:C	110140307	NA,C	NA,T	NA,1	NA,-inf	NA,inf	NA,0.796553	0.00036836	0.000737145
2	chr4:110310683:G:C	110310683	NA,C	NA,G	NA,1	NA,inf	NA,inf	NA,0.818879	0.000367692	0.000735707
2	chr4:110168344:G:A	110168344	NA,A	NA,G	NA,1	NA,-inf	NA,inf	NA,0.775483	0.000367495	0.000735485
2	chr4:109998244:C:T	109998244	NA,T	NA,C	NA,1	NA,-inf	NA,inf	NA,0.8078	0.000367393	0.000735099
2	chr4:110068534:G:T	110068534	NA,T	NA,G	NA,1	NA,-inf	NA,inf	NA,0.839678	0.000367254	0.000734417
2	chr4:109997935:C:T	109997935	NA,T	NA,C	NA,1	NA,-inf	NA,inf	NA,0.80749	0.00036721	0.000734732
2	chr4:109811920:C:T	109811920	NA,T	NA,C	NA,1	NA,inf	NA,inf	NA,0.809161	0.000366507	0.000733414
2	chr4:109992827:C:G	109992827	NA,G	NA,C	NA,1	NA,-inf	NA,inf	NA,0.823392	0.00036519	0.000730599
2	chr4:109884108:C:T	109884108	T,T	C,C	1,1	inf,inf	inf,inf	0.784338,1.06538	0.000364601	0.00072995
2	chr4:109642084:C:T	109642084	T,NA	C,NA	1,NA	-inf,NA	inf,NA	2.08947,NA	0.000364492	0.000729381
2	chr4:109531953:A:G	109531953	NA,G	NA,A	NA,1	NA,-inf	NA,inf	NA,0.811558	0.00036284	0.000725996
2	chr4:109612933:C:T	109612933	NA,T	NA,C	NA,1	NA,inf	NA,inf	NA,0.807728	0.000362702	0.000725769
2	chr4:109729059:G:A	109729059	NA,A	NA,G	NA,1	NA,inf	NA,inf	NA,0.840898	0.000362094	0.000724137
2	chr4:110367868:A:G	110367868	G,G	A,A	1,1	-inf,inf	inf,inf	0.852102,0.870163	0.000361879	0.000724101
2	chr4:109518724:T:C	109518724	NA,C	NA,T	NA,1	NA,-inf	NA,inf	NA,0.780033	0.000361481	0.000723284
2	chr4:109732925:A:G	109732925	NA,G	NA,A	NA,1	NA,inf	NA,inf	NA,0.773614	0.000360253	0.000721093
2	chr4:110341991:G:T	110341991	NA,T	NA,G	NA,1	NA,-inf	NA,inf	NA,0.787219	0.00036014	0.000720621
2	chr4:109899061:C:T	109899061	NA,T	NA,C	NA,1	NA,-inf	NA,inf	NA,0.804	0.000359665	0.000719741
2	chr4:109575610:C:T	109575610	NA,T	NA,C	NA,1	NA,inf	NA,inf	NA,0.801548	0.000359509	0.00071943
2	chr4:109507056:A:G	109507056	NA,G	NA,A	NA,1	NA,inf	NA,inf	NA,0.784089	0.000358606	0.000717649
2	chr4:110338038:T:C	110338038	NA,C	NA,T	NA,1	NA,inf	NA,inf	NA,0.77278	0.000358353	0.000717092
2	chr4:109886837:C:CT	109886837	NA,CT	NA,C	NA,1	NA,-inf	NA,inf	NA,0.800378	0.000357466	0.000715341
2	chr4:110253499:C:T	110253499	NA,T	NA,C	NA,1	NA,-inf	NA,inf	NA,0.803321	0.000357273	0.000714861
2	chr4:109546393:TTCTC:T	109546393	NA,T	NA,TTCTC	NA,1	NA,inf	NA,inf	NA,0.781621	0.000357188	0.000714811
2	chr4:109533569:T:C	109533569	NA,C	NA,T	NA,1	NA,-inf	NA,inf	NA,0.772538	0.000357126	0.000714572
2	chr4:109684593:A:G	109684593	NA,G	NA,A	NA,1	NA,inf	NA,inf	NA,0.803414	0.000357078	0.000714523
2	chr4:110003069:G:A	110003069	NA,A	NA,G	NA,1	NA,inf	NA,inf	NA,0.788619	0.00035703	0.000714379
2	chr4:109509440:G:A	109509440	NA,A	NA,G	NA,1	NA,-inf	NA,inf	NA,0.771041	0.000356264	0.000712846
2	chr4:109706958:T:C	109706958	NA,C	NA,T	NA,1	NA,-inf	NA,inf	NA,0.78657	0.000356219	0.00071271
2	chr4:109972836:A:G	109972836	NA,G	NA,A	NA,1	NA,-inf	NA,inf	NA,0.791537	0.000356115	0.000712638
2	chr4:109794237:T:C	109794237	NA,C	NA,T	NA,1	NA,inf	NA,inf	NA,0.789469	0.000355386	0.000711168
2	chr4:109739315:G:T	109739315	NA,T	NA,G	NA,1	NA,inf	NA,inf	NA,0.763929	0.000355184	0.000710953
2	chr4:110249923:AGG:A	110249923	A,NA	AGG,NA	1,NA	-inf,NA	inf,NA	1.2132,NA	0.000354862	0.000710096
2	chr4:109800756:T:C	109800756	NA,C	NA,T	NA,1	NA,inf	NA,inf	NA,0.788199	0.000354564	0.000709519
2	chr4:110076425:C:T	110076425	NA,T	NA,C	NA,1	NA,inf	NA,inf	NA,0.816738	0.000353938	0.000708214
2	chr4:110249927:C:A	110249927	A,NA	C,NA	1,NA	-inf,NA	inf,NA	1.21105,NA	0.000353502	0.000707376
2	chr4:110333204:T:C	110333204	C,C	T,T	1,1	inf,inf	inf,inf	0.760681,1.54087	0.000353259	0.000706966
2	chr4:110434882:A:C	110434882	C,C	A,A	1,1	-inf,-inf	inf,inf	1.73387,0.646338	0.000353233	0.000706816
2	chr4:109794612:G:A	109794612	A,NA	G,NA	1,NA	-inf,NA	inf,NA	0.528202,NA	0.000352774	0.000705972
2	chr4:109973366:C:T	109973366	NA,T	NA,C	NA,1	NA,-inf	NA,inf	NA,0.785308	0.000352599	0.000705604
2	chr4:109554991:C:T	109554991	NA,T	NA,C	NA,1	NA,-inf	NA,inf	NA,0.793125	0.000352223	0.000704756
2	chr4:109817024:T:A	109817024	NA,A	NA,T	NA,1	NA,inf	NA,inf	NA,0.812399	0.000352126	0.000704598
2	chr4:110296035:C:T	110296035	NA,T	NA,C	NA,1	NA,inf	NA,inf	NA,0.783261	0.000351979	0.000704241
2	chr4:109939513:C:T	109939513	NA,T	NA,C	NA,1	NA,-inf	NA,inf	NA,0.798059	0.000351943	0.00070423
2	chr4:109547734:TATTAGTCTA:T	109547734	NA,T	NA,TATTAGTCTA	NA,1	NA,-inf	NA,inf	NA,0.763012	0.000351684	0.000703683
2	chr4:109787796:A:T	109787796	NA,T	NA,A	NA,1	NA,inf	NA,inf	NA,0.782756	0.000351606	0.000703606
2	chr4:110336508:A:G	110336508	NA,G	NA,A	NA,1	NA,-inf	NA,inf	NA,0.770914	0.000351433	0.000703231
2	chr4:110219607:T:C	110219607	NA,C	NA,T	NA,1	NA,-inf	NA,inf	NA,0.751578	0.000351121	0.000702702
2	chr4:109534983:G:T	109534983	NA,T	NA,G	NA,1	NA,inf	NA,inf	NA,0.758948	0.000350181	0.000700779
2	chr4:109469972:G:T	109469972	NA,T	NA,G	NA,1	NA,-inf	NA,inf	NA,0.772328	0.000349963	0.00070027
2	chr4:110432149:T:A	110432149	A,A	T,T	1,1	-inf,-inf	inf,inf	1.71658,0.660666	0.000349304	0.000698955
2	chr4:110330052:C:T	110330052	T,T	C,C	1,1	-inf,-inf	inf,inf	0.299419,1.92911	0.000349226	0.000698548
2	chr4:109612930:T:C	109612930	NA,C	NA,T	NA,1	NA,inf	NA,inf	NA,0.782699	0.000348742	0.000697842
2	chr4:109639752:G:T	109639752	NA,T	NA,G	NA,1	NA,inf	NA,inf	NA,0.835451	0.000348441	0.000696093
2	chr4:109949097:C:T	109949097	NA,T	NA,C	NA,1	NA,-inf	NA,inf	NA,0.78856	0.000347254	0.000694863
2	chr4:110024417:G:C	110024417	NA,C	NA,G	NA,1	NA,inf	NA,inf	NA,0.807748	0.000347209	0.000694744
2	chr4:110330724:G:A	110330724	A,A	G,G	1,1	-inf,-inf	inf,inf	0.285941,1.93005	0.000347112	0.000694321
2	chr4:110024831:G:A	110024831	NA,A	NA,G	NA,1	NA,inf	NA,inf	NA,0.806179	0.000346362	0.000693049
2	chr4:109743047:G:T	109743047	NA,T	NA,G	NA,1	NA,inf	NA,inf	NA,0.746028	0.000346012	0.000692562
2	chr4:109900565:G:A	109900565	NA,A	NA,G	NA,1	NA,-inf	NA,inf	NA,0.753381	0.000345631	0.000691523
2	chr4:109973470:T:C	109973470	NA,C	NA,T	NA,1	NA,-inf	NA,inf	NA,0.768947	0.000345586	0.000691555
2	chr4:110022150:A:G	110022150	NA,G	NA,A	NA,1	NA,inf	NA,inf	NA,0.804129	0.000345265	0.000690855
2	chr4:110142936:A:G	110142936	G,G	A,A	1,1	-inf,inf	inf,inf	1.71663,0.440613	0.000345204	0.000690724
2	chr4:109969604:AT:A	109969604	NA,A	NA,AT	NA,1	NA,-inf	NA,inf	NA,0.778092	0.000345063	0.000690487
2	chr4:109494400:A:G	109494400	NA,G	NA,A	NA,1	NA,-inf	NA,inf	NA,0.779777	0.000345009	0.000690326
2	chr4:110437058:A:G	110437058	NA,G	NA,A	NA,1	NA,inf	NA,inf	NA,0.772624	0.000344583	0.000689478
2	chr4:109547829:G:A	109547829	A,A	G,G	1,1	-inf,-inf	inf,inf	1.57282,0.440284	0.000344113	0.000688567
2	chr4:109500842:A:C	109500842	NA,C	NA,A	NA,1	NA,inf	NA,inf	NA,0.757821	0.000343908	0.000688238
2	chr4:110311654:A:C	110311654	C,NA	A,NA	1,NA	-inf,NA	inf,NA	0.837541,NA	0.000343712	0.000687791
2	chr4:110389758:G:A	110389758	A,A	G,G	1,1	-inf,inf	inf,inf	0.928149,0.753054	0.000343547	0.000687427
2	chr4:110441172:A:T	110441172	NA,T	NA,A	NA,1	NA,inf	NA,inf	NA,0.769939	0.000343122	0.000686555
2	chr4:110444433:C:T	110444433	NA,T	NA,C	NA,1	NA,inf	NA,inf	NA,0.769939	0.000343122	0.000686555
2	chr4:110046513:T:A	110046513	A,A	T,T	1,1	-inf,inf	inf,inf	0.285648,0.145803	0.000342762	0.000685505
2	chr4:109950670:C:T	109950670	NA,T	NA,C	NA,1	NA,-inf	NA,inf	NA,0.779838	0.000342565	0.000685481
2	chr4:109813025:G:A	109813025	NA,A	NA,G	NA,1	NA,-inf	NA,inf	NA,0.777947	0.000341957	0.000684236
2	chr4:109679406:G:A	109679406	NA,A	NA,G	NA,1	NA,inf	NA,inf	NA,0.773407	0.000340929	0.000682238
2	chr4:109630032:C:T	109630032	T,NA	C,NA	1,NA	-inf,NA	inf,NA	0.717227,NA	0.000340708	0.000681687
2	chr4:110437475:A:G	110437475	NA,G	NA,A	NA,1	NA,inf	NA,inf	NA,0.756201	0.00034009	0.000680449
2	chr4:110275784:C:T	110275784	NA,T	NA,C	NA,1	NA,inf	NA,inf	NA,0.76072	0.000340081	0.000680455
2	chr4:109968887:T:C	109968887	NA,C	NA,T	NA,1	NA,-inf	NA,inf	NA,0.768428	0.000339858	0.000680073
2	chr4:110353006:G:A	110353006	NA,A	NA,G	NA,1	NA,-inf	NA,inf	NA,0.749757	0.000339501	0.000679336
2	chr4:109486571:C:T	109486571	NA,T	NA,C	NA,1	NA,-inf	NA,inf	NA,0.740975	0.000339439	0.000679187
2	chr4:110089841:T:C	110089841	NA,C	NA,T	NA,1	NA,inf	NA,inf	NA,0.752316	0.000338892	0.000678072
2	chr4:109919450:C:A	109919450	NA,A	NA,C	NA,1	NA,-inf	NA,inf	NA,0.763529	0.000337511	0.000675345
2	chr4:110324567:G:A	110324567	A,NA	G,NA	1,NA	inf,NA	inf,NA	1.09009,NA	0.000336242	0.000672818
2	chr4:110330480:G:A	110330480	NA,A	NA,G	NA,1	NA,inf	NA,inf	NA,0.76554	0.000335621	0.000671498
2	chr4:110328469:G:A	110328469	A,A	G,G	1,1	-inf,-inf	inf,inf	0.288731,1.91064	0.000335417	0.000670932
2	chr4:110273145:G:T	110273145	NA,T	NA,G	NA,1	NA,inf	NA,inf	NA,0.757042	0.000335409	0.000671106
2	chr4:109485482:C:T	109485482	NA,T	NA,C	NA,1	NA,-inf	NA,inf	NA,0.761692	0.000335339	0.000670981
2	chr4:109497180:G:A	109497180	NA,A	NA,G	NA,1	NA,-inf	NA,inf	NA,0.761692	0.000335339	0.000670981
2	chr4:109632356:AAATCT:A	109632356	NA,A	NA,AAATCT	NA,1	NA,inf	NA,inf	NA,0.759325	0.000334755	0.000669834
2	chr4:109544305:ACACT:A	109544305	NA,A	NA,ACACT	NA,1	NA,inf	NA,inf	NA,0.730531	0.000334664	0.000669734
2	chr4:109531363:AC:A	109531363	NA,A	NA,AC	NA,1	NA,-inf	NA,inf	NA,0.760137	0.000334523	0.000669348
2	chr4:109631614:G:A	109631614	NA,A	NA,G	NA,1	NA,inf	NA,inf	NA,0.752503	0.000333613	0.000667569
2	chr4:110029204:G:A	110029204	NA,A	NA,G	NA,1	NA,-inf	NA,inf	NA,0.753799	0.000333231	0.000666758
2	chr4:110416708:A:G	110416708	G,G	A,A	1,1	-inf,-inf	inf,inf	1.69761,0.644191	0.00033184	0.000664018
2	chr4:110212106:C:T	110212106	T,T	C,C	1,1	inf,inf	inf,inf	0.313379,1.77389	0.000331634	0.000663679
2	chr4:110084746:C:T	110084746	NA,T	NA,C	NA,1	NA,inf	NA,inf	NA,0.738901	0.000331414	0.000663107
2	chr4:110025528:T:G	110025528	NA,G	NA,T	NA,1	NA,-inf	NA,inf	NA,0.743179	0.000331097	0.000662511
2	chr4:110355212:C:G	110355212	NA,G	NA,C	NA,1	NA,-inf	NA,inf	NA,0.7336	0.000330927	0.000662183
2	chr4:109939705:G:A	109939705	NA,A	NA,G	NA,1	NA,-inf	NA,inf	NA,0.75767	0.000330899	0.000662141
2	chr4:109781904:A:G	109781904	NA,G	NA,A	NA,1	NA,inf	NA,inf	NA,0.737617	0.000329552	0.00065947
2	chr4:110417121:T:C	110417121	C,C	T,T	1,1	-inf,-inf	inf,inf	1.7109,0.622813	0.00032891	0.000658154
2	chr4:109687013:CTG:C	109687013	NA,C	NA,CTG	NA,1	NA,inf	NA,inf	NA,0.751189	0.000328792	0.000657931
2	chr4:109649952:A:G	109649952	NA,G	NA,A	NA,1	NA,inf	NA,inf	NA,0.723252	0.00032837	0.000657252
2	chr4:109527974:T:C	109527974	NA,C	NA,T	NA,1	NA,inf	NA,inf	NA,0.731077	0.000327309	0.000654977
2	chr4:110346944:C:T	110346944	NA,T	NA,C	NA,1	NA,-inf	NA,inf	NA,0.726444	0.000327228	0.000654783
2	chr4:110022746:G:T	110022746	NA,T	NA,G	NA,1	NA,-inf	NA,inf	NA,0.735498	0.000327172	0.000654659
2	chr4:109674130:G:A	109674130	NA,A	NA,G	NA,1	NA,inf	NA,inf	NA,0.720543	0.000326945	0.000654399
2	chr4:110284595:G:A	110284595	NA,A	NA,G	NA,1	NA,inf	NA,inf	NA,0.734566	0.000326423	0.000653136
2	chr4:110421181:G:A	110421181	NA,A	NA,G	NA,1	NA,-inf	NA,inf	NA,0.721194	0.000325716	0.000651754
2	chr4:110441842:C:G	110441842	NA,G	NA,C	NA,1	NA,inf	NA,inf	NA,0.728626	0.000325519	0.00065138
2	chr4:109702112:G:T	109702112	NA,T	NA,G	NA,1	NA,inf	NA,inf	NA,0.710369	0.000324616	0.000649753
2	chr4:109897734:A:G	109897734	NA,G	NA,A	NA,1	NA,-inf	NA,inf	NA,0.742921	0.000324509	0.000649236
2	chr4:110037752:C:T	110037752	NA,T	NA,C	NA,1	NA,-inf	NA,inf	NA,0.73594	0.000323108	0.000646502
2	chr4:109939717:G:T	109939717	NA,T	NA,G	NA,1	NA,-inf	NA,inf	NA,0.743323	0.00032307	0.000646465
2	chr4:110079948:G:A	110079948	NA,A	NA,G	NA,1	NA,-inf	NA,inf	NA,0.7517	0.00032286	0.000645724
2	chr4:109999175:A:C	109999175	NA,C	NA,A	NA,1	NA,-inf	NA,inf	NA,0.744162	0.000322535	0.000645282
2	chr4:110131166:T:A	110131166	A,A	T,T	1,1	-inf,-inf	inf,inf	0.814694,1.61675	0.000321796	0.000643947
2	chr4:110414448:C:T	110414448	T,T	C,C	1,1	-inf,-inf	inf,inf	1.68025,0.643189	0.000321695	0.000643717
2	chr4:110339255:A:G	110339255	NA,G	NA,A	NA,1	NA,-inf	NA,inf	NA,0.71355	0.000321372	0.000643079
2	chr4:110224487:G:C	110224487	NA,C	NA,G	NA,1	NA,-inf	NA,inf	NA,0.72132	0.000321225	0.000642721
2	chr4:110221452:C:T	110221452	NA,T	NA,C	NA,1	NA,-inf	NA,inf	NA,0.695954	0.000321205	0.000642838
2	chr4:109944331:C:T	109944331	NA,T	NA,C	NA,1	NA,-inf	NA,inf	NA,0.738692	0.000320804	0.000641933
2	chr4:109743561:T:C	109743561	NA,C	NA,T	NA,1	NA,-inf	NA,inf	NA,0.712467	0.00032039	0.00064128
2	chr4:110335939:G:A	110335939	NA,A	NA,G	NA,1	NA,inf	NA,inf	NA,0.734938	0.000320254	0.00064079
2	chr4:110320477:G:A	110320477	NA,A	NA,G	NA,1	NA,inf	NA,inf	NA,0.735244	0.000320186	0.000640623
2	chr4:110292355:G:A	110292355	NA,A	NA,G	NA,1	NA,inf	NA,inf	NA,0.741082	0.000320051	0.000640356
2	chr4:109556740:T:C	109556740	NA,C	NA,T	NA,1	NA,inf	NA,inf	NA,0.75741	0.000320021	0.000639653
2	chr4:110068563:C:T	110068563	NA,T	NA,C	NA,1	NA,inf	NA,inf	NA,0.779589	0.000320008	0.00063976
2	chr4:109469173:G:A	109469173	NA,A	NA,G	NA,1	NA,-inf	NA,inf	NA,0.730129	0.000319253	0.000638801
2	chr4:109629795:T:C	109629795	NA,C	NA,T	NA,1	NA,inf	NA,inf	NA,0.728788	0.000319223	0.00063876
2	chr4:110420404:T:G	110420404	G,NA	T,NA	1,NA	inf,NA	inf,NA	0.969437,NA	0.000318352	0.000637024
2	chr4:109993864:A:G	109993864	NA,G	NA,A	NA,1	NA,inf	NA,inf	NA,0.707631	0.000318263	0.000636801
2	chr4:109959222:A:C	109959222	NA,C	NA,A	NA,1	NA,-inf	NA,inf	NA,0.731265	0.000317595	0.000635519
2	chr4:109892269:G:A	109892269	NA,A	NA,G	NA,1	NA,inf	NA,inf	NA,0.717579	0.000316957	0.000634271
2	chr4:109456975:G:A	109456975	NA,A	NA,G	NA,1	NA,inf	NA,inf	NA,0.721848	0.000315337	0.00063103
2	chr4:109944329:T:C	109944329	NA,C	NA,T	NA,1	NA,-inf	NA,inf	NA,0.726367	0.000314758	0.000629834
2	chr4:110121965:G:C	110121965	NA,C	NA,G	NA,1	NA,inf	NA,inf	NA,0.712582	0.000314691	0.000629676
2	chr4:110133060:C:T	110133060	T,T	C,C	1,1	inf,inf	inf,inf	3.52405,0.475301	0.000313263	0.000626792
2	chr4:109673906:C:T	109673906	NA,T	NA,C	NA,1	NA,inf	NA,inf	NA,0.720364	0.000313232	0.000626796
2	chr4:109944210:G:A	109944210	NA,A	NA,G	NA,1	NA,-inf	NA,inf	NA,0.721962	0.000312632	0.000625581
2	chr4:110325125:C:T	110325125	NA,T	NA,C	NA,1	NA,-inf	NA,inf	NA,0.690709	0.000312624	0.0006256
2	chr4:110355867:C:T	110355867	NA,T	NA,C	NA,1	NA,-inf	NA,inf	NA,0.695938	0.000311905	0.000624123
2	chr4:110284570:G:A	110284570	NA,A	NA,G	NA,1	NA,inf	NA,inf	NA,0.717524	0.000311399	0.000623043
2	chr4:110185958:G:A	110185958	NA,A	NA,G	NA,1	NA,-inf	NA,inf	NA,0.694981	0.000311278	0.000622899
2	chr4:109802323:A:G	109802323	NA,G	NA,A	NA,1	NA,inf	NA,inf	NA,0.710304	0.00031126	0.000622826
2	chr4:109696493:G:A	109696493	NA,A	NA,G	NA,1	NA,inf	NA,inf	NA,0.710381	0.000310787	0.000622031
2	chr4:110188832:G:A	110188832	NA,A	NA,G	NA,1	NA,inf	NA,inf	NA,0.701106	0.00031066	0.000621562
2	chr4:110064577:C:T	110064577	T,NA	C,NA	1,NA	-inf,NA	inf,NA	1.66701,NA	0.000310153	0.000620631
2	chr4:109902729:T:A	109902729	NA,A	NA,T	NA,1	NA,inf	NA,inf	NA,0.736928	0.000309966	0.000620328
2	chr4:109948105:A:G	109948105	NA,G	NA,A	NA,1	NA,-inf	NA,inf	NA,0.720005	0.000309186	0.00061866
2	chr4:109824316:CATT:C	109824316	NA,C	NA,CATT	NA,1	NA,-inf	NA,inf	NA,0.703037	0.000308548	0.000617416
2	chr4:110011938:C:T	110011938	NA,T	NA,C	NA,1	NA,-inf	NA,inf	NA,0.69934	0.000308537	0.000617445
2	chr4:110022200:C:T	110022200	NA,T	NA,C	NA,1	NA,-inf	NA,inf	NA,0.704927	0.000308279	0.000616841
2	chr4:110215206:T:C	110215206	NA,C	NA,T	NA,1	NA,inf	NA,inf	NA,0.691292	0.000308072	0.000616426
2	chr4:109598538:T:G	109598538	NA,G	NA,T	NA,1	NA,-inf	NA,inf	NA,0.686974	0.000307972	0.000616239
2	chr4:109557799:C:T	109557799	NA,T	NA,C	NA,1	NA,-inf	NA,inf	NA,0.680105	0.000307944	0.000616177
2	chr4:109720797:G:A	109720797	NA,A	NA,G	NA,1	NA,inf	NA,inf	NA,0.676595	0.00030782	0.000616134
2	chr4:110066801:A:G	110066801	NA,G	NA,A	NA,1	NA,inf	NA,inf	NA,0.702039	0.000307564	0.000615322
2	chr4:109919981:G:A	109919981	NA,A	NA,G	NA,1	NA,-inf	NA,inf	NA,0.705311	0.000306777	0.000613922
2	chr4:110193322:C:T	110193322	NA,T	NA,C	NA,1	NA,-inf	NA,inf	NA,0.674691	0.000306705	0.000613737
2	chr4:110302437:G:A	110302437	NA,A	NA,G	NA,1	NA,inf	NA,inf	NA,0.696941	0.000306444	0.000613162
2	chr4:109624863:A:T	109624863	NA,T	NA,A	NA,1	NA,inf	NA,inf	NA,0.677834	0.000306431	0.000613212
2	chr4:109938020:G:A	109938020	NA,A	NA,G	NA,1	NA,-inf	NA,inf	NA,0.685427	0.00030627	0.000612848
2	chr4:109759642:C:T	109759642	NA,T	NA,C	NA,1	NA,inf	NA,inf	NA,0.7309	0.000306216	0.000612773
2	chr4:109979187:A:G	109979187	NA,G	NA,A	NA,1	NA,-inf	NA,inf	NA,0.716855	0.000305923	0.000611988
2	chr4:110351930:C:A	110351930	NA,A	NA,C	NA,1	NA,-inf	NA,inf	NA,0.683018	0.000305739	0.00061179
2	chr4:109952910:G:C	109952910	NA,C	NA,G	NA,1	NA,-inf	NA,inf	NA,0.705637	0.000305566	0.000611458
2	chr4:110339869:G:A	110339869	NA,A	NA,G	NA,1	NA,-inf	NA,inf	NA,0.680621	0.0003048	0.000609904
2	chr4:110216331:G:A	110216331	NA,A	NA,G	NA,1	NA,inf	NA,inf	NA,0.68362	0.000304725	0.000609763
2	chr4:109729096:G:A	109729096	NA,A	NA,G	NA,1	NA,inf	NA,inf	NA,0.667097	0.000304071	0.000608636
2	chr4:110320426:G:A	110320426	NA,A	NA,G	NA,1	NA,inf	NA,inf	NA,0.702294	0.000304069	0.000608379
2	chr4:109740031:C:T	109740031	NA,T	NA,C	NA,1	NA,inf	NA,inf	NA,0.665434	0.000304034	0.000608556
2	chr4:110434607:G:A	110434607	A,NA	G,NA	1,NA	-inf,NA	inf,NA	0.935298,NA	0.000303805	0.000607955
2	chr4:109704749:C:T	109704749	NA,T	NA,C	NA,1	NA,-inf	NA,inf	NA,0.67413	0.000303802	0.000607914
2	chr4:110335684:A:G	110335684	NA,G	NA,A	NA,1	NA,inf	NA,inf	NA,0.692336	0.000303615	0.000607507
2	chr4:110436299:G:A	110436299	A,NA	G,NA	1,NA	-inf,NA	inf,NA	1.06914,NA	0.00030311	0.00060658
2	chr4:110121180:G:T	110121180	NA,T	NA,G	NA,1	NA,inf	NA,inf	NA,0.694453	0.000302921	0.00060611
2	chr4:110037467:G:A	110037467	NA,A	NA,G	NA,1	NA,-inf	NA,inf	NA,0.688109	0.00030236	0.000604973
2	chr4:110405501:G:T	110405501	NA,T	NA,G	NA,1	NA,inf	NA,inf	NA,0.681692	0.000302016	0.000604363
2	chr4:109697054:G:A	109697054	NA,A	NA,G	NA,1	NA,inf	NA,inf	NA,0.66475	0.000301925	0.000604331
2	chr4:109649761:A:T	109649761	NA,T	NA,A	NA,1	NA,inf	NA,inf	NA,0.738347	0.000301679	0.000602801
2	chr4:110180701:C:G	110180701	NA,G	NA,C	NA,1	NA,inf	NA,inf	NA,0.689038	0.000301517	0.00060327
2	chr4:110137969:G:A	110137969	A,A	G,G	1,1	-inf,-inf	inf,inf	0.961572,1.13654	0.000301396	0.00060304
2	chr4:109887381:G:A	109887381	NA,A	NA,G	NA,1	NA,inf	NA,inf	NA,0.683596	0.000300767	0.000601877
2	chr4:109584446:G:A	109584446	NA,A	NA,G	NA,1	NA,inf	NA,inf	NA,0.67776	0.000300661	0.000601652
2	chr4:109656777:T:C	109656777	NA,C	NA,T	NA,1	NA,inf	NA,inf	NA,0.736292	0.000300572	0.000600595
2	chr4:109696147:T:C	109696147	NA,C	NA,T	NA,1	NA,inf	NA,inf	NA,0.688477	0.000300525	0.000601492
2	chr4:109531964:A:G	109531964	NA,G	NA,A	NA,1	NA,inf	NA,inf	NA,0.676749	0.000300517	0.000601369
2	chr4:109897549:T:A	109897549	NA,A	NA,T	NA,1	NA,inf	NA,inf	NA,0.682942	0.000300473	0.000601289
2	chr4:109897600:T:C	109897600	NA,C	NA,T	NA,1	NA,inf	NA,inf	NA,0.682574	0.000300304	0.000600951
2	chr4:109677980:G:C	109677980	NA,C	NA,G	NA,1	NA,inf	NA,inf	NA,0.692511	0.00030028	0.000600886
2	chr4:109941207:C:T	109941207	NA,T	NA,C	NA,1	NA,-inf	NA,inf	NA,0.695524	0.000300184	0.000600676
2	chr4:110209267:T:C	110209267	NA,C	NA,T	NA,1	NA,-inf	NA,inf	NA,0.670833	0.00030006	0.000600431
2	chr4:109884648:A:G	109884648	NA,G	NA,A	NA,1	NA,inf	NA,inf	NA,0.682005	0.000300044	0.000600429
2	chr4:109665993:A:G	109665993	NA,G	NA,A	NA,1	NA,inf	NA,inf	NA,0.710063	0.000299837	0.000599439
2	chr4:109739535:C:G	109739535	NA,G	NA,C	NA,1	NA,-inf	NA,inf	NA,0.688676	0.000299735	0.000599968
2	chr4:109923326:A:G	109923326	NA,G	NA,A	NA,1	NA,-inf	NA,inf	NA,0.692148	0.000298402	0.000597157
2	chr4:110147329:T:C	110147329	NA,C	NA,T	NA,1	NA,-inf	NA,inf	NA,0.656519	0.000298283	0.000596953
2	chr4:110000259:A:G	110000259	NA,G	NA,A	NA,1	NA,-inf	NA,inf	NA,0.676993	0.000297761	0.000595882
2	chr4:110002559:C:A	110002559	NA,A	NA,C	NA,1	NA,-inf	NA,inf	NA,0.676168	0.000297392	0.000595143
2	chr4:109670191:A:G	109670191	NA,G	NA,A	NA,1	NA,inf	NA,inf	NA,0.728808	0.000297298	0.000594061
2	chr4:109679598:G:A	109679598	NA,A	NA,G	NA,1	NA,inf	NA,inf	NA,0.685879	0.000297195	0.00059471
2	chr4:109692498:T:C	109692498	NA,C	NA,T	NA,1	NA,inf	NA,inf	NA,0.671332	0.000297027	0.000594336
2	chr4:109664567:T:C	109664567	NA,C	NA,T	NA,1	NA,inf	NA,inf	NA,0.680412	0.000296958	0.000594272
2	chr4:109603261:G:T	109603261	NA,T	NA,G	NA,1	NA,-inf	NA,inf	NA,0.650624	0.000296828	0.000593947
2	chr4:109694683:C:T	109694683	NA,T	NA,C	NA,1	NA,inf	NA,inf	NA,0.653573	0.000296714	0.000593899
2	chr4:110342624:C:A	110342624	NA,A	NA,C	NA,1	NA,-inf	NA,inf	NA,0.663101	0.00029667	0.00059364
2	chr4:110153858:G:A	110153858	NA,A	NA,G	NA,1	NA,inf	NA,inf	NA,0.668261	0.00029663	0.000593516
2	chr4:110008382:G:A	110008382	NA,A	NA,G	NA,1	NA,-inf	NA,inf	NA,0.673292	0.000296199	0.000592756
2	chr4:110197227:C:T	110197227	NA,T	NA,C	NA,1	NA,inf	NA,inf	NA,0.675768	0.000295986	0.000592172
2	chr4:109660717:G:A	109660717	NA,A	NA,G	NA,1	NA,inf	NA,inf	NA,0.725146	0.000295757	0.000590988
2	chr4:109677184:C:T	109677184	NA,T	NA,C	NA,1	NA,inf	NA,inf	NA,0.682411	0.00029573	0.000591783
2	chr4:109794033:C:T	109794033	NA,T	NA,C	NA,1	NA,inf	NA,inf	NA,0.6716	0.000295609	0.000591561
2	chr4:109573989:C:T	109573989	NA,T	NA,C	NA,1	NA,-inf	NA,inf	NA,0.652504	0.000295563	0.000591409
2	chr4:109971186:CA:C	109971186	NA,C	NA,CA	NA,1	NA,inf	NA,inf	NA,0.6612	0.000295454	0.000591207
2	chr4:109942257:T:C	109942257	NA,C	NA,T	NA,1	NA,inf	NA,inf	NA,0.659885	0.000295236	0.000590826
2	chr4:110027638:T:C	110027638	NA,C	NA,T	NA,1	NA,-inf	NA,inf	NA,0.677362	0.000295121	0.000590514
2	chr4:109473006:G:A	109473006	NA,A	NA,G	NA,1	NA,inf	NA,inf	NA,0.659206	0.00029489	0.000590105
2	chr4:109534744:A:C	109534744	NA,C	NA,A	NA,1	NA,-inf	NA,inf	NA,0.654179	0.00029443	0.000589152
2	chr4:110155011:C:T	110155011	NA,T	NA,C	NA,1	NA,inf	NA,inf	NA,0.661308	0.000293578	0.000587414
2	chr4:109715262:G:A	109715262	NA,A	NA,G	NA,1	NA,-inf	NA,inf	NA,0.651195	0.000293184	0.00058667
2	chr4:109759984:A:C	109759984	NA,C	NA,A	NA,1	NA,inf	NA,inf	NA,0.701698	0.000293097	0.000586525
2	chr4:110041391:T:C	110041391	NA,C	NA,T	NA,1	NA,inf	NA,inf	NA,0.653176	0.000293096	0.000586564
2	chr4:109677653:C:T	109677653	NA,T	NA,C	NA,1	NA,inf	NA,inf	NA,0.718515	0.00029287	0.000585225
2	chr4:110217318:A:T	110217318	NA,T	NA,A	NA,1	NA,inf	NA,inf	NA,0.655526	0.000291881	0.000584065
2	chr4:110019881:A:G	110019881	NA,G	NA,A	NA,1	NA,-inf	NA,inf	NA,0.664589	0.000291364	0.000582912
2	chr4:109778047:A:T	109778047	NA,T	NA,A	NA,1	NA,inf	NA,inf	NA,0.659014	0.00029124	0.000582802
2	chr4:109453636:A:G	109453636	NA,G	NA,A	NA,1	NA,-inf	NA,inf	NA,0.669812	0.000291083	0.000582443
2	chr4:109622134:G:T	109622134	NA,T	NA,G	NA,1	NA,inf	NA,inf	NA,0.663199	0.000290414	0.000581133
2	chr4:109638436:A:G	109638436	NA,G	NA,A	NA,1	NA,inf	NA,inf	NA,0.713725	0.000290087	0.000579636
2	chr4:109933781:C:T	109933781	NA,T	NA,C	NA,1	NA,inf	NA,inf	NA,0.648163	0.000289988	0.000580323
2	chr4:110080676:T:C	110080676	C,C	T,T	1,1	inf,-inf	inf,inf	1.17472,1.00456	0.000289688	0.000579088
2	chr4:110405347:A:C	110405347	NA,C	NA,A	NA,1	NA,inf	NA,inf	NA,0.653327	0.000289203	0.000578725
2	chr4:109991426:AGTG:A	109991426	NA,A	NA,AGTG	NA,1	NA,-inf	NA,inf	NA,0.672216	0.000289149	0.000578515
2	chr4:110438540:G:C	110438540	C,NA	G,NA	1,NA	-inf,NA	inf,NA	0.909233,NA	0.000289103	0.000578539
2	chr4:109498426:C:T	109498426	NA,T	NA,C	NA,1	NA,inf	NA,inf	NA,0.652843	0.000289059	0.000578435
2	chr4:110071482:G:C	110071482	NA,C	NA,G	NA,1	NA,-inf	NA,inf	NA,0.683649	0.000288956	0.000577913
2	chr4:110187943:G:A	110187943	NA,A	NA,G	NA,1	NA,-inf	NA,inf	NA,0.645173	0.000288019	0.000576346
2	chr4:109608187:C:T	109608187	NA,T	NA,C	NA,1	NA,inf	NA,inf	NA,0.716339	0.000287947	0.000575241
2	chr4:109983334:C:T	109983334	NA,T	NA,C	NA,1	NA,-inf	NA,inf	NA,0.650443	0.00028794	0.000576233
2	chr4:109921984:T:C	109921984	C,C	T,T	1,1	inf,-inf	inf,inf	9.06394,1.51371	0.000287736	0.00254737
2	chr4:110294844:T:A	110294844	NA,A	NA,T	NA,1	NA,inf	NA,inf	NA,0.67092	0.000287619	0.000575479
2	chr4:109552196:C:T	109552196	NA,T	NA,C	NA,1	NA,-inf	NA,inf	NA,0.637727	0.00028714	0.000574584
2	chr4:110443717:G:A	110443717	NA,A	NA,G	NA,1	NA,inf	NA,inf	NA,0.648322	0.000286998	0.000574312
2	chr4:110250429:C:T	110250429	NA,T	NA,C	NA,1	NA,inf	NA,inf	NA,0.660426	0.000286965	0.000574241
2	chr4:109556139:T:C	109556139	NA,C	NA,T	NA,1	NA,-inf	NA,inf	NA,0.637286	0.000286948	0.000574201
2	chr4:110027540:A:G	110027540	NA,G	NA,A	NA,1	NA,-inf	NA,inf	NA,0.658689	0.000286808	0.000573882
2	chr4:109769960:G:A	109769960	NA,A	NA,G	NA,1	NA,-inf	NA,inf	NA,0.643774	0.0002867	0.000573699
2	chr4:109599661:A:G	109599661	NA,G	NA,A	NA,1	NA,inf	NA,inf	NA,0.634631	0.00028668	0.000573666
2	chr4:110008657:C:G	110008657	NA,G	NA,C	NA,1	NA,-inf	NA,inf	NA,0.650972	0.000286364	0.000573076
2	chr4:110186152:T:C	110186152	NA,C	NA,T	NA,1	NA,inf	NA,inf	NA,0.649983	0.000286242	0.00057277
2	chr4:109481367:A:G	109481367	NA,G	NA,A	NA,1	NA,inf	NA,inf	NA,0.654241	0.000285933	0.000572171
2	chr4:110034094:A:T	110034094	NA,T	NA,A	NA,1	NA,-inf	NA,inf	NA,0.656154	0.000285863	0.000571994
2	chr4:109686965:T:G	109686965	G,NA	T,NA	1,NA	-inf,NA	inf,NA	1.92831,NA	0.000285489	0.00057131
2	chr4:110174326:C:T	110174326	NA,T	NA,C	NA,1	NA,-inf	NA,inf	NA,0.638512	0.000285363	0.000571053
2	chr4:109745687:G:A	109745687	NA,A	NA,G	NA,1	NA,inf	NA,inf	NA,0.626955	0.000285243	0.000570832
2	chr4:109820065:G:A	109820065	NA,A	NA,G	NA,1	NA,-inf	NA,inf	NA,0.64112	0.000285223	0.000570776
2	chr4:109665418:A:G	109665418	NA,G	NA,A	NA,1	NA,inf	NA,inf	NA,0.653324	0.000285041	0.000570425
2	chr4:109900375:C:T	109900375	NA,T	NA,C	NA,1	NA,inf	NA,inf	NA,0.652148	0.000284953	0.000570165
2	chr4:110053318:C:G	110053318	G,G	C,C	1,1	-inf,inf	inf,inf	0.763732,0.0695138	0.000284838	0.000569595
2	chr4:110019834:G:C	110019834	NA,C	NA,G	NA,1	NA,-inf	NA,inf	NA,0.649557	0.000284826	0.000569834
2	chr4:110405801:G:T	110405801	T,T	G,G	1,1	-inf,-inf	inf,inf	1.66835,0.399151	0.0002846	0.000569526
2	chr4:110130106:C:T	110130106	NA,T	NA,C	NA,1	NA,inf	NA,inf	NA,0.645878	0.000284525	0.000569332
2	chr4:109575744:T:C	109575744	NA,C	NA,T	NA,1	NA,inf	NA,inf	NA,0.65191	0.00028443	0.000569195
2	chr4:110387422:T:C	110387422	NA,C	NA,T	NA,1	NA,-inf	NA,inf	NA,0.634346	0.000284158	0.000568613
2	chr4:110301959:C:T	110301959	NA,T	NA,C	NA,1	NA,-inf	NA,inf	NA,0.695963	0.000284155	0.000568335
2	chr4:109641416:TATTA:T	109641416	NA,T	NA,TATTA	NA,1	NA,inf	NA,inf	NA,0.651485	0.000284031	0.000568358
2	chr4:109574667:T:C	109574667	NA,C	NA,T	NA,1	NA,-inf	NA,inf	NA,0.626696	0.000284009	0.000568297
2	chr4:109900066:T:A	109900066	NA,A	NA,T	NA,1	NA,inf	NA,inf	NA,0.649909	0.000283996	0.00056825
2	chr4:109598583:G:A	109598583	NA,A	NA,G	NA,1	NA,-inf	NA,inf	NA,0.649549	0.000283812	0.000567848
2	chr4:110036816:G:A	110036816	A,NA	G,NA	1,NA	-inf,NA	inf,NA	1.64733,NA	0.000283488	0.000567326
2	chr4:109665123:C:T	109665123	NA,T	NA,C	NA,1	NA,inf	NA,inf	NA,0.648575	0.000283018	0.000566377
2	chr4:109662461:C:T	109662461	NA,T	NA,C	NA,1	NA,inf	NA,inf	NA,0.694236	0.000282839	0.000565203
2	chr4:110239612:TA:T	110239612	NA,T	NA,TA	NA,1	NA,inf	NA,inf	NA,0.640282	0.000282094	0.000564449
2	chr4:109539274:T:A	109539274	NA,A	NA,T	NA,1	NA,inf	NA,inf	NA,0.637406	0.000282082	0.000564476
2	chr4:110293454:C:T	110293454	NA,T	NA,C	NA,1	NA,-inf	NA,inf	NA,0.649465	0.000281765	0.000563788
2	chr4:109912183:G:T	109912183	NA,T	NA,G	NA,1	NA,-inf	NA,inf	NA,0.649785	0.000281614	0.000563537
2	chr4:109898230:T:C	109898230	NA,C	NA,T	NA,1	NA,inf	NA,inf	NA,0.640131	0.000281595	0.000563514
2	chr4:110385900:G:A	110385900	NA,A	NA,G	NA,1	NA,-inf	NA,inf	NA,0.628089	0.000281482	0.000563259
2	chr4:109874182:A:G	109874182	NA,G	NA,A	NA,1	NA,-inf	NA,inf	NA,0.628398	0.000281473	0.000563238
2	chr4:109889117:T:C	109889117	NA,C	NA,T	NA,1	NA,inf	NA,inf	NA,0.643798	0.000281452	0.000563162
2	chr4:109465918:T:G	109465918	NA,G	NA,T	NA,1	NA,inf	NA,inf	NA,0.643684	0.000281439	0.000563179
2	chr4:110155666:A:C	110155666	NA,C	NA,A	NA,1	NA,inf	NA,inf	NA,0.63331	0.000281314	0.000562878
2	chr4:110315266:T:C	110315266	NA,C	NA,T	NA,1	NA,-inf	NA,inf	NA,0.649873	0.000281284	0.000562783
2	chr4:110229255:C:T	110229255	NA,T	NA,C	NA,1	NA,inf	NA,inf	NA,0.637141	0.000281244	0.000562791
2	chr4:110372497:G:A	110372497	NA,A	NA,G	NA,1	NA,-inf	NA,inf	NA,0.627421	0.000281225	0.00056273
2	chr4:110313331:G:A	110313331	NA,A	NA,G	NA,1	NA,inf	NA,inf	NA,0.644892	0.000281175	0.00056263
2	chr4:110414359:A:G	110414359	NA,G	NA,A	NA,1	NA,inf	NA,inf	NA,0.634323	0.000280998	0.000562308
2	chr4:110444332:T:C	110444332	NA,C	NA,T	NA,1	NA,inf	NA,inf	NA,0.634065	0.000280889	0.00056209
2	chr4:110444926:T:C	110444926	NA,C	NA,T	NA,1	NA,inf	NA,inf	NA,0.633749	0.000280759	0.000561829
2	chr4:109924523:G:GACATCACTGATCC	109924523	NA,GACATCACTGATCC	NA,G	NA,1	NA,-inf	NA,inf	NA,0.645899	0.000280512	0.000561367
2	chr4:110329371:A:G	110329371	NA,G	NA,A	NA,1	NA,inf	NA,inf	NA,0.63917	0.000280234	0.000560766
2	chr4:109730852:A:T	109730852	NA,T	NA,A	NA,1	NA,inf	NA,inf	NA,0.645041	0.000280223	0.000560514
2	chr4:110421793:G:GA	110421793	NA,GA	NA,G	NA,1	NA,inf	NA,inf	NA,0.632323	0.000280156	0.000560622
2	chr4:109491028:TTTTG:T	109491028	NA,T	NA,TTTTG	NA,1	NA,-inf	NA,inf	NA,0.642914	0.000279577	0.000559426
2	chr4:109525549:A:G	109525549	NA,G	NA,A	NA,1	NA,-inf	NA,inf	NA,0.64256	0.00027943	0.00055913
2	chr4:109489020:T:C	109489020	NA,C	NA,T	NA,1	NA,-inf	NA,inf	NA,0.642254	0.000279303	0.000558877
2	chr4:110438411:A:C	110438411	NA,C	NA,A	NA,1	NA,-inf	NA,inf	NA,0.610902	0.000279261	0.000558866
2	chr4:109469677:A:G	109469677	NA,G	NA,A	NA,1	NA,inf	NA,inf	NA,0.638368	0.000279213	0.000558727
2	chr4:110315271:T:C	110315271	NA,C	NA,T	NA,1	NA,-inf	NA,inf	NA,0.643953	0.00027879	0.000557794
2	chr4:109798789:CA:C	109798789	NA,C	NA,CA	NA,1	NA,inf	NA,inf	NA,0.68201	0.000278613	0.000557543
2	chr4:110009520:A:G	110009520	NA,G	NA,A	NA,1	NA,-inf	NA,inf	NA,0.6322	0.000278585	0.00055751
2	chr4:109461578:G:A	109461578	NA,A	NA,G	NA,1	NA,-inf	NA,inf	NA,0.640417	0.000278539	0.000557348
2	chr4:109894734:A:G	109894734	NA,G	NA,A	NA,1	NA,inf	NA,inf	NA,0.632906	0.000278538	0.000557397
2	chr4:109505039:T:G	109505039	NA,G	NA,T	NA,1	NA,-inf	NA,inf	NA,0.640133	0.000278421	0.000557112
2	chr4:109464238:C:G	109464238	NA,G	NA,C	NA,1	NA,-inf	NA,inf	NA,0.639442	0.000278136	0.000556542
2	chr4:109517611:A:G	109517611	NA,G	NA,A	NA,1	NA,-inf	NA,inf	NA,0.639201	0.000278037	0.000556344
2	chr4:109499313:A:G	109499313	NA,G	NA,A	NA,1	NA,-inf	NA,inf	NA,0.638936	0.000277927	0.000556123
2	chr4:109723846:G:A	109723846	NA,A	NA,G	NA,1	NA,inf	NA,inf	NA,0.636844	0.000277743	0.000555774
2	chr4:110065621:C:G	110065621	NA,G	NA,C	NA,1	NA,inf	NA,inf	NA,0.624287	0.000277623	0.000555513
2	chr4:109706680:C:T	109706680	NA,T	NA,C	NA,1	NA,inf	NA,inf	NA,0.636547	0.000277622	0.000555532
2	chr4:109736548:G:T	109736548	NA,T	NA,G	NA,1	NA,inf	NA,inf	NA,0.618322	0.000277103	0.000554499
2	chr4:109866178:A:G	109866178	NA,G	NA,A	NA,1	NA,inf	NA,inf	NA,0.628112	0.000276844	0.000554014
2	chr4:110315267:G:A	110315267	NA,A	NA,G	NA,1	NA,-inf	NA,inf	NA,0.638579	0.000276584	0.000553382
2	chr4:109830611:G:A	109830611	NA,A	NA,G	NA,1	NA,inf	NA,inf	NA,0.627468	0.000276579	0.000553482
2	chr4:110014253:A:G	110014253	NA,G	NA,A	NA,1	NA,-inf	NA,inf	NA,0.62927	0.000276329	0.000552839
2	chr4:109816393:G:A	109816393	NA,A	NA,G	NA,1	NA,inf	NA,inf	NA,0.63469	0.000276121	0.000552505
2	chr4:109900763:T:C	109900763	NA,C	NA,T	NA,1	NA,-inf	NA,inf	NA,0.633222	0.000275269	0.000550722
2	chr4:110349467:T:C	110349467	NA,C	NA,T	NA,1	NA,-inf	NA,inf	NA,0.616709	0.000275138	0.000550559
2	chr4:110140501:T:C	110140501	NA,C	NA,T	NA,1	NA,inf	NA,inf	NA,0.625396	0.000275108	0.00055047
2	chr4:110184288:A:C	110184288	NA,C	NA,A	NA,1	NA,-inf	NA,inf	NA,0.613932	0.000274867	0.000550069
2	chr4:110150772:G:A	110150772	NA,A	NA,G	NA,1	NA,inf	NA,inf	NA,0.629738	0.000274724	0.000549705
2	chr4:110183798:G:A	110183798	NA,A	NA,G	NA,1	NA,-inf	NA,inf	NA,0.611681	0.000273942	0.000548218
2	chr4:110160076:T:C	110160076	NA,C	NA,T	NA,1	NA,-inf	NA,inf	NA,0.610674	0.00027373	0.000547793
2	chr4:110247203:C:T	110247203	NA,T	NA,C	NA,1	NA,-inf	NA,inf	NA,0.598842	0.000273624	0.000547566
2	chr4:110176894:C:T	110176894	NA,T	NA,C	NA,1	NA,-inf	NA,inf	NA,0.610282	0.000273369	0.000547071
2	chr4:109667962:G:C	109667962	NA,C	NA,G	NA,1	NA,inf	NA,inf	NA,0.658919	0.000273041	0.000545757
2	chr4:110046587:G:A	110046587	NA,A	NA,G	NA,1	NA,inf	NA,inf	NA,0.636457	0.00027267	0.000545612
2	chr4:109668322:TAGG:T	109668322	NA,T	NA,TAGG	NA,1	NA,inf	NA,inf	NA,0.657444	0.00027246	0.000544596
2	chr4:109998943:A:G	109998943	NA,G	NA,A	NA,1	NA,-inf	NA,inf	NA,0.617984	0.000272424	0.000545181
2	chr4:110439818:G:A	110439818	NA,A	NA,G	NA,1	NA,inf	NA,inf	NA,0.613551	0.000272373	0.00054505
2	chr4:110443361:G:A	110443361	NA,A	NA,G	NA,1	NA,inf	NA,inf	NA,0.613551	0.000272373	0.00054505
2	chr4:110433940:G:A	110433940	NA,A	NA,G	NA,1	NA,inf	NA,inf	NA,0.613496	0.000272351	0.000545006
2	chr4:110439463:C:T	110439463	NA,T	NA,C	NA,1	NA,inf	NA,inf	NA,0.612852	0.000272115	0.000544535
2	chr4:110358708:T:A	110358708	NA,A	NA,T	NA,1	NA,-inf	NA,inf	NA,0.606592	0.000272071	0.000544427
2	chr4:109486332:AT:A	109486332	NA,A	NA,AT	NA,1	NA,inf	NA,inf	NA,0.62056	0.000271919	0.000544132
2	chr4:110431066:T:C	110431066	NA,C	NA,T	NA,1	NA,inf	NA,inf	NA,0.612345	0.000271884	0.000544072
2	chr4:109526795:A:T	109526795	NA,T	NA,A	NA,1	NA,inf	NA,inf	NA,0.640975	0.000271797	0.000543507
2	chr4:110318379:A:G	110318379	NA,G	NA,A	NA,1	NA,inf	NA,inf	NA,0.619974	0.000271791	0.000543832
2	chr4:110196331:G:A	110196331	NA,A	NA,G	NA,1	NA,-inf	NA,inf	NA,0.612876	0.000271669	0.000543565
2	chr4:110209229:G:A	110209229	NA,A	NA,G	NA,1	NA,-inf	NA,inf	NA,0.59926	0.00027166	0.000543632
2	chr4:109919711:G:A	109919711	NA,A	NA,G	NA,1	NA,inf	NA,inf	NA,0.664298	0.000271574	0.000543414
2	chr4:110300242:G:A	110300242	NA,A	NA,G	NA,1	NA,inf	NA,inf	NA,0.607832	0.000271318	0.00054289
2	chr4:109571452:A:G	109571452	NA,G	NA,A	NA,1	NA,-inf	NA,inf	NA,0.596131	0.00027124	0.000542749
2	chr4:110165423:T:G	110165423	NA,G	NA,T	NA,1	NA,inf	NA,inf	NA,0.620189	0.000270999	0.000542252
2	chr4:110026904:G:C	110026904	NA,C	NA,G	NA,1	NA,-inf	NA,inf	NA,0.619142	0.000270711	0.000541673
2	chr4:109997288:GAGC:G	109997288	NA,G	NA,GAGC	NA,1	NA,-inf	NA,inf	NA,0.608428	0.000270621	0.000541561
2	chr4:110330680:C:T	110330680	NA,T	NA,C	NA,1	NA,inf	NA,inf	NA,0.614076	0.000269959	0.000540209
2	chr4:110446893:C:A	110446893	NA,A	NA,C	NA,1	NA,inf	NA,inf	NA,0.607321	0.00026985	0.000540001
2	chr4:110450059:A:T	110450059	NA,T	NA,A	NA,1	NA,inf	NA,inf	NA,0.606814	0.000269653	0.000539607
2	chr4:109876210:G:A	109876210	NA,A	NA,G	NA,1	NA,-inf	NA,inf	NA,0.597219	0.000269322	0.000538937
2	chr4:110050312:A:G	110050312	NA,G	NA,A	NA,1	NA,-inf	NA,inf	NA,0.56229	0.00026882	0.000538001
2	chr4:110448294:C:T	110448294	T,NA	C,NA	1,NA	-inf,NA	inf,NA	0.863701,NA	0.000268735	0.000537783
2	chr4:109699524:C:T	109699524	NA,T	NA,C	NA,1	NA,inf	NA,inf	NA,0.601034	0.000267967	0.0005362
2	chr4:109464829:G:A	109464829	NA,A	NA,G	NA,1	NA,inf	NA,inf	NA,0.628323	0.000267145	0.000534612
2	chr4:110398873:T:C	110398873	NA,C	NA,T	NA,1	NA,inf	NA,inf	NA,0.593779	0.000267037	0.000534377
2	chr4:109576384:A:C	109576384	NA,C	NA,A	NA,1	NA,inf	NA,inf	NA,0.609152	0.000266931	0.00053418
2	chr4:110054277:T:C	110054277	C,C	T,T	1,1	-inf,-inf	inf,inf	0.540549,0.4993	0.00026692	0.000533783
2	chr4:109586476:C:T	109586476	NA,T	NA,C	NA,1	NA,inf	NA,inf	NA,0.598385	0.000266807	0.000533916
2	chr4:110024066:T:C	110024066	NA,C	NA,T	NA,1	NA,inf	NA,inf	NA,0.653703	0.000266381	0.000532945
2	chr4:109667213:G:A	109667213	NA,A	NA,G	NA,1	NA,-inf	NA,inf	NA,0.603395	0.000266171	0.000532642
2	chr4:109991370:G:A	109991370	NA,A	NA,G	NA,1	NA,-inf	NA,inf	NA,0.617354	0.000266164	0.000532533
2	chr4:110375356:T:C	110375356	C,C	T,T	1,1	-inf,inf	inf,inf	0.824551,0.731174	0.00026611	0.000532495
2	chr4:109660849:A:T	109660849	NA,T	NA,A	NA,1	NA,inf	NA,inf	NA,0.639926	0.000266095	0.000531904
2	chr4:110140974:G:A	110140974	NA,A	NA,G	NA,1	NA,inf	NA,inf	NA,0.599672	0.000265902	0.000532079
2	chr4:109584445:T:C	109584445	NA,C	NA,T	NA,1	NA,inf	NA,inf	NA,0.594839	0.000265413	0.000531125
2	chr4:110209999:G:T	110209999	NA,T	NA,G	NA,1	NA,-inf	NA,inf	NA,0.568437	0.000265116	0.000530568
2	chr4:109578241:A:G	109578241	NA,G	NA,A	NA,1	NA,inf	NA,inf	NA,0.593934	0.000265055	0.00053041
2	chr4:109750709:C:T	109750709	NA,T	NA,C	NA,1	NA,inf	NA,inf	NA,0.633116	0.000264785	0.000529871
2	chr4:110170436:A:G	110170436	NA,G	NA,A	NA,1	NA,inf	NA,inf	NA,0.604413	0.000264767	0.000529783
2	chr4:110348902:A:G	110348902	NA,G	NA,A	NA,1	NA,-inf	NA,inf	NA,0.586715	0.000264596	0.000529473
2	chr4:109586870:G:A	109586870	NA,A	NA,G	NA,1	NA,inf	NA,inf	NA,0.591824	0.000264234	0.000528768
2	chr4:110188614:G:A	110188614	NA,A	NA,G	NA,1	NA,inf	NA,inf	NA,0.597358	0.000264007	0.000528248
2	chr4:110112318:T:C	110112318	C,NA	T,NA	1,NA	inf,NA	inf,NA	0.620258,NA	0.000263672	0.000527613
2	chr4:109503189:A:C	109503189	NA,C	NA,A	NA,1	NA,-inf	NA,inf	NA,0.60324	0.000263613	0.000527484
2	chr4:109667575:A:G	109667575	NA,G	NA,A	NA,1	NA,inf	NA,inf	NA,0.600006	0.000263419	0.000527159
2	chr4:110100136:CTGGCCATATTTATAA:C	110100136	C,C	CTGGCCATATTTATAA,CTGGCCATATTTATAA	1,1	-inf,inf	inf,inf	1.35236,0.179285	0.00026335	0.000526494
2	chr4:109584448:C:T	109584448	NA,T	NA,C	NA,1	NA,inf	NA,inf	NA,0.589351	0.000263275	0.000526848
2	chr4:110053334:A:G	110053334	G,G	A,A	1,1	-inf,inf	inf,inf	0.735812,0.0705901	0.000263071	0.000526078
2	chr4:110430964:G:T	110430964	NA,T	NA,G	NA,1	NA,-inf	NA,inf	NA,0.57123	0.000262857	0.000526013
2	chr4:110070050:A:T	110070050	NA,T	NA,A	NA,1	NA,inf	NA,inf	NA,0.616883	0.000262641	0.000525528
2	chr4:109885811:T:A	109885811	A,NA	T,NA	1,NA	inf,NA	inf,NA	2.06956,NA	0.000262625	0.000525482
2	chr4:109659949:T:C	109659949	NA,C	NA,T	NA,1	NA,-inf	NA,inf	NA,0.572811	0.000262413	0.000525102
2	chr4:109875205:G:A	109875205	NA,A	NA,G	NA,1	NA,-inf	NA,inf	NA,0.58122	0.000261887	0.000524042
2	chr4:109670685:C:T	109670685	NA,T	NA,C	NA,1	NA,-inf	NA,inf	NA,0.57071	0.000261646	0.000523567
2	chr4:110297368:G:A	110297368	NA,A	NA,G	NA,1	NA,-inf	NA,inf	NA,0.636219	0.000261322	0.000522692
2	chr4:110328870:A:G	110328870	G,NA	A,NA	1,NA	inf,NA	inf,NA	0.934788,NA	0.000261053	0.000522394
2	chr4:110027510:G:C	110027510	NA,C	NA,G	NA,1	NA,-inf	NA,inf	NA,0.593032	0.00026083	0.000521916
2	chr4:110079917:C:T	110079917	NA,T	NA,C	NA,1	NA,inf	NA,inf	NA,0.598824	0.000260552	0.000521166
2	chr4:109633894:G:C	109633894	NA,C	NA,G	NA,1	NA,inf	NA,inf	NA,0.625492	0.000260163	0.000520029
2	chr4:109660092:G:A	109660092	NA,A	NA,G	NA,1	NA,inf	NA,inf	NA,0.623825	0.000260047	0.000519826
2	chr4:109925640:A:G	109925640	NA,G	NA,A	NA,1	NA,inf	NA,inf	NA,0.631473	0.000260005	0.000520315
2	chr4:109580860:T:G	109580860	NA,G	NA,T	NA,1	NA,-inf	NA,inf	NA,0.578859	0.00025991	0.000520088
2	chr4:110187957:C:T	110187957	NA,T	NA,C	NA,1	NA,-inf	NA,inf	NA,0.576196	0.000259786	0.000519858
2	chr4:110323267:G:T	110323267	T,T	G,G	1,1	inf,inf	inf,inf	0.34678,1.66869	0.000259726	0.000519515
2	chr4:109731234:T:C	109731234	NA,C	NA,T	NA,1	NA,inf	NA,inf	NA,0.6028	0.000259446	0.000519134
2	chr4:109828648:G:A	109828648	NA,A	NA,G	NA,1	NA,inf	NA,inf	NA,0.590963	0.000259316	0.000518881
2	chr4:109664631:G:T	109664631	NA,T	NA,G	NA,1	NA,inf	NA,inf	NA,0.6227	0.000259261	0.000518242
2	chr4:109665049:G:A	109665049	NA,A	NA,G	NA,1	NA,inf	NA,inf	NA,0.588165	0.00025888	0.000518075
2	chr4:110143508:TTCTTA:T	110143508	NA,T	NA,TTCTTA	NA,1	NA,inf	NA,inf	NA,0.566708	0.00025884	0.000517971
2	chr4:109712637:T:G	109712637	NA,G	NA,T	NA,1	NA,inf	NA,inf	NA,0.57373	0.000258748	0.000517775
2	chr4:109752729:CTA:C	109752729	NA,C	NA,CTA	NA,1	NA,inf	NA,inf	NA,0.616601	0.000258614	0.000517522
2	chr4:110402547:G:A	110402547	NA,A	NA,G	NA,1	NA,-inf	NA,inf	NA,0.571771	0.000258612	0.000517494
2	chr4:110042147:T:C	110042147	NA,C	NA,T	NA,1	NA,-inf	NA,inf	NA,0.586903	0.000258263	0.000516775
2	chr4:110350919:A:G	110350919	NA,G	NA,A	NA,1	NA,inf	NA,inf	NA,0.593941	0.000258065	0.000516377
2	chr4:109833837:G:C	109833837	NA,C	NA,G	NA,1	NA,inf	NA,inf	NA,0.587562	0.000258037	0.000516322
2	chr4:110264689:TC:T	110264689	NA,T	NA,TC	NA,1	NA,-inf	NA,inf	NA,0.577509	0.000257827	0.000515882
2	chr4:110202044:C:T	110202044	NA,T	NA,C	NA,1	NA,inf	NA,inf	NA,0.56951	0.000257433	0.00051518
2	chr4:109814520:T:C	109814520	NA,C	NA,T	NA,1	NA,inf	NA,inf	NA,0.567202	0.000257296	0.000514887
2	chr4:109669998:G:A	109669998	NA,A	NA,G	NA,1	NA,inf	NA,inf	NA,0.569059	0.000257291	0.000514862
2	chr4:109995024:G:A	109995024	NA,A	NA,G	NA,1	NA,-inf	NA,inf	NA,0.592717	0.00025718	0.000514567
2	chr4:109815271:G:C	109815271	NA,C	NA,G	NA,1	NA,inf	NA,inf	NA,0.56667	0.000257095	0.000514485
2	chr4:109508891:C:T	109508891	NA,T	NA,C	NA,1	NA,-inf	NA,inf	NA,0.585507	0.000256989	0.000514235
2	chr4:110200737:G:A	110200737	NA,A	NA,G	NA,1	NA,inf	NA,inf	NA,0.569159	0.000256855	0.000513933
2	chr4:109485471:G:A	109485471	NA,A	NA,G	NA,1	NA,inf	NA,inf	NA,0.56624	0.000256576	0.000513443
2	chr4:110242204:C:T	110242204	NA,T	NA,C	NA,1	NA,inf	NA,inf	NA,0.583047	0.000256193	0.00051267
2	chr4:110408596:T:C	110408596	C,C	T,T	1,1	-inf,-inf	inf,inf	1.40634,0.254109	0.000255617	0.000511524
2	chr4:109593068:A:G	109593068	NA,G	NA,A	NA,1	NA,inf	NA,inf	NA,0.631927	0.000255553	0.000510684
2	chr4:109707225:C:T	109707225	NA,T	NA,C	NA,1	NA,inf	NA,inf	NA,0.579842	0.000255491	0.000511253
2	chr4:109554044:T:G	109554044	NA,G	NA,T	NA,1	NA,-inf	NA,inf	NA,0.558153	0.000255226	0.000510733
2	chr4:109878066:A:T	109878066	NA,T	NA,A	NA,1	NA,inf	NA,inf	NA,0.573437	0.00025519	0.000510679
2	chr4:109576970:G:T	109576970	NA,T	NA,G	NA,1	NA,inf	NA,inf	NA,0.566721	0.000254944	0.000510183
2	chr4:110314532:G:A	110314532	NA,A	NA,G	NA,1	NA,inf	NA,inf	NA,0.580407	0.000254775	0.000509775
2	chr4:110351928:G:A	110351928	NA,A	NA,G	NA,1	NA,inf	NA,inf	NA,0.570269	0.000254691	0.000509635
2	chr4:109557288:G:C	109557288	NA,C	NA,G	NA,1	NA,-inf	NA,inf	NA,0.556594	0.000254644	0.00050957
2	chr4:110312952:C:T	110312952	NA,T	NA,C	NA,1	NA,inf	NA,inf	NA,0.578365	0.000254541	0.000509329
2	chr4:109820040:A:G	109820040	NA,G	NA,A	NA,1	NA,inf	NA,inf	NA,0.576779	0.000253918	0.000508102
2	chr4:110143826:C:T	110143826	NA,T	NA,C	NA,1	NA,inf	NA,inf	NA,0.575398	0.000253868	0.000507978
2	chr4:109575912:TATC:T	109575912	NA,T	NA,TATC	NA,1	NA,inf	NA,inf	NA,0.564065	0.000253859	0.000508003
2	chr4:110334554:G:C	110334554	NA,C	NA,G	NA,1	NA,-inf	NA,inf	NA,0.547799	0.000253809	0.00050793
2	chr4:109582434:A:T	109582434	NA,T	NA,A	NA,1	NA,inf	NA,inf	NA,0.56418	0.000253809	0.000507907
2	chr4:110162959:G:T	110162959	NA,T	NA,G	NA,1	NA,-inf	NA,inf	NA,0.538308	0.000253571	0.000507491
2	chr4:109660645:C:T	109660645	NA,T	NA,C	NA,1	NA,inf	NA,inf	NA,0.558704	0.000253402	0.000507085
2	chr4:109791203:G:A	109791203	NA,A	NA,G	NA,1	NA,inf	NA,inf	NA,0.608332	0.000253227	0.000506731
2	chr4:109792697:C:T	109792697	NA,T	NA,C	NA,1	NA,inf	NA,inf	NA,0.608236	0.000253195	0.000506669
2	chr4:109499468:T:C	109499468	NA,C	NA,T	NA,1	NA,inf	NA,inf	NA,0.557035	0.000252639	0.000505559
2	chr4:109897212:C:T	109897212	NA,T	NA,C	NA,1	NA,-inf	NA,inf	NA,0.556546	0.000252547	0.000505378
2	chr4:110409792:G:A	110409792	NA,A	NA,G	NA,1	NA,inf	NA,inf	NA,0.562004	0.000252212	0.000504693
2	chr4:109838809:A:G	109838809	NA,G	NA,A	NA,1	NA,inf	NA,inf	NA,0.563365	0.000251751	0.000503802
2	chr4:109737326:C:T	109737326	NA,T	NA,C	NA,1	NA,-inf	NA,inf	NA,0.554149	0.000251451	0.00050317
2	chr4:110158043:C:T	110158043	NA,T	NA,C	NA,1	NA,inf	NA,inf	NA,0.55791	0.000251375	0.000502973
2	chr4:109607668:G:A	109607668	NA,A	NA,G	NA,1	NA,inf	NA,inf	NA,0.61967	0.000251082	0.000501694
2	chr4:110123999:C:A	110123999	NA,A	NA,C	NA,1	NA,inf	NA,inf	NA,0.561135	0.000251037	0.00050233
2	chr4:110142647:G:A	110142647	NA,A	NA,G	NA,1	NA,-inf	NA,inf	NA,0.547676	0.000250292	0.000500896
2	chr4:110341065:T:C	110341065	NA,C	NA,T	NA,1	NA,-inf	NA,inf	NA,0.548907	0.000250283	0.000500861
2	chr4:110194570:G:A	110194570	NA,A	NA,G	NA,1	NA,-inf	NA,inf	NA,0.530008	0.00024942	0.000499173
2	chr4:109491463:G:A	109491463	A,NA	G,NA	1,NA	inf,NA	inf,NA	0.733743,NA	0.000249183	0.000498621
2	chr4:109913764:A:G	109913764	NA,G	NA,A	NA,1	NA,inf	NA,inf	NA,0.545728	0.000249177	0.000498656
2	chr4:110353785:C:A	110353785	NA,A	NA,C	NA,1	NA,inf	NA,inf	NA,0.554488	0.000249096	0.000498444
2	chr4:109817123:A:T	109817123	NA,T	NA,A	NA,1	NA,inf	NA,inf	NA,0.555927	0.000249073	0.000498443
2	chr4:110311438:T:A	110311438	NA,A	NA,T	NA,1	NA,inf	NA,inf	NA,0.562499	0.000248425	0.000497077
2	chr4:109557595:G:A	109557595	NA,A	NA,G	NA,1	NA,-inf	NA,inf	NA,0.536593	0.000248083	0.000496417
2	chr4:110438412:G:A	110438412	NA,A	NA,G	NA,1	NA,-inf	NA,inf	NA,0.531744	0.000248034	0.000496355
2	chr4:109821834:G:A	109821834	NA,A	NA,G	NA,1	NA,inf	NA,inf	NA,0.560341	0.000247775	0.000495813
2	chr4:110379471:G:A	110379471	A,A	G,G	1,1	-inf,inf	inf,inf	0.786261,0.739803	0.000247648	0.000495557
2	chr4:109608797:G:A	109608797	A,A	G,G	1,1	-inf,-inf	inf,inf	0.684382,1.7089	0.00024742	0.00049504
2	chr4:109851555:C:T	109851555	T,NA	C,NA	1,NA	inf,NA	inf,NA	2.48563,NA	0.000247353	0.000494933
2	chr4:109985226:C:G	109985226	NA,G	NA,C	NA,1	NA,-inf	NA,inf	NA,0.55628	0.000247278	0.000494863
2	chr4:110387198:C:T	110387198	NA,T	NA,C	NA,1	NA,-inf	NA,inf	NA,0.539417	0.000247214	0.000494677
2	chr4:109844806:C:T	109844806	NA,T	NA,C	NA,1	NA,-inf	NA,inf	NA,0.539827	0.000247041	0.000494411
2	chr4:110223776:A:T	110223776	NA,T	NA,A	NA,1	NA,inf	NA,inf	NA,0.545176	0.000246698	0.000493626
2	chr4:110448028:C:T	110448028	NA,T	NA,C	NA,1	NA,inf	NA,inf	NA,0.539638	0.00024656	0.000493366
2	chr4:110267689:C:T	110267689	NA,T	NA,C	NA,1	NA,inf	NA,inf	NA,0.553078	0.000246514	0.000493245
2	chr4:110343690:C:T	110343690	T,T	C,C	1,1	-inf,inf	inf,inf	0.910149,0.578432	0.00024644	0.000493109
2	chr4:109872903:C:T	109872903	NA,T	NA,C	NA,1	NA,-inf	NA,inf	NA,0.558204	0.00024639	0.000492982
2	chr4:110174591:A:G	110174591	NA,G	NA,A	NA,1	NA,-inf	NA,inf	NA,0.528426	0.000246064	0.000492449
2	chr4:110042399:T:C	110042399	NA,C	NA,T	NA,1	NA,inf	NA,inf	NA,0.558872	0.000245968	0.000492003
2	chr4:109892414:A:G	109892414	NA,G	NA,A	NA,1	NA,inf	NA,inf	NA,0.545581	0.000245924	0.000492075
2	chr4:110064245:AGGTGG:A	110064245	A,A	AGGTGG,AGGTGG	1,1	inf,inf	inf,inf	2.4717,0.324069	0.000245918	0.000492056
2	chr4:109454628:C:T	109454628	NA,T	NA,C	NA,1	NA,inf	NA,inf	NA,0.536519	0.000245756	0.000491795
2	chr4:109702971:C:T	109702971	NA,T	NA,C	NA,1	NA,inf	NA,inf	NA,0.552723	0.000245636	0.000491535
2	chr4:110273379:A:T	110273379	NA,T	NA,A	NA,1	NA,-inf	NA,inf	NA,0.554676	0.000245594	0.000491442
2	chr4:110330572:T:A	110330572	NA,A	NA,T	NA,1	NA,inf	NA,inf	NA,0.547574	0.000245244	0.00049076
2	chr4:109474710:C:T	109474710	NA,T	NA,C	NA,1	NA,inf	NA,inf	NA,0.534902	0.000245187	0.000490655
2	chr4:110394960:T:C	110394960	NA,C	NA,T	NA,1	NA,-inf	NA,inf	NA,0.529649	0.00024509	0.000490464
2	chr4:109893428:G:T	109893428	T,NA	G,NA	1,NA	inf,NA	inf,NA	1.59614,NA	0.000245017	0.000490292
2	chr4:110068872:A:G	110068872	NA,G	NA,A	NA,1	NA,inf	NA,inf	NA,0.567777	0.000244959	0.000490155
2	chr4:109691921:G:A	109691921	NA,A	NA,G	NA,1	NA,-inf	NA,inf	NA,0.544839	0.000244845	0.000489934
2	chr4:109907521:G:A	109907521	NA,A	NA,G	NA,1	NA,inf	NA,inf	NA,0.546664	0.000244816	0.000489913
2	chr4:110426986:A:G	110426986	NA,G	NA,A	NA,1	NA,inf	NA,inf	NA,0.540113	0.00024444	0.000489138
2	chr4:110270623:A:G	110270623	NA,G	NA,A	NA,1	NA,inf	NA,inf	NA,0.536504	0.000244422	0.00048909
2	chr4:109495794:T:C	109495794	NA,C	NA,T	NA,1	NA,-inf	NA,inf	NA,0.530485	0.000243878	0.000488034
2	chr4:109598574:A:G	109598574	G,G	A,A	1,1	-inf,-inf	inf,inf	0.622204,1.70605	0.000243763	0.000487723
2	chr4:109453118:A:C	109453118	NA,C	NA,A	NA,1	NA,inf	NA,inf	NA,0.535246	0.000243228	0.000486734
2	chr4:109971499:G:A	109971499	NA,A	NA,G	NA,1	NA,inf	NA,inf	NA,0.545309	0.000243077	0.00048636
2	chr4:110415230:C:T	110415230	NA,T	NA,C	NA,1	NA,-inf	NA,inf	NA,0.51774	0.00024305	0.000486381
2	chr4:109650208:C:T	109650208	NA,T	NA,C	NA,1	NA,inf	NA,inf	NA,0.575748	0.000242916	0.000485608
2	chr4:109995961:T:G	109995961	NA,G	NA,T	NA,1	NA,-inf	NA,inf	NA,0.538799	0.000242862	0.000486026
2	chr4:109900357:G:A	109900357	NA,A	NA,G	NA,1	NA,inf	NA,inf	NA,0.536822	0.000242836	0.000485897
2	chr4:110203714:A:G	110203714	NA,G	NA,A	NA,1	NA,-inf	NA,inf	NA,0.530087	0.000242782	0.000485806
2	chr4:110145270:T:C	110145270	NA,C	NA,T	NA,1	NA,-inf	NA,inf	NA,0.525337	0.000242374	0.000485051
2	chr4:110321048:G:A	110321048	NA,A	NA,G	NA,1	NA,inf	NA,inf	NA,0.549325	0.000242274	0.000484783
2	chr4:110318922:C:T	110318922	T,T	C,C	1,1	-inf,-inf	inf,inf	0.554329,1.51504	0.000242252	0.000484771
2	chr4:110188723:T:C	110188723	NA,C	NA,T	NA,1	NA,inf	NA,inf	NA,0.538164	0.000242149	0.000484519
2	chr4:110341435:T:C	110341435	NA,C	NA,T	NA,1	NA,inf	NA,inf	NA,0.544656	0.000242008	0.000484262
2	chr4:109573975:C:CAA	109573975	NA,CAA	NA,C	NA,1	NA,inf	NA,inf	NA,0.541011	0.000241761	0.000483809
2	chr4:109679454:C:T	109679454	NA,T	NA,C	NA,1	NA,inf	NA,inf	NA,0.570751	0.000241403	0.000482597
2	chr4:110082549:A:T	110082549	NA,T	NA,A	NA,1	NA,-inf	NA,inf	NA,0.515075	0.000240796	0.000481906
2	chr4:110339399:A:G	110339399	NA,G	NA,A	NA,1	NA,inf	NA,inf	NA,0.540881	0.000240723	0.00048169
2	chr4:110049831:T:C	110049831	NA,C	NA,T	NA,1	NA,inf	NA,inf	NA,0.509697	0.000240717	0.000481738
2	chr4:109858399:G:A	109858399	NA,A	NA,G	NA,1	NA,-inf	NA,inf	NA,0.517821	0.000240545	0.000481369
2	chr4:109747745:G:A	109747745	NA,A	NA,G	NA,1	NA,-inf	NA,inf	NA,0.534899	0.000240416	0.00048107
2	chr4:109748691:G:A	109748691	NA,A	NA,G	NA,1	NA,-inf	NA,inf	NA,0.534746	0.000240365	0.000480969
2	chr4:109508504:T:C	109508504	NA,C	NA,T	NA,1	NA,inf	NA,inf	NA,0.559495	0.000240263	0.000480379
2	chr4:109482621:T:C	109482621	NA,C	NA,T	NA,1	NA,inf	NA,inf	NA,0.560088	0.00024026	0.000480367
2	chr4:109839652:C:T	109839652	NA,T	NA,C	NA,1	NA,inf	NA,inf	NA,0.530373	0.000240188	0.000480664
2	chr4:109592231:G:A	109592231	NA,A	NA,G	NA,1	NA,inf	NA,inf	NA,0.525659	0.000240182	0.000480641
2	chr4:109554689:C:T	109554689	T,T	C,C	1,1	-inf,inf	inf,inf	0.772783,0.647914	0.000240105	0.000480417
2	chr4:109504001:T:C	109504001	NA,C	NA,T	NA,1	NA,inf	NA,inf	NA,0.525771	0.000239979	0.000480233
2	chr4:109610487:A:G	109610487	NA,G	NA,A	NA,1	NA,inf	NA,inf	NA,0.52983	0.000239774	0.000479805
2	chr4:109525590:T:C	109525590	NA,C	NA,T	NA,1	NA,inf	NA,inf	NA,0.523914	0.00023935	0.000478974
2	chr4:109835857:T:C	109835857	NA,C	NA,T	NA,1	NA,-inf	NA,inf	NA,0.513688	0.000239108	0.000478492
2	chr4:109498917:G:C	109498917	NA,C	NA,G	NA,1	NA,inf	NA,inf	NA,0.52301	0.000239045	0.000478363
2	chr4:110049655:C:CCA	110049655	NA,CCA	NA,C	NA,1	NA,inf	NA,inf	NA,0.505216	0.000238987	0.000478273
2	chr4:110403435:A:G	110403435	NA,G	NA,A	NA,1	NA,inf	NA,inf	NA,0.528273	0.000238979	0.000478205
2	chr4:109479232:G:A	109479232	NA,A	NA,G	NA,1	NA,inf	NA,inf	NA,0.520488	0.000238928	0.000478128
2	chr4:110002380:C:T	110002380	NA,T	NA,C	NA,1	NA,-inf	NA,inf	NA,0.540117	0.000238698	0.000477594
2	chr4:109820479:A:G	109820479	NA,G	NA,A	NA,1	NA,-inf	NA,inf	NA,0.533996	0.000238692	0.000477568
2	chr4:109531342:A:G	109531342	NA,G	NA,A	NA,1	NA,inf	NA,inf	NA,0.519904	0.000238	0.000476273
2	chr4:109725905:A:T	109725905	NA,T	NA,A	NA,1	NA,-inf	NA,inf	NA,0.521004	0.000237456	0.000475156
2	chr4:110440642:A:G	110440642	NA,G	NA,A	NA,1	NA,-inf	NA,inf	NA,0.50084	0.000237228	0.000474731
2	chr4:109988141:AT:A	109988141	NA,A	NA,AT	NA,1	NA,inf	NA,inf	NA,0.514096	0.000236954	0.000474156
2	chr4:109453831:G:A	109453831	NA,A	NA,G	NA,1	NA,-inf	NA,inf	NA,0.512948	0.000236644	0.000473552
2	chr4:109793854:T:C	109793854	NA,C	NA,T	NA,1	NA,-inf	NA,inf	NA,0.522394	0.000236632	0.000473506
2	chr4:110427038:G:A	110427038	NA,A	NA,G	NA,1	NA,-inf	NA,inf	NA,0.498569	0.000236468	0.000473211
2	chr4:109901101:C:A	109901101	NA,A	NA,C	NA,1	NA,inf	NA,inf	NA,0.517949	0.000236455	0.000473131
2	chr4:110200254:G:T	110200254	NA,T	NA,G	NA,1	NA,-inf	NA,inf	NA,0.501188	0.000236262	0.000472827
2	chr4:110319379:C:T	110319379	NA,T	NA,C	NA,1	NA,inf	NA,inf	NA,0.530864	0.000236115	0.000472462
2	chr4:109898269:T:C	109898269	NA,C	NA,T	NA,1	NA,inf	NA,inf	NA,0.516697	0.000236054	0.00047233
2	chr4:110204892:T:C	110204892	NA,C	NA,T	NA,1	NA,inf	NA,inf	NA,0.510945	0.000236035	0.000472295
2	chr4:110414194:T:C	110414194	NA,C	NA,T	NA,1	NA,inf	NA,inf	NA,0.513695	0.000235888	0.000472048
2	chr4:109807192:T:C	109807192	NA,C	NA,T	NA,1	NA,inf	NA,inf	NA,0.503934	0.000235748	0.000471759
2	chr4:110418470:C:T	110418470	NA,T	NA,C	NA,1	NA,inf	NA,inf	NA,0.511915	0.000235302	0.000470876
2	chr4:110444796:C:T	110444796	NA,T	NA,C	NA,1	NA,-inf	NA,inf	NA,0.504456	0.000235232	0.000470739
2	chr4:109640784:T:C	109640784	NA,C	NA,T	NA,1	NA,inf	NA,inf	NA,0.553426	0.000235177	0.000470133
2	chr4:110151058:T:A	110151058	NA,A	NA,T	NA,1	NA,inf	NA,inf	NA,0.509894	0.000235066	0.000470358
2	chr4:110095936:A:G	110095936	G,G	A,A	1,1	inf,-inf	inf,inf	0.165176,1.65468	0.000235047	0.000469417
2	chr4:109899242:G:A	109899242	NA,A	NA,G	NA,1	NA,-inf	NA,inf	NA,0.515331	0.000234996	0.000470213
2	chr4:110158749:C:A	110158749	NA,A	NA,C	NA,1	NA,-inf	NA,inf	NA,0.505773	0.000234867	0.000470012
2	chr4:110314254:A:G	110314254	NA,G	NA,A	NA,1	NA,inf	NA,inf	NA,0.506007	0.000234704	0.000469654
2	chr4:109553449:C:T	109553449	NA,T	NA,C	NA,1	NA,-inf	NA,inf	NA,0.509112	0.000234595	0.000469417
2	chr4:110213770:G:A	110213770	NA,A	NA,G	NA,1	NA,inf	NA,inf	NA,0.476432	0.000234474	0.000469349
2	chr4:110233968:GTGTATA:G	110233968	NA,G	NA,GTGTATA	NA,1	NA,inf	NA,inf	NA,0.522244	0.000234444	0.000469105
2	chr4:110055000:T:C	110055000	NA,C	NA,T	NA,1	NA,-inf	NA,inf	NA,0.467587	0.000233928	0.000468163
2	chr4:110201134:TA:T	110201134	NA,T	NA,TA	NA,1	NA,-inf	NA,inf	NA,0.494043	0.00023389	0.00046808
2	chr4:109883176:A:G	109883176	NA,G	NA,A	NA,1	NA,inf	NA,inf	NA,0.511445	0.000233691	0.000467616
2	chr4:109990033:T:A	109990033	NA,A	NA,T	NA,1	NA,inf	NA,inf	NA,0.533836	0.000233665	0.000467568
2	chr4:110200722:G:C	110200722	NA,C	NA,G	NA,1	NA,-inf	NA,inf	NA,0.493222	0.000233618	0.000467536
2	chr4:110200773:G:A	110200773	NA,A	NA,G	NA,1	NA,-inf	NA,inf	NA,0.493222	0.000233618	0.000467536
2	chr4:110243262:A:G	110243262	NA,G	NA,A	NA,1	NA,inf	NA,inf	NA,0.516519	0.000233559	0.000467348
2	chr4:109576163:C:T	109576163	NA,T	NA,C	NA,1	NA,inf	NA,inf	NA,0.515367	0.00023336	0.000467
2	chr4:109492599:A:G	109492599	NA,G	NA,A	NA,1	NA,inf	NA,inf	NA,0.537991	0.000233084	0.000466035
2	chr4:110002635:G:C	110002635	NA,C	NA,G	NA,1	NA,-inf	NA,inf	NA,0.514901	0.000233083	0.000466393
2	chr4:109809646:A:G	109809646	NA,G	NA,A	NA,1	NA,-inf	NA,inf	NA,0.512158	0.00023299	0.000466219
2	chr4:109986000:T:A	109986000	NA,A	NA,T	NA,1	NA,-inf	NA,inf	NA,0.513703	0.000232766	0.000465764
2	chr4:109903665:G:C	109903665	NA,C	NA,G	NA,1	NA,-inf	NA,inf	NA,0.514974	0.00023216	0.000464585
2	chr4:110276127:T:C	110276127	NA,C	NA,T	NA,1	NA,-inf	NA,inf	NA,0.503595	0.00023206	0.000464336
2	chr4:109641430:G:A	109641430	A,NA	G,NA	1,NA	-inf,NA	inf,NA	1.47721,NA	0.000231777	0.000463817
2	chr4:110142163:T:C	110142163	C,NA	T,NA	1,NA	inf,NA	inf,NA	1.28215,NA	0.00023167	0.000463607
2	chr4:110230960:A:G	110230960	NA,G	NA,A	NA,1	NA,-inf	NA,inf	NA,0.495496	0.000231545	0.000463344
2	chr4:110322566:C:T	110322566	NA,T	NA,C	NA,1	NA,inf	NA,inf	NA,0.50571	0.000231258	0.000462774
2	chr4:110327772:C:T	110327772	T,T	C,C	1,1	-inf,inf	inf,inf	0.13794,1.59562	0.000231167	0.000462702
2	chr4:109652890:C:T	109652890	NA,T	NA,C	NA,1	NA,inf	NA,inf	NA,0.538253	0.000231161	0.000462147
2	chr4:109690949:T:A	109690949	NA,A	NA,T	NA,1	NA,inf	NA,inf	NA,0.508829	0.00023113	0.000462511
2	chr4:110083300:C:T	110083300	T,T	C,C	1,1	inf,-inf	inf,inf	0.699556,1.11595	0.00023105	0.000462128
2	chr4:109457532:A:G	109457532	G,G	A,A	1,1	inf,-inf	inf,inf	0.710532,0.616348	0.000230973	0.000462152
2	chr4:109803046:T:C	109803046	NA,C	NA,T	NA,1	NA,-inf	NA,inf	NA,0.505755	0.00023094	0.000462119
2	chr4:110215459:T:C	110215459	C,C	T,T	1,1	inf,inf	inf,inf	0.38485,1.54492	0.00023072	0.0004618
2	chr4:110428568:G:C	110428568	NA,C	NA,G	NA,1	NA,inf	NA,inf	NA,0.499607	0.000230375	0.000460987
2	chr4:110326665:G:C	110326665	NA,C	NA,G	NA,1	NA,inf	NA,inf	NA,0.512738	0.000230322	0.000460871
2	chr4:110338685:T:C	110338685	NA,C	NA,T	NA,1	NA,inf	NA,inf	NA,0.506807	0.000230294	0.000460835
2	chr4:110024985:AG:A	110024985	NA,A	NA,AG	NA,1	NA,inf	NA,inf	NA,0.490149	0.000230068	0.000460418
2	chr4:109563402:T:G	109563402	NA,G	NA,T	NA,1	NA,-inf	NA,inf	NA,0.493886	0.000229929	0.000460106
2	chr4:110169189:A:G	110169189	NA,G	NA,A	NA,1	NA,inf	NA,inf	NA,0.497093	0.000229907	0.000460014
2	chr4:110313177:G:T	110313177	NA,T	NA,G	NA,1	NA,inf	NA,inf	NA,0.507125	0.000229852	0.000459919
2	chr4:110062423:C:A	110062423	A,A	C,C	1,1	inf,inf	inf,inf	2.42098,0.332289	0.000229781	0.000459771
2	chr4:110030878:G:A	110030878	NA,A	NA,G	NA,1	NA,-inf	NA,inf	NA,0.5065	0.000229761	0.000459743
2	chr4:109729013:T:C	109729013	NA,C	NA,T	NA,1	NA,inf	NA,inf	NA,0.487166	0.000229524	0.000459298
2	chr4:109803524:T:G	109803524	NA,G	NA,T	NA,1	NA,-inf	NA,inf	NA,0.50115	0.000229515	0.000459269
2	chr4:110427692:T:C	110427692	NA,C	NA,T	NA,1	NA,inf	NA,inf	NA,0.496118	0.000229266	0.00045877
2	chr4:109483143:G:A	109483143	NA,A	NA,G	NA,1	NA,inf	NA,inf	NA,0.492701	0.000229147	0.000458559
2	chr4:110434470:G:A	110434470	NA,A	NA,G	NA,1	NA,inf	NA,inf	NA,0.492837	0.00022912	0.000458504
2	chr4:110162870:T:C	110162870	NA,C	NA,T	NA,1	NA,-inf	NA,inf	NA,0.478019	0.000228913	0.000458124
2	chr4:109804854:T:C	109804854	NA,C	NA,T	NA,1	NA,-inf	NA,inf	NA,0.499019	0.000228845	0.000457927
2	chr4:110385017:A:G	110385017	NA,G	NA,A	NA,1	NA,inf	NA,inf	NA,0.472907	0.000228659	0.000457615
2	chr4:110007730:A:G	110007730	NA,G	NA,A	NA,1	NA,-inf	NA,inf	NA,0.495464	0.000228205	0.000456588
2	chr4:109901211:T:G	109901211	NA,G	NA,T	NA,1	NA,inf	NA,inf	NA,0.491556	0.000227979	0.000456176
2	chr4:109493211:C:G	109493211	NA,G	NA,C	NA,1	NA,inf	NA,inf	NA,0.521682	0.000227779	0.000455433
2	chr4:109898312:AT:A	109898312	NA,A	NA,AT	NA,1	NA,-inf	NA,inf	NA,0.498427	0.000227775	0.000455768
2	chr4:109459328:C:T	109459328	NA,T	NA,C	NA,1	NA,inf	NA,inf	NA,0.520939	0.000227553	0.000454982
2	chr4:109758968:C:A	109758968	NA,A	NA,C	NA,1	NA,-inf	NA,inf	NA,0.480828	0.000227386	0.000455002
2	chr4:109891576:C:G	109891576	NA,G	NA,C	NA,1	NA,-inf	NA,inf	NA,0.496142	0.000227212	0.000454642
2	chr4:109751534:C:T	109751534	NA,T	NA,C	NA,1	NA,-inf	NA,inf	NA,0.493519	0.000226916	0.000454062
2	chr4:109536251:A:T	109536251	NA,T	NA,A	NA,1	NA,inf	NA,inf	NA,0.518696	0.000226843	0.000453563
2	chr4:110083731:T:G	110083731	NA,G	NA,T	NA,1	NA,inf	NA,inf	NA,0.490022	0.000226698	0.000453637
2	chr4:110447247:C:T	110447247	NA,T	NA,C	NA,1	NA,inf	NA,inf	NA,0.486202	0.000226488	0.000453211
2	chr4:110381319:T:C	110381319	NA,C	NA,T	NA,1	NA,inf	NA,inf	NA,0.481558	0.000226413	0.00045308
2	chr4:109898084:A:G	109898084	NA,G	NA,A	NA,1	NA,-inf	NA,inf	NA,0.493344	0.000226189	0.000452595
2	chr4:110169731:CTAATTT:C	110169731	NA,C	NA,CTAATTT	NA,1	NA,-inf	NA,inf	NA,0.508123	0.000225962	0.000452014
2	chr4:109520976:G:A	109520976	NA,A	NA,G	NA,1	NA,inf	NA,inf	NA,0.47616	0.000225749	0.000451759
2	chr4:109637320:G:A	109637320	NA,A	NA,G	NA,1	NA,inf	NA,inf	NA,0.521226	0.000225516	0.000450855
2	chr4:109813047:T:C	109813047	NA,C	NA,T	NA,1	NA,-inf	NA,inf	NA,0.488304	0.000225468	0.000451171
2	chr4:109909829:T:C	109909829	C,NA	T,NA	1,NA	inf,NA	inf,NA	2.27321,NA	0.000225421	0.00045109
2	chr4:109886332:G:C	109886332	NA,C	NA,G	NA,1	NA,inf	NA,inf	NA,0.482944	0.000225289	0.000450794
2	chr4:109765013:A:T	109765013	NA,T	NA,A	NA,1	NA,-inf	NA,inf	NA,0.4818	0.000224466	0.00044917
2	chr4:110190657:A:G	110190657	NA,G	NA,A	NA,1	NA,-inf	NA,inf	NA,0.468635	0.000223998	0.00044825
2	chr4:109994549:G:A	109994549	NA,A	NA,G	NA,1	NA,-inf	NA,inf	NA,0.481748	0.000223853	0.00044788
2	chr4:109648953:C:T	109648953	NA,T	NA,C	NA,1	NA,inf	NA,inf	NA,0.460761	0.000223832	0.000447939
2	chr4:109540319:CAGTT:C	109540319	NA,C	NA,CAGTT	NA,1	NA,inf	NA,inf	NA,0.507159	0.000223376	0.000446639
2	chr4:109793748:C:T	109793748	NA,T	NA,C	NA,1	NA,-inf	NA,inf	NA,0.479689	0.000223122	0.000446477
2	chr4:110084814:C:T	110084814	NA,T	NA,C	NA,1	NA,inf	NA,inf	NA,0.498064	0.000223009	0.000446236
2	chr4:109731050:C:A	109731050	NA,A	NA,C	NA,1	NA,inf	NA,inf	NA,0.512908	0.000222994	0.000445846
2	chr4:110079835:G:A	110079835	NA,A	NA,G	NA,1	NA,-inf	NA,inf	NA,0.460668	0.000222975	0.00044624
2	chr4:109798471:T:C	109798471	NA,C	NA,T	NA,1	NA,-inf	NA,inf	NA,0.478868	0.000222874	0.00044598
2	chr4:109932057:G:A	109932057	NA,A	NA,G	NA,1	NA,-inf	NA,inf	NA,0.484882	0.000222862	0.000446002
2	chr4:109792748:G:A	109792748	NA,A	NA,G	NA,1	NA,-inf	NA,inf	NA,0.478459	0.000222751	0.000445734
2	chr4:110387774:G:T	110387774	NA,T	NA,G	NA,1	NA,inf	NA,inf	NA,0.472099	0.000222486	0.000445215
2	chr4:110338196:AT:A	110338196	NA,A	NA,AT	NA,1	NA,-inf	NA,inf	NA,0.467416	0.000221991	0.000444227
2	chr4:110350703:G:A	110350703	NA,A	NA,G	NA,1	NA,inf	NA,inf	NA,0.481487	0.00022179	0.000443812
2	chr4:110301027:G:A	110301027	NA,A	NA,G	NA,1	NA,-inf	NA,inf	NA,0.458302	0.00022179	0.000443855
2	chr4:109883410:A:G	109883410	NA,G	NA,A	NA,1	NA,inf	NA,inf	NA,0.471081	0.00022169	0.000443595
2	chr4:109928706:C:T	109928706	NA,T	NA,C	NA,1	NA,-inf	NA,inf	NA,0.475483	0.000221427	0.000443014
2	chr4:109546408:G:A	109546408	NA,A	NA,G	NA,1	NA,inf	NA,inf	NA,0.464478	0.000221302	0.000442854
2	chr4:109523114:G:T	109523114	NA,T	NA,G	NA,1	NA,inf	NA,inf	NA,0.468551	0.000221238	0.000442722
2	chr4:110372841:A:G	110372841	NA,G	NA,A	NA,1	NA,inf	NA,inf	NA,0.448911	0.000221176	0.00044264
2	chr4:109569207:C:T	109569207	NA,T	NA,C	NA,1	NA,-inf	NA,inf	NA,0.454098	0.00022109	0.000442414
2	chr4:110087611:T:G	110087611	NA,G	NA,T	NA,1	NA,inf	NA,inf	NA,0.49138	0.000221051	0.000442319
2	chr4:110023143:G:A	110023143	NA,A	NA,G	NA,1	NA,-inf	NA,inf	NA,0.47279	0.000220984	0.000442202
2	chr4:110112394:T:C	110112394	C,C	T,T	1,1	-inf,inf	inf,inf	0.0743443,1.55354	0.000220802	0.000441741
2	chr4:109529498:G:A	109529498	NA,A	NA,G	NA,1	NA,inf	NA,inf	NA,0.498352	0.000220798	0.00044149
2	chr4:109500527:A:G	109500527	NA,G	NA,A	NA,1	NA,inf	NA,inf	NA,0.463992	0.000220318	0.000440892
2	chr4:109679325:G:A	109679325	NA,A	NA,G	NA,1	NA,inf	NA,inf	NA,0.473424	0.000220246	0.000440736
2	chr4:109686355:T:A	109686355	NA,A	NA,T	NA,1	NA,inf	NA,inf	NA,0.512808	0.000220132	0.000440041
2	chr4:109685570:A:C	109685570	NA,C	NA,A	NA,1	NA,inf	NA,inf	NA,0.512808	0.000220132	0.000440041
2	chr4:109789423:A:G	109789423	NA,G	NA,A	NA,1	NA,-inf	NA,inf	NA,0.472776	0.000220048	0.000440312
2	chr4:109817686:A:G	109817686	NA,G	NA,A	NA,1	NA,-inf	NA,inf	NA,0.474318	0.000220034	0.000440248
2	chr4:110353738:G:A	110353738	NA,A	NA,G	NA,1	NA,inf	NA,inf	NA,0.442736	0.000219959	0.000440209
2	chr4:109970305:T:C	109970305	NA,C	NA,T	NA,1	NA,inf	NA,inf	NA,0.454506	0.000219884	0.000439989
2	chr4:109615272:T:C	109615272	NA,C	NA,T	NA,1	NA,-inf	NA,inf	NA,0.464131	0.000219851	0.000439928
2	chr4:110352086:C:G	110352086	NA,G	NA,C	NA,1	NA,inf	NA,inf	NA,0.442068	0.000219761	0.000439814
2	chr4:109790531:C:G	109790531	NA,G	NA,C	NA,1	NA,-inf	NA,inf	NA,0.468419	0.000219757	0.000439744
2	chr4:110378100:C:T	110378100	NA,T	NA,C	NA,1	NA,inf	NA,inf	NA,0.473177	0.000219727	0.00043969
2	chr4:109997818:G:A	109997818	NA,A	NA,G	NA,1	NA,-inf	NA,inf	NA,0.461324	0.000219539	0.000439364
2	chr4:109859690:A:G	109859690	NA,G	NA,A	NA,1	NA,-inf	NA,inf	NA,0.458088	0.000219504	0.000439265
2	chr4:109488465:A:C	109488465	NA,C	NA,A	NA,1	NA,inf	NA,inf	NA,0.462564	0.000219449	0.000439143
2	chr4:110291151:C:T	110291151	NA,T	NA,C	NA,1	NA,inf	NA,inf	NA,0.471862	0.000219315	0.000438842
2	chr4:109802906:A:ACAGC	109802906	NA,ACAGC	NA,A	NA,1	NA,-inf	NA,inf	NA,0.43877	0.000219181	0.000438705
2	chr4:109916574:C:T	109916574	NA,T	NA,C	NA,1	NA,-inf	NA,inf	NA,0.464615	0.000219173	0.000438581
2	chr4:109647460:T:G	109647460	NA,G	NA,T	NA,1	NA,inf	NA,inf	NA,0.497947	0.000219066	0.000437992
2	chr4:110378664:T:A	110378664	NA,A	NA,T	NA,1	NA,inf	NA,inf	NA,0.441756	0.000219025	0.000438335
2	chr4:109592335:G:A	109592335	NA,A	NA,G	NA,1	NA,inf	NA,inf	NA,0.486608	0.000218931	0.000438136
2	chr4:110303327:T:C	110303327	NA,C	NA,T	NA,1	NA,inf	NA,inf	NA,0.469588	0.000218821	0.000437875
2	chr4:109524527:G:A	109524527	NA,A	NA,G	NA,1	NA,inf	NA,inf	NA,0.45975	0.000218613	0.00043747
2	chr4:110322109:G:A	110322109	NA,A	NA,G	NA,1	NA,-inf	NA,inf	NA,0.4557	0.000218549	0.000437358
2	chr4:109542726:T:G	109542726	NA,G	NA,T	NA,1	NA,inf	NA,inf	NA,0.459179	0.000218445	0.000437135
2	chr4:109784830:C:A	109784830	NA,A	NA,C	NA,1	NA,inf	NA,inf	NA,0.448254	0.000218026	0.000436301
2	chr4:110205411:C:A	110205411	NA,A	NA,C	NA,1	NA,-inf	NA,inf	NA,0.4571	0.00021801	0.000436212
2	chr4:110239261:C:G	110239261	G,G	C,C	1,1	-inf,inf	inf,inf	0.0224111,1.65632	0.000217977	0.000436093
2	chr4:109526941:T:C	109526941	NA,C	NA,T	NA,1	NA,inf	NA,inf	NA,0.457398	0.000217927	0.000436098
2	chr4:110077671:A:T	110077671	NA,T	NA,A	NA,1	NA,inf	NA,inf	NA,0.460872	0.000217925	0.000436084
2	chr4:110411217:G:A	110411217	A,A	G,G	1,1	inf,inf	inf,inf	1.48659,0.0996512	0.000217902	0.000436055
2	chr4:110066531:C:T	110066531	NA,T	NA,C	NA,1	NA,inf	NA,inf	NA,0.4547	0.000217849	0.000435925
2	chr4:109530025:T:C	109530025	NA,C	NA,T	NA,1	NA,-inf	NA,inf	NA,0.450171	0.000217742	0.000435735
2	chr4:109746189:T:C	109746189	C,C	T,T	1,1	-inf,inf	inf,inf	0.219742,1.07418	0.000217574	0.000435376
2	chr4:109632679:G:A	109632679	NA,A	NA,G	NA,1	NA,-inf	NA,inf	NA,0.447009	0.000217527	0.000435287
2	chr4:109860094:G:A	109860094	NA,A	NA,G	NA,1	NA,-inf	NA,inf	NA,0.458221	0.000217478	0.00043519
2	chr4:109522047:T:A	109522047	A,NA	T,NA	1,NA	-inf,NA	inf,NA	0.659539,NA	0.000217472	0.000435163
2	chr4:110329645:C:T	110329645	T,NA	C,NA	1,NA	-inf,NA	inf,NA	0.710172,NA	0.000217174	0.000434614
2	chr4:109653899:T:C	109653899	NA,C	NA,T	NA,1	NA,inf	NA,inf	NA,0.491048	0.000217129	0.000434125
2	chr4:109594854:A:AAAT	109594854	NA,AAAT	NA,A	NA,1	NA,inf	NA,inf	NA,0.491726	0.000217114	0.000434135
2	chr4:109880364:G:T	109880364	NA,T	NA,G	NA,1	NA,inf	NA,inf	NA,0.440965	0.000217044	0.000434407
2	chr4:109792789:C:T	109792789	NA,T	NA,C	NA,1	NA,-inf	NA,inf	NA,0.459016	0.000217008	0.000434244
2	chr4:110300504:G:A	110300504	NA,A	NA,G	NA,1	NA,inf	NA,inf	NA,0.463152	0.000216951	0.000434133
2	chr4:110085608:G:A	110085608	NA,A	NA,G	NA,1	NA,-inf	NA,inf	NA,0.439624	0.000216766	0.000433815
2	chr4:109939233:A:G	109939233	NA,G	NA,A	NA,1	NA,-inf	NA,inf	NA,0.456136	0.000216653	0.000433536
2	chr4:110045416:C:A	110045416	NA,A	NA,C	NA,1	NA,inf	NA,inf	NA,0.45724	0.000216625	0.000433483
2	chr4:110065689:C:T	110065689	NA,T	NA,C	NA,1	NA,-inf	NA,inf	NA,0.437251	0.000216477	0.000433302
2	chr4:109512817:A:C	109512817	NA,C	NA,A	NA,1	NA,inf	NA,inf	NA,0.452499	0.000216396	0.000433035
2	chr4:110327954:G:A	110327954	NA,A	NA,G	NA,1	NA,-inf	NA,inf	NA,0.449122	0.000216389	0.000433036
2	chr4:110128182:C:G	110128182	NA,G	NA,C	NA,1	NA,inf	NA,inf	NA,0.450721	0.000216328	0.000432949
2	chr4:110316359:A:T	110316359	NA,T	NA,A	NA,1	NA,inf	NA,inf	NA,0.461115	0.000216286	0.000432783
2	chr4:109873451:C:T	109873451	NA,T	NA,C	NA,1	NA,-inf	NA,inf	NA,0.459884	0.00021626	0.00043273
2	chr4:109878884:C:G	109878884	NA,G	NA,C	NA,1	NA,inf	NA,inf	NA,0.437652	0.000216065	0.000432446
2	chr4:109677467:C:T	109677467	NA,T	NA,C	NA,1	NA,inf	NA,inf	NA,0.488144	0.000216058	0.000431977
2	chr4:110415078:C:T	110415078	NA,T	NA,C	NA,1	NA,inf	NA,inf	NA,0.447296	0.000215829	0.000431899
2	chr4:109938222:T:C	109938222	NA,C	NA,T	NA,1	NA,-inf	NA,inf	NA,0.461136	0.000215822	0.000431911
2	chr4:110350871:A:T	110350871	NA,T	NA,A	NA,1	NA,-inf	NA,inf	NA,0.441014	0.00021569	0.00043165
2	chr4:110368183:C:T	110368183	NA,T	NA,C	NA,1	NA,-inf	NA,inf	NA,0.441865	0.00021568	0.000431602
2	chr4:110434630:A:G	110434630	NA,G	NA,A	NA,1	NA,inf	NA,inf	NA,0.446437	0.000215581	0.000431403
2	chr4:109508157:A:C	109508157	NA,C	NA,A	NA,1	NA,inf	NA,inf	NA,0.449375	0.00021551	0.000431261
2	chr4:110433342:T:C	110433342	NA,C	NA,T	NA,1	NA,inf	NA,inf	NA,0.446178	0.000215506	0.000431252
2	chr4:110431722:G:C	110431722	NA,C	NA,G	NA,1	NA,inf	NA,inf	NA,0.446126	0.000215492	0.000431224
2	chr4:110434428:G:C	110434428	NA,C	NA,G	NA,1	NA,inf	NA,inf	NA,0.445911	0.00021543	0.000431101
2	chr4:109808247:A:G	109808247	NA,G	NA,A	NA,1	NA,-inf	NA,inf	NA,0.439055	0.000215356	0.000430972
2	chr4:109603829:A:G	109603829	NA,G	NA,A	NA,1	NA,inf	NA,inf	NA,0.48526	0.000215298	0.000430508
2	chr4:110184206:C:T	110184206	NA,T	NA,C	NA,1	NA,inf	NA,inf	NA,0.448534	0.000215284	0.000430769
2	chr4:110439267:T:C	110439267	NA,C	NA,T	NA,1	NA,inf	NA,inf	NA,0.445324	0.000215262	0.000430765
2	chr4:109984820:A:C	109984820	NA,C	NA,A	NA,1	NA,-inf	NA,inf	NA,0.45521	0.000215245	0.000430715
2	chr4:109860267:T:A	109860267	NA,A	NA,T	NA,1	NA,-inf	NA,inf	NA,0.450403	0.000215227	0.000430686
2	chr4:110090137:A:T	110090137	NA,T	NA,A	NA,1	NA,inf	NA,inf	NA,0.458824	0.000215221	0.000430545
2	chr4:110426335:CT:C	110426335	NA,C	NA,CT	NA,1	NA,inf	NA,inf	NA,0.445028	0.000215177	0.000430593
2	chr4:109598013:C:T	109598013	NA,T	NA,C	NA,1	NA,inf	NA,inf	NA,0.48452	0.000215156	0.000430227
2	chr4:110369861:T:C	110369861	NA,C	NA,T	NA,1	NA,-inf	NA,inf	NA,0.439578	0.000215034	0.000430293
2	chr4:110304403:G:A	110304403	NA,A	NA,G	NA,1	NA,inf	NA,inf	NA,0.456296	0.000215012	0.000430255
2	chr4:110427636:TTTG:T	110427636	NA,T	NA,TTTG	NA,1	NA,inf	NA,inf	NA,0.444031	0.000214894	0.000430028
2	chr4:109527501:C:G	109527501	NA,G	NA,C	NA,1	NA,inf	NA,inf	NA,0.455148	0.000214846	0.000429951
2	chr4:109990789:G:A	109990789	NA,A	NA,G	NA,1	NA,-inf	NA,inf	NA,0.451028	0.000214741	0.000429737
2	chr4:110448658:A:G	110448658	NA,G	NA,A	NA,1	NA,inf	NA,inf	NA,0.44618	0.000214312	0.000428851
2	chr4:109487954:T:C	109487954	NA,C	NA,T	NA,1	NA,inf	NA,inf	NA,0.444186	0.000214132	0.000428505
2	chr4:110197114:C:T	110197114	NA,T	NA,C	NA,1	NA,inf	NA,inf	NA,0.440958	0.000213984	0.000428183
2	chr4:110317280:T:C	110317280	C,C	T,T	1,1	inf,inf	inf,inf	0.686684,1.33284	0.000213962	0.000428063
2	chr4:110014784:T:C	110014784	NA,C	NA,T	NA,1	NA,inf	NA,inf	NA,0.432563	0.000213897	0.000428078
2	chr4:110023639:A:G	110023639	G,NA	A,NA	1,NA	-inf,NA	inf,NA	1.44369,NA	0.000213784	0.000427842
2	chr4:110212256:C:T	110212256	NA,T	NA,C	NA,1	NA,inf	NA,inf	NA,0.436538	0.000213388	0.000427015
2	chr4:109903416:C:T	109903416	NA,T	NA,C	NA,1	NA,-inf	NA,inf	NA,0.431352	0.000213299	0.000426835
2	chr4:110328205:G:T	110328205	NA,T	NA,G	NA,1	NA,-inf	NA,inf	NA,0.423947	0.000213171	0.000426611
2	chr4:109596723:TTC:T	109596723	T,NA	TTC,NA	1,NA	inf,NA	inf,NA	0.136353,NA	0.000213096	0.000426457
2	chr4:110347029:A:G	110347029	NA,G	NA,A	NA,1	NA,-inf	NA,inf	NA,0.436139	0.00021304	0.000426318
2	chr4:109556250:C:T	109556250	NA,T	NA,C	NA,1	NA,inf	NA,inf	NA,0.433516	0.000212949	0.000426143
2	chr4:110019550:G:A	110019550	NA,A	NA,G	NA,1	NA,inf	NA,inf	NA,0.429154	0.000212934	0.000426151
2	chr4:110357611:C:T	110357611	NA,T	NA,C	NA,1	NA,inf	NA,inf	NA,0.450179	0.000212862	0.000425949
2	chr4:109534702:G:C	109534702	NA,C	NA,G	NA,1	NA,inf	NA,inf	NA,0.439741	0.000212742	0.000425723
2	chr4:110390012:C:T	110390012	NA,T	NA,C	NA,1	NA,inf	NA,inf	NA,0.430205	0.000212684	0.000425603
2	chr4:110094088:A:C	110094088	NA,C	NA,A	NA,1	NA,-inf	NA,inf	NA,0.425239	0.000212658	0.000425593
2	chr4:110404974:T:A	110404974	NA,A	NA,T	NA,1	NA,inf	NA,inf	NA,0.443666	0.000212638	0.000425503
2	chr4:110399089:G:T	110399089	NA,T	NA,G	NA,1	NA,-inf	NA,inf	NA,0.429889	0.000212226	0.000424676
2	chr4:110445583:A:G	110445583	NA,G	NA,A	NA,1	NA,-inf	NA,inf	NA,0.420077	0.00021209	0.000424426
2	chr4:110243285:A:G	110243285	NA,G	NA,A	NA,1	NA,-inf	NA,inf	NA,0.477023	0.000211789	0.000423664
2	chr4:109885241:A:G	109885241	NA,G	NA,A	NA,1	NA,inf	NA,inf	NA,0.436472	0.000211714	0.000423639
2	chr4:109466617:G:A	109466617	NA,A	NA,G	NA,1	NA,inf	NA,inf	NA,0.433124	0.000211537	0.000423315
2	chr4:109549305:G:A	109549305	NA,A	NA,G	NA,1	NA,inf	NA,inf	NA,0.450999	0.000211435	0.000423141
2	chr4:110240252:G:C	110240252	NA,C	NA,G	NA,1	NA,-inf	NA,inf	NA,0.475018	0.000211252	0.000422592
2	chr4:110092103:G:T	110092103	NA,T	NA,G	NA,1	NA,-inf	NA,inf	NA,0.420025	0.000211167	0.000422609
2	chr4:110358371:G:C	110358371	NA,C	NA,G	NA,1	NA,-inf	NA,inf	NA,0.429335	0.000211136	0.000422507
2	chr4:110348807:AG:A	110348807	NA,A	NA,AG	NA,1	NA,inf	NA,inf	NA,0.429176	0.000211118	0.000422475
2	chr4:110002172:G:A	110002172	NA,A	NA,G	NA,1	NA,-inf	NA,inf	NA,0.449808	0.000210942	0.000422039
2	chr4:110452617:C:T	110452617	NA,T	NA,C	NA,1	NA,inf	NA,inf	NA,0.423486	0.000210916	0.000422088
2	chr4:109538342:A:G	109538342	NA,G	NA,A	NA,1	NA,inf	NA,inf	NA,0.432737	0.000210913	0.000422065
2	chr4:109487236:A:G	109487236	NA,G	NA,A	NA,1	NA,inf	NA,inf	NA,0.455451	0.000210708	0.000421677
2	chr4:109803606:G:A	109803606	NA,A	NA,G	NA,1	NA,inf	NA,inf	NA,0.442936	0.000210603	0.000421427
2	chr4:109735106:T:G	109735106	NA,G	NA,T	NA,1	NA,inf	NA,inf	NA,0.468819	0.00021052	0.000420929
2	chr4:110192101:A:G	110192101	NA,G	NA,A	NA,1	NA,-inf	NA,inf	NA,0.422087	0.000210391	0.000421022
2	chr4:109843952:G:A	109843952	NA,A	NA,G	NA,1	NA,inf	NA,inf	NA,0.42102	0.000210205	0.000420663
2	chr4:109538993:C:G	109538993	NA,G	NA,C	NA,1	NA,inf	NA,inf	NA,0.429966	0.000210034	0.000420305
2	chr4:109492472:T:C	109492472	NA,C	NA,T	NA,1	NA,inf	NA,inf	NA,0.429408	0.000210004	0.000420245
2	chr4:110287821:A:G	110287821	NA,G	NA,A	NA,1	NA,inf	NA,inf	NA,0.428969	0.000209891	0.000420002
2	chr4:109911989:A:C	109911989	NA,C	NA,A	NA,1	NA,inf	NA,inf	NA,0.413237	0.000209742	0.00041979
2	chr4:109540528:A:T	109540528	NA,T	NA,A	NA,1	NA,inf	NA,inf	NA,0.428257	0.000209567	0.00041937
2	chr4:110399939:G:C	110399939	NA,C	NA,G	NA,1	NA,-inf	NA,inf	NA,0.42051	0.000209483	0.000419198
2	chr4:109511570:C:T	109511570	NA,T	NA,C	NA,1	NA,inf	NA,inf	NA,0.427556	0.000209378	0.000418991
2	chr4:109505468:C:T	109505468	NA,T	NA,C	NA,1	NA,inf	NA,inf	NA,0.435317	0.000209377	0.000419006
2	chr4:110058483:T:C	110058483	NA,C	NA,T	NA,1	NA,-inf	NA,inf	NA,0.420119	0.000209354	0.000418969
2	chr4:110140853:T:C	110140853	NA,C	NA,T	NA,1	NA,inf	NA,inf	NA,0.416912	0.000209322	0.000418908
2	chr4:110216008:G:T	110216008	NA,T	NA,G	NA,1	NA,inf	NA,inf	NA,0.434165	0.000209302	0.000418794
2	chr4:109798916:C:T	109798916	NA,T	NA,C	NA,1	NA,-inf	NA,inf	NA,0.428973	0.000209224	0.000418674
2	chr4:110447546:C:T	110447546	NA,T	NA,C	NA,1	NA,inf	NA,inf	NA,0.423642	0.000209198	0.000418631
2	chr4:110446269:A:G	110446269	NA,G	NA,A	NA,1	NA,inf	NA,inf	NA,0.423092	0.000209048	0.00041833
2	chr4:109520496:G:A	109520496	NA,A	NA,G	NA,1	NA,inf	NA,inf	NA,0.426057	0.000208982	0.0004182
2	chr4:110280553:C:A	110280553	NA,A	NA,C	NA,1	NA,inf	NA,inf	NA,0.430945	0.000208891	0.000417983
2	chr4:110390120:T:C	110390120	NA,C	NA,T	NA,1	NA,inf	NA,inf	NA,0.434389	0.000208788	0.000417802
2	chr4:109520750:T:C	109520750	NA,C	NA,T	NA,1	NA,inf	NA,inf	NA,0.424823	0.000208646	0.000417528
2	chr4:109882342:T:C	109882342	NA,C	NA,T	NA,1	NA,inf	NA,inf	NA,0.425265	0.000208621	0.000417448
2	chr4:109515337:G:A	109515337	NA,A	NA,G	NA,1	NA,inf	NA,inf	NA,0.424621	0.000208578	0.00041739
2	chr4:110387349:C:T	110387349	NA,T	NA,C	NA,1	NA,-inf	NA,inf	NA,0.421207	0.000208526	0.000417288
2	chr4:110391078:G:A	110391078	NA,A	NA,G	NA,1	NA,inf	NA,inf	NA,0.433267	0.000208486	0.000417199
2	chr4:110246233:A:G	110246233	NA,G	NA,A	NA,1	NA,-inf	NA,inf	NA,0.407271	0.000208346	0.000416945
2	chr4:110367386:T:C	110367386	NA,C	NA,T	NA,1	NA,inf	NA,inf	NA,0.422113	0.000208307	0.000416847
2	chr4:109662878:C:T	109662878	T,NA	C,NA	1,NA	-inf,NA	inf,NA	1.37589,NA	0.00020826	0.000416762
2	chr4:109535139:T:C	109535139	NA,C	NA,T	NA,1	NA,inf	NA,inf	NA,0.423372	0.000208199	0.000416632
2	chr4:110371075:G:A	110371075	NA,A	NA,G	NA,1	NA,inf	NA,inf	NA,0.423009	0.00020818	0.000416586
2	chr4:109941489:A:G	109941489	NA,G	NA,A	NA,1	NA,-inf	NA,inf	NA,0.432972	0.000208049	0.000416357
2	chr4:109639127:A:G	109639127	NA,G	NA,A	NA,1	NA,-inf	NA,inf	NA,0.405938	0.000207944	0.000416114
2	chr4:110106013:T:C	110106013	NA,C	NA,T	NA,1	NA,-inf	NA,inf	NA,0.408117	0.000207386	0.00041501
2	chr4:109960119:T:C	109960119	NA,C	NA,T	NA,1	NA,inf	NA,inf	NA,0.403468	0.000207292	0.000414889
2	chr4:109598682:T:C	109598682	NA,C	NA,T	NA,1	NA,inf	NA,inf	NA,0.455209	0.00020727	0.000414475
2	chr4:110137482:T:C	110137482	NA,C	NA,T	NA,1	NA,inf	NA,inf	NA,0.421741	0.000207135	0.000414487
2	chr4:109874199:G:A	109874199	NA,A	NA,G	NA,1	NA,-inf	NA,inf	NA,0.407469	0.000207018	0.000414284
2	chr4:110139960:G:A	110139960	NA,A	NA,G	NA,1	NA,-inf	NA,inf	NA,0.408805	0.000206852	0.000413965
2	chr4:109742841:T:C	109742841	NA,C	NA,T	NA,1	NA,inf	NA,inf	NA,0.406091	0.00020682	0.00041388
2	chr4:110279975:T:C	110279975	NA,C	NA,T	NA,1	NA,inf	NA,inf	NA,0.423234	0.000206779	0.000413756
2	chr4:110389641:C:T	110389641	NA,T	NA,C	NA,1	NA,-inf	NA,inf	NA,0.409631	0.000206702	0.000413624
2	chr4:110383149:A:G	110383149	NA,G	NA,A	NA,1	NA,-inf	NA,inf	NA,0.409446	0.000206652	0.000413525
2	chr4:109591668:T:A	109591668	NA,A	NA,T	NA,1	NA,-inf	NA,inf	NA,0.418719	0.000206529	0.000413268
2	chr4:110228175:G:A	110228175	NA,A	NA,G	NA,1	NA,-inf	NA,inf	NA,0.407076	0.000206529	0.000413299
2	chr4:110341030:C:A	110341030	NA,A	NA,C	NA,1	NA,-inf	NA,inf	NA,0.407313	0.000206407	0.000413073
2	chr4:109990153:T:C	109990153	C,NA	T,NA	1,NA	inf,NA	inf,NA	2.02904,NA	0.00020639	0.000413027
2	chr4:110394176:G:A	110394176	NA,A	NA,G	NA,1	NA,inf	NA,inf	NA,0.425351	0.000206374	0.000412973
2	chr4:109636766:C:T	109636766	NA,T	NA,C	NA,1	NA,-inf	NA,inf	NA,0.400175	0.000206371	0.00041293
2	chr4:109466783:A:G	109466783	G,G	A,A	1,1	inf,-inf	inf,inf	0.733875,0.53289	0.000206348	0.000412894
2	chr4:110385032:G:A	110385032	NA,A	NA,G	NA,1	NA,inf	NA,inf	NA,0.414464	0.000206208	0.000412647
2	chr4:109458387:A:G	109458387	NA,G	NA,A	NA,1	NA,-inf	NA,inf	NA,0.41109	0.000206092	0.000412419
2	chr4:109486360:T:A	109486360	NA,A	NA,T	NA,1	NA,inf	NA,inf	NA,0.413867	0.000205822	0.000411878
2	chr4:109732097:C:T	109732097	NA,T	NA,C	NA,1	NA,inf	NA,inf	NA,0.450424	0.00020579	0.000411487
2	chr4:110359689:T:C	110359689	NA,C	NA,T	NA,1	NA,-inf	NA,inf	NA,0.401832	0.000205732	0.000411694
2	chr4:110295261:C:T	110295261	NA,T	NA,C	NA,1	NA,inf	NA,inf	NA,0.422255	0.00020556	0.000411323
2	chr4:109612379:A:G	109612379	NA,G	NA,A	NA,1	NA,-inf	NA,inf	NA,0.406455	0.000205447	0.000411116
2	chr4:110321810:T:A	110321810	A,NA	T,NA	1,NA	inf,NA	inf,NA	1.02738,NA	0.000205406	0.000411079
2	chr4:109801861:T:C	109801861	NA,C	NA,T	NA,1	NA,inf	NA,inf	NA,0.417645	0.000205282	0.000410793
2	chr4:110162811:C:T	110162811	NA,T	NA,C	NA,1	NA,inf	NA,inf	NA,0.418732	0.000205245	0.000410703
2	chr4:110340985:A:T	110340985	NA,T	NA,A	NA,1	NA,-inf	NA,inf	NA,0.406744	0.000204942	0.000410114
2	chr4:109801590:C:T	109801590	NA,T	NA,C	NA,1	NA,inf	NA,inf	NA,0.416229	0.000204917	0.000410061
2	chr4:110402136:CA:C	110402136	NA,C	NA,CA	NA,1	NA,inf	NA,inf	NA,0.409214	0.000204907	0.000410043
2	chr4:110050146:C:A	110050146	NA,A	NA,C	NA,1	NA,-inf	NA,inf	NA,0.425393	0.000204836	0.000409805
2	chr4:110049695:G:A	110049695	NA,A	NA,G	NA,1	NA,inf	NA,inf	NA,0.423432	0.000204779	0.000409741
2	chr4:109478147:G:A	109478147	NA,A	NA,G	NA,1	NA,inf	NA,inf	NA,0.417697	0.00020468	0.000409606
2	chr4:109699039:A:G	109699039	NA,G	NA,A	NA,1	NA,-inf	NA,inf	NA,0.417333	0.000204625	0.000409434
2	chr4:109817564:G:A	109817564	NA,A	NA,G	NA,1	NA,inf	NA,inf	NA,0.406506	0.000204504	0.00040927
2	chr4:110399742:A:G	110399742	G,G	A,A	1,1	-inf,inf	inf,inf	0.700071,0.773182	0.000204342	0.000408913
2	chr4:110139787:T:A	110139787	NA,A	NA,T	NA,1	NA,inf	NA,inf	NA,0.410372	0.000204243	0.0004087
2	chr4:110251880:G:C	110251880	NA,C	NA,G	NA,1	NA,inf	NA,inf	NA,0.410056	0.000204217	0.000408656
2	chr4:110098468:C:T	110098468	NA,T	NA,C	NA,1	NA,inf	NA,inf	NA,0.411361	0.000204205	0.000408634
2	chr4:109493886:C:T	109493886	NA,T	NA,C	NA,1	NA,-inf	NA,inf	NA,0.412954	0.000204191	0.000408598
2	chr4:109604329:G:A	109604329	NA,A	NA,G	NA,1	NA,inf	NA,inf	NA,0.453777	0.000204064	0.000408149
2	chr4:109539463:T:C	109539463	NA,C	NA,T	NA,1	NA,inf	NA,inf	NA,0.415107	0.000204022	0.000408291
2	chr4:110113444:G:A	110113444	NA,A	NA,G	NA,1	NA,-inf	NA,inf	NA,0.399405	0.0002039	0.000407998
2	chr4:109796380:G:A	109796380	NA,A	NA,G	NA,1	NA,inf	NA,inf	NA,0.396611	0.000203512	0.000407244
2	chr4:109946274:A:G	109946274	NA,G	NA,A	NA,1	NA,-inf	NA,inf	NA,0.393119	0.000203454	0.000407142
2	chr4:110356086:G:A	110356086	NA,A	NA,G	NA,1	NA,inf	NA,inf	NA,0.415069	0.000203438	0.000407094
2	chr4:110387489:T:G	110387489	NA,G	NA,T	NA,1	NA,inf	NA,inf	NA,0.403641	0.000203395	0.000407019
2	chr4:109939661:C:T	109939661	NA,T	NA,C	NA,1	NA,-inf	NA,inf	NA,0.415053	0.000203358	0.00040697
2	chr4:110442037:T:A	110442037	NA,A	NA,T	NA,1	NA,inf	NA,inf	NA,0.39497	0.000203225	0.000406698
2	chr4:109508346:C:T	109508346	NA,T	NA,C	NA,1	NA,inf	NA,inf	NA,0.403397	0.000202971	0.000406172
2	chr4:110419457:G:A	110419457	NA,A	NA,G	NA,1	NA,inf	NA,inf	NA,0.403895	0.000202932	0.000406083
2	chr4:110423858:A:G	110423858	G,NA	A,NA	1,NA	inf,NA	inf,NA	0.669824,NA	0.000202874	0.000405981
2	chr4:109469531:G:A	109469531	NA,A	NA,G	NA,1	NA,inf	NA,inf	NA,0.410717	0.000202863	0.000405972
2	chr4:109913898:A:T	109913898	NA,T	NA,A	NA,1	NA,inf	NA,inf	NA,0.395816	0.000202835	0.000405919
2	chr4:110279285:G:A	110279285	A,A	G,G	1,1	inf,inf	inf,inf	0.456676,1.59944	0.000202793	0.00040572
2	chr4:109911849:C:G	109911849	NA,G	NA,C	NA,1	NA,inf	NA,inf	NA,0.407906	0.00020277	0.000405778
2	chr4:109856005:A:G	109856005	NA,G	NA,A	NA,1	NA,-inf	NA,inf	NA,0.390155	0.00020264	0.000405516
2	chr4:110400973:A:G	110400973	NA,G	NA,A	NA,1	NA,-inf	NA,inf	NA,0.394632	0.000202506	0.000405246
2	chr4:110068964:G:A	110068964	NA,A	NA,G	NA,1	NA,-inf	NA,inf	NA,0.391884	0.000202443	0.000405153
2	chr4:110337633:A:G	110337633	NA,G	NA,A	NA,1	NA,-inf	NA,inf	NA,0.396986	0.00020232	0.000404867
2	chr4:110447388:A:G	110447388	NA,G	NA,A	NA,1	NA,inf	NA,inf	NA,0.401494	0.000202308	0.000404835
2	chr4:109690030:C:G	109690030	NA,G	NA,C	NA,1	NA,inf	NA,inf	NA,0.383026	0.000202302	0.000404865
2	chr4:109879254:G:A	109879254	NA,A	NA,G	NA,1	NA,inf	NA,inf	NA,0.410417	0.00020229	0.000404702
2	chr4:110388229:C:T	110388229	NA,T	NA,C	NA,1	NA,inf	NA,inf	NA,0.408945	0.000202106	0.000404433
2	chr4:109543163:G:A	109543163	NA,A	NA,G	NA,1	NA,inf	NA,inf	NA,0.407219	0.000201997	0.000404239
2	chr4:109760101:G:A	109760101	NA,A	NA,G	NA,1	NA,-inf	NA,inf	NA,0.403457	0.000201936	0.000404092
2	chr4:109661047:C:T	109661047	NA,T	NA,C	NA,1	NA,-inf	NA,inf	NA,0.399406	0.000201928	0.000404071
2	chr4:109682180:T:C	109682180	NA,C	NA,T	NA,1	NA,-inf	NA,inf	NA,0.39948	0.000201834	0.000403882
2	chr4:110389545:C:A	110389545	NA,A	NA,C	NA,1	NA,inf	NA,inf	NA,0.397841	0.000201833	0.000403893
2	chr4:110435065:C:A	110435065	A,A	C,C	1,1	-inf,-inf	inf,inf	1.53666,0.516093	0.000201792	0.000403818
2	chr4:109548855:G:A	109548855	NA,A	NA,G	NA,1	NA,inf	NA,inf	NA,0.391014	0.000201771	0.000403783
2	chr4:110112943:G:A	110112943	NA,A	NA,G	NA,1	NA,inf	NA,inf	NA,0.397201	0.000201763	0.000403798
2	chr4:109474889:C:T	109474889	NA,T	NA,C	NA,1	NA,inf	NA,inf	NA,0.406277	0.000201736	0.000403716
2	chr4:110386606:T:C	110386606	NA,C	NA,T	NA,1	NA,-inf	NA,inf	NA,0.395376	0.000201712	0.000403656
2	chr4:109461564:T:G	109461564	NA,G	NA,T	NA,1	NA,inf	NA,inf	NA,0.404916	0.000201392	0.000403028
2	chr4:110316883:C:T	110316883	T,T	C,C	1,1	-inf,inf	inf,inf	0.01479,1.5801	0.000201031	0.000402231
2	chr4:110418282:G:C	110418282	NA,C	NA,G	NA,1	NA,inf	NA,inf	NA,0.386087	0.00020095	0.000402147
2	chr4:110002537:T:G	110002537	NA,G	NA,T	NA,1	NA,inf	NA,inf	NA,0.383642	0.000200945	0.000402138
2	chr4:109952596:A:G	109952596	NA,G	NA,A	NA,1	NA,-inf	NA,inf	NA,0.401762	0.000200886	0.000402
2	chr4:109880001:G:A	109880001	NA,A	NA,G	NA,1	NA,-inf	NA,inf	NA,0.397621	0.00020077	0.000401757
2	chr4:110027243:G:C	110027243	NA,C	NA,G	NA,1	NA,-inf	NA,inf	NA,0.393747	0.000200687	0.000401599
2	chr4:110385703:A:AG	110385703	NA,AG	NA,A	NA,1	NA,inf	NA,inf	NA,0.393387	0.000200641	0.000401506
2	chr4:110318304:T:A	110318304	A,A	T,T	1,1	inf,inf	inf,inf	0.879305,1.12377	0.000200618	0.000401522
2	chr4:109772653:A:C	109772653	NA,C	NA,A	NA,1	NA,-inf	NA,inf	NA,0.371334	0.000200381	0.000401068
2	chr4:109728030:C:T	109728030	NA,T	NA,C	NA,1	NA,-inf	NA,inf	NA,0.400641	0.000200318	0.000400819
2	chr4:109698698:C:T	109698698	NA,T	NA,C	NA,1	NA,-inf	NA,inf	NA,0.384431	0.000200303	0.000400844
2	chr4:110030294:T:C	110030294	C,NA	T,NA	1,NA	-inf,NA	inf,NA	1.04808,NA	0.000200268	0.000400771
2	chr4:109467101:C:T	109467101	NA,T	NA,C	NA,1	NA,inf	NA,inf	NA,0.392664	0.000200243	0.000400713
2	chr4:110200962:C:G	110200962	NA,G	NA,C	NA,1	NA,inf	NA,inf	NA,0.392019	0.00020018	0.000400562
2	chr4:110369288:A:G	110369288	NA,G	NA,A	NA,1	NA,inf	NA,inf	NA,0.400953	0.000200154	0.000400528
2	chr4:109698652:G:C	109698652	NA,C	NA,G	NA,1	NA,-inf	NA,inf	NA,0.383627	0.00020007	0.000400377
2	chr4:110165725:G:GATGCATTC	110165725	NA,GATGCATTC	NA,G	NA,1	NA,inf	NA,inf	NA,0.393248	0.000200066	0.00040033
2	chr4:109954663:C:T	109954663	NA,T	NA,C	NA,1	NA,inf	NA,inf	NA,0.386225	0.00020005	0.000400308
2	chr4:109999143:A:G	109999143	NA,G	NA,A	NA,1	NA,inf	NA,inf	NA,0.380006	0.000200003	0.000400254
2	chr4:109990271:C:T	109990271	NA,T	NA,C	NA,1	NA,-inf	NA,inf	NA,0.406009	0.000199864	0.000399905
2	chr4:109889221:T:C	109889221	NA,C	NA,T	NA,1	NA,inf	NA,inf	NA,0.37819	0.000199841	0.000399969
2	chr4:109471700:T:C	109471700	NA,C	NA,T	NA,1	NA,inf	NA,inf	NA,0.391041	0.000199818	0.000399863
2	chr4:109575800:C:A	109575800	NA,A	NA,C	NA,1	NA,inf	NA,inf	NA,0.39165	0.000199671	0.000399612
2	chr4:110105037:C:CT	110105037	NA,CT	NA,C	NA,1	NA,-inf	NA,inf	NA,0.378275	0.000199606	0.000399431
2	chr4:109576247:A:G	109576247	NA,G	NA,A	NA,1	NA,inf	NA,inf	NA,0.384255	0.000199592	0.000399423
2	chr4:109550425:T:C	109550425	NA,C	NA,T	NA,1	NA,-inf	NA,inf	NA,0.380742	0.000199533	0.000399288
2	chr4:109688337:C:CTGA	109688337	NA,CTGA	NA,C	NA,1	NA,-inf	NA,inf	NA,0.389982	0.000199497	0.000399208
2	chr4:110419681:G:A	110419681	NA,A	NA,G	NA,1	NA,inf	NA,inf	NA,0.380123	0.000199439	0.000399122
2	chr4:110402038:A:T	110402038	T,T	A,A	1,1	inf,-inf	inf,inf	1.23513,0.426508	0.000199374	0.000398932
2	chr4:109586279:C:T	109586279	NA,T	NA,C	NA,1	NA,-inf	NA,inf	NA,0.382153	0.000199362	0.000398945
2	chr4:110010064:G:A	110010064	NA,A	NA,G	NA,1	NA,inf	NA,inf	NA,0.37832	0.000199345	0.000398953
2	chr4:110379384:T:C	110379384	NA,C	NA,T	NA,1	NA,inf	NA,inf	NA,0.396855	0.000199125	0.00039847
2	chr4:110387523:T:C	110387523	NA,C	NA,T	NA,1	NA,inf	NA,inf	NA,0.396623	0.000199009	0.000398235
2	chr4:110021162:T:C	110021162	NA,C	NA,T	NA,1	NA,inf	NA,inf	NA,0.387179	0.000199006	0.000398221
2	chr4:110087891:C:T	110087891	NA,T	NA,C	NA,1	NA,inf	NA,inf	NA,0.39327	0.000198773	0.000397741
2	chr4:109942852:G:T	109942852	NA,T	NA,G	NA,1	NA,-inf	NA,inf	NA,0.393049	0.000198724	0.000397675
2	chr4:110101198:C:T	110101198	NA,T	NA,C	NA,1	NA,-inf	NA,inf	NA,0.376396	0.00019863	0.000397495
2	chr4:110340624:C:T	110340624	NA,T	NA,C	NA,1	NA,inf	NA,inf	NA,0.382045	0.000198629	0.000397485
2	chr4:109513103:T:A	109513103	NA,A	NA,T	NA,1	NA,inf	NA,inf	NA,0.393638	0.000198575	0.000397391
2	chr4:110090446:T:C	110090446	NA,C	NA,T	NA,1	NA,inf	NA,inf	NA,0.392252	0.000198515	0.000397225
2	chr4:110430664:A:G	110430664	NA,G	NA,A	NA,1	NA,inf	NA,inf	NA,0.376123	0.000198433	0.000397109
2	chr4:109956364:C:T	109956364	NA,T	NA,C	NA,1	NA,-inf	NA,inf	NA,0.395076	0.000198373	0.000396994
2	chr4:110277768:T:G	110277768	G,G	T,T	1,1	inf,-inf	inf,inf	1.22728,0.256702	0.000198242	0.000396745
2	chr4:110039321:C:T	110039321	NA,T	NA,C	NA,1	NA,-inf	NA,inf	NA,0.393236	0.000198175	0.000396552
2	chr4:110139426:T:C	110139426	C,NA	T,NA	1,NA	inf,NA	inf,NA	1.25102,NA	0.000198168	0.00039654
2	chr4:110046496:C:T	110046496	NA,T	NA,C	NA,1	NA,-inf	NA,inf	NA,0.377119	0.000198146	0.000396541
2	chr4:110388814:G:A	110388814	NA,A	NA,G	NA,1	NA,inf	NA,inf	NA,0.382925	0.000198125	0.000396473
2	chr4:109493728:C:A	109493728	NA,A	NA,C	NA,1	NA,inf	NA,inf	NA,0.391413	0.000198048	0.000396335
2	chr4:109997820:A:G	109997820	NA,G	NA,A	NA,1	NA,inf	NA,inf	NA,0.371855	0.000197951	0.000396148
2	chr4:110116198:T:C	110116198	NA,C	NA,T	NA,1	NA,inf	NA,inf	NA,0.383744	0.00019787	0.000395949
2	chr4:110281203:T:C	110281203	NA,C	NA,T	NA,1	NA,inf	NA,inf	NA,0.388018	0.000197787	0.000395769
2	chr4:110392206:T:G	110392206	NA,G	NA,T	NA,1	NA,inf	NA,inf	NA,0.381071	0.000197569	0.00039536
2	chr4:109790791:G:A	109790791	NA,A	NA,G	NA,1	NA,-inf	NA,inf	NA,0.385374	0.000197449	0.000395112
2	chr4:109974277:A:G	109974277	NA,G	NA,A	NA,1	NA,inf	NA,inf	NA,0.388372	0.000197348	0.000394887
2	chr4:109786077:A:C	109786077	NA,C	NA,A	NA,1	NA,-inf	NA,inf	NA,0.38502	0.000197343	0.0003949
2	chr4:110236385:C:G	110236385	NA,G	NA,C	NA,1	NA,inf	NA,inf	NA,0.387868	0.000197327	0.000394861
2	chr4:110392304:C:T	110392304	NA,T	NA,C	NA,1	NA,inf	NA,inf	NA,0.379812	0.000197262	0.000394744
2	chr4:109745916:A:T	109745916	NA,T	NA,A	NA,1	NA,-inf	NA,inf	NA,0.385308	0.000197193	0.000394595
2	chr4:109539271:A:AT	109539271	NA,AT	NA,A	NA,1	NA,inf	NA,inf	NA,0.387645	0.000197138	0.000394516
2	chr4:109467098:G:A	109467098	NA,A	NA,G	NA,1	NA,inf	NA,inf	NA,0.387781	0.000197111	0.000394461
2	chr4:110428518:A:C	110428518	NA,C	NA,A	NA,1	NA,inf	NA,inf	NA,0.370452	0.000197026	0.000394293
2	chr4:109671220:A:G	109671220	NA,G	NA,A	NA,1	NA,-inf	NA,inf	NA,0.380032	0.000196996	0.000394204
2	chr4:109744073:T:C	109744073	NA,C	NA,T	NA,1	NA,-inf	NA,inf	NA,0.381034	0.000196979	0.00039414
2	chr4:110395008:A:G	110395008	NA,G	NA,A	NA,1	NA,inf	NA,inf	NA,0.37856	0.000196971	0.000394163
2	chr4:109694675:G:A	109694675	NA,A	NA,G	NA,1	NA,inf	NA,inf	NA,0.393965	0.000196948	0.0003941
2	chr4:109571092:A:G	109571092	NA,G	NA,A	NA,1	NA,inf	NA,inf	NA,0.40207	0.000196911	0.000394065
2	chr4:109489762:G:A	109489762	NA,A	NA,G	NA,1	NA,inf	NA,inf	NA,0.373446	0.000196904	0.000394031
2	chr4:109479506:G:A	109479506	NA,A	NA,G	NA,1	NA,inf	NA,inf	NA,0.379034	0.00019685	0.000393925
2	chr4:110441787:G:A	110441787	A,A	G,G	1,1	inf,inf	inf,inf	1.21637,0.423478	0.000196765	0.000393758
2	chr4:110095535:T:A	110095535	NA,A	NA,T	NA,1	NA,inf	NA,inf	NA,0.380587	0.000196698	0.000393614
2	chr4:110310449:G:A	110310449	NA,A	NA,G	NA,1	NA,inf	NA,inf	NA,0.386691	0.00019666	0.000393536
2	chr4:110428983:G:A	110428983	NA,A	NA,G	NA,1	NA,inf	NA,inf	NA,0.368742	0.000196606	0.000393453
2	chr4:109911514:G:A	109911514	NA,A	NA,G	NA,1	NA,inf	NA,inf	NA,0.369498	0.000196217	0.000392676
2	chr4:110178030:G:A	110178030	NA,A	NA,G	NA,1	NA,inf	NA,inf	NA,0.375821	0.00019609	0.000392373
2	chr4:109826708:C:T	109826708	NA,T	NA,C	NA,1	NA,inf	NA,inf	NA,0.380909	0.000196056	0.00039232
2	chr4:110291960:G:A	110291960	NA,A	NA,G	NA,1	NA,inf	NA,inf	NA,0.383019	0.000196009	0.000392235
2	chr4:110428888:G:A	110428888	NA,A	NA,G	NA,1	NA,inf	NA,inf	NA,0.36594	0.000195921	0.000392082
2	chr4:109926430:C:T	109926430	NA,T	NA,C	NA,1	NA,-inf	NA,inf	NA,0.382842	0.000195866	0.00039198
2	chr4:110446186:A:G	110446186	NA,G	NA,A	NA,1	NA,inf	NA,inf	NA,0.368435	0.000195814	0.000391843
2	chr4:110132470:AAG:A	110132470	NA,A	NA,AAG	NA,1	NA,-inf	NA,inf	NA,0.365857	0.000195729	0.000391706
2	chr4:109880155:G:A	109880155	NA,A	NA,G	NA,1	NA,inf	NA,inf	NA,0.379124	0.000195632	0.00039147
2	chr4:109797786:G:A	109797786	A,A	G,G	1,1	inf,inf	inf,inf	0.524977,1.13159	0.000195531	0.000391371
2	chr4:109597897:C:T	109597897	NA,T	NA,C	NA,1	NA,inf	NA,inf	NA,0.408376	0.000195526	0.000391013
2	chr4:110321729:C:T	110321729	NA,T	NA,C	NA,1	NA,-inf	NA,inf	NA,0.357398	0.000195523	0.000391292
2	chr4:109947911:T:G	109947911	NA,G	NA,T	NA,1	NA,-inf	NA,inf	NA,0.379573	0.000195433	0.00039109
2	chr4:110296077:A:G	110296077	G,NA	A,NA	1,NA	-inf,NA	inf,NA	1.01947,NA	0.000195366	0.000390958
2	chr4:110068324:A:G	110068324	NA,G	NA,A	NA,1	NA,inf	NA,inf	NA,0.384328	0.000195331	0.000390832
2	chr4:110009057:A:G	110009057	NA,G	NA,A	NA,1	NA,inf	NA,inf	NA,0.361394	0.000195325	0.000390894
2	chr4:109843451:C:T	109843451	NA,T	NA,C	NA,1	NA,-inf	NA,inf	NA,0.375808	0.000195241	0.000390697
2	chr4:109762517:C:T	109762517	NA,T	NA,C	NA,1	NA,-inf	NA,inf	NA,0.37454	0.000194836	0.000389885
2	chr4:109476003:T:TC	109476003	NA,TC	NA,T	NA,1	NA,inf	NA,inf	NA,0.364334	0.000194693	0.000389608
2	chr4:110441952:C:T	110441952	T,T	C,C	1,1	inf,inf	inf,inf	1.18794,0.460526	0.00019451	0.000389245
2	chr4:110178583:G:A	110178583	NA,A	NA,G	NA,1	NA,inf	NA,inf	NA,0.36888	0.000194407	0.000389006
2	chr4:110006851:G:A	110006851	NA,A	NA,G	NA,1	NA,inf	NA,inf	NA,0.414329	0.000194335	0.000388842
2	chr4:109947362:T:C	109947362	NA,C	NA,T	NA,1	NA,inf	NA,inf	NA,0.361551	0.000194306	0.000388853
2	chr4:110444252:T:C	110444252	NA,C	NA,T	NA,1	NA,inf	NA,inf	NA,0.359151	0.000194251	0.00038874
2	chr4:110414038:A:G	110414038	NA,G	NA,A	NA,1	NA,inf	NA,inf	NA,0.358284	0.000194075	0.000388389
2	chr4:109594203:G:A	109594203	NA,A	NA,G	NA,1	NA,inf	NA,inf	NA,0.401217	0.000193892	0.000387742
2	chr4:110130741:A:G	110130741	NA,G	NA,A	NA,1	NA,-inf	NA,inf	NA,0.346305	0.000193682	0.000387637
2	chr4:110094239:A:C	110094239	NA,C	NA,A	NA,1	NA,-inf	NA,inf	NA,0.357015	0.000193655	0.000387545
2	chr4:109954968:G:A	109954968	NA,A	NA,G	NA,1	NA,inf	NA,inf	NA,0.357716	0.000193634	0.000387473
2	chr4:109715056:CTGACT:C	109715056	NA,C	NA,CTGACT	NA,1	NA,-inf	NA,inf	NA,0.35727	0.0001936	0.000387431
2	chr4:109667122:C:T	109667122	NA,T	NA,C	NA,1	NA,-inf	NA,inf	NA,0.365381	0.000193548	0.000387305
2	chr4:110133576:G:A	110133576	NA,A	NA,G	NA,1	NA,-inf	NA,inf	NA,0.382593	0.000193442	0.000387023
2	chr4:110071026:C:T	110071026	NA,T	NA,C	NA,1	NA,-inf	NA,inf	NA,0.355666	0.000193421	0.000387094
2	chr4:109693616:C:T	109693616	NA,T	NA,C	NA,1	NA,inf	NA,inf	NA,0.405027	0.000193381	0.000386663
2	chr4:109763631:A:G	109763631	NA,G	NA,A	NA,1	NA,-inf	NA,inf	NA,0.367781	0.000193233	0.000386678
2	chr4:109911026:G:A	109911026	NA,A	NA,G	NA,1	NA,inf	NA,inf	NA,0.357287	0.00019321	0.000386657
2	chr4:110388086:A:G	110388086	G,G	A,A	1,1	-inf,inf	inf,inf	1.35611,0.344703	0.000193142	0.000386505
2	chr4:110274046:A:G	110274046	NA,G	NA,A	NA,1	NA,inf	NA,inf	NA,0.368787	0.000193125	0.000386441
2	chr4:109516777:C:T	109516777	T,T	C,C	1,1	-inf,inf	inf,inf	0.769696,0.345207	0.000193073	0.000386359
2	chr4:110038349:C:G	110038349	NA,G	NA,C	NA,1	NA,-inf	NA,inf	NA,0.354973	0.000192719	0.000385679
2	chr4:110306960:C:T	110306960	NA,T	NA,C	NA,1	NA,inf	NA,inf	NA,0.369035	0.000192619	0.000385453
2	chr4:109910253:C:T	109910253	NA,T	NA,C	NA,1	NA,inf	NA,inf	NA,0.354013	0.000192513	0.000385263
2	chr4:110191843:C:G	110191843	NA,G	NA,C	NA,1	NA,inf	NA,inf	NA,0.35864	0.00019245	0.000385113
2	chr4:110096388:G:A	110096388	NA,A	NA,G	NA,1	NA,-inf	NA,inf	NA,0.352832	0.000192393	0.000385018
2	chr4:109777293:T:C	109777293	NA,C	NA,T	NA,1	NA,-inf	NA,inf	NA,0.363794	0.000192309	0.000384829
2	chr4:109781238:T:C	109781238	NA,C	NA,T	NA,1	NA,-inf	NA,inf	NA,0.363196	0.000192171	0.000384552
2	chr4:109799830:T:C	109799830	NA,C	NA,T	NA,1	NA,-inf	NA,inf	NA,0.362876	0.000192077	0.000384363
2	chr4:110320975:A:G	110320975	NA,G	NA,A	NA,1	NA,inf	NA,inf	NA,0.356901	0.00019199	0.000384187
2	chr4:109837251:T:C	109837251	NA,C	NA,T	NA,1	NA,-inf	NA,inf	NA,0.367389	0.000191951	0.000384095
2	chr4:109604310:C:T	109604310	NA,T	NA,C	NA,1	NA,inf	NA,inf	NA,0.391452	0.000191851	0.000383678
2	chr4:109775820:T:A	109775820	NA,A	NA,T	NA,1	NA,-inf	NA,inf	NA,0.361679	0.00019182	0.00038385
2	chr4:109766113:G:A	109766113	NA,A	NA,G	NA,1	NA,-inf	NA,inf	NA,0.337833	0.00019181	0.000383907
2	chr4:109774100:T:C	109774100	NA,C	NA,T	NA,1	NA,-inf	NA,inf	NA,0.361624	0.000191807	0.000383824
2	chr4:109776631:G:C	109776631	NA,C	NA,G	NA,1	NA,-inf	NA,inf	NA,0.361624	0.000191807	0.000383824
2	chr4:109780631:G:A	109780631	NA,A	NA,G	NA,1	NA,-inf	NA,inf	NA,0.361624	0.000191807	0.000383824
2	chr4:109784472:A:G	109784472	NA,G	NA,A	NA,1	NA,-inf	NA,inf	NA,0.36145	0.000191767	0.000383745
2	chr4:109779693:A:C	109779693	NA,C	NA,A	NA,1	NA,-inf	NA,inf	NA,0.36124	0.000191718	0.000383647
2	chr4:109775063:T:C	109775063	NA,C	NA,T	NA,1	NA,-inf	NA,inf	NA,0.361057	0.000191675	0.000383561
2	chr4:109779805:A:G	109779805	NA,G	NA,A	NA,1	NA,-inf	NA,inf	NA,0.360854	0.00019163	0.00038347
2	chr4:109778274:T:C	109778274	NA,C	NA,T	NA,1	NA,-inf	NA,inf	NA,0.360739	0.000191527	0.000383262
2	chr4:110312423:A:T	110312423	NA,T	NA,A	NA,1	NA,-inf	NA,inf	NA,0.36026	0.000191518	0.000383247
2	chr4:109776288:G:T	109776288	NA,T	NA,G	NA,1	NA,-inf	NA,inf	NA,0.360366	0.000191517	0.000383245
2	chr4:110196255:A:T	110196255	NA,T	NA,A	NA,1	NA,-inf	NA,inf	NA,0.345909	0.000191443	0.000383128
2	chr4:110400518:C:T	110400518	T,T	C,C	1,1	-inf,inf	inf,inf	1.37087,0.304768	0.000191341	0.000382901
2	chr4:110103603:T:C	110103603	NA,C	NA,T	NA,1	NA,-inf	NA,inf	NA,0.324621	0.000191213	0.000382746
2	chr4:110275607:C:G	110275607	G,G	C,C	1,1	inf,-inf	inf,inf	1.1882,0.287126	0.000191203	0.000382661
2	chr4:109607160:C:T	109607160	NA,T	NA,C	NA,1	NA,-inf	NA,inf	NA,0.348636	0.000191193	0.0003826
2	chr4:110099208:C:T	110099208	T,T	C,C	1,1	-inf,inf	inf,inf	0.210594,1.44956	0.000191082	0.000382004
2	chr4:109872879:G:A	109872879	NA,A	NA,G	NA,1	NA,-inf	NA,inf	NA,0.343211	0.000190894	0.000382017
2	chr4:109722770:T:A	109722770	NA,A	NA,T	NA,1	NA,inf	NA,inf	NA,0.344516	0.000190863	0.000381949
2	chr4:110153306:TATAC:T	110153306	NA,T	NA,TATAC	NA,1	NA,inf	NA,inf	NA,0.351058	0.000190706	0.000381588
2	chr4:110112780:A:T	110112780	NA,T	NA,A	NA,1	NA,-inf	NA,inf	NA,0.334075	0.000190697	0.000381661
2	chr4:110400495:T:C	110400495	NA,C	NA,T	NA,1	NA,inf	NA,inf	NA,0.351432	0.00019053	0.000381271
2	chr4:110115181:G:A	110115181	NA,A	NA,G	NA,1	NA,-inf	NA,inf	NA,0.364175	0.000190526	0.000381222
2	chr4:109460241:G:T	109460241	NA,T	NA,G	NA,1	NA,inf	NA,inf	NA,0.35181	0.00019041	0.000381038
2	chr4:110438547:T:C	110438547	NA,C	NA,T	NA,1	NA,inf	NA,inf	NA,0.348573	0.000190346	0.000380901
2	chr4:109794043:T:C	109794043	NA,C	NA,T	NA,1	NA,-inf	NA,inf	NA,0.350134	0.000190157	0.000380536
2	chr4:109740781:G:A	109740781	NA,A	NA,G	NA,1	NA,inf	NA,inf	NA,0.341799	0.000190085	0.000380374
2	chr4:109829867:T:G	109829867	NA,G	NA,T	NA,1	NA,inf	NA,inf	NA,0.355236	0.000190062	0.000380329
2	chr4:109895945:T:C	109895945	NA,C	NA,T	NA,1	NA,-inf	NA,inf	NA,0.36028	0.000190031	0.00038028
2	chr4:109775993:A:G	109775993	NA,G	NA,A	NA,1	NA,-inf	NA,inf	NA,0.353573	0.000189977	0.000380164
2	chr4:110395998:C:T	110395998	NA,T	NA,C	NA,1	NA,inf	NA,inf	NA,0.348461	0.00018997	0.000380154
2	chr4:109912028:C:T	109912028	T,NA	C,NA	1,NA	inf,NA	inf,NA	1.5815,NA	0.000189904	0.000380009
2	chr4:109573309:C:T	109573309	NA,T	NA,C	NA,1	NA,-inf	NA,inf	NA,0.337147	0.000189869	0.000379958
2	chr4:109817269:A:G	109817269	NA,G	NA,A	NA,1	NA,-inf	NA,inf	NA,0.339281	0.000189843	0.00037991
2	chr4:109773473:G:A	109773473	NA,A	NA,G	NA,1	NA,-inf	NA,inf	NA,0.352995	0.000189837	0.000379882
2	chr4:110142102:G:A	110142102	NA,A	NA,G	NA,1	NA,-inf	NA,inf	NA,0.326951	0.000189799	0.000379854
2	chr4:110273886:C:T	110273886	NA,T	NA,C	NA,1	NA,inf	NA,inf	NA,0.353746	0.000189743	0.000379677
2	chr4:110114077:T:C	110114077	C,C	T,T	1,1	inf,-inf	inf,inf	3.01796,0.0589174	0.000189516	0.000379262
2	chr4:110009957:A:G	110009957	NA,G	NA,A	NA,1	NA,-inf	NA,inf	NA,0.349796	0.000189428	0.000379062
2	chr4:110430068:G:A	110430068	A,A	G,G	1,1	-inf,-inf	inf,inf	1.3648,0.516063	0.000189362	0.000378935
2	chr4:110039514:C:T	110039514	NA,T	NA,C	NA,1	NA,-inf	NA,inf	NA,0.345299	0.000189212	0.000378597
2	chr4:110379700:G:C	110379700	NA,C	NA,G	NA,1	NA,inf	NA,inf	NA,0.344739	0.000189148	0.000378509
2	chr4:110300470:G:T	110300470	NA,T	NA,G	NA,1	NA,inf	NA,inf	NA,0.354467	0.000189114	0.000378422
2	chr4:110099258:TA:T	110099258	T,T	TA,TA	1,1	-inf,inf	inf,inf	0.214694,1.43982	0.000189045	0.000377932
2	chr4:110209323:T:A	110209323	NA,A	NA,T	NA,1	NA,inf	NA,inf	NA,0.348801	0.000188751	0.000377688
2	chr4:110071766:T:C	110071766	NA,C	NA,T	NA,1	NA,-inf	NA,inf	NA,0.335048	0.000188653	0.000377551
2	chr4:109552636:G:A	109552636	NA,A	NA,G	NA,1	NA,-inf	NA,inf	NA,0.345816	0.000188529	0.000377234
2	chr4:110107576:T:C	110107576	C,C	T,T	1,1	-inf,inf	inf,inf	1.14162,0.309575	0.000188317	0.000376505
2	chr4:110123180:T:C	110123180	NA,C	NA,T	NA,1	NA,-inf	NA,inf	NA,0.339023	0.000188237	0.000376662
2	chr4:109932081:A:C	109932081	NA,C	NA,A	NA,1	NA,-inf	NA,inf	NA,0.347505	0.00018808	0.000376377
2	chr4:109677374:A:C	109677374	NA,C	NA,A	NA,1	NA,-inf	NA,inf	NA,0.341508	0.000188044	0.000376293
2	chr4:110447007:A:T	110447007	T,T	A,A	1,1	inf,inf	inf,inf	1.18971,0.430732	0.000187761	0.000375742
2	chr4:109910479:C:T	109910479	NA,T	NA,C	NA,1	NA,inf	NA,inf	NA,0.33194	0.000187466	0.000375164
2	chr4:110257678:C:T	110257678	NA,T	NA,C	NA,1	NA,inf	NA,inf	NA,0.339734	0.000187389	0.000374985
2	chr4:110395961:T:C	110395961	NA,C	NA,T	NA,1	NA,inf	NA,inf	NA,0.337046	0.000187301	0.00037481
2	chr4:110089150:ATTTAT:A	110089150	A,NA	ATTTAT,NA	1,NA	inf,NA	inf,NA	0.632647,NA	0.000187275	0.000374724
2	chr4:110067792:A:G	110067792	NA,G	NA,A	NA,1	NA,inf	NA,inf	NA,0.378616	0.000187191	0.000374425
2	chr4:110369917:T:TTGC	110369917	NA,TTGC	NA,T	NA,1	NA,inf	NA,inf	NA,0.335624	0.000187054	0.000374319
2	chr4:109564219:G:A	109564219	NA,A	NA,G	NA,1	NA,inf	NA,inf	NA,0.32991	0.000187017	0.000374258
2	chr4:110199010:A:G	110199010	G,G	A,A	1,1	inf,-inf	inf,inf	0.368867,1.03896	0.000186927	0.00037414
2	chr4:110246825:G:C	110246825	C,C	G,G	1,1	inf,inf	inf,inf	0.0182664,1.56745	0.000186885	0.000373909
2	chr4:109610179:C:T	109610179	NA,T	NA,C	NA,1	NA,inf	NA,inf	NA,0.32917	0.000186763	0.000373751
2	chr4:110189804:T:TA	110189804	NA,TA	NA,T	NA,1	NA,inf	NA,inf	NA,0.333276	0.000186729	0.000373666
2	chr4:110264924:G:A	110264924	NA,A	NA,G	NA,1	NA,-inf	NA,inf	NA,0.313665	0.000186539	0.000373325
2	chr4:110273856:C:T	110273856	NA,T	NA,C	NA,1	NA,inf	NA,inf	NA,0.333008	0.000186527	0.000373264
2	chr4:110412334:A:G	110412334	NA,G	NA,A	NA,1	NA,inf	NA,inf	NA,0.325371	0.000186507	0.000373244
2	chr4:110167389:C:A	110167389	NA,A	NA,C	NA,1	NA,-inf	NA,inf	NA,0.309526	0.000186472	0.000373192
2	chr4:109779911:G:A	109779911	NA,A	NA,G	NA,1	NA,-inf	NA,inf	NA,0.338038	0.000186454	0.000373112
2	chr4:110116093:A:C	110116093	C,C	A,A	1,1	inf,-inf	inf,inf	2.12845,0.349501	0.000186338	0.000372772
2	chr4:109958747:G:A	109958747	NA,A	NA,G	NA,1	NA,inf	NA,inf	NA,0.327627	0.000186305	0.000372809
2	chr4:109825275:G:C	109825275	NA,C	NA,G	NA,1	NA,inf	NA,inf	NA,0.338219	0.000186291	0.000372783
2	chr4:109655741:G:A	109655741	NA,A	NA,G	NA,1	NA,inf	NA,inf	NA,0.327069	0.000186265	0.000372742
2	chr4:110395362:A:G	110395362	NA,G	NA,A	NA,1	NA,inf	NA,inf	NA,0.332254	0.000186231	0.000372671
2	chr4:109637082:G:C	109637082	NA,C	NA,G	NA,1	NA,inf	NA,inf	NA,0.328123	0.000186225	0.000372665
2	chr4:110396129:C:T	110396129	NA,T	NA,C	NA,1	NA,inf	NA,inf	NA,0.331099	0.000186114	0.00037244
2	chr4:110379370:C:G	110379370	NA,G	NA,C	NA,1	NA,inf	NA,inf	NA,0.33082	0.000186069	0.00037235
2	chr4:109841449:GTCT:G	109841449	NA,G	NA,GTCT	NA,1	NA,-inf	NA,inf	NA,0.333766	0.000186033	0.000372273
2	chr4:109760984:G:C	109760984	NA,C	NA,G	NA,1	NA,-inf	NA,inf	NA,0.335655	0.000185954	0.000372114
2	chr4:110395804:T:C	110395804	NA,C	NA,T	NA,1	NA,inf	NA,inf	NA,0.33014	0.000185739	0.000371684
2	chr4:109898290:C:T	109898290	NA,T	NA,C	NA,1	NA,-inf	NA,inf	NA,0.309096	0.000185735	0.000371742
2	chr4:110393651:G:C	110393651	C,C	G,G	1,1	-inf,inf	inf,inf	1.40355,0.226425	0.000185712	0.000371639
2	chr4:109794535:T:C	109794535	NA,C	NA,T	NA,1	NA,-inf	NA,inf	NA,0.310948	0.000185634	0.000371543
2	chr4:109796495:G:A	109796495	NA,A	NA,G	NA,1	NA,-inf	NA,inf	NA,0.310875	0.000185617	0.000371509
2	chr4:110348068:A:T	110348068	NA,T	NA,A	NA,1	NA,inf	NA,inf	NA,0.325892	0.000185585	0.000371385
2	chr4:110017518:A:T	110017518	NA,T	NA,A	NA,1	NA,-inf	NA,inf	NA,0.331621	0.000185431	0.000371066
2	chr4:110269167:C:A	110269167	NA,A	NA,C	NA,1	NA,inf	NA,inf	NA,0.333938	0.000185351	0.000370889
2	chr4:109686398:C:G	109686398	NA,G	NA,C	NA,1	NA,-inf	NA,inf	NA,0.328788	0.000185305	0.000370813
2	chr4:109768781:T:C	109768781	NA,C	NA,T	NA,1	NA,-inf	NA,inf	NA,0.309111	0.000185271	0.000370817
2	chr4:110096407:G:A	110096407	NA,A	NA,G	NA,1	NA,inf	NA,inf	NA,0.348625	0.000185244	0.000370683
2	chr4:110134365:G:C	110134365	NA,C	NA,G	NA,1	NA,inf	NA,inf	NA,0.325339	0.000185	0.000370244
2	chr4:109628903:A:G	109628903	NA,G	NA,A	NA,1	NA,inf	NA,inf	NA,0.316731	0.000184798	0.000369812
2	chr4:109527728:C:CATCACTCCA	109527728	NA,CATCACTCCA	NA,C	NA,1	NA,-inf	NA,inf	NA,0.319974	0.000184777	0.000369772
2	chr4:109898814:G:A	109898814	NA,A	NA,G	NA,1	NA,inf	NA,inf	NA,0.314339	0.000184732	0.000369665
2	chr4:110425759:A:G	110425759	NA,G	NA,A	NA,1	NA,-inf	NA,inf	NA,0.317196	0.000184725	0.000369666
2	chr4:110400524:G:T	110400524	NA,T	NA,G	NA,1	NA,inf	NA,inf	NA,0.333936	0.000184672	0.00036955
2	chr4:110151162:T:C	110151162	NA,C	NA,T	NA,1	NA,inf	NA,inf	NA,0.318348	0.000184438	0.000369104
2	chr4:110327981:T:A	110327981	NA,A	NA,T	NA,1	NA,inf	NA,inf	NA,0.326276	0.000184421	0.000369042
2	chr4:109849609:AT:A	109849609	NA,A	NA,AT	NA,1	NA,-inf	NA,inf	NA,0.316509	0.000184406	0.000369042
2	chr4:110172766:T:C	110172766	NA,C	NA,T	NA,1	NA,-inf	NA,inf	NA,0.316822	0.000184363	0.000368944
2	chr4:109952954:T:C	109952954	NA,C	NA,T	NA,1	NA,-inf	NA,inf	NA,0.330899	0.000184275	0.000368777
2	chr4:110233450:G:T	110233450	NA,T	NA,G	NA,1	NA,inf	NA,inf	NA,0.322529	0.000184146	0.000368499
2	chr4:110363162:A:C	110363162	NA,C	NA,A	NA,1	NA,-inf	NA,inf	NA,0.315307	0.000184059	0.000368329
2	chr4:109905440:G:A	109905440	NA,A	NA,G	NA,1	NA,-inf	NA,inf	NA,0.314379	0.000184049	0.000368324
2	chr4:109956417:TA:T	109956417	NA,T	NA,TA	NA,1	NA,-inf	NA,inf	NA,0.319412	0.000184035	0.00036829
2	chr4:109603521:G:A	109603521	NA,A	NA,G	NA,1	NA,inf	NA,inf	NA,0.354922	0.000183906	0.000367807
2	chr4:109769181:T:C	109769181	NA,C	NA,T	NA,1	NA,inf	NA,inf	NA,0.314593	0.000183881	0.000367981
2	chr4:109638465:G:A	109638465	NA,A	NA,G	NA,1	NA,inf	NA,inf	NA,0.317027	0.00018382	0.000367853
2	chr4:109947787:T:A	109947787	NA,A	NA,T	NA,1	NA,-inf	NA,inf	NA,0.318152	0.000183767	0.000367755
2	chr4:109461768:A:G	109461768	NA,G	NA,A	NA,1	NA,inf	NA,inf	NA,0.320208	0.000183484	0.000367179
2	chr4:110369582:G:T	110369582	NA,T	NA,G	NA,1	NA,inf	NA,inf	NA,0.31924	0.000183477	0.000367163
2	chr4:110138026:T:C	110138026	NA,C	NA,T	NA,1	NA,inf	NA,inf	NA,0.313853	0.000183356	0.000366918
2	chr4:109790007:T:C	109790007	NA,C	NA,T	NA,1	NA,-inf	NA,inf	NA,0.323621	0.000183343	0.000366886
2	chr4:109862106:G:A	109862106	NA,A	NA,G	NA,1	NA,-inf	NA,inf	NA,0.322403	0.000183287	0.00036678
2	chr4:109825738:G:A	109825738	NA,A	NA,G	NA,1	NA,-inf	NA,inf	NA,0.312229	0.000183278	0.000366768
2	chr4:109878866:A:T	109878866	NA,T	NA,A	NA,1	NA,inf	NA,inf	NA,0.329402	0.000183242	0.000366675
2	chr4:109723302:C:CT	109723302	NA,CT	NA,C	NA,1	NA,inf	NA,inf	NA,0.346113	0.000183191	0.00036661
2	chr4:110383660:C:T	110383660	NA,T	NA,C	NA,1	NA,-inf	NA,inf	NA,0.309578	0.000183095	0.000366404
2	chr4:110148354:G:A	110148354	NA,A	NA,G	NA,1	NA,-inf	NA,inf	NA,0.338802	0.000183066	0.00036625
2	chr4:110087832:A:T	110087832	T,T	A,A	1,1	inf,-inf	inf,inf	0.646537,1.03775	0.000183059	0.000366153
2	chr4:110131966:AG:A	110131966	NA,A	NA,AG	NA,1	NA,-inf	NA,inf	NA,0.327866	0.000183014	0.000366188
2	chr4:110060606:AACAC:AAC	110060606	NA,AAC	NA,AACAC	NA,1	NA,inf	NA,inf	NA,0.313838	0.000182928	0.000366049
2	chr4:109708982:A:G	109708982	NA,G	NA,A	NA,1	NA,inf	NA,inf	NA,0.312064	0.000182869	0.000365967
2	chr4:109789441:G:GAC	109789441	NA,GAC	NA,G	NA,1	NA,inf	NA,inf	NA,0.329242	0.000182717	0.000365674
2	chr4:109796738:C:T	109796738	NA,T	NA,C	NA,1	NA,-inf	NA,inf	NA,0.315862	0.000182685	0.000365585
2	chr4:110176673:T:C	110176673	NA,C	NA,T	NA,1	NA,inf	NA,inf	NA,0.31158	0.000182636	0.00036547
2	chr4:109490071:G:C	109490071	NA,C	NA,G	NA,1	NA,-inf	NA,inf	NA,0.309589	0.000182564	0.000365343
2	chr4:109796072:T:A	109796072	NA,A	NA,T	NA,1	NA,-inf	NA,inf	NA,0.315086	0.000182524	0.000365262
2	chr4:109586173:C:T	109586173	NA,T	NA,C	NA,1	NA,-inf	NA,inf	NA,0.315408	0.00018252	0.000365224
2	chr4:110271249:TA:T	110271249	NA,T	NA,TA	NA,1	NA,inf	NA,inf	NA,0.320249	0.000182474	0.000365135
2	chr4:110090854:C:T	110090854	NA,T	NA,C	NA,1	NA,inf	NA,inf	NA,0.314804	0.000182451	0.000365076
2	chr4:110121042:C:G	110121042	NA,G	NA,C	NA,1	NA,-inf	NA,inf	NA,0.29642	0.000182403	0.00036506
2	chr4:109834529:A:G	109834529	NA,G	NA,A	NA,1	NA,-inf	NA,inf	NA,0.323486	0.000182385	0.000364958
2	chr4:109745152:A:G	109745152	NA,G	NA,A	NA,1	NA,-inf	NA,inf	NA,0.292796	0.00018233	0.000364933
2	chr4:109477683:T:A	109477683	NA,A	NA,T	NA,1	NA,-inf	NA,inf	NA,0.308356	0.000182307	0.00036483
2	chr4:110399583:TG:T	110399583	T,T	TG,TG	1,1	-inf,inf	inf,inf	1.3467,0.304191	0.000182264	0.000364737
2	chr4:109987725:G:A	109987725	NA,A	NA,G	NA,1	NA,-inf	NA,inf	NA,0.324972	0.000182237	0.000364645
2	chr4:109466831:G:C	109466831	NA,C	NA,G	NA,1	NA,-inf	NA,inf	NA,0.308012	0.000182228	0.000364672
2	chr4:109777068:C:T	109777068	NA,T	NA,C	NA,1	NA,-inf	NA,inf	NA,0.296613	0.00018208	0.00036442
2	chr4:110118482:T:C	110118482	NA,C	NA,T	NA,1	NA,-inf	NA,inf	NA,0.294799	0.00018206	0.000364373
2	chr4:110269857:C:T	110269857	NA,T	NA,C	NA,1	NA,inf	NA,inf	NA,0.318365	0.000181993	0.000364172
2	chr4:109518522:A:G	109518522	NA,G	NA,A	NA,1	NA,-inf	NA,inf	NA,0.306536	0.000181928	0.000364071
2	chr4:110123177:T:C	110123177	NA,C	NA,T	NA,1	NA,-inf	NA,inf	NA,0.309369	0.000181867	0.000363919
2	chr4:110263710:A:G	110263710	NA,G	NA,A	NA,1	NA,inf	NA,inf	NA,0.317272	0.000181844	0.000363883
2	chr4:109968118:A:G	109968118	NA,G	NA,A	NA,1	NA,-inf	NA,inf	NA,0.319095	0.000181821	0.000363867
2	chr4:110264100:C:T	110264100	NA,T	NA,C	NA,1	NA,-inf	NA,inf	NA,0.29172	0.000181786	0.000363812
2	chr4:110392107:C:G	110392107	NA,G	NA,C	NA,1	NA,inf	NA,inf	NA,0.307884	0.000181772	0.000363753
2	chr4:109483886:AT:A	109483886	NA,A	NA,AT	NA,1	NA,-inf	NA,inf	NA,0.305631	0.00018174	0.000363695
2	chr4:109494685:A:T	109494685	NA,T	NA,A	NA,1	NA,-inf	NA,inf	NA,0.305608	0.000181736	0.000363687
2	chr4:109661268:A:G	109661268	NA,G	NA,A	NA,1	NA,-inf	NA,inf	NA,0.304934	0.000181665	0.000363534
2	chr4:109596388:AGAG:A	109596388	NA,A	NA,AGAG	NA,1	NA,inf	NA,inf	NA,0.314073	0.00018166	0.000363526
2	chr4:110229649:G:A	110229649	NA,A	NA,G	NA,1	NA,inf	NA,inf	NA,0.322976	0.000181605	0.000363404
2	chr4:109490701:C:T	109490701	NA,T	NA,C	NA,1	NA,-inf	NA,inf	NA,0.304915	0.000181592	0.000363399
2	chr4:110325195:A:T	110325195	NA,T	NA,A	NA,1	NA,inf	NA,inf	NA,0.320869	0.000181586	0.000363373
2	chr4:109543823:A:G	109543823	NA,G	NA,A	NA,1	NA,-inf	NA,inf	NA,0.304818	0.000181572	0.000363359
2	chr4:109699685:C:CA	109699685	NA,CA	NA,C	NA,1	NA,inf	NA,inf	NA,0.313131	0.000181567	0.000363357
2	chr4:110229401:G:A	110229401	NA,A	NA,G	NA,1	NA,inf	NA,inf	NA,0.32231	0.00018147	0.000363134
2	chr4:110105364:A:G	110105364	G,G	A,A	1,1	-inf,inf	inf,inf	0.137936,1.4768	0.00018145	0.000362763
2	chr4:110369036:A:C	110369036	NA,C	NA,A	NA,1	NA,-inf	NA,inf	NA,0.303238	0.000181441	0.000363093
2	chr4:109808022:C:T	109808022	NA,T	NA,C	NA,1	NA,-inf	NA,inf	NA,0.312208	0.000181433	0.000363069
2	chr4:109733950:G:A	109733950	NA,A	NA,G	NA,1	NA,-inf	NA,inf	NA,0.317317	0.000181425	0.000363026
2	chr4:109977833:G:A	109977833	NA,A	NA,G	NA,1	NA,inf	NA,inf	NA,0.303833	0.000181395	0.000362988
2	chr4:109548683:G:A	109548683	NA,A	NA,G	NA,1	NA,-inf	NA,inf	NA,0.318276	0.000181382	0.000362964
2	chr4:109830218:T:G	109830218	NA,G	NA,T	NA,1	NA,inf	NA,inf	NA,0.296316	0.000181378	0.000362981
2	chr4:110087239:C:T	110087239	T,NA	C,NA	1,NA	inf,NA	inf,NA	0.613313,NA	0.00018117	0.00036251
2	chr4:110237635:G:A	110237635	NA,A	NA,G	NA,1	NA,inf	NA,inf	NA,0.310635	0.000181043	0.000362283
2	chr4:109980264:G:T	109980264	NA,T	NA,G	NA,1	NA,inf	NA,inf	NA,0.306135	0.000180983	0.00036218
2	chr4:110400218:C:T	110400218	NA,T	NA,C	NA,1	NA,inf	NA,inf	NA,0.315699	0.000180916	0.000362036
2	chr4:109993472:C:G	109993472	G,NA	C,NA	1,NA	-inf,NA	inf,NA	1.31485,NA	0.000180903	0.000362043
2	chr4:109877598:G:A	109877598	NA,A	NA,G	NA,1	NA,-inf	NA,inf	NA,0.297439	0.000180894	0.000362007
2	chr4:109577978:A:G	109577978	NA,G	NA,A	NA,1	NA,inf	NA,inf	NA,0.314093	0.000180865	0.000361945
2	chr4:109878610:A:G	109878610	NA,G	NA,A	NA,1	NA,-inf	NA,inf	NA,0.296351	0.000180652	0.000361522
2	chr4:109899066:CT:C	109899066	NA,C	NA,CT	NA,1	NA,-inf	NA,inf	NA,0.299755	0.000180596	0.000361407
2	chr4:110192046:C:T	110192046	NA,T	NA,C	NA,1	NA,-inf	NA,inf	NA,0.286603	0.000180445	0.000361105
2	chr4:110133184:A:G	110133184	NA,G	NA,A	NA,1	NA,inf	NA,inf	NA,0.308343	0.000180192	0.000360578
2	chr4:109578847:A:T	109578847	NA,T	NA,A	NA,1	NA,-inf	NA,inf	NA,0.297654	0.000180169	0.000360543
2	chr4:110162403:T:C	110162403	NA,C	NA,T	NA,1	NA,-inf	NA,inf	NA,0.285348	0.000180098	0.000360408
2	chr4:110256146:C:T	110256146	NA,T	NA,C	NA,1	NA,inf	NA,inf	NA,0.297289	0.000180056	0.000360313
2	chr4:109845810:T:C	109845810	NA,C	NA,T	NA,1	NA,-inf	NA,inf	NA,0.289136	0.000180031	0.000360312
2	chr4:109701028:G:A	109701028	NA,A	NA,G	NA,1	NA,inf	NA,inf	NA,0.320274	0.00018	0.000360192
2	chr4:109867471:C:T	109867471	NA,T	NA,C	NA,1	NA,-inf	NA,inf	NA,0.30091	0.000179924	0.000360086
2	chr4:110370212:A:G	110370212	NA,G	NA,A	NA,1	NA,inf	NA,inf	NA,0.298339	0.00017983	0.000359861
2	chr4:110376672:A:G	110376672	NA,G	NA,A	NA,1	NA,inf	NA,inf	NA,0.301349	0.000179823	0.000359852
2	chr4:109954194:G:A	109954194	NA,A	NA,G	NA,1	NA,-inf	NA,inf	NA,0.309105	0.000179821	0.000359865
2	chr4:110316923:G:A	110316923	NA,A	NA,G	NA,1	NA,inf	NA,inf	NA,0.303564	0.000179814	0.000359826
2	chr4:109845797:A:T	109845797	NA,T	NA,A	NA,1	NA,-inf	NA,inf	NA,0.288057	0.000179811	0.00035987
2	chr4:110019474:G:A	110019474	NA,A	NA,G	NA,1	NA,-inf	NA,inf	NA,0.30298	0.000179788	0.000359799
2	chr4:110395050:G:A	110395050	A,A	G,G	1,1	-inf,inf	inf,inf	1.38608,0.227384	0.000179778	0.000359765
2	chr4:109968145:G:A	109968145	NA,A	NA,G	NA,1	NA,inf	NA,inf	NA,0.296329	0.000179775	0.000359747
2	chr4:110339743:A:T	110339743	NA,T	NA,A	NA,1	NA,inf	NA,inf	NA,0.292091	0.000179663	0.000359533
2	chr4:109740679:T:C	109740679	NA,C	NA,T	NA,1	NA,inf	NA,inf	NA,0.3189	0.000179641	0.000359521
2	chr4:109599900:C:A	109599900	NA,A	NA,C	NA,1	NA,inf	NA,inf	NA,0.282811	0.00017958	0.000359405
2	chr4:109748045:C:A	109748045	NA,A	NA,C	NA,1	NA,inf	NA,inf	NA,0.294938	0.000179579	0.000359375
2	chr4:109997667:G:A	109997667	NA,A	NA,G	NA,1	NA,-inf	NA,inf	NA,0.303144	0.000179568	0.000359335
2	chr4:109499281:CTTA:C	109499281	NA,C	NA,CTTA	NA,1	NA,-inf	NA,inf	NA,0.303184	0.000179493	0.000359161
2	chr4:110373012:G:A	110373012	NA,A	NA,G	NA,1	NA,inf	NA,inf	NA,0.296624	0.000179458	0.000359124
2	chr4:110138636:C:G	110138636	G,NA	C,NA	1,NA	-inf,NA	inf,NA	0.34579,NA	0.000179308	0.000358847
2	chr4:109557345:T:C	109557345	NA,C	NA,T	NA,1	NA,inf	NA,inf	NA,0.306037	0.000179288	0.000358797
2	chr4:110249387:C:T	110249387	NA,T	NA,C	NA,1	NA,-inf	NA,inf	NA,0.281456	0.000179285	0.000358798
2	chr4:110289805:A:T	110289805	NA,T	NA,A	NA,1	NA,inf	NA,inf	NA,0.305401	0.000179141	0.000358487
2	chr4:110238441:C:T	110238441	NA,T	NA,C	NA,1	NA,inf	NA,inf	NA,0.301926	0.00017906	0.000358309
2	chr4:110116416:C:T	110116416	NA,T	NA,C	NA,1	NA,inf	NA,inf	NA,0.304099	0.000179033	0.000358254
2	chr4:110212212:A:G	110212212	G,G	A,A	1,1	inf,inf	inf,inf	0.123124,1.49094	0.000178938	0.000358143
2	chr4:110295381:A:G	110295381	NA,G	NA,A	NA,1	NA,inf	NA,inf	NA,0.304377	0.000178931	0.000358066
2	chr4:110439314:T:C	110439314	NA,C	NA,T	NA,1	NA,inf	NA,inf	NA,0.297132	0.000178808	0.000357819
2	chr4:110095921:T:C	110095921	C,NA	T,NA	1,NA	inf,NA	inf,NA	0.604629,NA	0.000178766	0.0003577
2	chr4:110071714:G:A	110071714	NA,A	NA,G	NA,1	NA,-inf	NA,inf	NA,0.284565	0.000178594	0.000357422
2	chr4:110407318:T:C	110407318	NA,C	NA,T	NA,1	NA,inf	NA,inf	NA,0.294363	0.000178551	0.000357298
2	chr4:110331459:G:A	110331459	A,A	G,G	1,1	inf,inf	inf,inf	0.986584,0.973663	0.000178537	0.000357342
2	chr4:109780500:G:A	109780500	NA,A	NA,G	NA,1	NA,inf	NA,inf	NA,0.288604	0.000178533	0.000357278
2	chr4:109900374:G:A	109900374	NA,A	NA,G	NA,1	NA,-inf	NA,inf	NA,0.274144	0.000178345	0.000356948
2	chr4:110269376:C:T	110269376	NA,T	NA,C	NA,1	NA,inf	NA,inf	NA,0.299509	0.000178311	0.000356807
2	chr4:109586735:T:G	109586735	NA,G	NA,T	NA,1	NA,inf	NA,inf	NA,0.300382	0.000178145	0.000356503
2	chr4:109747824:C:G	109747824	NA,G	NA,C	NA,1	NA,inf	NA,inf	NA,0.280637	0.000178101	0.000356408
2	chr4:109604683:A:G	109604683	NA,G	NA,A	NA,1	NA,inf	NA,inf	NA,0.300447	0.000178067	0.000356344
2	chr4:110388265:T:C	110388265	C,C	T,T	1,1	-inf,inf	inf,inf	1.38841,0.210784	0.000178051	0.00035631
2	chr4:110067065:A:G	110067065	NA,G	NA,A	NA,1	NA,inf	NA,inf	NA,0.30533	0.000178039	0.000356244
2	chr4:109797568:GAC:G	109797568	NA,G	NA,GAC	NA,1	NA,inf	NA,inf	NA,0.303786	0.000178004	0.00035624
2	chr4:109610768:A:T	109610768	NA,T	NA,A	NA,1	NA,inf	NA,inf	NA,0.285887	0.000177746	0.000355706
2	chr4:110132189:G:A	110132189	NA,A	NA,G	NA,1	NA,-inf	NA,inf	NA,0.278122	0.000177584	0.000355397
2	chr4:109812627:A:G	109812627	NA,G	NA,A	NA,1	NA,-inf	NA,inf	NA,0.281426	0.000177517	0.000355245
2	chr4:109964587:A:G	109964587	NA,G	NA,A	NA,1	NA,-inf	NA,inf	NA,0.296907	0.000177416	0.000355051
2	chr4:110174878:T:C	110174878	C,NA	T,NA	1,NA	-inf,NA	inf,NA	0.592055,NA	0.00017736	0.000354948
2	chr4:110186576:C:T	110186576	NA,T	NA,C	NA,1	NA,-inf	NA,inf	NA,0.273586	0.000177341	0.000354904
2	chr4:109724610:T:C	109724610	NA,C	NA,T	NA,1	NA,-inf	NA,inf	NA,0.28275	0.000177332	0.000354871
2	chr4:110163745:T:C	110163745	NA,C	NA,T	NA,1	NA,inf	NA,inf	NA,0.294019	0.000177074	0.000354343
2	chr4:109903890:G:A	109903890	NA,A	NA,G	NA,1	NA,-inf	NA,inf	NA,0.28788	0.000177039	0.000354279
2	chr4:109663639:A:C	109663639	NA,C	NA,A	NA,1	NA,inf	NA,inf	NA,0.282612	0.000177037	0.000354277
2	chr4:110203794:C:T	110203794	NA,T	NA,C	NA,1	NA,-inf	NA,inf	NA,0.281253	0.000176979	0.000354164
2	chr4:109844478:G:T	109844478	NA,T	NA,G	NA,1	NA,inf	NA,inf	NA,0.292518	0.000176974	0.000354142
2	chr4:110410730:G:A	110410730	NA,A	NA,G	NA,1	NA,inf	NA,inf	NA,0.27896	0.0001769	0.000354018
2	chr4:110425826:G:A	110425826	NA,A	NA,G	NA,1	NA,-inf	NA,inf	NA,0.272344	0.000176868	0.000353949
2	chr4:110138762:C:T	110138762	NA,T	NA,C	NA,1	NA,inf	NA,inf	NA,0.285751	0.000176853	0.000353936
2	chr4:110283133:G:A	110283133	NA,A	NA,G	NA,1	NA,inf	NA,inf	NA,0.288643	0.000176783	0.000353753
2	chr4:109798008:A:G	109798008	NA,G	NA,A	NA,1	NA,inf	NA,inf	NA,0.297298	0.000176762	0.000353753
2	chr4:110197179:C:T	110197179	NA,T	NA,C	NA,1	NA,inf	NA,inf	NA,0.285074	0.000176744	0.000353679
2	chr4:109833578:C:T	109833578	NA,T	NA,C	NA,1	NA,inf	NA,inf	NA,0.272833	0.000176741	0.000353699
2	chr4:110112922:C:G	110112922	G,G	C,C	1,1	-inf,inf	inf,inf	0.674266,1.42715	0.000176724	0.000353517
2	chr4:110151297:AATTG:A	110151297	NA,A	NA,AATTG	NA,1	NA,inf	NA,inf	NA,0.288942	0.00017666	0.000353521
2	chr4:110002783:C:T	110002783	NA,T	NA,C	NA,1	NA,-inf	NA,inf	NA,0.256277	0.000176586	0.000353388
2	chr4:110293368:C:T	110293368	NA,T	NA,C	NA,1	NA,inf	NA,inf	NA,0.280097	0.000176579	0.00035336
2	chr4:109827869:A:G	109827869	NA,G	NA,A	NA,1	NA,-inf	NA,inf	NA,0.2942	0.000176568	0.000353319
2	chr4:110008403:G:A	110008403	NA,A	NA,G	NA,1	NA,-inf	NA,inf	NA,0.28796	0.000176563	0.000353322
2	chr4:109947986:G:A	109947986	NA,A	NA,G	NA,1	NA,inf	NA,inf	NA,0.279087	0.000176458	0.000353109
2	chr4:109798303:C:T	109798303	NA,T	NA,C	NA,1	NA,inf	NA,inf	NA,0.295631	0.000176443	0.000353115
2	chr4:109695215:A:T	109695215	NA,T	NA,A	NA,1	NA,-inf	NA,inf	NA,0.261135	0.000176391	0.00035297
2	chr4:109892402:T:C	109892402	NA,C	NA,T	NA,1	NA,-inf	NA,inf	NA,0.264198	0.000176378	0.00035301
2	chr4:109700602:G:T	109700602	NA,T	NA,G	NA,1	NA,inf	NA,inf	NA,0.29202	0.000176369	0.000352948
2	chr4:110361208:A:G	110361208	NA,G	NA,A	NA,1	NA,-inf	NA,inf	NA,0.276614	0.000176314	0.000352827
2	chr4:110101260:G:A	110101260	A,A	G,G	1,1	-inf,inf	inf,inf	0.192669,1.41821	0.000176258	0.000352378
2	chr4:110119921:A:G	110119921	NA,G	NA,A	NA,1	NA,-inf	NA,inf	NA,0.280966	0.000176225	0.000352632
2	chr4:110389188:G:T	110389188	T,T	G,G	1,1	-inf,inf	inf,inf	1.3754,0.226548	0.000176128	0.000352461
2	chr4:109961840:T:C	109961840	NA,C	NA,T	NA,1	NA,-inf	NA,inf	NA,0.289869	0.000175821	0.000351836
2	chr4:110213074:A:G	110213074	NA,G	NA,A	NA,1	NA,-inf	NA,inf	NA,0.275896	0.000175809	0.000351823
2	chr4:109605854:G:A	109605854	NA,A	NA,G	NA,1	NA,inf	NA,inf	NA,0.284167	0.000175787	0.000351776
2	chr4:109888359:G:A	109888359	NA,A	NA,G	NA,1	NA,-inf	NA,inf	NA,0.260689	0.000175687	0.000351626
2	chr4:109768188:C:T	109768188	NA,T	NA,C	NA,1	NA,-inf	NA,inf	NA,0.281909	0.000175628	0.000351456
2	chr4:110283396:A:G	110283396	NA,G	NA,A	NA,1	NA,inf	NA,inf	NA,0.282002	0.000175481	0.000351147
2	chr4:109738793:A:G	109738793	NA,G	NA,A	NA,1	NA,-inf	NA,inf	NA,0.286386	0.000175472	0.000351119
2	chr4:110002044:C:G	110002044	NA,G	NA,C	NA,1	NA,-inf	NA,inf	NA,0.281654	0.000175422	0.000351039
2	chr4:110105657:A:G	110105657	NA,G	NA,A	NA,1	NA,inf	NA,inf	NA,0.274476	0.000175407	0.000351001
2	chr4:109893489:T:C	109893489	NA,C	NA,T	NA,1	NA,-inf	NA,inf	NA,0.258942	0.000175357	0.000350966
2	chr4:110212689:G:A	110212689	NA,A	NA,G	NA,1	NA,inf	NA,inf	NA,0.27823	0.000175355	0.000350901
2	chr4:110326320:G:A	110326320	NA,A	NA,G	NA,1	NA,inf	NA,inf	NA,0.285859	0.000175355	0.000350905
2	chr4:109832062:A:T	109832062	NA,T	NA,A	NA,1	NA,inf	NA,inf	NA,0.26335	0.000175305	0.000350831
2	chr4:109792376:G:A	109792376	NA,A	NA,G	NA,1	NA,inf	NA,inf	NA,0.288781	0.000175167	0.000350561
2	chr4:109935368:A:G	109935368	NA,G	NA,A	NA,1	NA,inf	NA,inf	NA,0.27292	0.000175162	0.000350516
2	chr4:109611451:G:C	109611451	NA,C	NA,G	NA,1	NA,inf	NA,inf	NA,0.263607	0.000175016	0.000350255
2	chr4:109798378:T:C	109798378	NA,C	NA,T	NA,1	NA,inf	NA,inf	NA,0.287659	0.000174968	0.000350163
2	chr4:109725552:A:G	109725552	NA,G	NA,A	NA,1	NA,inf	NA,inf	NA,0.307576	0.000174968	0.000350045
2	chr4:109977886:G:A	109977886	NA,A	NA,G	NA,1	NA,inf	NA,inf	NA,0.262983	0.000174966	0.00035018
2	chr4:110100602:A:T	110100602	T,T	A,A	1,1	-inf,inf	inf,inf	0.200023,1.40911	0.000174959	0.000349781
2	chr4:110184152:T:C	110184152	NA,C	NA,T	NA,1	NA,inf	NA,inf	NA,0.273044	0.000174954	0.000350099
2	chr4:109903497:A:C	109903497	NA,C	NA,A	NA,1	NA,inf	NA,inf	NA,0.283689	0.000174934	0.000350055
2	chr4:110125393:C:T	110125393	NA,T	NA,C	NA,1	NA,inf	NA,inf	NA,0.281928	0.000174833	0.000349854
2	chr4:109871751:A:G	109871751	NA,G	NA,A	NA,1	NA,inf	NA,inf	NA,0.281309	0.0001748	0.000349791
2	chr4:110344335:A:G	110344335	NA,G	NA,A	NA,1	NA,inf	NA,inf	NA,0.283206	0.000174749	0.000349686
2	chr4:110098838:T:C	110098838	NA,C	NA,T	NA,1	NA,-inf	NA,inf	NA,0.289514	0.00017474	0.000349615
2	chr4:110085291:G:A	110085291	NA,A	NA,G	NA,1	NA,-inf	NA,inf	NA,0.288094	0.000174718	0.000349573
2	chr4:110189313:G:A	110189313	NA,A	NA,G	NA,1	NA,-inf	NA,inf	NA,0.259438	0.000174688	0.000349603
2	chr4:109626273:GA:G	109626273	NA,G	NA,GA	NA,1	NA,-inf	NA,inf	NA,0.252784	0.000174671	0.000349521
2	chr4:110040493:G:GA	110040493	NA,GA	NA,G	NA,1	NA,-inf	NA,inf	NA,0.268292	0.000174659	0.000349536
2	chr4:109735546:A:G	109735546	NA,G	NA,A	NA,1	NA,inf	NA,inf	NA,0.279574	0.000174654	0.000349516
2	chr4:110100505:T:A	110100505	NA,A	NA,T	NA,1	NA,inf	NA,inf	NA,0.252323	0.000174647	0.000349542
2	chr4:110398607:C:T	110398607	T,T	C,C	1,1	-inf,inf	inf,inf	1.32976,0.294523	0.000174608	0.000349418
2	chr4:109853211:C:T	109853211	NA,T	NA,C	NA,1	NA,-inf	NA,inf	NA,0.254518	0.000174376	0.000349005
2	chr4:109833343:T:C	109833343	NA,C	NA,T	NA,1	NA,inf	NA,inf	NA,0.258639	0.00017435	0.00034892
2	chr4:110101127:C:T	110101127	T,T	C,C	1,1	-inf,inf	inf,inf	0.149441,1.4481	0.000174265	0.000348399
2	chr4:110213922:G:A	110213922	A,A	G,G	1,1	inf,inf	inf,inf	0.329524,1.42987	0.000174187	0.000348592
2	chr4:110068048:A:G	110068048	NA,G	NA,A	NA,1	NA,inf	NA,inf	NA,0.312242	0.000174039	0.000348141
2	chr4:109961309:C:G	109961309	NA,G	NA,C	NA,1	NA,inf	NA,inf	NA,0.26664	0.000174002	0.000348196
2	chr4:109658229:G:T	109658229	NA,T	NA,G	NA,1	NA,-inf	NA,inf	NA,0.258178	0.000174001	0.000348179
2	chr4:109980667:G:T	109980667	NA,T	NA,G	NA,1	NA,inf	NA,inf	NA,0.257651	0.000173963	0.000348172
2	chr4:110226180:G:A	110226180	NA,A	NA,G	NA,1	NA,inf	NA,inf	NA,0.283165	0.000173952	0.000348094
2	chr4:110190433:G:A	110190433	A,NA	G,NA	1,NA	-inf,NA	inf,NA	0.476627,NA	0.00017395	0.00034811
2	chr4:109785328:T:C	109785328	NA,C	NA,T	NA,1	NA,-inf	NA,inf	NA,0.26453	0.000173905	0.000348017
2	chr4:109597098:A:G	109597098	NA,G	NA,A	NA,1	NA,inf	NA,inf	NA,0.301726	0.000173835	0.000347696
2	chr4:110372486:C:T	110372486	NA,T	NA,C	NA,1	NA,-inf	NA,inf	NA,0.264467	0.000173821	0.000347842
2	chr4:110007807:C:G	110007807	NA,G	NA,C	NA,1	NA,-inf	NA,inf	NA,0.281919	0.000173785	0.000347737
2	chr4:109578717:C:T	109578717	NA,T	NA,C	NA,1	NA,inf	NA,inf	NA,0.265482	0.000173673	0.000347548
2	chr4:110441237:T:C	110441237	NA,C	NA,T	NA,1	NA,-inf	NA,inf	NA,0.255318	0.000173623	0.000347455
2	chr4:109802654:T:C	109802654	NA,C	NA,T	NA,1	NA,-inf	NA,inf	NA,0.256672	0.000173586	0.000347391
2	chr4:109730655:G:C	109730655	NA,C	NA,G	NA,1	NA,-inf	NA,inf	NA,0.265571	0.000173508	0.000347203
2	chr4:109789925:G:A	109789925	NA,A	NA,G	NA,1	NA,inf	NA,inf	NA,0.279594	0.000173496	0.000347216
2	chr4:110035176:A:G	110035176	NA,G	NA,A	NA,1	NA,-inf	NA,inf	NA,0.268591	0.000173493	0.00034719
2	chr4:110218881:G:T	110218881	NA,T	NA,G	NA,1	NA,inf	NA,inf	NA,0.266862	0.000173474	0.000347124
2	chr4:110406363:C:T	110406363	T,T	C,C	1,1	inf,inf	inf,inf	1.15389,0.403483	0.00017344	0.000347085
2	chr4:109865420:A:G	109865420	NA,G	NA,A	NA,1	NA,-inf	NA,inf	NA,0.267403	0.000173371	0.000346971
2	chr4:109862070:C:T	109862070	NA,T	NA,C	NA,1	NA,-inf	NA,inf	NA,0.267403	0.000173371	0.000346971
2	chr4:109560910:G:A	109560910	NA,A	NA,G	NA,1	NA,inf	NA,inf	NA,0.262538	0.000173315	0.000346834
2	chr4:110034125:C:T	110034125	NA,T	NA,C	NA,1	NA,-inf	NA,inf	NA,0.271818	0.000173248	0.000346683
2	chr4:109962731:C:T	109962731	NA,T	NA,C	NA,1	NA,-inf	NA,inf	NA,0.274352	0.000173217	0.000346649
2	chr4:109489299:G:A	109489299	NA,A	NA,G	NA,1	NA,-inf	NA,inf	NA,0.259149	0.000173216	0.000346629
2	chr4:110218676:T:A	110218676	NA,A	NA,T	NA,1	NA,-inf	NA,inf	NA,0.261076	0.000172981	0.000346151
2	chr4:110411096:C:T	110411096	T,T	C,C	1,1	-inf,-inf	inf,inf	1.53775,0.331222	0.000172932	0.000346075
2	chr4:110424219:T:C	110424219	NA,C	NA,T	NA,1	NA,inf	NA,inf	NA,0.260857	0.000172906	0.000346014
2	chr4:109800755:A:G	109800755	NA,G	NA,A	NA,1	NA,-inf	NA,inf	NA,0.252388	0.00017289	0.000345992
2	chr4:109880640:G:A	109880640	NA,A	NA,G	NA,1	NA,-inf	NA,inf	NA,0.256006	0.000172854	0.000345917
2	chr4:110440500:C:T	110440500	NA,T	NA,C	NA,1	NA,-inf	NA,inf	NA,0.250988	0.000172823	0.000345856
2	chr4:109895255:G:A	109895255	NA,A	NA,G	NA,1	NA,-inf	NA,inf	NA,0.245477	0.000172814	0.000345874
2	chr4:109641843:T:A	109641843	NA,A	NA,T	NA,1	NA,-inf	NA,inf	NA,0.268099	0.000172813	0.000345812
2	chr4:109871021:C:G	109871021	NA,G	NA,C	NA,1	NA,-inf	NA,inf	NA,0.258901	0.000172658	0.000345515
2	chr4:109997376:C:G	109997376	NA,G	NA,C	NA,1	NA,-inf	NA,inf	NA,0.266603	0.000172643	0.00034548
2	chr4:110317441:C:T	110317441	NA,T	NA,C	NA,1	NA,inf	NA,inf	NA,0.262796	0.000172636	0.000345465
2	chr4:110076193:A:G	110076193	NA,G	NA,A	NA,1	NA,inf	NA,inf	NA,0.272588	0.000172585	0.0003453
2	chr4:110364877:G:A	110364877	NA,A	NA,G	NA,1	NA,inf	NA,inf	NA,0.258328	0.000172488	0.00034518
2	chr4:109741593:A:G	109741593	NA,G	NA,A	NA,1	NA,inf	NA,inf	NA,0.262697	0.000172467	0.000345135
2	chr4:109598244:G:A	109598244	NA,A	NA,G	NA,1	NA,inf	NA,inf	NA,0.263731	0.000172445	0.000345087
2	chr4:110116495:A:C	110116495	NA,C	NA,A	NA,1	NA,-inf	NA,inf	NA,0.246737	0.000172255	0.000344739
2	chr4:110439655:G:A	110439655	NA,A	NA,G	NA,1	NA,-inf	NA,inf	NA,0.249836	0.000172254	0.000344723
2	chr4:109888289:T:C	109888289	NA,C	NA,T	NA,1	NA,-inf	NA,inf	NA,0.252415	0.00017221	0.000344629
2	chr4:109880663:C:A	109880663	NA,A	NA,C	NA,1	NA,-inf	NA,inf	NA,0.251737	0.000172088	0.000344384
2	chr4:110133326:G:T	110133326	NA,T	NA,G	NA,1	NA,inf	NA,inf	NA,0.25971	0.000172064	0.00034435
2	chr4:110408665:T:C	110408665	NA,C	NA,T	NA,1	NA,inf	NA,inf	NA,0.254837	0.000172063	0.000344329
2	chr4:110105363:C:T	110105363	NA,T	NA,C	NA,1	NA,-inf	NA,inf	NA,0.249582	0.000171934	0.000344085
2	chr4:110408466:G:C	110408466	NA,C	NA,G	NA,1	NA,-inf	NA,inf	NA,0.251066	0.000171882	0.000343966
2	chr4:110356619:A:G	110356619	NA,G	NA,A	NA,1	NA,inf	NA,inf	NA,0.267045	0.000171877	0.000343942
2	chr4:110318099:C:T	110318099	NA,T	NA,C	NA,1	NA,-inf	NA,inf	NA,0.248691	0.000171848	0.000343909
2	chr4:109910120:A:G	109910120	NA,G	NA,A	NA,1	NA,inf	NA,inf	NA,0.25392	0.000171825	0.000343861
2	chr4:110292703:C:T	110292703	NA,T	NA,C	NA,1	NA,inf	NA,inf	NA,0.256589	0.000171769	0.000343729
2	chr4:110089589:A:G	110089589	NA,G	NA,A	NA,1	NA,-inf	NA,inf	NA,0.251683	0.000171753	0.000343728
2	chr4:110106506:G:C	110106506	C,C	G,G	1,1	-inf,inf	inf,inf	0.174224,1.41315	0.000171736	0.000343345
2	chr4:110237325:G:A	110237325	A,A	G,G	1,1	inf,-inf	inf,inf	0.630803,1.07988	0.000171667	0.000343556
2	chr4:109770827:G:T	109770827	NA,T	NA,G	NA,1	NA,-inf	NA,inf	NA,0.241219	0.00017166	0.000343565
2	chr4:110266792:T:C	110266792	NA,C	NA,T	NA,1	NA,inf	NA,inf	NA,0.260604	0.000171613	0.000343414
2	chr4:110141219:A:G	110141219	NA,G	NA,A	NA,1	NA,inf	NA,inf	NA,0.247654	0.00017155	0.000343335
2	chr4:110136389:C:T	110136389	NA,T	NA,C	NA,1	NA,-inf	NA,inf	NA,0.266821	0.000171413	0.000342988
2	chr4:110379335:A:G	110379335	G,G	A,A	1,1	-inf,inf	inf,inf	1.33716,0.271133	0.000171376	0.000342949
2	chr4:109636564:G:A	109636564	NA,A	NA,G	NA,1	NA,-inf	NA,inf	NA,0.234339	0.000171253	0.000342687
2	chr4:110437764:A:G	110437764	NA,G	NA,A	NA,1	NA,-inf	NA,inf	NA,0.245712	0.000171145	0.000342505
2	chr4:109469486:C:T	109469486	T,NA	C,NA	1,NA	inf,NA	inf,NA	0.579645,NA	0.000171062	0.000342321
2	chr4:110143629:AC:A	110143629	NA,A	NA,AC	NA,1	NA,-inf	NA,inf	NA,0.247111	0.000171051	0.000342319
2	chr4:110309803:A:G	110309803	NA,G	NA,A	NA,1	NA,-inf	NA,inf	NA,0.244377	0.000170972	0.000342156
2	chr4:110101207:T:C	110101207	C,C	T,T	1,1	-inf,inf	inf,inf	0.161695,1.4271	0.00017091	0.000341691
2	chr4:110365111:A:G	110365111	NA,G	NA,A	NA,1	NA,-inf	NA,inf	NA,0.244724	0.000170889	0.000341982
2	chr4:109505013:T:C	109505013	NA,C	NA,T	NA,1	NA,inf	NA,inf	NA,0.247695	0.000170769	0.000341744
2	chr4:109597777:A:T	109597777	NA,T	NA,A	NA,1	NA,inf	NA,inf	NA,0.28321	0.000170636	0.000341308
2	chr4:109832257:C:T	109832257	NA,T	NA,C	NA,1	NA,-inf	NA,inf	NA,0.261028	0.000170587	0.000341355
2	chr4:109657849:A:T	109657849	NA,T	NA,A	NA,1	NA,-inf	NA,inf	NA,0.253876	0.000170503	0.000341199
2	chr4:110355579:G:T	110355579	NA,T	NA,G	NA,1	NA,inf	NA,inf	NA,0.245365	0.000170502	0.0003412
2	chr4:110035631:G:C	110035631	NA,C	NA,G	NA,1	NA,-inf	NA,inf	NA,0.239997	0.000170473	0.000341164
2	chr4:109829506:C:A	109829506	NA,A	NA,C	NA,1	NA,inf	NA,inf	NA,0.244073	0.000170439	0.000341085
2	chr4:109644450:A:C	109644450	NA,C	NA,A	NA,1	NA,-inf	NA,inf	NA,0.253136	0.000170376	0.000340943
2	chr4:109599795:A:G	109599795	G,G	A,A	1,1	-inf,-inf	inf,inf	0.22934,1.38268	0.000170368	0.000340887
2	chr4:109481000:C:T	109481000	NA,T	NA,C	NA,1	NA,-inf	NA,inf	NA,0.245279	0.000170339	0.00034088
2	chr4:110311652:T:G	110311652	NA,G	NA,T	NA,1	NA,-inf	NA,inf	NA,0.241288	0.000170229	0.000340662
2	chr4:109459232:G:A	109459232	NA,A	NA,G	NA,1	NA,inf	NA,inf	NA,0.245226	0.000170189	0.000340579
2	chr4:109598368:G:A	109598368	A,A	G,G	1,1	-inf,-inf	inf,inf	0.230207,1.38094	0.000170145	0.000340442
2	chr4:109701810:G:A	109701810	NA,A	NA,G	NA,1	NA,inf	NA,inf	NA,0.260668	0.000170116	0.000340446
2	chr4:110100835:A:G	110100835	NA,G	NA,A	NA,1	NA,inf	NA,inf	NA,0.255513	0.000169962	0.000340106
2	chr4:109993954:A:G	109993954	NA,G	NA,A	NA,1	NA,inf	NA,inf	NA,0.246743	0.000169818	0.000339829
2	chr4:110128737:C:T	110128737	NA,T	NA,C	NA,1	NA,inf	NA,inf	NA,0.256969	0.000169741	0.000339608
2	chr4:109988579:C:A	109988579	NA,A	NA,C	NA,1	NA,inf	NA,inf	NA,0.241963	0.00016973	0.00033965
2	chr4:109903972:C:T	109903972	NA,T	NA,C	NA,1	NA,-inf	NA,inf	NA,0.248002	0.000169721	0.000339637
2	chr4:110360398:C:G	110360398	NA,G	NA,C	NA,1	NA,-inf	NA,inf	NA,0.238434	0.000169698	0.000339606
2	chr4:109702865:C:T	109702865	NA,T	NA,C	NA,1	NA,inf	NA,inf	NA,0.258032	0.000169668	0.000339549
2	chr4:109859298:A:C	109859298	NA,C	NA,A	NA,1	NA,-inf	NA,inf	NA,0.249817	0.000169621	0.000339438
2	chr4:110143793:C:T	110143793	NA,T	NA,C	NA,1	NA,-inf	NA,inf	NA,0.238853	0.000169608	0.000339432
2	chr4:110263097:C:T	110263097	NA,T	NA,C	NA,1	NA,inf	NA,inf	NA,0.248802	0.000169569	0.000339325
2	chr4:109906503:C:T	109906503	NA,T	NA,C	NA,1	NA,inf	NA,inf	NA,0.252523	0.000169561	0.000339307
2	chr4:109916729:G:A	109916729	NA,A	NA,G	NA,1	NA,inf	NA,inf	NA,0.253396	0.000169561	0.000339307
2	chr4:109836833:T:G	109836833	NA,G	NA,T	NA,1	NA,-inf	NA,inf	NA,0.249551	0.000169538	0.00033927
2	chr4:109629565:G:T	109629565	NA,T	NA,G	NA,1	NA,-inf	NA,inf	NA,0.224302	0.000169491	0.000339162
2	chr4:109691027:A:G	109691027	NA,G	NA,A	NA,1	NA,inf	NA,inf	NA,0.239688	0.000169269	0.000338735
2	chr4:110416453:A:G	110416453	NA,G	NA,A	NA,1	NA,inf	NA,inf	NA,0.23907	0.000169092	0.000338383
2	chr4:110012677:A:G	110012677	NA,G	NA,A	NA,1	NA,inf	NA,inf	NA,0.233184	0.000169043	0.0003383
2	chr4:109752864:A:G	109752864	NA,G	NA,A	NA,1	NA,inf	NA,inf	NA,0.233024	0.000169041	0.000338291
2	chr4:109763220:G:T	109763220	NA,T	NA,G	NA,1	NA,inf	NA,inf	NA,0.25249	0.000169027	0.00033825
2	chr4:109668823:T:C	109668823	NA,C	NA,T	NA,1	NA,-inf	NA,inf	NA,0.2443	0.000168909	0.000338009
2	chr4:109702544:C:T	109702544	NA,T	NA,C	NA,1	NA,inf	NA,inf	NA,0.253435	0.000168898	0.000338008
2	chr4:109842774:C:T	109842774	NA,T	NA,C	NA,1	NA,-inf	NA,inf	NA,0.235583	0.000168894	0.000337997
2	chr4:110429491:T:G	110429491	G,G	T,T	1,1	inf,inf	inf,inf	1.15372,0.40283	0.000168879	0.000337958
2	chr4:110142633:G:A	110142633	NA,A	NA,G	NA,1	NA,inf	NA,inf	NA,0.234954	0.000168852	0.000337911
2	chr4:110400317:C:T	110400317	NA,T	NA,C	NA,1	NA,inf	NA,inf	NA,0.238512	0.000168815	0.000337827
2	chr4:110092343:G:A	110092343	NA,A	NA,G	NA,1	NA,-inf	NA,inf	NA,0.233521	0.000168751	0.000337719
2	chr4:109707676:C:T	109707676	NA,T	NA,C	NA,1	NA,inf	NA,inf	NA,0.235219	0.000168683	0.000337565
2	chr4:110203376:C:T	110203376	NA,T	NA,C	NA,1	NA,-inf	NA,inf	NA,0.226134	0.000168621	0.000337459
2	chr4:109821645:G:A	109821645	NA,A	NA,G	NA,1	NA,inf	NA,inf	NA,0.242666	0.000168516	0.000337223
2	chr4:109692073:T:C	109692073	NA,C	NA,T	NA,1	NA,-inf	NA,inf	NA,0.240947	0.000168468	0.000337125
2	chr4:110393520:C:T	110393520	T,NA	C,NA	1,NA	-inf,NA	inf,NA	0.770274,NA	0.000168436	0.00033708
2	chr4:109877396:T:C	109877396	NA,C	NA,T	NA,1	NA,-inf	NA,inf	NA,0.220631	0.000168398	0.000337034
2	chr4:110079550:AAGAC:A	110079550	NA,A	NA,AAGAC	NA,1	NA,-inf	NA,inf	NA,0.232153	0.000168382	0.00033698
2	chr4:110077713:C:G	110077713	NA,G	NA,C	NA,1	NA,-inf	NA,inf	NA,0.232153	0.000168382	0.00033698
2	chr4:109919267:T:C	109919267	NA,C	NA,T	NA,1	NA,-inf	NA,inf	NA,0.235571	0.000168357	0.000336906
2	chr4:110040344:G:T	110040344	NA,T	NA,G	NA,1	NA,-inf	NA,inf	NA,0.234962	0.000168357	0.000336912
2	chr4:109742883:T:G	109742883	NA,G	NA,T	NA,1	NA,-inf	NA,inf	NA,0.243942	0.000168328	0.000336842
2	chr4:110142759:C:T	110142759	NA,T	NA,C	NA,1	NA,inf	NA,inf	NA,0.243319	0.000168295	0.000336775
2	chr4:110080611:C:T	110080611	NA,T	NA,C	NA,1	NA,-inf	NA,inf	NA,0.231406	0.000168256	0.000336729
2	chr4:110080207:T:C	110080207	NA,C	NA,T	NA,1	NA,-inf	NA,inf	NA,0.230772	0.000168153	0.000336522
2	chr4:110451770:C:T	110451770	NA,T	NA,C	NA,1	NA,-inf	NA,inf	NA,0.227507	0.000168126	0.000336463
2	chr4:110223969:T:A	110223969	NA,A	NA,T	NA,1	NA,-inf	NA,inf	NA,0.259345	0.000168071	0.000336279
2	chr4:110216042:C:T	110216042	T,T	C,C	1,1	inf,inf	inf,inf	0.290162,1.41631	0.000167999	0.000336261
2	chr4:110428746:A:G	110428746	G,G	A,A	1,1	inf,inf	inf,inf	1.16147,0.386383	0.000167974	0.000336147
2	chr4:110449100:T:C	110449100	NA,C	NA,T	NA,1	NA,-inf	NA,inf	NA,0.226972	0.000167969	0.000336147
2	chr4:109749651:G:C	109749651	NA,C	NA,G	NA,1	NA,inf	NA,inf	NA,0.22525	0.000167944	0.000336086
2	chr4:109787720:A:C	109787720	NA,C	NA,A	NA,1	NA,-inf	NA,inf	NA,0.240524	0.000167873	0.000335934
2	chr4:109892086:A:G	109892086	NA,G	NA,A	NA,1	NA,inf	NA,inf	NA,0.23769	0.000167843	0.000335869
2	chr4:110099751:A:G	110099751	G,G	A,A	1,1	-inf,inf	inf,inf	0.209831,1.37475	0.000167708	0.000335289
2	chr4:110300918:TG:T	110300918	NA,T	NA,TG	NA,1	NA,inf	NA,inf	NA,0.239519	0.000167666	0.000335518
2	chr4:109687367:T:A	109687367	NA,A	NA,T	NA,1	NA,inf	NA,inf	NA,0.223668	0.000167625	0.000335454
2	chr4:109696202:A:T	109696202	NA,T	NA,A	NA,1	NA,-inf	NA,inf	NA,0.218808	0.000167606	0.000335406
2	chr4:110403522:A:C	110403522	NA,C	NA,A	NA,1	NA,-inf	NA,inf	NA,0.228276	0.000167586	0.000335376
2	chr4:110343046:G:T	110343046	NA,T	NA,G	NA,1	NA,-inf	NA,inf	NA,0.227319	0.000167525	0.000335259
2	chr4:110191180:A:G	110191180	G,NA	A,NA	1,NA	-inf,NA	inf,NA	0.456992,NA	0.00016748	0.000335163
2	chr4:109743501:A:C	109743501	NA,C	NA,A	NA,1	NA,-inf	NA,inf	NA,0.238012	0.000167374	0.000334935
2	chr4:110433619:T:C	110433619	NA,C	NA,T	NA,1	NA,inf	NA,inf	NA,0.228487	0.000167346	0.000334889
2	chr4:109940284:T:C	109940284	NA,C	NA,T	NA,1	NA,inf	NA,inf	NA,0.237687	0.00016723	0.000334655
2	chr4:109599355:G:T	109599355	NA,T	NA,G	NA,1	NA,inf	NA,inf	NA,0.232325	0.00016721	0.000334624
2	chr4:110142079:T:C	110142079	NA,C	NA,T	NA,1	NA,inf	NA,inf	NA,0.226488	0.000167195	0.000334594
2	chr4:110136662:C:T	110136662	NA,T	NA,C	NA,1	NA,inf	NA,inf	NA,0.233969	0.000167138	0.000334456
2	chr4:109908655:G:A	109908655	NA,A	NA,G	NA,1	NA,inf	NA,inf	NA,0.237481	0.000167086	0.000334354
2	chr4:109778917:C:T	109778917	NA,T	NA,C	NA,1	NA,inf	NA,inf	NA,0.232418	0.000167069	0.000334337
2	chr4:110323729:A:G	110323729	NA,G	NA,A	NA,1	NA,inf	NA,inf	NA,0.230137	0.000167029	0.000334252
2	chr4:110360032:G:A	110360032	NA,A	NA,G	NA,1	NA,inf	NA,inf	NA,0.230093	0.000166953	0.000334099
2	chr4:109715503:C:A	109715503	NA,A	NA,C	NA,1	NA,-inf	NA,inf	NA,0.223252	0.000166944	0.000334094
2	chr4:109710951:T:C	109710951	NA,C	NA,T	NA,1	NA,-inf	NA,inf	NA,0.219042	0.00016692	0.000334044
2	chr4:110185988:G:A	110185988	NA,A	NA,G	NA,1	NA,inf	NA,inf	NA,0.218469	0.000166896	0.000334013
2	chr4:110254287:C:T	110254287	NA,T	NA,C	NA,1	NA,inf	NA,inf	NA,0.23224	0.000166885	0.000333957
2	chr4:110275782:T:C	110275782	NA,C	NA,T	NA,1	NA,inf	NA,inf	NA,0.227555	0.000166833	0.000333865
2	chr4:110023956:G:C	110023956	NA,C	NA,G	NA,1	NA,-inf	NA,inf	NA,0.231625	0.00016679	0.000333754
2	chr4:109803627:C:T	109803627	NA,T	NA,C	NA,1	NA,-inf	NA,inf	NA,0.222472	0.000166543	0.000333283
2	chr4:110093354:T:C	110093354	NA,C	NA,T	NA,1	NA,-inf	NA,inf	NA,0.219632	0.000166452	0.000333118
2	chr4:109693982:C:T	109693982	NA,T	NA,C	NA,1	NA,inf	NA,inf	NA,0.225779	0.000166392	0.000332982
2	chr4:110109163:T:C	110109163	NA,C	NA,T	NA,1	NA,-inf	NA,inf	NA,0.201581	0.000166382	0.000333025
2	chr4:110261207:T:C	110261207	NA,C	NA,T	NA,1	NA,inf	NA,inf	NA,0.219838	0.000166335	0.00033287
2	chr4:109781354:C:T	109781354	NA,T	NA,C	NA,1	NA,-inf	NA,inf	NA,0.227551	0.000166215	0.000332623
2	chr4:110441537:C:A	110441537	NA,A	NA,C	NA,1	NA,inf	NA,inf	NA,0.221561	0.000166206	0.000332608
2	chr4:110188604:T:C	110188604	C,C	T,T	1,1	inf,inf	inf,inf	1.44062,0.338039	0.000166199	0.000332601
2	chr4:110264223:G:A	110264223	NA,A	NA,G	NA,1	NA,inf	NA,inf	NA,0.218775	0.000166164	0.000332528
2	chr4:109953957:C:T	109953957	NA,T	NA,C	NA,1	NA,inf	NA,inf	NA,0.220927	0.000166053	0.00033229
2	chr4:110353297:C:G	110353297	NA,G	NA,C	NA,1	NA,inf	NA,inf	NA,0.223264	0.000166034	0.000332262
2	chr4:109822487:C:T	109822487	NA,T	NA,C	NA,1	NA,-inf	NA,inf	NA,0.217931	0.000166013	0.000332226
2	chr4:109701563:G:A	109701563	NA,A	NA,G	NA,1	NA,-inf	NA,inf	NA,0.218165	0.000165997	0.000332194
2	chr4:109699560:A:T	109699560	NA,T	NA,A	NA,1	NA,-inf	NA,inf	NA,0.218728	0.000165992	0.000332182
2	chr4:110265330:A:G	110265330	NA,G	NA,A	NA,1	NA,inf	NA,inf	NA,0.217676	0.000165989	0.000332177
2	chr4:110024898:C:T	110024898	NA,T	NA,C	NA,1	NA,-inf	NA,inf	NA,0.207126	0.000165961	0.000332137
2	chr4:110262059:C:T	110262059	NA,T	NA,C	NA,1	NA,inf	NA,inf	NA,0.217425	0.000165951	0.000332101
2	chr4:109833363:A:G	109833363	NA,G	NA,A	NA,1	NA,-inf	NA,inf	NA,0.221236	0.000165887	0.000331976
2	chr4:109816593:G:A	109816593	NA,A	NA,G	NA,1	NA,-inf	NA,inf	NA,0.219091	0.000165885	0.000331961
2	chr4:110388574:C:T	110388574	NA,T	NA,C	NA,1	NA,inf	NA,inf	NA,0.218396	0.000165858	0.000331917
2	chr4:110265177:C:T	110265177	NA,T	NA,C	NA,1	NA,inf	NA,inf	NA,0.21684	0.000165856	0.000331911
2	chr4:109701746:T:A	109701746	NA,A	NA,T	NA,1	NA,inf	NA,inf	NA,0.239245	0.000165817	0.00033182
2	chr4:110009410:A:ATTCT	110009410	NA,ATTCT	NA,A	NA,1	NA,-inf	NA,inf	NA,0.225537	0.000165788	0.000331742
2	chr4:110043670:T:A	110043670	NA,A	NA,T	NA,1	NA,-inf	NA,inf	NA,0.221988	0.000165693	0.000331563
2	chr4:110212372:G:A	110212372	NA,A	NA,G	NA,1	NA,inf	NA,inf	NA,0.222647	0.000165692	0.000331568
2	chr4:109963830:A:T	109963830	NA,T	NA,A	NA,1	NA,inf	NA,inf	NA,0.230805	0.000165637	0.000331463
2	chr4:110400658:A:G	110400658	NA,G	NA,A	NA,1	NA,inf	NA,inf	NA,0.229662	0.000165569	0.000331328
2	chr4:110422180:A:C	110422180	NA,C	NA,A	NA,1	NA,-inf	NA,inf	NA,0.212151	0.000165534	0.000331276
2	chr4:110249982:G:A	110249982	NA,A	NA,G	NA,1	NA,-inf	NA,inf	NA,0.214339	0.000165505	0.000331206
2	chr4:110150498:C:T	110150498	NA,T	NA,C	NA,1	NA,inf	NA,inf	NA,0.218298	0.000165454	0.000331093
2	chr4:110126304:C:T	110126304	NA,T	NA,C	NA,1	NA,inf	NA,inf	NA,0.228811	0.000165448	0.000331032
2	chr4:110221740:G:A	110221740	NA,A	NA,G	NA,1	NA,-inf	NA,inf	NA,0.245461	0.000165437	0.000331005
2	chr4:110131336:T:C	110131336	NA,C	NA,T	NA,1	NA,inf	NA,inf	NA,0.221709	0.000165248	0.000330681
2	chr4:110339310:C:T	110339310	NA,T	NA,C	NA,1	NA,inf	NA,inf	NA,0.214614	0.000165244	0.000330687
2	chr4:109980532:G:A	109980532	NA,A	NA,G	NA,1	NA,inf	NA,inf	NA,0.214042	0.000165148	0.000330482
2	chr4:110261694:C:T	110261694	NA,T	NA,C	NA,1	NA,inf	NA,inf	NA,0.212125	0.000165099	0.000330397
2	chr4:109604172:G:A	109604172	NA,A	NA,G	NA,1	NA,inf	NA,inf	NA,0.218813	0.000165081	0.000330363
2	chr4:110046407:C:T	110046407	NA,T	NA,C	NA,1	NA,inf	NA,inf	NA,0.216874	0.000165049	0.000330298
2	chr4:109834059:T:C	109834059	NA,C	NA,T	NA,1	NA,inf	NA,inf	NA,0.205839	0.000164999	0.000330202
2	chr4:110113537:C:T	110113537	NA,T	NA,C	NA,1	NA,-inf	NA,inf	NA,0.22197	0.000164983	0.000330136
2	chr4:110261748:G:A	110261748	NA,A	NA,G	NA,1	NA,inf	NA,inf	NA,0.211281	0.000164981	0.000330161
2	chr4:110138042:G:A	110138042	NA,A	NA,G	NA,1	NA,-inf	NA,inf	NA,0.203383	0.000164955	0.000330128
2	chr4:109827227:A:G	109827227	NA,G	NA,A	NA,1	NA,-inf	NA,inf	NA,0.224991	0.000164756	0.00032969
2	chr4:110296661:GACCGC:G	110296661	NA,G	NA,GACCGC	NA,1	NA,inf	NA,inf	NA,0.219272	0.000164716	0.000329613
2	chr4:110226196:C:T	110226196	NA,T	NA,C	NA,1	NA,inf	NA,inf	NA,0.211843	0.000164661	0.000329511
2	chr4:109827623:A:G	109827623	NA,G	NA,A	NA,1	NA,-inf	NA,inf	NA,0.223931	0.000164596	0.000329369
2	chr4:110278198:CA:C	110278198	NA,C	NA,CA	NA,1	NA,inf	NA,inf	NA,0.215627	0.000164589	0.000329364
2	chr4:109593034:C:T	109593034	NA,T	NA,C	NA,1	NA,-inf	NA,inf	NA,0.201752	0.000164583	0.000329362
2	chr4:109720089:A:T	109720089	NA,T	NA,A	NA,1	NA,-inf	NA,inf	NA,0.208808	0.000164531	0.00032926
2	chr4:110426803:C:T	110426803	T,T	C,C	1,1	inf,inf	inf,inf	1.13149,0.416237	0.000164505	0.000329207
2	chr4:109830242:G:T	109830242	NA,T	NA,G	NA,1	NA,-inf	NA,inf	NA,0.223254	0.000164493	0.000329163
2	chr4:109828080:C:T	109828080	NA,T	NA,C	NA,1	NA,-inf	NA,inf	NA,0.223254	0.000164493	0.000329163
2	chr4:109687174:G:A	109687174	NA,A	NA,G	NA,1	NA,inf	NA,inf	NA,0.203552	0.000164459	0.000329119
2	chr4:109665366:C:G	109665366	G,G	C,C	1,1	-inf,-inf	inf,inf	0.147399,1.45176	0.000164452	0.000329051
2	chr4:109725118:C:T	109725118	NA,T	NA,C	NA,1	NA,-inf	NA,inf	NA,0.208252	0.000164444	0.000329086
2	chr4:109490628:C:A	109490628	NA,A	NA,C	NA,1	NA,inf	NA,inf	NA,0.209557	0.000164432	0.000329059
2	chr4:109629903:C:G	109629903	NA,G	NA,C	NA,1	NA,-inf	NA,inf	NA,0.216408	0.000164412	0.00032901
2	chr4:109637655:A:G	109637655	NA,G	NA,A	NA,1	NA,-inf	NA,inf	NA,0.216408	0.000164412	0.00032901
2	chr4:109844442:C:T	109844442	NA,T	NA,C	NA,1	NA,-inf	NA,inf	NA,0.209459	0.000164399	0.000328988
2	chr4:110431021:A:C	110431021	NA,C	NA,A	NA,1	NA,-inf	NA,inf	NA,0.204883	0.000164396	0.000328998
2	chr4:109828360:TAGTGATGGCC:T	109828360	NA,T	NA,TAGTGATGGCC	NA,1	NA,inf	NA,inf	NA,0.222049	0.000164297	0.000328777
2	chr4:109599680:TA:T	109599680	NA,T	NA,TA	NA,1	NA,inf	NA,inf	NA,0.214083	0.000164248	0.000328693
2	chr4:110146278:C:T	110146278	NA,T	NA,C	NA,1	NA,inf	NA,inf	NA,0.219207	0.000164226	0.000328637
2	chr4:110370924:C:A	110370924	NA,A	NA,C	NA,1	NA,-inf	NA,inf	NA,0.206391	0.00016417	0.000328529
2	chr4:109846648:G:T	109846648	NA,T	NA,G	NA,1	NA,inf	NA,inf	NA,0.220006	0.000164162	0.000328507
2	chr4:110187377:C:T	110187377	NA,T	NA,C	NA,1	NA,inf	NA,inf	NA,0.213226	0.000164126	0.000328443
2	chr4:109680518:A:G	109680518	NA,G	NA,A	NA,1	NA,-inf	NA,inf	NA,0.19133	0.000164065	0.000328307
2	chr4:109561375:TC:T	109561375	NA,T	NA,TC	NA,1	NA,inf	NA,inf	NA,0.206518	0.000164063	0.00032833
2	chr4:110312670:A:G	110312670	NA,G	NA,A	NA,1	NA,-inf	NA,inf	NA,0.20268	0.000164056	0.000328316
2	chr4:110267750:T:C	110267750	NA,C	NA,T	NA,1	NA,inf	NA,inf	NA,0.206847	0.000163973	0.000328141
2	chr4:110373467:A:T	110373467	NA,T	NA,A	NA,1	NA,inf	NA,inf	NA,0.20609	0.000163949	0.000328097
2	chr4:110061092:A:G	110061092	NA,G	NA,A	NA,1	NA,inf	NA,inf	NA,0.209569	0.000163927	0.000328009
2	chr4:109457101:A:G	109457101	NA,G	NA,A	NA,1	NA,inf	NA,inf	NA,0.205245	0.000163779	0.000327752
2	chr4:109551937:TG:T	109551937	NA,T	NA,TG	NA,1	NA,inf	NA,inf	NA,0.208806	0.000163716	0.000327634
2	chr4:110153421:G:A	110153421	NA,A	NA,G	NA,1	NA,inf	NA,inf	NA,0.213582	0.000163695	0.000327575
2	chr4:109797708:A:C	109797708	NA,C	NA,A	NA,1	NA,inf	NA,inf	NA,0.219048	0.000163678	0.000327567
2	chr4:110041203:C:T	110041203	NA,T	NA,C	NA,1	NA,inf	NA,inf	NA,0.210067	0.000163534	0.00032724
2	chr4:110386439:C:T	110386439	T,T	C,C	1,1	-inf,inf	inf,inf	1.34349,0.220967	0.000163443	0.000327079
2	chr4:109817869:C:G	109817869	G,NA	C,NA	1,NA	inf,NA	inf,NA	0.309823,NA	0.000163385	0.000326954
2	chr4:109838329:C:T	109838329	NA,T	NA,C	NA,1	NA,inf	NA,inf	NA,0.214768	0.000163368	0.000326918
2	chr4:110104079:T:G	110104079	G,G	T,T	1,1	-inf,inf	inf,inf	0.129012,1.42228	0.000163352	0.000326591
2	chr4:109601422:A:G	109601422	NA,G	NA,A	NA,1	NA,inf	NA,inf	NA,0.229955	0.000163297	0.000326664
2	chr4:110403712:A:C	110403712	NA,C	NA,A	NA,1	NA,inf	NA,inf	NA,0.202851	0.000163243	0.000326683
2	chr4:109868336:C:T	109868336	NA,T	NA,C	NA,1	NA,-inf	NA,inf	NA,0.199896	0.00016309	0.00032637
2	chr4:110105941:A:G	110105941	G,G	A,A	1,1	-inf,inf	inf,inf	0.161835,1.39451	0.000163088	0.000326061
2	chr4:109897965:T:C	109897965	NA,C	NA,T	NA,1	NA,-inf	NA,inf	NA,0.20037	0.000163077	0.00032635
2	chr4:110335344:A:G	110335344	NA,G	NA,A	NA,1	NA,inf	NA,inf	NA,0.202487	0.000163076	0.000326338
2	chr4:110148058:G:A	110148058	NA,A	NA,G	NA,1	NA,-inf	NA,inf	NA,0.199921	0.000163032	0.000326257
2	chr4:109841834:A:C	109841834	NA,C	NA,A	NA,1	NA,-inf	NA,inf	NA,0.207258	0.000163019	0.000326238
2	chr4:110152427:C:T	110152427	NA,T	NA,C	NA,1	NA,inf	NA,inf	NA,0.201719	0.000163012	0.000326206
2	chr4:110128469:T:C	110128469	NA,C	NA,T	NA,1	NA,inf	NA,inf	NA,0.217177	0.000163008	0.000326159
2	chr4:109835225:T:C	109835225	NA,C	NA,T	NA,1	NA,-inf	NA,inf	NA,0.202219	0.000162987	0.000326183
2	chr4:109701842:C:T	109701842	NA,T	NA,C	NA,1	NA,inf	NA,inf	NA,0.214494	0.00016297	0.000326144
2	chr4:109797765:A:G	109797765	NA,G	NA,A	NA,1	NA,inf	NA,inf	NA,0.214497	0.000162925	0.000326058
2	chr4:109696197:G:C	109696197	NA,C	NA,G	NA,1	NA,-inf	NA,inf	NA,0.189166	0.000162916	0.000326021
2	chr4:109767270:A:C	109767270	NA,C	NA,A	NA,1	NA,inf	NA,inf	NA,0.207046	0.000162913	0.000326012
2	chr4:110381394:C:T	110381394	NA,T	NA,C	NA,1	NA,inf	NA,inf	NA,0.192667	0.000162851	0.000325895
2	chr4:110354848:C:G	110354848	NA,G	NA,C	NA,1	NA,inf	NA,inf	NA,0.200826	0.000162761	0.000325712
2	chr4:110024462:G:A	110024462	NA,A	NA,G	NA,1	NA,-inf	NA,inf	NA,0.18628	0.000162714	0.000325638
2	chr4:110039451:G:A	110039451	NA,A	NA,G	NA,1	NA,inf	NA,inf	NA,0.184454	0.000162702	0.000325643
2	chr4:109563956:T:C	109563956	NA,C	NA,T	NA,1	NA,-inf	NA,inf	NA,0.195535	0.000162698	0.000325592
2	chr4:109529680:A:G	109529680	NA,G	NA,A	NA,1	NA,-inf	NA,inf	NA,0.197865	0.000162683	0.00032556
2	chr4:110316946:C:T	110316946	NA,T	NA,C	NA,1	NA,inf	NA,inf	NA,0.204868	0.000162676	0.000325535
2	chr4:110129677:G:A	110129677	NA,A	NA,G	NA,1	NA,inf	NA,inf	NA,0.208214	0.000162673	0.000325526
2	chr4:110334071:AT:A	110334071	NA,A	NA,AT	NA,1	NA,-inf	NA,inf	NA,0.211914	0.000162663	0.000325497
2	chr4:110109060:C:T	110109060	NA,T	NA,C	NA,1	NA,-inf	NA,inf	NA,0.220786	0.000162646	0.000325421
2	chr4:110101173:A:G	110101173	G,G	A,A	1,1	-inf,inf	inf,inf	0.152355,1.4055	0.000162611	0.000325106
2	chr4:110106897:A:G	110106897	G,G	A,A	1,1	-inf,inf	inf,inf	0.159607,1.39676	0.000162609	0.000325104
2	chr4:110142455:C:CA	110142455	NA,CA	NA,C	NA,1	NA,inf	NA,inf	NA,0.200595	0.000162593	0.000325384
2	chr4:109865153:C:A	109865153	NA,A	NA,C	NA,1	NA,inf	NA,inf	NA,0.195852	0.000162568	0.000325336
2	chr4:110425366:G:A	110425366	NA,A	NA,G	NA,1	NA,-inf	NA,inf	NA,0.192292	0.000162498	0.0003252
2	chr4:109832732:T:C	109832732	NA,C	NA,T	NA,1	NA,-inf	NA,inf	NA,0.184249	0.000162493	0.000325212
2	chr4:110382056:G:A	110382056	A,A	G,G	1,1	-inf,inf	inf,inf	1.32687,0.227834	0.000162447	0.000325084
2	chr4:110049975:T:G	110049975	NA,G	NA,T	NA,1	NA,-inf	NA,inf	NA,0.170411	0.000162443	0.000325064
2	chr4:110355814:C:T	110355814	NA,T	NA,C	NA,1	NA,inf	NA,inf	NA,0.195328	0.000162338	0.000324871
2	chr4:110119579:C:T	110119579	NA,T	NA,C	NA,1	NA,-inf	NA,inf	NA,0.194367	0.000162293	0.000324763
2	chr4:109677656:G:A	109677656	NA,A	NA,G	NA,1	NA,-inf	NA,inf	NA,0.198774	0.00016229	0.000324763
2	chr4:110034949:A:T	110034949	NA,T	NA,A	NA,1	NA,-inf	NA,inf	NA,0.195729	0.000162232	0.000324653
2	chr4:110244968:T:G	110244968	NA,G	NA,T	NA,1	NA,inf	NA,inf	NA,0.20014	0.000162204	0.000324593
2	chr4:109795488:C:A	109795488	NA,A	NA,C	NA,1	NA,inf	NA,inf	NA,0.20919	0.000162165	0.000324538
2	chr4:110099952:C:A	110099952	NA,A	NA,C	NA,1	NA,-inf	NA,inf	NA,0.174114	0.000162161	0.00032457
2	chr4:109939759:A:G	109939759	NA,G	NA,A	NA,1	NA,-inf	NA,inf	NA,0.190508	0.000162158	0.000324511
2	chr4:110299016:A:G	110299016	NA,G	NA,A	NA,1	NA,-inf	NA,inf	NA,0.186142	0.000162141	0.000324485
2	chr4:110115030:C:T	110115030	NA,T	NA,C	NA,1	NA,-inf	NA,inf	NA,0.202379	0.000162095	0.000324361
2	chr4:109552592:T:C	109552592	NA,C	NA,T	NA,1	NA,inf	NA,inf	NA,0.199751	0.000162089	0.000324379
2	chr4:109866199:TTTGTAAAA:T	109866199	NA,T	NA,TTTGTAAAA	NA,1	NA,inf	NA,inf	NA,0.192517	0.000162087	0.000324373
2	chr4:110282152:A:C	110282152	NA,C	NA,A	NA,1	NA,-inf	NA,inf	NA,0.18259	0.000162079	0.000324366
2	chr4:110104360:G:A	110104360	NA,A	NA,G	NA,1	NA,-inf	NA,inf	NA,0.180059	0.000162037	0.000324307
2	chr4:109464636:A:T	109464636	NA,T	NA,A	NA,1	NA,-inf	NA,inf	NA,0.186631	0.000161976	0.000324152
2	chr4:109796547:T:A	109796547	NA,A	NA,T	NA,1	NA,inf	NA,inf	NA,0.207765	0.000161965	0.000324136
2	chr4:110284807:GA:G	110284807	NA,G	NA,GA	NA,1	NA,inf	NA,inf	NA,0.194552	0.000161953	0.000324089
2	chr4:110227624:T:C	110227624	NA,C	NA,T	NA,1	NA,-inf	NA,inf	NA,0.191516	0.000161951	0.000324085
2	chr4:110418865:G:A	110418865	NA,A	NA,G	NA,1	NA,inf	NA,inf	NA,0.192765	0.000161913	0.000324013
2	chr4:110314673:G:A	110314673	NA,A	NA,G	NA,1	NA,-inf	NA,inf	NA,0.193782	0.000161879	0.000323943
2	chr4:110196580:C:T	110196580	NA,T	NA,C	NA,1	NA,inf	NA,inf	NA,0.188735	0.000161869	0.000323933
2	chr4:110265518:G:T	110265518	NA,T	NA,G	NA,1	NA,inf	NA,inf	NA,0.190514	0.000161817	0.000323829
2	chr4:109796087:G:A	109796087	NA,A	NA,G	NA,1	NA,inf	NA,inf	NA,0.206538	0.000161788	0.000323783
2	chr4:110276810:G:A	110276810	NA,A	NA,G	NA,1	NA,inf	NA,inf	NA,0.186533	0.000161687	0.000323573
2	chr4:109823073:A:T	109823073	NA,T	NA,A	NA,1	NA,-inf	NA,inf	NA,0.20523	0.000161609	0.0003234
2	chr4:110192366:A:C	110192366	C,NA	A,NA	1,NA	-inf,NA	inf,NA	0.438916,NA	0.000161577	0.00032335
2	chr4:109475902:T:G	109475902	NA,G	NA,T	NA,1	NA,-inf	NA,inf	NA,0.183659	0.000161544	0.000323288
2	chr4:109831617:T:C	109831617	NA,C	NA,T	NA,1	NA,-inf	NA,inf	NA,0.188493	0.000161539	0.000323273
2	chr4:109745723:C:T	109745723	NA,T	NA,C	NA,1	NA,-inf	NA,inf	NA,0.187097	0.000161513	0.000323221
2	chr4:109866837:C:A	109866837	NA,A	NA,C	NA,1	NA,inf	NA,inf	NA,0.188484	0.000161509	0.000323217
2	chr4:110407033:G:A	110407033	NA,A	NA,G	NA,1	NA,-inf	NA,inf	NA,0.186137	0.000161456	0.000323103
2	chr4:109515152:G:C	109515152	NA,C	NA,G	NA,1	NA,inf	NA,inf	NA,0.209725	0.000161424	0.000323047
2	chr4:109868638:A:G	109868638	NA,G	NA,A	NA,1	NA,inf	NA,inf	NA,0.1877	0.000161398	0.000322995
2	chr4:110246067:C:A	110246067	NA,A	NA,C	NA,1	NA,inf	NA,inf	NA,0.191854	0.000161332	0.000322855
2	chr4:110063214:C:T	110063214	NA,T	NA,C	NA,1	NA,inf	NA,inf	NA,0.194477	0.000161318	0.000322788
2	chr4:110347835:G:C	110347835	NA,C	NA,G	NA,1	NA,-inf	NA,inf	NA,0.186167	0.000161235	0.00032267
2	chr4:110100538:T:C	110100538	NA,C	NA,T	NA,1	NA,-inf	NA,inf	NA,0.167733	0.000161214	0.000322672
2	chr4:110289198:A:G	110289198	NA,G	NA,A	NA,1	NA,-inf	NA,inf	NA,0.182962	0.000161181	0.000322558
2	chr4:110314119:A:G	110314119	NA,G	NA,A	NA,1	NA,inf	NA,inf	NA,0.188474	0.000161171	0.00032253
2	chr4:110270464:C:T	110270464	NA,T	NA,C	NA,1	NA,-inf	NA,inf	NA,0.176151	0.000161107	0.000322418
2	chr4:110207100:A:T	110207100	NA,T	NA,A	NA,1	NA,inf	NA,inf	NA,0.187099	0.000161101	0.000322388
2	chr4:109895155:T:G	109895155	NA,G	NA,T	NA,1	NA,-inf	NA,inf	NA,0.184721	0.000161096	0.000322377
2	chr4:109866214:T:A	109866214	NA,A	NA,T	NA,1	NA,inf	NA,inf	NA,0.18506	0.000161025	0.000322247
2	chr4:109488809:G:A	109488809	NA,A	NA,G	NA,1	NA,-inf	NA,inf	NA,0.186252	0.000161017	0.000322228
2	chr4:109637105:G:T	109637105	NA,T	NA,G	NA,1	NA,-inf	NA,inf	NA,0.184883	0.000160988	0.000322162
2	chr4:110232275:G:A	110232275	NA,A	NA,G	NA,1	NA,inf	NA,inf	NA,0.183781	0.000160975	0.000322144
2	chr4:109917799:T:C	109917799	NA,C	NA,T	NA,1	NA,inf	NA,inf	NA,0.196495	0.000160947	0.000322073
2	chr4:109462381:A:G	109462381	NA,G	NA,A	NA,1	NA,-inf	NA,inf	NA,0.185587	0.000160925	0.000322042
2	chr4:110026863:A:G	110026863	NA,G	NA,A	NA,1	NA,-inf	NA,inf	NA,0.190609	0.000160924	0.000322027
2	chr4:109796682:T:C	109796682	NA,C	NA,T	NA,1	NA,inf	NA,inf	NA,0.200205	0.000160909	0.000322023
2	chr4:109728492:T:C	109728492	NA,C	NA,T	NA,1	NA,-inf	NA,inf	NA,0.174812	0.000160866	0.000321902
2	chr4:109469535:C:T	109469535	NA,T	NA,C	NA,1	NA,-inf	NA,inf	NA,0.184916	0.000160831	0.000321855
2	chr4:109627540:G:A	109627540	NA,A	NA,G	NA,1	NA,-inf	NA,inf	NA,0.178827	0.000160815	0.000321817
2	chr4:110162501:T:C	110162501	NA,C	NA,T	NA,1	NA,inf	NA,inf	NA,0.183764	0.000160707	0.0003216
2	chr4:109956187:A:T	109956187	NA,T	NA,A	NA,1	NA,inf	NA,inf	NA,0.193043	0.000160647	0.000321476
2	chr4:110263518:A:AT	110263518	NA,AT	NA,A	NA,1	NA,inf	NA,inf	NA,0.187872	0.000160643	0.000321481
2	chr4:110043961:T:C	110043961	NA,C	NA,T	NA,1	NA,-inf	NA,inf	NA,0.15817	0.000160616	0.00032141
2	chr4:110132939:G:A	110132939	NA,A	NA,G	NA,1	NA,inf	NA,inf	NA,0.176457	0.000160594	0.000321404
2	chr4:110342761:C:T	110342761	NA,T	NA,C	NA,1	NA,inf	NA,inf	NA,0.182803	0.000160555	0.000321304
2	chr4:109519344:A:G	109519344	NA,G	NA,A	NA,1	NA,-inf	NA,inf	NA,0.180565	0.000160544	0.000321273
2	chr4:110048549:C:T	110048549	NA,T	NA,C	NA,1	NA,inf	NA,inf	NA,0.184724	0.000160446	0.000321074
2	chr4:109608530:C:T	109608530	NA,T	NA,C	NA,1	NA,-inf	NA,inf	NA,0.183265	0.000160433	0.000321055
2	chr4:109684944:G:C	109684944	NA,C	NA,G	NA,1	NA,inf	NA,inf	NA,0.181701	0.000160427	0.000321054
2	chr4:109674334:A:G	109674334	NA,G	NA,A	NA,1	NA,inf	NA,inf	NA,0.174562	0.000160229	0.000320653
2	chr4:110330168:T:C	110330168	NA,C	NA,T	NA,1	NA,inf	NA,inf	NA,0.182937	0.000160201	0.000320587
2	chr4:110041671:A:G	110041671	NA,G	NA,A	NA,1	NA,inf	NA,inf	NA,0.180612	0.00016019	0.000320566
2	chr4:109853943:A:G	109853943	NA,G	NA,A	NA,1	NA,inf	NA,inf	NA,0.179042	0.00016019	0.000320576
2	chr4:110145170:T:C	110145170	NA,C	NA,T	NA,1	NA,inf	NA,inf	NA,0.188107	0.000160177	0.000320538
2	chr4:109856694:G:T	109856694	NA,T	NA,G	NA,1	NA,-inf	NA,inf	NA,0.179352	0.000160162	0.000320512
2	chr4:109601635:T:C	109601635	NA,C	NA,T	NA,1	NA,inf	NA,inf	NA,0.184898	0.000160152	0.000320499
2	chr4:109626012:T:C	109626012	NA,C	NA,T	NA,1	NA,-inf	NA,inf	NA,0.183066	0.000160113	0.000320407
2	chr4:110018889:T:C	110018889	NA,C	NA,T	NA,1	NA,inf	NA,inf	NA,0.198478	0.000160109	0.00032041
2	chr4:110359472:AT:A	110359472	NA,A	NA,AT	NA,1	NA,-inf	NA,inf	NA,0.17785	0.000160106	0.000320399
2	chr4:109487205:A:ATTGAGAATG	109487205	NA,ATTGAGAATG	NA,A	NA,1	NA,-inf	NA,inf	NA,0.171428	0.000160103	0.000320407
2	chr4:109956822:G:T	109956822	NA,T	NA,G	NA,1	NA,inf	NA,inf	NA,0.189925	0.000160059	0.000320296
2	chr4:110272996:G:T	110272996	NA,T	NA,G	NA,1	NA,inf	NA,inf	NA,0.178602	0.000160012	0.000320208
2	chr4:109867985:C:T	109867985	NA,T	NA,C	NA,1	NA,inf	NA,inf	NA,0.177719	0.00016001	0.000320216
2	chr4:110088344:C:T	110088344	NA,T	NA,C	NA,1	NA,inf	NA,inf	NA,0.190698	0.000159973	0.000320093
2	chr4:110087412:T:C	110087412	NA,C	NA,T	NA,1	NA,-inf	NA,inf	NA,0.176582	0.000159929	0.000320061
2	chr4:110221335:G:A	110221335	NA,A	NA,G	NA,1	NA,-inf	NA,inf	NA,0.183344	0.000159872	0.000319911
2	chr4:109895698:T:G	109895698	NA,G	NA,T	NA,1	NA,-inf	NA,inf	NA,0.175489	0.000159807	0.000319799
2	chr4:109625872:C:A	109625872	NA,A	NA,C	NA,1	NA,-inf	NA,inf	NA,0.183958	0.000159778	0.00031974
2	chr4:109843797:G:A	109843797	NA,A	NA,G	NA,1	NA,-inf	NA,inf	NA,0.176168	0.000159771	0.000319738
2	chr4:109895229:A:T	109895229	NA,T	NA,A	NA,1	NA,-inf	NA,inf	NA,0.174659	0.000159695	0.000319575
2	chr4:109659403:A:G	109659403	NA,G	NA,A	NA,1	NA,-inf	NA,inf	NA,0.184341	0.00015969	0.000319558
2	chr4:109649155:TC:T	109649155	NA,T	NA,TC	NA,1	NA,-inf	NA,inf	NA,0.16123	0.000159667	0.00031951
2	chr4:109779151:A:G	109779151	NA,G	NA,A	NA,1	NA,inf	NA,inf	NA,0.18711	0.000159662	0.00031951
2	chr4:110303075:T:C	110303075	NA,C	NA,T	NA,1	NA,inf	NA,inf	NA,0.179558	0.000159533	0.000319244
2	chr4:110106079:G:T	110106079	NA,T	NA,G	NA,1	NA,-inf	NA,inf	NA,0.169132	0.000159528	0.000319256
2	chr4:110165022:T:G	110165022	NA,G	NA,T	NA,1	NA,-inf	NA,inf	NA,0.166033	0.000159505	0.000319203
2	chr4:109816731:C:T	109816731	T,NA	C,NA	1,NA	-inf,NA	inf,NA	1.42131,NA	0.000159477	0.000319148
2	chr4:109582570:A:C	109582570	NA,C	NA,A	NA,1	NA,inf	NA,inf	NA,0.1732	0.000159467	0.000319127
2	chr4:109842302:GA:G	109842302	NA,G	NA,GA	NA,1	NA,-inf	NA,inf	NA,0.176965	0.000159437	0.000319076
2	chr4:110146296:A:G	110146296	NA,G	NA,A	NA,1	NA,inf	NA,inf	NA,0.183613	0.00015942	0.000319019
2	chr4:110106141:T:C	110106141	NA,C	NA,T	NA,1	NA,-inf	NA,inf	NA,0.155089	0.000159407	0.000319054
2	chr4:110015670:A:G	110015670	NA,G	NA,A	NA,1	NA,-inf	NA,inf	NA,0.1738	0.000159378	0.00031895
2	chr4:109987933:C:T	109987933	NA,T	NA,C	NA,1	NA,-inf	NA,inf	NA,0.169959	0.00015937	0.000318938
2	chr4:110289724:G:A	110289724	NA,A	NA,G	NA,1	NA,inf	NA,inf	NA,0.174121	0.000159277	0.00031874
2	chr4:109820134:A:C	109820134	NA,C	NA,A	NA,1	NA,-inf	NA,inf	NA,0.18785	0.000159269	0.000318718
2	chr4:109867213:G:A	109867213	NA,A	NA,G	NA,1	NA,inf	NA,inf	NA,0.17194	0.000159233	0.000318662
2	chr4:109603328:C:T	109603328	T,T	C,C	1,1	-inf,-inf	inf,inf	0.220405,1.35104	0.000159192	0.000318527
2	chr4:110292374:A:G	110292374	NA,G	NA,A	NA,1	NA,inf	NA,inf	NA,0.180474	0.000159186	0.000318551
2	chr4:109861536:G:A	109861536	NA,A	NA,G	NA,1	NA,inf	NA,inf	NA,0.173142	0.00015917	0.000318532
2	chr4:109567882:A:G	109567882	NA,G	NA,A	NA,1	NA,-inf	NA,inf	NA,0.177925	0.000159126	0.000318435
2	chr4:110106787:TA:T	110106787	T,T	TA,TA	1,1	-inf,inf	inf,inf	0.16828,1.37443	0.000159045	0.000317979
2	chr4:109705583:C:T	109705583	NA,T	NA,C	NA,1	NA,inf	NA,inf	NA,0.186498	0.000159016	0.00031823
2	chr4:110006477:T:A	110006477	NA,A	NA,T	NA,1	NA,-inf	NA,inf	NA,0.170916	0.000158977	0.000318148
2	chr4:110426199:CTTTA:C	110426199	NA,C	NA,CTTTA	NA,1	NA,-inf	NA,inf	NA,0.170106	0.000158943	0.000318075
2	chr4:110359497:C:A	110359497	NA,A	NA,C	NA,1	NA,-inf	NA,inf	NA,0.168726	0.000158884	0.000317953
2	chr4:109866926:A:C	109866926	NA,C	NA,A	NA,1	NA,inf	NA,inf	NA,0.170953	0.000158882	0.000317956
2	chr4:110105906:A:C	110105906	NA,C	NA,A	NA,1	NA,-inf	NA,inf	NA,0.151006	0.000158853	0.000317944
2	chr4:110143385:G:A	110143385	NA,A	NA,G	NA,1	NA,inf	NA,inf	NA,0.169695	0.000158838	0.00031787
2	chr4:109705567:G:T	109705567	NA,T	NA,G	NA,1	NA,inf	NA,inf	NA,0.184455	0.000158753	0.000317705
2	chr4:109940867:G:A	109940867	NA,A	NA,G	NA,1	NA,inf	NA,inf	NA,0.178891	0.000158739	0.000317657
2	chr4:109498340:T:C	109498340	NA,C	NA,T	NA,1	NA,-inf	NA,inf	NA,0.166857	0.000158707	0.000317598
2	chr4:110014760:T:A	110014760	NA,A	NA,T	NA,1	NA,-inf	NA,inf	NA,0.168749	0.000158695	0.000317584
2	chr4:109560095:T:C	109560095	NA,C	NA,T	NA,1	NA,inf	NA,inf	NA,0.178858	0.000158646	0.00031749
2	chr4:109733630:T:TG	109733630	NA,TG	NA,T	NA,1	NA,-inf	NA,inf	NA,0.172013	0.000158515	0.000317206
2	chr4:110291786:G:T	110291786	NA,T	NA,G	NA,1	NA,-inf	NA,inf	NA,0.162952	0.000158465	0.000317123
2	chr4:109950535:A:T	109950535	NA,T	NA,A	NA,1	NA,inf	NA,inf	NA,0.176694	0.000158459	0.000317098
2	chr4:109659313:C:T	109659313	NA,T	NA,C	NA,1	NA,inf	NA,inf	NA,0.160769	0.000158371	0.000316936
2	chr4:110270770:G:A	110270770	NA,A	NA,G	NA,1	NA,inf	NA,inf	NA,0.171007	0.000158331	0.000316843
2	chr4:109978237:T:C	109978237	NA,C	NA,T	NA,1	NA,-inf	NA,inf	NA,0.170576	0.000158287	0.000316766
2	chr4:110123710:C:T	110123710	NA,T	NA,C	NA,1	NA,-inf	NA,inf	NA,0.164941	0.000158263	0.000316701
2	chr4:110273561:T:A	110273561	NA,A	NA,T	NA,1	NA,inf	NA,inf	NA,0.172487	0.000158261	0.000316702
2	chr4:109977100:A:G	109977100	NA,G	NA,A	NA,1	NA,-inf	NA,inf	NA,0.169976	0.000158211	0.000316614
2	chr4:109819709:T:A	109819709	NA,A	NA,T	NA,1	NA,-inf	NA,inf	NA,0.179474	0.000158198	0.000316575
2	chr4:109854549:A:G	109854549	NA,G	NA,A	NA,1	NA,inf	NA,inf	NA,0.163479	0.00015813	0.000316455
2	chr4:109524743:C:CT	109524743	NA,CT	NA,C	NA,1	NA,inf	NA,inf	NA,0.170071	0.000158084	0.000316362
2	chr4:109824782:A:G	109824782	NA,G	NA,A	NA,1	NA,-inf	NA,inf	NA,0.178503	0.000158079	0.000316337
2	chr4:109954106:C:T	109954106	NA,T	NA,C	NA,1	NA,inf	NA,inf	NA,0.174678	0.000158063	0.000316303
2	chr4:109868319:C:T	109868319	NA,T	NA,C	NA,1	NA,inf	NA,inf	NA,0.161838	0.000157925	0.000316042
2	chr4:109834487:G:A	109834487	NA,A	NA,G	NA,1	NA,inf	NA,inf	NA,0.174896	0.000157915	0.000316009
2	chr4:109853147:G:A	109853147	NA,A	NA,G	NA,1	NA,inf	NA,inf	NA,0.1612	0.000157906	0.000315996
2	chr4:109707531:C:T	109707531	NA,T	NA,C	NA,1	NA,inf	NA,inf	NA,0.176876	0.0001579	0.000315996
2	chr4:109646900:T:C	109646900	NA,C	NA,T	NA,1	NA,-inf	NA,inf	NA,0.170309	0.000157883	0.000315944
2	chr4:109857613:A:G	109857613	NA,G	NA,A	NA,1	NA,inf	NA,inf	NA,0.16141	0.000157865	0.000315924
2	chr4:109943377:C:T	109943377	NA,T	NA,C	NA,1	NA,inf	NA,inf	NA,0.171428	0.000157793	0.000315765
2	chr4:110227956:C:T	110227956	T,T	C,C	1,1	-inf,inf	inf,inf	0.0664229,1.41959	0.000157775	0.000315773
2	chr4:109943702:G:A	109943702	NA,A	NA,G	NA,1	NA,inf	NA,inf	NA,0.171252	0.000157772	0.000315722
2	chr4:109661793:G:A	109661793	NA,A	NA,G	NA,1	NA,-inf	NA,inf	NA,0.164675	0.000157693	0.000315565
2	chr4:110255578:G:C	110255578	NA,C	NA,G	NA,1	NA,inf	NA,inf	NA,0.167348	0.000157681	0.00031554
2	chr4:109503737:A:G	109503737	NA,G	NA,A	NA,1	NA,-inf	NA,inf	NA,0.157741	0.000157545	0.000315272
2	chr4:109798217:A:G	109798217	NA,G	NA,A	NA,1	NA,inf	NA,inf	NA,0.170499	0.000157543	0.00031527
2	chr4:109932633:C:T	109932633	NA,T	NA,C	NA,1	NA,inf	NA,inf	NA,0.149491	0.000157504	0.000315216
2	chr4:110223536:G:C	110223536	NA,C	NA,G	NA,1	NA,inf	NA,inf	NA,0.149774	0.000157501	0.000315204
2	chr4:109742735:G:A	109742735	NA,A	NA,G	NA,1	NA,-inf	NA,inf	NA,0.165935	0.000157454	0.0003151
2	chr4:109934719:A:G	109934719	NA,G	NA,A	NA,1	NA,-inf	NA,inf	NA,0.157305	0.00015742	0.000315033
2	chr4:110323381:T:A	110323381	NA,A	NA,T	NA,1	NA,-inf	NA,inf	NA,0.167165	0.000157396	0.000314974
2	chr4:109552572:C:T	109552572	NA,T	NA,C	NA,1	NA,inf	NA,inf	NA,0.162287	0.000157335	0.000314855
2	chr4:109818856:C:T	109818856	NA,T	NA,C	NA,1	NA,-inf	NA,inf	NA,0.157535	0.000157277	0.000314741
2	chr4:110113621:A:G	110113621	NA,G	NA,A	NA,1	NA,-inf	NA,inf	NA,0.167665	0.000157232	0.000314631
2	chr4:109678261:C:T	109678261	NA,T	NA,C	NA,1	NA,-inf	NA,inf	NA,0.160889	0.000157229	0.000314639
2	chr4:110012890:T:C	110012890	NA,C	NA,T	NA,1	NA,-inf	NA,inf	NA,0.156918	0.000157221	0.000314635
2	chr4:109709425:G:A	109709425	NA,A	NA,G	NA,1	NA,inf	NA,inf	NA,0.161145	0.000157207	0.000314604
2	chr4:109853764:TA:T	109853764	NA,T	NA,TA	NA,1	NA,inf	NA,inf	NA,0.156098	0.000157205	0.000314602
2	chr4:109697894:G:A	109697894	NA,A	NA,G	NA,1	NA,inf	NA,inf	NA,0.166594	0.000157197	0.000314587
2	chr4:109673849:G:A	109673849	NA,A	NA,G	NA,1	NA,-inf	NA,inf	NA,0.160481	0.000157179	0.000314538
2	chr4:110098775:T:C	110098775	C,C	T,T	1,1	-inf,inf	inf,inf	0.212958,1.33454	0.000157144	0.000314176
2	chr4:110155012:G:A	110155012	NA,A	NA,G	NA,1	NA,-inf	NA,inf	NA,0.153944	0.00015713	0.000314459
2	chr4:109675024:C:A	109675024	NA,A	NA,C	NA,1	NA,-inf	NA,inf	NA,0.159621	0.000157075	0.000314329
2	chr4:109674674:T:G	109674674	NA,G	NA,T	NA,1	NA,-inf	NA,inf	NA,0.159483	0.000157058	0.000314295
2	chr4:110354021:G:A	110354021	NA,A	NA,G	NA,1	NA,-inf	NA,inf	NA,0.154534	0.000157041	0.000314276
2	chr4:110170111:A:C	110170111	NA,C	NA,A	NA,1	NA,-inf	NA,inf	NA,0.152798	0.00015703	0.000314248
2	chr4:110151557:T:A	110151557	NA,A	NA,T	NA,1	NA,inf	NA,inf	NA,0.156781	0.000156958	0.000314093
2	chr4:109852875:G:T	109852875	NA,T	NA,G	NA,1	NA,inf	NA,inf	NA,0.153985	0.000156946	0.000314085
2	chr4:109556241:C:CTCCATATT	109556241	NA,CTCCATATT	NA,C	NA,1	NA,inf	NA,inf	NA,0.158518	0.000156871	0.000313927
2	chr4:109455617:A:G	109455617	NA,G	NA,A	NA,1	NA,-inf	NA,inf	NA,0.146136	0.000156799	0.000313795
2	chr4:109988254:T:C	109988254	NA,C	NA,T	NA,1	NA,-inf	NA,inf	NA,0.167673	0.000156776	0.000313719
2	chr4:109841796:T:G	109841796	NA,G	NA,T	NA,1	NA,-inf	NA,inf	NA,0.152476	0.000156742	0.000313676
2	chr4:110124115:C:T	110124115	NA,T	NA,C	NA,1	NA,inf	NA,inf	NA,0.164459	0.000156664	0.000313474
2	chr4:109969373:T:A	109969373	NA,A	NA,T	NA,1	NA,inf	NA,inf	NA,0.161854	0.000156632	0.000313442
2	chr4:110429307:C:T	110429307	T,T	C,C	1,1	inf,inf	inf,inf	1.13756,0.366125	0.000156576	0.000313341
2	chr4:109740361:AGAAG:A	109740361	NA,A	NA,AGAAG	NA,1	NA,inf	NA,inf	NA,0.152649	0.000156508	0.000313181
2	chr4:110146354:G:A	110146354	NA,A	NA,G	NA,1	NA,inf	NA,inf	NA,0.150962	0.000156495	0.000313179
2	chr4:110234973:G:A	110234973	NA,A	NA,G	NA,1	NA,inf	NA,inf	NA,0.159307	0.00015646	0.000313094
2	chr4:109829246:A:G	109829246	NA,G	NA,A	NA,1	NA,-inf	NA,inf	NA,0.150964	0.000156425	0.000313034
2	chr4:110425388:A:G	110425388	NA,G	NA,A	NA,1	NA,-inf	NA,inf	NA,0.146444	0.000156396	0.000312988
2	chr4:109587532:C:T	109587532	NA,T	NA,C	NA,1	NA,inf	NA,inf	NA,0.15003	0.000156347	0.000312902
2	chr4:109893345:T:G	109893345	NA,G	NA,T	NA,1	NA,-inf	NA,inf	NA,0.161303	0.000156319	0.00031279
2	chr4:110317409:G:A	110317409	NA,A	NA,G	NA,1	NA,-inf	NA,inf	NA,0.143056	0.000156318	0.000312833
2	chr4:109942663:A:G	109942663	NA,G	NA,A	NA,1	NA,inf	NA,inf	NA,0.159128	0.000156316	0.000312811
2	chr4:109987724:G:A	109987724	NA,A	NA,G	NA,1	NA,-inf	NA,inf	NA,0.153809	0.000156162	0.000312513
2	chr4:109952623:T:A	109952623	NA,A	NA,T	NA,1	NA,inf	NA,inf	NA,0.158277	0.000156094	0.000312364
2	chr4:110276443:C:T	110276443	T,NA	C,NA	1,NA	inf,NA	inf,NA	0.551872,NA	0.000156088	0.000312366
2	chr4:109582149:C:T	109582149	T,T	C,C	1,1	-inf,-inf	inf,inf	0.0302225,1.17402	0.000156072	0.000312314
2	chr4:109662168:G:A	109662168	NA,A	NA,G	NA,1	NA,-inf	NA,inf	NA,0.151233	0.000156065	0.00031231
2	chr4:110232719:C:T	110232719	NA,T	NA,C	NA,1	NA,-inf	NA,inf	NA,0.147583	0.000156045	0.000312272
2	chr4:110241697:C:T	110241697	NA,T	NA,C	NA,1	NA,-inf	NA,inf	NA,0.142662	0.000156031	0.000312251
2	chr4:109711173:C:T	109711173	NA,T	NA,C	NA,1	NA,inf	NA,inf	NA,0.176803	0.00015602	0.000312123
2	chr4:109659375:A:C	109659375	NA,C	NA,A	NA,1	NA,-inf	NA,inf	NA,0.154474	0.000155981	0.000312139
2	chr4:110270340:T:A	110270340	NA,A	NA,T	NA,1	NA,inf	NA,inf	NA,0.149678	0.000155969	0.000312125
2	chr4:109895597:A:T	109895597	NA,T	NA,A	NA,1	NA,-inf	NA,inf	NA,0.15043	0.000155966	0.000312135
2	chr4:110109586:C:A	110109586	NA,A	NA,C	NA,1	NA,-inf	NA,inf	NA,0.133097	0.000155942	0.000312106
2	chr4:110021343:A:G	110021343	NA,G	NA,A	NA,1	NA,-inf	NA,inf	NA,0.135416	0.000155886	0.00031197
2	chr4:109671748:G:A	109671748	NA,A	NA,G	NA,1	NA,-inf	NA,inf	NA,0.149551	0.000155869	0.000311917
2	chr4:109906686:A:G	109906686	NA,G	NA,A	NA,1	NA,inf	NA,inf	NA,0.155832	0.000155859	0.000311895
2	chr4:109490521:T:C	109490521	NA,C	NA,T	NA,1	NA,-inf	NA,inf	NA,0.139992	0.000155747	0.000311681
2	chr4:109773983:A:G	109773983	NA,G	NA,A	NA,1	NA,-inf	NA,inf	NA,0.149915	0.000155743	0.000311672
2	chr4:110144699:C:T	110144699	NA,T	NA,C	NA,1	NA,-inf	NA,inf	NA,0.142961	0.000155699	0.000311586
2	chr4:109935900:C:T	109935900	NA,T	NA,C	NA,1	NA,inf	NA,inf	NA,0.145213	0.000155693	0.000311564
2	chr4:110281972:C:T	110281972	NA,T	NA,C	NA,1	NA,-inf	NA,inf	NA,0.140513	0.000155621	0.000311435
2	chr4:109879855:C:T	109879855	NA,T	NA,C	NA,1	NA,-inf	NA,inf	NA,0.147195	0.000155594	0.00031139
2	chr4:109989664:G:A	109989664	NA,A	NA,G	NA,1	NA,-inf	NA,inf	NA,0.148568	0.000155556	0.000311301
2	chr4:109893146:A:G	109893146	NA,G	NA,A	NA,1	NA,inf	NA,inf	NA,0.146027	0.000155545	0.000311269
2	chr4:109985453:C:T	109985453	NA,T	NA,C	NA,1	NA,-inf	NA,inf	NA,0.148416	0.000155539	0.000311267
2	chr4:109773213:C:G	109773213	NA,G	NA,C	NA,1	NA,inf	NA,inf	NA,0.152881	0.000155535	0.000311252
2	chr4:110241374:A:G	110241374	NA,G	NA,A	NA,1	NA,inf	NA,inf	NA,0.149431	0.000155513	0.000311205
2	chr4:110309716:T:G	110309716	NA,G	NA,T	NA,1	NA,-inf	NA,inf	NA,0.140314	0.000155492	0.00031117
2	chr4:109614720:G:A	109614720	NA,A	NA,G	NA,1	NA,-inf	NA,inf	NA,0.139791	0.00015541	0.000311001
2	chr4:110292796:G:A	110292796	NA,A	NA,G	NA,1	NA,inf	NA,inf	NA,0.149169	0.000155382	0.000310939
2	chr4:109877524:C:T	109877524	NA,T	NA,C	NA,1	NA,inf	NA,inf	NA,0.14041	0.000155361	0.000310904
2	chr4:110219231:A:T	110219231	NA,T	NA,A	NA,1	NA,inf	NA,inf	NA,0.143785	0.00015536	0.000310896
2	chr4:109986006:T:A	109986006	NA,A	NA,T	NA,1	NA,-inf	NA,inf	NA,0.146706	0.000155347	0.000310882
2	chr4:109867583:G:A	109867583	NA,A	NA,G	NA,1	NA,-inf	NA,inf	NA,0.145578	0.000155259	0.000310709
2	chr4:109838136:GTCA:G	109838136	NA,G	NA,GTCA	NA,1	NA,-inf	NA,inf	NA,0.143093	0.000155247	0.000310676
2	chr4:110045364:G:C	110045364	NA,C	NA,G	NA,1	NA,-inf	NA,inf	NA,0.136641	0.000155237	0.00031066
2	chr4:110371914:G:A	110371914	NA,A	NA,G	NA,1	NA,-inf	NA,inf	NA,0.137522	0.000155187	0.000310562
2	chr4:109934943:C:T	109934943	NA,T	NA,C	NA,1	NA,inf	NA,inf	NA,0.151987	0.000155176	0.000310532
2	chr4:110370681:C:T	110370681	NA,T	NA,C	NA,1	NA,-inf	NA,inf	NA,0.137322	0.000155165	0.000310517
2	chr4:110272080:C:T	110272080	NA,T	NA,C	NA,1	NA,-inf	NA,inf	NA,0.128309	0.000155128	0.000310445
2	chr4:110032317:C:T	110032317	NA,T	NA,C	NA,1	NA,-inf	NA,inf	NA,0.107344	0.000155111	0.000310399
2	chr4:109865542:T:G	109865542	NA,G	NA,T	NA,1	NA,-inf	NA,inf	NA,0.143883	0.000155066	0.000310323
2	chr4:110295268:G:A	110295268	NA,A	NA,G	NA,1	NA,-inf	NA,inf	NA,0.131545	0.000155057	0.000310306
2	chr4:110273797:C:T	110273797	NA,T	NA,C	NA,1	NA,-inf	NA,inf	NA,0.129003	0.000155049	0.000310292
2	chr4:110237198:T:C	110237198	NA,C	NA,T	NA,1	NA,-inf	NA,inf	NA,0.139335	0.000155015	0.000310209
2	chr4:109782313:G:A	109782313	NA,A	NA,G	NA,1	NA,-inf	NA,inf	NA,0.14317	0.000154979	0.000310143
2	chr4:109982070:G:A	109982070	NA,A	NA,G	NA,1	NA,inf	NA,inf	NA,0.13995	0.00015497	0.000310109
2	chr4:109661651:G:A	109661651	NA,A	NA,G	NA,1	NA,-inf	NA,inf	NA,0.145438	0.000154953	0.000310081
2	chr4:109762323:G:A	109762323	NA,A	NA,G	NA,1	NA,-inf	NA,inf	NA,0.137882	0.000154942	0.000310067
2	chr4:110097533:T:A	110097533	A,A	T,T	1,1	-inf,inf	inf,inf	0.219589,1.32013	0.000154934	0.000309758
2	chr4:110038093:G:A	110038093	NA,A	NA,G	NA,1	NA,-inf	NA,inf	NA,0.142383	0.000154911	0.000310013
2	chr4:110357451:G:A	110357451	NA,A	NA,G	NA,1	NA,inf	NA,inf	NA,0.138138	0.000154882	0.000309945
2	chr4:110098480:A:G	110098480	G,G	A,A	1,1	-inf,inf	inf,inf	0.19593,1.34167	0.000154852	0.000309596
2	chr4:109674716:C:T	109674716	NA,T	NA,C	NA,1	NA,-inf	NA,inf	NA,0.140414	0.000154849	0.000309877
2	chr4:109945565:G:A	109945565	NA,A	NA,G	NA,1	NA,inf	NA,inf	NA,0.136703	0.000154848	0.000309874
2	chr4:110347780:A:C	110347780	NA,C	NA,A	NA,1	NA,-inf	NA,inf	NA,0.133134	0.000154817	0.000309823
2	chr4:109717654:C:T	109717654	T,T	C,C	1,1	inf,-inf	inf,inf	0.729208,0.466824	0.000154808	0.000309773
2	chr4:109611461:C:G	109611461	NA,G	NA,C	NA,1	NA,-inf	NA,inf	NA,0.13353	0.000154793	0.000309771
2	chr4:109869478:C:T	109869478	NA,T	NA,C	NA,1	NA,-inf	NA,inf	NA,0.140954	0.00015474	0.00030967
2	chr4:109506967:A:G	109506967	NA,G	NA,A	NA,1	NA,-inf	NA,inf	NA,0.132496	0.000154584	0.000309348
2	chr4:109889075:G:T	109889075	NA,T	NA,G	NA,1	NA,inf	NA,inf	NA,0.143227	0.000154538	0.00030927
2	chr4:109657562:G:GCC	109657562	NA,GCC	NA,G	NA,1	NA,-inf	NA,inf	NA,0.141502	0.000154532	0.000309239
2	chr4:109672518:G:C	109672518	NA,C	NA,G	NA,1	NA,-inf	NA,inf	NA,0.137516	0.00015453	0.000309239
2	chr4:110220866:C:T	110220866	NA,T	NA,C	NA,1	NA,-inf	NA,inf	NA,0.156543	0.000154504	0.000309158
2	chr4:109526051:C:T	109526051	NA,T	NA,C	NA,1	NA,inf	NA,inf	NA,0.132453	0.000154463	0.000309113
2	chr4:109899131:C:T	109899131	NA,T	NA,C	NA,1	NA,-inf	NA,inf	NA,0.12899	0.000154447	0.000309067
2	chr4:109869469:T:C	109869469	NA,C	NA,T	NA,1	NA,-inf	NA,inf	NA,0.137303	0.000154353	0.000308895
2	chr4:110167006:T:C	110167006	NA,C	NA,T	NA,1	NA,-inf	NA,inf	NA,0.12388	0.000154341	0.000308869
2	chr4:109658237:T:C	109658237	NA,C	NA,T	NA,1	NA,-inf	NA,inf	NA,0.139325	0.000154298	0.000308772
2	chr4:109939523:C:T	109939523	NA,T	NA,C	NA,1	NA,inf	NA,inf	NA,0.132525	0.00015428	0.000308737
2	chr4:110107494:A:G	110107494	NA,G	NA,A	NA,1	NA,-inf	NA,inf	NA,0.127436	0.000154231	0.000308649
2	chr4:109543603:C:T	109543603	NA,T	NA,C	NA,1	NA,-inf	NA,inf	NA,0.133685	0.000154195	0.000308566
2	chr4:109827389:T:A	109827389	NA,A	NA,T	NA,1	NA,-inf	NA,inf	NA,0.144129	0.000154143	0.000308463
2	chr4:110352538:C:T	110352538	NA,T	NA,C	NA,1	NA,-inf	NA,inf	NA,0.128963	0.000154126	0.000308442
2	chr4:110236214:C:T	110236214	NA,T	NA,C	NA,1	NA,inf	NA,inf	NA,0.131275	0.000154125	0.000308429
2	chr4:110067521:C:T	110067521	NA,T	NA,C	NA,1	NA,-inf	NA,inf	NA,0.12744	0.000154118	0.000308429
2	chr4:109992331:G:A	109992331	NA,A	NA,G	NA,1	NA,inf	NA,inf	NA,0.124277	0.000154047	0.000308278
2	chr4:109519026:C:T	109519026	NA,T	NA,C	NA,1	NA,-inf	NA,inf	NA,0.130099	0.000154041	0.00030826
2	chr4:109652174:A:G	109652174	NA,G	NA,A	NA,1	NA,-inf	NA,inf	NA,0.13278	0.00015403	0.000308237
2	chr4:110161390:T:C	110161390	NA,C	NA,T	NA,1	NA,inf	NA,inf	NA,0.130675	0.000154029	0.000308236
2	chr4:110242679:G:A	110242679	NA,A	NA,G	NA,1	NA,inf	NA,inf	NA,0.134212	0.000154019	0.000308219
2	chr4:110103482:T:C	110103482	NA,C	NA,T	NA,1	NA,-inf	NA,inf	NA,0.125348	0.000154003	0.000308193
2	chr4:109855926:A:G	109855926	NA,G	NA,A	NA,1	NA,inf	NA,inf	NA,0.129105	0.000153962	0.000308111
2	chr4:109678072:G:A	109678072	NA,A	NA,G	NA,1	NA,-inf	NA,inf	NA,0.131691	0.000153914	0.000308005
2	chr4:109767988:T:C	109767988	NA,C	NA,T	NA,1	NA,inf	NA,inf	NA,0.125784	0.00015391	0.000308002
2	chr4:109940071:G:A	109940071	NA,A	NA,G	NA,1	NA,-inf	NA,inf	NA,0.1362	0.000153788	0.000307735
2	chr4:109674977:T:C	109674977	NA,C	NA,T	NA,1	NA,-inf	NA,inf	NA,0.121399	0.000153779	0.000307737
2	chr4:110101464:A:G	110101464	G,G	A,A	1,1	-inf,inf	inf,inf	0.160296,1.36655	0.00015375	0.000307395
2	chr4:109548739:A:G	109548739	G,NA	A,NA	1,NA	inf,NA	inf,NA	0.518879,NA	0.000153746	0.000307673
2	chr4:109648826:G:C	109648826	NA,C	NA,G	NA,1	NA,-inf	NA,inf	NA,0.129878	0.00015373	0.000307637
2	chr4:110153482:CCA:C	110153482	NA,C	NA,CCA	NA,1	NA,inf	NA,inf	NA,0.127936	0.000153721	0.000307619
2	chr4:109894147:T:C	109894147	NA,C	NA,T	NA,1	NA,inf	NA,inf	NA,0.135268	0.000153704	0.000307601
3	chr4:110309540:G:A	110309540	NA,A	NA,G	NA,1	NA,-inf	NA,inf	NA,3.3561	0.0308386	0.0607929
3	chr4:110069170:TAGG:T	110069170	T,NA	TAGG,NA	1,NA	-inf,NA	inf,NA	3.08149,NA	0.0244719	0.048391
3	chr4:109579598:G:A	109579598	NA,A	NA,G	NA,1	NA,inf	NA,inf	NA,3.01071	0.0144156	0.0288027
3	chr4:109948028:C:A	109948028	NA,A	NA,C	NA,1	NA,inf	NA,inf	NA,2.96818	0.0142618	0.0282976
3	chr4:110081929:T:C	110081929	NA,C	NA,T	NA,1	NA,-inf	NA,inf	NA,2.97418	0.0135306	0.0269642
3	chr4:109583418:C:T	109583418	NA,T	NA,C	NA,1	NA,inf	NA,inf	NA,2.93473	0.0124806	0.0249583
3	chr4:110319551:C:G	110319551	G,G	C,C	1,1	-inf,-inf	inf,inf	0.478329,3.53255	0.00887977	0.017684
3	chr4:109592827:C:G	109592827	NA,G	NA,C	NA,1	NA,inf	NA,inf	NA,2.66275	0.00750425	0.0150383
3	chr4:109579367:A:G	109579367	NA,G	NA,A	NA,1	NA,inf	NA,inf	NA,2.59431	0.0066099	0.0132507
3	chr4:109587425:G:A	109587425	NA,A	NA,G	NA,1	NA,inf	NA,inf	NA,2.57304	0.00635054	0.012732
3	chr4:110084962:T:G	110084962	G,G	T,T	1,1	-inf,-inf	inf,inf	1.86068,0.115536	0.00631979	0.0126017
3	chr4:109899892:A:G	109899892	NA,G	NA,A	NA,1	NA,inf	NA,inf	NA,2.34955	0.00481166	0.00959106
3	chr4:109946968:A:C	109946968	NA,C	NA,A	NA,1	NA,inf	NA,inf	NA,2.37336	0.0046819	0.00933472
3	chr4:109950164:G:A	109950164	NA,A	NA,G	NA,1	NA,inf	NA,inf	NA,2.34168	0.00461464	0.00920073
3	chr4:109951960:A:G	109951960	NA,G	NA,A	NA,1	NA,inf	NA,inf	NA,2.34684	0.00445835	0.00889
3	chr4:109958725:C:T	109958725	NA,T	NA,C	NA,1	NA,inf	NA,inf	NA,2.29491	0.0040537	0.00808476
3	chr4:110087967:C:T	110087967	T,T	C,C	1,1	inf,-inf	inf,inf	1.07536,3.04718	0.00303403	0.00608017
3	chr4:110086189:G:A	110086189	A,A	G,G	1,1	inf,-inf	inf,inf	1.10359,3.01409	0.00291954	0.00585102
3	chr4:110079903:G:A	110079903	A,A	G,G	1,1	inf,-inf	inf,inf	1.10573,2.9561	0.00262416	0.0052596
3	chr4:110282833:GT:G	110282833	NA,G	NA,GT	NA,1	NA,inf	NA,inf	NA,1.95408	0.00259809	0.00518701
3	chr4:110082734:C:T	110082734	T,T	C,C	1,1	inf,-inf	inf,inf	1.13334,2.92259	0.00252604	0.00506309
3	chr4:110080114:A:T	110080114	T,T	A,A	1,1	inf,-inf	inf,inf	1.11958,2.92408	0.0025011	0.00501315
3	chr4:110079952:G:A	110079952	A,A	G,G	1,1	inf,-inf	inf,inf	1.08789,2.93403	0.00247673	0.00496435
3	chr4:110080455:G:A	110080455	A,A	G,G	1,1	inf,-inf	inf,inf	1.05952,2.93779	0.00243643	0.00488364
3	chr4:110081016:C:G	110081016	G,G	C,C	1,1	inf,-inf	inf,inf	1.0812,2.91986	0.00239977	0.00481021
3	chr4:110128334:T:C	110128334	C,C	T,T	1,1	-inf,-inf	inf,inf	1.30214,1.59392	0.00228919	0.00457153
3	chr4:110248919:C:T	110248919	T,NA	C,NA	1,NA	inf,NA	inf,NA	1.93981,NA	0.00225302	0.00449802
3	chr4:110082937:T:A	110082937	A,A	T,T	1,1	inf,-inf	inf,inf	1.19405,2.80481	0.00214301	0.00429558
3	chr4:110092631:C:T	110092631	NA,T	NA,C	NA,1	NA,inf	NA,inf	NA,1.80472	0.00203592	0.00406652
3	chr4:110084823:G:C	110084823	NA,C	NA,G	NA,1	NA,inf	NA,inf	NA,1.80001	0.002018	0.00403076
3	chr4:110326927:C:T	110326927	T,T	C,C	1,1	-inf,-inf	inf,inf	0.495424,2.7621	0.00200581	0.0040079
3	chr4:110082635:C:T	110082635	NA,T	NA,C	NA,1	NA,inf	NA,inf	NA,1.77354	0.0019215	0.00383818
3	chr4:109780333:G:A	109780333	NA,A	NA,G	NA,1	NA,inf	NA,inf	NA,1.79466	0.00181176	0.00361733
3	chr4:110281759:T:C	110281759	NA,C	NA,T	NA,1	NA,inf	NA,inf	NA,1.7391	0.00177246	0.00353967
3	chr4:110121786:T:A	110121786	A,A	T,T	1,1	-inf,-inf	inf,inf	1.27521,1.51767	0.00165178	0.00329963
3	chr4:110086154:C:G	110086154	NA,G	NA,C	NA,1	NA,inf	NA,inf	NA,1.6858	0.00163463	0.0032656
3	chr4:109633148:CAG:C	109633148	NA,C	NA,CAG	NA,1	NA,inf	NA,inf	NA,1.64532	0.00159883	0.00319307
3	chr4:110370469:C:A	110370469	A,NA	C,NA	1,NA	inf,NA	inf,NA	1.76507,NA	0.00158146	0.00315828
3	chr4:109937652:G:A	109937652	NA,A	NA,G	NA,1	NA,inf	NA,inf	NA,1.64366	0.00157611	0.00314736
3	chr4:110217486:A:G	110217486	NA,G	NA,A	NA,1	NA,inf	NA,inf	NA,1.63685	0.00154107	0.00307804
3	chr4:110217803:G:A	110217803	NA,A	NA,G	NA,1	NA,inf	NA,inf	NA,1.63602	0.00153874	0.00307338
3	chr4:109980701:ATT:GTT	109980701	NA,GTT	NA,ATT	NA,1	NA,-inf	NA,inf	NA,1.63165	0.00151127	0.00301802
3	chr4:110320444:G:A	110320444	A,A	G,G	1,1	-inf,-inf	inf,inf	0.328974,2.71004	0.00150478	0.00300708
3	chr4:109979991:A:G	109979991	NA,G	NA,A	NA,1	NA,-inf	NA,inf	NA,1.62142	0.00148221	0.00296004
3	chr4:109859665:C:T	109859665	NA,T	NA,C	NA,1	NA,inf	NA,inf	NA,1.68188	0.00142435	0.00284441
3	chr4:110068453:C:T	110068453	NA,T	NA,C	NA,1	NA,inf	NA,inf	NA,1.60877	0.00142259	0.00284228
3	chr4:109552639:G:A	109552639	NA,A	NA,G	NA,1	NA,-inf	NA,inf	NA,1.55934	0.0013251	0.00264725
3	chr4:109712476:G:A	109712476	A,NA	G,NA	1,NA	-inf,NA	inf,NA	2.97031,NA	0.00130708	0.00261051
3	chr4:110412214:T:C	110412214	NA,C	NA,T	NA,1	NA,-inf	NA,inf	NA,1.50339	0.00125474	0.00250593
3	chr4:109612419:A:G	109612419	NA,G	NA,A	NA,1	NA,inf	NA,inf	NA,1.52274	0.00124549	0.00248774
3	chr4:109621668:T:C	109621668	NA,C	NA,T	NA,1	NA,-inf	NA,inf	NA,1.49478	0.00121194	0.00242127
3	chr4:110067131:T:C	110067131	C,C	T,T	1,1	-inf,-inf	inf,inf	1.84757,0.0585649	0.00120402	0.00240758
3	chr4:109505532:C:T	109505532	T,T	C,C	1,1	-inf,-inf	inf,inf	1.7098,1.04882	0.00118077	0.00235891
3	chr4:110326762:T:C	110326762	C,C	T,T	1,1	-inf,-inf	inf,inf	0.672926,2.30486	0.00118047	0.00235952
3	chr4:110073722:C:T	110073722	T,T	C,C	1,1	inf,inf	inf,inf	1.21144,1.89529	0.0011798	0.00235871
3	chr4:109998312:C:T	109998312	T,NA	C,NA	1,NA	-inf,NA	inf,NA	0.971288,NA	0.00115534	0.00230857
3	chr4:109695437:G:A	109695437	NA,A	NA,G	NA,1	NA,-inf	NA,inf	NA,1.46471	0.00114498	0.00228765
3	chr4:109498804:C:T	109498804	T,T	C,C	1,1	-inf,-inf	inf,inf	1.83118,0.884157	0.00112616	0.00224981
3	chr4:109873630:GTTT:G	109873630	NA,G	NA,GTTT	NA,1	NA,inf	NA,inf	NA,1.46284	0.00111268	0.00222258
3	chr4:109742285:C:T	109742285	NA,T	NA,C	NA,1	NA,inf	NA,inf	NA,1.49962	0.00106546	0.00212816
3	chr4:110079997:T:A	110079997	NA,A	NA,T	NA,1	NA,inf	NA,inf	NA,1.46257	0.00105744	0.00211243
3	chr4:110046444:C:T	110046444	NA,T	NA,C	NA,1	NA,-inf	NA,inf	NA,1.39554	0.00103978	0.00207678
3	chr4:109984947:C:T	109984947	NA,T	NA,C	NA,1	NA,inf	NA,inf	NA,1.40303	0.00101541	0.00202828
3	chr4:109796812:A:G	109796812	NA,G	NA,A	NA,1	NA,inf	NA,inf	NA,1.49151	0.00101519	0.0020278
3	chr4:109564442:A:G	109564442	NA,G	NA,A	NA,1	NA,-inf	NA,inf	NA,1.39735	0.000990638	0.00197933
3	chr4:109987777:T:C	109987777	NA,C	NA,T	NA,1	NA,-inf	NA,inf	NA,1.39561	0.000986676	0.00197086
3	chr4:110002542:T:G	110002542	NA,G	NA,T	NA,1	NA,-inf	NA,inf	NA,1.41545	0.000985671	0.00196948
3	chr4:110362225:C:T	110362225	T,NA	C,NA	1,NA	-inf,NA	inf,NA	1.70355,NA	0.000976205	0.00194996
3	chr4:110330621:G:A	110330621	A,A	G,G	1,1	-inf,-inf	inf,inf	0.646941,2.22119	0.000973142	0.00194529
3	chr4:110066537:G:T	110066537	T,NA	G,NA	1,NA	-inf,NA	inf,NA	0.87084,NA	0.000968906	0.00193641
3	chr4:109541376:A:T	109541376	T,NA	A,NA	1,NA	-inf,NA	inf,NA	1.01898,NA	0.000947199	0.0018926
3	chr4:109641122:TAG:T	109641122	NA,T	NA,TAG	NA,1	NA,inf	NA,inf	NA,1.37537	0.000940301	0.0018784
3	chr4:110325690:T:C	110325690	C,C	T,T	1,1	-inf,-inf	inf,inf	0.673035,2.18285	0.00093968	0.00187842
3	chr4:109809518:G:T	109809518	NA,T	NA,G	NA,1	NA,inf	NA,inf	NA,1.44029	0.000927275	0.00185229
3	chr4:109851413:G:A	109851413	NA,A	NA,G	NA,1	NA,inf	NA,inf	NA,1.35693	0.00092055	0.00183896
3	chr4:109849109:T:C	109849109	NA,C	NA,T	NA,1	NA,inf	NA,inf	NA,1.40058	0.000918604	0.00183508
3	chr4:109980497:T:C	109980497	NA,C	NA,T	NA,1	NA,-inf	NA,inf	NA,1.35225	0.000909921	0.00181771
3	chr4:109722945:G:A	109722945	NA,A	NA,G	NA,1	NA,-inf	NA,inf	NA,1.3362	0.000908322	0.001815
3	chr4:109647635:C:T	109647635	T,T	C,C	1,1	-inf,-inf	inf,inf	0.0542415,2.39245	0.00089215	0.00178262
3	chr4:110320094:C:T	110320094	T,T	C,C	1,1	-inf,-inf	inf,inf	0.334496,2.41635	0.000869438	0.00173788
3	chr4:109887537:C:T	109887537	T,T	C,C	1,1	inf,inf	inf,inf	0.85026,1.4587	0.000864655	0.00172626
3	chr4:110290913:T:C	110290913	C,NA	T,NA	1,NA	inf,NA	inf,NA	1.40772,NA	0.000859285	0.00171668
3	chr4:109692549:A:G	109692549	NA,G	NA,A	NA,1	NA,inf	NA,inf	NA,1.33759	0.00085634	0.00171264
3	chr4:109989184:A:C	109989184	NA,C	NA,A	NA,1	NA,inf	NA,inf	NA,1.34809	0.000850378	0.0016989
3	chr4:110185848:C:A	110185848	A,NA	C,NA	1,NA	inf,NA	inf,NA	1.04721,NA	0.00084576	0.00168966
3	chr4:110081466:A:T	110081466	T,T	A,A	1,1	-inf,inf	inf,inf	1.83869,0.184771	0.000842808	0.00168604
3	chr4:109786385:T:G	109786385	G,G	T,T	1,1	inf,inf	inf,inf	0.452689,2.00659	0.000834726	0.00166718
3	chr4:110220336:G:A	110220336	NA,A	NA,G	NA,1	NA,inf	NA,inf	NA,1.29163	0.000826242	0.00165085
3	chr4:110004092:T:C	110004092	NA,C	NA,T	NA,1	NA,inf	NA,inf	NA,1.29186	0.000825504	0.00164936
3	chr4:110006377:T:C	110006377	NA,C	NA,T	NA,1	NA,inf	NA,inf	NA,1.28956	0.000822378	0.00164311
3	chr4:109837631:T:C	109837631	NA,C	NA,T	NA,1	NA,inf	NA,inf	NA,1.3673	0.000820379	0.00163883
3	chr4:110338652:A:G	110338652	G,NA	A,NA	1,NA	inf,NA	inf,NA	1.24194,NA	0.00081907	0.00163639
3	chr4:109543296:G:A	109543296	A,A	G,G	1,1	-inf,inf	inf,inf	1.62583,0.261584	0.000812955	0.00162396
3	chr4:110109980:G:A	110109980	NA,A	NA,G	NA,1	NA,inf	NA,inf	NA,1.29333	0.000812273	0.00162326
3	chr4:109747744:G:A	109747744	NA,A	NA,G	NA,1	NA,inf	NA,inf	NA,1.34303	0.000809333	0.0016168
3	chr4:110236164:T:C	110236164	NA,C	NA,T	NA,1	NA,-inf	NA,inf	NA,1.28139	0.000809073	0.00161684
3	chr4:110362050:A:G	110362050	G,NA	A,NA	1,NA	-inf,NA	inf,NA	1.75256,NA	0.000788531	0.00157534
3	chr4:109580590:C:T	109580590	NA,T	NA,C	NA,1	NA,inf	NA,inf	NA,1.35764	0.000786755	0.00157637
3	chr4:109548798:T:C	109548798	NA,C	NA,T	NA,1	NA,-inf	NA,inf	NA,1.2232	0.000772503	0.00154346
3	chr4:110121517:T:C	110121517	NA,C	NA,T	NA,1	NA,inf	NA,inf	NA,1.24303	0.000758165	0.00151493
3	chr4:110061071:T:C	110061071	C,C	T,T	1,1	-inf,inf	inf,inf	1.79355,0.0667944	0.000755951	0.00151188
3	chr4:110175727:C:T	110175727	T,NA	C,NA	1,NA	-inf,NA	inf,NA	1.8952,NA	0.000755433	0.00150927
3	chr4:110083870:A:G	110083870	NA,G	NA,A	NA,1	NA,inf	NA,inf	NA,1.26313	0.000741508	0.00148154
3	chr4:109678068:C:T	109678068	NA,T	NA,C	NA,1	NA,inf	NA,inf	NA,1.21662	0.000739455	0.00147738
3	chr4:110069164:TAATAATAGG:T	110069164	NA,T	NA,TAATAATAGG	NA,1	NA,inf	NA,inf	NA,1.25766	0.000739106	0.00147683
3	chr4:110223602:T:C	110223602	NA,C	NA,T	NA,1	NA,inf	NA,inf	NA,1.23061	0.000737358	0.00147339
3	chr4:110409900:C:G	110409900	NA,G	NA,C	NA,1	NA,-inf	NA,inf	NA,1.23444	0.000733836	0.00146646
3	chr4:109583597:G:A	109583597	NA,A	NA,G	NA,1	NA,inf	NA,inf	NA,1.31272	0.000729305	0.0014612
3	chr4:109982460:T:C	109982460	NA,C	NA,T	NA,1	NA,-inf	NA,inf	NA,1.22332	0.000728271	0.0014549
3	chr4:110429900:G:C	110429900	NA,C	NA,G	NA,1	NA,inf	NA,inf	NA,1.19212	0.000726962	0.00145223
3	chr4:109586342:G:A	109586342	NA,A	NA,G	NA,1	NA,inf	NA,inf	NA,1.30861	0.000723921	0.00145042
3	chr4:109563233:C:A	109563233	NA,A	NA,C	NA,1	NA,-inf	NA,inf	NA,1.22178	0.000722825	0.00144428
3	chr4:109739342:G:A	109739342	A,A	G,G	1,1	-inf,-inf	inf,inf	0.802955,1.34833	0.000721515	0.0014416
3	chr4:109578770:A:T	109578770	NA,T	NA,A	NA,1	NA,inf	NA,inf	NA,1.30679	0.000717122	0.00143693
3	chr4:109579321:T:C	109579321	NA,C	NA,T	NA,1	NA,inf	NA,inf	NA,1.29721	0.000710101	0.00142271
3	chr4:109586447:A:G	109586447	NA,G	NA,A	NA,1	NA,inf	NA,inf	NA,1.29715	0.000710043	0.0014226
3	chr4:109587717:C:CTA	109587717	NA,CTA	NA,C	NA,1	NA,inf	NA,inf	NA,1.29614	0.000708828	0.00142016
3	chr4:110293983:T:C	110293983	NA,C	NA,T	NA,1	NA,inf	NA,inf	NA,1.21363	0.000708758	0.00141616
3	chr4:109987583:C:T	109987583	NA,T	NA,C	NA,1	NA,-inf	NA,inf	NA,1.20787	0.000708126	0.00141468
3	chr4:110436085:G:T	110436085	NA,T	NA,G	NA,1	NA,inf	NA,inf	NA,1.19131	0.000708057	0.00141476
3	chr4:109589553:C:G	109589553	NA,G	NA,C	NA,1	NA,inf	NA,inf	NA,1.29153	0.000703332	0.00140914
3	chr4:109589186:C:T	109589186	NA,T	NA,C	NA,1	NA,inf	NA,inf	NA,1.29055	0.000702174	0.00140682
3	chr4:109589813:G:A	109589813	NA,A	NA,G	NA,1	NA,inf	NA,inf	NA,1.29055	0.000702174	0.00140682
3	chr4:109587332:G:A	109587332	NA,A	NA,G	NA,1	NA,inf	NA,inf	NA,1.29055	0.000702174	0.00140682
3	chr4:109586832:T:C	109586832	NA,C	NA,T	NA,1	NA,inf	NA,inf	NA,1.28832	0.000699527	0.00140152
3	chr4:109473990:T:C	109473990	C,C	T,T	1,1	-inf,-inf	inf,inf	1.55984,0.914086	0.000694886	0.00138854
3	chr4:109988013:A:C	109988013	NA,C	NA,A	NA,1	NA,-inf	NA,inf	NA,1.18707	0.000686749	0.00137202
3	chr4:109909749:C:A	109909749	NA,A	NA,C	NA,1	NA,inf	NA,inf	NA,1.26918	0.000685199	0.00136883
3	chr4:110300023:TC:T	110300023	T,NA	TC,NA	1,NA	inf,NA	inf,NA	1.63364,NA	0.00068138	0.0013614
3	chr4:109590805:T:A	109590805	NA,A	NA,T	NA,1	NA,inf	NA,inf	NA,1.27044	0.000678935	0.00136023
3	chr4:109625454:A:G	109625454	G,G	A,A	1,1	-inf,-inf	inf,inf	0.352909,2.08795	0.000676185	0.00135129
3	chr4:109684278:G:C	109684278	NA,C	NA,G	NA,1	NA,inf	NA,inf	NA,1.22827	0.000673087	0.00134469
3	chr4:110260240:G:A	110260240	NA,A	NA,G	NA,1	NA,inf	NA,inf	NA,1.17658	0.000668154	0.00133494
3	chr4:110127523:T:A	110127523	NA,A	NA,T	NA,1	NA,inf	NA,inf	NA,1.16824	0.000665023	0.00132888
3	chr4:109793994:C:T	109793994	T,NA	C,NA	1,NA	inf,NA	inf,NA	3.0223,NA	0.000663382	0.00132559
3	chr4:110283528:G:C	110283528	NA,C	NA,G	NA,1	NA,inf	NA,inf	NA,1.19829	0.000662769	0.00132453
3	chr4:110386291:C:T	110386291	T,T	C,C	1,1	-inf,inf	inf,inf	0.939221,1.12711	0.000662769	0.0013242
3	chr4:110066351:C:T	110066351	T,T	C,C	1,1	-inf,inf	inf,inf	1.72804,0.0578392	0.000654848	0.00130972
3	chr4:110386322:G:A	110386322	NA,A	NA,G	NA,1	NA,inf	NA,inf	NA,1.14696	0.00065388	0.00130649
3	chr4:110041321:C:G	110041321	NA,G	NA,C	NA,1	NA,inf	NA,inf	NA,1.18085	0.000643388	0.00128554
3	chr4:109993110:TA:T	109993110	NA,T	NA,TA	NA,1	NA,inf	NA,inf	NA,1.13933	0.000631325	0.00126152
3	chr4:110394342:C:T	110394342	T,NA	C,NA	1,NA	-inf,NA	inf,NA	1.43764,NA	0.000631077	0.00126084
3	chr4:109862903:A:G	109862903	NA,G	NA,A	NA,1	NA,-inf	NA,inf	NA,1.11834	0.000629185	0.00125709
3	chr4:109517918:G:C	109517918	C,NA	G,NA	1,NA	-inf,NA	inf,NA	0.97393,NA	0.000628334	0.00125543
3	chr4:109551818:G:A	109551818	NA,A	NA,G	NA,1	NA,-inf	NA,inf	NA,1.13848	0.000626168	0.00125118
3	chr4:109575048:C:T	109575048	NA,T	NA,C	NA,1	NA,-inf	NA,inf	NA,1.13529	0.000622472	0.00124381
3	chr4:109987892:A:T	109987892	NA,T	NA,A	NA,1	NA,-inf	NA,inf	NA,1.13208	0.00062004	0.00123877
3	chr4:109713179:A:G	109713179	NA,G	NA,A	NA,1	NA,inf	NA,inf	NA,1.10815	0.000618529	0.00123585
3	chr4:110244443:A:G	110244443	NA,G	NA,A	NA,1	NA,-inf	NA,inf	NA,1.12458	0.000615162	0.00122941
3	chr4:110041685:T:C	110041685	NA,C	NA,T	NA,1	NA,inf	NA,inf	NA,1.15009	0.000613982	0.00122678
3	chr4:110193557:T:C	110193557	NA,C	NA,T	NA,1	NA,-inf	NA,inf	NA,1.10463	0.000613922	0.00122661
3	chr4:109989451:CT:C	109989451	NA,C	NA,CT	NA,1	NA,inf	NA,inf	NA,1.15304	0.000613593	0.00122603
3	chr4:110402939:C:T	110402939	T,T	C,C	1,1	-inf,inf	inf,inf	0.913309,0.940171	0.000612691	0.00122438
3	chr4:109777708:C:T	109777708	NA,T	NA,C	NA,1	NA,inf	NA,inf	NA,1.17867	0.000611287	0.00122129
3	chr4:109592826:A:G	109592826	NA,G	NA,A	NA,1	NA,inf	NA,inf	NA,1.20091	0.000604902	0.00121182
3	chr4:109648464:C:T	109648464	T,NA	C,NA	1,NA	-inf,NA	inf,NA	2.0301,NA	0.000601369	0.00120152
3	chr4:109872540:C:G	109872540	NA,G	NA,C	NA,1	NA,inf	NA,inf	NA,1.09365	0.00059842	0.00119557
3	chr4:109647714:T:TA	109647714	NA,TA	NA,T	NA,1	NA,inf	NA,inf	NA,1.11007	0.000591301	0.00118143
3	chr4:109775069:C:T	109775069	NA,T	NA,C	NA,1	NA,inf	NA,inf	NA,1.15853	0.000591247	0.00118127
3	chr4:109774595:G:A	109774595	NA,A	NA,G	NA,1	NA,inf	NA,inf	NA,1.15471	0.000587523	0.00117383
3	chr4:110077101:C:A	110077101	A,A	C,C	1,1	inf,-inf	inf,inf	0.769163,2.30173	0.000586912	0.0011766
3	chr4:109584699:C:T	109584699	NA,T	NA,C	NA,1	NA,inf	NA,inf	NA,1.18371	0.000586478	0.00117492
3	chr4:109874523:C:T	109874523	NA,T	NA,C	NA,1	NA,inf	NA,inf	NA,1.08134	0.000585826	0.00117042
3	chr4:109658331:C:T	109658331	NA,T	NA,C	NA,1	NA,inf	NA,inf	NA,1.10382	0.000585025	0.00116889
3	chr4:109858935:C:T	109858935	NA,T	NA,C	NA,1	NA,-inf	NA,inf	NA,1.07519	0.000583907	0.00116666
3	chr4:110063558:A:T	110063558	T,T	A,A	1,1	-inf,inf	inf,inf	1.69427,0.0400605	0.00058368	0.0011674
3	chr4:109954505:C:T	109954505	NA,T	NA,C	NA,1	NA,-inf	NA,inf	NA,1.10936	0.000582588	0.00116417
3	chr4:109581824:G:A	109581824	NA,A	NA,G	NA,1	NA,inf	NA,inf	NA,1.17959	0.000582486	0.00116692
3	chr4:109663540:A:G	109663540	NA,G	NA,A	NA,1	NA,inf	NA,inf	NA,1.11984	0.0005819	0.00116347
3	chr4:110036108:C:G	110036108	NA,G	NA,C	NA,1	NA,inf	NA,inf	NA,1.11705	0.000575675	0.00115026
3	chr4:110037245:A:T	110037245	NA,T	NA,A	NA,1	NA,inf	NA,inf	NA,1.11555	0.000574216	0.00114735
3	chr4:109807266:A:G	109807266	NA,G	NA,A	NA,1	NA,-inf	NA,inf	NA,1.05322	0.000570466	0.00113977
3	chr4:110072913:G:A	110072913	A,A	G,G	1,1	-inf,-inf	inf,inf	1.74579,0.122591	0.000568336	0.00113673
3	chr4:110089698:TGA:T	110089698	T,T	TGA,TGA	1,1	inf,inf	inf,inf	1.2897,1.42	0.000566531	0.00113283
3	chr4:109654241:C:A	109654241	NA,A	NA,C	NA,1	NA,inf	NA,inf	NA,1.08189	0.000563531	0.00112596
3	chr4:110194187:TAGTG:T	110194187	NA,T	NA,TAGTG	NA,1	NA,inf	NA,inf	NA,1.06065	0.000563012	0.00112493
3	chr4:110086027:A:C	110086027	NA,C	NA,A	NA,1	NA,inf	NA,inf	NA,1.09964	0.000560774	0.00112052
3	chr4:110083742:T:C	110083742	NA,C	NA,T	NA,1	NA,inf	NA,inf	NA,1.09894	0.0005604	0.00111978
3	chr4:110260177:T:C	110260177	NA,C	NA,T	NA,1	NA,inf	NA,inf	NA,1.07376	0.0005599	0.00111872
3	chr4:110284827:C:G	110284827	NA,G	NA,C	NA,1	NA,inf	NA,inf	NA,1.09357	0.000558279	0.00111574
3	chr4:109585013:A:T	109585013	NA,T	NA,A	NA,1	NA,inf	NA,inf	NA,1.15245	0.00055703	0.00111589
3	chr4:110070555:C:T	110070555	NA,T	NA,C	NA,1	NA,inf	NA,inf	NA,1.09649	0.000556816	0.00111263
3	chr4:109651446:C:T	109651446	NA,T	NA,C	NA,1	NA,-inf	NA,inf	NA,1.06644	0.000555911	0.00111094
3	chr4:109650967:C:A	109650967	NA,A	NA,C	NA,1	NA,-inf	NA,inf	NA,1.06265	0.000552336	0.0011038
3	chr4:110089581:T:G	110089581	G,G	T,T	1,1	inf,-inf	inf,inf	0.157042,2.15644	0.000550213	0.00110245
3	chr4:110086581:A:G	110086581	G,G	A,A	1,1	inf,-inf	inf,inf	0.163585,2.16194	0.000549779	0.00110159
3	chr4:110003719:A:T	110003719	NA,T	NA,A	NA,1	NA,inf	NA,inf	NA,1.05546	0.000546605	0.00109224
3	chr4:110088220:G:T	110088220	NA,T	NA,G	NA,1	NA,inf	NA,inf	NA,1.08205	0.000544457	0.00108793
3	chr4:109657410:AT:A	109657410	NA,A	NA,AT	NA,1	NA,inf	NA,inf	NA,1.05905	0.000542416	0.00108377
3	chr4:109987433:A:G	109987433	NA,G	NA,A	NA,1	NA,-inf	NA,inf	NA,1.05303	0.000541761	0.00108243
3	chr4:109953869:G:A	109953869	NA,A	NA,G	NA,1	NA,-inf	NA,inf	NA,1.06517	0.000540092	0.00107927
3	chr4:110212387:C:T	110212387	NA,T	NA,C	NA,1	NA,-inf	NA,inf	NA,1.00381	0.000537387	0.00107355
3	chr4:109811208:C:T	109811208	T,NA	C,NA	1,NA	-inf,NA	inf,NA	0.551033,NA	0.000534292	0.00106776
3	chr4:109982658:T:C	109982658	NA,C	NA,T	NA,1	NA,-inf	NA,inf	NA,1.04357	0.000533793	0.0010665
3	chr4:109979450:G:A	109979450	NA,A	NA,G	NA,1	NA,-inf	NA,inf	NA,1.02935	0.000531669	0.00106225
3	chr4:110223172:C:T	110223172	NA,T	NA,C	NA,1	NA,inf	NA,inf	NA,1.03351	0.000531637	0.00106241
3	chr4:109950411:C:T	109950411	NA,T	NA,C	NA,1	NA,-inf	NA,inf	NA,1.04343	0.000529391	0.00105785
3	chr4:110089309:T:C	110089309	C,C	T,T	1,1	inf,-inf	inf,inf	0.175785,2.14963	0.000528679	0.00105931
3	chr4:110440434:A:C	110440434	NA,C	NA,A	NA,1	NA,inf	NA,inf	NA,1.0281	0.000528628	0.00105637
3	chr4:109911570:G:A	109911570	NA,A	NA,G	NA,1	NA,inf	NA,inf	NA,1.11098	0.000527927	0.00105473
3	chr4:110366189:G:A	110366189	NA,A	NA,G	NA,1	NA,inf	NA,inf	NA,1.0196	0.00052467	0.00104843
3	chr4:110271127:G:A	110271127	NA,A	NA,G	NA,1	NA,-inf	NA,inf	NA,1.05549	0.000524582	0.0010483
3	chr4:110080182:T:C	110080182	C,C	T,T	1,1	inf,-inf	inf,inf	0.1945,2.15857	0.000524509	0.00105098
3	chr4:109652264:G:A	109652264	NA,A	NA,G	NA,1	NA,inf	NA,inf	NA,1.03912	0.000524239	0.00104747
3	chr4:110203975:A:G	110203975	NA,G	NA,A	NA,1	NA,inf	NA,inf	NA,1.02157	0.000521548	0.00104211
3	chr4:110190665:C:T	110190665	NA,T	NA,C	NA,1	NA,inf	NA,inf	NA,1.01006	0.000516533	0.00103208
3	chr4:109500641:G:A	109500641	NA,A	NA,G	NA,1	NA,-inf	NA,inf	NA,1.00455	0.000516158	0.00103142
3	chr4:109980418:G:A	109980418	A,NA	G,NA	1,NA	-inf,NA	inf,NA	0.334289,NA	0.000515689	0.0010307
3	chr4:109611063:AAAGAGAGAGAAAAACTTTTATTCCTTTGAGATAGGAT:A	109611063	NA,A	NA,AAAGAGAGAGAAAAACTTTTATTCCTTTGAGATAGGAT	NA,1	NA,inf	NA,inf	NA,1.09366	0.000514175	0.00102979
3	chr4:109987154:C:T	109987154	NA,T	NA,C	NA,1	NA,-inf	NA,inf	NA,1.02081	0.000513047	0.00102507
3	chr4:109910716:T:C	109910716	NA,C	NA,T	NA,1	NA,inf	NA,inf	NA,1.09151	0.000511276	0.00102147
3	chr4:109984648:G:A	109984648	NA,A	NA,G	NA,1	NA,-inf	NA,inf	NA,1.01564	0.000509181	0.00101734
3	chr4:109552507:A:G	109552507	NA,G	NA,A	NA,1	NA,-inf	NA,inf	NA,1.01471	0.000506864	0.00101286
3	chr4:110298654:C:A	110298654	NA,A	NA,C	NA,1	NA,inf	NA,inf	NA,1.00554	0.000505702	0.00101057
3	chr4:109963589:T:C	109963589	NA,C	NA,T	NA,1	NA,-inf	NA,inf	NA,1.02032	0.000505654	0.00101046
3	chr4:109665337:G:T	109665337	NA,T	NA,G	NA,1	NA,-inf	NA,inf	NA,0.998629	0.00050514	0.00100954
3	chr4:109646489:T:C	109646489	NA,C	NA,T	NA,1	NA,-inf	NA,inf	NA,0.997992	0.000504596	0.00100846
3	chr4:110088232:A:T	110088232	T,T	A,A	1,1	inf,-inf	inf,inf	0.168221,2.11725	0.000504117	0.00101008
3	chr4:109688587:CA:C	109688587	NA,C	NA,CA	NA,1	NA,-inf	NA,inf	NA,0.996046	0.000503171	0.00100561
3	chr4:109846164:C:T	109846164	NA,T	NA,C	NA,1	NA,-inf	NA,inf	NA,0.986712	0.00050157	0.00100219
3	chr4:110434637:G:A	110434637	A,A	G,G	1,1	-inf,-inf	inf,inf	1.64632,0.931717	0.000499524	0.000998137
3	chr4:110198984:A:G	110198984	NA,G	NA,A	NA,1	NA,-inf	NA,inf	NA,0.96594	0.000497175	0.000993255
3	chr4:110276279:G:T	110276279	NA,T	NA,G	NA,1	NA,-inf	NA,inf	NA,1.00815	0.000495923	0.000991021
3	chr4:110042492:G:A	110042492	A,A	G,G	1,1	inf,inf	inf,inf	3.77687,0.128423	0.000495778	0.000990637
3	chr4:109699469:G:T	109699469	NA,T	NA,G	NA,1	NA,-inf	NA,inf	NA,0.998062	0.000495431	0.000990098
3	chr4:110318833:A:G	110318833	NA,G	NA,A	NA,1	NA,-inf	NA,inf	NA,0.976696	0.000494731	0.000988504
3	chr4:110092795:C:A	110092795	A,A	C,C	1,1	inf,-inf	inf,inf	0.144738,2.08374	0.000493581	0.000988933
3	chr4:109520396:A:T	109520396	NA,T	NA,A	NA,1	NA,-inf	NA,inf	NA,0.996464	0.000493543	0.000986322
3	chr4:109763239:T:C	109763239	NA,C	NA,T	NA,1	NA,inf	NA,inf	NA,1.03843	0.000489383	0.000977818
3	chr4:110081599:G:A	110081599	A,NA	G,NA	1,NA	-inf,NA	inf,NA	1.94993,NA	0.00048295	0.000965009
3	chr4:109856625:T:G	109856625	NA,G	NA,T	NA,1	NA,inf	NA,inf	NA,0.985381	0.000482924	0.000964957
3	chr4:110397077:C:T	110397077	T,T	C,C	1,1	-inf,inf	inf,inf	0.890777,1.00598	0.000481098	0.000961319
3	chr4:109678417:G:A	109678417	NA,A	NA,G	NA,1	NA,inf	NA,inf	NA,0.985205	0.000480854	0.000960776
3	chr4:110243946:T:G	110243946	G,G	T,T	1,1	inf,inf	inf,inf	0.0527847,2.08323	0.000480726	0.000960818
3	chr4:109645811:C:T	109645811	NA,T	NA,C	NA,1	NA,inf	NA,inf	NA,0.986508	0.000480211	0.000959514
3	chr4:109578944:G:A	109578944	NA,A	NA,G	NA,1	NA,inf	NA,inf	NA,1.05757	0.000474264	0.000950067
3	chr4:110226178:G:A	110226178	NA,A	NA,G	NA,1	NA,-inf	NA,inf	NA,0.959508	0.000473972	0.000947191
3	chr4:109736138:T:C	109736138	NA,C	NA,T	NA,1	NA,-inf	NA,inf	NA,0.951239	0.000471938	0.000943029
3	chr4:110063007:T:A	110063007	NA,A	NA,T	NA,1	NA,inf	NA,inf	NA,0.996229	0.000471368	0.000941905
3	chr4:110196366:G:A	110196366	NA,A	NA,G	NA,1	NA,-inf	NA,inf	NA,0.959459	0.000469508	0.000938348
3	chr4:110073177:A:T	110073177	NA,T	NA,A	NA,1	NA,-inf	NA,inf	NA,1.00635	0.00046927	0.000938538
3	chr4:110317377:GA:G	110317377	G,G	GA,GA	1,1	inf,inf	inf,inf	0.670469,1.83634	0.000467813	0.000934872
3	chr4:109612882:G:A	109612882	NA,A	NA,G	NA,1	NA,-inf	NA,inf	NA,0.940005	0.00046722	0.00093353
3	chr4:109510922:G:T	109510922	T,NA	G,NA	1,NA	-inf,NA	inf,NA	0.84023,NA	0.000465372	0.000929904
3	chr4:110288244:T:C	110288244	NA,C	NA,T	NA,1	NA,inf	NA,inf	NA,0.964098	0.000465318	0.00092993
3	chr4:109530228:C:G	109530228	NA,G	NA,C	NA,1	NA,inf	NA,inf	NA,0.938641	0.000464485	0.000928016
3	chr4:110077116:C:T	110077116	NA,T	NA,C	NA,1	NA,inf	NA,inf	NA,0.976637	0.000463544	0.000926396
3	chr4:109517975:ATTTATTTT:A	109517975	NA,A	NA,ATTTATTTT	NA,1	NA,inf	NA,inf	NA,0.98549	0.000461787	0.000923849
3	chr4:110212179:G:A	110212179	NA,A	NA,G	NA,1	NA,inf	NA,inf	NA,0.940548	0.000458915	0.000917022
3	chr4:110123875:A:G	110123875	G,NA	A,NA	1,NA	inf,NA	inf,NA	0.519093,NA	0.000458733	0.000916674
3	chr4:110285471:C:T	110285471	NA,T	NA,C	NA,1	NA,inf	NA,inf	NA,0.9724	0.000458574	0.000916465
3	chr4:110022207:T:A	110022207	NA,A	NA,T	NA,1	NA,inf	NA,inf	NA,0.937547	0.000458284	0.000915603
3	chr4:109610367:G:A	109610367	NA,A	NA,G	NA,1	NA,inf	NA,inf	NA,0.948967	0.000456046	0.000911277
3	chr4:110222924:C:G	110222924	NA,G	NA,C	NA,1	NA,inf	NA,inf	NA,0.938	0.0004546	0.000908401
3	chr4:109616222:C:T	109616222	NA,T	NA,C	NA,1	NA,inf	NA,inf	NA,1.00377	0.000450754	0.00090247
3	chr4:109696336:C:T	109696336	NA,T	NA,C	NA,1	NA,-inf	NA,inf	NA,0.922959	0.00044968	0.000898578
3	chr4:110281368:G:C	110281368	NA,C	NA,G	NA,1	NA,inf	NA,inf	NA,0.928728	0.000446147	0.000891586
3	chr4:109557460:G:A	109557460	NA,A	NA,G	NA,1	NA,-inf	NA,inf	NA,0.937328	0.000445283	0.00088983
3	chr4:109986481:G:A	109986481	NA,A	NA,G	NA,1	NA,inf	NA,inf	NA,0.96433	0.000444743	0.000888732
3	chr4:109691785:A:G	109691785	NA,G	NA,A	NA,1	NA,inf	NA,inf	NA,0.911341	0.000444518	0.000887948
3	chr4:110214852:G:A	110214852	NA,A	NA,G	NA,1	NA,inf	NA,inf	NA,0.913068	0.000443719	0.000886601
3	chr4:109730821:A:G	109730821	NA,G	NA,A	NA,1	NA,inf	NA,inf	NA,0.940981	0.000443388	0.000885953
3	chr4:109582150:G:A	109582150	NA,A	NA,G	NA,1	NA,inf	NA,inf	NA,1.01022	0.000442743	0.000886775
3	chr4:109713764:A:C	109713764	NA,C	NA,A	NA,1	NA,inf	NA,inf	NA,0.970696	0.000441678	0.000883801
3	chr4:109804830:T:C	109804830	NA,C	NA,T	NA,1	NA,inf	NA,inf	NA,0.90375	0.00044082	0.00088085
3	chr4:109777530:A:AATAATAT	109777530	AATAATAT,AATAATAT	A,A	1,1	inf,inf	inf,inf	0.285658,1.91684	0.000440795	0.000880591
3	chr4:109857490:A:G	109857490	NA,G	NA,A	NA,1	NA,-inf	NA,inf	NA,0.933233	0.000440643	0.000880596
3	chr4:110443294:C:T	110443294	NA,T	NA,C	NA,1	NA,inf	NA,inf	NA,0.919773	0.000437727	0.000874723
3	chr4:110446519:A:T	110446519	NA,T	NA,A	NA,1	NA,-inf	NA,inf	NA,0.90487	0.00043759	0.000874339
3	chr4:109993271:A:T	109993271	T,T	A,A	1,1	inf,inf	inf,inf	1.05704,1.94847	0.000437358	0.000874239
3	chr4:110439172:TCA:T	110439172	NA,T	NA,TCA	NA,1	NA,inf	NA,inf	NA,0.919261	0.000437356	0.000873981
3	chr4:109826028:T:C	109826028	NA,C	NA,T	NA,1	NA,inf	NA,inf	NA,0.990414	0.000436664	0.000872493
3	chr4:109715963:G:T	109715963	NA,T	NA,G	NA,1	NA,inf	NA,inf	NA,0.960313	0.000434068	0.000868593
3	chr4:109987438:C:T	109987438	NA,T	NA,C	NA,1	NA,-inf	NA,inf	NA,0.891346	0.000432494	0.000864216
3	chr4:110210552:T:C	110210552	C,C	T,T	1,1	inf,inf	inf,inf	1.41455,1.04467	0.000432141	0.000863543
3	chr4:109962185:T:G	109962185	G,NA	T,NA	1,NA	-inf,NA	inf,NA	2.23273,NA	0.00043172	0.000862662
3	chr4:109968557:A:G	109968557	NA,G	NA,A	NA,1	NA,-inf	NA,inf	NA,0.912501	0.000430926	0.000861109
3	chr4:110322613:G:T	110322613	T,T	G,G	1,1	-inf,-inf	inf,inf	0.27952,2.04687	0.000429602	0.000858768
3	chr4:109525298:A:G	109525298	G,G	A,A	1,1	-inf,inf	inf,inf	1.03722,0.298198	0.00042801	0.000855279
3	chr4:110055691:T:TAGCC	110055691	TAGCC,NA	T,NA	1,NA	inf,NA	inf,NA	2.39836,NA	0.000423241	0.000845735
3	chr4:110001524:G:A	110001524	NA,A	NA,G	NA,1	NA,-inf	NA,inf	NA,0.920396	0.000422466	0.000844374
3	chr4:110245692:T:G	110245692	G,G	T,T	1,1	-inf,inf	inf,inf	0.0316438,2.00177	0.000421848	0.000843162
3	chr4:109612181:G:A	109612181	NA,A	NA,G	NA,1	NA,inf	NA,inf	NA,0.957774	0.000420261	0.000841347
3	chr4:110436014:T:C	110436014	NA,C	NA,T	NA,1	NA,-inf	NA,inf	NA,0.880342	0.000420136	0.000839471
3	chr4:110198051:C:T	110198051	NA,T	NA,C	NA,1	NA,-inf	NA,inf	NA,0.864998	0.00041949	0.000838101
3	chr4:109763946:C:T	109763946	NA,T	NA,C	NA,1	NA,inf	NA,inf	NA,0.943341	0.00041946	0.000838143
3	chr4:110217562:G:A	110217562	NA,A	NA,G	NA,1	NA,inf	NA,inf	NA,0.88531	0.000419433	0.000838145
3	chr4:109473313:A:G	109473313	NA,G	NA,A	NA,1	NA,-inf	NA,inf	NA,0.877704	0.000418883	0.000837063
3	chr4:110317697:G:A	110317697	NA,A	NA,G	NA,1	NA,inf	NA,inf	NA,0.902652	0.000418571	0.000836513
3	chr4:110451406:A:G	110451406	NA,G	NA,A	NA,1	NA,-inf	NA,inf	NA,0.877586	0.00041821	0.000835624
3	chr4:110213854:G:A	110213854	NA,A	NA,G	NA,1	NA,inf	NA,inf	NA,0.88273	0.000417364	0.000834002
3	chr4:109968553:A:G	109968553	NA,G	NA,A	NA,1	NA,-inf	NA,inf	NA,0.903173	0.000416851	0.000833028
3	chr4:110176300:C:T	110176300	NA,T	NA,C	NA,1	NA,-inf	NA,inf	NA,0.862731	0.000416599	0.000832451
3	chr4:109988546:T:A	109988546	NA,A	NA,T	NA,1	NA,-inf	NA,inf	NA,0.868512	0.000416282	0.000831831
3	chr4:109789134:A:G	109789134	NA,G	NA,A	NA,1	NA,inf	NA,inf	NA,0.884554	0.000415159	0.000829531
3	chr4:109721349:C:T	109721349	NA,T	NA,C	NA,1	NA,inf	NA,inf	NA,0.933135	0.000415064	0.000830557
3	chr4:109560988:C:T	109560988	NA,T	NA,C	NA,1	NA,-inf	NA,inf	NA,0.8929	0.000414146	0.000827615
3	chr4:109697136:C:T	109697136	NA,T	NA,C	NA,1	NA,-inf	NA,inf	NA,0.873397	0.000414065	0.000827424
3	chr4:110203627:G:A	110203627	NA,A	NA,G	NA,1	NA,inf	NA,inf	NA,0.880257	0.000413556	0.000826447
3	chr4:110067859:C:T	110067859	NA,T	NA,C	NA,1	NA,inf	NA,inf	NA,0.913215	0.000412669	0.000824634
3	chr4:110315715:G:A	110315715	NA,A	NA,G	NA,1	NA,inf	NA,inf	NA,0.891038	0.000410702	0.000820722
3	chr4:109496273:C:T	109496273	NA,T	NA,C	NA,1	NA,inf	NA,inf	NA,0.884932	0.000410567	0.0008204
3	chr4:109768201:G:A	109768201	NA,A	NA,G	NA,1	NA,inf	NA,inf	NA,0.925739	0.000407891	0.00081503
3	chr4:110239424:C:A	110239424	NA,A	NA,C	NA,1	NA,-inf	NA,inf	NA,0.878828	0.000407115	0.00081368
3	chr4:109920274:T:C	109920274	NA,C	NA,T	NA,1	NA,inf	NA,inf	NA,0.879924	0.00040532	0.000810055
3	chr4:109817000:G:A	109817000	NA,A	NA,G	NA,1	NA,inf	NA,inf	NA,0.900176	0.000405275	0.000809848
3	chr4:109733096:C:T	109733096	NA,T	NA,C	NA,1	NA,inf	NA,inf	NA,0.859716	0.000404908	0.000809039
3	chr4:110217156:A:G	110217156	NA,G	NA,A	NA,1	NA,inf	NA,inf	NA,0.866257	0.000403797	0.000806914
3	chr4:109935278:TC:T	109935278	NA,T	NA,TC	NA,1	NA,-inf	NA,inf	NA,0.871253	0.000402819	0.000804905
3	chr4:109967699:C:T	109967699	NA,T	NA,C	NA,1	NA,-inf	NA,inf	NA,0.878941	0.0004014	0.000802156
3	chr4:110083291:G:A	110083291	A,A	G,G	1,1	inf,-inf	inf,inf	0.204233,2.01645	0.000401207	0.000803823
3	chr4:109995193:G:A	109995193	NA,A	NA,G	NA,1	NA,inf	NA,inf	NA,0.85967	0.000401077	0.000801493
3	chr4:110003585:A:T	110003585	NA,T	NA,A	NA,1	NA,-inf	NA,inf	NA,0.858517	0.000399903	0.000799145
3	chr4:109933532:C:T	109933532	NA,T	NA,C	NA,1	NA,-inf	NA,inf	NA,0.866543	0.00039974	0.000798753
3	chr4:109901344:C:T	109901344	NA,T	NA,C	NA,1	NA,-inf	NA,inf	NA,0.84589	0.000398368	0.000796025
3	chr4:109973710:G:T	109973710	NA,T	NA,G	NA,1	NA,-inf	NA,inf	NA,0.852797	0.000396307	0.000791857
3	chr4:109612243:T:TTC	109612243	NA,TTC	NA,T	NA,1	NA,inf	NA,inf	NA,0.920647	0.00039623	0.000793208
3	chr4:110414566:C:T	110414566	T,T	C,C	1,1	-inf,-inf	inf,inf	1.63943,0.81612	0.00039261	0.000784554
3	chr4:110220141:C:T	110220141	NA,T	NA,C	NA,1	NA,inf	NA,inf	NA,0.849822	0.00039215	0.000783585
3	chr4:109725987:C:A	109725987	NA,A	NA,C	NA,1	NA,inf	NA,inf	NA,0.891835	0.000388857	0.000778075
3	chr4:110083389:C:T	110083389	T,T	C,C	1,1	inf,-inf	inf,inf	0.208768,1.99893	0.00038861	0.000778585
3	chr4:109901493:G:T	109901493	NA,T	NA,G	NA,1	NA,-inf	NA,inf	NA,0.827177	0.000386343	0.000772002
3	chr4:109458789:T:A	109458789	A,A	T,T	1,1	inf,-inf	inf,inf	0.997018,0.307518	0.000385572	0.000770495
3	chr4:109606132:G:A	109606132	NA,A	NA,G	NA,1	NA,-inf	NA,inf	NA,0.831806	0.000383536	0.000766523
3	chr4:110427582:G:T	110427582	T,T	G,G	1,1	-inf,-inf	inf,inf	1.77092,0.656563	0.000383356	0.000766049
3	chr4:110446685:A:G	110446685	G,G	A,A	1,1	-inf,-inf	inf,inf	1.74245,0.680782	0.000382995	0.000765332
3	chr4:110134402:C:T	110134402	T,T	C,C	1,1	inf,inf	inf,inf	3.67216,0.474217	0.00038239	0.000764191
3	chr4:109633241:G:A	109633241	NA,A	NA,G	NA,1	NA,inf	NA,inf	NA,0.841763	0.000382301	0.000763954
3	chr4:109721639:A:G	109721639	NA,G	NA,A	NA,1	NA,-inf	NA,inf	NA,0.829404	0.000382098	0.000763626
3	chr4:109816956:A:G	109816956	NA,G	NA,A	NA,1	NA,inf	NA,inf	NA,0.862753	0.000381761	0.00076287
3	chr4:110451027:G:A	110451027	NA,A	NA,G	NA,1	NA,-inf	NA,inf	NA,0.818291	0.000381131	0.000761568
3	chr4:110216765:C:T	110216765	NA,T	NA,C	NA,1	NA,inf	NA,inf	NA,0.825081	0.000380038	0.000759438
3	chr4:110216389:A:T	110216389	NA,T	NA,A	NA,1	NA,inf	NA,inf	NA,0.825081	0.000380038	0.000759438
3	chr4:110069106:G:A	110069106	A,A	G,G	1,1	inf,inf	inf,inf	1.8181,0.0632413	0.00037762	0.000754729
3	chr4:110407918:C:A	110407918	A,A	C,C	1,1	-inf,inf	inf,inf	2.15896,0.044234	0.000377464	0.000754243
3	chr4:110235434:G:A	110235434	NA,A	NA,G	NA,1	NA,-inf	NA,inf	NA,0.832814	0.000376902	0.000753176
3	chr4:109456693:C:T	109456693	NA,T	NA,C	NA,1	NA,-inf	NA,inf	NA,0.804957	0.000376865	0.000753119
3	chr4:109935456:G:A	109935456	NA,A	NA,G	NA,1	NA,-inf	NA,inf	NA,0.829598	0.000376367	0.000752063
3	chr4:109962449:A:G	109962449	NA,G	NA,A	NA,1	NA,-inf	NA,inf	NA,0.813883	0.000376204	0.000751764
3	chr4:109631984:A:G	109631984	NA,G	NA,A	NA,1	NA,inf	NA,inf	NA,0.830982	0.000375727	0.000750821
3	chr4:110073614:T:C	110073614	NA,C	NA,T	NA,1	NA,inf	NA,inf	NA,0.853856	0.000375638	0.000750645
3	chr4:109635172:T:C	109635172	NA,C	NA,T	NA,1	NA,inf	NA,inf	NA,0.830432	0.000375395	0.000750156
3	chr4:109935476:G:A	109935476	NA,A	NA,G	NA,1	NA,-inf	NA,inf	NA,0.826983	0.000374783	0.000748898
3	chr4:109630233:G:A	109630233	NA,A	NA,G	NA,1	NA,inf	NA,inf	NA,0.828861	0.000374446	0.00074826
3	chr4:110214216:T:C	110214216	NA,C	NA,T	NA,1	NA,inf	NA,inf	NA,0.816067	0.000374235	0.00074784
3	chr4:110170217:G:A	110170217	NA,A	NA,G	NA,1	NA,-inf	NA,inf	NA,0.809472	0.000373576	0.000746459
3	chr4:109935475:G:A	109935475	NA,A	NA,G	NA,1	NA,-inf	NA,inf	NA,0.824812	0.000373479	0.000746292
3	chr4:109637536:G:A	109637536	NA,A	NA,G	NA,1	NA,inf	NA,inf	NA,0.827459	0.000373387	0.000746152
3	chr4:110211831:G:C	110211831	NA,C	NA,G	NA,1	NA,inf	NA,inf	NA,0.813737	0.000372648	0.000744672
3	chr4:109754621:C:T	109754621	NA,T	NA,C	NA,1	NA,inf	NA,inf	NA,0.816642	0.000371812	0.000742938
3	chr4:110427909:C:T	110427909	T,T	C,C	1,1	-inf,-inf	inf,inf	1.7644,0.644369	0.000371755	0.000742873
3	chr4:109738117:T:C	109738117	NA,C	NA,T	NA,1	NA,inf	NA,inf	NA,0.791336	0.000371595	0.000742309
3	chr4:109735484:A:G	109735484	NA,G	NA,A	NA,1	NA,-inf	NA,inf	NA,0.80681	0.000371523	0.000742426
3	chr4:109739286:A:C	109739286	NA,C	NA,A	NA,1	NA,inf	NA,inf	NA,0.804246	0.00037032	0.00073994
3	chr4:109681543:G:A	109681543	A,NA	G,NA	1,NA	-inf,NA	inf,NA	2.08581,NA	0.000370117	0.000739561
3	chr4:110126641:T:A	110126641	A,A	T,T	1,1	-inf,-inf	inf,inf	0.910372,1.65022	0.000369833	0.000739
3	chr4:109700854:T:C	109700854	NA,C	NA,T	NA,1	NA,-inf	NA,inf	NA,0.808311	0.000369258	0.000737969
3	chr4:110140307:T:C	110140307	NA,C	NA,T	NA,1	NA,-inf	NA,inf	NA,0.796553	0.000368921	0.000737145
3	chr4:110310683:G:C	110310683	NA,C	NA,G	NA,1	NA,inf	NA,inf	NA,0.818879	0.00036815	0.000735707
3	chr4:110168344:G:A	110168344	NA,A	NA,G	NA,1	NA,-inf	NA,inf	NA,0.775483	0.000368125	0.000735485
3	chr4:109593159:A:G	109593159	NA,G	NA,A	NA,1	NA,inf	NA,inf	NA,0.877929	0.000368014	0.000736673
3	chr4:109998244:C:T	109998244	NA,T	NA,C	NA,1	NA,-inf	NA,inf	NA,0.8078	0.000367841	0.000735099
3	chr4:109997935:C:T	109997935	NA,T	NA,C	NA,1	NA,-inf	NA,inf	NA,0.80749	0.000367657	0.000734732
3	chr4:110068534:G:T	110068534	NA,T	NA,G	NA,1	NA,-inf	NA,inf	NA,0.839678	0.000367298	0.000734417
3	chr4:109811920:C:T	109811920	NA,T	NA,C	NA,1	NA,inf	NA,inf	NA,0.809161	0.000367042	0.000733414
3	chr4:109992827:C:G	109992827	NA,G	NA,C	NA,1	NA,-inf	NA,inf	NA,0.823392	0.000365543	0.000730599
3	chr4:109884108:C:T	109884108	T,T	C,C	1,1	inf,inf	inf,inf	0.784338,1.06538	0.000365482	0.00072995
3	chr4:109642084:C:T	109642084	T,NA	C,NA	1,NA	-inf,NA	inf,NA	2.08947,NA	0.000365022	0.000729381
3	chr4:109531953:A:G	109531953	NA,G	NA,A	NA,1	NA,-inf	NA,inf	NA,0.811558	0.000363288	0.000725996
3	chr4:109612933:C:T	109612933	NA,T	NA,C	NA,1	NA,inf	NA,inf	NA,0.807728	0.000363198	0.000725769
3	chr4:110367868:A:G	110367868	G,G	A,A	1,1	-inf,inf	inf,inf	0.852102,0.870163	0.000362353	0.000724101
3	chr4:109729059:G:A	109729059	NA,A	NA,G	NA,1	NA,inf	NA,inf	NA,0.840898	0.000362175	0.000724137
3	chr4:109518724:T:C	109518724	NA,C	NA,T	NA,1	NA,-inf	NA,inf	NA,0.780033	0.000361933	0.000723284
3	chr4:109732925:A:G	109732925	NA,G	NA,A	NA,1	NA,inf	NA,inf	NA,0.773614	0.000360971	0.000721093
3	chr4:110341991:G:T	110341991	NA,T	NA,G	NA,1	NA,-inf	NA,inf	NA,0.787219	0.000360611	0.000720621
3	chr4:109899061:C:T	109899061	NA,T	NA,C	NA,1	NA,-inf	NA,inf	NA,0.804	0.000360206	0.000719741
3	chr4:109575610:C:T	109575610	NA,T	NA,C	NA,1	NA,inf	NA,inf	NA,0.801548	0.00036005	0.00071943
3	chr4:109507056:A:G	109507056	NA,G	NA,A	NA,1	NA,inf	NA,inf	NA,0.784089	0.000359171	0.000717649
3	chr4:110338038:T:C	110338038	NA,C	NA,T	NA,1	NA,inf	NA,inf	NA,0.77278	0.000358868	0.000717092
3	chr4:109886837:C:CT	109886837	NA,CT	NA,C	NA,1	NA,-inf	NA,inf	NA,0.800378	0.000358003	0.000715341
3	chr4:109546393:TTCTC:T	109546393	NA,T	NA,TTCTC	NA,1	NA,inf	NA,inf	NA,0.781621	0.000357751	0.000714811
3	chr4:110253499:C:T	110253499	NA,T	NA,C	NA,1	NA,-inf	NA,inf	NA,0.803321	0.000357716	0.000714861
3	chr4:109533569:T:C	109533569	NA,C	NA,T	NA,1	NA,-inf	NA,inf	NA,0.772538	0.000357573	0.000714572
3	chr4:109684593:A:G	109684593	NA,G	NA,A	NA,1	NA,inf	NA,inf	NA,0.803414	0.000357573	0.000714523
3	chr4:110003069:G:A	110003069	NA,A	NA,G	NA,1	NA,inf	NA,inf	NA,0.788619	0.000357477	0.000714379
3	chr4:109509440:G:A	109509440	NA,A	NA,G	NA,1	NA,-inf	NA,inf	NA,0.771041	0.000356709	0.000712846
3	chr4:109972836:A:G	109972836	NA,G	NA,A	NA,1	NA,-inf	NA,inf	NA,0.791537	0.00035665	0.000712638
3	chr4:109706958:T:C	109706958	NA,C	NA,T	NA,1	NA,-inf	NA,inf	NA,0.78657	0.000356618	0.00071271
3	chr4:109794237:T:C	109794237	NA,C	NA,T	NA,1	NA,inf	NA,inf	NA,0.789469	0.000355909	0.000711168
3	chr4:109739315:G:T	109739315	NA,T	NA,G	NA,1	NA,inf	NA,inf	NA,0.763929	0.000355895	0.000710953
3	chr4:110249923:AGG:A	110249923	A,NA	AGG,NA	1,NA	-inf,NA	inf,NA	1.2132,NA	0.00035536	0.000710096
3	chr4:109800756:T:C	109800756	NA,C	NA,T	NA,1	NA,inf	NA,inf	NA,0.788199	0.000355081	0.000709519
3	chr4:110076425:C:T	110076425	NA,T	NA,C	NA,1	NA,inf	NA,inf	NA,0.816738	0.000354401	0.000708214
3	chr4:110249927:C:A	110249927	A,NA	C,NA	1,NA	-inf,NA	inf,NA	1.21105,NA	0.000353999	0.000707376
3	chr4:110333204:T:C	110333204	C,C	T,T	1,1	inf,inf	inf,inf	0.760681,1.54087	0.000353831	0.000706966
3	chr4:110434882:A:C	110434882	C,C	A,A	1,1	-inf,-inf	inf,inf	1.73387,0.646338	0.000353708	0.000706816
3	chr4:109794612:G:A	109794612	A,NA	G,NA	1,NA	-inf,NA	inf,NA	0.528202,NA	0.000353322	0.000705972
3	chr4:109973366:C:T	109973366	NA,T	NA,C	NA,1	NA,-inf	NA,inf	NA,0.785308	0.000353129	0.000705604
3	chr4:109554991:C:T	109554991	NA,T	NA,C	NA,1	NA,-inf	NA,inf	NA,0.793125	0.000352657	0.000704756
3	chr4:109817024:T:A	109817024	NA,A	NA,T	NA,1	NA,inf	NA,inf	NA,0.812399	0.000352596	0.000704598
3	chr4:109939513:C:T	109939513	NA,T	NA,C	NA,1	NA,-inf	NA,inf	NA,0.798059	0.000352411	0.00070423
3	chr4:110296035:C:T	110296035	NA,T	NA,C	NA,1	NA,inf	NA,inf	NA,0.783261	0.000352386	0.000704241
3	chr4:109787796:A:T	109787796	NA,T	NA,A	NA,1	NA,inf	NA,inf	NA,0.782756	0.000352123	0.000703606
3	chr4:109547734:TATTAGTCTA:T	109547734	NA,T	NA,TATTAGTCTA	NA,1	NA,-inf	NA,inf	NA,0.763012	0.000352123	0.000703683
3	chr4:110336508:A:G	110336508	NA,G	NA,A	NA,1	NA,-inf	NA,inf	NA,0.770914	0.000351921	0.000703231
3	chr4:110219607:T:C	110219607	NA,C	NA,T	NA,1	NA,-inf	NA,inf	NA,0.751578	0.000351705	0.000702702
3	chr4:109534983:G:T	109534983	NA,T	NA,G	NA,1	NA,inf	NA,inf	NA,0.758948	0.000350721	0.000700779
3	chr4:109469972:G:T	109469972	NA,T	NA,G	NA,1	NA,-inf	NA,inf	NA,0.772328	0.00035043	0.00070027
3	chr4:110432149:T:A	110432149	A,A	T,T	1,1	-inf,-inf	inf,inf	1.71658,0.660666	0.000349773	0.000698955
3	chr4:110330052:C:T	110330052	T,T	C,C	1,1	-inf,-inf	inf,inf	0.299419,1.92911	0.000349445	0.000698548
3	chr4:109612930:T:C	109612930	NA,C	NA,T	NA,1	NA,inf	NA,inf	NA,0.782699	0.000349222	0.000697842
3	chr4:109639752:G:T	109639752	NA,T	NA,G	NA,1	NA,inf	NA,inf	NA,0.835451	0.000347773	0.000696093
3	chr4:109949097:C:T	109949097	NA,T	NA,C	NA,1	NA,-inf	NA,inf	NA,0.78856	0.000347729	0.000694863
3	chr4:110024417:G:C	110024417	NA,C	NA,G	NA,1	NA,inf	NA,inf	NA,0.807748	0.000347656	0.000694744
3	chr4:110330724:G:A	110330724	A,A	G,G	1,1	-inf,-inf	inf,inf	0.285941,1.93005	0.00034733	0.000694321
3	chr4:110024831:G:A	110024831	NA,A	NA,G	NA,1	NA,inf	NA,inf	NA,0.806179	0.000346807	0.000693049
3	chr4:109743047:G:T	109743047	NA,T	NA,G	NA,1	NA,inf	NA,inf	NA,0.746028	0.000346669	0.000692562
3	chr4:109973470:T:C	109973470	NA,C	NA,T	NA,1	NA,-inf	NA,inf	NA,0.768947	0.000346089	0.000691555
3	chr4:109900565:G:A	109900565	NA,A	NA,G	NA,1	NA,-inf	NA,inf	NA,0.753381	0.000346011	0.000691523
3	chr4:110022150:A:G	110022150	NA,G	NA,A	NA,1	NA,inf	NA,inf	NA,0.804129	0.000345709	0.000690855
3	chr4:110142936:A:G	110142936	G,G	A,A	1,1	-inf,inf	inf,inf	1.71663,0.440613	0.000345639	0.000690724
3	chr4:109969604:AT:A	109969604	NA,A	NA,AT	NA,1	NA,-inf	NA,inf	NA,0.778092	0.000345543	0.000690487
3	chr4:109494400:A:G	109494400	NA,G	NA,A	NA,1	NA,-inf	NA,inf	NA,0.779777	0.000345436	0.000690326
3	chr4:110437058:A:G	110437058	NA,G	NA,A	NA,1	NA,inf	NA,inf	NA,0.772624	0.000345013	0.000689478
3	chr4:109547829:G:A	109547829	A,A	G,G	1,1	-inf,-inf	inf,inf	1.57282,0.440284	0.000344572	0.000688567
3	chr4:109500842:A:C	109500842	NA,C	NA,A	NA,1	NA,inf	NA,inf	NA,0.757821	0.000344449	0.000688238
3	chr4:110311654:A:C	110311654	C,NA	A,NA	1,NA	-inf,NA	inf,NA	0.837541,NA	0.000344197	0.000687791
3	chr4:110389758:G:A	110389758	A,A	G,G	1,1	-inf,inf	inf,inf	0.928149,0.753054	0.000343998	0.000687427
3	chr4:110441172:A:T	110441172	NA,T	NA,A	NA,1	NA,inf	NA,inf	NA,0.769939	0.000343551	0.000686555
3	chr4:110444433:C:T	110444433	NA,T	NA,C	NA,1	NA,inf	NA,inf	NA,0.769939	0.000343551	0.000686555
3	chr4:109950670:C:T	109950670	NA,T	NA,C	NA,1	NA,-inf	NA,inf	NA,0.779838	0.000343033	0.000685481
3	chr4:110046513:T:A	110046513	A,A	T,T	1,1	-inf,inf	inf,inf	0.285648,0.145803	0.00034286	0.000685505
3	chr4:109813025:G:A	109813025	NA,A	NA,G	NA,1	NA,-inf	NA,inf	NA,0.777947	0.000342396	0.000684236
3	chr4:109679406:G:A	109679406	NA,A	NA,G	NA,1	NA,inf	NA,inf	NA,0.773407	0.000341425	0.000682238
3	chr4:109630032:C:T	109630032	T,NA	C,NA	1,NA	-inf,NA	inf,NA	0.717227,NA	0.000341096	0.000681687
3	chr4:110275784:C:T	110275784	NA,T	NA,C	NA,1	NA,inf	NA,inf	NA,0.76072	0.00034049	0.000680455
3	chr4:110437475:A:G	110437475	NA,G	NA,A	NA,1	NA,inf	NA,inf	NA,0.756201	0.000340475	0.000680449
3	chr4:109968887:T:C	109968887	NA,C	NA,T	NA,1	NA,-inf	NA,inf	NA,0.768428	0.000340331	0.000680073
3	chr4:110353006:G:A	110353006	NA,A	NA,G	NA,1	NA,-inf	NA,inf	NA,0.749757	0.00033995	0.000679336
3	chr4:109486571:C:T	109486571	NA,T	NA,C	NA,1	NA,-inf	NA,inf	NA,0.740975	0.000339864	0.000679187
3	chr4:110089841:T:C	110089841	NA,C	NA,T	NA,1	NA,inf	NA,inf	NA,0.752316	0.000339295	0.000678072
3	chr4:109919450:C:A	109919450	NA,A	NA,C	NA,1	NA,-inf	NA,inf	NA,0.763529	0.000337947	0.000675345
3	chr4:110324567:G:A	110324567	A,NA	G,NA	1,NA	inf,NA	inf,NA	1.09009,NA	0.00033669	0.000672818
3	chr4:110330480:G:A	110330480	NA,A	NA,G	NA,1	NA,inf	NA,inf	NA,0.76554	0.00033599	0.000671498
3	chr4:110273145:G:T	110273145	NA,T	NA,G	NA,1	NA,inf	NA,inf	NA,0.757042	0.00033581	0.000671106
3	chr4:109485482:C:T	109485482	NA,T	NA,C	NA,1	NA,-inf	NA,inf	NA,0.761692	0.000335754	0.000670981
3	chr4:109497180:G:A	109497180	NA,A	NA,G	NA,1	NA,-inf	NA,inf	NA,0.761692	0.000335754	0.000670981
3	chr4:110328469:G:A	110328469	A,A	G,G	1,1	-inf,-inf	inf,inf	0.288731,1.91064	0.000335628	0.000670932
3	chr4:109632356:AAATCT:A	109632356	NA,A	NA,AAATCT	NA,1	NA,inf	NA,inf	NA,0.759325	0.000335191	0.000669834
3	chr4:109544305:ACACT:A	109544305	NA,A	NA,ACACT	NA,1	NA,inf	NA,inf	NA,0.730531	0.000335181	0.000669734
3	chr4:109531363:AC:A	109531363	NA,A	NA,AC	NA,1	NA,-inf	NA,inf	NA,0.760137	0.000334937	0.000669348
3	chr4:109631614:G:A	109631614	NA,A	NA,G	NA,1	NA,inf	NA,inf	NA,0.752503	0.000334067	0.000667569
3	chr4:110029204:G:A	110029204	NA,A	NA,G	NA,1	NA,-inf	NA,inf	NA,0.753799	0.000333639	0.000666758
3	chr4:110416708:A:G	110416708	G,G	A,A	1,1	-inf,-inf	inf,inf	1.69761,0.644191	0.000332288	0.000664018
3	chr4:110212106:C:T	110212106	T,T	C,C	1,1	inf,inf	inf,inf	0.313379,1.77389	0.000332155	0.000663679
3	chr4:110084746:C:T	110084746	NA,T	NA,C	NA,1	NA,inf	NA,inf	NA,0.738901	0.000331803	0.000663107
3	chr4:110025528:T:G	110025528	NA,G	NA,T	NA,1	NA,-inf	NA,inf	NA,0.743179	0.000331523	0.000662511
3	chr4:110355212:C:G	110355212	NA,G	NA,C	NA,1	NA,-inf	NA,inf	NA,0.7336	0.000331365	0.000662183
3	chr4:109939705:G:A	109939705	NA,A	NA,G	NA,1	NA,-inf	NA,inf	NA,0.75767	0.000331351	0.000662141
3	chr4:109781904:A:G	109781904	NA,G	NA,A	NA,1	NA,inf	NA,inf	NA,0.737617	0.000330026	0.00065947
3	chr4:110417121:T:C	110417121	C,C	T,T	1,1	-inf,-inf	inf,inf	1.7109,0.622813	0.000329353	0.000658154
3	chr4:109687013:CTG:C	109687013	NA,C	NA,CTG	NA,1	NA,inf	NA,inf	NA,0.751189	0.000329247	0.000657931
3	chr4:109649952:A:G	109649952	NA,G	NA,A	NA,1	NA,inf	NA,inf	NA,0.723252	0.00032899	0.000657252
3	chr4:109527974:T:C	109527974	NA,C	NA,T	NA,1	NA,inf	NA,inf	NA,0.731077	0.000327776	0.000654977
3	chr4:110346944:C:T	110346944	NA,T	NA,C	NA,1	NA,-inf	NA,inf	NA,0.726444	0.000327662	0.000654783
3	chr4:110022746:G:T	110022746	NA,T	NA,G	NA,1	NA,-inf	NA,inf	NA,0.735498	0.000327595	0.000654659
3	chr4:109674130:G:A	109674130	NA,A	NA,G	NA,1	NA,inf	NA,inf	NA,0.720543	0.000327561	0.000654399
3	chr4:110284595:G:A	110284595	NA,A	NA,G	NA,1	NA,inf	NA,inf	NA,0.734566	0.00032682	0.000653136
3	chr4:110421181:G:A	110421181	NA,A	NA,G	NA,1	NA,-inf	NA,inf	NA,0.721194	0.000326145	0.000651754
3	chr4:110441842:C:G	110441842	NA,G	NA,C	NA,1	NA,inf	NA,inf	NA,0.728626	0.000325967	0.00065138
3	chr4:109702112:G:T	109702112	NA,T	NA,G	NA,1	NA,inf	NA,inf	NA,0.710369	0.000325242	0.000649753
3	chr4:109897734:A:G	109897734	NA,G	NA,A	NA,1	NA,-inf	NA,inf	NA,0.742921	0.000324833	0.000649236
3	chr4:109939717:G:T	109939717	NA,T	NA,G	NA,1	NA,-inf	NA,inf	NA,0.743323	0.000323499	0.000646465
3	chr4:110037752:C:T	110037752	NA,T	NA,C	NA,1	NA,-inf	NA,inf	NA,0.73594	0.000323499	0.000646502
3	chr4:110079948:G:A	110079948	NA,A	NA,G	NA,1	NA,-inf	NA,inf	NA,0.7517	0.000322968	0.000645724
3	chr4:109999175:A:C	109999175	NA,C	NA,A	NA,1	NA,-inf	NA,inf	NA,0.744162	0.000322852	0.000645282
3	chr4:110131166:T:A	110131166	A,A	T,T	1,1	-inf,-inf	inf,inf	0.814694,1.61675	0.000322254	0.000643947
3	chr4:110414448:C:T	110414448	T,T	C,C	1,1	-inf,-inf	inf,inf	1.68025,0.643189	0.000322126	0.000643717
3	chr4:110339255:A:G	110339255	NA,G	NA,A	NA,1	NA,-inf	NA,inf	NA,0.71355	0.000321811	0.000643079
3	chr4:110221452:C:T	110221452	NA,T	NA,C	NA,1	NA,-inf	NA,inf	NA,0.695954	0.000321736	0.000642838
3	chr4:110224487:G:C	110224487	NA,C	NA,G	NA,1	NA,-inf	NA,inf	NA,0.72132	0.0003216	0.000642721
3	chr4:109944331:C:T	109944331	NA,T	NA,C	NA,1	NA,-inf	NA,inf	NA,0.738692	0.000321231	0.000641933
3	chr4:109743561:T:C	109743561	NA,C	NA,T	NA,1	NA,-inf	NA,inf	NA,0.712467	0.000320993	0.00064128
3	chr4:110335939:G:A	110335939	NA,A	NA,G	NA,1	NA,inf	NA,inf	NA,0.734938	0.000320639	0.00064079
3	chr4:110320477:G:A	110320477	NA,A	NA,G	NA,1	NA,inf	NA,inf	NA,0.735244	0.00032054	0.000640623
3	chr4:110292355:G:A	110292355	NA,A	NA,G	NA,1	NA,inf	NA,inf	NA,0.741082	0.000320408	0.000640356
3	chr4:110068563:C:T	110068563	NA,T	NA,C	NA,1	NA,inf	NA,inf	NA,0.779589	0.000319855	0.00063976
3	chr4:109556740:T:C	109556740	NA,C	NA,T	NA,1	NA,inf	NA,inf	NA,0.75741	0.000319734	0.000639653
3	chr4:109469173:G:A	109469173	NA,A	NA,G	NA,1	NA,-inf	NA,inf	NA,0.730129	0.000319649	0.000638801
3	chr4:109629795:T:C	109629795	NA,C	NA,T	NA,1	NA,inf	NA,inf	NA,0.728788	0.000319639	0.00063876
3	chr4:110420404:T:G	110420404	G,NA	T,NA	1,NA	inf,NA	inf,NA	0.969437,NA	0.000318773	0.000637024
3	chr4:109993864:A:G	109993864	NA,G	NA,A	NA,1	NA,inf	NA,inf	NA,0.707631	0.00031864	0.000636801
3	chr4:109959222:A:C	109959222	NA,C	NA,A	NA,1	NA,-inf	NA,inf	NA,0.731265	0.000318025	0.000635519
3	chr4:109892269:G:A	109892269	NA,A	NA,G	NA,1	NA,inf	NA,inf	NA,0.717579	0.000317415	0.000634271
3	chr4:109456975:G:A	109456975	NA,A	NA,G	NA,1	NA,inf	NA,inf	NA,0.721848	0.000315792	0.00063103
3	chr4:109944329:T:C	109944329	NA,C	NA,T	NA,1	NA,-inf	NA,inf	NA,0.726367	0.000315176	0.000629834
3	chr4:110121965:G:C	110121965	NA,C	NA,G	NA,1	NA,inf	NA,inf	NA,0.712582	0.000315084	0.000629676
3	chr4:109673906:C:T	109673906	NA,T	NA,C	NA,1	NA,inf	NA,inf	NA,0.720364	0.000313662	0.000626796
3	chr4:110133060:C:T	110133060	T,T	C,C	1,1	inf,inf	inf,inf	3.52405,0.475301	0.000313625	0.000626792
3	chr4:110325125:C:T	110325125	NA,T	NA,C	NA,1	NA,-inf	NA,inf	NA,0.690709	0.000313074	0.0006256
3	chr4:109944210:G:A	109944210	NA,A	NA,G	NA,1	NA,-inf	NA,inf	NA,0.721962	0.000313047	0.000625581
3	chr4:110355867:C:T	110355867	NA,T	NA,C	NA,1	NA,-inf	NA,inf	NA,0.695938	0.000312316	0.000624123
3	chr4:110284570:G:A	110284570	NA,A	NA,G	NA,1	NA,inf	NA,inf	NA,0.717524	0.000311741	0.000623043
3	chr4:110185958:G:A	110185958	NA,A	NA,G	NA,1	NA,-inf	NA,inf	NA,0.694981	0.000311719	0.000622899
3	chr4:109802323:A:G	109802323	NA,G	NA,A	NA,1	NA,inf	NA,inf	NA,0.710304	0.000311663	0.000622826
3	chr4:109696493:G:A	109696493	NA,A	NA,G	NA,1	NA,inf	NA,inf	NA,0.710381	0.000311341	0.000622031
3	chr4:110188832:G:A	110188832	NA,A	NA,G	NA,1	NA,inf	NA,inf	NA,0.701106	0.000310999	0.000621562
3	chr4:110064577:C:T	110064577	T,NA	C,NA	1,NA	-inf,NA	inf,NA	1.66701,NA	0.000310575	0.000620631
3	chr4:109902729:T:A	109902729	NA,A	NA,T	NA,1	NA,inf	NA,inf	NA,0.736928	0.000310458	0.000620328
3	chr4:109948105:A:G	109948105	NA,G	NA,A	NA,1	NA,-inf	NA,inf	NA,0.720005	0.000309571	0.00061866
3	chr4:110011938:C:T	110011938	NA,T	NA,C	NA,1	NA,-inf	NA,inf	NA,0.69934	0.000309004	0.000617445
3	chr4:109824316:CATT:C	109824316	NA,C	NA,CATT	NA,1	NA,-inf	NA,inf	NA,0.703037	0.000308963	0.000617416
3	chr4:110022200:C:T	110022200	NA,T	NA,C	NA,1	NA,-inf	NA,inf	NA,0.704927	0.000308657	0.000616841
3	chr4:110215206:T:C	110215206	NA,C	NA,T	NA,1	NA,inf	NA,inf	NA,0.691292	0.000308449	0.000616426
3	chr4:109720797:G:A	109720797	NA,A	NA,G	NA,1	NA,inf	NA,inf	NA,0.676595	0.000308409	0.000616134
3	chr4:109598538:T:G	109598538	NA,G	NA,T	NA,1	NA,-inf	NA,inf	NA,0.686974	0.000308362	0.000616239
3	chr4:109557799:C:T	109557799	NA,T	NA,C	NA,1	NA,-inf	NA,inf	NA,0.680105	0.000308328	0.000616177
3	chr4:110066801:A:G	110066801	NA,G	NA,A	NA,1	NA,inf	NA,inf	NA,0.702039	0.000307853	0.000615322
3	chr4:109919981:G:A	109919981	NA,A	NA,G	NA,1	NA,-inf	NA,inf	NA,0.705311	0.00030724	0.000613922
3	chr4:110193322:C:T	110193322	NA,T	NA,C	NA,1	NA,-inf	NA,inf	NA,0.674691	0.000307126	0.000613737
3	chr4:109624863:A:T	109624863	NA,T	NA,A	NA,1	NA,inf	NA,inf	NA,0.677834	0.000306875	0.000613212
3	chr4:110302437:G:A	110302437	NA,A	NA,G	NA,1	NA,inf	NA,inf	NA,0.696941	0.000306812	0.000613162
3	chr4:109938020:G:A	109938020	NA,A	NA,G	NA,1	NA,-inf	NA,inf	NA,0.685427	0.000306673	0.000612848
3	chr4:109759642:C:T	109759642	NA,T	NA,C	NA,1	NA,inf	NA,inf	NA,0.7309	0.000306651	0.000612773
3	chr4:109979187:A:G	109979187	NA,G	NA,A	NA,1	NA,-inf	NA,inf	NA,0.716855	0.000306158	0.000611988
3	chr4:110351930:C:A	110351930	NA,A	NA,C	NA,1	NA,-inf	NA,inf	NA,0.683018	0.000306144	0.00061179
3	chr4:109952910:G:C	109952910	NA,C	NA,G	NA,1	NA,-inf	NA,inf	NA,0.705637	0.000305985	0.000611458
3	chr4:110339869:G:A	110339869	NA,A	NA,G	NA,1	NA,-inf	NA,inf	NA,0.680621	0.000305198	0.000609904
3	chr4:110216331:G:A	110216331	NA,A	NA,G	NA,1	NA,inf	NA,inf	NA,0.68362	0.000305131	0.000609763
3	chr4:109729096:G:A	109729096	NA,A	NA,G	NA,1	NA,inf	NA,inf	NA,0.667097	0.000304658	0.000608636
3	chr4:109740031:C:T	109740031	NA,T	NA,C	NA,1	NA,inf	NA,inf	NA,0.665434	0.000304615	0.000608556
3	chr4:110320426:G:A	110320426	NA,A	NA,G	NA,1	NA,inf	NA,inf	NA,0.702294	0.000304403	0.000608379
3	chr4:110434607:G:A	110434607	A,NA	G,NA	1,NA	-inf,NA	inf,NA	0.935298,NA	0.000304243	0.000607955
3	chr4:109704749:C:T	109704749	NA,T	NA,C	NA,1	NA,-inf	NA,inf	NA,0.67413	0.000304204	0.000607914
3	chr4:110335684:A:G	110335684	NA,G	NA,A	NA,1	NA,inf	NA,inf	NA,0.692336	0.000303984	0.000607507
3	chr4:110436299:G:A	110436299	A,NA	G,NA	1,NA	-inf,NA	inf,NA	1.06914,NA	0.000303562	0.00060658
3	chr4:110121180:G:T	110121180	NA,T	NA,G	NA,1	NA,inf	NA,inf	NA,0.694453	0.000303281	0.00060611
3	chr4:110037467:G:A	110037467	NA,A	NA,G	NA,1	NA,-inf	NA,inf	NA,0.688109	0.000302705	0.000604973
3	chr4:109697054:G:A	109697054	NA,A	NA,G	NA,1	NA,inf	NA,inf	NA,0.66475	0.000302497	0.000604331
3	chr4:110405501:G:T	110405501	NA,T	NA,G	NA,1	NA,inf	NA,inf	NA,0.681692	0.000302438	0.000604363
3	chr4:110180701:C:G	110180701	NA,G	NA,C	NA,1	NA,inf	NA,inf	NA,0.689038	0.000301844	0.00060327
3	chr4:110137969:G:A	110137969	A,A	G,G	1,1	-inf,-inf	inf,inf	0.961572,1.13654	0.000301735	0.00060304
3	chr4:109649761:A:T	109649761	NA,T	NA,A	NA,1	NA,inf	NA,inf	NA,0.738347	0.000301213	0.000602801
3	chr4:109887381:G:A	109887381	NA,A	NA,G	NA,1	NA,inf	NA,inf	NA,0.683596	0.0003012	0.000601877
3	chr4:109584446:G:A	109584446	NA,A	NA,G	NA,1	NA,inf	NA,inf	NA,0.67776	0.000301082	0.000601652
3	chr4:109696147:T:C	109696147	NA,C	NA,T	NA,1	NA,inf	NA,inf	NA,0.688477	0.000301057	0.000601492
3	chr4:109531964:A:G	109531964	NA,G	NA,A	NA,1	NA,inf	NA,inf	NA,0.676749	0.000300942	0.000601369
3	chr4:109897549:T:A	109897549	NA,A	NA,T	NA,1	NA,inf	NA,inf	NA,0.682942	0.000300906	0.000601289
3	chr4:109897600:T:C	109897600	NA,C	NA,T	NA,1	NA,inf	NA,inf	NA,0.682574	0.000300737	0.000600951
3	chr4:109677980:G:C	109677980	NA,C	NA,G	NA,1	NA,inf	NA,inf	NA,0.692511	0.000300697	0.000600886
3	chr4:109941207:C:T	109941207	NA,T	NA,C	NA,1	NA,-inf	NA,inf	NA,0.695524	0.000300582	0.000600676
3	chr4:109884648:A:G	109884648	NA,G	NA,A	NA,1	NA,inf	NA,inf	NA,0.682005	0.000300476	0.000600429
3	chr4:110209267:T:C	110209267	NA,C	NA,T	NA,1	NA,-inf	NA,inf	NA,0.670833	0.000300461	0.000600431
3	chr4:109739535:C:G	109739535	NA,G	NA,C	NA,1	NA,-inf	NA,inf	NA,0.688676	0.000300323	0.000599968
3	chr4:109656777:T:C	109656777	NA,C	NA,T	NA,1	NA,inf	NA,inf	NA,0.736292	0.000300112	0.000600595
3	chr4:109665993:A:G	109665993	NA,G	NA,A	NA,1	NA,inf	NA,inf	NA,0.710063	0.000299692	0.000599439
3	chr4:109923326:A:G	109923326	NA,G	NA,A	NA,1	NA,-inf	NA,inf	NA,0.692148	0.000298844	0.000597157
3	chr4:110147329:T:C	110147329	NA,C	NA,T	NA,1	NA,-inf	NA,inf	NA,0.656519	0.000298759	0.000596953
3	chr4:110000259:A:G	110000259	NA,G	NA,A	NA,1	NA,-inf	NA,inf	NA,0.676993	0.00029821	0.000595882
3	chr4:110002559:C:A	110002559	NA,A	NA,C	NA,1	NA,-inf	NA,inf	NA,0.676168	0.00029784	0.000595143
3	chr4:109679598:G:A	109679598	NA,A	NA,G	NA,1	NA,inf	NA,inf	NA,0.685879	0.000297604	0.00059471
3	chr4:109664567:T:C	109664567	NA,C	NA,T	NA,1	NA,inf	NA,inf	NA,0.680412	0.000297402	0.000594272
3	chr4:109692498:T:C	109692498	NA,C	NA,T	NA,1	NA,inf	NA,inf	NA,0.671332	0.000297397	0.000594336
3	chr4:109694683:C:T	109694683	NA,T	NA,C	NA,1	NA,inf	NA,inf	NA,0.653573	0.000297273	0.000593899
3	chr4:109603261:G:T	109603261	NA,T	NA,G	NA,1	NA,-inf	NA,inf	NA,0.650624	0.000297207	0.000593947
3	chr4:110342624:C:A	110342624	NA,A	NA,C	NA,1	NA,-inf	NA,inf	NA,0.663101	0.000297058	0.00059364
3	chr4:110153858:G:A	110153858	NA,A	NA,G	NA,1	NA,inf	NA,inf	NA,0.668261	0.000296975	0.000593516
3	chr4:109670191:A:G	109670191	NA,G	NA,A	NA,1	NA,inf	NA,inf	NA,0.728808	0.000296851	0.000594061
3	chr4:110008382:G:A	110008382	NA,A	NA,G	NA,1	NA,-inf	NA,inf	NA,0.673292	0.000296645	0.000592756
3	chr4:110197227:C:T	110197227	NA,T	NA,C	NA,1	NA,inf	NA,inf	NA,0.675768	0.000296274	0.000592172
3	chr4:109677184:C:T	109677184	NA,T	NA,C	NA,1	NA,inf	NA,inf	NA,0.682411	0.000296141	0.000591783
3	chr4:109794033:C:T	109794033	NA,T	NA,C	NA,1	NA,inf	NA,inf	NA,0.6716	0.000296039	0.000591561
3	chr4:109573989:C:T	109573989	NA,T	NA,C	NA,1	NA,-inf	NA,inf	NA,0.652504	0.000295934	0.000591409
3	chr4:109971186:CA:C	109971186	NA,C	NA,CA	NA,1	NA,inf	NA,inf	NA,0.6612	0.00029584	0.000591207
3	chr4:109942257:T:C	109942257	NA,C	NA,T	NA,1	NA,inf	NA,inf	NA,0.659885	0.000295676	0.000590826
3	chr4:110027638:T:C	110027638	NA,C	NA,T	NA,1	NA,-inf	NA,inf	NA,0.677362	0.000295481	0.000590514
3	chr4:109660717:G:A	109660717	NA,A	NA,G	NA,1	NA,inf	NA,inf	NA,0.725146	0.000295318	0.000590988
3	chr4:109473006:G:A	109473006	NA,A	NA,G	NA,1	NA,inf	NA,inf	NA,0.659206	0.000295302	0.000590105
3	chr4:109534744:A:C	109534744	NA,C	NA,A	NA,1	NA,-inf	NA,inf	NA,0.654179	0.000294809	0.000589152
3	chr4:110155011:C:T	110155011	NA,T	NA,C	NA,1	NA,inf	NA,inf	NA,0.661308	0.000293922	0.000587414
3	chr4:109715262:G:A	109715262	NA,A	NA,G	NA,1	NA,-inf	NA,inf	NA,0.651195	0.000293572	0.00058667
3	chr4:110041391:T:C	110041391	NA,C	NA,T	NA,1	NA,inf	NA,inf	NA,0.653176	0.000293554	0.000586564
3	chr4:109759984:A:C	109759984	NA,C	NA,A	NA,1	NA,inf	NA,inf	NA,0.701698	0.000293513	0.000586525
3	chr4:109677653:C:T	109677653	NA,T	NA,C	NA,1	NA,inf	NA,inf	NA,0.718515	0.000292441	0.000585225
3	chr4:110217318:A:T	110217318	NA,T	NA,A	NA,1	NA,inf	NA,inf	NA,0.655526	0.00029227	0.000584065
3	chr4:109778047:A:T	109778047	NA,T	NA,A	NA,1	NA,inf	NA,inf	NA,0.659014	0.000291647	0.000582802
3	chr4:110019881:A:G	110019881	NA,G	NA,A	NA,1	NA,-inf	NA,inf	NA,0.664589	0.000291632	0.000582912
3	chr4:109453636:A:G	109453636	NA,G	NA,A	NA,1	NA,-inf	NA,inf	NA,0.669812	0.000291446	0.000582443
3	chr4:109622134:G:T	109622134	NA,T	NA,G	NA,1	NA,inf	NA,inf	NA,0.663199	0.000290803	0.000581133
3	chr4:109933781:C:T	109933781	NA,T	NA,C	NA,1	NA,inf	NA,inf	NA,0.648163	0.000290419	0.000580323
3	chr4:109638436:A:G	109638436	NA,G	NA,A	NA,1	NA,inf	NA,inf	NA,0.713725	0.000289633	0.000579636
3	chr4:110405347:A:C	110405347	NA,C	NA,A	NA,1	NA,inf	NA,inf	NA,0.653327	0.000289606	0.000578725
3	chr4:110438540:G:C	110438540	C,NA	G,NA	1,NA	-inf,NA	inf,NA	0.909233,NA	0.000289519	0.000578539
3	chr4:110080676:T:C	110080676	C,C	T,T	1,1	inf,-inf	inf,inf	1.17472,1.00456	0.000289484	0.000579088
3	chr4:109498426:C:T	109498426	NA,T	NA,C	NA,1	NA,inf	NA,inf	NA,0.652843	0.000289459	0.000578435
3	chr4:109991426:AGTG:A	109991426	NA,A	NA,AGTG	NA,1	NA,-inf	NA,inf	NA,0.672216	0.000289449	0.000578515
3	chr4:110071482:G:C	110071482	NA,C	NA,G	NA,1	NA,-inf	NA,inf	NA,0.683649	0.00028904	0.000577913
3	chr4:110187943:G:A	110187943	NA,A	NA,G	NA,1	NA,-inf	NA,inf	NA,0.645173	0.00028841	0.000576346
3	chr4:109983334:C:T	109983334	NA,T	NA,C	NA,1	NA,-inf	NA,inf	NA,0.650443	0.000288376	0.000576233
3	chr4:109921984:T:C	109921984	C,C	T,T	1,1	inf,-inf	inf,inf	9.06394,1.51371	0.000287948	0.00254737
3	chr4:110294844:T:A	110294844	NA,A	NA,T	NA,1	NA,inf	NA,inf	NA,0.67092	0.000287943	0.000575479
3	chr4:109552196:C:T	109552196	NA,T	NA,C	NA,1	NA,-inf	NA,inf	NA,0.637727	0.000287527	0.000574584
3	chr4:110443717:G:A	110443717	NA,A	NA,G	NA,1	NA,inf	NA,inf	NA,0.648322	0.000287397	0.000574312
3	chr4:109608187:C:T	109608187	NA,T	NA,C	NA,1	NA,inf	NA,inf	NA,0.716339	0.000287377	0.000575241
3	chr4:110250429:C:T	110250429	NA,T	NA,C	NA,1	NA,inf	NA,inf	NA,0.660426	0.000287358	0.000574241
3	chr4:109556139:T:C	109556139	NA,C	NA,T	NA,1	NA,-inf	NA,inf	NA,0.637286	0.000287335	0.000574201
3	chr4:110027540:A:G	110027540	NA,G	NA,A	NA,1	NA,-inf	NA,inf	NA,0.658689	0.000287157	0.000573882
3	chr4:109769960:G:A	109769960	NA,A	NA,G	NA,1	NA,-inf	NA,inf	NA,0.643774	0.000287081	0.000573699
3	chr4:109599661:A:G	109599661	NA,G	NA,A	NA,1	NA,inf	NA,inf	NA,0.634631	0.000287069	0.000573666
3	chr4:110008657:C:G	110008657	NA,G	NA,C	NA,1	NA,-inf	NA,inf	NA,0.650972	0.000286794	0.000573076
3	chr4:110186152:T:C	110186152	NA,C	NA,T	NA,1	NA,inf	NA,inf	NA,0.649983	0.000286609	0.00057277
3	chr4:109481367:A:G	109481367	NA,G	NA,A	NA,1	NA,inf	NA,inf	NA,0.654241	0.00028632	0.000572171
3	chr4:110034094:A:T	110034094	NA,T	NA,A	NA,1	NA,-inf	NA,inf	NA,0.656154	0.000286212	0.000571994
3	chr4:109686965:T:G	109686965	G,NA	T,NA	1,NA	-inf,NA	inf,NA	1.92831,NA	0.000285902	0.00057131
3	chr4:110174326:C:T	110174326	NA,T	NA,C	NA,1	NA,-inf	NA,inf	NA,0.638512	0.000285771	0.000571053
3	chr4:109745687:G:A	109745687	NA,A	NA,G	NA,1	NA,inf	NA,inf	NA,0.626955	0.00028567	0.000570832
3	chr4:109820065:G:A	109820065	NA,A	NA,G	NA,1	NA,-inf	NA,inf	NA,0.64112	0.000285635	0.000570776
3	chr4:109665418:A:G	109665418	NA,G	NA,A	NA,1	NA,inf	NA,inf	NA,0.653324	0.000285465	0.000570425
3	chr4:109900375:C:T	109900375	NA,T	NA,C	NA,1	NA,inf	NA,inf	NA,0.652148	0.000285293	0.000570165
3	chr4:110019834:G:C	110019834	NA,C	NA,G	NA,1	NA,-inf	NA,inf	NA,0.649557	0.00028509	0.000569834
3	chr4:110405801:G:T	110405801	T,T	G,G	1,1	-inf,-inf	inf,inf	1.66835,0.399151	0.000285006	0.000569526
3	chr4:110130106:C:T	110130106	NA,T	NA,C	NA,1	NA,inf	NA,inf	NA,0.645878	0.000284888	0.000569332
3	chr4:109575744:T:C	109575744	NA,C	NA,T	NA,1	NA,inf	NA,inf	NA,0.65191	0.000284845	0.000569195
3	chr4:110053318:C:G	110053318	G,G	C,C	1,1	-inf,inf	inf,inf	0.763732,0.0695138	0.000284839	0.000569595
3	chr4:110387422:T:C	110387422	NA,C	NA,T	NA,1	NA,-inf	NA,inf	NA,0.634346	0.000284535	0.000568613
3	chr4:109641416:TATTA:T	109641416	NA,T	NA,TATTA	NA,1	NA,inf	NA,inf	NA,0.651485	0.000284408	0.000568358
3	chr4:109574667:T:C	109574667	NA,C	NA,T	NA,1	NA,-inf	NA,inf	NA,0.626696	0.000284368	0.000568297
3	chr4:109900066:T:A	109900066	NA,A	NA,T	NA,1	NA,inf	NA,inf	NA,0.649909	0.000284335	0.00056825
3	chr4:110301959:C:T	110301959	NA,T	NA,C	NA,1	NA,-inf	NA,inf	NA,0.695963	0.000284261	0.000568335
3	chr4:109598583:G:A	109598583	NA,A	NA,G	NA,1	NA,-inf	NA,inf	NA,0.649549	0.000284116	0.000567848
3	chr4:110036816:G:A	110036816	A,NA	G,NA	1,NA	-inf,NA	inf,NA	1.64733,NA	0.000283919	0.000567326
3	chr4:109665123:C:T	109665123	NA,T	NA,C	NA,1	NA,inf	NA,inf	NA,0.648575	0.000283439	0.000566377
3	chr4:109539274:T:A	109539274	NA,A	NA,T	NA,1	NA,inf	NA,inf	NA,0.637406	0.000282474	0.000564476
3	chr4:109662461:C:T	109662461	NA,T	NA,C	NA,1	NA,inf	NA,inf	NA,0.694236	0.000282444	0.000565203
3	chr4:110239612:TA:T	110239612	NA,T	NA,TA	NA,1	NA,inf	NA,inf	NA,0.640282	0.000282434	0.000564449
3	chr4:110293454:C:T	110293454	NA,T	NA,C	NA,1	NA,-inf	NA,inf	NA,0.649465	0.000282102	0.000563788
3	chr4:109912183:G:T	109912183	NA,T	NA,G	NA,1	NA,-inf	NA,inf	NA,0.649785	0.000282002	0.000563537
3	chr4:109898230:T:C	109898230	NA,C	NA,T	NA,1	NA,inf	NA,inf	NA,0.640131	0.000281999	0.000563514
3	chr4:110385900:G:A	110385900	NA,A	NA,G	NA,1	NA,-inf	NA,inf	NA,0.628089	0.000281856	0.000563259
3	chr4:109874182:A:G	109874182	NA,G	NA,A	NA,1	NA,-inf	NA,inf	NA,0.628398	0.000281844	0.000563238
3	chr4:109465918:T:G	109465918	NA,G	NA,T	NA,1	NA,inf	NA,inf	NA,0.643684	0.00028182	0.000563179
3	chr4:109889117:T:C	109889117	NA,C	NA,T	NA,1	NA,inf	NA,inf	NA,0.643798	0.000281789	0.000563162
3	chr4:110155666:A:C	110155666	NA,C	NA,A	NA,1	NA,inf	NA,inf	NA,0.63331	0.000281643	0.000562878
3	chr4:110229255:C:T	110229255	NA,T	NA,C	NA,1	NA,inf	NA,inf	NA,0.637141	0.000281626	0.000562791
3	chr4:110372497:G:A	110372497	NA,A	NA,G	NA,1	NA,-inf	NA,inf	NA,0.627421	0.000281584	0.00056273
3	chr4:110315266:T:C	110315266	NA,C	NA,T	NA,1	NA,-inf	NA,inf	NA,0.649873	0.000281578	0.000562783
3	chr4:110313331:G:A	110313331	NA,A	NA,G	NA,1	NA,inf	NA,inf	NA,0.644892	0.000281534	0.00056263
3	chr4:110414359:A:G	110414359	NA,G	NA,A	NA,1	NA,inf	NA,inf	NA,0.634323	0.000281389	0.000562308
3	chr4:110444332:T:C	110444332	NA,C	NA,T	NA,1	NA,inf	NA,inf	NA,0.634065	0.00028128	0.00056209
3	chr4:110444926:T:C	110444926	NA,C	NA,T	NA,1	NA,inf	NA,inf	NA,0.633749	0.000281149	0.000561829
3	chr4:109924523:G:GACATCACTGATCC	109924523	NA,GACATCACTGATCC	NA,G	NA,1	NA,-inf	NA,inf	NA,0.645899	0.000280933	0.000561367
3	chr4:110329371:A:G	110329371	NA,G	NA,A	NA,1	NA,inf	NA,inf	NA,0.63917	0.000280611	0.000560766
3	chr4:110421793:G:GA	110421793	NA,GA	NA,G	NA,1	NA,inf	NA,inf	NA,0.632323	0.000280545	0.000560622
3	chr4:109730852:A:T	109730852	NA,T	NA,A	NA,1	NA,inf	NA,inf	NA,0.645041	0.000280369	0.000560514
3	chr4:109491028:TTTTG:T	109491028	NA,T	NA,TTTTG	NA,1	NA,-inf	NA,inf	NA,0.642914	0.000279927	0.000559426
3	chr4:109525549:A:G	109525549	NA,G	NA,A	NA,1	NA,-inf	NA,inf	NA,0.64256	0.000279779	0.00055913
3	chr4:110438411:A:C	110438411	NA,C	NA,A	NA,1	NA,-inf	NA,inf	NA,0.610902	0.000279684	0.000558866
3	chr4:109489020:T:C	109489020	NA,C	NA,T	NA,1	NA,-inf	NA,inf	NA,0.642254	0.000279652	0.000558877
3	chr4:109469677:A:G	109469677	NA,G	NA,A	NA,1	NA,inf	NA,inf	NA,0.638368	0.000279591	0.000558727
3	chr4:110315271:T:C	110315271	NA,C	NA,T	NA,1	NA,-inf	NA,inf	NA,0.643953	0.000279082	0.000557794
3	chr4:109798789:CA:C	109798789	NA,C	NA,CA	NA,1	NA,inf	NA,inf	NA,0.68201	0.000279008	0.000557543
3	chr4:110009520:A:G	110009520	NA,G	NA,A	NA,1	NA,-inf	NA,inf	NA,0.6322	0.000279003	0.00055751
3	chr4:109894734:A:G	109894734	NA,G	NA,A	NA,1	NA,inf	NA,inf	NA,0.632906	0.000278937	0.000557397
3	chr4:109461578:G:A	109461578	NA,A	NA,G	NA,1	NA,-inf	NA,inf	NA,0.640417	0.000278887	0.000557348
3	chr4:109505039:T:G	109505039	NA,G	NA,T	NA,1	NA,-inf	NA,inf	NA,0.640133	0.000278769	0.000557112
3	chr4:109464238:C:G	109464238	NA,G	NA,C	NA,1	NA,-inf	NA,inf	NA,0.639442	0.000278483	0.000556542
3	chr4:109517611:A:G	109517611	NA,G	NA,A	NA,1	NA,-inf	NA,inf	NA,0.639201	0.000278384	0.000556344
3	chr4:109499313:A:G	109499313	NA,G	NA,A	NA,1	NA,-inf	NA,inf	NA,0.638936	0.000278274	0.000556123
3	chr4:109723846:G:A	109723846	NA,A	NA,G	NA,1	NA,inf	NA,inf	NA,0.636844	0.000278108	0.000555774
3	chr4:109706680:C:T	109706680	NA,T	NA,C	NA,1	NA,inf	NA,inf	NA,0.636547	0.000277988	0.000555532
3	chr4:110065621:C:G	110065621	NA,G	NA,C	NA,1	NA,inf	NA,inf	NA,0.624287	0.000277967	0.000555513
3	chr4:109736548:G:T	109736548	NA,T	NA,G	NA,1	NA,inf	NA,inf	NA,0.618322	0.000277473	0.000554499
3	chr4:109866178:A:G	109866178	NA,G	NA,A	NA,1	NA,inf	NA,inf	NA,0.628112	0.000277247	0.000554014
3	chr4:109830611:G:A	109830611	NA,A	NA,G	NA,1	NA,inf	NA,inf	NA,0.627468	0.00027698	0.000553482
3	chr4:110315267:G:A	110315267	NA,A	NA,G	NA,1	NA,-inf	NA,inf	NA,0.638579	0.000276874	0.000553382
3	chr4:110014253:A:G	110014253	NA,G	NA,A	NA,1	NA,-inf	NA,inf	NA,0.62927	0.000276587	0.000552839
3	chr4:109816393:G:A	109816393	NA,A	NA,G	NA,1	NA,inf	NA,inf	NA,0.63469	0.00027646	0.000552505
3	chr4:109900763:T:C	109900763	NA,C	NA,T	NA,1	NA,-inf	NA,inf	NA,0.633222	0.000275529	0.000550722
3	chr4:110349467:T:C	110349467	NA,C	NA,T	NA,1	NA,-inf	NA,inf	NA,0.616709	0.000275497	0.000550559
3	chr4:110140501:T:C	110140501	NA,C	NA,T	NA,1	NA,inf	NA,inf	NA,0.625396	0.000275438	0.00055047
3	chr4:110184288:A:C	110184288	NA,C	NA,A	NA,1	NA,-inf	NA,inf	NA,0.613932	0.000275278	0.000550069
3	chr4:110150772:G:A	110150772	NA,A	NA,G	NA,1	NA,inf	NA,inf	NA,0.629738	0.000275056	0.000549705
3	chr4:110183798:G:A	110183798	NA,A	NA,G	NA,1	NA,-inf	NA,inf	NA,0.611681	0.000274351	0.000548218
3	chr4:110160076:T:C	110160076	NA,C	NA,T	NA,1	NA,-inf	NA,inf	NA,0.610674	0.000274138	0.000547793
3	chr4:110247203:C:T	110247203	NA,T	NA,C	NA,1	NA,-inf	NA,inf	NA,0.598842	0.000274017	0.000547566
3	chr4:110176894:C:T	110176894	NA,T	NA,C	NA,1	NA,-inf	NA,inf	NA,0.610282	0.000273777	0.000547071
3	chr4:110046587:G:A	110046587	NA,A	NA,G	NA,1	NA,inf	NA,inf	NA,0.636457	0.000273017	0.000545612
3	chr4:109998943:A:G	109998943	NA,G	NA,A	NA,1	NA,-inf	NA,inf	NA,0.617984	0.000272832	0.000545181
3	chr4:109667962:G:C	109667962	NA,C	NA,G	NA,1	NA,inf	NA,inf	NA,0.658919	0.00027279	0.000545757
3	chr4:110443361:G:A	110443361	NA,A	NA,G	NA,1	NA,inf	NA,inf	NA,0.613551	0.000272752	0.00054505
3	chr4:110439818:G:A	110439818	NA,A	NA,G	NA,1	NA,inf	NA,inf	NA,0.613551	0.000272752	0.00054505
3	chr4:110433940:G:A	110433940	NA,A	NA,G	NA,1	NA,inf	NA,inf	NA,0.613496	0.000272729	0.000545006
3	chr4:110439463:C:T	110439463	NA,T	NA,C	NA,1	NA,inf	NA,inf	NA,0.612852	0.000272494	0.000544535
3	chr4:110358708:T:A	110358708	NA,A	NA,T	NA,1	NA,-inf	NA,inf	NA,0.606592	0.00027243	0.000544427
3	chr4:109486332:AT:A	109486332	NA,A	NA,AT	NA,1	NA,inf	NA,inf	NA,0.62056	0.000272287	0.000544132
3	chr4:110431066:T:C	110431066	NA,C	NA,T	NA,1	NA,inf	NA,inf	NA,0.612345	0.000272262	0.000544072
3	chr4:109668322:TAGG:T	109668322	NA,T	NA,TAGG	NA,1	NA,inf	NA,inf	NA,0.657444	0.00027221	0.000544596
3	chr4:110318379:A:G	110318379	NA,G	NA,A	NA,1	NA,inf	NA,inf	NA,0.619974	0.000272115	0.000543832
3	chr4:110209229:G:A	110209229	NA,A	NA,G	NA,1	NA,-inf	NA,inf	NA,0.59926	0.000272046	0.000543632
3	chr4:110196331:G:A	110196331	NA,A	NA,G	NA,1	NA,-inf	NA,inf	NA,0.612876	0.00027197	0.000543565
3	chr4:109919711:G:A	109919711	NA,A	NA,G	NA,1	NA,inf	NA,inf	NA,0.664298	0.000271914	0.000543414
3	chr4:109526795:A:T	109526795	NA,T	NA,A	NA,1	NA,inf	NA,inf	NA,0.640975	0.000271784	0.000543507
3	chr4:110300242:G:A	110300242	NA,A	NA,G	NA,1	NA,inf	NA,inf	NA,0.607832	0.000271646	0.00054289
3	chr4:109571452:A:G	109571452	NA,G	NA,A	NA,1	NA,-inf	NA,inf	NA,0.596131	0.000271583	0.000542749
3	chr4:110165423:T:G	110165423	NA,G	NA,T	NA,1	NA,inf	NA,inf	NA,0.620189	0.000271327	0.000542252
3	chr4:110026904:G:C	110026904	NA,C	NA,G	NA,1	NA,-inf	NA,inf	NA,0.619142	0.000271035	0.000541673
3	chr4:109997288:GAGC:G	109997288	NA,G	NA,GAGC	NA,1	NA,-inf	NA,inf	NA,0.608428	0.000271014	0.000541561
3	chr4:110330680:C:T	110330680	NA,T	NA,C	NA,1	NA,inf	NA,inf	NA,0.614076	0.000270322	0.000540209
3	chr4:110446893:C:A	110446893	NA,A	NA,C	NA,1	NA,inf	NA,inf	NA,0.607321	0.000270224	0.000540001
3	chr4:110450059:A:T	110450059	NA,T	NA,A	NA,1	NA,inf	NA,inf	NA,0.606814	0.000270027	0.000539607
3	chr4:109876210:G:A	109876210	NA,A	NA,G	NA,1	NA,-inf	NA,inf	NA,0.597219	0.000269688	0.000538937
3	chr4:110050312:A:G	110050312	NA,G	NA,A	NA,1	NA,-inf	NA,inf	NA,0.56229	0.000269253	0.000538001
3	chr4:110448294:C:T	110448294	T,NA	C,NA	1,NA	-inf,NA	inf,NA	0.863701,NA	0.00026912	0.000537783
3	chr4:109699524:C:T	109699524	NA,T	NA,C	NA,1	NA,inf	NA,inf	NA,0.601034	0.000268305	0.0005362
3	chr4:109464829:G:A	109464829	NA,A	NA,G	NA,1	NA,inf	NA,inf	NA,0.628323	0.000267539	0.000534612
3	chr4:110398873:T:C	110398873	NA,C	NA,T	NA,1	NA,inf	NA,inf	NA,0.593779	0.000267411	0.000534377
3	chr4:109576384:A:C	109576384	NA,C	NA,A	NA,1	NA,inf	NA,inf	NA,0.609152	0.00026732	0.00053418
3	chr4:109586476:C:T	109586476	NA,T	NA,C	NA,1	NA,inf	NA,inf	NA,0.598385	0.00026718	0.000533916
3	chr4:110054277:T:C	110054277	C,C	T,T	1,1	-inf,-inf	inf,inf	0.540549,0.4993	0.000266934	0.000533783
3	chr4:110024066:T:C	110024066	NA,C	NA,T	NA,1	NA,inf	NA,inf	NA,0.653703	0.000266635	0.000532945
3	chr4:109667213:G:A	109667213	NA,A	NA,G	NA,1	NA,-inf	NA,inf	NA,0.603395	0.000266541	0.000532642
3	chr4:110375356:T:C	110375356	C,C	T,T	1,1	-inf,inf	inf,inf	0.824551,0.731174	0.000266456	0.000532495
3	chr4:109991370:G:A	109991370	NA,A	NA,G	NA,1	NA,-inf	NA,inf	NA,0.617354	0.000266439	0.000532533
3	chr4:110140974:G:A	110140974	NA,A	NA,G	NA,1	NA,inf	NA,inf	NA,0.599672	0.000266248	0.000532079
3	chr4:109660849:A:T	109660849	NA,T	NA,A	NA,1	NA,inf	NA,inf	NA,0.639926	0.000265879	0.000531904
3	chr4:109584445:T:C	109584445	NA,C	NA,T	NA,1	NA,inf	NA,inf	NA,0.594839	0.000265783	0.000531125
3	chr4:110209999:G:T	110209999	NA,T	NA,G	NA,1	NA,-inf	NA,inf	NA,0.568437	0.000265522	0.000530568
3	chr4:109578241:A:G	109578241	NA,G	NA,A	NA,1	NA,inf	NA,inf	NA,0.593934	0.000265425	0.00053041
3	chr4:109750709:C:T	109750709	NA,T	NA,C	NA,1	NA,inf	NA,inf	NA,0.633116	0.000265156	0.000529871
3	chr4:110170436:A:G	110170436	NA,G	NA,A	NA,1	NA,inf	NA,inf	NA,0.604413	0.000265087	0.000529783
3	chr4:110348902:A:G	110348902	NA,G	NA,A	NA,1	NA,-inf	NA,inf	NA,0.586715	0.000264946	0.000529473
3	chr4:109586870:G:A	109586870	NA,A	NA,G	NA,1	NA,inf	NA,inf	NA,0.591824	0.000264603	0.000528768
3	chr4:110188614:G:A	110188614	NA,A	NA,G	NA,1	NA,inf	NA,inf	NA,0.597358	0.00026431	0.000528248
3	chr4:110112318:T:C	110112318	C,NA	T,NA	1,NA	inf,NA	inf,NA	0.620258,NA	0.000264011	0.000527613
3	chr4:109503189:A:C	109503189	NA,C	NA,A	NA,1	NA,-inf	NA,inf	NA,0.60324	0.000263941	0.000527484
3	chr4:109667575:A:G	109667575	NA,G	NA,A	NA,1	NA,inf	NA,inf	NA,0.600006	0.000263809	0.000527159
3	chr4:109584448:C:T	109584448	NA,T	NA,C	NA,1	NA,inf	NA,inf	NA,0.589351	0.000263642	0.000526848
3	chr4:110430964:G:T	110430964	NA,T	NA,G	NA,1	NA,-inf	NA,inf	NA,0.57123	0.000263226	0.000526013
3	chr4:110100136:CTGGCCATATTTATAA:C	110100136	C,C	CTGGCCATATTTATAA,CTGGCCATATTTATAA	1,1	-inf,inf	inf,inf	1.35236,0.179285	0.000263214	0.000526494
3	chr4:110053334:A:G	110053334	G,G	A,A	1,1	-inf,inf	inf,inf	0.735812,0.0705901	0.000263077	0.000526078
3	chr4:110070050:A:T	110070050	NA,T	NA,A	NA,1	NA,inf	NA,inf	NA,0.616883	0.000262956	0.000525528
3	chr4:109885811:T:A	109885811	A,NA	T,NA	1,NA	inf,NA	inf,NA	2.06956,NA	0.000262926	0.000525482
3	chr4:109659949:T:C	109659949	NA,C	NA,T	NA,1	NA,-inf	NA,inf	NA,0.572811	0.000262757	0.000525102
3	chr4:109875205:G:A	109875205	NA,A	NA,G	NA,1	NA,-inf	NA,inf	NA,0.58122	0.000262224	0.000524042
3	chr4:109670685:C:T	109670685	NA,T	NA,C	NA,1	NA,-inf	NA,inf	NA,0.57071	0.000261989	0.000523567
3	chr4:110297368:G:A	110297368	NA,A	NA,G	NA,1	NA,-inf	NA,inf	NA,0.636219	0.000261438	0.000522692
3	chr4:110328870:A:G	110328870	G,NA	A,NA	1,NA	inf,NA	inf,NA	0.934788,NA	0.000261409	0.000522394
3	chr4:110027510:G:C	110027510	NA,C	NA,G	NA,1	NA,-inf	NA,inf	NA,0.593032	0.000261154	0.000521916
3	chr4:110079917:C:T	110079917	NA,T	NA,C	NA,1	NA,inf	NA,inf	NA,0.598824	0.000260682	0.000521166
3	chr4:109925640:A:G	109925640	NA,G	NA,A	NA,1	NA,inf	NA,inf	NA,0.631473	0.000260377	0.000520315
3	chr4:109580860:T:G	109580860	NA,G	NA,T	NA,1	NA,-inf	NA,inf	NA,0.578859	0.000260246	0.000520088
3	chr4:110187957:C:T	110187957	NA,T	NA,C	NA,1	NA,-inf	NA,inf	NA,0.576196	0.000260139	0.000519858
3	chr4:109633894:G:C	109633894	NA,C	NA,G	NA,1	NA,inf	NA,inf	NA,0.625492	0.000259934	0.000520029
3	chr4:110323267:G:T	110323267	T,T	G,G	1,1	inf,inf	inf,inf	0.34678,1.66869	0.000259856	0.000519515
3	chr4:109660092:G:A	109660092	NA,A	NA,G	NA,1	NA,inf	NA,inf	NA,0.623825	0.000259847	0.000519826
3	chr4:109731234:T:C	109731234	NA,C	NA,T	NA,1	NA,inf	NA,inf	NA,0.6028	0.000259755	0.000519134
3	chr4:109828648:G:A	109828648	NA,A	NA,G	NA,1	NA,inf	NA,inf	NA,0.590963	0.000259632	0.000518881
3	chr4:109665049:G:A	109665049	NA,A	NA,G	NA,1	NA,inf	NA,inf	NA,0.588165	0.000259262	0.000518075
3	chr4:110143508:TTCTTA:T	110143508	NA,T	NA,TTCTTA	NA,1	NA,inf	NA,inf	NA,0.566708	0.000259198	0.000517971
3	chr4:109712637:T:G	109712637	NA,G	NA,T	NA,1	NA,inf	NA,inf	NA,0.57373	0.000259094	0.000517775
3	chr4:109664631:G:T	109664631	NA,T	NA,G	NA,1	NA,inf	NA,inf	NA,0.6227	0.000259048	0.000518242
3	chr4:109752729:CTA:C	109752729	NA,C	NA,CTA	NA,1	NA,inf	NA,inf	NA,0.616601	0.000258975	0.000517522
3	chr4:110402547:G:A	110402547	NA,A	NA,G	NA,1	NA,-inf	NA,inf	NA,0.571771	0.000258949	0.000517494
3	chr4:110042147:T:C	110042147	NA,C	NA,T	NA,1	NA,-inf	NA,inf	NA,0.586903	0.000258579	0.000516775
3	chr4:110350919:A:G	110350919	NA,G	NA,A	NA,1	NA,inf	NA,inf	NA,0.593941	0.000258378	0.000516377
3	chr4:109833837:G:C	109833837	NA,C	NA,G	NA,1	NA,inf	NA,inf	NA,0.587562	0.000258352	0.000516322
3	chr4:110264689:TC:T	110264689	NA,T	NA,TC	NA,1	NA,-inf	NA,inf	NA,0.577509	0.000258122	0.000515882
3	chr4:110202044:C:T	110202044	NA,T	NA,C	NA,1	NA,inf	NA,inf	NA,0.56951	0.000257813	0.00051518
3	chr4:109814520:T:C	109814520	NA,C	NA,T	NA,1	NA,inf	NA,inf	NA,0.567202	0.000257657	0.000514887
3	chr4:109669998:G:A	109669998	NA,A	NA,G	NA,1	NA,inf	NA,inf	NA,0.569059	0.000257637	0.000514862
3	chr4:109815271:G:C	109815271	NA,C	NA,G	NA,1	NA,inf	NA,inf	NA,0.56667	0.000257456	0.000514485
3	chr4:109995024:G:A	109995024	NA,A	NA,G	NA,1	NA,-inf	NA,inf	NA,0.592717	0.000257453	0.000514567
3	chr4:109508891:C:T	109508891	NA,T	NA,C	NA,1	NA,-inf	NA,inf	NA,0.585507	0.000257312	0.000514235
3	chr4:110200737:G:A	110200737	NA,A	NA,G	NA,1	NA,inf	NA,inf	NA,0.569159	0.000257143	0.000513933
3	chr4:109485471:G:A	109485471	NA,A	NA,G	NA,1	NA,inf	NA,inf	NA,0.56624	0.000256934	0.000513443
3	chr4:110242204:C:T	110242204	NA,T	NA,C	NA,1	NA,inf	NA,inf	NA,0.583047	0.000256543	0.00051267
3	chr4:110408596:T:C	110408596	C,C	T,T	1,1	-inf,-inf	inf,inf	1.40634,0.254109	0.000255973	0.000511524
3	chr4:109707225:C:T	109707225	NA,T	NA,C	NA,1	NA,inf	NA,inf	NA,0.579842	0.000255828	0.000511253
3	chr4:109554044:T:G	109554044	NA,G	NA,T	NA,1	NA,-inf	NA,inf	NA,0.558153	0.000255573	0.000510733
3	chr4:109878066:A:T	109878066	NA,T	NA,A	NA,1	NA,inf	NA,inf	NA,0.573437	0.000255554	0.000510679
3	chr4:109576970:G:T	109576970	NA,T	NA,G	NA,1	NA,inf	NA,inf	NA,0.566721	0.000255304	0.000510183
3	chr4:109593068:A:G	109593068	NA,G	NA,A	NA,1	NA,inf	NA,inf	NA,0.631927	0.000255196	0.000510684
3	chr4:110314532:G:A	110314532	NA,A	NA,G	NA,1	NA,inf	NA,inf	NA,0.580407	0.000255065	0.000509775
3	chr4:110351928:G:A	110351928	NA,A	NA,G	NA,1	NA,inf	NA,inf	NA,0.570269	0.000255009	0.000509635
3	chr4:109557288:G:C	109557288	NA,C	NA,G	NA,1	NA,-inf	NA,inf	NA,0.556594	0.000254991	0.00050957
3	chr4:110312952:C:T	110312952	NA,T	NA,C	NA,1	NA,inf	NA,inf	NA,0.578365	0.000254853	0.000509329
3	chr4:109820040:A:G	109820040	NA,G	NA,A	NA,1	NA,inf	NA,inf	NA,0.576779	0.000254249	0.000508102
3	chr4:109575912:TATC:T	109575912	NA,T	NA,TATC	NA,1	NA,inf	NA,inf	NA,0.564065	0.000254209	0.000508003
3	chr4:110334554:G:C	110334554	NA,C	NA,G	NA,1	NA,-inf	NA,inf	NA,0.547799	0.000254186	0.00050793
3	chr4:110143826:C:T	110143826	NA,T	NA,C	NA,1	NA,inf	NA,inf	NA,0.575398	0.000254174	0.000507978
3	chr4:109582434:A:T	109582434	NA,T	NA,A	NA,1	NA,inf	NA,inf	NA,0.56418	0.000254163	0.000507907
3	chr4:110162959:G:T	110162959	NA,T	NA,G	NA,1	NA,-inf	NA,inf	NA,0.538308	0.000253984	0.000507491
3	chr4:109660645:C:T	109660645	NA,T	NA,C	NA,1	NA,inf	NA,inf	NA,0.558704	0.000253747	0.000507085
3	chr4:109791203:G:A	109791203	NA,A	NA,G	NA,1	NA,inf	NA,inf	NA,0.608332	0.000253569	0.000506731
3	chr4:109792697:C:T	109792697	NA,T	NA,C	NA,1	NA,inf	NA,inf	NA,0.608236	0.000253538	0.000506669
3	chr4:109499468:T:C	109499468	NA,C	NA,T	NA,1	NA,inf	NA,inf	NA,0.557035	0.000252985	0.000505559
3	chr4:109897212:C:T	109897212	NA,T	NA,C	NA,1	NA,-inf	NA,inf	NA,0.556546	0.000252895	0.000505378
3	chr4:110409792:G:A	110409792	NA,A	NA,G	NA,1	NA,inf	NA,inf	NA,0.562004	0.000252545	0.000504693
3	chr4:109838809:A:G	109838809	NA,G	NA,A	NA,1	NA,inf	NA,inf	NA,0.563365	0.000252114	0.000503802
3	chr4:109737326:C:T	109737326	NA,T	NA,C	NA,1	NA,-inf	NA,inf	NA,0.554149	0.000251782	0.00050317
3	chr4:110158043:C:T	110158043	NA,T	NA,C	NA,1	NA,inf	NA,inf	NA,0.55791	0.000251661	0.000502973
3	chr4:110123999:C:A	110123999	NA,A	NA,C	NA,1	NA,inf	NA,inf	NA,0.561135	0.000251356	0.00050233
3	chr4:109607668:G:A	109607668	NA,A	NA,G	NA,1	NA,inf	NA,inf	NA,0.61967	0.000250675	0.000501694
3	chr4:110142647:G:A	110142647	NA,A	NA,G	NA,1	NA,-inf	NA,inf	NA,0.547676	0.000250667	0.000500896
3	chr4:110341065:T:C	110341065	NA,C	NA,T	NA,1	NA,-inf	NA,inf	NA,0.548907	0.00025064	0.000500861
3	chr4:110194570:G:A	110194570	NA,A	NA,G	NA,1	NA,-inf	NA,inf	NA,0.530008	0.000249815	0.000499173
3	chr4:109913764:A:G	109913764	NA,G	NA,A	NA,1	NA,inf	NA,inf	NA,0.545728	0.000249541	0.000498656
3	chr4:109491463:G:A	109491463	A,NA	G,NA	1,NA	inf,NA	inf,NA	0.733743,NA	0.0002495	0.000498621
3	chr4:109817123:A:T	109817123	NA,T	NA,A	NA,1	NA,inf	NA,inf	NA,0.555927	0.000249432	0.000498443
3	chr4:110353785:C:A	110353785	NA,A	NA,C	NA,1	NA,inf	NA,inf	NA,0.554488	0.00024941	0.000498444
3	chr4:110311438:T:A	110311438	NA,A	NA,T	NA,1	NA,inf	NA,inf	NA,0.562499	0.000248714	0.000497077
3	chr4:109557595:G:A	109557595	NA,A	NA,G	NA,1	NA,-inf	NA,inf	NA,0.536593	0.000248396	0.000496417
3	chr4:110438412:G:A	110438412	NA,A	NA,G	NA,1	NA,-inf	NA,inf	NA,0.531744	0.000248382	0.000496355
3	chr4:109821834:G:A	109821834	NA,A	NA,G	NA,1	NA,inf	NA,inf	NA,0.560341	0.0002481	0.000495813
3	chr4:110379471:G:A	110379471	A,A	G,G	1,1	-inf,inf	inf,inf	0.786261,0.739803	0.000247971	0.000495557
3	chr4:109608797:G:A	109608797	A,A	G,G	1,1	-inf,-inf	inf,inf	0.684382,1.7089	0.000247681	0.00049504
3	chr4:109985226:C:G	109985226	NA,G	NA,C	NA,1	NA,-inf	NA,inf	NA,0.55628	0.000247646	0.000494863
3	chr4:109851555:C:T	109851555	T,NA	C,NA	1,NA	inf,NA	inf,NA	2.48563,NA	0.000247641	0.000494933
3	chr4:110387198:C:T	110387198	NA,T	NA,C	NA,1	NA,-inf	NA,inf	NA,0.539417	0.000247524	0.000494677
3	chr4:109844806:C:T	109844806	NA,T	NA,C	NA,1	NA,-inf	NA,inf	NA,0.539827	0.000247431	0.000494411
3	chr4:110223776:A:T	110223776	NA,T	NA,A	NA,1	NA,inf	NA,inf	NA,0.545176	0.000246989	0.000493626
3	chr4:110448028:C:T	110448028	NA,T	NA,C	NA,1	NA,inf	NA,inf	NA,0.539638	0.000246867	0.000493366
3	chr4:110267689:C:T	110267689	NA,T	NA,C	NA,1	NA,inf	NA,inf	NA,0.553078	0.000246792	0.000493245
3	chr4:110343690:C:T	110343690	T,T	C,C	1,1	-inf,inf	inf,inf	0.910149,0.578432	0.000246731	0.000493109
3	chr4:109872903:C:T	109872903	NA,T	NA,C	NA,1	NA,-inf	NA,inf	NA,0.558204	0.000246654	0.000492982
3	chr4:110174591:A:G	110174591	NA,G	NA,A	NA,1	NA,-inf	NA,inf	NA,0.528426	0.000246446	0.000492449
3	chr4:109892414:A:G	109892414	NA,G	NA,A	NA,1	NA,inf	NA,inf	NA,0.545581	0.000246211	0.000492075
3	chr4:110064245:AGGTGG:A	110064245	A,A	AGGTGG,AGGTGG	1,1	inf,inf	inf,inf	2.4717,0.324069	0.000246199	0.000492056
3	chr4:109454628:C:T	109454628	NA,T	NA,C	NA,1	NA,inf	NA,inf	NA,0.536519	0.000246099	0.000491795
3	chr4:110042399:T:C	110042399	NA,C	NA,T	NA,1	NA,inf	NA,inf	NA,0.558872	0.000246096	0.000492003
3	chr4:109702971:C:T	109702971	NA,T	NA,C	NA,1	NA,inf	NA,inf	NA,0.552723	0.000245959	0.000491535
3	chr4:110273379:A:T	110273379	NA,T	NA,A	NA,1	NA,-inf	NA,inf	NA,0.554676	0.000245908	0.000491442
3	chr4:110330572:T:A	110330572	NA,A	NA,T	NA,1	NA,inf	NA,inf	NA,0.547574	0.000245576	0.00049076
3	chr4:109474710:C:T	109474710	NA,T	NA,C	NA,1	NA,inf	NA,inf	NA,0.534902	0.000245528	0.000490655
3	chr4:110394960:T:C	110394960	NA,C	NA,T	NA,1	NA,-inf	NA,inf	NA,0.529649	0.000245434	0.000490464
3	chr4:109893428:G:T	109893428	T,NA	G,NA	1,NA	inf,NA	inf,NA	1.59614,NA	0.000245334	0.000490292
3	chr4:110068872:A:G	110068872	NA,G	NA,A	NA,1	NA,inf	NA,inf	NA,0.567777	0.000245256	0.000490155
3	chr4:109907521:G:A	109907521	NA,A	NA,G	NA,1	NA,inf	NA,inf	NA,0.546664	0.000245157	0.000489913
3	chr4:109691921:G:A	109691921	NA,A	NA,G	NA,1	NA,-inf	NA,inf	NA,0.544839	0.000245149	0.000489934
3	chr4:110426986:A:G	110426986	NA,G	NA,A	NA,1	NA,inf	NA,inf	NA,0.540113	0.000244757	0.000489138
3	chr4:110270623:A:G	110270623	NA,G	NA,A	NA,1	NA,inf	NA,inf	NA,0.536504	0.000244728	0.00048909
3	chr4:109495794:T:C	109495794	NA,C	NA,T	NA,1	NA,-inf	NA,inf	NA,0.530485	0.000244215	0.000488034
3	chr4:109598574:A:G	109598574	G,G	A,A	1,1	-inf,-inf	inf,inf	0.622204,1.70605	0.000244019	0.000487723
3	chr4:109453118:A:C	109453118	NA,C	NA,A	NA,1	NA,inf	NA,inf	NA,0.535246	0.000243565	0.000486734
3	chr4:110415230:C:T	110415230	NA,T	NA,C	NA,1	NA,-inf	NA,inf	NA,0.51774	0.00024339	0.000486381
3	chr4:109971499:G:A	109971499	NA,A	NA,G	NA,1	NA,inf	NA,inf	NA,0.545309	0.000243342	0.00048636
3	chr4:109995961:T:G	109995961	NA,G	NA,T	NA,1	NA,-inf	NA,inf	NA,0.538799	0.000243222	0.000486026
3	chr4:109900357:G:A	109900357	NA,A	NA,G	NA,1	NA,inf	NA,inf	NA,0.536822	0.00024312	0.000485897
3	chr4:110203714:A:G	110203714	NA,G	NA,A	NA,1	NA,-inf	NA,inf	NA,0.530087	0.000243083	0.000485806
3	chr4:109650208:C:T	109650208	NA,T	NA,C	NA,1	NA,inf	NA,inf	NA,0.575748	0.00024275	0.000485608
3	chr4:110145270:T:C	110145270	NA,C	NA,T	NA,1	NA,-inf	NA,inf	NA,0.525337	0.000242736	0.000485051
3	chr4:110318922:C:T	110318922	T,T	C,C	1,1	-inf,-inf	inf,inf	0.554329,1.51504	0.000242578	0.000484771
3	chr4:110321048:G:A	110321048	NA,A	NA,G	NA,1	NA,inf	NA,inf	NA,0.549325	0.000242568	0.000484783
3	chr4:110188723:T:C	110188723	NA,C	NA,T	NA,1	NA,inf	NA,inf	NA,0.538164	0.000242429	0.000484519
3	chr4:110341435:T:C	110341435	NA,C	NA,T	NA,1	NA,inf	NA,inf	NA,0.544656	0.000242313	0.000484262
3	chr4:109573975:C:CAA	109573975	NA,CAA	NA,C	NA,1	NA,inf	NA,inf	NA,0.541011	0.000242106	0.000483809
3	chr4:109679454:C:T	109679454	NA,T	NA,C	NA,1	NA,inf	NA,inf	NA,0.570751	0.000241251	0.000482597
3	chr4:110082549:A:T	110082549	NA,T	NA,A	NA,1	NA,-inf	NA,inf	NA,0.515075	0.000241168	0.000481906
3	chr4:110049831:T:C	110049831	NA,C	NA,T	NA,1	NA,inf	NA,inf	NA,0.509697	0.000241079	0.000481738
3	chr4:110339399:A:G	110339399	NA,G	NA,A	NA,1	NA,inf	NA,inf	NA,0.540881	0.000241026	0.00048169
3	chr4:109858399:G:A	109858399	NA,A	NA,G	NA,1	NA,-inf	NA,inf	NA,0.517821	0.000240881	0.000481369
3	chr4:109747745:G:A	109747745	NA,A	NA,G	NA,1	NA,-inf	NA,inf	NA,0.534899	0.000240713	0.00048107
3	chr4:109748691:G:A	109748691	NA,A	NA,G	NA,1	NA,-inf	NA,inf	NA,0.534746	0.000240662	0.000480969
3	chr4:109839652:C:T	109839652	NA,T	NA,C	NA,1	NA,inf	NA,inf	NA,0.530373	0.000240534	0.000480664
3	chr4:109592231:G:A	109592231	NA,A	NA,G	NA,1	NA,inf	NA,inf	NA,0.525659	0.000240517	0.000480641
3	chr4:109554689:C:T	109554689	T,T	C,C	1,1	-inf,inf	inf,inf	0.772783,0.647914	0.00024037	0.000480417
3	chr4:109504001:T:C	109504001	NA,C	NA,T	NA,1	NA,inf	NA,inf	NA,0.525771	0.000240312	0.000480233
3	chr4:109508504:T:C	109508504	NA,C	NA,T	NA,1	NA,inf	NA,inf	NA,0.559495	0.000240174	0.000480379
3	chr4:109482621:T:C	109482621	NA,C	NA,T	NA,1	NA,inf	NA,inf	NA,0.560088	0.000240165	0.000480367
3	chr4:109610487:A:G	109610487	NA,G	NA,A	NA,1	NA,inf	NA,inf	NA,0.52983	0.000240088	0.000479805
3	chr4:109525590:T:C	109525590	NA,C	NA,T	NA,1	NA,inf	NA,inf	NA,0.523914	0.000239682	0.000478974
3	chr4:109835857:T:C	109835857	NA,C	NA,T	NA,1	NA,-inf	NA,inf	NA,0.513688	0.000239441	0.000478492
3	chr4:109498917:G:C	109498917	NA,C	NA,G	NA,1	NA,inf	NA,inf	NA,0.52301	0.000239376	0.000478363
3	chr4:110049655:C:CCA	110049655	NA,CCA	NA,C	NA,1	NA,inf	NA,inf	NA,0.505216	0.000239342	0.000478273
3	chr4:110403435:A:G	110403435	NA,G	NA,A	NA,1	NA,inf	NA,inf	NA,0.528273	0.000239283	0.000478205
3	chr4:109479232:G:A	109479232	NA,A	NA,G	NA,1	NA,inf	NA,inf	NA,0.520488	0.000239257	0.000478128
3	chr4:110002380:C:T	110002380	NA,T	NA,C	NA,1	NA,-inf	NA,inf	NA,0.540117	0.000238953	0.000477594
3	chr4:109820479:A:G	109820479	NA,G	NA,A	NA,1	NA,-inf	NA,inf	NA,0.533996	0.000238933	0.000477568
3	chr4:109531342:A:G	109531342	NA,G	NA,A	NA,1	NA,inf	NA,inf	NA,0.519904	0.00023833	0.000476273
3	chr4:109725905:A:T	109725905	NA,T	NA,A	NA,1	NA,-inf	NA,inf	NA,0.521004	0.000237756	0.000475156
3	chr4:110440642:A:G	110440642	NA,G	NA,A	NA,1	NA,-inf	NA,inf	NA,0.50084	0.000237559	0.000474731
3	chr4:109988141:AT:A	109988141	NA,A	NA,AT	NA,1	NA,inf	NA,inf	NA,0.514096	0.000237259	0.000474156
3	chr4:109453831:G:A	109453831	NA,A	NA,G	NA,1	NA,-inf	NA,inf	NA,0.512948	0.000236964	0.000473552
3	chr4:109793854:T:C	109793854	NA,C	NA,T	NA,1	NA,-inf	NA,inf	NA,0.522394	0.00023693	0.000473506
3	chr4:110427038:G:A	110427038	NA,A	NA,G	NA,1	NA,-inf	NA,inf	NA,0.498569	0.000236799	0.000473211
3	chr4:109901101:C:A	109901101	NA,A	NA,C	NA,1	NA,inf	NA,inf	NA,0.517949	0.000236732	0.000473131
3	chr4:110200254:G:T	110200254	NA,T	NA,G	NA,1	NA,-inf	NA,inf	NA,0.501188	0.000236621	0.000472827
3	chr4:110319379:C:T	110319379	NA,T	NA,C	NA,1	NA,inf	NA,inf	NA,0.530864	0.000236402	0.000472462
3	chr4:109898269:T:C	109898269	NA,C	NA,T	NA,1	NA,inf	NA,inf	NA,0.516697	0.000236331	0.00047233
3	chr4:110204892:T:C	110204892	NA,C	NA,T	NA,1	NA,inf	NA,inf	NA,0.510945	0.000236316	0.000472295
3	chr4:110414194:T:C	110414194	NA,C	NA,T	NA,1	NA,inf	NA,inf	NA,0.513695	0.000236216	0.000472048
3	chr4:109807192:T:C	109807192	NA,C	NA,T	NA,1	NA,inf	NA,inf	NA,0.503934	0.000236067	0.000471759
3	chr4:110418470:C:T	110418470	NA,T	NA,C	NA,1	NA,inf	NA,inf	NA,0.511915	0.000235629	0.000470876
3	chr4:110444796:C:T	110444796	NA,T	NA,C	NA,1	NA,-inf	NA,inf	NA,0.504456	0.000235562	0.000470739
3	chr4:110151058:T:A	110151058	NA,A	NA,T	NA,1	NA,inf	NA,inf	NA,0.509894	0.000235348	0.000470358
3	chr4:109899242:G:A	109899242	NA,A	NA,G	NA,1	NA,-inf	NA,inf	NA,0.515331	0.000235273	0.000470213
3	chr4:110158749:C:A	110158749	NA,A	NA,C	NA,1	NA,-inf	NA,inf	NA,0.505773	0.0002352	0.000470012
3	chr4:109640784:T:C	109640784	NA,C	NA,T	NA,1	NA,inf	NA,inf	NA,0.553426	0.000235012	0.000470133
3	chr4:110314254:A:G	110314254	NA,G	NA,A	NA,1	NA,inf	NA,inf	NA,0.506007	0.000235005	0.000469654
3	chr4:110213770:G:A	110213770	NA,A	NA,G	NA,1	NA,inf	NA,inf	NA,0.476432	0.00023493	0.000469349
3	chr4:109553449:C:T	109553449	NA,T	NA,C	NA,1	NA,-inf	NA,inf	NA,0.509112	0.000234876	0.000469417
3	chr4:110233968:GTGTATA:G	110233968	NA,G	NA,GTGTATA	NA,1	NA,inf	NA,inf	NA,0.522244	0.000234716	0.000469105
3	chr4:110095936:A:G	110095936	G,G	A,A	1,1	inf,-inf	inf,inf	0.165176,1.65468	0.000234426	0.000469417
3	chr4:110055000:T:C	110055000	NA,C	NA,T	NA,1	NA,-inf	NA,inf	NA,0.467587	0.00023429	0.000468163
3	chr4:110201134:TA:T	110201134	NA,T	NA,TA	NA,1	NA,-inf	NA,inf	NA,0.494043	0.000234245	0.00046808
3	chr4:109883176:A:G	109883176	NA,G	NA,A	NA,1	NA,inf	NA,inf	NA,0.511445	0.000233979	0.000467616
3	chr4:110200722:G:C	110200722	NA,C	NA,G	NA,1	NA,-inf	NA,inf	NA,0.493222	0.000233973	0.000467536
3	chr4:110200773:G:A	110200773	NA,A	NA,G	NA,1	NA,-inf	NA,inf	NA,0.493222	0.000233973	0.000467536
3	chr4:109990033:T:A	109990033	NA,A	NA,T	NA,1	NA,inf	NA,inf	NA,0.533836	0.000233957	0.000467568
3	chr4:110243262:A:G	110243262	NA,G	NA,A	NA,1	NA,inf	NA,inf	NA,0.516519	0.000233843	0.000467348
3	chr4:109576163:C:T	109576163	NA,T	NA,C	NA,1	NA,inf	NA,inf	NA,0.515367	0.000233695	0.000467
3	chr4:110002635:G:C	110002635	NA,C	NA,G	NA,1	NA,-inf	NA,inf	NA,0.514901	0.000233365	0.000466393
3	chr4:109809646:A:G	109809646	NA,G	NA,A	NA,1	NA,-inf	NA,inf	NA,0.512158	0.000233283	0.000466219
3	chr4:109986000:T:A	109986000	NA,A	NA,T	NA,1	NA,-inf	NA,inf	NA,0.513703	0.000233053	0.000465764
3	chr4:109492599:A:G	109492599	NA,G	NA,A	NA,1	NA,inf	NA,inf	NA,0.537991	0.000233005	0.000466035
3	chr4:109903665:G:C	109903665	NA,C	NA,G	NA,1	NA,-inf	NA,inf	NA,0.514974	0.000232479	0.000464585
3	chr4:110276127:T:C	110276127	NA,C	NA,T	NA,1	NA,-inf	NA,inf	NA,0.503595	0.00023233	0.000464336
3	chr4:109641430:G:A	109641430	A,NA	G,NA	1,NA	-inf,NA	inf,NA	1.47721,NA	0.000232094	0.000463817
3	chr4:110142163:T:C	110142163	C,NA	T,NA	1,NA	inf,NA	inf,NA	1.28215,NA	0.000231991	0.000463607
3	chr4:110230960:A:G	110230960	NA,G	NA,A	NA,1	NA,-inf	NA,inf	NA,0.495496	0.000231852	0.000463344
3	chr4:110327772:C:T	110327772	T,T	C,C	1,1	-inf,inf	inf,inf	0.13794,1.59562	0.000231589	0.000462702
3	chr4:110322566:C:T	110322566	NA,T	NA,C	NA,1	NA,inf	NA,inf	NA,0.50571	0.00023157	0.000462774
3	chr4:109690949:T:A	109690949	NA,A	NA,T	NA,1	NA,inf	NA,inf	NA,0.508829	0.000231435	0.000462511
3	chr4:109803046:T:C	109803046	NA,C	NA,T	NA,1	NA,-inf	NA,inf	NA,0.505755	0.000231232	0.000462119
3	chr4:109457532:A:G	109457532	G,G	A,A	1,1	inf,-inf	inf,inf	0.710532,0.616348	0.000231232	0.000462152
3	chr4:110215459:T:C	110215459	C,C	T,T	1,1	inf,inf	inf,inf	0.38485,1.54492	0.000231133	0.0004618
3	chr4:110083300:C:T	110083300	T,T	C,C	1,1	inf,-inf	inf,inf	0.699556,1.11595	0.000231131	0.000462128
3	chr4:109652890:C:T	109652890	NA,T	NA,C	NA,1	NA,inf	NA,inf	NA,0.538253	0.000231039	0.000462147
3	chr4:110428568:G:C	110428568	NA,C	NA,G	NA,1	NA,inf	NA,inf	NA,0.499607	0.000230666	0.000460987
3	chr4:110326665:G:C	110326665	NA,C	NA,G	NA,1	NA,inf	NA,inf	NA,0.512738	0.000230602	0.000460871
3	chr4:110338685:T:C	110338685	NA,C	NA,T	NA,1	NA,inf	NA,inf	NA,0.506807	0.000230594	0.000460835
3	chr4:110024985:AG:A	110024985	NA,A	NA,AG	NA,1	NA,inf	NA,inf	NA,0.490149	0.000230402	0.000460418
3	chr4:109563402:T:G	109563402	NA,G	NA,T	NA,1	NA,-inf	NA,inf	NA,0.493886	0.00023023	0.000460106
3	chr4:110169189:A:G	110169189	NA,G	NA,A	NA,1	NA,inf	NA,inf	NA,0.497093	0.000230161	0.000460014
3	chr4:110313177:G:T	110313177	NA,T	NA,G	NA,1	NA,inf	NA,inf	NA,0.507125	0.00023012	0.000459919
3	chr4:110062423:C:A	110062423	A,A	C,C	1,1	inf,inf	inf,inf	2.42098,0.332289	0.000230042	0.000459771
3	chr4:110030878:G:A	110030878	NA,A	NA,G	NA,1	NA,-inf	NA,inf	NA,0.5065	0.000230035	0.000459743
3	chr4:109729013:T:C	109729013	NA,C	NA,T	NA,1	NA,inf	NA,inf	NA,0.487166	0.000229827	0.000459298
3	chr4:109803524:T:G	109803524	NA,G	NA,T	NA,1	NA,-inf	NA,inf	NA,0.50115	0.000229806	0.000459269
3	chr4:110427692:T:C	110427692	NA,C	NA,T	NA,1	NA,inf	NA,inf	NA,0.496118	0.000229556	0.00045877
3	chr4:109483143:G:A	109483143	NA,A	NA,G	NA,1	NA,inf	NA,inf	NA,0.492701	0.000229464	0.000458559
3	chr4:110434470:G:A	110434470	NA,A	NA,G	NA,1	NA,inf	NA,inf	NA,0.492837	0.000229437	0.000458504
3	chr4:110162870:T:C	110162870	NA,C	NA,T	NA,1	NA,-inf	NA,inf	NA,0.478019	0.000229264	0.000458124
3	chr4:109804854:T:C	109804854	NA,C	NA,T	NA,1	NA,-inf	NA,inf	NA,0.499019	0.000229135	0.000457927
3	chr4:110385017:A:G	110385017	NA,G	NA,A	NA,1	NA,inf	NA,inf	NA,0.472907	0.000229009	0.000457615
3	chr4:110007730:A:G	110007730	NA,G	NA,A	NA,1	NA,-inf	NA,inf	NA,0.495464	0.000228435	0.000456588
3	chr4:109901211:T:G	109901211	NA,G	NA,T	NA,1	NA,inf	NA,inf	NA,0.491556	0.000228249	0.000456176
3	chr4:109898312:AT:A	109898312	NA,A	NA,AT	NA,1	NA,-inf	NA,inf	NA,0.498427	0.000228044	0.000455768
3	chr4:109493211:C:G	109493211	NA,G	NA,C	NA,1	NA,inf	NA,inf	NA,0.521682	0.000227707	0.000455433
3	chr4:109758968:C:A	109758968	NA,A	NA,C	NA,1	NA,-inf	NA,inf	NA,0.480828	0.000227668	0.000455002
3	chr4:109891576:C:G	109891576	NA,G	NA,C	NA,1	NA,-inf	NA,inf	NA,0.496142	0.000227481	0.000454642
3	chr4:109459328:C:T	109459328	NA,T	NA,C	NA,1	NA,inf	NA,inf	NA,0.520939	0.000227481	0.000454982
3	chr4:109751534:C:T	109751534	NA,T	NA,C	NA,1	NA,-inf	NA,inf	NA,0.493519	0.000227198	0.000454062
3	chr4:110083731:T:G	110083731	NA,G	NA,T	NA,1	NA,inf	NA,inf	NA,0.490022	0.000226991	0.000453637
3	chr4:110447247:C:T	110447247	NA,T	NA,C	NA,1	NA,inf	NA,inf	NA,0.486202	0.000226774	0.000453211
3	chr4:109536251:A:T	109536251	NA,T	NA,A	NA,1	NA,inf	NA,inf	NA,0.518696	0.000226772	0.000453563
3	chr4:110381319:T:C	110381319	NA,C	NA,T	NA,1	NA,inf	NA,inf	NA,0.481558	0.000226719	0.00045308
3	chr4:109898084:A:G	109898084	NA,G	NA,A	NA,1	NA,-inf	NA,inf	NA,0.493344	0.000226457	0.000452595
3	chr4:110169731:CTAATTT:C	110169731	NA,C	NA,CTAATTT	NA,1	NA,-inf	NA,inf	NA,0.508123	0.000226104	0.000452014
3	chr4:109520976:G:A	109520976	NA,A	NA,G	NA,1	NA,inf	NA,inf	NA,0.47616	0.000226061	0.000451759
3	chr4:109813047:T:C	109813047	NA,C	NA,T	NA,1	NA,-inf	NA,inf	NA,0.488304	0.000225753	0.000451171
3	chr4:109909829:T:C	109909829	C,NA	T,NA	1,NA	inf,NA	inf,NA	2.27321,NA	0.000225719	0.00045109
3	chr4:109886332:G:C	109886332	NA,C	NA,G	NA,1	NA,inf	NA,inf	NA,0.482944	0.000225556	0.000450794
3	chr4:109637320:G:A	109637320	NA,A	NA,G	NA,1	NA,inf	NA,inf	NA,0.521226	0.00022539	0.000450855
3	chr4:109765013:A:T	109765013	NA,T	NA,A	NA,1	NA,-inf	NA,inf	NA,0.4818	0.000224754	0.00044917
3	chr4:110190657:A:G	110190657	NA,G	NA,A	NA,1	NA,-inf	NA,inf	NA,0.468635	0.000224302	0.00044825
3	chr4:109648953:C:T	109648953	NA,T	NA,C	NA,1	NA,inf	NA,inf	NA,0.460761	0.000224157	0.000447939
3	chr4:109994549:G:A	109994549	NA,A	NA,G	NA,1	NA,-inf	NA,inf	NA,0.481748	0.000224077	0.00044788
3	chr4:109793748:C:T	109793748	NA,T	NA,C	NA,1	NA,-inf	NA,inf	NA,0.479689	0.000223404	0.000446477
3	chr4:110079835:G:A	110079835	NA,A	NA,G	NA,1	NA,-inf	NA,inf	NA,0.460668	0.000223314	0.00044624
3	chr4:109540319:CAGTT:C	109540319	NA,C	NA,CAGTT	NA,1	NA,inf	NA,inf	NA,0.507159	0.000223313	0.000446639
3	chr4:110084814:C:T	110084814	NA,T	NA,C	NA,1	NA,inf	NA,inf	NA,0.498064	0.000223277	0.000446236
3	chr4:109932057:G:A	109932057	NA,A	NA,G	NA,1	NA,-inf	NA,inf	NA,0.484882	0.000223189	0.000446002
3	chr4:109798471:T:C	109798471	NA,C	NA,T	NA,1	NA,-inf	NA,inf	NA,0.478868	0.000223156	0.00044598
3	chr4:109792748:G:A	109792748	NA,A	NA,G	NA,1	NA,-inf	NA,inf	NA,0.478459	0.000223033	0.000445734
3	chr4:109731050:C:A	109731050	NA,A	NA,C	NA,1	NA,inf	NA,inf	NA,0.512908	0.000222901	0.000445846
3	chr4:110387774:G:T	110387774	NA,T	NA,G	NA,1	NA,inf	NA,inf	NA,0.472099	0.000222779	0.000445215
3	chr4:110338196:AT:A	110338196	NA,A	NA,AT	NA,1	NA,-inf	NA,inf	NA,0.467416	0.000222285	0.000444227
3	chr4:110301027:G:A	110301027	NA,A	NA,G	NA,1	NA,-inf	NA,inf	NA,0.458302	0.000222114	0.000443855
3	chr4:110350703:G:A	110350703	NA,A	NA,G	NA,1	NA,inf	NA,inf	NA,0.481487	0.000222071	0.000443812
3	chr4:109883410:A:G	109883410	NA,G	NA,A	NA,1	NA,inf	NA,inf	NA,0.471081	0.000221954	0.000443595
3	chr4:109928706:C:T	109928706	NA,T	NA,C	NA,1	NA,-inf	NA,inf	NA,0.475483	0.000221636	0.000443014
3	chr4:109546408:G:A	109546408	NA,A	NA,G	NA,1	NA,inf	NA,inf	NA,0.464478	0.0002216	0.000442854
3	chr4:109523114:G:T	109523114	NA,T	NA,G	NA,1	NA,inf	NA,inf	NA,0.468551	0.000221534	0.000442722
3	chr4:110372841:A:G	110372841	NA,G	NA,A	NA,1	NA,inf	NA,inf	NA,0.448911	0.000221513	0.00044264
3	chr4:109569207:C:T	109569207	NA,T	NA,C	NA,1	NA,-inf	NA,inf	NA,0.454098	0.000221373	0.000442414
3	chr4:110087611:T:G	110087611	NA,G	NA,T	NA,1	NA,inf	NA,inf	NA,0.49138	0.000221317	0.000442319
3	chr4:110023143:G:A	110023143	NA,A	NA,G	NA,1	NA,-inf	NA,inf	NA,0.47279	0.000221267	0.000442202
3	chr4:110112394:T:C	110112394	C,C	T,T	1,1	-inf,inf	inf,inf	0.0743443,1.55354	0.000220987	0.000441741
3	chr4:109529498:G:A	109529498	NA,A	NA,G	NA,1	NA,inf	NA,inf	NA,0.498352	0.000220741	0.00044149
3	chr4:109500527:A:G	109500527	NA,G	NA,A	NA,1	NA,inf	NA,inf	NA,0.463992	0.000220623	0.000440892
3	chr4:109679325:G:A	109679325	NA,A	NA,G	NA,1	NA,inf	NA,inf	NA,0.473424	0.000220538	0.000440736
3	chr4:109789423:A:G	109789423	NA,G	NA,A	NA,1	NA,-inf	NA,inf	NA,0.472776	0.000220312	0.000440312
3	chr4:110353738:G:A	110353738	NA,A	NA,G	NA,1	NA,inf	NA,inf	NA,0.442736	0.000220299	0.000440209
3	chr4:109817686:A:G	109817686	NA,G	NA,A	NA,1	NA,-inf	NA,inf	NA,0.474318	0.000220263	0.000440248
3	chr4:109970305:T:C	109970305	NA,C	NA,T	NA,1	NA,inf	NA,inf	NA,0.454506	0.000220152	0.000439989
3	chr4:109615272:T:C	109615272	NA,C	NA,T	NA,1	NA,-inf	NA,inf	NA,0.464131	0.000220126	0.000439928
3	chr4:110352086:C:G	110352086	NA,G	NA,C	NA,1	NA,inf	NA,inf	NA,0.442068	0.0002201	0.000439814
3	chr4:109790531:C:G	109790531	NA,G	NA,C	NA,1	NA,-inf	NA,inf	NA,0.468419	0.000220035	0.000439744
3	chr4:110378100:C:T	110378100	NA,T	NA,C	NA,1	NA,inf	NA,inf	NA,0.473177	0.000220011	0.00043969
3	chr4:109686355:T:A	109686355	NA,A	NA,T	NA,1	NA,inf	NA,inf	NA,0.512808	0.000219957	0.000440041
3	chr4:109685570:A:C	109685570	NA,C	NA,A	NA,1	NA,inf	NA,inf	NA,0.512808	0.000219957	0.000440041
3	chr4:109997818:G:A	109997818	NA,A	NA,G	NA,1	NA,-inf	NA,inf	NA,0.461324	0.000219873	0.000439364
3	chr4:109859690:A:G	109859690	NA,G	NA,A	NA,1	NA,-inf	NA,inf	NA,0.458088	0.000219809	0.000439265
3	chr4:109488465:A:C	109488465	NA,C	NA,A	NA,1	NA,inf	NA,inf	NA,0.462564	0.000219743	0.000439143
3	chr4:110291151:C:T	110291151	NA,T	NA,C	NA,1	NA,inf	NA,inf	NA,0.471862	0.000219574	0.000438842
3	chr4:109802906:A:ACAGC	109802906	NA,ACAGC	NA,A	NA,1	NA,-inf	NA,inf	NA,0.43877	0.000219571	0.000438705
3	chr4:109916574:C:T	109916574	NA,T	NA,C	NA,1	NA,-inf	NA,inf	NA,0.464615	0.000219456	0.000438581
3	chr4:110378664:T:A	110378664	NA,A	NA,T	NA,1	NA,inf	NA,inf	NA,0.441756	0.000219358	0.000438335
3	chr4:109592335:G:A	109592335	NA,A	NA,G	NA,1	NA,inf	NA,inf	NA,0.486608	0.000219253	0.000438136
3	chr4:110303327:T:C	110303327	NA,C	NA,T	NA,1	NA,inf	NA,inf	NA,0.469588	0.000219102	0.000437875
3	chr4:109647460:T:G	109647460	NA,G	NA,T	NA,1	NA,inf	NA,inf	NA,0.497947	0.000218973	0.000437992
3	chr4:109524527:G:A	109524527	NA,A	NA,G	NA,1	NA,inf	NA,inf	NA,0.45975	0.000218905	0.00043747
3	chr4:110322109:G:A	110322109	NA,A	NA,G	NA,1	NA,-inf	NA,inf	NA,0.4557	0.000218857	0.000437358
3	chr4:109542726:T:G	109542726	NA,G	NA,T	NA,1	NA,inf	NA,inf	NA,0.459179	0.000218737	0.000437135
3	chr4:109784830:C:A	109784830	NA,A	NA,C	NA,1	NA,inf	NA,inf	NA,0.448254	0.000218322	0.000436301
3	chr4:110205411:C:A	110205411	NA,A	NA,C	NA,1	NA,-inf	NA,inf	NA,0.4571	0.000218249	0.000436212
3	chr4:109526941:T:C	109526941	NA,C	NA,T	NA,1	NA,inf	NA,inf	NA,0.457398	0.000218218	0.000436098
3	chr4:110077671:A:T	110077671	NA,T	NA,A	NA,1	NA,inf	NA,inf	NA,0.460872	0.000218206	0.000436084
3	chr4:110411217:G:A	110411217	A,A	G,G	1,1	inf,inf	inf,inf	1.48659,0.0996512	0.000218201	0.000436055
3	chr4:110239261:C:G	110239261	G,G	C,C	1,1	-inf,inf	inf,inf	0.0224111,1.65632	0.000218163	0.000436093
3	chr4:110066531:C:T	110066531	NA,T	NA,C	NA,1	NA,inf	NA,inf	NA,0.4547	0.000218123	0.000435925
3	chr4:109530025:T:C	109530025	NA,C	NA,T	NA,1	NA,-inf	NA,inf	NA,0.450171	0.00021804	0.000435735
3	chr4:109746189:T:C	109746189	C,C	T,T	1,1	-inf,inf	inf,inf	0.219742,1.07418	0.000217848	0.000435376
3	chr4:109632679:G:A	109632679	NA,A	NA,G	NA,1	NA,-inf	NA,inf	NA,0.447009	0.000217807	0.000435287
3	chr4:109860094:G:A	109860094	NA,A	NA,G	NA,1	NA,-inf	NA,inf	NA,0.458221	0.000217759	0.00043519
3	chr4:109522047:T:A	109522047	A,NA	T,NA	1,NA	-inf,NA	inf,NA	0.659539,NA	0.000217738	0.000435163
3	chr4:110329645:C:T	110329645	T,NA	C,NA	1,NA	-inf,NA	inf,NA	0.710172,NA	0.000217487	0.000434614
3	chr4:109880364:G:T	109880364	NA,T	NA,G	NA,1	NA,inf	NA,inf	NA,0.440965	0.00021741	0.000434407
3	chr4:109792789:C:T	109792789	NA,T	NA,C	NA,1	NA,-inf	NA,inf	NA,0.459016	0.000217283	0.000434244
3	chr4:110300504:G:A	110300504	NA,A	NA,G	NA,1	NA,inf	NA,inf	NA,0.463152	0.000217229	0.000434133
3	chr4:110085608:G:A	110085608	NA,A	NA,G	NA,1	NA,-inf	NA,inf	NA,0.439624	0.000217096	0.000433815
3	chr4:109594854:A:AAAT	109594854	NA,AAAT	NA,A	NA,1	NA,inf	NA,inf	NA,0.491726	0.000217068	0.000434135
3	chr4:109653899:T:C	109653899	NA,C	NA,T	NA,1	NA,inf	NA,inf	NA,0.491048	0.000217043	0.000434125
3	chr4:109939233:A:G	109939233	NA,G	NA,A	NA,1	NA,-inf	NA,inf	NA,0.456136	0.00021693	0.000433536
3	chr4:110045416:C:A	110045416	NA,A	NA,C	NA,1	NA,inf	NA,inf	NA,0.45724	0.000216905	0.000433483
3	chr4:110065689:C:T	110065689	NA,T	NA,C	NA,1	NA,-inf	NA,inf	NA,0.437251	0.000216872	0.000433302
3	chr4:110327954:G:A	110327954	NA,A	NA,G	NA,1	NA,-inf	NA,inf	NA,0.449122	0.000216693	0.000433036
3	chr4:109512817:A:C	109512817	NA,C	NA,A	NA,1	NA,inf	NA,inf	NA,0.452499	0.000216685	0.000433035
3	chr4:110128182:C:G	110128182	NA,G	NA,C	NA,1	NA,inf	NA,inf	NA,0.450721	0.000216667	0.000432949
3	chr4:110316359:A:T	110316359	NA,T	NA,A	NA,1	NA,inf	NA,inf	NA,0.461115	0.000216544	0.000432783
3	chr4:109873451:C:T	109873451	NA,T	NA,C	NA,1	NA,-inf	NA,inf	NA,0.459884	0.000216518	0.00043273
3	chr4:109878884:C:G	109878884	NA,G	NA,C	NA,1	NA,inf	NA,inf	NA,0.437652	0.000216428	0.000432446
3	chr4:109938222:T:C	109938222	NA,C	NA,T	NA,1	NA,-inf	NA,inf	NA,0.461136	0.000216136	0.000431911
3	chr4:110415078:C:T	110415078	NA,T	NA,C	NA,1	NA,inf	NA,inf	NA,0.447296	0.000216116	0.000431899
3	chr4:110350871:A:T	110350871	NA,T	NA,A	NA,1	NA,-inf	NA,inf	NA,0.441014	0.000216006	0.00043165
3	chr4:110368183:C:T	110368183	NA,T	NA,C	NA,1	NA,-inf	NA,inf	NA,0.441865	0.000215968	0.000431602
3	chr4:109677467:C:T	109677467	NA,T	NA,C	NA,1	NA,inf	NA,inf	NA,0.488144	0.000215965	0.000431977
3	chr4:110434630:A:G	110434630	NA,G	NA,A	NA,1	NA,inf	NA,inf	NA,0.446437	0.000215868	0.000431403
3	chr4:109508157:A:C	109508157	NA,C	NA,A	NA,1	NA,inf	NA,inf	NA,0.449375	0.000215797	0.000431261
3	chr4:110433342:T:C	110433342	NA,C	NA,T	NA,1	NA,inf	NA,inf	NA,0.446178	0.000215792	0.000431252
3	chr4:110431722:G:C	110431722	NA,C	NA,G	NA,1	NA,inf	NA,inf	NA,0.446126	0.000215779	0.000431224
3	chr4:110434428:G:C	110434428	NA,C	NA,G	NA,1	NA,inf	NA,inf	NA,0.445911	0.000215717	0.000431101
3	chr4:109808247:A:G	109808247	NA,G	NA,A	NA,1	NA,-inf	NA,inf	NA,0.439055	0.000215662	0.000430972
3	chr4:110439267:T:C	110439267	NA,C	NA,T	NA,1	NA,inf	NA,inf	NA,0.445324	0.000215549	0.000430765
3	chr4:110184206:C:T	110184206	NA,T	NA,C	NA,1	NA,inf	NA,inf	NA,0.448534	0.000215532	0.000430769
3	chr4:109984820:A:C	109984820	NA,C	NA,A	NA,1	NA,-inf	NA,inf	NA,0.45521	0.000215516	0.000430715
3	chr4:109860267:T:A	109860267	NA,A	NA,T	NA,1	NA,-inf	NA,inf	NA,0.450403	0.000215505	0.000430686
3	chr4:110426335:CT:C	110426335	NA,C	NA,CT	NA,1	NA,inf	NA,inf	NA,0.445028	0.000215463	0.000430593
3	chr4:110090137:A:T	110090137	NA,T	NA,A	NA,1	NA,inf	NA,inf	NA,0.458824	0.000215371	0.000430545
3	chr4:110369861:T:C	110369861	NA,C	NA,T	NA,1	NA,-inf	NA,inf	NA,0.439578	0.000215306	0.000430293
3	chr4:110304403:G:A	110304403	NA,A	NA,G	NA,1	NA,inf	NA,inf	NA,0.456296	0.00021529	0.000430255
3	chr4:109603829:A:G	109603829	NA,G	NA,A	NA,1	NA,inf	NA,inf	NA,0.48526	0.000215256	0.000430508
3	chr4:110427636:TTTG:T	110427636	NA,T	NA,TTTG	NA,1	NA,inf	NA,inf	NA,0.444031	0.00021518	0.000430028
3	chr4:109527501:C:G	109527501	NA,G	NA,C	NA,1	NA,inf	NA,inf	NA,0.455148	0.000215151	0.000429951
3	chr4:109598013:C:T	109598013	NA,T	NA,C	NA,1	NA,inf	NA,inf	NA,0.48452	0.000215117	0.000430227
3	chr4:109990789:G:A	109990789	NA,A	NA,G	NA,1	NA,-inf	NA,inf	NA,0.451028	0.000215041	0.000429737
3	chr4:110448658:A:G	110448658	NA,G	NA,A	NA,1	NA,inf	NA,inf	NA,0.44618	0.000214585	0.000428851
3	chr4:109487954:T:C	109487954	NA,C	NA,T	NA,1	NA,inf	NA,inf	NA,0.444186	0.000214419	0.000428505
3	chr4:110197114:C:T	110197114	NA,T	NA,C	NA,1	NA,inf	NA,inf	NA,0.440958	0.000214245	0.000428183
3	chr4:110014784:T:C	110014784	NA,C	NA,T	NA,1	NA,inf	NA,inf	NA,0.432563	0.000214226	0.000428078
3	chr4:110317280:T:C	110317280	C,C	T,T	1,1	inf,inf	inf,inf	0.686684,1.33284	0.000214147	0.000428063
3	chr4:110023639:A:G	110023639	G,NA	A,NA	1,NA	-inf,NA	inf,NA	1.44369,NA	0.000214104	0.000427842
3	chr4:110212256:C:T	110212256	NA,T	NA,C	NA,1	NA,inf	NA,inf	NA,0.436538	0.000213672	0.000427015
3	chr4:109903416:C:T	109903416	NA,T	NA,C	NA,1	NA,-inf	NA,inf	NA,0.431352	0.000213581	0.000426835
3	chr4:110328205:G:T	110328205	NA,T	NA,G	NA,1	NA,-inf	NA,inf	NA,0.423947	0.000213486	0.000426611
3	chr4:109596723:TTC:T	109596723	T,NA	TTC,NA	1,NA	inf,NA	inf,NA	0.136353,NA	0.000213406	0.000426457
3	chr4:110347029:A:G	110347029	NA,G	NA,A	NA,1	NA,-inf	NA,inf	NA,0.436139	0.000213323	0.000426318
3	chr4:110019550:G:A	110019550	NA,A	NA,G	NA,1	NA,inf	NA,inf	NA,0.429154	0.000213262	0.000426151
3	chr4:109556250:C:T	109556250	NA,T	NA,C	NA,1	NA,inf	NA,inf	NA,0.433516	0.00021324	0.000426143
3	chr4:110357611:C:T	110357611	NA,T	NA,C	NA,1	NA,inf	NA,inf	NA,0.450179	0.000213133	0.000425949
3	chr4:109534702:G:C	109534702	NA,C	NA,G	NA,1	NA,inf	NA,inf	NA,0.439741	0.000213026	0.000425723
3	chr4:110094088:A:C	110094088	NA,C	NA,A	NA,1	NA,-inf	NA,inf	NA,0.425239	0.000212981	0.000425593
3	chr4:110390012:C:T	110390012	NA,T	NA,C	NA,1	NA,inf	NA,inf	NA,0.430205	0.000212964	0.000425603
3	chr4:110404974:T:A	110404974	NA,A	NA,T	NA,1	NA,inf	NA,inf	NA,0.443666	0.00021291	0.000425503
3	chr4:110399089:G:T	110399089	NA,T	NA,G	NA,1	NA,-inf	NA,inf	NA,0.429889	0.000212495	0.000424676
3	chr4:110445583:A:G	110445583	NA,G	NA,A	NA,1	NA,-inf	NA,inf	NA,0.420077	0.000212382	0.000424426
3	chr4:109885241:A:G	109885241	NA,G	NA,A	NA,1	NA,inf	NA,inf	NA,0.436472	0.00021197	0.000423639
3	chr4:110243285:A:G	110243285	NA,G	NA,A	NA,1	NA,-inf	NA,inf	NA,0.477023	0.000211921	0.000423664
3	chr4:109466617:G:A	109466617	NA,A	NA,G	NA,1	NA,inf	NA,inf	NA,0.433124	0.000211823	0.000423315
3	chr4:109549305:G:A	109549305	NA,A	NA,G	NA,1	NA,inf	NA,inf	NA,0.450999	0.000211751	0.000423141
3	chr4:110092103:G:T	110092103	NA,T	NA,G	NA,1	NA,-inf	NA,inf	NA,0.420025	0.000211487	0.000422609
3	chr4:110358371:G:C	110358371	NA,C	NA,G	NA,1	NA,-inf	NA,inf	NA,0.429335	0.000211416	0.000422507
3	chr4:110348807:AG:A	110348807	NA,A	NA,AG	NA,1	NA,inf	NA,inf	NA,0.429176	0.000211401	0.000422475
3	chr4:110240252:G:C	110240252	NA,C	NA,G	NA,1	NA,-inf	NA,inf	NA,0.475018	0.000211385	0.000422592
3	chr4:110452617:C:T	110452617	NA,T	NA,C	NA,1	NA,inf	NA,inf	NA,0.423486	0.000211217	0.000422088
3	chr4:109538342:A:G	109538342	NA,G	NA,A	NA,1	NA,inf	NA,inf	NA,0.432737	0.000211196	0.000422065
3	chr4:110002172:G:A	110002172	NA,A	NA,G	NA,1	NA,-inf	NA,inf	NA,0.449808	0.000211142	0.000422039
3	chr4:109487236:A:G	109487236	NA,G	NA,A	NA,1	NA,inf	NA,inf	NA,0.455451	0.000211013	0.000421677
3	chr4:109803606:G:A	109803606	NA,A	NA,G	NA,1	NA,inf	NA,inf	NA,0.442936	0.000210868	0.000421427
3	chr4:110192101:A:G	110192101	NA,G	NA,A	NA,1	NA,-inf	NA,inf	NA,0.422087	0.000210676	0.000421022
3	chr4:109843952:G:A	109843952	NA,A	NA,G	NA,1	NA,inf	NA,inf	NA,0.42102	0.000210502	0.000420663
3	chr4:109735106:T:G	109735106	NA,G	NA,T	NA,1	NA,inf	NA,inf	NA,0.468819	0.000210454	0.000420929
3	chr4:109538993:C:G	109538993	NA,G	NA,C	NA,1	NA,inf	NA,inf	NA,0.429966	0.000210315	0.000420305
3	chr4:109492472:T:C	109492472	NA,C	NA,T	NA,1	NA,inf	NA,inf	NA,0.429408	0.000210285	0.000420245
3	chr4:110287821:A:G	110287821	NA,G	NA,A	NA,1	NA,inf	NA,inf	NA,0.428969	0.000210156	0.000420002
3	chr4:109911989:A:C	109911989	NA,C	NA,A	NA,1	NA,inf	NA,inf	NA,0.413237	0.000210093	0.00041979
3	chr4:109540528:A:T	109540528	NA,T	NA,A	NA,1	NA,inf	NA,inf	NA,0.428257	0.000209847	0.00041937
3	chr4:110399939:G:C	110399939	NA,C	NA,G	NA,1	NA,-inf	NA,inf	NA,0.42051	0.000209759	0.000419198
3	chr4:109505468:C:T	109505468	NA,T	NA,C	NA,1	NA,inf	NA,inf	NA,0.435317	0.000209673	0.000419006
3	chr4:110058483:T:C	110058483	NA,C	NA,T	NA,1	NA,-inf	NA,inf	NA,0.420119	0.00020966	0.000418969
3	chr4:109511570:C:T	109511570	NA,T	NA,C	NA,1	NA,inf	NA,inf	NA,0.427556	0.000209657	0.000418991
3	chr4:110140853:T:C	110140853	NA,C	NA,T	NA,1	NA,inf	NA,inf	NA,0.416912	0.00020963	0.000418908
3	chr4:110216008:G:T	110216008	NA,T	NA,G	NA,1	NA,inf	NA,inf	NA,0.434165	0.000209536	0.000418794
3	chr4:109798916:C:T	109798916	NA,T	NA,C	NA,1	NA,-inf	NA,inf	NA,0.428973	0.000209494	0.000418674
3	chr4:110447546:C:T	110447546	NA,T	NA,C	NA,1	NA,inf	NA,inf	NA,0.423642	0.000209477	0.000418631
3	chr4:110446269:A:G	110446269	NA,G	NA,A	NA,1	NA,inf	NA,inf	NA,0.423092	0.000209326	0.00041833
3	chr4:109520496:G:A	109520496	NA,A	NA,G	NA,1	NA,inf	NA,inf	NA,0.426057	0.000209261	0.0004182
3	chr4:110280553:C:A	110280553	NA,A	NA,C	NA,1	NA,inf	NA,inf	NA,0.430945	0.000209135	0.000417983
3	chr4:110390120:T:C	110390120	NA,C	NA,T	NA,1	NA,inf	NA,inf	NA,0.434389	0.000209058	0.000417802
3	chr4:109520750:T:C	109520750	NA,C	NA,T	NA,1	NA,inf	NA,inf	NA,0.424823	0.000208925	0.000417528
3	chr4:109882342:T:C	109882342	NA,C	NA,T	NA,1	NA,inf	NA,inf	NA,0.425265	0.000208871	0.000417448
3	chr4:109515337:G:A	109515337	NA,A	NA,G	NA,1	NA,inf	NA,inf	NA,0.424621	0.000208856	0.00041739
3	chr4:110387349:C:T	110387349	NA,T	NA,C	NA,1	NA,-inf	NA,inf	NA,0.421207	0.000208806	0.000417288
3	chr4:110391078:G:A	110391078	NA,A	NA,G	NA,1	NA,inf	NA,inf	NA,0.433267	0.000208756	0.000417199
3	chr4:110246233:A:G	110246233	NA,G	NA,A	NA,1	NA,-inf	NA,inf	NA,0.407271	0.000208642	0.000416945
3	chr4:110367386:T:C	110367386	NA,C	NA,T	NA,1	NA,inf	NA,inf	NA,0.422113	0.000208583	0.000416847
3	chr4:109662878:C:T	109662878	T,NA	C,NA	1,NA	-inf,NA	inf,NA	1.37589,NA	0.000208545	0.000416762
3	chr4:109535139:T:C	109535139	NA,C	NA,T	NA,1	NA,inf	NA,inf	NA,0.423372	0.000208477	0.000416632
3	chr4:110371075:G:A	110371075	NA,A	NA,G	NA,1	NA,inf	NA,inf	NA,0.423009	0.000208449	0.000416586
3	chr4:109941489:A:G	109941489	NA,G	NA,A	NA,1	NA,-inf	NA,inf	NA,0.432972	0.000208351	0.000416357
3	chr4:109639127:A:G	109639127	NA,G	NA,A	NA,1	NA,-inf	NA,inf	NA,0.405938	0.000208213	0.000416114
3	chr4:110106013:T:C	110106013	NA,C	NA,T	NA,1	NA,-inf	NA,inf	NA,0.408117	0.000207667	0.00041501
3	chr4:109960119:T:C	109960119	NA,C	NA,T	NA,1	NA,inf	NA,inf	NA,0.403468	0.000207641	0.000414889
3	chr4:110137482:T:C	110137482	NA,C	NA,T	NA,1	NA,inf	NA,inf	NA,0.421741	0.000207395	0.000414487
3	chr4:109874199:G:A	109874199	NA,A	NA,G	NA,1	NA,-inf	NA,inf	NA,0.407469	0.000207308	0.000414284
3	chr4:109598682:T:C	109598682	NA,C	NA,T	NA,1	NA,inf	NA,inf	NA,0.455209	0.000207248	0.000414475
3	chr4:110139960:G:A	110139960	NA,A	NA,G	NA,1	NA,-inf	NA,inf	NA,0.408805	0.000207156	0.000413965
3	chr4:109742841:T:C	109742841	NA,C	NA,T	NA,1	NA,inf	NA,inf	NA,0.406091	0.000207103	0.00041388
3	chr4:110279975:T:C	110279975	NA,C	NA,T	NA,1	NA,inf	NA,inf	NA,0.423234	0.000207021	0.000413756
3	chr4:110389641:C:T	110389641	NA,T	NA,C	NA,1	NA,-inf	NA,inf	NA,0.409631	0.000206965	0.000413624
3	chr4:110383149:A:G	110383149	NA,G	NA,A	NA,1	NA,-inf	NA,inf	NA,0.409446	0.000206915	0.000413525
3	chr4:110228175:G:A	110228175	NA,A	NA,G	NA,1	NA,-inf	NA,inf	NA,0.407076	0.000206813	0.000413299
3	chr4:109591668:T:A	109591668	NA,A	NA,T	NA,1	NA,-inf	NA,inf	NA,0.418719	0.000206781	0.000413268
3	chr4:110341030:C:A	110341030	NA,A	NA,C	NA,1	NA,-inf	NA,inf	NA,0.407313	0.000206708	0.000413073
3	chr4:109990153:T:C	109990153	C,NA	T,NA	1,NA	inf,NA	inf,NA	2.02904,NA	0.00020668	0.000413027
3	chr4:110394176:G:A	110394176	NA,A	NA,G	NA,1	NA,inf	NA,inf	NA,0.425351	0.000206641	0.000412973
3	chr4:109636766:C:T	109636766	NA,T	NA,C	NA,1	NA,-inf	NA,inf	NA,0.400175	0.000206602	0.00041293
3	chr4:109466783:A:G	109466783	G,G	A,A	1,1	inf,-inf	inf,inf	0.733875,0.53289	0.000206588	0.000412894
3	chr4:110385032:G:A	110385032	NA,A	NA,G	NA,1	NA,inf	NA,inf	NA,0.414464	0.000206482	0.000412647
3	chr4:109458387:A:G	109458387	NA,G	NA,A	NA,1	NA,-inf	NA,inf	NA,0.41109	0.000206369	0.000412419
3	chr4:109486360:T:A	109486360	NA,A	NA,T	NA,1	NA,inf	NA,inf	NA,0.413867	0.000206098	0.000411878
3	chr4:110359689:T:C	110359689	NA,C	NA,T	NA,1	NA,-inf	NA,inf	NA,0.401832	0.000206004	0.000411694
3	chr4:110295261:C:T	110295261	NA,T	NA,C	NA,1	NA,inf	NA,inf	NA,0.422255	0.000205805	0.000411323
3	chr4:109732097:C:T	109732097	NA,T	NA,C	NA,1	NA,inf	NA,inf	NA,0.450424	0.000205739	0.000411487
3	chr4:110321810:T:A	110321810	A,NA	T,NA	1,NA	inf,NA	inf,NA	1.02738,NA	0.000205715	0.000411079
3	chr4:109612379:A:G	109612379	NA,G	NA,A	NA,1	NA,-inf	NA,inf	NA,0.406455	0.000205711	0.000411116
3	chr4:109801861:T:C	109801861	NA,C	NA,T	NA,1	NA,inf	NA,inf	NA,0.417645	0.000205553	0.000410793
3	chr4:110162811:C:T	110162811	NA,T	NA,C	NA,1	NA,inf	NA,inf	NA,0.418732	0.0002055	0.000410703
3	chr4:110340985:A:T	110340985	NA,T	NA,A	NA,1	NA,-inf	NA,inf	NA,0.406744	0.000205213	0.000410114
3	chr4:109801590:C:T	109801590	NA,T	NA,C	NA,1	NA,inf	NA,inf	NA,0.416229	0.000205187	0.000410061
3	chr4:110402136:CA:C	110402136	NA,C	NA,CA	NA,1	NA,inf	NA,inf	NA,0.409214	0.000205178	0.000410043
3	chr4:110050146:C:A	110050146	NA,A	NA,C	NA,1	NA,-inf	NA,inf	NA,0.425393	0.000205011	0.000409805
3	chr4:110049695:G:A	110049695	NA,A	NA,G	NA,1	NA,inf	NA,inf	NA,0.423432	0.000205004	0.000409741
3	chr4:109478147:G:A	109478147	NA,A	NA,G	NA,1	NA,inf	NA,inf	NA,0.417697	0.000204969	0.000409606
3	chr4:109699039:A:G	109699039	NA,G	NA,A	NA,1	NA,-inf	NA,inf	NA,0.417333	0.000204851	0.000409434
3	chr4:109817564:G:A	109817564	NA,A	NA,G	NA,1	NA,inf	NA,inf	NA,0.406506	0.000204807	0.00040927
3	chr4:110399742:A:G	110399742	G,G	A,A	1,1	-inf,inf	inf,inf	0.700071,0.773182	0.000204612	0.000408913
3	chr4:110139787:T:A	110139787	NA,A	NA,T	NA,1	NA,inf	NA,inf	NA,0.410372	0.000204499	0.0004087
3	chr4:110251880:G:C	110251880	NA,C	NA,G	NA,1	NA,inf	NA,inf	NA,0.410056	0.00020448	0.000408656
3	chr4:110098468:C:T	110098468	NA,T	NA,C	NA,1	NA,inf	NA,inf	NA,0.411361	0.00020447	0.000408634
3	chr4:109493886:C:T	109493886	NA,T	NA,C	NA,1	NA,-inf	NA,inf	NA,0.412954	0.000204449	0.000408598
3	chr4:109539463:T:C	109539463	NA,C	NA,T	NA,1	NA,inf	NA,inf	NA,0.415107	0.000204311	0.000408291
3	chr4:110113444:G:A	110113444	NA,A	NA,G	NA,1	NA,-inf	NA,inf	NA,0.399405	0.000204139	0.000407998
3	chr4:109604329:G:A	109604329	NA,A	NA,G	NA,1	NA,inf	NA,inf	NA,0.453777	0.000204127	0.000408149
3	chr4:109796380:G:A	109796380	NA,A	NA,G	NA,1	NA,inf	NA,inf	NA,0.396611	0.000203773	0.000407244
3	chr4:109946274:A:G	109946274	NA,G	NA,A	NA,1	NA,-inf	NA,inf	NA,0.393119	0.00020373	0.000407142
3	chr4:110356086:G:A	110356086	NA,A	NA,G	NA,1	NA,inf	NA,inf	NA,0.415069	0.000203697	0.000407094
3	chr4:110387489:T:G	110387489	NA,G	NA,T	NA,1	NA,inf	NA,inf	NA,0.403641	0.000203665	0.000407019
3	chr4:109939661:C:T	109939661	NA,T	NA,C	NA,1	NA,-inf	NA,inf	NA,0.415053	0.000203653	0.00040697
3	chr4:110442037:T:A	110442037	NA,A	NA,T	NA,1	NA,inf	NA,inf	NA,0.39497	0.000203515	0.000406698
3	chr4:109508346:C:T	109508346	NA,T	NA,C	NA,1	NA,inf	NA,inf	NA,0.403397	0.000203242	0.000406172
3	chr4:110419457:G:A	110419457	NA,A	NA,G	NA,1	NA,inf	NA,inf	NA,0.403895	0.000203193	0.000406083
3	chr4:109469531:G:A	109469531	NA,A	NA,G	NA,1	NA,inf	NA,inf	NA,0.410717	0.00020315	0.000405972
3	chr4:110423858:A:G	110423858	G,NA	A,NA	1,NA	inf,NA	inf,NA	0.669824,NA	0.000203149	0.000405981
3	chr4:109913898:A:T	109913898	NA,T	NA,A	NA,1	NA,inf	NA,inf	NA,0.395816	0.000203125	0.000405919
3	chr4:109911849:C:G	109911849	NA,G	NA,C	NA,1	NA,inf	NA,inf	NA,0.407906	0.00020305	0.000405778
3	chr4:110279285:G:A	110279285	A,A	G,G	1,1	inf,inf	inf,inf	0.456676,1.59944	0.000202968	0.00040572
3	chr4:109856005:A:G	109856005	NA,G	NA,A	NA,1	NA,-inf	NA,inf	NA,0.390155	0.000202917	0.000405516
3	chr4:110400973:A:G	110400973	NA,G	NA,A	NA,1	NA,-inf	NA,inf	NA,0.394632	0.000202781	0.000405246
3	chr4:110068964:G:A	110068964	NA,A	NA,G	NA,1	NA,-inf	NA,inf	NA,0.391884	0.00020275	0.000405153
3	chr4:109690030:C:G	109690030	NA,G	NA,C	NA,1	NA,inf	NA,inf	NA,0.383026	0.000202604	0.000404865
3	chr4:110337633:A:G	110337633	NA,G	NA,A	NA,1	NA,-inf	NA,inf	NA,0.396986	0.000202587	0.000404867
3	chr4:110447388:A:G	110447388	NA,G	NA,A	NA,1	NA,inf	NA,inf	NA,0.401494	0.000202568	0.000404835
3	chr4:109879254:G:A	109879254	NA,A	NA,G	NA,1	NA,inf	NA,inf	NA,0.410417	0.000202453	0.000404702
3	chr4:110388229:C:T	110388229	NA,T	NA,C	NA,1	NA,inf	NA,inf	NA,0.408945	0.000202368	0.000404433
3	chr4:109543163:G:A	109543163	NA,A	NA,G	NA,1	NA,inf	NA,inf	NA,0.407219	0.000202282	0.000404239
3	chr4:109760101:G:A	109760101	NA,A	NA,G	NA,1	NA,-inf	NA,inf	NA,0.403457	0.000202196	0.000404092
3	chr4:109661047:C:T	109661047	NA,T	NA,C	NA,1	NA,-inf	NA,inf	NA,0.399406	0.000202184	0.000404071
3	chr4:110389545:C:A	110389545	NA,A	NA,C	NA,1	NA,inf	NA,inf	NA,0.397841	0.000202101	0.000403893
3	chr4:109682180:T:C	109682180	NA,C	NA,T	NA,1	NA,-inf	NA,inf	NA,0.39948	0.00020209	0.000403882
3	chr4:110112943:G:A	110112943	NA,A	NA,G	NA,1	NA,inf	NA,inf	NA,0.397201	0.000202075	0.000403798
3	chr4:110435065:C:A	110435065	A,A	C,C	1,1	-inf,-inf	inf,inf	1.53666,0.516093	0.000202066	0.000403818
3	chr4:109548855:G:A	109548855	NA,A	NA,G	NA,1	NA,inf	NA,inf	NA,0.391014	0.000202053	0.000403783
3	chr4:109474889:C:T	109474889	NA,T	NA,C	NA,1	NA,inf	NA,inf	NA,0.406277	0.000202021	0.000403716
3	chr4:110386606:T:C	110386606	NA,C	NA,T	NA,1	NA,-inf	NA,inf	NA,0.395376	0.000201984	0.000403656
3	chr4:109461564:T:G	109461564	NA,G	NA,T	NA,1	NA,inf	NA,inf	NA,0.404916	0.000201676	0.000403028
3	chr4:110316883:C:T	110316883	T,T	C,C	1,1	-inf,inf	inf,inf	0.01479,1.5801	0.00020124	0.000402231
3	chr4:110418282:G:C	110418282	NA,C	NA,G	NA,1	NA,inf	NA,inf	NA,0.386087	0.000201237	0.000402147
3	chr4:110002537:T:G	110002537	NA,G	NA,T	NA,1	NA,inf	NA,inf	NA,0.383642	0.000201234	0.000402138
3	chr4:109952596:A:G	109952596	NA,G	NA,A	NA,1	NA,-inf	NA,inf	NA,0.401762	0.000201154	0.000402
3	chr4:109880001:G:A	109880001	NA,A	NA,G	NA,1	NA,-inf	NA,inf	NA,0.397621	0.000201027	0.000401757
3	chr4:110027243:G:C	110027243	NA,C	NA,G	NA,1	NA,-inf	NA,inf	NA,0.393747	0.000200951	0.000401599
3	chr4:110318304:T:A	110318304	A,A	T,T	1,1	inf,inf	inf,inf	0.879305,1.12377	0.000200944	0.000401522
3	chr4:110385703:A:AG	110385703	NA,AG	NA,A	NA,1	NA,inf	NA,inf	NA,0.393387	0.000200905	0.000401506
3	chr4:109772653:A:C	109772653	NA,C	NA,A	NA,1	NA,-inf	NA,inf	NA,0.371334	0.000200728	0.000401068
3	chr4:109698698:C:T	109698698	NA,T	NA,C	NA,1	NA,-inf	NA,inf	NA,0.384431	0.000200581	0.000400844
3	chr4:110030294:T:C	110030294	C,NA	T,NA	1,NA	-inf,NA	inf,NA	1.04808,NA	0.000200544	0.000400771
3	chr4:109728030:C:T	109728030	NA,T	NA,C	NA,1	NA,-inf	NA,inf	NA,0.400641	0.000200541	0.000400819
3	chr4:109467101:C:T	109467101	NA,T	NA,C	NA,1	NA,inf	NA,inf	NA,0.392664	0.00020051	0.000400713
3	chr4:110200962:C:G	110200962	NA,G	NA,C	NA,1	NA,inf	NA,inf	NA,0.392019	0.000200423	0.000400562
3	chr4:110369288:A:G	110369288	NA,G	NA,A	NA,1	NA,inf	NA,inf	NA,0.400953	0.000200414	0.000400528
3	chr4:109698652:G:C	109698652	NA,C	NA,G	NA,1	NA,-inf	NA,inf	NA,0.383627	0.000200347	0.000400377
3	chr4:110165725:G:GATGCATTC	110165725	NA,GATGCATTC	NA,G	NA,1	NA,inf	NA,inf	NA,0.393248	0.000200304	0.00040033
3	chr4:109954663:C:T	109954663	NA,T	NA,C	NA,1	NA,inf	NA,inf	NA,0.386225	0.000200298	0.000400308
3	chr4:109999143:A:G	109999143	NA,G	NA,A	NA,1	NA,inf	NA,inf	NA,0.380006	0.000200291	0.000400254
3	chr4:109889221:T:C	109889221	NA,C	NA,T	NA,1	NA,inf	NA,inf	NA,0.37819	0.000200169	0.000399969
3	chr4:109471700:T:C	109471700	NA,C	NA,T	NA,1	NA,inf	NA,inf	NA,0.391041	0.000200085	0.000399863
3	chr4:109990271:C:T	109990271	NA,T	NA,C	NA,1	NA,-inf	NA,inf	NA,0.406009	0.000200081	0.000399905
3	chr4:109575800:C:A	109575800	NA,A	NA,C	NA,1	NA,inf	NA,inf	NA,0.39165	0.00019998	0.000399612
3	chr4:109576247:A:G	109576247	NA,G	NA,A	NA,1	NA,inf	NA,inf	NA,0.384255	0.000199871	0.000399423
3	chr4:110105037:C:CT	110105037	NA,CT	NA,C	NA,1	NA,-inf	NA,inf	NA,0.378275	0.000199865	0.000399431
3	chr4:109550425:T:C	109550425	NA,C	NA,T	NA,1	NA,-inf	NA,inf	NA,0.380742	0.000199795	0.000399288
3	chr4:109688337:C:CTGA	109688337	NA,CTGA	NA,C	NA,1	NA,-inf	NA,inf	NA,0.389982	0.000199751	0.000399208
3	chr4:110419681:G:A	110419681	NA,A	NA,G	NA,1	NA,inf	NA,inf	NA,0.380123	0.000199723	0.000399122
3	chr4:110010064:G:A	110010064	NA,A	NA,G	NA,1	NA,inf	NA,inf	NA,0.37832	0.000199648	0.000398953
3	chr4:109586279:C:T	109586279	NA,T	NA,C	NA,1	NA,-inf	NA,inf	NA,0.382153	0.000199622	0.000398945
3	chr4:110402038:A:T	110402038	T,T	A,A	1,1	inf,-inf	inf,inf	1.23513,0.426508	0.000199597	0.000398932
3	chr4:110379384:T:C	110379384	NA,C	NA,T	NA,1	NA,inf	NA,inf	NA,0.396855	0.000199385	0.00039847
3	chr4:110387523:T:C	110387523	NA,C	NA,T	NA,1	NA,inf	NA,inf	NA,0.396623	0.000199266	0.000398235
3	chr4:110021162:T:C	110021162	NA,C	NA,T	NA,1	NA,inf	NA,inf	NA,0.387179	0.000199254	0.000398221
3	chr4:110087891:C:T	110087891	NA,T	NA,C	NA,1	NA,inf	NA,inf	NA,0.39327	0.000199008	0.000397741
3	chr4:109942852:G:T	109942852	NA,T	NA,G	NA,1	NA,-inf	NA,inf	NA,0.393049	0.00019899	0.000397675
3	chr4:110101198:C:T	110101198	NA,T	NA,C	NA,1	NA,-inf	NA,inf	NA,0.376396	0.000198904	0.000397495
3	chr4:110340624:C:T	110340624	NA,T	NA,C	NA,1	NA,inf	NA,inf	NA,0.382045	0.000198896	0.000397485
3	chr4:109513103:T:A	109513103	NA,A	NA,T	NA,1	NA,inf	NA,inf	NA,0.393638	0.000198855	0.000397391
3	chr4:110090446:T:C	110090446	NA,C	NA,T	NA,1	NA,inf	NA,inf	NA,0.392252	0.00019875	0.000397225
3	chr4:110430664:A:G	110430664	NA,G	NA,A	NA,1	NA,inf	NA,inf	NA,0.376123	0.000198715	0.000397109
3	chr4:109956364:C:T	109956364	NA,T	NA,C	NA,1	NA,-inf	NA,inf	NA,0.395076	0.00019866	0.000396994
3	chr4:110277768:T:G	110277768	G,G	T,T	1,1	inf,-inf	inf,inf	1.22728,0.256702	0.000198543	0.000396745
3	chr4:110046496:C:T	110046496	NA,T	NA,C	NA,1	NA,-inf	NA,inf	NA,0.377119	0.000198434	0.000396541
3	chr4:110039321:C:T	110039321	NA,T	NA,C	NA,1	NA,-inf	NA,inf	NA,0.393236	0.000198417	0.000396552
3	chr4:110139426:T:C	110139426	C,NA	T,NA	1,NA	inf,NA	inf,NA	1.25102,NA	0.000198412	0.00039654
3	chr4:110388814:G:A	110388814	NA,A	NA,G	NA,1	NA,inf	NA,inf	NA,0.382925	0.000198387	0.000396473
3	chr4:109493728:C:A	109493728	NA,A	NA,C	NA,1	NA,inf	NA,inf	NA,0.391413	0.000198327	0.000396335
3	chr4:109997820:A:G	109997820	NA,G	NA,A	NA,1	NA,inf	NA,inf	NA,0.371855	0.000198236	0.000396148
3	chr4:110116198:T:C	110116198	NA,C	NA,T	NA,1	NA,inf	NA,inf	NA,0.383744	0.000198118	0.000395949
3	chr4:110281203:T:C	110281203	NA,C	NA,T	NA,1	NA,inf	NA,inf	NA,0.388018	0.000198021	0.000395769
3	chr4:110392206:T:G	110392206	NA,G	NA,T	NA,1	NA,inf	NA,inf	NA,0.381071	0.00019783	0.00039536
3	chr4:109790791:G:A	109790791	NA,A	NA,G	NA,1	NA,-inf	NA,inf	NA,0.385374	0.000197702	0.000395112
3	chr4:109786077:A:C	109786077	NA,C	NA,A	NA,1	NA,-inf	NA,inf	NA,0.38502	0.000197596	0.0003949
3	chr4:109974277:A:G	109974277	NA,G	NA,A	NA,1	NA,inf	NA,inf	NA,0.388372	0.000197578	0.000394887
3	chr4:110236385:C:G	110236385	NA,G	NA,C	NA,1	NA,inf	NA,inf	NA,0.387868	0.000197573	0.000394861
3	chr4:110392304:C:T	110392304	NA,T	NA,C	NA,1	NA,inf	NA,inf	NA,0.379812	0.000197522	0.000394744
3	chr4:109745916:A:T	109745916	NA,T	NA,A	NA,1	NA,-inf	NA,inf	NA,0.385308	0.00019744	0.000394595
3	chr4:109539271:A:AT	109539271	NA,AT	NA,A	NA,1	NA,inf	NA,inf	NA,0.387645	0.000197416	0.000394516
3	chr4:109467098:G:A	109467098	NA,A	NA,G	NA,1	NA,inf	NA,inf	NA,0.387781	0.000197388	0.000394461
3	chr4:110428518:A:C	110428518	NA,C	NA,A	NA,1	NA,inf	NA,inf	NA,0.370452	0.000197306	0.000394293
3	chr4:109671220:A:G	109671220	NA,G	NA,A	NA,1	NA,-inf	NA,inf	NA,0.380032	0.000197246	0.000394204
3	chr4:110395008:A:G	110395008	NA,G	NA,A	NA,1	NA,inf	NA,inf	NA,0.37856	0.000197231	0.000394163
3	chr4:109744073:T:C	109744073	NA,C	NA,T	NA,1	NA,-inf	NA,inf	NA,0.381034	0.0001972	0.00039414
3	chr4:109571092:A:G	109571092	NA,G	NA,A	NA,1	NA,inf	NA,inf	NA,0.40207	0.000197193	0.000394065
3	chr4:109694675:G:A	109694675	NA,A	NA,G	NA,1	NA,inf	NA,inf	NA,0.393965	0.00019719	0.0003941
3	chr4:109489762:G:A	109489762	NA,A	NA,G	NA,1	NA,inf	NA,inf	NA,0.373446	0.000197167	0.000394031
3	chr4:109479506:G:A	109479506	NA,A	NA,G	NA,1	NA,inf	NA,inf	NA,0.379034	0.000197113	0.000393925
3	chr4:110441787:G:A	110441787	A,A	G,G	1,1	inf,inf	inf,inf	1.21637,0.423478	0.000197032	0.000393758
3	chr4:110095535:T:A	110095535	NA,A	NA,T	NA,1	NA,inf	NA,inf	NA,0.380587	0.000196954	0.000393614
3	chr4:110310449:G:A	110310449	NA,A	NA,G	NA,1	NA,inf	NA,inf	NA,0.386691	0.000196915	0.000393536
3	chr4:110428983:G:A	110428983	NA,A	NA,G	NA,1	NA,inf	NA,inf	NA,0.368742	0.000196886	0.000393453
3	chr4:109911514:G:A	109911514	NA,A	NA,G	NA,1	NA,inf	NA,inf	NA,0.369498	0.000196497	0.000392676
3	chr4:110178030:G:A	110178030	NA,A	NA,G	NA,1	NA,inf	NA,inf	NA,0.375821	0.000196321	0.000392373
3	chr4:109826708:C:T	109826708	NA,T	NA,C	NA,1	NA,inf	NA,inf	NA,0.380909	0.000196303	0.00039232
3	chr4:110291960:G:A	110291960	NA,A	NA,G	NA,1	NA,inf	NA,inf	NA,0.383019	0.000196265	0.000392235
3	chr4:110428888:G:A	110428888	NA,A	NA,G	NA,1	NA,inf	NA,inf	NA,0.36594	0.0001962	0.000392082
3	chr4:109926430:C:T	109926430	NA,T	NA,C	NA,1	NA,-inf	NA,inf	NA,0.382842	0.000196153	0.00039198
3	chr4:110446186:A:G	110446186	NA,G	NA,A	NA,1	NA,inf	NA,inf	NA,0.368435	0.000196067	0.000391843
3	chr4:110132470:AAG:A	110132470	NA,A	NA,AAG	NA,1	NA,-inf	NA,inf	NA,0.365857	0.000196015	0.000391706
3	chr4:109797786:G:A	109797786	A,A	G,G	1,1	inf,inf	inf,inf	0.524977,1.13159	0.000195879	0.000391371
3	chr4:109880155:G:A	109880155	NA,A	NA,G	NA,1	NA,inf	NA,inf	NA,0.379124	0.000195876	0.00039147
3	chr4:110321729:C:T	110321729	NA,T	NA,C	NA,1	NA,-inf	NA,inf	NA,0.357398	0.000195807	0.000391292
3	chr4:109947911:T:G	109947911	NA,G	NA,T	NA,1	NA,-inf	NA,inf	NA,0.379573	0.000195695	0.00039109
3	chr4:110296077:A:G	110296077	G,NA	A,NA	1,NA	-inf,NA	inf,NA	1.01947,NA	0.00019563	0.000390958
3	chr4:110009057:A:G	110009057	NA,G	NA,A	NA,1	NA,inf	NA,inf	NA,0.361394	0.000195607	0.000390894
3	chr4:110068324:A:G	110068324	NA,G	NA,A	NA,1	NA,inf	NA,inf	NA,0.384328	0.000195539	0.000390832
3	chr4:109597897:C:T	109597897	NA,T	NA,C	NA,1	NA,inf	NA,inf	NA,0.408376	0.000195525	0.000391013
3	chr4:109843451:C:T	109843451	NA,T	NA,C	NA,1	NA,-inf	NA,inf	NA,0.375808	0.000195495	0.000390697
3	chr4:109762517:C:T	109762517	NA,T	NA,C	NA,1	NA,-inf	NA,inf	NA,0.37454	0.000195087	0.000389885
3	chr4:109476003:T:TC	109476003	NA,TC	NA,T	NA,1	NA,inf	NA,inf	NA,0.364334	0.000194953	0.000389608
3	chr4:110441952:C:T	110441952	T,T	C,C	1,1	inf,inf	inf,inf	1.18794,0.460526	0.000194773	0.000389245
3	chr4:110178583:G:A	110178583	NA,A	NA,G	NA,1	NA,inf	NA,inf	NA,0.36888	0.000194637	0.000389006
3	chr4:109947362:T:C	109947362	NA,C	NA,T	NA,1	NA,inf	NA,inf	NA,0.361551	0.000194585	0.000388853
3	chr4:110006851:G:A	110006851	NA,A	NA,G	NA,1	NA,inf	NA,inf	NA,0.414329	0.000194545	0.000388842
3	chr4:110444252:T:C	110444252	NA,C	NA,T	NA,1	NA,inf	NA,inf	NA,0.359151	0.000194527	0.00038874
3	chr4:110414038:A:G	110414038	NA,G	NA,A	NA,1	NA,inf	NA,inf	NA,0.358284	0.000194351	0.000388389
3	chr4:110130741:A:G	110130741	NA,G	NA,A	NA,1	NA,-inf	NA,inf	NA,0.346305	0.000193993	0.000387637
3	chr4:110094239:A:C	110094239	NA,C	NA,A	NA,1	NA,-inf	NA,inf	NA,0.357015	0.000193927	0.000387545
3	chr4:109594203:G:A	109594203	NA,A	NA,G	NA,1	NA,inf	NA,inf	NA,0.401217	0.000193888	0.000387742
3	chr4:109954968:G:A	109954968	NA,A	NA,G	NA,1	NA,inf	NA,inf	NA,0.357716	0.000193877	0.000387473
3	chr4:109715056:CTGACT:C	109715056	NA,C	NA,CTGACT	NA,1	NA,-inf	NA,inf	NA,0.35727	0.000193868	0.000387431
3	chr4:109667122:C:T	109667122	NA,T	NA,C	NA,1	NA,-inf	NA,inf	NA,0.365381	0.000193794	0.000387305
3	chr4:110071026:C:T	110071026	NA,T	NA,C	NA,1	NA,-inf	NA,inf	NA,0.355666	0.00019371	0.000387094
3	chr4:110133576:G:A	110133576	NA,A	NA,G	NA,1	NA,-inf	NA,inf	NA,0.382593	0.000193618	0.000387023
3	chr4:109911026:G:A	109911026	NA,A	NA,G	NA,1	NA,inf	NA,inf	NA,0.357287	0.000193485	0.000386657
3	chr4:109763631:A:G	109763631	NA,G	NA,A	NA,1	NA,-inf	NA,inf	NA,0.367781	0.000193482	0.000386678
3	chr4:110388086:A:G	110388086	G,G	A,A	1,1	-inf,inf	inf,inf	1.35611,0.344703	0.0001934	0.000386505
3	chr4:110274046:A:G	110274046	NA,G	NA,A	NA,1	NA,inf	NA,inf	NA,0.368787	0.000193353	0.000386441
3	chr4:109516777:C:T	109516777	T,T	C,C	1,1	-inf,inf	inf,inf	0.769696,0.345207	0.000193324	0.000386359
3	chr4:109693616:C:T	109693616	NA,T	NA,C	NA,1	NA,inf	NA,inf	NA,0.405027	0.000193319	0.000386663
3	chr4:110038349:C:G	110038349	NA,G	NA,C	NA,1	NA,-inf	NA,inf	NA,0.354973	0.000192998	0.000385679
3	chr4:110306960:C:T	110306960	NA,T	NA,C	NA,1	NA,inf	NA,inf	NA,0.369035	0.000192871	0.000385453
3	chr4:109910253:C:T	109910253	NA,T	NA,C	NA,1	NA,inf	NA,inf	NA,0.354013	0.000192787	0.000385263
3	chr4:110191843:C:G	110191843	NA,G	NA,C	NA,1	NA,inf	NA,inf	NA,0.35864	0.0001927	0.000385113
3	chr4:110096388:G:A	110096388	NA,A	NA,G	NA,1	NA,-inf	NA,inf	NA,0.352832	0.000192662	0.000385018
3	chr4:109777293:T:C	109777293	NA,C	NA,T	NA,1	NA,-inf	NA,inf	NA,0.363794	0.000192557	0.000384829
3	chr4:109781238:T:C	109781238	NA,C	NA,T	NA,1	NA,-inf	NA,inf	NA,0.363196	0.000192418	0.000384552
3	chr4:109799830:T:C	109799830	NA,C	NA,T	NA,1	NA,-inf	NA,inf	NA,0.362876	0.000192323	0.000384363
3	chr4:110320975:A:G	110320975	NA,G	NA,A	NA,1	NA,inf	NA,inf	NA,0.356901	0.000192234	0.000384187
3	chr4:109837251:T:C	109837251	NA,C	NA,T	NA,1	NA,-inf	NA,inf	NA,0.367389	0.000192181	0.000384095
3	chr4:109766113:G:A	109766113	NA,A	NA,G	NA,1	NA,-inf	NA,inf	NA,0.337833	0.000192134	0.000383907
3	chr4:109775820:T:A	109775820	NA,A	NA,T	NA,1	NA,-inf	NA,inf	NA,0.361679	0.000192067	0.00038385
3	chr4:109774100:T:C	109774100	NA,C	NA,T	NA,1	NA,-inf	NA,inf	NA,0.361624	0.000192054	0.000383824
3	chr4:109776631:G:C	109776631	NA,C	NA,G	NA,1	NA,-inf	NA,inf	NA,0.361624	0.000192054	0.000383824
3	chr4:109780631:G:A	109780631	NA,A	NA,G	NA,1	NA,-inf	NA,inf	NA,0.361624	0.000192054	0.000383824
3	chr4:109784472:A:G	109784472	NA,G	NA,A	NA,1	NA,-inf	NA,inf	NA,0.36145	0.000192015	0.000383745
3	chr4:109779693:A:C	109779693	NA,C	NA,A	NA,1	NA,-inf	NA,inf	NA,0.36124	0.000191966	0.000383647
3	chr4:109775063:T:C	109775063	NA,C	NA,T	NA,1	NA,-inf	NA,inf	NA,0.361057	0.000191923	0.000383561
3	chr4:109779805:A:G	109779805	NA,G	NA,A	NA,1	NA,-inf	NA,inf	NA,0.360854	0.000191877	0.00038347
3	chr4:109604310:C:T	109604310	NA,T	NA,C	NA,1	NA,inf	NA,inf	NA,0.391452	0.000191864	0.000383678
3	chr4:109778274:T:C	109778274	NA,C	NA,T	NA,1	NA,-inf	NA,inf	NA,0.360739	0.000191771	0.000383262
3	chr4:110312423:A:T	110312423	NA,T	NA,A	NA,1	NA,-inf	NA,inf	NA,0.36026	0.000191766	0.000383247
3	chr4:109776288:G:T	109776288	NA,T	NA,G	NA,1	NA,-inf	NA,inf	NA,0.360366	0.000191764	0.000383245
3	chr4:110196255:A:T	110196255	NA,T	NA,A	NA,1	NA,-inf	NA,inf	NA,0.345909	0.000191722	0.000383128
3	chr4:110400518:C:T	110400518	T,T	C,C	1,1	-inf,inf	inf,inf	1.37087,0.304768	0.000191596	0.000382901
3	chr4:110103603:T:C	110103603	NA,C	NA,T	NA,1	NA,-inf	NA,inf	NA,0.324621	0.00019157	0.000382746
3	chr4:110275607:C:G	110275607	G,G	C,C	1,1	inf,-inf	inf,inf	1.1882,0.287126	0.000191495	0.000382661
3	chr4:109607160:C:T	109607160	NA,T	NA,C	NA,1	NA,-inf	NA,inf	NA,0.348636	0.000191443	0.0003826
3	chr4:109872879:G:A	109872879	NA,A	NA,G	NA,1	NA,-inf	NA,inf	NA,0.343211	0.000191159	0.000382017
3	chr4:109722770:T:A	109722770	NA,A	NA,T	NA,1	NA,inf	NA,inf	NA,0.344516	0.000191122	0.000381949
3	chr4:110112780:A:T	110112780	NA,T	NA,A	NA,1	NA,-inf	NA,inf	NA,0.334075	0.000191001	0.000381661
3	chr4:110099208:C:T	110099208	T,T	C,C	1,1	-inf,inf	inf,inf	0.210594,1.44956	0.000190958	0.000382004
3	chr4:110153306:TATAC:T	110153306	NA,T	NA,TATAC	NA,1	NA,inf	NA,inf	NA,0.351058	0.000190918	0.000381588
3	chr4:110400495:T:C	110400495	NA,C	NA,T	NA,1	NA,inf	NA,inf	NA,0.351432	0.000190777	0.000381271
3	chr4:110115181:G:A	110115181	NA,A	NA,G	NA,1	NA,-inf	NA,inf	NA,0.364175	0.000190732	0.000381222
3	chr4:109460241:G:T	109460241	NA,T	NA,G	NA,1	NA,inf	NA,inf	NA,0.35181	0.000190664	0.000381038
3	chr4:110438547:T:C	110438547	NA,C	NA,T	NA,1	NA,inf	NA,inf	NA,0.348573	0.000190591	0.000380901
3	chr4:109794043:T:C	109794043	NA,C	NA,T	NA,1	NA,-inf	NA,inf	NA,0.350134	0.000190415	0.000380536
3	chr4:109740781:G:A	109740781	NA,A	NA,G	NA,1	NA,inf	NA,inf	NA,0.341799	0.000190324	0.000380374
3	chr4:109829867:T:G	109829867	NA,G	NA,T	NA,1	NA,inf	NA,inf	NA,0.355236	0.000190302	0.000380329
3	chr4:109895945:T:C	109895945	NA,C	NA,T	NA,1	NA,-inf	NA,inf	NA,0.36028	0.000190285	0.00038028
3	chr4:109775993:A:G	109775993	NA,G	NA,A	NA,1	NA,-inf	NA,inf	NA,0.353573	0.000190223	0.000380164
3	chr4:110395998:C:T	110395998	NA,T	NA,C	NA,1	NA,inf	NA,inf	NA,0.348461	0.000190221	0.000380154
3	chr4:109912028:C:T	109912028	T,NA	C,NA	1,NA	inf,NA	inf,NA	1.5815,NA	0.000190142	0.000380009
3	chr4:109573309:C:T	109573309	NA,T	NA,C	NA,1	NA,-inf	NA,inf	NA,0.337147	0.000190125	0.000379958
3	chr4:109817269:A:G	109817269	NA,G	NA,A	NA,1	NA,-inf	NA,inf	NA,0.339281	0.000190103	0.00037991
3	chr4:110142102:G:A	110142102	NA,A	NA,G	NA,1	NA,-inf	NA,inf	NA,0.326951	0.000190091	0.000379854
3	chr4:109773473:G:A	109773473	NA,A	NA,G	NA,1	NA,-inf	NA,inf	NA,0.352995	0.000190082	0.000379882
3	chr4:110273886:C:T	110273886	NA,T	NA,C	NA,1	NA,inf	NA,inf	NA,0.353746	0.00018997	0.000379677
3	chr4:110114077:T:C	110114077	C,C	T,T	1,1	inf,-inf	inf,inf	3.01796,0.0589174	0.000189782	0.000379262
3	chr4:110009957:A:G	110009957	NA,G	NA,A	NA,1	NA,-inf	NA,inf	NA,0.349796	0.00018967	0.000379062
3	chr4:110430068:G:A	110430068	A,A	G,G	1,1	-inf,-inf	inf,inf	1.3648,0.516063	0.000189608	0.000378935
3	chr4:110039514:C:T	110039514	NA,T	NA,C	NA,1	NA,-inf	NA,inf	NA,0.345299	0.000189421	0.000378597
3	chr4:110379700:G:C	110379700	NA,C	NA,G	NA,1	NA,inf	NA,inf	NA,0.344739	0.000189397	0.000378509
3	chr4:110300470:G:T	110300470	NA,T	NA,G	NA,1	NA,inf	NA,inf	NA,0.354467	0.000189343	0.000378422
3	chr4:110209323:T:A	110209323	NA,A	NA,T	NA,1	NA,inf	NA,inf	NA,0.348801	0.000188973	0.000377688
3	chr4:110071766:T:C	110071766	NA,C	NA,T	NA,1	NA,-inf	NA,inf	NA,0.335048	0.000188934	0.000377551
3	chr4:110099258:TA:T	110099258	T,T	TA,TA	1,1	-inf,inf	inf,inf	0.214694,1.43982	0.000188923	0.000377932
3	chr4:109552636:G:A	109552636	NA,A	NA,G	NA,1	NA,-inf	NA,inf	NA,0.345816	0.000188741	0.000377234
3	chr4:110123180:T:C	110123180	NA,C	NA,T	NA,1	NA,-inf	NA,inf	NA,0.339023	0.000188461	0.000376662
3	chr4:109932081:A:C	109932081	NA,C	NA,A	NA,1	NA,-inf	NA,inf	NA,0.347505	0.000188332	0.000376377
3	chr4:109677374:A:C	109677374	NA,C	NA,A	NA,1	NA,-inf	NA,inf	NA,0.341508	0.000188285	0.000376293
3	chr4:110107576:T:C	110107576	C,C	T,T	1,1	-inf,inf	inf,inf	1.14162,0.309575	0.000188224	0.000376505
3	chr4:110447007:A:T	110447007	T,T	A,A	1,1	inf,inf	inf,inf	1.18971,0.430732	0.000188016	0.000375742
3	chr4:109910479:C:T	109910479	NA,T	NA,C	NA,1	NA,inf	NA,inf	NA,0.33194	0.000187733	0.000375164
3	chr4:110257678:C:T	110257678	NA,T	NA,C	NA,1	NA,inf	NA,inf	NA,0.339734	0.000187632	0.000374985
3	chr4:110395961:T:C	110395961	NA,C	NA,T	NA,1	NA,inf	NA,inf	NA,0.337046	0.000187544	0.00037481
3	chr4:110089150:ATTTAT:A	110089150	A,NA	ATTTAT,NA	1,NA	inf,NA	inf,NA	0.632647,NA	0.000187484	0.000374724
3	chr4:110369917:T:TTGC	110369917	NA,TTGC	NA,T	NA,1	NA,inf	NA,inf	NA,0.335624	0.0001873	0.000374319
3	chr4:109564219:G:A	109564219	NA,A	NA,G	NA,1	NA,inf	NA,inf	NA,0.32991	0.000187276	0.000374258
3	chr4:110067792:A:G	110067792	NA,G	NA,A	NA,1	NA,inf	NA,inf	NA,0.378616	0.00018727	0.000374425
3	chr4:110199010:A:G	110199010	G,G	A,A	1,1	inf,-inf	inf,inf	0.368867,1.03896	0.000187248	0.00037414
3	chr4:110246825:G:C	110246825	C,C	G,G	1,1	inf,inf	inf,inf	0.0182664,1.56745	0.00018706	0.000373909
3	chr4:109610179:C:T	109610179	NA,T	NA,C	NA,1	NA,inf	NA,inf	NA,0.32917	0.000187022	0.000373751
3	chr4:110189804:T:TA	110189804	NA,TA	NA,T	NA,1	NA,inf	NA,inf	NA,0.333276	0.000186972	0.000373666
3	chr4:110264924:G:A	110264924	NA,A	NA,G	NA,1	NA,-inf	NA,inf	NA,0.313665	0.000186821	0.000373325
3	chr4:110273856:C:T	110273856	NA,T	NA,C	NA,1	NA,inf	NA,inf	NA,0.333008	0.000186772	0.000373264
3	chr4:110412334:A:G	110412334	NA,G	NA,A	NA,1	NA,inf	NA,inf	NA,0.325371	0.000186771	0.000373244
3	chr4:110167389:C:A	110167389	NA,A	NA,C	NA,1	NA,-inf	NA,inf	NA,0.309526	0.000186755	0.000373192
3	chr4:109779911:G:A	109779911	NA,A	NA,G	NA,1	NA,-inf	NA,inf	NA,0.338038	0.000186692	0.000373112
3	chr4:109958747:G:A	109958747	NA,A	NA,G	NA,1	NA,inf	NA,inf	NA,0.327627	0.000186539	0.000372809
3	chr4:109825275:G:C	109825275	NA,C	NA,G	NA,1	NA,inf	NA,inf	NA,0.338219	0.000186527	0.000372783
3	chr4:109655741:G:A	109655741	NA,A	NA,G	NA,1	NA,inf	NA,inf	NA,0.327069	0.000186512	0.000372742
3	chr4:110395362:A:G	110395362	NA,G	NA,A	NA,1	NA,inf	NA,inf	NA,0.332254	0.000186475	0.000372671
3	chr4:109637082:G:C	109637082	NA,C	NA,G	NA,1	NA,inf	NA,inf	NA,0.328123	0.000186475	0.000372665
3	chr4:110116093:A:C	110116093	C,C	A,A	1,1	inf,-inf	inf,inf	2.12845,0.349501	0.000186468	0.000372772
3	chr4:110396129:C:T	110396129	NA,T	NA,C	NA,1	NA,inf	NA,inf	NA,0.331099	0.00018636	0.00037244
3	chr4:110379370:C:G	110379370	NA,G	NA,C	NA,1	NA,inf	NA,inf	NA,0.33082	0.000186316	0.00037235
3	chr4:109841449:GTCT:G	109841449	NA,G	NA,GTCT	NA,1	NA,-inf	NA,inf	NA,0.333766	0.000186275	0.000372273
3	chr4:109760984:G:C	109760984	NA,C	NA,G	NA,1	NA,-inf	NA,inf	NA,0.335655	0.000186195	0.000372114
3	chr4:109898290:C:T	109898290	NA,T	NA,C	NA,1	NA,-inf	NA,inf	NA,0.309096	0.000186042	0.000371742
3	chr4:110395804:T:C	110395804	NA,C	NA,T	NA,1	NA,inf	NA,inf	NA,0.33014	0.00018598	0.000371684
3	chr4:110393651:G:C	110393651	C,C	G,G	1,1	-inf,inf	inf,inf	1.40355,0.226425	0.000185961	0.000371639
3	chr4:109794535:T:C	109794535	NA,C	NA,T	NA,1	NA,-inf	NA,inf	NA,0.310948	0.000185943	0.000371543
3	chr4:109796495:G:A	109796495	NA,A	NA,G	NA,1	NA,-inf	NA,inf	NA,0.310875	0.000185926	0.000371509
3	chr4:110348068:A:T	110348068	NA,T	NA,A	NA,1	NA,inf	NA,inf	NA,0.325892	0.000185834	0.000371385
3	chr4:110017518:A:T	110017518	NA,T	NA,A	NA,1	NA,-inf	NA,inf	NA,0.331621	0.000185669	0.000371066
3	chr4:109768781:T:C	109768781	NA,C	NA,T	NA,1	NA,-inf	NA,inf	NA,0.309111	0.00018558	0.000370817
3	chr4:110269167:C:A	110269167	NA,A	NA,C	NA,1	NA,inf	NA,inf	NA,0.333938	0.000185573	0.000370889
3	chr4:109686398:C:G	109686398	NA,G	NA,C	NA,1	NA,-inf	NA,inf	NA,0.328788	0.000185542	0.000370813
3	chr4:110096407:G:A	110096407	NA,A	NA,G	NA,1	NA,inf	NA,inf	NA,0.348625	0.000185473	0.000370683
3	chr4:110134365:G:C	110134365	NA,C	NA,G	NA,1	NA,inf	NA,inf	NA,0.325339	0.000185278	0.000370244
3	chr4:109628903:A:G	109628903	NA,G	NA,A	NA,1	NA,inf	NA,inf	NA,0.316731	0.000185049	0.000369812
3	chr4:109527728:C:CATCACTCCA	109527728	NA,CATCACTCCA	NA,C	NA,1	NA,-inf	NA,inf	NA,0.319974	0.000185029	0.000369772
3	chr4:110425759:A:G	110425759	NA,G	NA,A	NA,1	NA,-inf	NA,inf	NA,0.317196	0.000184975	0.000369666
3	chr4:109898814:G:A	109898814	NA,A	NA,G	NA,1	NA,inf	NA,inf	NA,0.314339	0.000184967	0.000369665
3	chr4:110400524:G:T	110400524	NA,T	NA,G	NA,1	NA,inf	NA,inf	NA,0.333936	0.000184912	0.00036955
3	chr4:110151162:T:C	110151162	NA,C	NA,T	NA,1	NA,inf	NA,inf	NA,0.318348	0.0001847	0.000369104
3	chr4:109849609:AT:A	109849609	NA,A	NA,AT	NA,1	NA,-inf	NA,inf	NA,0.316509	0.000184671	0.000369042
3	chr4:110327981:T:A	110327981	NA,A	NA,T	NA,1	NA,inf	NA,inf	NA,0.326276	0.000184656	0.000369042
3	chr4:110172766:T:C	110172766	NA,C	NA,T	NA,1	NA,-inf	NA,inf	NA,0.316822	0.000184615	0.000368944
3	chr4:109952954:T:C	109952954	NA,C	NA,T	NA,1	NA,-inf	NA,inf	NA,0.330899	0.000184537	0.000368777
3	chr4:110233450:G:T	110233450	NA,T	NA,G	NA,1	NA,inf	NA,inf	NA,0.322529	0.000184387	0.000368499
3	chr4:109905440:G:A	109905440	NA,A	NA,G	NA,1	NA,-inf	NA,inf	NA,0.314379	0.000184309	0.000368324
3	chr4:110363162:A:C	110363162	NA,C	NA,A	NA,1	NA,-inf	NA,inf	NA,0.315307	0.000184304	0.000368329
3	chr4:109956417:TA:T	109956417	NA,T	NA,TA	NA,1	NA,-inf	NA,inf	NA,0.319412	0.000184289	0.00036829
3	chr4:109769181:T:C	109769181	NA,C	NA,T	NA,1	NA,inf	NA,inf	NA,0.314593	0.000184133	0.000367981
3	chr4:109638465:G:A	109638465	NA,A	NA,G	NA,1	NA,inf	NA,inf	NA,0.317027	0.000184066	0.000367853
3	chr4:109947787:T:A	109947787	NA,A	NA,T	NA,1	NA,-inf	NA,inf	NA,0.318152	0.000184022	0.000367755
3	chr4:109603521:G:A	109603521	NA,A	NA,G	NA,1	NA,inf	NA,inf	NA,0.354922	0.000183935	0.000367807
3	chr4:109461768:A:G	109461768	NA,G	NA,A	NA,1	NA,inf	NA,inf	NA,0.320208	0.000183729	0.000367179
3	chr4:110369582:G:T	110369582	NA,T	NA,G	NA,1	NA,inf	NA,inf	NA,0.31924	0.00018372	0.000367163
3	chr4:110138026:T:C	110138026	NA,C	NA,T	NA,1	NA,inf	NA,inf	NA,0.313853	0.000183596	0.000366918
3	chr4:109790007:T:C	109790007	NA,C	NA,T	NA,1	NA,-inf	NA,inf	NA,0.323621	0.000183576	0.000366886
3	chr4:109862106:G:A	109862106	NA,A	NA,G	NA,1	NA,-inf	NA,inf	NA,0.322403	0.000183527	0.00036678
3	chr4:109825738:G:A	109825738	NA,A	NA,G	NA,1	NA,-inf	NA,inf	NA,0.312229	0.000183524	0.000366768
3	chr4:109878866:A:T	109878866	NA,T	NA,A	NA,1	NA,inf	NA,inf	NA,0.329402	0.000183466	0.000366675
3	chr4:109723302:C:CT	109723302	NA,CT	NA,C	NA,1	NA,inf	NA,inf	NA,0.346113	0.000183452	0.00036661
3	chr4:110383660:C:T	110383660	NA,T	NA,C	NA,1	NA,-inf	NA,inf	NA,0.309578	0.000183342	0.000366404
3	chr4:110148354:G:A	110148354	NA,A	NA,G	NA,1	NA,-inf	NA,inf	NA,0.338802	0.000183217	0.00036625
3	chr4:110131966:AG:A	110131966	NA,A	NA,AG	NA,1	NA,-inf	NA,inf	NA,0.327866	0.000183208	0.000366188
3	chr4:110060606:AACAC:AAC	110060606	NA,AAC	NA,AACAC	NA,1	NA,inf	NA,inf	NA,0.313838	0.000183154	0.000366049
3	chr4:109708982:A:G	109708982	NA,G	NA,A	NA,1	NA,inf	NA,inf	NA,0.312064	0.000183132	0.000365967
3	chr4:110087832:A:T	110087832	T,T	A,A	1,1	inf,-inf	inf,inf	0.646537,1.03775	0.000183128	0.000366153
3	chr4:109789441:G:GAC	109789441	NA,GAC	NA,G	NA,1	NA,inf	NA,inf	NA,0.329242	0.00018299	0.000365674
3	chr4:109796738:C:T	109796738	NA,T	NA,C	NA,1	NA,-inf	NA,inf	NA,0.315862	0.000182933	0.000365585
3	chr4:110176673:T:C	110176673	NA,C	NA,T	NA,1	NA,inf	NA,inf	NA,0.31158	0.000182867	0.00036547
3	chr4:109490071:G:C	109490071	NA,C	NA,G	NA,1	NA,-inf	NA,inf	NA,0.309589	0.000182813	0.000365343
3	chr4:109796072:T:A	109796072	NA,A	NA,T	NA,1	NA,-inf	NA,inf	NA,0.315086	0.000182771	0.000365262
3	chr4:109586173:C:T	109586173	NA,T	NA,C	NA,1	NA,-inf	NA,inf	NA,0.315408	0.000182737	0.000365224
3	chr4:110271249:TA:T	110271249	NA,T	NA,TA	NA,1	NA,inf	NA,inf	NA,0.320249	0.000182694	0.000365135
3	chr4:110121042:C:G	110121042	NA,G	NA,C	NA,1	NA,-inf	NA,inf	NA,0.29642	0.00018269	0.00036506
3	chr4:110090854:C:T	110090854	NA,T	NA,C	NA,1	NA,inf	NA,inf	NA,0.314804	0.000182658	0.000365076
3	chr4:109745152:A:G	109745152	NA,G	NA,A	NA,1	NA,-inf	NA,inf	NA,0.292796	0.000182637	0.000364933
3	chr4:109834529:A:G	109834529	NA,G	NA,A	NA,1	NA,-inf	NA,inf	NA,0.323486	0.000182606	0.000364958
3	chr4:109477683:T:A	109477683	NA,A	NA,T	NA,1	NA,-inf	NA,inf	NA,0.308356	0.000182556	0.00036483
3	chr4:110399583:TG:T	110399583	T,T	TG,TG	1,1	-inf,inf	inf,inf	1.3467,0.304191	0.000182507	0.000364737
3	chr4:109466831:G:C	109466831	NA,C	NA,G	NA,1	NA,-inf	NA,inf	NA,0.308012	0.000182477	0.000364672
3	chr4:109987725:G:A	109987725	NA,A	NA,G	NA,1	NA,-inf	NA,inf	NA,0.324972	0.00018244	0.000364645
3	chr4:109777068:C:T	109777068	NA,T	NA,C	NA,1	NA,-inf	NA,inf	NA,0.296613	0.000182373	0.00036442
3	chr4:110118482:T:C	110118482	NA,C	NA,T	NA,1	NA,-inf	NA,inf	NA,0.294799	0.000182347	0.000364373
3	chr4:110269857:C:T	110269857	NA,T	NA,C	NA,1	NA,inf	NA,inf	NA,0.318365	0.000182212	0.000364172
3	chr4:109518522:A:G	109518522	NA,G	NA,A	NA,1	NA,-inf	NA,inf	NA,0.306536	0.000182176	0.000364071
3	chr4:110123177:T:C	110123177	NA,C	NA,T	NA,1	NA,-inf	NA,inf	NA,0.309369	0.000182085	0.000363919
3	chr4:109968118:A:G	109968118	NA,G	NA,A	NA,1	NA,-inf	NA,inf	NA,0.319095	0.000182079	0.000363867
3	chr4:110263710:A:G	110263710	NA,G	NA,A	NA,1	NA,inf	NA,inf	NA,0.317272	0.000182072	0.000363883
3	chr4:110264100:C:T	110264100	NA,T	NA,C	NA,1	NA,-inf	NA,inf	NA,0.29172	0.000182059	0.000363812
3	chr4:110392107:C:G	110392107	NA,G	NA,C	NA,1	NA,inf	NA,inf	NA,0.307884	0.000182015	0.000363753
3	chr4:109483886:AT:A	109483886	NA,A	NA,AT	NA,1	NA,-inf	NA,inf	NA,0.305631	0.000181988	0.000363695
3	chr4:109494685:A:T	109494685	NA,T	NA,A	NA,1	NA,-inf	NA,inf	NA,0.305608	0.000181984	0.000363687
3	chr4:109661268:A:G	109661268	NA,G	NA,A	NA,1	NA,-inf	NA,inf	NA,0.304934	0.000181902	0.000363534
3	chr4:109596388:AGAG:A	109596388	NA,A	NA,AGAG	NA,1	NA,inf	NA,inf	NA,0.314073	0.000181899	0.000363526
3	chr4:109490701:C:T	109490701	NA,T	NA,C	NA,1	NA,-inf	NA,inf	NA,0.304915	0.00018184	0.000363399
3	chr4:110229649:G:A	110229649	NA,A	NA,G	NA,1	NA,inf	NA,inf	NA,0.322976	0.000181833	0.000363404
3	chr4:109699685:C:CA	109699685	NA,CA	NA,C	NA,1	NA,inf	NA,inf	NA,0.313131	0.000181823	0.000363357
3	chr4:110325195:A:T	110325195	NA,T	NA,A	NA,1	NA,inf	NA,inf	NA,0.320869	0.00018182	0.000363373
3	chr4:109543823:A:G	109543823	NA,G	NA,A	NA,1	NA,-inf	NA,inf	NA,0.304818	0.00018182	0.000363359
3	chr4:110229401:G:A	110229401	NA,A	NA,G	NA,1	NA,inf	NA,inf	NA,0.32231	0.000181698	0.000363134
3	chr4:110369036:A:C	110369036	NA,C	NA,A	NA,1	NA,-inf	NA,inf	NA,0.303238	0.000181684	0.000363093
3	chr4:109808022:C:T	109808022	NA,T	NA,C	NA,1	NA,-inf	NA,inf	NA,0.312208	0.000181669	0.000363069
3	chr4:109830218:T:G	109830218	NA,G	NA,T	NA,1	NA,inf	NA,inf	NA,0.296316	0.000181635	0.000362981
3	chr4:109733950:G:A	109733950	NA,A	NA,G	NA,1	NA,-inf	NA,inf	NA,0.317317	0.000181634	0.000363026
3	chr4:109977833:G:A	109977833	NA,A	NA,G	NA,1	NA,inf	NA,inf	NA,0.303833	0.000181626	0.000362988
3	chr4:109548683:G:A	109548683	NA,A	NA,G	NA,1	NA,-inf	NA,inf	NA,0.318276	0.000181615	0.000362964
3	chr4:110087239:C:T	110087239	T,NA	C,NA	1,NA	inf,NA	inf,NA	0.613313,NA	0.000181373	0.00036251
3	chr4:110105364:A:G	110105364	G,G	A,A	1,1	-inf,inf	inf,inf	0.137936,1.4768	0.000181346	0.000362763
3	chr4:110237635:G:A	110237635	NA,A	NA,G	NA,1	NA,inf	NA,inf	NA,0.310635	0.000181272	0.000362283
3	chr4:109980264:G:T	109980264	NA,T	NA,G	NA,1	NA,inf	NA,inf	NA,0.306135	0.000181229	0.00036218
3	chr4:109993472:C:G	109993472	G,NA	C,NA	1,NA	-inf,NA	inf,NA	1.31485,NA	0.000181172	0.000362043
3	chr4:110400218:C:T	110400218	NA,T	NA,C	NA,1	NA,inf	NA,inf	NA,0.315699	0.000181153	0.000362036
3	chr4:109877598:G:A	109877598	NA,A	NA,G	NA,1	NA,-inf	NA,inf	NA,0.297439	0.000181145	0.000362007
3	chr4:109577978:A:G	109577978	NA,G	NA,A	NA,1	NA,inf	NA,inf	NA,0.314093	0.000181113	0.000361945
3	chr4:109878610:A:G	109878610	NA,G	NA,A	NA,1	NA,-inf	NA,inf	NA,0.296351	0.000180903	0.000361522
3	chr4:109899066:CT:C	109899066	NA,C	NA,CT	NA,1	NA,-inf	NA,inf	NA,0.299755	0.000180844	0.000361407
3	chr4:110192046:C:T	110192046	NA,T	NA,C	NA,1	NA,-inf	NA,inf	NA,0.286603	0.000180693	0.000361105
3	chr4:110133184:A:G	110133184	NA,G	NA,A	NA,1	NA,inf	NA,inf	NA,0.308343	0.000180419	0.000360578
3	chr4:109578847:A:T	109578847	NA,T	NA,A	NA,1	NA,-inf	NA,inf	NA,0.297654	0.000180407	0.000360543
3	chr4:110162403:T:C	110162403	NA,C	NA,T	NA,1	NA,-inf	NA,inf	NA,0.285348	0.000180343	0.000360408
3	chr4:109845810:T:C	109845810	NA,C	NA,T	NA,1	NA,-inf	NA,inf	NA,0.289136	0.000180313	0.000360312
3	chr4:110256146:C:T	110256146	NA,T	NA,C	NA,1	NA,inf	NA,inf	NA,0.297289	0.00018029	0.000360313
3	chr4:109701028:G:A	109701028	NA,A	NA,G	NA,1	NA,inf	NA,inf	NA,0.320274	0.000180224	0.000360192
3	chr4:109867471:C:T	109867471	NA,T	NA,C	NA,1	NA,-inf	NA,inf	NA,0.30091	0.000180194	0.000360086
3	chr4:109845797:A:T	109845797	NA,T	NA,A	NA,1	NA,-inf	NA,inf	NA,0.288057	0.000180092	0.00035987
3	chr4:109954194:G:A	109954194	NA,A	NA,G	NA,1	NA,-inf	NA,inf	NA,0.309105	0.000180076	0.000359865
3	chr4:110370212:A:G	110370212	NA,G	NA,A	NA,1	NA,inf	NA,inf	NA,0.298339	0.000180063	0.000359861
3	chr4:110376672:A:G	110376672	NA,G	NA,A	NA,1	NA,inf	NA,inf	NA,0.301349	0.000180061	0.000359852
3	chr4:110316923:G:A	110316923	NA,A	NA,G	NA,1	NA,inf	NA,inf	NA,0.303564	0.000180045	0.000359826
3	chr4:110019474:G:A	110019474	NA,A	NA,G	NA,1	NA,-inf	NA,inf	NA,0.30298	0.000180043	0.000359799
3	chr4:110395050:G:A	110395050	A,A	G,G	1,1	-inf,inf	inf,inf	1.38608,0.227384	0.000180019	0.000359765
3	chr4:109968145:G:A	109968145	NA,A	NA,G	NA,1	NA,inf	NA,inf	NA,0.296329	0.000180004	0.000359747
3	chr4:109740679:T:C	109740679	NA,C	NA,T	NA,1	NA,inf	NA,inf	NA,0.3189	0.000179912	0.000359521
3	chr4:110339743:A:T	110339743	NA,T	NA,A	NA,1	NA,inf	NA,inf	NA,0.292091	0.000179902	0.000359533
3	chr4:109599900:C:A	109599900	NA,A	NA,C	NA,1	NA,inf	NA,inf	NA,0.282811	0.000179857	0.000359405
3	chr4:109748045:C:A	109748045	NA,A	NA,C	NA,1	NA,inf	NA,inf	NA,0.294938	0.000179828	0.000359375
3	chr4:109997667:G:A	109997667	NA,A	NA,G	NA,1	NA,-inf	NA,inf	NA,0.303144	0.0001798	0.000359335
3	chr4:109499281:CTTA:C	109499281	NA,C	NA,CTTA	NA,1	NA,-inf	NA,inf	NA,0.303184	0.0001797	0.000359161
3	chr4:110373012:G:A	110373012	NA,A	NA,G	NA,1	NA,inf	NA,inf	NA,0.296624	0.000179698	0.000359124
3	chr4:110138636:C:G	110138636	G,NA	C,NA	1,NA	-inf,NA	inf,NA	0.34579,NA	0.000179571	0.000358847
3	chr4:110249387:C:T	110249387	NA,T	NA,C	NA,1	NA,-inf	NA,inf	NA,0.281456	0.000179544	0.000358798
3	chr4:109557345:T:C	109557345	NA,C	NA,T	NA,1	NA,inf	NA,inf	NA,0.306037	0.000179542	0.000358797
3	chr4:110289805:A:T	110289805	NA,T	NA,A	NA,1	NA,inf	NA,inf	NA,0.305401	0.000179378	0.000358487
3	chr4:110238441:C:T	110238441	NA,T	NA,C	NA,1	NA,inf	NA,inf	NA,0.301926	0.000179282	0.000358309
3	chr4:110116416:C:T	110116416	NA,T	NA,C	NA,1	NA,inf	NA,inf	NA,0.304099	0.000179254	0.000358254
3	chr4:110212212:A:G	110212212	G,G	A,A	1,1	inf,inf	inf,inf	0.123124,1.49094	0.000179237	0.000358143
3	chr4:110295381:A:G	110295381	NA,G	NA,A	NA,1	NA,inf	NA,inf	NA,0.304377	0.000179167	0.000358066
3	chr4:110439314:T:C	110439314	NA,C	NA,T	NA,1	NA,inf	NA,inf	NA,0.297132	0.000179043	0.000357819
3	chr4:110095921:T:C	110095921	C,NA	T,NA	1,NA	inf,NA	inf,NA	0.604629,NA	0.000178966	0.0003577
3	chr4:110071714:G:A	110071714	NA,A	NA,G	NA,1	NA,-inf	NA,inf	NA,0.284565	0.00017886	0.000357422
3	chr4:110331459:G:A	110331459	A,A	G,G	1,1	inf,inf	inf,inf	0.986584,0.973663	0.000178837	0.000357342
3	chr4:110407318:T:C	110407318	NA,C	NA,T	NA,1	NA,inf	NA,inf	NA,0.294363	0.000178779	0.000357298
3	chr4:109780500:G:A	109780500	NA,A	NA,G	NA,1	NA,inf	NA,inf	NA,0.288604	0.000178777	0.000357278
3	chr4:109900374:G:A	109900374	NA,A	NA,G	NA,1	NA,-inf	NA,inf	NA,0.274144	0.000178634	0.000356948
3	chr4:110269376:C:T	110269376	NA,T	NA,C	NA,1	NA,inf	NA,inf	NA,0.299509	0.000178527	0.000356807
3	chr4:109586735:T:G	109586735	NA,G	NA,T	NA,1	NA,inf	NA,inf	NA,0.300382	0.00017839	0.000356503
3	chr4:109747824:C:G	109747824	NA,G	NA,C	NA,1	NA,inf	NA,inf	NA,0.280637	0.000178339	0.000356408
3	chr4:109604683:A:G	109604683	NA,G	NA,A	NA,1	NA,inf	NA,inf	NA,0.300447	0.000178308	0.000356344
3	chr4:110388265:T:C	110388265	C,C	T,T	1,1	-inf,inf	inf,inf	1.38841,0.210784	0.00017829	0.00035631
3	chr4:109797568:GAC:G	109797568	NA,G	NA,GAC	NA,1	NA,inf	NA,inf	NA,0.303786	0.000178267	0.00035624
3	chr4:110067065:A:G	110067065	NA,G	NA,A	NA,1	NA,inf	NA,inf	NA,0.30533	0.000178236	0.000356244
3	chr4:109610768:A:T	109610768	NA,T	NA,A	NA,1	NA,inf	NA,inf	NA,0.285887	0.000177992	0.000355706
3	chr4:110132189:G:A	110132189	NA,A	NA,G	NA,1	NA,-inf	NA,inf	NA,0.278122	0.000177845	0.000355397
3	chr4:109812627:A:G	109812627	NA,G	NA,A	NA,1	NA,-inf	NA,inf	NA,0.281426	0.00017776	0.000355245
3	chr4:109964587:A:G	109964587	NA,G	NA,A	NA,1	NA,-inf	NA,inf	NA,0.296907	0.000177666	0.000355051
3	chr4:110174878:T:C	110174878	C,NA	T,NA	1,NA	-inf,NA	inf,NA	0.592055,NA	0.00017762	0.000354948
3	chr4:110186576:C:T	110186576	NA,T	NA,C	NA,1	NA,-inf	NA,inf	NA,0.273586	0.000177594	0.000354904
3	chr4:109724610:T:C	109724610	NA,C	NA,T	NA,1	NA,-inf	NA,inf	NA,0.28275	0.000177571	0.000354871
3	chr4:110163745:T:C	110163745	NA,C	NA,T	NA,1	NA,inf	NA,inf	NA,0.294019	0.0001773	0.000354343
3	chr4:109903890:G:A	109903890	NA,A	NA,G	NA,1	NA,-inf	NA,inf	NA,0.28788	0.000177271	0.000354279
3	chr4:109663639:A:C	109663639	NA,C	NA,A	NA,1	NA,inf	NA,inf	NA,0.282612	0.000177271	0.000354277
3	chr4:110203794:C:T	110203794	NA,T	NA,C	NA,1	NA,-inf	NA,inf	NA,0.281253	0.000177217	0.000354164
3	chr4:109844478:G:T	109844478	NA,T	NA,G	NA,1	NA,inf	NA,inf	NA,0.292518	0.000177199	0.000354142
3	chr4:110410730:G:A	110410730	NA,A	NA,G	NA,1	NA,inf	NA,inf	NA,0.27896	0.000177149	0.000354018
3	chr4:110138762:C:T	110138762	NA,T	NA,C	NA,1	NA,inf	NA,inf	NA,0.285751	0.000177114	0.000353936
3	chr4:110425826:G:A	110425826	NA,A	NA,G	NA,1	NA,-inf	NA,inf	NA,0.272344	0.000177113	0.000353949
3	chr4:109798008:A:G	109798008	NA,G	NA,A	NA,1	NA,inf	NA,inf	NA,0.297298	0.000177023	0.000353753
3	chr4:110283133:G:A	110283133	NA,A	NA,G	NA,1	NA,inf	NA,inf	NA,0.288643	0.000177001	0.000353753
3	chr4:109833578:C:T	109833578	NA,T	NA,C	NA,1	NA,inf	NA,inf	NA,0.272833	0.00017699	0.000353699
3	chr4:110197179:C:T	110197179	NA,T	NA,C	NA,1	NA,inf	NA,inf	NA,0.285074	0.000176967	0.000353679
3	chr4:110151297:AATTG:A	110151297	NA,A	NA,AATTG	NA,1	NA,inf	NA,inf	NA,0.288942	0.000176892	0.000353521
3	chr4:110002783:C:T	110002783	NA,T	NA,C	NA,1	NA,-inf	NA,inf	NA,0.256277	0.000176834	0.000353388
3	chr4:110112922:C:G	110112922	G,G	C,C	1,1	-inf,inf	inf,inf	0.674266,1.42715	0.000176825	0.000353517
3	chr4:110293368:C:T	110293368	NA,T	NA,C	NA,1	NA,inf	NA,inf	NA,0.280097	0.000176812	0.00035336
3	chr4:110008403:G:A	110008403	NA,A	NA,G	NA,1	NA,-inf	NA,inf	NA,0.28796	0.000176791	0.000353322
3	chr4:109827869:A:G	109827869	NA,G	NA,A	NA,1	NA,-inf	NA,inf	NA,0.2942	0.000176782	0.000353319
3	chr4:109798303:C:T	109798303	NA,T	NA,C	NA,1	NA,inf	NA,inf	NA,0.295631	0.000176703	0.000353115
3	chr4:109947986:G:A	109947986	NA,A	NA,G	NA,1	NA,inf	NA,inf	NA,0.279087	0.000176682	0.000353109
3	chr4:109892402:T:C	109892402	NA,C	NA,T	NA,1	NA,-inf	NA,inf	NA,0.264198	0.000176663	0.00035301
3	chr4:109700602:G:T	109700602	NA,T	NA,G	NA,1	NA,inf	NA,inf	NA,0.29202	0.00017661	0.000352948
3	chr4:109695215:A:T	109695215	NA,T	NA,A	NA,1	NA,-inf	NA,inf	NA,0.261135	0.00017661	0.00035297
3	chr4:110361208:A:G	110361208	NA,G	NA,A	NA,1	NA,-inf	NA,inf	NA,0.276614	0.000176545	0.000352827
3	chr4:110119921:A:G	110119921	NA,G	NA,A	NA,1	NA,-inf	NA,inf	NA,0.280966	0.000176438	0.000352632
3	chr4:110389188:G:T	110389188	T,T	G,G	1,1	-inf,inf	inf,inf	1.3754,0.226548	0.000176364	0.000352461
3	chr4:110101260:G:A	110101260	A,A	G,G	1,1	-inf,inf	inf,inf	0.192669,1.41821	0.000176151	0.000352378
3	chr4:109961840:T:C	109961840	NA,C	NA,T	NA,1	NA,-inf	NA,inf	NA,0.289869	0.000176046	0.000351836
3	chr4:110213074:A:G	110213074	NA,G	NA,A	NA,1	NA,-inf	NA,inf	NA,0.275896	0.000176045	0.000351823
3	chr4:109605854:G:A	109605854	NA,A	NA,G	NA,1	NA,inf	NA,inf	NA,0.284167	0.00017602	0.000351776
3	chr4:109888359:G:A	109888359	NA,A	NA,G	NA,1	NA,-inf	NA,inf	NA,0.260689	0.00017597	0.000351626
3	chr4:109768188:C:T	109768188	NA,T	NA,C	NA,1	NA,-inf	NA,inf	NA,0.281909	0.000175859	0.000351456
3	chr4:110283396:A:G	110283396	NA,G	NA,A	NA,1	NA,inf	NA,inf	NA,0.282002	0.000175697	0.000351147
3	chr4:109738793:A:G	109738793	NA,G	NA,A	NA,1	NA,-inf	NA,inf	NA,0.286386	0.000175678	0.000351119
3	chr4:110002044:C:G	110002044	NA,G	NA,C	NA,1	NA,-inf	NA,inf	NA,0.281654	0.000175648	0.000351039
3	chr4:109893489:T:C	109893489	NA,C	NA,T	NA,1	NA,-inf	NA,inf	NA,0.258942	0.000175639	0.000350966
3	chr4:110105657:A:G	110105657	NA,G	NA,A	NA,1	NA,inf	NA,inf	NA,0.274476	0.000175625	0.000351001
3	chr4:110326320:G:A	110326320	NA,A	NA,G	NA,1	NA,inf	NA,inf	NA,0.285859	0.000175581	0.000350905
3	chr4:110212689:G:A	110212689	NA,A	NA,G	NA,1	NA,inf	NA,inf	NA,0.27823	0.000175576	0.000350901
3	chr4:109832062:A:T	109832062	NA,T	NA,A	NA,1	NA,inf	NA,inf	NA,0.26335	0.000175556	0.000350831
3	chr4:109792376:G:A	109792376	NA,A	NA,G	NA,1	NA,inf	NA,inf	NA,0.288781	0.000175424	0.000350561
3	chr4:109935368:A:G	109935368	NA,G	NA,A	NA,1	NA,inf	NA,inf	NA,0.27292	0.000175384	0.000350516
3	chr4:109611451:G:C	109611451	NA,C	NA,G	NA,1	NA,inf	NA,inf	NA,0.263607	0.000175269	0.000350255
3	chr4:109977886:G:A	109977886	NA,A	NA,G	NA,1	NA,inf	NA,inf	NA,0.262983	0.000175245	0.00035018
3	chr4:109798378:T:C	109798378	NA,C	NA,T	NA,1	NA,inf	NA,inf	NA,0.287659	0.000175226	0.000350163
3	chr4:110184152:T:C	110184152	NA,C	NA,T	NA,1	NA,inf	NA,inf	NA,0.273044	0.000175176	0.000350099
3	chr4:109903497:A:C	109903497	NA,C	NA,A	NA,1	NA,inf	NA,inf	NA,0.283689	0.000175152	0.000350055
3	chr4:109725552:A:G	109725552	NA,G	NA,A	NA,1	NA,inf	NA,inf	NA,0.307576	0.000175108	0.000350045
3	chr4:110125393:C:T	110125393	NA,T	NA,C	NA,1	NA,inf	NA,inf	NA,0.281928	0.000175051	0.000349854
3	chr4:109871751:A:G	109871751	NA,G	NA,A	NA,1	NA,inf	NA,inf	NA,0.281309	0.000175022	0.000349791
3	chr4:110344335:A:G	110344335	NA,G	NA,A	NA,1	NA,inf	NA,inf	NA,0.283206	0.000174968	0.000349686
3	chr4:110189313:G:A	110189313	NA,A	NA,G	NA,1	NA,-inf	NA,inf	NA,0.259438	0.000174946	0.000349603
3	chr4:110100505:T:A	110100505	NA,A	NA,T	NA,1	NA,inf	NA,inf	NA,0.252323	0.000174926	0.000349542
3	chr4:110040493:G:GA	110040493	NA,GA	NA,G	NA,1	NA,-inf	NA,inf	NA,0.268292	0.000174907	0.000349536
3	chr4:110098838:T:C	110098838	NA,C	NA,T	NA,1	NA,-inf	NA,inf	NA,0.289514	0.000174905	0.000349615
3	chr4:109735546:A:G	109735546	NA,G	NA,A	NA,1	NA,inf	NA,inf	NA,0.279574	0.000174893	0.000349516
3	chr4:110085291:G:A	110085291	NA,A	NA,G	NA,1	NA,-inf	NA,inf	NA,0.288094	0.000174886	0.000349573
3	chr4:109626273:GA:G	109626273	NA,G	NA,GA	NA,1	NA,-inf	NA,inf	NA,0.252784	0.000174881	0.000349521
3	chr4:110100602:A:T	110100602	T,T	A,A	1,1	-inf,inf	inf,inf	0.200023,1.40911	0.000174852	0.000349781
3	chr4:110398607:C:T	110398607	T,T	C,C	1,1	-inf,inf	inf,inf	1.32976,0.294523	0.000174841	0.000349418
3	chr4:109853211:C:T	109853211	NA,T	NA,C	NA,1	NA,-inf	NA,inf	NA,0.254518	0.00017466	0.000349005
3	chr4:109833343:T:C	109833343	NA,C	NA,T	NA,1	NA,inf	NA,inf	NA,0.258639	0.0001746	0.00034892
3	chr4:110213922:G:A	110213922	A,A	G,G	1,1	inf,inf	inf,inf	0.329524,1.42987	0.000174435	0.000348592
3	chr4:109980667:G:T	109980667	NA,T	NA,G	NA,1	NA,inf	NA,inf	NA,0.257651	0.000174239	0.000348172
3	chr4:109961309:C:G	109961309	NA,G	NA,C	NA,1	NA,inf	NA,inf	NA,0.26664	0.000174224	0.000348196
3	chr4:109658229:G:T	109658229	NA,T	NA,G	NA,1	NA,-inf	NA,inf	NA,0.258178	0.000174207	0.000348179
3	chr4:110190433:G:A	110190433	A,NA	G,NA	1,NA	-inf,NA	inf,NA	0.476627,NA	0.00017419	0.00034811
3	chr4:110226180:G:A	110226180	NA,A	NA,G	NA,1	NA,inf	NA,inf	NA,0.283165	0.000174172	0.000348094
3	chr4:110101127:C:T	110101127	T,T	C,C	1,1	-inf,inf	inf,inf	0.149441,1.4481	0.000174164	0.000348399
3	chr4:109785328:T:C	109785328	NA,C	NA,T	NA,1	NA,-inf	NA,inf	NA,0.26453	0.000174142	0.000348017
3	chr4:110068048:A:G	110068048	NA,G	NA,A	NA,1	NA,inf	NA,inf	NA,0.312242	0.000174132	0.000348141
3	chr4:110372486:C:T	110372486	NA,T	NA,C	NA,1	NA,-inf	NA,inf	NA,0.264467	0.000174052	0.000347842
3	chr4:110007807:C:G	110007807	NA,G	NA,C	NA,1	NA,-inf	NA,inf	NA,0.281919	0.000173982	0.000347737
3	chr4:109578717:C:T	109578717	NA,T	NA,C	NA,1	NA,inf	NA,inf	NA,0.265482	0.000173904	0.000347548
3	chr4:109597098:A:G	109597098	NA,G	NA,A	NA,1	NA,inf	NA,inf	NA,0.301726	0.000173892	0.000347696
3	chr4:110441237:T:C	110441237	NA,C	NA,T	NA,1	NA,-inf	NA,inf	NA,0.255318	0.000173863	0.000347455
3	chr4:109802654:T:C	109802654	NA,C	NA,T	NA,1	NA,-inf	NA,inf	NA,0.256672	0.000173835	0.000347391
3	chr4:109789925:G:A	109789925	NA,A	NA,G	NA,1	NA,inf	NA,inf	NA,0.279594	0.00017375	0.000347216
3	chr4:110035176:A:G	110035176	NA,G	NA,A	NA,1	NA,-inf	NA,inf	NA,0.268591	0.000173727	0.00034719
3	chr4:109730655:G:C	109730655	NA,C	NA,G	NA,1	NA,-inf	NA,inf	NA,0.265571	0.000173724	0.000347203
3	chr4:110218881:G:T	110218881	NA,T	NA,G	NA,1	NA,inf	NA,inf	NA,0.266862	0.00017368	0.000347124
3	chr4:110406363:C:T	110406363	T,T	C,C	1,1	inf,inf	inf,inf	1.15389,0.403483	0.000173675	0.000347085
3	chr4:109865420:A:G	109865420	NA,G	NA,A	NA,1	NA,-inf	NA,inf	NA,0.267403	0.00017363	0.000346971
3	chr4:109862070:C:T	109862070	NA,T	NA,C	NA,1	NA,-inf	NA,inf	NA,0.267403	0.00017363	0.000346971
3	chr4:109560910:G:A	109560910	NA,A	NA,G	NA,1	NA,inf	NA,inf	NA,0.262538	0.000173549	0.000346834
3	chr4:110034125:C:T	110034125	NA,T	NA,C	NA,1	NA,-inf	NA,inf	NA,0.271818	0.000173465	0.000346683
3	chr4:109962731:C:T	109962731	NA,T	NA,C	NA,1	NA,-inf	NA,inf	NA,0.274352	0.000173461	0.000346649
3	chr4:109489299:G:A	109489299	NA,A	NA,G	NA,1	NA,-inf	NA,inf	NA,0.259149	0.000173442	0.000346629
3	chr4:110218676:T:A	110218676	NA,A	NA,T	NA,1	NA,-inf	NA,inf	NA,0.261076	0.000173199	0.000346151
3	chr4:110411096:C:T	110411096	T,T	C,C	1,1	-inf,-inf	inf,inf	1.53775,0.331222	0.000173172	0.000346075
3	chr4:110424219:T:C	110424219	NA,C	NA,T	NA,1	NA,inf	NA,inf	NA,0.260857	0.000173138	0.000346014
3	chr4:109800755:A:G	109800755	NA,G	NA,A	NA,1	NA,-inf	NA,inf	NA,0.252388	0.000173131	0.000345992
3	chr4:109880640:G:A	109880640	NA,A	NA,G	NA,1	NA,-inf	NA,inf	NA,0.256006	0.000173093	0.000345917
3	chr4:109895255:G:A	109895255	NA,A	NA,G	NA,1	NA,-inf	NA,inf	NA,0.245477	0.00017309	0.000345874
3	chr4:110440500:C:T	110440500	NA,T	NA,C	NA,1	NA,-inf	NA,inf	NA,0.250988	0.000173062	0.000345856
3	chr4:109641843:T:A	109641843	NA,A	NA,T	NA,1	NA,-inf	NA,inf	NA,0.268099	0.00017303	0.000345812
3	chr4:109871021:C:G	109871021	NA,G	NA,C	NA,1	NA,-inf	NA,inf	NA,0.258901	0.000172886	0.000345515
3	chr4:109997376:C:G	109997376	NA,G	NA,C	NA,1	NA,-inf	NA,inf	NA,0.266603	0.000172867	0.00034548
3	chr4:110317441:C:T	110317441	NA,T	NA,C	NA,1	NA,inf	NA,inf	NA,0.262796	0.000172859	0.000345465
3	chr4:110076193:A:G	110076193	NA,G	NA,A	NA,1	NA,inf	NA,inf	NA,0.272588	0.000172745	0.0003453
3	chr4:110364877:G:A	110364877	NA,A	NA,G	NA,1	NA,inf	NA,inf	NA,0.258328	0.000172722	0.00034518
3	chr4:109741593:A:G	109741593	NA,G	NA,A	NA,1	NA,inf	NA,inf	NA,0.262697	0.000172698	0.000345135
3	chr4:109598244:G:A	109598244	NA,A	NA,G	NA,1	NA,inf	NA,inf	NA,0.263731	0.000172671	0.000345087
3	chr4:110116495:A:C	110116495	NA,C	NA,A	NA,1	NA,-inf	NA,inf	NA,0.246737	0.000172514	0.000344739
3	chr4:110439655:G:A	110439655	NA,A	NA,G	NA,1	NA,-inf	NA,inf	NA,0.249836	0.000172499	0.000344723
3	chr4:109888289:T:C	109888289	NA,C	NA,T	NA,1	NA,-inf	NA,inf	NA,0.252415	0.000172448	0.000344629
3	chr4:109880663:C:A	109880663	NA,A	NA,C	NA,1	NA,-inf	NA,inf	NA,0.251737	0.000172326	0.000344384
3	chr4:110133326:G:T	110133326	NA,T	NA,G	NA,1	NA,inf	NA,inf	NA,0.25971	0.000172316	0.00034435
3	chr4:110408665:T:C	110408665	NA,C	NA,T	NA,1	NA,inf	NA,inf	NA,0.254837	0.000172296	0.000344329
3	chr4:110105363:C:T	110105363	NA,T	NA,C	NA,1	NA,-inf	NA,inf	NA,0.249582	0.000172181	0.000344085
3	chr4:110408466:G:C	110408466	NA,C	NA,G	NA,1	NA,-inf	NA,inf	NA,0.251066	0.000172114	0.000343966
3	chr4:110356619:A:G	110356619	NA,G	NA,A	NA,1	NA,inf	NA,inf	NA,0.267045	0.000172094	0.000343942
3	chr4:110318099:C:T	110318099	NA,T	NA,C	NA,1	NA,-inf	NA,inf	NA,0.248691	0.00017209	0.000343909
3	chr4:109910120:A:G	109910120	NA,G	NA,A	NA,1	NA,inf	NA,inf	NA,0.25392	0.000172066	0.000343861
3	chr4:110089589:A:G	110089589	NA,G	NA,A	NA,1	NA,-inf	NA,inf	NA,0.251683	0.000172004	0.000343728
3	chr4:110292703:C:T	110292703	NA,T	NA,C	NA,1	NA,inf	NA,inf	NA,0.256589	0.000171989	0.000343729
3	chr4:109770827:G:T	109770827	NA,T	NA,G	NA,1	NA,-inf	NA,inf	NA,0.241219	0.000171935	0.000343565
3	chr4:110237325:G:A	110237325	A,A	G,G	1,1	inf,-inf	inf,inf	0.630803,1.07988	0.000171918	0.000343556
3	chr4:110266792:T:C	110266792	NA,C	NA,T	NA,1	NA,inf	NA,inf	NA,0.260604	0.00017183	0.000343414
3	chr4:110141219:A:G	110141219	NA,G	NA,A	NA,1	NA,inf	NA,inf	NA,0.247654	0.000171815	0.000343335
3	chr4:110106506:G:C	110106506	C,C	G,G	1,1	-inf,inf	inf,inf	0.174224,1.41315	0.000171639	0.000343345
3	chr4:110136389:C:T	110136389	NA,T	NA,C	NA,1	NA,-inf	NA,inf	NA,0.266821	0.000171605	0.000342988
3	chr4:110379335:A:G	110379335	G,G	A,A	1,1	-inf,inf	inf,inf	1.33716,0.271133	0.000171602	0.000342949
3	chr4:109636564:G:A	109636564	NA,A	NA,G	NA,1	NA,-inf	NA,inf	NA,0.234339	0.000171463	0.000342687
3	chr4:110437764:A:G	110437764	NA,G	NA,A	NA,1	NA,-inf	NA,inf	NA,0.245712	0.000171389	0.000342505
3	chr4:110143629:AC:A	110143629	NA,A	NA,AC	NA,1	NA,-inf	NA,inf	NA,0.247111	0.000171298	0.000342319
3	chr4:109469486:C:T	109469486	T,NA	C,NA	1,NA	inf,NA	inf,NA	0.579645,NA	0.000171289	0.000342321
3	chr4:110309803:A:G	110309803	NA,G	NA,A	NA,1	NA,-inf	NA,inf	NA,0.244377	0.000171214	0.000342156
3	chr4:110365111:A:G	110365111	NA,G	NA,A	NA,1	NA,-inf	NA,inf	NA,0.244724	0.000171122	0.000341982
3	chr4:109505013:T:C	109505013	NA,C	NA,T	NA,1	NA,inf	NA,inf	NA,0.247695	0.000171004	0.000341744
3	chr4:110101207:T:C	110101207	C,C	T,T	1,1	-inf,inf	inf,inf	0.161695,1.4271	0.000170811	0.000341691
3	chr4:109832257:C:T	109832257	NA,T	NA,C	NA,1	NA,-inf	NA,inf	NA,0.261028	0.000170797	0.000341355
3	chr4:110355579:G:T	110355579	NA,T	NA,G	NA,1	NA,inf	NA,inf	NA,0.245365	0.000170727	0.0003412
3	chr4:109657849:A:T	109657849	NA,T	NA,A	NA,1	NA,-inf	NA,inf	NA,0.253876	0.000170724	0.000341199
3	chr4:110035631:G:C	110035631	NA,C	NA,G	NA,1	NA,-inf	NA,inf	NA,0.239997	0.00017072	0.000341164
3	chr4:109597777:A:T	109597777	NA,T	NA,A	NA,1	NA,inf	NA,inf	NA,0.28321	0.000170701	0.000341308
3	chr4:109829506:C:A	109829506	NA,A	NA,C	NA,1	NA,inf	NA,inf	NA,0.244073	0.000170675	0.000341085
3	chr4:109644450:A:C	109644450	NA,C	NA,A	NA,1	NA,-inf	NA,inf	NA,0.253136	0.000170597	0.000340943
3	chr4:109481000:C:T	109481000	NA,T	NA,C	NA,1	NA,-inf	NA,inf	NA,0.245279	0.00017057	0.00034088
3	chr4:109599795:A:G	109599795	G,G	A,A	1,1	-inf,-inf	inf,inf	0.22934,1.38268	0.000170548	0.000340887
3	chr4:110311652:T:G	110311652	NA,G	NA,T	NA,1	NA,-inf	NA,inf	NA,0.241288	0.000170462	0.000340662
3	chr4:109459232:G:A	109459232	NA,A	NA,G	NA,1	NA,inf	NA,inf	NA,0.245226	0.000170418	0.000340579
3	chr4:109701810:G:A	109701810	NA,A	NA,G	NA,1	NA,inf	NA,inf	NA,0.260668	0.000170359	0.000340446
3	chr4:109598368:G:A	109598368	A,A	G,G	1,1	-inf,-inf	inf,inf	0.230207,1.38094	0.000170326	0.000340442
3	chr4:110100835:A:G	110100835	NA,G	NA,A	NA,1	NA,inf	NA,inf	NA,0.255513	0.000170173	0.000340106
3	chr4:109993954:A:G	109993954	NA,G	NA,A	NA,1	NA,inf	NA,inf	NA,0.246743	0.00017004	0.000339829
3	chr4:109988579:C:A	109988579	NA,A	NA,C	NA,1	NA,inf	NA,inf	NA,0.241963	0.000169949	0.00033965
3	chr4:109903972:C:T	109903972	NA,T	NA,C	NA,1	NA,-inf	NA,inf	NA,0.248002	0.000169945	0.000339637
3	chr4:110360398:C:G	110360398	NA,G	NA,C	NA,1	NA,-inf	NA,inf	NA,0.238434	0.000169937	0.000339606
3	chr4:109702865:C:T	109702865	NA,T	NA,C	NA,1	NA,inf	NA,inf	NA,0.258032	0.00016991	0.000339549
3	chr4:110128737:C:T	110128737	NA,T	NA,C	NA,1	NA,inf	NA,inf	NA,0.256969	0.000169896	0.000339608
3	chr4:110143793:C:T	110143793	NA,T	NA,C	NA,1	NA,-inf	NA,inf	NA,0.238853	0.000169853	0.000339432
3	chr4:109859298:A:C	109859298	NA,C	NA,A	NA,1	NA,-inf	NA,inf	NA,0.249817	0.000169845	0.000339438
3	chr4:110263097:C:T	110263097	NA,T	NA,C	NA,1	NA,inf	NA,inf	NA,0.248802	0.000169785	0.000339325
3	chr4:109916729:G:A	109916729	NA,A	NA,G	NA,1	NA,inf	NA,inf	NA,0.253396	0.000169774	0.000339307
3	chr4:109906503:C:T	109906503	NA,T	NA,C	NA,1	NA,inf	NA,inf	NA,0.252523	0.000169774	0.000339307
3	chr4:109836833:T:G	109836833	NA,G	NA,T	NA,1	NA,-inf	NA,inf	NA,0.249551	0.000169761	0.00033927
3	chr4:109629565:G:T	109629565	NA,T	NA,G	NA,1	NA,-inf	NA,inf	NA,0.224302	0.000169699	0.000339162
3	chr4:109691027:A:G	109691027	NA,G	NA,A	NA,1	NA,inf	NA,inf	NA,0.239688	0.000169494	0.000338735
3	chr4:110416453:A:G	110416453	NA,G	NA,A	NA,1	NA,inf	NA,inf	NA,0.23907	0.00016932	0.000338383
3	chr4:110012677:A:G	110012677	NA,G	NA,A	NA,1	NA,inf	NA,inf	NA,0.233184	0.000169286	0.0003383
3	chr4:109752864:A:G	109752864	NA,G	NA,A	NA,1	NA,inf	NA,inf	NA,0.233024	0.000169278	0.000338291
3	chr4:109763220:G:T	109763220	NA,T	NA,G	NA,1	NA,inf	NA,inf	NA,0.25249	0.000169251	0.00033825
3	chr4:109702544:C:T	109702544	NA,T	NA,C	NA,1	NA,inf	NA,inf	NA,0.253435	0.000169138	0.000338008
3	chr4:109842774:C:T	109842774	NA,T	NA,C	NA,1	NA,-inf	NA,inf	NA,0.235583	0.000169132	0.000337997
3	chr4:109668823:T:C	109668823	NA,C	NA,T	NA,1	NA,-inf	NA,inf	NA,0.2443	0.000169129	0.000338009
3	chr4:110429491:T:G	110429491	G,G	T,T	1,1	inf,inf	inf,inf	1.15372,0.40283	0.000169108	0.000337958
3	chr4:110142633:G:A	110142633	NA,A	NA,G	NA,1	NA,inf	NA,inf	NA,0.234954	0.000169087	0.000337911
3	chr4:110400317:C:T	110400317	NA,T	NA,C	NA,1	NA,inf	NA,inf	NA,0.238512	0.00016904	0.000337827
3	chr4:110092343:G:A	110092343	NA,A	NA,G	NA,1	NA,-inf	NA,inf	NA,0.233521	0.000168997	0.000337719
3	chr4:109707676:C:T	109707676	NA,T	NA,C	NA,1	NA,inf	NA,inf	NA,0.235219	0.000168911	0.000337565
3	chr4:110203376:C:T	110203376	NA,T	NA,C	NA,1	NA,-inf	NA,inf	NA,0.226134	0.000168866	0.000337459
3	chr4:109821645:G:A	109821645	NA,A	NA,G	NA,1	NA,inf	NA,inf	NA,0.242666	0.000168736	0.000337223
3	chr4:109692073:T:C	109692073	NA,C	NA,T	NA,1	NA,-inf	NA,inf	NA,0.240947	0.000168685	0.000337125
3	chr4:110393520:C:T	110393520	T,NA	C,NA	1,NA	-inf,NA	inf,NA	0.770274,NA	0.000168672	0.00033708
3	chr4:109877396:T:C	109877396	NA,C	NA,T	NA,1	NA,-inf	NA,inf	NA,0.220631	0.000168664	0.000337034
3	chr4:110077713:C:G	110077713	NA,G	NA,C	NA,1	NA,-inf	NA,inf	NA,0.232153	0.000168627	0.00033698
3	chr4:110079550:AAGAC:A	110079550	NA,A	NA,AAGAC	NA,1	NA,-inf	NA,inf	NA,0.232153	0.000168627	0.00033698
3	chr4:110040344:G:T	110040344	NA,T	NA,G	NA,1	NA,-inf	NA,inf	NA,0.234962	0.000168583	0.000336912
3	chr4:109919267:T:C	109919267	NA,C	NA,T	NA,1	NA,-inf	NA,inf	NA,0.235571	0.000168577	0.000336906
3	chr4:109742883:T:G	109742883	NA,G	NA,T	NA,1	NA,-inf	NA,inf	NA,0.243942	0.000168543	0.000336842
3	chr4:110142759:C:T	110142759	NA,T	NA,C	NA,1	NA,inf	NA,inf	NA,0.243319	0.000168508	0.000336775
3	chr4:110080611:C:T	110080611	NA,T	NA,C	NA,1	NA,-inf	NA,inf	NA,0.231406	0.000168501	0.000336729
3	chr4:110080207:T:C	110080207	NA,C	NA,T	NA,1	NA,-inf	NA,inf	NA,0.230772	0.000168397	0.000336522
3	chr4:110451770:C:T	110451770	NA,T	NA,C	NA,1	NA,-inf	NA,inf	NA,0.227507	0.000168365	0.000336463
3	chr4:110216042:C:T	110216042	T,T	C,C	1,1	inf,inf	inf,inf	0.290162,1.41631	0.00016829	0.000336261
3	chr4:110223969:T:A	110223969	NA,A	NA,T	NA,1	NA,-inf	NA,inf	NA,0.259345	0.000168236	0.000336279
3	chr4:110449100:T:C	110449100	NA,C	NA,T	NA,1	NA,-inf	NA,inf	NA,0.226972	0.000168207	0.000336147
3	chr4:110428746:A:G	110428746	G,G	A,A	1,1	inf,inf	inf,inf	1.16147,0.386383	0.000168202	0.000336147
3	chr4:109749651:G:C	109749651	NA,C	NA,G	NA,1	NA,inf	NA,inf	NA,0.22525	0.00016817	0.000336086
3	chr4:109787720:A:C	109787720	NA,C	NA,A	NA,1	NA,-inf	NA,inf	NA,0.240524	0.00016809	0.000335934
3	chr4:109892086:A:G	109892086	NA,G	NA,A	NA,1	NA,inf	NA,inf	NA,0.23769	0.000168054	0.000335869
3	chr4:110300918:TG:T	110300918	NA,T	NA,TG	NA,1	NA,inf	NA,inf	NA,0.239519	0.00016788	0.000335518
3	chr4:109687367:T:A	109687367	NA,A	NA,T	NA,1	NA,inf	NA,inf	NA,0.223668	0.000167857	0.000335454
3	chr4:109696202:A:T	109696202	NA,T	NA,A	NA,1	NA,-inf	NA,inf	NA,0.218808	0.000167828	0.000335406
3	chr4:110403522:A:C	110403522	NA,C	NA,A	NA,1	NA,-inf	NA,inf	NA,0.228276	0.000167818	0.000335376
3	chr4:110343046:G:T	110343046	NA,T	NA,G	NA,1	NA,-inf	NA,inf	NA,0.227319	0.000167762	0.000335259
3	chr4:110191180:A:G	110191180	G,NA	A,NA	1,NA	-inf,NA	inf,NA	0.456992,NA	0.000167711	0.000335163
3	chr4:110099751:A:G	110099751	G,G	A,A	1,1	-inf,inf	inf,inf	0.209831,1.37475	0.00016761	0.000335289
3	chr4:109743501:A:C	109743501	NA,C	NA,A	NA,1	NA,-inf	NA,inf	NA,0.238012	0.000167589	0.000334935
3	chr4:110433619:T:C	110433619	NA,C	NA,T	NA,1	NA,inf	NA,inf	NA,0.228487	0.000167571	0.000334889
3	chr4:109940284:T:C	109940284	NA,C	NA,T	NA,1	NA,inf	NA,inf	NA,0.237687	0.000167453	0.000334655
3	chr4:109599355:G:T	109599355	NA,T	NA,G	NA,1	NA,inf	NA,inf	NA,0.232325	0.000167441	0.000334624
3	chr4:110142079:T:C	110142079	NA,C	NA,T	NA,1	NA,inf	NA,inf	NA,0.226488	0.000167426	0.000334594
3	chr4:110136662:C:T	110136662	NA,T	NA,C	NA,1	NA,inf	NA,inf	NA,0.233969	0.000167346	0.000334456
3	chr4:109778917:C:T	109778917	NA,T	NA,C	NA,1	NA,inf	NA,inf	NA,0.232418	0.000167296	0.000334337
3	chr4:109908655:G:A	109908655	NA,A	NA,G	NA,1	NA,inf	NA,inf	NA,0.237481	0.000167296	0.000334354
3	chr4:110323729:A:G	110323729	NA,G	NA,A	NA,1	NA,inf	NA,inf	NA,0.230137	0.000167251	0.000334252
3	chr4:109715503:C:A	109715503	NA,A	NA,C	NA,1	NA,-inf	NA,inf	NA,0.223252	0.000167178	0.000334094
3	chr4:110360032:G:A	110360032	NA,A	NA,G	NA,1	NA,inf	NA,inf	NA,0.230093	0.000167174	0.000334099
3	chr4:109710951:T:C	109710951	NA,C	NA,T	NA,1	NA,-inf	NA,inf	NA,0.219042	0.000167152	0.000334044
3	chr4:110185988:G:A	110185988	NA,A	NA,G	NA,1	NA,inf	NA,inf	NA,0.218469	0.000167145	0.000334013
3	chr4:110254287:C:T	110254287	NA,T	NA,C	NA,1	NA,inf	NA,inf	NA,0.23224	0.0001671	0.000333957
3	chr4:110275782:T:C	110275782	NA,C	NA,T	NA,1	NA,inf	NA,inf	NA,0.227555	0.00016706	0.000333865
3	chr4:110023956:G:C	110023956	NA,C	NA,G	NA,1	NA,-inf	NA,inf	NA,0.231625	0.000166991	0.000333754
3	chr4:109803627:C:T	109803627	NA,T	NA,C	NA,1	NA,-inf	NA,inf	NA,0.222472	0.000166767	0.000333283
3	chr4:110093354:T:C	110093354	NA,C	NA,T	NA,1	NA,-inf	NA,inf	NA,0.219632	0.000166694	0.000333118
3	chr4:110109163:T:C	110109163	NA,C	NA,T	NA,1	NA,-inf	NA,inf	NA,0.201581	0.00016667	0.000333025
3	chr4:109693982:C:T	109693982	NA,T	NA,C	NA,1	NA,inf	NA,inf	NA,0.225779	0.000166618	0.000332982
3	chr4:110261207:T:C	110261207	NA,C	NA,T	NA,1	NA,inf	NA,inf	NA,0.219838	0.000166563	0.00033287
3	chr4:109781354:C:T	109781354	NA,T	NA,C	NA,1	NA,-inf	NA,inf	NA,0.227551	0.000166436	0.000332623
3	chr4:110188604:T:C	110188604	C,C	T,T	1,1	inf,inf	inf,inf	1.44062,0.338039	0.00016643	0.000332601
3	chr4:110441537:C:A	110441537	NA,A	NA,C	NA,1	NA,inf	NA,inf	NA,0.221561	0.00016643	0.000332608
3	chr4:110264223:G:A	110264223	NA,A	NA,G	NA,1	NA,inf	NA,inf	NA,0.218775	0.000166392	0.000332528
3	chr4:109953957:C:T	109953957	NA,T	NA,C	NA,1	NA,inf	NA,inf	NA,0.220927	0.000166265	0.00033229
3	chr4:110353297:C:G	110353297	NA,G	NA,C	NA,1	NA,inf	NA,inf	NA,0.223264	0.000166255	0.000332262
3	chr4:109822487:C:T	109822487	NA,T	NA,C	NA,1	NA,-inf	NA,inf	NA,0.217931	0.000166241	0.000332226
3	chr4:109701563:G:A	109701563	NA,A	NA,G	NA,1	NA,-inf	NA,inf	NA,0.218165	0.000166224	0.000332194
3	chr4:109699560:A:T	109699560	NA,T	NA,A	NA,1	NA,-inf	NA,inf	NA,0.218728	0.000166218	0.000332182
3	chr4:110265330:A:G	110265330	NA,G	NA,A	NA,1	NA,inf	NA,inf	NA,0.217676	0.000166216	0.000332177
3	chr4:110024898:C:T	110024898	NA,T	NA,C	NA,1	NA,-inf	NA,inf	NA,0.207126	0.000166203	0.000332137
3	chr4:110262059:C:T	110262059	NA,T	NA,C	NA,1	NA,inf	NA,inf	NA,0.217425	0.000166178	0.000332101
3	chr4:109833363:A:G	109833363	NA,G	NA,A	NA,1	NA,-inf	NA,inf	NA,0.221236	0.000166116	0.000331976
3	chr4:109816593:G:A	109816593	NA,A	NA,G	NA,1	NA,-inf	NA,inf	NA,0.219091	0.000166104	0.000331961
3	chr4:110388574:C:T	110388574	NA,T	NA,C	NA,1	NA,inf	NA,inf	NA,0.218396	0.000166086	0.000331917
3	chr4:110265177:C:T	110265177	NA,T	NA,C	NA,1	NA,inf	NA,inf	NA,0.21684	0.000166083	0.000331911
3	chr4:109701746:T:A	109701746	NA,A	NA,T	NA,1	NA,inf	NA,inf	NA,0.239245	0.00016603	0.00033182
3	chr4:110009410:A:ATTCT	110009410	NA,ATTCT	NA,A	NA,1	NA,-inf	NA,inf	NA,0.225537	0.000165982	0.000331742
3	chr4:110212372:G:A	110212372	NA,A	NA,G	NA,1	NA,inf	NA,inf	NA,0.222647	0.000165903	0.000331568
3	chr4:110043670:T:A	110043670	NA,A	NA,T	NA,1	NA,-inf	NA,inf	NA,0.221988	0.000165898	0.000331563
3	chr4:109963830:A:T	109963830	NA,T	NA,A	NA,1	NA,inf	NA,inf	NA,0.230805	0.000165854	0.000331463
3	chr4:110400658:A:G	110400658	NA,G	NA,A	NA,1	NA,inf	NA,inf	NA,0.229662	0.000165787	0.000331328
3	chr4:110422180:A:C	110422180	NA,C	NA,A	NA,1	NA,-inf	NA,inf	NA,0.212151	0.000165769	0.000331276
3	chr4:110249982:G:A	110249982	NA,A	NA,G	NA,1	NA,-inf	NA,inf	NA,0.214339	0.000165729	0.000331206
3	chr4:110150498:C:T	110150498	NA,T	NA,C	NA,1	NA,inf	NA,inf	NA,0.218298	0.000165666	0.000331093
3	chr4:110126304:C:T	110126304	NA,T	NA,C	NA,1	NA,inf	NA,inf	NA,0.228811	0.000165612	0.000331032
3	chr4:110221740:G:A	110221740	NA,A	NA,G	NA,1	NA,-inf	NA,inf	NA,0.245461	0.000165596	0.000331005
3	chr4:110339310:C:T	110339310	NA,T	NA,C	NA,1	NA,inf	NA,inf	NA,0.214614	0.00016547	0.000330687
3	chr4:110131336:T:C	110131336	NA,C	NA,T	NA,1	NA,inf	NA,inf	NA,0.221709	0.00016546	0.000330681
3	chr4:109980532:G:A	109980532	NA,A	NA,G	NA,1	NA,inf	NA,inf	NA,0.214042	0.000165362	0.000330482
3	chr4:110261694:C:T	110261694	NA,T	NA,C	NA,1	NA,inf	NA,inf	NA,0.212125	0.000165325	0.000330397
3	chr4:109604172:G:A	109604172	NA,A	NA,G	NA,1	NA,inf	NA,inf	NA,0.218813	0.000165309	0.000330363
3	chr4:110046407:C:T	110046407	NA,T	NA,C	NA,1	NA,inf	NA,inf	NA,0.216874	0.000165277	0.000330298
3	chr4:109834059:T:C	109834059	NA,C	NA,T	NA,1	NA,inf	NA,inf	NA,0.205839	0.00016523	0.000330202
3	chr4:110261748:G:A	110261748	NA,A	NA,G	NA,1	NA,inf	NA,inf	NA,0.211281	0.000165207	0.000330161
3	chr4:110138042:G:A	110138042	NA,A	NA,G	NA,1	NA,-inf	NA,inf	NA,0.203383	0.0001652	0.000330128
3	chr4:110113537:C:T	110113537	NA,T	NA,C	NA,1	NA,-inf	NA,inf	NA,0.22197	0.000165181	0.000330136
3	chr4:109827227:A:G	109827227	NA,G	NA,A	NA,1	NA,-inf	NA,inf	NA,0.224991	0.000164961	0.00032969
3	chr4:110296661:GACCGC:G	110296661	NA,G	NA,GACCGC	NA,1	NA,inf	NA,inf	NA,0.219272	0.000164925	0.000329613
3	chr4:110226196:C:T	110226196	NA,T	NA,C	NA,1	NA,inf	NA,inf	NA,0.211843	0.000164877	0.000329511
3	chr4:109593034:C:T	109593034	NA,T	NA,C	NA,1	NA,-inf	NA,inf	NA,0.201752	0.000164806	0.000329362
3	chr4:110278198:CA:C	110278198	NA,C	NA,CA	NA,1	NA,inf	NA,inf	NA,0.215627	0.000164802	0.000329364
3	chr4:109827623:A:G	109827623	NA,G	NA,A	NA,1	NA,-inf	NA,inf	NA,0.223931	0.0001648	0.000329369
3	chr4:109720089:A:T	109720089	NA,T	NA,A	NA,1	NA,-inf	NA,inf	NA,0.208808	0.000164756	0.00032926
3	chr4:110426803:C:T	110426803	T,T	C,C	1,1	inf,inf	inf,inf	1.13149,0.416237	0.000164728	0.000329207
3	chr4:109830242:G:T	109830242	NA,T	NA,G	NA,1	NA,-inf	NA,inf	NA,0.223254	0.000164697	0.000329163
3	chr4:109828080:C:T	109828080	NA,T	NA,C	NA,1	NA,-inf	NA,inf	NA,0.223254	0.000164697	0.000329163
3	chr4:109687174:G:A	109687174	NA,A	NA,G	NA,1	NA,inf	NA,inf	NA,0.203552	0.000164687	0.000329119
3	chr4:109725118:C:T	109725118	NA,T	NA,C	NA,1	NA,-inf	NA,inf	NA,0.208252	0.000164669	0.000329086
3	chr4:109490628:C:A	109490628	NA,A	NA,C	NA,1	NA,inf	NA,inf	NA,0.209557	0.000164654	0.000329059
3	chr4:110431021:A:C	110431021	NA,C	NA,A	NA,1	NA,-inf	NA,inf	NA,0.204883	0.000164629	0.000328998
3	chr4:109665366:C:G	109665366	G,G	C,C	1,1	-inf,-inf	inf,inf	0.147399,1.45176	0.000164626	0.000329051
3	chr4:109629903:C:G	109629903	NA,G	NA,C	NA,1	NA,-inf	NA,inf	NA,0.216408	0.000164626	0.00032901
3	chr4:109637655:A:G	109637655	NA,G	NA,A	NA,1	NA,-inf	NA,inf	NA,0.216408	0.000164626	0.00032901
3	chr4:109844442:C:T	109844442	NA,T	NA,C	NA,1	NA,-inf	NA,inf	NA,0.209459	0.000164616	0.000328988
3	chr4:109828360:TAGTGATGGCC:T	109828360	NA,T	NA,TAGTGATGGCC	NA,1	NA,inf	NA,inf	NA,0.222049	0.000164507	0.000328777
3	chr4:109599680:TA:T	109599680	NA,T	NA,TA	NA,1	NA,inf	NA,inf	NA,0.214083	0.000164472	0.000328693
3	chr4:110146278:C:T	110146278	NA,T	NA,C	NA,1	NA,inf	NA,inf	NA,0.219207	0.000164438	0.000328637
3	chr4:110370924:C:A	110370924	NA,A	NA,C	NA,1	NA,-inf	NA,inf	NA,0.206391	0.000164386	0.000328529
3	chr4:109846648:G:T	109846648	NA,T	NA,G	NA,1	NA,inf	NA,inf	NA,0.220006	0.000164372	0.000328507
3	chr4:110187377:C:T	110187377	NA,T	NA,C	NA,1	NA,inf	NA,inf	NA,0.213226	0.000164345	0.000328443
3	chr4:109561375:TC:T	109561375	NA,T	NA,TC	NA,1	NA,inf	NA,inf	NA,0.206518	0.000164294	0.00032833
3	chr4:110312670:A:G	110312670	NA,G	NA,A	NA,1	NA,-inf	NA,inf	NA,0.20268	0.000164286	0.000328316
3	chr4:109680518:A:G	109680518	NA,G	NA,A	NA,1	NA,-inf	NA,inf	NA,0.19133	0.000164269	0.000328307
3	chr4:110267750:T:C	110267750	NA,C	NA,T	NA,1	NA,inf	NA,inf	NA,0.206847	0.000164195	0.000328141
3	chr4:110373467:A:T	110373467	NA,T	NA,A	NA,1	NA,inf	NA,inf	NA,0.20609	0.000164175	0.000328097
3	chr4:110061092:A:G	110061092	NA,G	NA,A	NA,1	NA,inf	NA,inf	NA,0.209569	0.000164109	0.000328009
3	chr4:109457101:A:G	109457101	NA,G	NA,A	NA,1	NA,inf	NA,inf	NA,0.205245	0.000164	0.000327752
3	chr4:109551937:TG:T	109551937	NA,T	NA,TG	NA,1	NA,inf	NA,inf	NA,0.208806	0.000163944	0.000327634
3	chr4:109797708:A:C	109797708	NA,C	NA,A	NA,1	NA,inf	NA,inf	NA,0.219048	0.000163915	0.000327567
3	chr4:110153421:G:A	110153421	NA,A	NA,G	NA,1	NA,inf	NA,inf	NA,0.213582	0.000163907	0.000327575
3	chr4:110041203:C:T	110041203	NA,T	NA,C	NA,1	NA,inf	NA,inf	NA,0.210067	0.000163732	0.00032724
3	chr4:110386439:C:T	110386439	T,T	C,C	1,1	-inf,inf	inf,inf	1.34349,0.220967	0.000163662	0.000327079
3	chr4:109817869:C:G	109817869	G,NA	C,NA	1,NA	inf,NA	inf,NA	0.309823,NA	0.000163596	0.000326954
3	chr4:109838329:C:T	109838329	NA,T	NA,C	NA,1	NA,inf	NA,inf	NA,0.214768	0.000163577	0.000326918
3	chr4:110403712:A:C	110403712	NA,C	NA,A	NA,1	NA,inf	NA,inf	NA,0.202851	0.000163467	0.000326683
3	chr4:109601422:A:G	109601422	NA,G	NA,A	NA,1	NA,inf	NA,inf	NA,0.229955	0.000163394	0.000326664
3	chr4:109868336:C:T	109868336	NA,T	NA,C	NA,1	NA,-inf	NA,inf	NA,0.199896	0.000163307	0.00032637
3	chr4:109897965:T:C	109897965	NA,C	NA,T	NA,1	NA,-inf	NA,inf	NA,0.20037	0.0001633	0.00032635
3	chr4:110335344:A:G	110335344	NA,G	NA,A	NA,1	NA,inf	NA,inf	NA,0.202487	0.000163289	0.000326338
3	chr4:110104079:T:G	110104079	G,G	T,T	1,1	-inf,inf	inf,inf	0.129012,1.42228	0.000163265	0.000326591
3	chr4:110148058:G:A	110148058	NA,A	NA,G	NA,1	NA,-inf	NA,inf	NA,0.199921	0.000163251	0.000326257
3	chr4:109841834:A:C	109841834	NA,C	NA,A	NA,1	NA,-inf	NA,inf	NA,0.207258	0.000163245	0.000326238
3	chr4:109835225:T:C	109835225	NA,C	NA,T	NA,1	NA,-inf	NA,inf	NA,0.202219	0.000163223	0.000326183
3	chr4:110152427:C:T	110152427	NA,T	NA,C	NA,1	NA,inf	NA,inf	NA,0.201719	0.00016322	0.000326206
3	chr4:109701842:C:T	109701842	NA,T	NA,C	NA,1	NA,inf	NA,inf	NA,0.214494	0.000163201	0.000326144
3	chr4:110128469:T:C	110128469	NA,C	NA,T	NA,1	NA,inf	NA,inf	NA,0.217177	0.000163178	0.000326159
3	chr4:109797765:A:G	109797765	NA,G	NA,A	NA,1	NA,inf	NA,inf	NA,0.214497	0.00016316	0.000326058
3	chr4:109696197:G:C	109696197	NA,C	NA,G	NA,1	NA,-inf	NA,inf	NA,0.189166	0.000163131	0.000326021
3	chr4:109767270:A:C	109767270	NA,C	NA,A	NA,1	NA,inf	NA,inf	NA,0.207046	0.000163126	0.000326012
3	chr4:110381394:C:T	110381394	NA,T	NA,C	NA,1	NA,inf	NA,inf	NA,0.192667	0.00016307	0.000325895
3	chr4:110105941:A:G	110105941	G,G	A,A	1,1	-inf,inf	inf,inf	0.161835,1.39451	0.000163	0.000326061
3	chr4:110354848:C:G	110354848	NA,G	NA,C	NA,1	NA,inf	NA,inf	NA,0.200826	0.000162978	0.000325712
3	chr4:110039451:G:A	110039451	NA,A	NA,G	NA,1	NA,inf	NA,inf	NA,0.184454	0.000162968	0.000325643
3	chr4:110024462:G:A	110024462	NA,A	NA,G	NA,1	NA,-inf	NA,inf	NA,0.18628	0.00016295	0.000325638
3	chr4:109563956:T:C	109563956	NA,C	NA,T	NA,1	NA,-inf	NA,inf	NA,0.195535	0.00016292	0.000325592
3	chr4:109529680:A:G	109529680	NA,G	NA,A	NA,1	NA,-inf	NA,inf	NA,0.197865	0.000162904	0.00032556
3	chr4:110316946:C:T	110316946	NA,T	NA,C	NA,1	NA,inf	NA,inf	NA,0.204868	0.000162886	0.000325535
3	chr4:110129677:G:A	110129677	NA,A	NA,G	NA,1	NA,inf	NA,inf	NA,0.208214	0.00016288	0.000325526
3	chr4:110334071:AT:A	110334071	NA,A	NA,AT	NA,1	NA,-inf	NA,inf	NA,0.211914	0.00016286	0.000325497
3	chr4:110142455:C:CA	110142455	NA,CA	NA,C	NA,1	NA,inf	NA,inf	NA,0.200595	0.000162817	0.000325384
3	chr4:110109060:C:T	110109060	NA,T	NA,C	NA,1	NA,-inf	NA,inf	NA,0.220786	0.000162802	0.000325421
3	chr4:109865153:C:A	109865153	NA,A	NA,C	NA,1	NA,inf	NA,inf	NA,0.195852	0.000162794	0.000325336
3	chr4:109832732:T:C	109832732	NA,C	NA,T	NA,1	NA,-inf	NA,inf	NA,0.184249	0.000162746	0.000325212
3	chr4:110425366:G:A	110425366	NA,A	NA,G	NA,1	NA,-inf	NA,inf	NA,0.192292	0.000162728	0.0003252
3	chr4:110382056:G:A	110382056	A,A	G,G	1,1	-inf,inf	inf,inf	1.32687,0.227834	0.000162664	0.000325084
3	chr4:110049975:T:G	110049975	NA,G	NA,T	NA,1	NA,-inf	NA,inf	NA,0.170411	0.000162648	0.000325064
3	chr4:110355814:C:T	110355814	NA,T	NA,C	NA,1	NA,inf	NA,inf	NA,0.195328	0.00016256	0.000324871
3	chr4:110101173:A:G	110101173	G,G	A,A	1,1	-inf,inf	inf,inf	0.152355,1.4055	0.000162522	0.000325106
3	chr4:110106897:A:G	110106897	G,G	A,A	1,1	-inf,inf	inf,inf	0.159607,1.39676	0.000162521	0.000325104
3	chr4:109677656:G:A	109677656	NA,A	NA,G	NA,1	NA,-inf	NA,inf	NA,0.198774	0.0001625	0.000324763
3	chr4:110119579:C:T	110119579	NA,T	NA,C	NA,1	NA,-inf	NA,inf	NA,0.194367	0.000162496	0.000324763
3	chr4:110034949:A:T	110034949	NA,T	NA,A	NA,1	NA,-inf	NA,inf	NA,0.195729	0.000162448	0.000324653
3	chr4:110099952:C:A	110099952	NA,A	NA,C	NA,1	NA,-inf	NA,inf	NA,0.174114	0.000162435	0.00032457
3	chr4:110244968:T:G	110244968	NA,G	NA,T	NA,1	NA,inf	NA,inf	NA,0.20014	0.000162415	0.000324593
3	chr4:109795488:C:A	109795488	NA,A	NA,C	NA,1	NA,inf	NA,inf	NA,0.20919	0.000162399	0.000324538
3	chr4:109939759:A:G	109939759	NA,G	NA,A	NA,1	NA,-inf	NA,inf	NA,0.190508	0.000162379	0.000324511
3	chr4:110299016:A:G	110299016	NA,G	NA,A	NA,1	NA,-inf	NA,inf	NA,0.186142	0.00016237	0.000324485
3	chr4:109552592:T:C	109552592	NA,C	NA,T	NA,1	NA,inf	NA,inf	NA,0.199751	0.000162316	0.000324379
3	chr4:110282152:A:C	110282152	NA,C	NA,A	NA,1	NA,-inf	NA,inf	NA,0.18259	0.000162313	0.000324366
3	chr4:109866199:TTTGTAAAA:T	109866199	NA,T	NA,TTTGTAAAA	NA,1	NA,inf	NA,inf	NA,0.192517	0.000162312	0.000324373
3	chr4:110104360:G:A	110104360	NA,A	NA,G	NA,1	NA,-inf	NA,inf	NA,0.180059	0.000162296	0.000324307
3	chr4:110115030:C:T	110115030	NA,T	NA,C	NA,1	NA,-inf	NA,inf	NA,0.202379	0.000162293	0.000324361
3	chr4:109464636:A:T	109464636	NA,T	NA,A	NA,1	NA,-inf	NA,inf	NA,0.186631	0.000162202	0.000324152
3	chr4:109796547:T:A	109796547	NA,A	NA,T	NA,1	NA,inf	NA,inf	NA,0.207765	0.000162198	0.000324136
3	chr4:110284807:GA:G	110284807	NA,G	NA,GA	NA,1	NA,inf	NA,inf	NA,0.194552	0.000162162	0.000324089
3	chr4:110227624:T:C	110227624	NA,C	NA,T	NA,1	NA,-inf	NA,inf	NA,0.191516	0.00016216	0.000324085
3	chr4:110418865:G:A	110418865	NA,A	NA,G	NA,1	NA,inf	NA,inf	NA,0.192765	0.000162126	0.000324013
3	chr4:110196580:C:T	110196580	NA,T	NA,C	NA,1	NA,inf	NA,inf	NA,0.188735	0.000162091	0.000323933
3	chr4:110314673:G:A	110314673	NA,A	NA,G	NA,1	NA,-inf	NA,inf	NA,0.193782	0.00016209	0.000323943
3	chr4:110265518:G:T	110265518	NA,T	NA,G	NA,1	NA,inf	NA,inf	NA,0.190514	0.000162038	0.000323829
3	chr4:109796087:G:A	109796087	NA,A	NA,G	NA,1	NA,inf	NA,inf	NA,0.206538	0.000162021	0.000323783
3	chr4:110276810:G:A	110276810	NA,A	NA,G	NA,1	NA,inf	NA,inf	NA,0.186533	0.000161912	0.000323573
3	chr4:109823073:A:T	109823073	NA,T	NA,A	NA,1	NA,-inf	NA,inf	NA,0.20523	0.000161817	0.0003234
3	chr4:110192366:A:C	110192366	C,NA	A,NA	1,NA	-inf,NA	inf,NA	0.438916,NA	0.0001618	0.00032335
3	chr4:109475902:T:G	109475902	NA,G	NA,T	NA,1	NA,-inf	NA,inf	NA,0.183659	0.000161769	0.000323288
3	chr4:109831617:T:C	109831617	NA,C	NA,T	NA,1	NA,-inf	NA,inf	NA,0.188493	0.00016176	0.000323273
3	chr4:109745723:C:T	109745723	NA,T	NA,C	NA,1	NA,-inf	NA,inf	NA,0.187097	0.000161734	0.000323221
3	chr4:109866837:C:A	109866837	NA,A	NA,C	NA,1	NA,inf	NA,inf	NA,0.188484	0.000161734	0.000323217
3	chr4:110407033:G:A	110407033	NA,A	NA,G	NA,1	NA,-inf	NA,inf	NA,0.186137	0.000161674	0.000323103
3	chr4:109515152:G:C	109515152	NA,C	NA,G	NA,1	NA,inf	NA,inf	NA,0.209725	0.00016165	0.000323047
3	chr4:109868638:A:G	109868638	NA,G	NA,A	NA,1	NA,inf	NA,inf	NA,0.1877	0.000161622	0.000322995
3	chr4:110246067:C:A	110246067	NA,A	NA,C	NA,1	NA,inf	NA,inf	NA,0.191854	0.00016155	0.000322855
3	chr4:110063214:C:T	110063214	NA,T	NA,C	NA,1	NA,inf	NA,inf	NA,0.194477	0.000161497	0.000322788
3	chr4:110100538:T:C	110100538	NA,C	NA,T	NA,1	NA,-inf	NA,inf	NA,0.167733	0.000161485	0.000322672
3	chr4:110347835:G:C	110347835	NA,C	NA,G	NA,1	NA,-inf	NA,inf	NA,0.186167	0.000161462	0.00032267
3	chr4:110289198:A:G	110289198	NA,G	NA,A	NA,1	NA,-inf	NA,inf	NA,0.182962	0.000161403	0.000322558
3	chr4:110314119:A:G	110314119	NA,G	NA,A	NA,1	NA,inf	NA,inf	NA,0.188474	0.000161385	0.00032253
3	chr4:110270464:C:T	110270464	NA,T	NA,C	NA,1	NA,-inf	NA,inf	NA,0.176151	0.000161338	0.000322418
3	chr4:110207100:A:T	110207100	NA,T	NA,A	NA,1	NA,inf	NA,inf	NA,0.187099	0.000161312	0.000322388
3	chr4:109895155:T:G	109895155	NA,G	NA,T	NA,1	NA,-inf	NA,inf	NA,0.184721	0.000161307	0.000322377
3	chr4:109866214:T:A	109866214	NA,A	NA,T	NA,1	NA,inf	NA,inf	NA,0.18506	0.000161248	0.000322247
3	chr4:109488809:G:A	109488809	NA,A	NA,G	NA,1	NA,-inf	NA,inf	NA,0.186252	0.000161236	0.000322228
3	chr4:109637105:G:T	109637105	NA,T	NA,G	NA,1	NA,-inf	NA,inf	NA,0.184883	0.0001612	0.000322162
3	chr4:110232275:G:A	110232275	NA,A	NA,G	NA,1	NA,inf	NA,inf	NA,0.183781	0.000161195	0.000322144
3	chr4:109917799:T:C	109917799	NA,C	NA,T	NA,1	NA,inf	NA,inf	NA,0.196495	0.000161152	0.000322073
3	chr4:109462381:A:G	109462381	NA,G	NA,A	NA,1	NA,-inf	NA,inf	NA,0.185587	0.000161143	0.000322042
3	chr4:109796682:T:C	109796682	NA,C	NA,T	NA,1	NA,inf	NA,inf	NA,0.200205	0.00016114	0.000322023
3	chr4:110026863:A:G	110026863	NA,G	NA,A	NA,1	NA,-inf	NA,inf	NA,0.190609	0.000161129	0.000322027
3	chr4:109728492:T:C	109728492	NA,C	NA,T	NA,1	NA,-inf	NA,inf	NA,0.174812	0.000161062	0.000321902
3	chr4:109469535:C:T	109469535	NA,T	NA,C	NA,1	NA,-inf	NA,inf	NA,0.184916	0.00016105	0.000321855
3	chr4:109627540:G:A	109627540	NA,A	NA,G	NA,1	NA,-inf	NA,inf	NA,0.178827	0.000161028	0.000321817
3	chr4:110162501:T:C	110162501	NA,C	NA,T	NA,1	NA,inf	NA,inf	NA,0.183764	0.000160919	0.0003216
3	chr4:110263518:A:AT	110263518	NA,AT	NA,A	NA,1	NA,inf	NA,inf	NA,0.187872	0.000160863	0.000321481
3	chr4:109956187:A:T	109956187	NA,T	NA,A	NA,1	NA,inf	NA,inf	NA,0.193043	0.000160855	0.000321476
3	chr4:110132939:G:A	110132939	NA,A	NA,G	NA,1	NA,inf	NA,inf	NA,0.176457	0.000160836	0.000321404
3	chr4:110043961:T:C	110043961	NA,C	NA,T	NA,1	NA,-inf	NA,inf	NA,0.15817	0.00016082	0.00032141
3	chr4:110342761:C:T	110342761	NA,T	NA,C	NA,1	NA,inf	NA,inf	NA,0.182803	0.000160775	0.000321304
3	chr4:109519344:A:G	109519344	NA,G	NA,A	NA,1	NA,-inf	NA,inf	NA,0.180565	0.000160755	0.000321273
3	chr4:110048549:C:T	110048549	NA,T	NA,C	NA,1	NA,inf	NA,inf	NA,0.184724	0.000160654	0.000321074
3	chr4:109684944:G:C	109684944	NA,C	NA,G	NA,1	NA,inf	NA,inf	NA,0.181701	0.000160652	0.000321054
3	chr4:109608530:C:T	109608530	NA,T	NA,C	NA,1	NA,-inf	NA,inf	NA,0.183265	0.000160647	0.000321055
3	chr4:109674334:A:G	109674334	NA,G	NA,A	NA,1	NA,inf	NA,inf	NA,0.174562	0.00016045	0.000320653
3	chr4:110330168:T:C	110330168	NA,C	NA,T	NA,1	NA,inf	NA,inf	NA,0.182937	0.000160412	0.000320587
3	chr4:109853943:A:G	109853943	NA,G	NA,A	NA,1	NA,inf	NA,inf	NA,0.179042	0.000160412	0.000320576
3	chr4:110041671:A:G	110041671	NA,G	NA,A	NA,1	NA,inf	NA,inf	NA,0.180612	0.000160401	0.000320566
3	chr4:110145170:T:C	110145170	NA,C	NA,T	NA,1	NA,inf	NA,inf	NA,0.188107	0.000160386	0.000320538
3	chr4:109856694:G:T	109856694	NA,T	NA,G	NA,1	NA,-inf	NA,inf	NA,0.179352	0.000160376	0.000320512
3	chr4:109601635:T:C	109601635	NA,C	NA,T	NA,1	NA,inf	NA,inf	NA,0.184898	0.000160372	0.000320499
3	chr4:109487205:A:ATTGAGAATG	109487205	NA,ATTGAGAATG	NA,A	NA,1	NA,-inf	NA,inf	NA,0.171428	0.000160329	0.000320407
3	chr4:110018889:T:C	110018889	NA,C	NA,T	NA,1	NA,inf	NA,inf	NA,0.198478	0.000160326	0.00032041
3	chr4:109626012:T:C	109626012	NA,C	NA,T	NA,1	NA,-inf	NA,inf	NA,0.183066	0.00016032	0.000320407
3	chr4:110359472:AT:A	110359472	NA,A	NA,AT	NA,1	NA,-inf	NA,inf	NA,0.17785	0.000160318	0.000320399
3	chr4:109956822:G:T	109956822	NA,T	NA,G	NA,1	NA,inf	NA,inf	NA,0.189925	0.000160263	0.000320296
3	chr4:109867985:C:T	109867985	NA,T	NA,C	NA,1	NA,inf	NA,inf	NA,0.177719	0.000160231	0.000320216
3	chr4:110272996:G:T	110272996	NA,T	NA,G	NA,1	NA,inf	NA,inf	NA,0.178602	0.000160222	0.000320208
3	chr4:110087412:T:C	110087412	NA,C	NA,T	NA,1	NA,-inf	NA,inf	NA,0.176582	0.000160158	0.000320061
3	chr4:110088344:C:T	110088344	NA,T	NA,C	NA,1	NA,inf	NA,inf	NA,0.190698	0.000160145	0.000320093
3	chr4:110221335:G:A	110221335	NA,A	NA,G	NA,1	NA,-inf	NA,inf	NA,0.183344	0.000160065	0.000319911
3	chr4:109895698:T:G	109895698	NA,G	NA,T	NA,1	NA,-inf	NA,inf	NA,0.175489	0.000160018	0.000319799
3	chr4:109843797:G:A	109843797	NA,A	NA,G	NA,1	NA,-inf	NA,inf	NA,0.176168	0.000159992	0.000319738
3	chr4:109625872:C:A	109625872	NA,A	NA,C	NA,1	NA,-inf	NA,inf	NA,0.183958	0.000159987	0.00031974
3	chr4:109895229:A:T	109895229	NA,T	NA,A	NA,1	NA,-inf	NA,inf	NA,0.174659	0.000159905	0.000319575
3	chr4:109659403:A:G	109659403	NA,G	NA,A	NA,1	NA,-inf	NA,inf	NA,0.184341	0.000159894	0.000319558
3	chr4:109779151:A:G	109779151	NA,G	NA,A	NA,1	NA,inf	NA,inf	NA,0.18711	0.000159874	0.00031951
3	chr4:109649155:TC:T	109649155	NA,T	NA,TC	NA,1	NA,-inf	NA,inf	NA,0.16123	0.000159868	0.00031951
3	chr4:110106079:G:T	110106079	NA,T	NA,G	NA,1	NA,-inf	NA,inf	NA,0.169132	0.000159754	0.000319256
3	chr4:110303075:T:C	110303075	NA,C	NA,T	NA,1	NA,inf	NA,inf	NA,0.179558	0.000159736	0.000319244
3	chr4:110165022:T:G	110165022	NA,G	NA,T	NA,1	NA,-inf	NA,inf	NA,0.166033	0.000159723	0.000319203
3	chr4:109816731:C:T	109816731	T,NA	C,NA	1,NA	-inf,NA	inf,NA	1.42131,NA	0.000159697	0.000319148
3	chr4:109582570:A:C	109582570	NA,C	NA,A	NA,1	NA,inf	NA,inf	NA,0.1732	0.000159686	0.000319127
3	chr4:110106141:T:C	110106141	NA,C	NA,T	NA,1	NA,-inf	NA,inf	NA,0.155089	0.000159672	0.000319054
3	chr4:109842302:GA:G	109842302	NA,G	NA,GA	NA,1	NA,-inf	NA,inf	NA,0.176965	0.000159665	0.000319076
3	chr4:110146296:A:G	110146296	NA,G	NA,A	NA,1	NA,inf	NA,inf	NA,0.183613	0.000159624	0.000319019
3	chr4:110015670:A:G	110015670	NA,G	NA,A	NA,1	NA,-inf	NA,inf	NA,0.1738	0.000159598	0.00031895
3	chr4:109987933:C:T	109987933	NA,T	NA,C	NA,1	NA,-inf	NA,inf	NA,0.169959	0.000159593	0.000318938
3	chr4:110289724:G:A	110289724	NA,A	NA,G	NA,1	NA,inf	NA,inf	NA,0.174121	0.000159489	0.00031874
3	chr4:109820134:A:C	109820134	NA,C	NA,A	NA,1	NA,-inf	NA,inf	NA,0.18785	0.000159474	0.000318718
3	chr4:109867213:G:A	109867213	NA,A	NA,G	NA,1	NA,inf	NA,inf	NA,0.17194	0.000159454	0.000318662
3	chr4:110292374:A:G	110292374	NA,G	NA,A	NA,1	NA,inf	NA,inf	NA,0.180474	0.00015939	0.000318551
3	chr4:109861536:G:A	109861536	NA,A	NA,G	NA,1	NA,inf	NA,inf	NA,0.173142	0.000159388	0.000318532
3	chr4:109603328:C:T	109603328	T,T	C,C	1,1	-inf,-inf	inf,inf	0.220405,1.35104	0.000159361	0.000318527
3	chr4:109567882:A:G	109567882	NA,G	NA,A	NA,1	NA,-inf	NA,inf	NA,0.177925	0.000159334	0.000318435
3	chr4:109705583:C:T	109705583	NA,T	NA,C	NA,1	NA,inf	NA,inf	NA,0.186498	0.00015924	0.00031823
3	chr4:110006477:T:A	110006477	NA,A	NA,T	NA,1	NA,-inf	NA,inf	NA,0.170916	0.000159196	0.000318148
3	chr4:110426199:CTTTA:C	110426199	NA,C	NA,CTTTA	NA,1	NA,-inf	NA,inf	NA,0.170106	0.000159157	0.000318075
3	chr4:110105906:A:C	110105906	NA,C	NA,A	NA,1	NA,-inf	NA,inf	NA,0.151006	0.000159116	0.000317944
3	chr4:109866926:A:C	109866926	NA,C	NA,A	NA,1	NA,inf	NA,inf	NA,0.170953	0.0001591	0.000317956
3	chr4:110359497:C:A	110359497	NA,A	NA,C	NA,1	NA,-inf	NA,inf	NA,0.168726	0.000159095	0.000317953
3	chr4:110143385:G:A	110143385	NA,A	NA,G	NA,1	NA,inf	NA,inf	NA,0.169695	0.000159057	0.00031787
3	chr4:109705567:G:T	109705567	NA,T	NA,G	NA,1	NA,inf	NA,inf	NA,0.184455	0.000158977	0.000317705
3	chr4:110106787:TA:T	110106787	T,T	TA,TA	1,1	-inf,inf	inf,inf	0.16828,1.37443	0.00015896	0.000317979
3	chr4:109940867:G:A	109940867	NA,A	NA,G	NA,1	NA,inf	NA,inf	NA,0.178891	0.000158943	0.000317657
3	chr4:109498340:T:C	109498340	NA,C	NA,T	NA,1	NA,-inf	NA,inf	NA,0.166857	0.000158916	0.000317598
3	chr4:110014760:T:A	110014760	NA,A	NA,T	NA,1	NA,-inf	NA,inf	NA,0.168749	0.000158914	0.000317584
3	chr4:109560095:T:C	109560095	NA,C	NA,T	NA,1	NA,inf	NA,inf	NA,0.178858	0.000158869	0.00031749
3	chr4:109733630:T:TG	109733630	NA,TG	NA,T	NA,1	NA,-inf	NA,inf	NA,0.172013	0.000158716	0.000317206
3	chr4:110291786:G:T	110291786	NA,T	NA,G	NA,1	NA,-inf	NA,inf	NA,0.162952	0.000158683	0.000317123
3	chr4:109950535:A:T	109950535	NA,T	NA,A	NA,1	NA,inf	NA,inf	NA,0.176694	0.000158664	0.000317098
3	chr4:109659313:C:T	109659313	NA,T	NA,C	NA,1	NA,inf	NA,inf	NA,0.160769	0.00015859	0.000316936
3	chr4:110270770:G:A	110270770	NA,A	NA,G	NA,1	NA,inf	NA,inf	NA,0.171007	0.000158537	0.000316843
3	chr4:109978237:T:C	109978237	NA,C	NA,T	NA,1	NA,-inf	NA,inf	NA,0.170576	0.000158505	0.000316766
3	chr4:110273561:T:A	110273561	NA,A	NA,T	NA,1	NA,inf	NA,inf	NA,0.172487	0.000158466	0.000316702
3	chr4:110123710:C:T	110123710	NA,T	NA,C	NA,1	NA,-inf	NA,inf	NA,0.164941	0.000158463	0.000316701
3	chr4:109977100:A:G	109977100	NA,G	NA,A	NA,1	NA,-inf	NA,inf	NA,0.169976	0.000158429	0.000316614
3	chr4:109819709:T:A	109819709	NA,A	NA,T	NA,1	NA,-inf	NA,inf	NA,0.179474	0.000158402	0.000316575
3	chr4:109854549:A:G	109854549	NA,G	NA,A	NA,1	NA,inf	NA,inf	NA,0.163479	0.000158349	0.000316455
3	chr4:109524743:C:CT	109524743	NA,CT	NA,C	NA,1	NA,inf	NA,inf	NA,0.170071	0.000158304	0.000316362
3	chr4:109824782:A:G	109824782	NA,G	NA,A	NA,1	NA,-inf	NA,inf	NA,0.178503	0.000158283	0.000316337
3	chr4:109954106:C:T	109954106	NA,T	NA,C	NA,1	NA,inf	NA,inf	NA,0.174678	0.000158265	0.000316303
3	chr4:109868319:C:T	109868319	NA,T	NA,C	NA,1	NA,inf	NA,inf	NA,0.161838	0.000158143	0.000316042
3	chr4:109707531:C:T	109707531	NA,T	NA,C	NA,1	NA,inf	NA,inf	NA,0.176876	0.000158122	0.000315996
3	chr4:109834487:G:A	109834487	NA,A	NA,G	NA,1	NA,inf	NA,inf	NA,0.174896	0.000158119	0.000316009
3	chr4:109853147:G:A	109853147	NA,A	NA,G	NA,1	NA,inf	NA,inf	NA,0.1612	0.000158115	0.000315996
3	chr4:109646900:T:C	109646900	NA,C	NA,T	NA,1	NA,-inf	NA,inf	NA,0.170309	0.000158086	0.000315944
3	chr4:109857613:A:G	109857613	NA,G	NA,A	NA,1	NA,inf	NA,inf	NA,0.16141	0.000158083	0.000315924
3	chr4:110227956:C:T	110227956	T,T	C,C	1,1	-inf,inf	inf,inf	0.0664229,1.41959	0.000158023	0.000315773
3	chr4:109943377:C:T	109943377	NA,T	NA,C	NA,1	NA,inf	NA,inf	NA,0.171428	0.000157997	0.000315765
3	chr4:109943702:G:A	109943702	NA,A	NA,G	NA,1	NA,inf	NA,inf	NA,0.171252	0.000157975	0.000315722
3	chr4:109661793:G:A	109661793	NA,A	NA,G	NA,1	NA,-inf	NA,inf	NA,0.164675	0.000157898	0.000315565
3	chr4:110255578:G:C	110255578	NA,C	NA,G	NA,1	NA,inf	NA,inf	NA,0.167348	0.000157884	0.00031554
3	chr4:109798217:A:G	109798217	NA,G	NA,A	NA,1	NA,inf	NA,inf	NA,0.170499	0.000157752	0.00031527
3	chr4:109503737:A:G	109503737	NA,G	NA,A	NA,1	NA,-inf	NA,inf	NA,0.157741	0.000157752	0.000315272
3	chr4:109932633:C:T	109932633	NA,T	NA,C	NA,1	NA,inf	NA,inf	NA,0.149491	0.000157737	0.000315216
3	chr4:110223536:G:C	110223536	NA,C	NA,G	NA,1	NA,inf	NA,inf	NA,0.149774	0.000157728	0.000315204
3	chr4:109742735:G:A	109742735	NA,A	NA,G	NA,1	NA,-inf	NA,inf	NA,0.165935	0.00015767	0.0003151
3	chr4:109934719:A:G	109934719	NA,G	NA,A	NA,1	NA,-inf	NA,inf	NA,0.157305	0.000157638	0.000315033
3	chr4:110323381:T:A	110323381	NA,A	NA,T	NA,1	NA,-inf	NA,inf	NA,0.167165	0.000157603	0.000314974
3	chr4:109552572:C:T	109552572	NA,T	NA,C	NA,1	NA,inf	NA,inf	NA,0.162287	0.000157545	0.000314855
3	chr4:109818856:C:T	109818856	NA,T	NA,C	NA,1	NA,-inf	NA,inf	NA,0.157535	0.000157488	0.000314741
3	chr4:110012890:T:C	110012890	NA,C	NA,T	NA,1	NA,-inf	NA,inf	NA,0.156918	0.000157438	0.000314635
3	chr4:109678261:C:T	109678261	NA,T	NA,C	NA,1	NA,-inf	NA,inf	NA,0.160889	0.000157434	0.000314639
3	chr4:110113621:A:G	110113621	NA,G	NA,A	NA,1	NA,-inf	NA,inf	NA,0.167665	0.000157424	0.000314631
3	chr4:109853764:TA:T	109853764	NA,T	NA,TA	NA,1	NA,inf	NA,inf	NA,0.156098	0.000157422	0.000314602
3	chr4:109709425:G:A	109709425	NA,A	NA,G	NA,1	NA,inf	NA,inf	NA,0.161145	0.000157422	0.000314604
3	chr4:109697894:G:A	109697894	NA,A	NA,G	NA,1	NA,inf	NA,inf	NA,0.166594	0.000157415	0.000314587
3	chr4:109673849:G:A	109673849	NA,A	NA,G	NA,1	NA,-inf	NA,inf	NA,0.160481	0.000157383	0.000314538
3	chr4:110155012:G:A	110155012	NA,A	NA,G	NA,1	NA,-inf	NA,inf	NA,0.153944	0.000157354	0.000314459
3	chr4:109675024:C:A	109675024	NA,A	NA,C	NA,1	NA,-inf	NA,inf	NA,0.159621	0.000157279	0.000314329
3	chr4:109674674:T:G	109674674	NA,G	NA,T	NA,1	NA,-inf	NA,inf	NA,0.159483	0.000157262	0.000314295
3	chr4:110354021:G:A	110354021	NA,A	NA,G	NA,1	NA,-inf	NA,inf	NA,0.154534	0.00015726	0.000314276
3	chr4:110170111:A:C	110170111	NA,C	NA,A	NA,1	NA,-inf	NA,inf	NA,0.152798	0.000157243	0.000314248
3	chr4:109852875:G:T	109852875	NA,T	NA,G	NA,1	NA,inf	NA,inf	NA,0.153985	0.000157163	0.000314085
3	chr4:110151557:T:A	110151557	NA,A	NA,T	NA,1	NA,inf	NA,inf	NA,0.156781	0.00015716	0.000314093
3	chr4:109556241:C:CTCCATATT	109556241	NA,CTCCATATT	NA,C	NA,1	NA,inf	NA,inf	NA,0.158518	0.000157081	0.000313927
3	chr4:110098775:T:C	110098775	C,C	T,T	1,1	-inf,inf	inf,inf	0.212958,1.33454	0.000157057	0.000314176
3	chr4:109455617:A:G	109455617	NA,G	NA,A	NA,1	NA,-inf	NA,inf	NA,0.146136	0.00015702	0.000313795
3	chr4:109988254:T:C	109988254	NA,C	NA,T	NA,1	NA,-inf	NA,inf	NA,0.167673	0.000156967	0.000313719
3	chr4:109841796:T:G	109841796	NA,G	NA,T	NA,1	NA,-inf	NA,inf	NA,0.152476	0.000156959	0.000313676
3	chr4:109969373:T:A	109969373	NA,A	NA,T	NA,1	NA,inf	NA,inf	NA,0.161854	0.000156835	0.000313442
3	chr4:110124115:C:T	110124115	NA,T	NA,C	NA,1	NA,inf	NA,inf	NA,0.164459	0.000156834	0.000313474
3	chr4:110429307:C:T	110429307	T,T	C,C	1,1	inf,inf	inf,inf	1.13756,0.366125	0.000156789	0.000313341
3	chr4:110146354:G:A	110146354	NA,A	NA,G	NA,1	NA,inf	NA,inf	NA,0.150962	0.000156709	0.000313179
3	chr4:109740361:AGAAG:A	109740361	NA,A	NA,AGAAG	NA,1	NA,inf	NA,inf	NA,0.152649	0.000156697	0.000313181
3	chr4:110234973:G:A	110234973	NA,A	NA,G	NA,1	NA,inf	NA,inf	NA,0.159307	0.000156659	0.000313094
3	chr4:109829246:A:G	109829246	NA,G	NA,A	NA,1	NA,-inf	NA,inf	NA,0.150964	0.000156633	0.000313034
3	chr4:110425388:A:G	110425388	NA,G	NA,A	NA,1	NA,-inf	NA,inf	NA,0.146444	0.000156616	0.000312988
3	chr4:109587532:C:T	109587532	NA,T	NA,C	NA,1	NA,inf	NA,inf	NA,0.15003	0.000156579	0.000312902
3	chr4:110317409:G:A	110317409	NA,A	NA,G	NA,1	NA,-inf	NA,inf	NA,0.143056	0.000156539	0.000312833
3	chr4:109942663:A:G	109942663	NA,G	NA,A	NA,1	NA,inf	NA,inf	NA,0.159128	0.000156519	0.000312811
3	chr4:109893345:T:G	109893345	NA,G	NA,T	NA,1	NA,-inf	NA,inf	NA,0.161303	0.000156496	0.00031279
3	chr4:109987724:G:A	109987724	NA,A	NA,G	NA,1	NA,-inf	NA,inf	NA,0.153809	0.000156376	0.000312513
3	chr4:110276443:C:T	110276443	T,NA	C,NA	1,NA	inf,NA	inf,NA	0.551872,NA	0.000156302	0.000312366
3	chr4:109952623:T:A	109952623	NA,A	NA,T	NA,1	NA,inf	NA,inf	NA,0.158277	0.000156294	0.000312364
3	chr4:109662168:G:A	109662168	NA,A	NA,G	NA,1	NA,-inf	NA,inf	NA,0.151233	0.000156269	0.00031231
3	chr4:109582149:C:T	109582149	T,T	C,C	1,1	-inf,-inf	inf,inf	0.0302225,1.17402	0.000156267	0.000312314
3	chr4:110232719:C:T	110232719	NA,T	NA,C	NA,1	NA,-inf	NA,inf	NA,0.147583	0.000156251	0.000312272
3	chr4:110241697:C:T	110241697	NA,T	NA,C	NA,1	NA,-inf	NA,inf	NA,0.142662	0.000156245	0.000312251
3	chr4:109895597:A:T	109895597	NA,T	NA,A	NA,1	NA,-inf	NA,inf	NA,0.15043	0.000156194	0.000312135
3	chr4:110109586:C:A	110109586	NA,A	NA,C	NA,1	NA,-inf	NA,inf	NA,0.133097	0.000156189	0.000312106
3	chr4:109659375:A:C	109659375	NA,C	NA,A	NA,1	NA,-inf	NA,inf	NA,0.154474	0.000156182	0.000312139
3	chr4:110270340:T:A	110270340	NA,A	NA,T	NA,1	NA,inf	NA,inf	NA,0.149678	0.00015618	0.000312125
3	chr4:109711173:C:T	109711173	NA,T	NA,C	NA,1	NA,inf	NA,inf	NA,0.176803	0.000156127	0.000312123
3	chr4:110021343:A:G	110021343	NA,G	NA,A	NA,1	NA,-inf	NA,inf	NA,0.135416	0.000156108	0.00031197
3	chr4:109671748:G:A	109671748	NA,A	NA,G	NA,1	NA,-inf	NA,inf	NA,0.149551	0.000156072	0.000311917
3	chr4:109906686:A:G	109906686	NA,G	NA,A	NA,1	NA,inf	NA,inf	NA,0.155832	0.00015606	0.000311895
3	chr4:109490521:T:C	109490521	NA,C	NA,T	NA,1	NA,-inf	NA,inf	NA,0.139992	0.000155958	0.000311681
3	chr4:109773983:A:G	109773983	NA,G	NA,A	NA,1	NA,-inf	NA,inf	NA,0.149915	0.000155953	0.000311672
3	chr4:110144699:C:T	110144699	NA,T	NA,C	NA,1	NA,-inf	NA,inf	NA,0.142961	0.000155911	0.000311586
3	chr4:109935900:C:T	109935900	NA,T	NA,C	NA,1	NA,inf	NA,inf	NA,0.145213	0.000155895	0.000311564
3	chr4:110281972:C:T	110281972	NA,T	NA,C	NA,1	NA,-inf	NA,inf	NA,0.140513	0.000155838	0.000311435
3	chr4:109879855:C:T	109879855	NA,T	NA,C	NA,1	NA,-inf	NA,inf	NA,0.147195	0.00015582	0.00031139
3	chr4:109989664:G:A	109989664	NA,A	NA,G	NA,1	NA,-inf	NA,inf	NA,0.148568	0.000155769	0.000311301
3	chr4:109985453:C:T	109985453	NA,T	NA,C	NA,1	NA,-inf	NA,inf	NA,0.148416	0.000155752	0.000311267
3	chr4:109893146:A:G	109893146	NA,G	NA,A	NA,1	NA,inf	NA,inf	NA,0.146027	0.000155748	0.000311269
3	chr4:109773213:C:G	109773213	NA,G	NA,C	NA,1	NA,inf	NA,inf	NA,0.152881	0.000155741	0.000311252
3	chr4:110241374:A:G	110241374	NA,G	NA,A	NA,1	NA,inf	NA,inf	NA,0.149431	0.000155716	0.000311205
3	chr4:110309716:T:G	110309716	NA,G	NA,T	NA,1	NA,-inf	NA,inf	NA,0.140314	0.000155702	0.00031117
3	chr4:109614720:G:A	109614720	NA,A	NA,G	NA,1	NA,-inf	NA,inf	NA,0.139791	0.000155615	0.000311001
3	chr4:110292796:G:A	110292796	NA,A	NA,G	NA,1	NA,inf	NA,inf	NA,0.149169	0.000155582	0.000310939
3	chr4:109877524:C:T	109877524	NA,T	NA,C	NA,1	NA,inf	NA,inf	NA,0.14041	0.000155567	0.000310904
3	chr4:110219231:A:T	110219231	NA,T	NA,A	NA,1	NA,inf	NA,inf	NA,0.143785	0.000155561	0.000310896
3	chr4:109986006:T:A	109986006	NA,A	NA,T	NA,1	NA,-inf	NA,inf	NA,0.146706	0.000155559	0.000310882
3	chr4:109867583:G:A	109867583	NA,A	NA,G	NA,1	NA,-inf	NA,inf	NA,0.145578	0.000155474	0.000310709
3	chr4:109838136:GTCA:G	109838136	NA,G	NA,GTCA	NA,1	NA,-inf	NA,inf	NA,0.143093	0.000155454	0.000310676
3	chr4:110045364:G:C	110045364	NA,C	NA,G	NA,1	NA,-inf	NA,inf	NA,0.136641	0.000155447	0.00031066
3	chr4:110371914:G:A	110371914	NA,A	NA,G	NA,1	NA,-inf	NA,inf	NA,0.137522	0.000155399	0.000310562
3	chr4:109934943:C:T	109934943	NA,T	NA,C	NA,1	NA,inf	NA,inf	NA,0.151987	0.000155381	0.000310532
3	chr4:110370681:C:T	110370681	NA,T	NA,C	NA,1	NA,-inf	NA,inf	NA,0.137322	0.000155377	0.000310517
3	chr4:110272080:C:T	110272080	NA,T	NA,C	NA,1	NA,-inf	NA,inf	NA,0.128309	0.000155341	0.000310445
3	chr4:110032317:C:T	110032317	NA,T	NA,C	NA,1	NA,-inf	NA,inf	NA,0.107344	0.000155312	0.000310399
3	chr4:109865542:T:G	109865542	NA,G	NA,T	NA,1	NA,-inf	NA,inf	NA,0.143883	0.000155281	0.000310323
3	chr4:110295268:G:A	110295268	NA,A	NA,G	NA,1	NA,-inf	NA,inf	NA,0.131545	0.000155273	0.000310306
3	chr4:110273797:C:T	110273797	NA,T	NA,C	NA,1	NA,-inf	NA,inf	NA,0.129003	0.000155268	0.000310292
3	chr4:110237198:T:C	110237198	NA,C	NA,T	NA,1	NA,-inf	NA,inf	NA,0.139335	0.000155219	0.000310209
3	chr4:109782313:G:A	109782313	NA,A	NA,G	NA,1	NA,-inf	NA,inf	NA,0.14317	0.000155188	0.000310143
3	chr4:109982070:G:A	109982070	NA,A	NA,G	NA,1	NA,inf	NA,inf	NA,0.13995	0.000155163	0.000310109
3	chr4:109661651:G:A	109661651	NA,A	NA,G	NA,1	NA,-inf	NA,inf	NA,0.145438	0.000155153	0.000310081
3	chr4:109762323:G:A	109762323	NA,A	NA,G	NA,1	NA,-inf	NA,inf	NA,0.137882	0.000155149	0.000310067
3	chr4:110038093:G:A	110038093	NA,A	NA,G	NA,1	NA,-inf	NA,inf	NA,0.142383	0.000155125	0.000310013
3	chr4:110357451:G:A	110357451	NA,A	NA,G	NA,1	NA,inf	NA,inf	NA,0.138138	0.000155087	0.000309945
3	chr4:109674716:C:T	109674716	NA,T	NA,C	NA,1	NA,-inf	NA,inf	NA,0.140414	0.000155051	0.000309877
3	chr4:109945565:G:A	109945565	NA,A	NA,G	NA,1	NA,inf	NA,inf	NA,0.136703	0.00015505	0.000309874
3	chr4:110347780:A:C	110347780	NA,C	NA,A	NA,1	NA,-inf	NA,inf	NA,0.133134	0.000155029	0.000309823
3	chr4:109611461:C:G	109611461	NA,G	NA,C	NA,1	NA,-inf	NA,inf	NA,0.13353	0.000155002	0.000309771
3	chr4:109717654:C:T	109717654	T,T	C,C	1,1	inf,-inf	inf,inf	0.729208,0.466824	0.000154989	0.000309773
3	chr4:109869478:C:T	109869478	NA,T	NA,C	NA,1	NA,-inf	NA,inf	NA,0.140954	0.000154954	0.00030967
3	chr4:110097533:T:A	110097533	A,A	T,T	1,1	-inf,inf	inf,inf	0.219589,1.32013	0.000154848	0.000309758
3	chr4:109506967:A:G	109506967	NA,G	NA,A	NA,1	NA,-inf	NA,inf	NA,0.132496	0.000154788	0.000309348
3	chr4:110098480:A:G	110098480	G,G	A,A	1,1	-inf,inf	inf,inf	0.19593,1.34167	0.000154768	0.000309596
3	chr4:109889075:G:T	109889075	NA,T	NA,G	NA,1	NA,inf	NA,inf	NA,0.143227	0.000154757	0.00030927
3	chr4:109672518:G:C	109672518	NA,C	NA,G	NA,1	NA,-inf	NA,inf	NA,0.137516	0.000154732	0.000309239
3	chr4:109657562:G:GCC	109657562	NA,GCC	NA,G	NA,1	NA,-inf	NA,inf	NA,0.141502	0.000154732	0.000309239
3	chr4:110220866:C:T	110220866	NA,T	NA,C	NA,1	NA,-inf	NA,inf	NA,0.156543	0.000154678	0.000309158
3	chr4:109526051:C:T	109526051	NA,T	NA,C	NA,1	NA,inf	NA,inf	NA,0.132453	0.000154673	0.000309113
3	chr4:109899131:C:T	109899131	NA,T	NA,C	NA,1	NA,-inf	NA,inf	NA,0.12899	0.000154645	0.000309067
3	chr4:109869469:T:C	109869469	NA,C	NA,T	NA,1	NA,-inf	NA,inf	NA,0.137303	0.000154566	0.000308895
3	chr4:110167006:T:C	110167006	NA,C	NA,T	NA,1	NA,-inf	NA,inf	NA,0.12388	0.000154552	0.000308869
3	chr4:109658237:T:C	109658237	NA,C	NA,T	NA,1	NA,-inf	NA,inf	NA,0.139325	0.000154498	0.000308772
3	chr4:109939523:C:T	109939523	NA,T	NA,C	NA,1	NA,inf	NA,inf	NA,0.132525	0.000154481	0.000308737
3	chr4:110107494:A:G	110107494	NA,G	NA,A	NA,1	NA,-inf	NA,inf	NA,0.127436	0.000154442	0.000308649
3	chr4:109543603:C:T	109543603	NA,T	NA,C	NA,1	NA,-inf	NA,inf	NA,0.133685	0.000154395	0.000308566
3	chr4:109827389:T:A	109827389	NA,A	NA,T	NA,1	NA,-inf	NA,inf	NA,0.144129	0.000154343	0.000308463
3	chr4:110352538:C:T	110352538	NA,T	NA,C	NA,1	NA,-inf	NA,inf	NA,0.128963	0.00015434	0.000308442
3	chr4:110067521:C:T	110067521	NA,T	NA,C	NA,1	NA,-inf	NA,inf	NA,0.12744	0.000154335	0.000308429
3	chr4:110236214:C:T	110236214	NA,T	NA,C	NA,1	NA,inf	NA,inf	NA,0.131275	0.000154328	0.000308429
3	chr4:109992331:G:A	109992331	NA,A	NA,G	NA,1	NA,inf	NA,inf	NA,0.124277	0.000154255	0.000308278
3	chr4:109519026:C:T	109519026	NA,T	NA,C	NA,1	NA,-inf	NA,inf	NA,0.130099	0.000154243	0.00030826
3	chr4:109652174:A:G	109652174	NA,G	NA,A	NA,1	NA,-inf	NA,inf	NA,0.13278	0.000154231	0.000308237
3	chr4:110161390:T:C	110161390	NA,C	NA,T	NA,1	NA,inf	NA,inf	NA,0.130675	0.000154231	0.000308236
3	chr4:110242679:G:A	110242679	NA,A	NA,G	NA,1	NA,inf	NA,inf	NA,0.134212	0.000154223	0.000308219
3	chr4:110103482:T:C	110103482	NA,C	NA,T	NA,1	NA,-inf	NA,inf	NA,0.125348	0.000154214	0.000308193
3	chr4:109855926:A:G	109855926	NA,G	NA,A	NA,1	NA,inf	NA,inf	NA,0.129105	0.000154173	0.000308111
3	chr4:109767988:T:C	109767988	NA,C	NA,T	NA,1	NA,inf	NA,inf	NA,0.125784	0.000154116	0.000308002
3	chr4:109678072:G:A	109678072	NA,A	NA,G	NA,1	NA,-inf	NA,inf	NA,0.131691	0.000154115	0.000308005
3	chr4:109674977:T:C	109674977	NA,C	NA,T	NA,1	NA,-inf	NA,inf	NA,0.121399	0.000153981	0.000307737
3	chr4:109940071:G:A	109940071	NA,A	NA,G	NA,1	NA,-inf	NA,inf	NA,0.1362	0.000153971	0.000307735
3	chr4:109548739:A:G	109548739	G,NA	A,NA	1,NA	inf,NA	inf,NA	0.518879,NA	0.00015395	0.000307673
3	chr4:109648826:G:C	109648826	NA,C	NA,G	NA,1	NA,-inf	NA,inf	NA,0.129878	0.000153931	0.000307637
3	chr4:110153482:CCA:C	110153482	NA,C	NA,CCA	NA,1	NA,inf	NA,inf	NA,0.127936	0.000153921	0.000307619
3	chr4:109894147:T:C	109894147	NA,C	NA,T	NA,1	NA,inf	NA,inf	NA,0.135268	0.000153921	0.000307601
3	chr4:109827495:A:G	109827495	NA,G	NA,A	NA,1	NA,-inf	NA,inf	NA,0.114826	0.000153907	0.000307561
3	chr4:109730495:C:G	109730495	NA,G	NA,C	NA,1	NA,-inf	NA,inf	NA,0.114297	0.000153844	0.000307463
3	chr4:109746445:G:A	109746445	NA,A	NA,G	NA,1	NA,inf	NA,inf	NA,0.124517	0.000153843	0.000307454
```
