## Supplementary material for "Characterization of shared and ancestry-specific signals driving complex traits using multi-ancestry fine-mapping": susiex_nc3.cs80.snp

```
BP	SNP	PIP(CS1)	LogBF(CS1,Pop1)	LogBF(CS1,Pop2)	PIP(CS2)	LogBF(CS2,Pop1)	LogBF(CS2,Pop2)	PIP(CS3)	LogBF(CS3,Pop1)	LogBF(CS3,Pop2)
109453118	chr4:109453118:A:C	3.07086e-11	-2.52431e-10	-0.82357	0.000243228	-2.52431e-10	-0.817086	0.000243565	-2.52431e-10	-0.817043
109453636	chr4:109453636:A:G	3.61168e-11	-2.52431e-10	-0.661354	0.000291083	-2.52431e-10	-0.637478	0.000291446	-2.52431e-10	-0.637575
109453781	chr4:109453781:G:A	1.14616e-11	-1.80911	-3.28476e-10	7.77171e-05	-1.95801	-3.28476e-10	7.78209e-05	-1.95802	-3.28476e-10
109453818	chr4:109453818:A:G	1.92248e-11	-1.29191	-3.28476e-10	9.5247e-05	-1.75461	-3.28476e-10	9.53701e-05	-1.75466	-3.28476e-10
109453831	chr4:109453831:G:A	2.98519e-11	-2.52431e-10	-0.851865	0.000236644	-2.52431e-10	-0.844528	0.000236964	-2.52431e-10	-0.844519
109454628	chr4:109454628:C:T	3.12791e-11	-2.52431e-10	-0.805162	0.000245756	-2.52431e-10	-0.806745	0.000246099	-2.52431e-10	-0.806695
109455240	chr4:109455240:A:G	6.6934e-12	-1.8833	-0.46369	5.49652e-05	-1.89884	-0.405546	5.49845e-05	-1.89886	-0.406518
109455251	chr4:109455251:G:T	3.62645e-11	-0.657274	-3.28476e-10	0.000135527	-1.40192	-3.28476e-10	0.000135714	-1.40188	-3.28476e-10
109455617	chr4:109455617:A:G	2.00166e-11	-2.52431e-10	-1.25155	0.000156799	-2.52431e-10	-1.25612	0.00015702	-2.52431e-10	-1.25606
109455770	chr4:109455770:C:T	3.68341e-12	-1.64076	-1.30352	2.17786e-05	-1.92879	-1.30137	2.1806e-05	-1.9288	-1.30144
109456095	chr4:109456095:T:C	3.56903e-11	-0.673234	-3.28476e-10	0.000133706	-1.41545	-3.28476e-10	0.000133891	-1.41541	-3.28476e-10
109456169	chr4:109456169:C:T	2.8278e-12	-1.9068	-1.30181	2.81907e-05	-1.67017	-1.30193	2.82311e-05	-1.67013	-1.30188
109456693	chr4:109456693:C:T	4.8323e-11	-2.52431e-10	-0.370204	0.000376396	-2.52431e-10	-0.380444	0.000376865	-2.52431e-10	-0.380542
109456700	chr4:109456700:T:A	1.40078e-11	-1.60849	-3.28476e-10	8.16441e-05	-1.90872	-3.28476e-10	8.17542e-05	-1.90871	-3.28476e-10
109456975	chr4:109456975:G:A	3.91959e-11	-2.52431e-10	-0.57954	0.000315337	-2.52431e-10	-0.557443	0.000315792	-2.52431e-10	-0.557344
109457101	chr4:109457101:A:G	2.08187e-11	-2.52431e-10	-1.21226	0.000163779	-2.52431e-10	-1.21257	0.000164	-2.52431e-10	-1.21256
109457126	chr4:109457126:A:T	3.58613e-12	-1.66974	-1.3013	2.1624e-05	-1.93825	-1.29904	2.16512e-05	-1.93826	-1.29911
109457196	chr4:109457196:G:A	5.10055e-12	-1.4616	-1.15717	3.09365e-05	-1.72114	-1.15801	3.09802e-05	-1.72117	-1.15791
109457532	chr4:109457532:A:G	9.97092e-12	-1.17286	-0.775575	0.000230973	-0.123427	-0.745358	0.000231232	-0.123266	-0.74574
109458387	chr4:109458387:A:G	2.60182e-11	-2.52431e-10	-0.989314	0.000206092	-2.52431e-10	-0.982762	0.000206369	-2.52431e-10	-0.982761
109458514	chr4:109458514:G:T	3.25723e-12	-1.80372	-1.26352	3.21259e-05	-1.58455	-1.25687	3.21683e-05	-1.58449	-1.25696
109458789	chr4:109458789:T:A	1.11639e-11	-0.688396	-1.14703	0.000385071	0.776886	-1.13454	0.000385572	0.777029	-1.13473
109459232	chr4:109459232:G:A	2.16562e-11	-2.52431e-10	-1.17282	0.000170189	-2.52431e-10	-1.17418	0.000170418	-2.52431e-10	-1.17417
109459328	chr4:109459328:C:T	2.7259e-11	-2.52431e-10	-0.942727	0.000227553	-2.52431e-10	-0.883704	0.000227481	-2.52431e-10	-0.88536
109459960	chr4:109459960:C:T	1.86359e-11	-2.52431e-10	-1.32302	0.000146622	-2.52431e-10	-1.32322	0.000146819	-2.52431e-10	-1.32323
109460191	chr4:109460191:A:G	1.17612e-11	-1.7833	-3.28476e-10	8.18662e-05	-1.906	-3.28476e-10	8.19754e-05	-1.90601	-3.28476e-10
109460241	chr4:109460241:G:T	2.40702e-11	-2.52431e-10	-1.06714	0.00019041	-2.52431e-10	-1.06191	0.000190664	-2.52431e-10	-1.06191
109460646	chr4:109460646:G:A	3.68312e-12	-1.65514	-1.28921	2.20003e-05	-1.93361	-1.28641	2.20276e-05	-1.93363	-1.2865
109460796	chr4:109460796:G:A	6.60698e-12	-1.87847	-0.48152	5.36851e-05	-1.90335	-0.424599	5.37056e-05	-1.90337	-0.425543
109461564	chr4:109461564:T:G	2.52427e-11	-2.52431e-10	-1.01957	0.000201392	-2.52431e-10	-1.00583	0.000201676	-2.52431e-10	-1.00576
109461578	chr4:109461578:G:A	3.45874e-11	-2.52431e-10	-0.704624	0.000278539	-2.52431e-10	-0.681528	0.000278887	-2.52431e-10	-0.681621
109461768	chr4:109461768:A:G	2.32043e-11	-2.52431e-10	-1.10377	0.000183484	-2.52431e-10	-1.09896	0.000183729	-2.52431e-10	-1.09897
109462381	chr4:109462381:A:G	2.0401e-11	-2.52431e-10	-1.23253	0.000160925	-2.52431e-10	-1.23015	0.000161143	-2.52431e-10	-1.23013
109463782	chr4:109463782:T:C	1.20203e-11	-1.5768	-0.184717	6.87806e-05	-1.95664	-0.123519	6.88226e-05	-1.95665	-0.124244
109464020	chr4:109464020:T:C	4.04066e-12	-1.59026	-1.26145	2.59939e-05	-1.78813	-1.26509	2.60295e-05	-1.78816	-1.26503
109464238	chr4:109464238:C:G	3.45383e-11	-2.52431e-10	-0.706043	0.000278136	-2.52431e-10	-0.682976	0.000278483	-2.52431e-10	-0.683069
109464389	chr4:109464389:C:T	3.89616e-12	-1.83181	-1.05631	3.66463e-05	-1.66869	-1.04109	3.66919e-05	-1.66863	-1.04124
109464445	chr4:109464445:A:G	7.03958e-12	-1.82324	-0.47332	5.23846e-05	-1.93696	-0.415516	5.24037e-05	-1.93697	-0.416483
109464636	chr4:109464636:A:T	2.06751e-11	-2.52431e-10	-1.21918	0.000161976	-2.52431e-10	-1.22364	0.000162202	-2.52431e-10	-1.22359
109464829	chr4:109464829:G:A	3.24468e-11	-2.52431e-10	-0.768511	0.000267145	-2.52431e-10	-0.723294	0.000267539	-2.52431e-10	-0.723163
109465042	chr4:109465042:G:T	3.58695e-12	-1.68207	-1.28874	2.1835e-05	-1.94165	-1.28592	2.18622e-05	-1.94166	-1.28601
109465259	chr4:109465259:G:A	1.31192e-11	-1.67403	-3.28476e-10	9.19021e-05	-1.79036	-3.28476e-10	9.20276e-05	-1.79034	-3.28476e-10
109465448	chr4:109465448:C:CT	2.87844e-12	-1.88181	-1.30905	2.9505e-05	-1.61739	-1.30914	2.95472e-05	-1.61734	-1.3091
109465918	chr4:109465918:T:G	3.53152e-11	-2.52431e-10	-0.683798	0.000281439	-2.52431e-10	-0.67117	0.00028182	-2.52431e-10	-0.67116
109466173	chr4:109466173:C:T	4.01825e-12	-1.83283	-1.02444	3.77757e-05	-1.67112	-1.0083	3.78224e-05	-1.67106	-1.00846
109466501	chr4:109466501:T:C	2.14579e-11	-1.46433	0.282316	0.000116829	-1.91466	0.364281	0.000116874	-1.91466	0.363328
109466617	chr4:109466617:G:A	2.67415e-11	-2.52431e-10	-0.961897	0.000211537	-2.52431e-10	-0.956685	0.000211823	-2.52431e-10	-0.956678
109466783	chr4:109466783:A:G	9.2514e-12	-1.13429	-0.889048	0.000206348	-0.119564	-0.861955	0.000206588	-0.119404	-0.862299
109466831	chr4:109466831:G:C	2.30703e-11	-2.52431e-10	-1.10957	0.000182228	-2.52431e-10	-1.10583	0.000182477	-2.52431e-10	-1.1058
109467098	chr4:109467098:G:A	2.47127e-11	-2.52431e-10	-1.04079	0.000197111	-2.52431e-10	-1.02732	0.000197388	-2.52431e-10	-1.02725
109467101	chr4:109467101:C:T	2.5304e-11	-2.52431e-10	-1.01715	0.000200243	-2.52431e-10	-1.01156	0.00020051	-2.52431e-10	-1.01156
109467154	chr4:109467154:G:A	8.61757e-12	-1.94822	-0.146089	6.92363e-05	-1.95017	-0.12339	6.93134e-05	-1.95017	-0.123619
109468127	chr4:109468127:AC:A	4.12263e-12	-1.91242	-0.919197	3.44688e-05	-1.87274	-0.898294	3.45093e-05	-1.87276	-0.898443
109468424	chr4:109468424:C:A	4.63695e-12	-1.5259	-1.18816	2.87104e-05	-1.76492	-1.18891	2.87508e-05	-1.76495	-1.18881
109468902	chr4:109468902:A:G	1.88432e-11	-2.52431e-10	-1.31196	0.000148444	-2.52431e-10	-1.31088	0.000148641	-2.52431e-10	-1.3109
109469173	chr4:109469173:G:A	3.95487e-11	-2.52431e-10	-0.57058	0.000319253	-2.52431e-10	-0.5451	0.000319649	-2.52431e-10	-0.545203
109469486	chr4:109469486:C:T	1.79973e-11	-1.35789	-3.28476e-10	0.000171062	-1.16906	-3.28476e-10	0.000171289	-1.16908	-3.28476e-10
109469531	chr4:109469531:G:A	2.54225e-11	-2.52431e-10	-1.01248	0.000202863	-2.52431e-10	-0.998553	0.00020315	-2.52431e-10	-0.998486
109469535	chr4:109469535:C:T	2.03893e-11	-2.52431e-10	-1.2331	0.000160831	-2.52431e-10	-1.23073	0.00016105	-2.52431e-10	-1.23072
109469677	chr4:109469677:A:G	3.50389e-11	-2.52431e-10	-0.691653	0.000279213	-2.52431e-10	-0.679109	0.000279591	-2.52431e-10	-0.679099
109469972	chr4:109469972:G:T	4.39902e-11	-2.52431e-10	-0.464145	0.000349963	-2.52431e-10	-0.453258	0.00035043	-2.52431e-10	-0.453267
109470479	chr4:109470479:A:G	1.9315e-11	-2.52431e-10	-1.28723	0.000152107	-2.52431e-10	-1.2865	0.000152316	-2.52431e-10	-1.28647
109471088	chr4:109471088:CACAT:C	6.47069e-12	-1.86728	-0.513554	5.15003e-05	-1.91221	-0.45729	5.15199e-05	-1.91222	-0.458234
109471121	chr4:109471121:A:G	1.86572e-11	-2.52431e-10	-1.32188	0.000146768	-2.52431e-10	-1.32223	0.000146965	-2.52431e-10	-1.32223
109471700	chr4:109471700:T:C	2.52489e-11	-2.52431e-10	-1.01933	0.000199818	-2.52431e-10	-1.01368	0.000200085	-2.52431e-10	-1.01369
109472246	chr4:109472246:A:G	1.24133e-11	-1.72934	-3.28476e-10	8.38572e-05	-1.88197	-3.28476e-10	8.39684e-05	-1.88199	-3.28476e-10
109472307	chr4:109472307:C:T	3.44813e-12	-1.71476	-1.29552	2.14314e-05	-1.95324	-1.29299	2.14584e-05	-1.95325	-1.29307
109472494	chr4:109472494:A:G	4.27284e-12	-1.89889	-0.896945	3.47276e-05	-1.88841	-0.875145	3.47678e-05	-1.88842	-0.875311
109472889	chr4:109472889:T:TTATTATATAATTATATTATA	1.93961e-11	-2.52431e-10	-1.28304	0.000152662	-2.52431e-10	-1.28286	0.000152867	-2.52431e-10	-1.28286
109473006	chr4:109473006:G:A	3.75339e-11	-2.52431e-10	-0.622868	0.00029489	-2.52431e-10	-0.624483	0.000295302	-2.52431e-10	-0.624428
109473313	chr4:109473313:A:G	5.28211e-11	-2.52431e-10	-0.281202	0.000418356	-2.52431e-10	-0.274753	0.000418883	-2.52431e-10	-0.274837
109473488	chr4:109473488:AG:A	5.39201e-12	-1.38513	-1.17806	3.14761e-05	-1.69116	-1.1707	3.15144e-05	-1.69119	-1.17079
109473786	chr4:109473786:T:C	3.9882e-12	-1.60363	-1.26115	2.57779e-05	-1.79677	-1.26479	2.58132e-05	-1.7968	-1.26474
109473990	chr4:109473990:T:C	7.15854e-11	0.318329	-0.295549	0.000694135	0.490796	-0.259215	0.000694886	0.49089	-0.259571
109474250	chr4:109474250:G:A	3.08011e-12	-1.85783	-1.26531	2.93948e-05	-1.67148	-1.25879	2.94333e-05	-1.67143	-1.25887
109474710	chr4:109474710:C:T	3.12065e-11	-2.52431e-10	-0.807485	0.000245187	-2.52431e-10	-0.809066	0.000245528	-2.52431e-10	-0.809016
109474889	chr4:109474889:C:T	2.52842e-11	-2.52431e-10	-1.01793	0.000201736	-2.52431e-10	-1.00412	0.000202021	-2.52431e-10	-1.00406
109475663	chr4:109475663:T:A	1.17361e-11	-1.60072	-0.184718	6.86415e-05	-1.95944	-0.122748	6.8682e-05	-1.95945	-0.123495
109475902	chr4:109475902:T:G	2.06187e-11	-2.52431e-10	-1.22192	0.000161544	-2.52431e-10	-1.22631	0.000161769	-2.52431e-10	-1.22626
109476003	chr4:109476003:T:TC	2.47332e-11	-2.52431e-10	-1.03997	0.000194693	-2.52431e-10	-1.03966	0.000194953	-2.52431e-10	-1.03967
109476060	chr4:109476060:C:T	5.37424e-12	-1.3491	-1.21739	3.09501e-05	-1.66762	-1.21109	3.09881e-05	-1.66765	-1.21117
109476560	chr4:109476560:G:GA	4.4038e-12	-1.48135	-1.2843	2.70647e-05	-1.72827	-1.28459	2.71016e-05	-1.7283	-1.28454
109476564	chr4:109476564:GA:G	4.33627e-12	-1.48098	-1.30012	2.66469e-05	-1.72807	-1.30034	2.66829e-05	-1.72811	-1.3003
109476568	chr4:109476568:T:A	4.34285e-12	-1.47947	-1.30011	2.66762e-05	-1.72698	-1.30033	2.67122e-05	-1.72701	-1.3003
109476814	chr4:109476814:A:G	1.2677e-11	-1.57999	-0.128334	7.29146e-05	-1.95701	-0.0647845	7.2956e-05	-1.95702	-0.0655525
109477257	chr4:109477257:C:A	4.40147e-12	-1.56308	-1.20309	2.79899e-05	-1.7709	-1.20834	2.80288e-05	-1.77093	-1.20827
109477514	chr4:109477514:TGA:T	1.43063e-11	-1.58741	-3.28476e-10	8.23257e-05	-1.9004	-3.28476e-10	8.24367e-05	-1.9004	-3.28476e-10
109477683	chr4:109477683:T:A	2.30805e-11	-2.52431e-10	-1.10912	0.000182307	-2.52431e-10	-1.10539	0.000182556	-2.52431e-10	-1.10537
109478075	chr4:109478075:A:G	4.66416e-12	-1.42834	-1.27987	2.82026e-05	-1.69149	-1.28018	2.8241e-05	-1.69153	-1.28013
109478147	chr4:109478147:G:A	2.5646e-11	-2.52431e-10	-1.00372	0.00020468	-2.52431e-10	-0.989639	0.000204969	-2.52431e-10	-0.989571
109479210	chr4:109479210:A:G	5.22055e-12	-1.48263	-1.11287	3.18618e-05	-1.73579	-1.11389	3.19074e-05	-1.73582	-1.11377
109479232	chr4:109479232:G:A	3.03676e-11	-2.52431e-10	-0.834735	0.000238928	-2.52431e-10	-0.834921	0.000239257	-2.52431e-10	-0.834891
109479506	chr4:109479506:G:A	2.48776e-11	-2.52431e-10	-1.03415	0.00019685	-2.52431e-10	-1.02864	0.000197113	-2.52431e-10	-1.02865
109479620	chr4:109479620:A:T	4.09261e-12	-1.58268	-1.25625	2.62637e-05	-1.78286	-1.26004	2.62997e-05	-1.78288	-1.25999
109481000	chr4:109481000:C:T	2.15951e-11	-2.52431e-10	-1.17564	0.000170339	-2.52431e-10	-1.17329	0.00017057	-2.52431e-10	-1.17328
109481367	chr4:109481367:A:G	3.58736e-11	-2.52431e-10	-0.668109	0.000285933	-2.52431e-10	-0.655329	0.00028632	-2.52431e-10	-0.655319
109482621	chr4:109482621:T:C	2.87019e-11	-2.52431e-10	-0.891149	0.00024026	-2.52431e-10	-0.829365	0.000240165	-2.52431e-10	-0.831101
109483143	chr4:109483143:G:A	2.89434e-11	-2.52431e-10	-0.882769	0.000229147	-2.52431e-10	-0.876722	0.000229464	-2.52431e-10	-0.876681
109483229	chr4:109483229:G:A	3.23091e-12	-1.80865	-1.2667	3.17596e-05	-1.59263	-1.26026	3.18015e-05	-1.59256	-1.26035
109483536	chr4:109483536:G:A	4.20763e-12	-1.80461	-1.0066	4.02228e-05	-1.62685	-0.989799	4.02723e-05	-1.62679	-0.989975
109483785	chr4:109483785:G:GA	1.89787e-11	-2.52431e-10	-1.30479	0.000149552	-2.52431e-10	-1.30344	0.000149749	-2.52431e-10	-1.30346
109483886	chr4:109483886:AT:A	2.30092e-11	-2.52431e-10	-1.11222	0.00018174	-2.52431e-10	-1.10851	0.000181988	-2.52431e-10	-1.10849
109484956	chr4:109484956:T:C	6.54496e-12	-1.87176	-0.497655	5.25666e-05	-1.9083	-0.440705	5.25862e-05	-1.90832	-0.441658
109485471	chr4:109485471:G:A	3.26582e-11	-2.52431e-10	-0.762017	0.000256576	-2.52431e-10	-0.763662	0.000256934	-2.52431e-10	-0.76361
109485482	chr4:109485482:C:T	4.15087e-11	-2.52431e-10	-0.522209	0.000335339	-2.52431e-10	-0.495944	0.000335754	-2.52431e-10	-0.496049
109486332	chr4:109486332:AT:A	3.41322e-11	-2.52431e-10	-0.71787	0.000271919	-2.52431e-10	-0.705581	0.000272287	-2.52431e-10	-0.705572
109486360	chr4:109486360:T:A	2.60034e-11	-2.52431e-10	-0.989886	0.000205822	-2.52431e-10	-0.984071	0.000206098	-2.52431e-10	-0.984075
109486571	chr4:109486571:C:T	4.35533e-11	-2.52431e-10	-0.474126	0.000339439	-2.52431e-10	-0.483792	0.000339864	-2.52431e-10	-0.483883
109486937	chr4:109486937:G:T	3.30356e-12	-1.78621	-1.2669	3.28475e-05	-1.55873	-1.26048	3.2891e-05	-1.55867	-1.26056
109487205	chr4:109487205:A:ATTGAGAATG	2.04523e-11	-2.52431e-10	-1.23002	0.000160103	-2.52431e-10	-1.23527	0.000160329	-2.52431e-10	-1.2352
109487236	chr4:109487236:A:G	2.58535e-11	-2.52431e-10	-0.995666	0.000210708	-2.52431e-10	-0.96061	0.000211013	-2.52431e-10	-0.960509
109487852	chr4:109487852:CAAAAT:C	1.09138e-11	-1.85808	-3.28476e-10	0.000111132	-1.60036	-3.28476e-10	0.000111277	-1.60041	-3.28476e-10
109487954	chr4:109487954:T:C	2.70432e-11	-2.52431e-10	-0.950676	0.000214132	-2.52431e-10	-0.944491	0.000214419	-2.52431e-10	-0.944496
109488465	chr4:109488465:A:C	2.77089e-11	-2.52431e-10	-0.926358	0.000219449	-2.52431e-10	-0.919966	0.000219743	-2.52431e-10	-0.919971
109488777	chr4:109488777:A:T	3.18887e-12	-1.82302	-1.26543	3.11081e-05	-1.61469	-1.25893	3.11491e-05	-1.61463	-1.25901
109488806	chr4:109488806:T:A	1.88247e-11	-2.52431e-10	-1.31294	0.000148251	-2.52431e-10	-1.31218	0.000148446	-2.52431e-10	-1.31221
109488809	chr4:109488809:G:A	2.04126e-11	-2.52431e-10	-1.23196	0.000161017	-2.52431e-10	-1.22957	0.000161236	-2.52431e-10	-1.22956
109488822	chr4:109488822:G:A	3.5722e-12	-1.67941	-1.29552	2.17e-05	-1.94081	-1.29296	2.17272e-05	-1.94083	-1.29304
109489020	chr4:109489020:T:C	3.46806e-11	-2.52431e-10	-0.701931	0.000279303	-2.52431e-10	-0.678788	0.000279652	-2.52431e-10	-0.678882
109489299	chr4:109489299:G:A	2.19968e-11	-2.52431e-10	-1.15721	0.000173216	-2.52431e-10	-1.15654	0.000173442	-2.52431e-10	-1.15658
109489584	chr4:109489584:G:A	3.56885e-12	-1.66554	-1.31033	2.14405e-05	-1.93715	-1.30865	2.14678e-05	-1.93717	-1.30871
109489762	chr4:109489762:G:A	2.50124e-11	-2.52431e-10	-1.02874	0.000196904	-2.52431e-10	-1.02837	0.000197167	-2.52431e-10	-1.02838
109490071	chr4:109490071:G:C	2.31126e-11	-2.52431e-10	-1.10773	0.000182564	-2.52431e-10	-1.10399	0.000182813	-2.52431e-10	-1.10396
109490297	chr4:109490297:CCT:C	2.83121e-12	-1.90097	-1.30644	2.84082e-05	-1.65788	-1.30653	2.84488e-05	-1.65784	-1.30649
109490521	chr4:109490521:T:C	1.98153e-11	-2.52431e-10	-1.26166	0.000155747	-2.52431e-10	-1.26285	0.000155958	-2.52431e-10	-1.26284
109490628	chr4:109490628:C:A	2.09011e-11	-2.52431e-10	-1.20831	0.000164432	-2.52431e-10	-1.20859	0.000164654	-2.52431e-10	-1.20858
109490701	chr4:109490701:C:T	2.29907e-11	-2.52431e-10	-1.11302	0.000181592	-2.52431e-10	-1.10932	0.00018184	-2.52431e-10	-1.1093
109490707	chr4:109490707:G:A	3.61264e-12	-1.67267	-1.291	2.18409e-05	-1.93905	-1.28826	2.1868e-05	-1.93906	-1.28834
109491028	chr4:109491028:TTTTG:T	3.47139e-11	-2.52431e-10	-0.70097	0.000279577	-2.52431e-10	-0.677807	0.000279927	-2.52431e-10	-0.677901
109491046	chr4:109491046:CTAGTTTTAA:C	5.31618e-11	-0.274772	-3.28476e-10	0.00013493	-1.40633	-3.28476e-10	0.00013512	-1.40627	-3.28476e-10
109491084	chr4:109491084:A:G	3.61905e-12	-1.66992	-1.29198	2.18397e-05	-1.93807	-1.28928	2.18669e-05	-1.93809	-1.28936
109491463	chr4:109491463:G:A	2.26529e-11	-1.12783	-3.28476e-10	0.000249183	-0.792898	-3.28476e-10	0.0002495	-0.792969	-3.28476e-10
109491927	chr4:109491927:T:C	1.87773e-11	-2.52431e-10	-1.31547	0.000147899	-2.52431e-10	-1.31456	0.000148095	-2.52431e-10	-1.31457
109492220	chr4:109492220:C:T	4.38416e-12	-1.89769	-0.87242	3.56226e-05	-1.8882	-0.849902	3.56635e-05	-1.88822	-0.850076
109492420	chr4:109492420:A:G	3.434e-12	-1.80823	-1.20615	3.38704e-05	-1.59132	-1.19722	3.3914e-05	-1.59126	-1.19734
109492472	chr4:109492472:T:C	2.6526e-11	-2.52431e-10	-0.969987	0.000210004	-2.52431e-10	-0.963959	0.000210285	-2.52431e-10	-0.963964
109492599	chr4:109492599:A:G	2.79003e-11	-2.52431e-10	-0.919474	0.000233084	-2.52431e-10	-0.859688	0.000233005	-2.52431e-10	-0.861367
109493105	chr4:109493105:C:G	1.90391e-11	-2.52431e-10	-1.30162	0.000150149	-2.52431e-10	-1.29946	0.000150345	-2.52431e-10	-1.2995
109493111	chr4:109493111:G:A	1.43832e-11	-1.53564	-0.0464147	7.98469e-05	-1.95024	0.019268	7.98903e-05	-1.95025	0.0184792
109493211	chr4:109493211:C:G	2.72841e-11	-2.52431e-10	-0.941809	0.000227779	-2.52431e-10	-0.882712	0.000227707	-2.52431e-10	-0.884369
109493728	chr4:109493728:C:A	2.4835e-11	-2.52431e-10	-1.03586	0.000198048	-2.52431e-10	-1.02258	0.000198327	-2.52431e-10	-1.02251
109493837	chr4:109493837:C:T	3.1769e-12	-1.82664	-1.26556	3.09192e-05	-1.62064	-1.25907	3.09599e-05	-1.62058	-1.25915
109493886	chr4:109493886:C:T	2.5588e-11	-2.52431e-10	-1.00599	0.000204191	-2.52431e-10	-0.992031	0.000204449	-2.52431e-10	-0.992108
109494400	chr4:109494400:A:G	4.26863e-11	-2.52431e-10	-0.494233	0.000345009	-2.52431e-10	-0.467515	0.000345436	-2.52431e-10	-0.467622
109494685	chr4:109494685:A:T	2.30089e-11	-2.52431e-10	-1.11223	0.000181736	-2.52431e-10	-1.10853	0.000181984	-2.52431e-10	-1.10851
109495794	chr4:109495794:T:C	3.08924e-11	-2.52431e-10	-0.817603	0.000243878	-2.52431e-10	-0.814415	0.000244215	-2.52431e-10	-0.814378
109496273	chr4:109496273:C:T	5.10222e-11	-2.52431e-10	-0.315851	0.000410001	-2.52431e-10	-0.294925	0.000410567	-2.52431e-10	-0.29489
109496394	chr4:109496394:T:C	3.71532e-12	-1.6182	-1.31745	2.16745e-05	-1.91675	-1.3182	2.17037e-05	-1.91677	-1.31817
109497056	chr4:109497056:G:A	2.85486e-12	-1.88396	-1.31513	2.91955e-05	-1.62182	-1.31525	2.92369e-05	-1.62178	-1.31522
109497180	chr4:109497180:G:A	4.15087e-11	-2.52431e-10	-0.522209	0.000335339	-2.52431e-10	-0.495944	0.000335754	-2.52431e-10	-0.496049
109498340	chr4:109498340:T:C	2.01581e-11	-2.52431e-10	-1.2445	0.000158707	-2.52431e-10	-1.24403	0.000158916	-2.52431e-10	-1.24405
109498426	chr4:109498426:C:T	3.64432e-11	-2.52431e-10	-0.652357	0.000289059	-2.52431e-10	-0.644455	0.000289459	-2.52431e-10	-0.644413
109498510	chr4:109498510:G:A	5.05069e-12	-1.44655	-1.18203	3.1637e-05	-1.67354	-1.18322	3.16815e-05	-1.67358	-1.18311
109498675	chr4:109498675:G:A	3.54052e-12	-1.70271	-1.28113	2.18847e-05	-1.94728	-1.27802	2.19118e-05	-1.94729	-1.27811
109498804	chr4:109498804:C:T	1.15371e-10	0.842274	-0.342234	0.00112491	1.02199	-0.307619	0.00112616	1.0221	-0.307954
109498901	chr4:109498901:A:G	3.73949e-12	-1.64921	-1.27995	2.22037e-05	-1.93414	-1.27669	2.2231e-05	-1.93415	-1.27679
109498917	chr4:109498917:G:C	3.01838e-11	-2.52431e-10	-0.840807	0.000239045	-2.52431e-10	-0.834435	0.000239376	-2.52431e-10	-0.834393
109499281	chr4:109499281:CTTA:C	2.25225e-11	-2.52431e-10	-1.1336	0.000179493	-2.52431e-10	-1.12095	0.0001797	-2.52431e-10	-1.12114
109499313	chr4:109499313:A:G	3.45128e-11	-2.52431e-10	-0.706781	0.000277927	-2.52431e-10	-0.683728	0.000278274	-2.52431e-10	-0.683822
109499468	chr4:109499468:T:C	3.20742e-11	-2.52431e-10	-0.780061	0.000252639	-2.52431e-10	-0.779125	0.000252985	-2.52431e-10	-0.779099
109499609	chr4:109499609:G:T	3.66105e-12	-1.665	-1.28536	2.202e-05	-1.93674	-1.28239	2.20472e-05	-1.93676	-1.28248
109500331	chr4:109500331:G:A	1.89258e-11	-2.52431e-10	-1.30759	0.000149166	-2.52431e-10	-1.30603	0.000149362	-2.52431e-10	-1.30606
109500527	chr4:109500527:A:G	2.78355e-11	-2.52431e-10	-0.921801	0.000220318	-2.52431e-10	-0.916014	0.000220623	-2.52431e-10	-0.915973
109500641	chr4:109500641:G:A	6.41898e-11	-2.52431e-10	-0.0862682	0.000515532	-2.52431e-10	-0.0658868	0.000516158	-2.52431e-10	-0.0660158
109500689	chr4:109500689:T:A	6.1101e-12	-1.82578	-0.612393	4.53542e-05	-1.93648	-0.560099	4.53745e-05	-1.93649	-0.560983
109500842	chr4:109500842:A:C	4.39732e-11	-2.52431e-10	-0.464531	0.000343908	-2.52431e-10	-0.470712	0.000344449	-2.52431e-10	-0.470481
109501084	chr4:109501084:T:C	1.28074e-11	-1.41954	-0.278552	6.45457e-05	-1.92341	-0.220303	6.45858e-05	-1.92343	-0.221007
109501120	chr4:109501120:T:C	3.16782e-12	-1.82896	-1.26611	3.07539e-05	-1.62546	-1.25961	3.07944e-05	-1.6254	-1.2597
109503189	chr4:109503189:A:C	3.277e-11	-2.52431e-10	-0.758598	0.000263613	-2.52431e-10	-0.736604	0.000263941	-2.52431e-10	-0.736703
109503292	chr4:109503292:C:T	4.81232e-12	-1.46163	-1.21531	2.91656e-05	-1.72209	-1.216	2.92063e-05	-1.72212	-1.21592
109503369	chr4:109503369:G:C	5.0227e-12	-1.36333	-1.27082	2.92697e-05	-1.66766	-1.26687	2.93061e-05	-1.66769	-1.26694
109503623	chr4:109503623:G:T	2.84106e-12	-1.89869	-1.30524	2.85356e-05	-1.65458	-1.30536	2.85765e-05	-1.65453	-1.30531
109503737	chr4:109503737:A:G	2.0011e-11	-2.52431e-10	-1.25183	0.000157545	-2.52431e-10	-1.25138	0.000157752	-2.52431e-10	-1.2514
109504001	chr4:109504001:T:C	3.0301e-11	-2.52431e-10	-0.836932	0.000239979	-2.52431e-10	-0.830533	0.000240312	-2.52431e-10	-0.830491
109505013	chr4:109505013:T:C	2.17189e-11	-2.52431e-10	-1.16993	0.000170769	-2.52431e-10	-1.17077	0.000171004	-2.52431e-10	-1.17074
109505039	chr4:109505039:T:G	3.4573e-11	-2.52431e-10	-0.70504	0.000278421	-2.52431e-10	-0.681951	0.000278769	-2.52431e-10	-0.682045
109505468	chr4:109505468:C:T	2.62238e-11	-2.52431e-10	-0.981445	0.000209377	-2.52431e-10	-0.96695	0.000209673	-2.52431e-10	-0.966878
109505477	chr4:109505477:A:G	3.89508e-12	-1.83018	-1.05822	3.66431e-05	-1.66684	-1.04302	3.66889e-05	-1.66679	-1.04317
109505532	chr4:109505532:C:T	1.19087e-10	0.606935	-0.0751946	0.00117953	0.796856	-0.0350705	0.00118077	0.796959	-0.0354651
109506584	chr4:109506584:G:C	1.16837e-11	-1.78992	-3.28476e-10	7.88668e-05	-1.94333	-3.28476e-10	7.89715e-05	-1.94334	-3.28476e-10
109506603	chr4:109506603:G:T	5.10728e-12	-1.36497	-1.25248	2.97893e-05	-1.6691	-1.24784	2.98261e-05	-1.66913	-1.24791
109506843	chr4:109506843:C:A	8.96759e-12	-1.56749	-0.487002	5.05725e-05	-1.95475	-0.432932	5.06052e-05	-1.95475	-0.43362
109506861	chr4:109506861:G:A	3.64169e-12	-1.67201	-1.28365	2.20182e-05	-1.93858	-1.28063	2.20455e-05	-1.9386	-1.28072
109506967	chr4:109506967:A:G	1.96366e-11	-2.52431e-10	-1.27072	0.000154584	-2.52431e-10	-1.27035	0.000154788	-2.52431e-10	-1.27037
109507056	chr4:109507056:A:G	4.58461e-11	-2.52431e-10	-0.422821	0.000358606	-2.52431e-10	-0.428861	0.000359171	-2.52431e-10	-0.428628
109507355	chr4:109507355:A:G	5.32691e-12	-1.44641	-1.12893	3.21395e-05	-1.71111	-1.12989	3.21852e-05	-1.71114	-1.12978
109508157	chr4:109508157:A:C	2.72158e-11	-2.52431e-10	-0.944316	0.00021551	-2.52431e-10	-0.93808	0.000215797	-2.52431e-10	-0.938088
109508277	chr4:109508277:C:T	9.06138e-12	-1.52372	-0.520369	4.9239e-05	-1.94702	-0.467385	4.92714e-05	-1.94703	-0.468059
109508346	chr4:109508346:C:T	2.56439e-11	-2.52431e-10	-1.00381	0.000202971	-2.52431e-10	-0.998022	0.000203242	-2.52431e-10	-0.998031
109508504	chr4:109508504:T:C	2.87101e-11	-2.52431e-10	-0.890864	0.000240263	-2.52431e-10	-0.829353	0.000240174	-2.52431e-10	-0.831066
109508891	chr4:109508891:C:T	3.19557e-11	-2.52431e-10	-0.783762	0.000256989	-2.52431e-10	-0.762052	0.000257312	-2.52431e-10	-0.76214
109509176	chr4:109509176:C:T	4.99804e-12	-1.45602	-1.18305	3.02677e-05	-1.7172	-1.1838	3.03102e-05	-1.71723	-1.18371
109509440	chr4:109509440:G:A	4.57276e-11	-2.52431e-10	-0.425411	0.000356264	-2.52431e-10	-0.435413	0.000356709	-2.52431e-10	-0.435506
109510200	chr4:109510200:A:G	1.86297e-11	-2.52431e-10	-1.32335	0.000146627	-2.52431e-10	-1.32319	0.000146824	-2.52431e-10	-1.32319
109510444	chr4:109510444:A:G	3.182e-12	-1.84975	-1.24085	3.05433e-05	-1.65864	-1.2333	3.0583e-05	-1.65859	-1.2334
109510545	chr4:109510545:T:G	5.61647e-12	-1.38263	-1.13978	3.32927e-05	-1.66506	-1.14069	3.33399e-05	-1.6651	-1.14058
109510760	chr4:109510760:G:A	8.54481e-12	-1.58474	-0.518052	4.88538e-05	-1.95724	-0.465012	4.88861e-05	-1.95725	-0.465688
109510922	chr4:109510922:G:T	2.72546e-11	-0.942888	-3.28476e-10	0.000464748	-0.16959	-3.28476e-10	0.000465372	-0.16959	-3.28476e-10
109511570	chr4:109511570:C:T	2.64447e-11	-2.52431e-10	-0.973055	0.000209378	-2.52431e-10	-0.966945	0.000209657	-2.52431e-10	-0.966953
109511694	chr4:109511694:A:G	3.6365e-12	-1.6694	-1.28769	2.19431e-05	-1.93783	-1.2848	2.19703e-05	-1.93785	-1.28489
109512817	chr4:109512817:A:C	2.73253e-11	-2.52431e-10	-0.940298	0.000216396	-2.52431e-10	-0.933974	0.000216685	-2.52431e-10	-0.933982
109513092	chr4:109513092:A:T	4.42162e-12	-1.50822	-1.25339	2.77497e-05	-1.7306	-1.25726	2.77877e-05	-1.73064	-1.2572
109513103	chr4:109513103:T:A	2.48975e-11	-2.52431e-10	-1.03335	0.000198575	-2.52431e-10	-1.01992	0.000198855	-2.52431e-10	-1.01985
109513289	chr4:109513289:T:A	1.91264e-11	-2.52431e-10	-1.29704	0.000150788	-2.52431e-10	-1.29521	0.000150994	-2.52431e-10	-1.29519
109513290	chr4:109513290:T:A	3.76383e-12	-1.6652	-1.25748	2.48184e-05	-1.83823	-1.26127	2.48525e-05	-1.83825	-1.26121
109513388	chr4:109513388:A:G	1.21218e-11	-1.75311	-3.28476e-10	8.19778e-05	-1.90464	-3.28476e-10	8.20866e-05	-1.90465	-3.28476e-10
109513430	chr4:109513430:C:G	3.18149e-12	-1.86287	-1.22789	3.02942e-05	-1.68034	-1.21979	3.03333e-05	-1.68028	-1.2199
109513531	chr4:109513531:C:T	3.17666e-12	-1.85301	-1.23928	3.04917e-05	-1.66195	-1.23168	3.05313e-05	-1.6619	-1.23178
109514437	chr4:109514437:G:A	3.4124e-12	-1.70556	-1.31514	3.6528e-05	-1.39782	-1.31519	3.65803e-05	-1.39776	-1.31516
109514497	chr4:109514497:A:G	4.96374e-12	-1.90544	-0.740512	4.2142e-05	-1.87872	-0.691322	4.2162e-05	-1.87874	-0.692169
109515152	chr4:109515152:G:C	2.01993e-11	-2.52431e-10	-1.24246	0.000161424	-2.52431e-10	-1.22705	0.00016165	-2.52431e-10	-1.227
109515201	chr4:109515201:C:T	5.06681e-12	-1.84575	-0.779654	3.85739e-05	-1.92563	-0.732876	3.85939e-05	-1.92565	-0.733687
109515291	chr4:109515291:C:T	5.67095e-12	-1.2482	-1.26456	3.20307e-05	-1.58419	-1.2602	3.20703e-05	-1.58423	-1.26027
109515337	chr4:109515337:G:A	2.63444e-11	-2.52431e-10	-0.976856	0.000208578	-2.52431e-10	-0.970774	0.000208856	-2.52431e-10	-0.970782
109516374	chr4:109516374:C:T	5.21329e-12	-1.41612	-1.18078	3.11993e-05	-1.68911	-1.18159	3.12431e-05	-1.68914	-1.18149
109516714	chr4:109516714:C:T	1.42439e-11	-1.59178	-3.28476e-10	0.000103909	-1.66757	-3.28476e-10	0.000104047	-1.66758	-3.28476e-10
109516777	chr4:109516777:C:T	7.90845e-12	-1.07303	-1.10715	0.000193073	0.0451793	-1.0932	0.000193324	0.0453433	-1.0934
109517611	chr4:109517611:A:G	3.45263e-11	-2.52431e-10	-0.70639	0.000278037	-2.52431e-10	-0.683332	0.000278384	-2.52431e-10	-0.683426
109517896	chr4:109517896:T:A	4.24408e-12	-1.5424	-1.26019	2.69189e-05	-1.75439	-1.26387	2.69557e-05	-1.75442	-1.26382
109517918	chr4:109517918:G:C	3.44054e-11	-0.709899	-3.28476e-10	0.000627492	0.130645	-3.28476e-10	0.000628334	0.130645	-3.28476e-10
109517975	chr4:109517975:ATTTATTTT:A	5.3726e-11	-2.52431e-10	-0.264214	0.000462275	-2.52431e-10	-0.174925	0.000461787	-2.52431e-10	-0.177324
109518181	chr4:109518181:T:C	5.41143e-12	-1.40026	-1.15933	3.22397e-05	-1.67769	-1.1602	3.22852e-05	-1.67772	-1.16009
109518522	chr4:109518522:A:G	2.30328e-11	-2.52431e-10	-1.11119	0.000181928	-2.52431e-10	-1.10748	0.000182176	-2.52431e-10	-1.10745
109518724	chr4:109518724:T:C	4.64015e-11	-2.52431e-10	-0.410781	0.000361481	-2.52431e-10	-0.420874	0.000361933	-2.52431e-10	-0.420968
109519026	chr4:109519026:C:T	1.95349e-11	-2.52431e-10	-1.27591	0.000154041	-2.52431e-10	-1.27387	0.000154243	-2.52431e-10	-1.2739
109519344	chr4:109519344:A:G	2.03897e-11	-2.52431e-10	-1.23308	0.000160544	-2.52431e-10	-1.23252	0.000160755	-2.52431e-10	-1.23255
109520262	chr4:109520262:C:T	5.2297e-12	-1.91263	-0.681128	4.52186e-05	-1.87025	-0.629322	4.52381e-05	-1.87028	-0.630211
109520396	chr4:109520396:A:T	6.08805e-11	-2.52431e-10	-0.139199	0.000493022	-2.52431e-10	-0.110531	0.000493543	-2.52431e-10	-0.110818
109520496	chr4:109520496:G:A	2.63966e-11	-2.52431e-10	-0.974878	0.000208982	-2.52431e-10	-0.968837	0.000209261	-2.52431e-10	-0.968844
109520750	chr4:109520750:T:C	2.63546e-11	-2.52431e-10	-0.976471	0.000208646	-2.52431e-10	-0.970445	0.000208925	-2.52431e-10	-0.970452
109520976	chr4:109520976:G:A	2.8729e-11	-2.52431e-10	-0.890204	0.000225749	-2.52431e-10	-0.891664	0.000226061	-2.52431e-10	-0.891621
109520992	chr4:109520992:C:CA	5.30044e-12	-1.45787	-1.12245	3.21274e-05	-1.71796	-1.12342	3.21732e-05	-1.71799	-1.12331
109522034	chr4:109522034:T:A	1.29416e-11	-1.55638	-0.131282	7.28236e-05	-1.95506	-0.0679806	7.28628e-05	-1.95507	-0.0687783
109522047	chr4:109522047:T:A	1.95115e-11	-1.27711	-3.28476e-10	0.000217472	-0.929014	-3.28476e-10	0.000217738	-0.929137	-3.28476e-10
109522100	chr4:109522100:G:A	2.64762e-12	-1.95819	-1.31626	2.32747e-05	-1.84738	-1.31633	2.33074e-05	-1.84735	-1.31631
109522195	chr4:109522195:C:T	3.05924e-12	-1.86247	-1.26748	2.92496e-05	-1.67442	-1.2608	2.92882e-05	-1.67436	-1.26088
109522350	chr4:109522350:G:A	3.68565e-12	-1.65974	-1.28393	2.20941e-05	-1.93488	-1.2809	2.21214e-05	-1.9349	-1.28099
109522392	chr4:109522392:G:A	3.16697e-12	-1.83363	-1.2617	3.06857e-05	-1.6323	-1.25499	3.07261e-05	-1.63224	-1.25508
109522440	chr4:109522440:A:G	4.2177e-12	-1.52488	-1.28394	2.64944e-05	-1.75167	-1.28248	2.65279e-05	-1.7517	-1.28253
109522694	chr4:109522694:C:T	1.89082e-11	-2.52431e-10	-1.30852	0.000149024	-2.52431e-10	-1.30697	0.000149221	-2.52431e-10	-1.307
109522969	chr4:109522969:A:G	4.94311e-12	-1.93555	-0.714571	4.53821e-05	-1.83178	-0.664187	4.54025e-05	-1.83181	-0.665053
109523110	chr4:109523110:A:G	1.30963e-11	-1.67578	-3.28476e-10	0.000143204	-1.34681	-3.28476e-10	0.000143385	-1.3469	-3.28476e-10
109523114	chr4:109523114:G:T	2.79338e-11	-2.52431e-10	-0.918275	0.000221238	-2.52431e-10	-0.911848	0.000221534	-2.52431e-10	-0.911852
109523373	chr4:109523373:G:A	1.81234e-11	-1.35091	-3.28476e-10	9.36311e-05	-1.77172	-3.28476e-10	9.37566e-05	-1.77173	-3.28476e-10
109523684	chr4:109523684:AAC:A	1.93983e-11	-2.52431e-10	-1.28293	0.000152453	-2.52431e-10	-1.28423	0.000152663	-2.52431e-10	-1.2842
109524527	chr4:109524527:G:A	2.76028e-11	-2.52431e-10	-0.930193	0.000218613	-2.52431e-10	-0.923783	0.000218905	-2.52431e-10	-0.923788
109524679	chr4:109524679:G:A	3.60111e-12	-1.67549	-1.29138	2.18209e-05	-1.93957	-1.28864	2.18481e-05	-1.93959	-1.28873
109524743	chr4:109524743:C:CT	1.99706e-11	-2.52431e-10	-1.25385	0.000158084	-2.52431e-10	-1.24796	0.000158304	-2.52431e-10	-1.24791
109524789	chr4:109524789:A:G	4.90631e-12	-1.90615	-0.751442	4.16989e-05	-1.8779	-0.702711	4.1719e-05	-1.87792	-0.70355
109524980	chr4:109524980:C:T	3.03958e-12	-1.87194	-1.26446	2.87196e-05	-1.69565	-1.25786	2.87572e-05	-1.69559	-1.25795
109525043	chr4:109525043:A:G	9.29218e-12	-1.54721	-0.471729	5.15496e-05	-1.95147	-0.417074	5.15827e-05	-1.95148	-0.417765
109525164	chr4:109525164:A:G	4.95788e-12	-1.89249	-0.754638	4.09236e-05	-1.89333	-0.706043	4.09435e-05	-1.89335	-0.706879
109525190	chr4:109525190:A:G	1.93136e-11	-2.52431e-10	-1.2873	0.000151986	-2.52431e-10	-1.2873	0.000152191	-2.52431e-10	-1.28729
109525253	chr4:109525253:T:C	3.43074e-12	-1.92234	-1.093	2.91987e-05	-1.86076	-1.0762	2.9233e-05	-1.86078	-1.07635
109525298	chr4:109525298:A:G	1.18727e-11	-0.617103	-1.15677	0.000427452	0.891297	-1.14454	0.00042801	0.891442	-1.14472
109525549	chr4:109525549:A:G	3.4696e-11	-2.52431e-10	-0.701486	0.00027943	-2.52431e-10	-0.678335	0.000279779	-2.52431e-10	-0.678429
109525590	chr4:109525590:T:C	3.0222e-11	-2.52431e-10	-0.839543	0.00023935	-2.52431e-10	-0.833159	0.000239682	-2.52431e-10	-0.833117
109526007	chr4:109526007:T:C	1.03732e-11	-1.90889	-3.28476e-10	8.18271e-05	-1.90648	-3.28476e-10	8.19386e-05	-1.90646	-3.28476e-10
109526051	chr4:109526051:C:T	1.96636e-11	-2.52431e-10	-1.26934	0.000154463	-2.52431e-10	-1.27113	0.000154673	-2.52431e-10	-1.27111
109526795	chr4:109526795:A:T	3.28545e-11	-2.52431e-10	-0.756023	0.000271797	-2.52431e-10	-0.706028	0.000271784	-2.52431e-10	-0.707421
109526941	chr4:109526941:T:C	2.75172e-11	-2.52431e-10	-0.933299	0.000217927	-2.52431e-10	-0.926926	0.000218218	-2.52431e-10	-0.926931
109527501	chr4:109527501:C:G	2.68943e-11	-2.52431e-10	-0.956198	0.000214846	-2.52431e-10	-0.941162	0.000215151	-2.52431e-10	-0.941088
109527546	chr4:109527546:A:G	8.27608e-12	-1.61653	-0.518216	4.86648e-05	-1.96085	-0.465283	4.86972e-05	-1.96085	-0.465955
109527728	chr4:109527728:C:CATCACTCCA	2.33919e-11	-2.52431e-10	-1.09572	0.000184777	-2.52431e-10	-1.09194	0.000185029	-2.52431e-10	-1.09191
109527974	chr4:109527974:T:C	4.14771e-11	-2.52431e-10	-0.522971	0.000327309	-2.52431e-10	-0.520181	0.000327776	-2.52431e-10	-0.520098
109528745	chr4:109528745:AACTTAG:A	5.19836e-12	-1.47598	-1.12379	3.16576e-05	-1.73135	-1.12476	3.17028e-05	-1.73138	-1.12465
109528840	chr4:109528840:C:T	3.78426e-12	-1.61806	-1.2992	2.20429e-05	-1.9213	-1.29679	2.20705e-05	-1.92132	-1.29687
109528965	chr4:109528965:C:T	1.42177e-11	-1.59362	-3.28476e-10	8.25059e-05	-1.89822	-3.28476e-10	8.26169e-05	-1.89821	-3.28476e-10
109528966	chr4:109528966:G:A	1.9036e-11	-2.52431e-10	-1.30178	0.000150123	-2.52431e-10	-1.29963	0.000150319	-2.52431e-10	-1.29967
109528980	chr4:109528980:A:G	3.71083e-12	-1.64887	-1.28799	2.20756e-05	-1.9315	-1.28511	2.21029e-05	-1.93152	-1.2852
109529498	chr4:109529498:G:A	2.65016e-11	-2.52431e-10	-0.970908	0.000220798	-2.52431e-10	-0.913838	0.000220741	-2.52431e-10	-0.915439
109529680	chr4:109529680:A:G	2.06214e-11	-2.52431e-10	-1.22178	0.000162683	-2.52431e-10	-1.21928	0.000162904	-2.52431e-10	-1.21927
109530025	chr4:109530025:T:C	2.75263e-11	-2.52431e-10	-0.932969	0.000217742	-2.52431e-10	-0.927774	0.00021804	-2.52431e-10	-0.927748
109530228	chr4:109530228:C:G	5.93663e-11	-2.52431e-10	-0.164385	0.000463746	-2.52431e-10	-0.171748	0.000464485	-2.52431e-10	-0.171498
109530234	chr4:109530234:T:C	4.71319e-12	-1.91267	-0.785073	4.05889e-05	-1.86976	-0.737832	4.06095e-05	-1.86978	-0.738644
109530522	chr4:109530522:C:T	9.1565e-12	-1.51561	-0.518041	4.93051e-05	-1.94589	-0.467163	4.93399e-05	-1.9459	-0.467789
109530683	chr4:109530683:G:A	8.89383e-12	-1.52372	-0.539035	4.82932e-05	-1.94713	-0.486669	4.83254e-05	-1.94714	-0.487334
109530856	chr4:109530856:G:A	1.07141e-11	-1.87655	-3.28476e-10	0.000102197	-1.68418	-3.28476e-10	0.00010234	-1.68413	-3.28476e-10
109530864	chr4:109530864:C:A	5.30424e-12	-1.88018	-0.699425	4.28646e-05	-1.90444	-0.648602	4.2884e-05	-1.90445	-0.649476
109531219	chr4:109531219:C:T	4.97035e-12	-1.9062	-0.738423	4.22535e-05	-1.87824	-0.689161	4.22736e-05	-1.87826	-0.690008
109531309	chr4:109531309:G:A	6.43791e-11	-0.0833228	-3.28476e-10	0.000151613	-1.28976	-3.28476e-10	0.000151827	-1.28969	-3.28476e-10
109531342	chr4:109531342:A:G	3.00524e-11	-2.52431e-10	-0.845168	0.000238	-2.52431e-10	-0.838814	0.00023833	-2.52431e-10	-0.838772
109531363	chr4:109531363:AC:A	4.14093e-11	-2.52431e-10	-0.524606	0.000334523	-2.52431e-10	-0.49838	0.000334937	-2.52431e-10	-0.498485
109531380	chr4:109531380:T:C	3.18643e-12	-1.82789	-1.26132	3.0979e-05	-1.62321	-1.25457	3.10197e-05	-1.62315	-1.25465
109531554	chr4:109531554:A:G	1.92898e-11	-2.52431e-10	-1.28853	0.000151837	-2.52431e-10	-1.28828	0.000152041	-2.52431e-10	-1.28828
109531849	chr4:109531849:T:C	1.86299e-11	-2.52431e-10	-1.32334	0.000146629	-2.52431e-10	-1.32318	0.000146826	-2.52431e-10	-1.32318
109531865	chr4:109531865:A:T	3.72413e-12	-1.62746	-1.30582	2.18437e-05	-1.9201	-1.30708	2.18737e-05	-1.92012	-1.30703
109531953	chr4:109531953:A:G	4.48572e-11	-2.52431e-10	-0.444629	0.00036284	-2.52431e-10	-0.417123	0.000363288	-2.52431e-10	-0.417233
109531964	chr4:109531964:A:G	3.80869e-11	-2.52431e-10	-0.608243	0.000300517	-2.52431e-10	-0.605582	0.000300942	-2.52431e-10	-0.605509
109532883	chr4:109532883:T:C	3.68363e-12	-1.64339	-1.30083	2.18212e-05	-1.92972	-1.29849	2.18486e-05	-1.92974	-1.29856
109533150	chr4:109533150:G:A	4.97153e-12	-1.91794	-0.726446	4.34631e-05	-1.86246	-0.676709	4.34832e-05	-1.86249	-0.677564
109533188	chr4:109533188:G:A	3.7519e-12	-1.64084	-1.28501	2.22017e-05	-1.92889	-1.28202	2.22291e-05	-1.92891	-1.28211
109533416	chr4:109533416:A:G	4.03984e-12	-1.84155	-1.01036	3.7829e-05	-1.6842	-0.993811	3.78755e-05	-1.68414	-0.993979
109533569	chr4:109533569:T:C	4.58389e-11	-2.52431e-10	-0.422979	0.000357126	-2.52431e-10	-0.432995	0.000357573	-2.52431e-10	-0.433088
109534702	chr4:109534702:G:C	2.68655e-11	-2.52431e-10	-0.95727	0.000212742	-2.52431e-10	-0.951004	0.000213026	-2.52431e-10	-0.951013
109534744	chr4:109534744:A:C	3.73104e-11	-2.52431e-10	-0.62884	0.00029443	-2.52431e-10	-0.626044	0.000294809	-2.52431e-10	-0.626099
109534983	chr4:109534983:G:T	4.49694e-11	-2.52431e-10	-0.442129	0.000350181	-2.52431e-10	-0.452635	0.000350721	-2.52431e-10	-0.452438
109535120	chr4:109535120:G:A	1.86322e-11	-2.52431e-10	-1.32322	0.000146604	-2.52431e-10	-1.32335	0.000146801	-2.52431e-10	-1.32335
109535139	chr4:109535139:T:C	2.62888e-11	-2.52431e-10	-0.978969	0.000208199	-2.52431e-10	-0.972592	0.000208477	-2.52431e-10	-0.972601
109536251	chr4:109536251:A:T	2.71755e-11	-2.52431e-10	-0.945797	0.000226843	-2.52431e-10	-0.886829	0.000226772	-2.52431e-10	-0.888481
109536406	chr4:109536406:G:GA	5.86276e-12	-1.30393	-1.17556	3.33667e-05	-1.6354	-1.16812	3.34071e-05	-1.63544	-1.16822
109538342	chr4:109538342:A:G	2.6639e-11	-2.52431e-10	-0.965736	0.000210913	-2.52431e-10	-0.959637	0.000211196	-2.52431e-10	-0.959642
109538428	chr4:109538428:T:A	3.47529e-12	-1.96076	-1.04167	3.418e-05	-1.75539	-1.02406	3.42192e-05	-1.75542	-1.02422
109538993	chr4:109538993:C:G	2.65267e-11	-2.52431e-10	-0.969959	0.000210034	-2.52431e-10	-0.963814	0.000210315	-2.52431e-10	-0.963823
109539171	chr4:109539171:A:C	1.66183e-11	-1.43761	-3.28476e-10	8.80123e-05	-1.83361	-3.28476e-10	8.81271e-05	-1.83365	-3.28476e-10
109539271	chr4:109539271:A:AT	2.47247e-11	-2.52431e-10	-1.04031	0.000197138	-2.52431e-10	-1.02718	0.000197416	-2.52431e-10	-1.02711
109539274	chr4:109539274:T:A	3.55464e-11	-2.52431e-10	-0.677272	0.000282082	-2.52431e-10	-0.668888	0.000282474	-2.52431e-10	-0.668841
109539342	chr4:109539342:A:G	3.72124e-11	-0.631469	-3.28476e-10	0.000137119	-1.39023	-3.28476e-10	0.000137309	-1.39019	-3.28476e-10
109539463	chr4:109539463:T:C	2.55684e-11	-2.52431e-10	-1.00675	0.000204022	-2.52431e-10	-0.992855	0.000204311	-2.52431e-10	-0.992786
109539491	chr4:109539491:G:A	3.4635e-12	-1.96348	-1.04236	3.53058e-05	-1.72234	-1.0247	3.53463e-05	-1.72237	-1.02486
109539728	chr4:109539728:C:A	4.15836e-12	-1.56311	-1.25988	2.65299e-05	-1.76924	-1.26357	2.65662e-05	-1.76927	-1.26352
109540319	chr4:109540319:CAGTT:C	2.67882e-11	-2.52431e-10	-0.960152	0.000223376	-2.52431e-10	-0.902231	0.000223313	-2.52431e-10	-0.903854
109540528	chr4:109540528:A:T	2.64683e-11	-2.52431e-10	-0.972164	0.000209567	-2.52431e-10	-0.96604	0.000209847	-2.52431e-10	-0.966049
109541008	chr4:109541008:A:G	3.4754e-12	-1.96117	-1.04123	3.43198e-05	-1.75166	-1.0237	3.43593e-05	-1.75169	-1.02386
109541095	chr4:109541095:C:T	4.96459e-12	-1.38774	-1.25805	2.91605e-05	-1.68468	-1.25359	2.91966e-05	-1.68471	-1.25366
109541376	chr4:109541376:A:T	3.54334e-11	-0.680457	-3.28476e-10	0.000946296	0.54147	-3.28476e-10	0.000947199	0.541082	-3.28476e-10
109541747	chr4:109541747:T:A	9.42816e-12	-1.59837	-0.406044	5.46334e-05	-1.9581	-0.352337	5.46677e-05	-1.95811	-0.353044
109542165	chr4:109542165:G:A	2.71068e-12	-1.96347	-1.28744	2.37589e-05	-1.85756	-1.28557	2.37901e-05	-1.85753	-1.28563
109542386	chr4:109542386:G:C	3.66445e-12	-1.63051	-1.31893	2.15528e-05	-1.921	-1.31958	2.15818e-05	-1.92102	-1.31956
109542726	chr4:109542726:T:G	2.75819e-11	-2.52431e-10	-0.930953	0.000218445	-2.52431e-10	-0.924551	0.000218737	-2.52431e-10	-0.924556
109542780	chr4:109542780:A:G	1.58545e-11	-1.48466	-3.28476e-10	8.40121e-05	-1.88012	-3.28476e-10	8.41222e-05	-1.88016	-3.28476e-10
109543163	chr4:109543163:G:A	2.532e-11	-2.52431e-10	-1.01652	0.000201997	-2.52431e-10	-1.00283	0.000202282	-2.52431e-10	-1.00276
109543296	chr4:109543296:G:A	3.38879e-11	0.447014	-1.17207	0.000811667	1.55711	-1.16911	0.000812955	1.55725	-1.16901
109543603	chr4:109543603:C:T	1.95414e-11	-2.52431e-10	-1.27558	0.000154195	-2.52431e-10	-1.27287	0.000154395	-2.52431e-10	-1.27292
109543823	chr4:109543823:A:G	2.29882e-11	-2.52431e-10	-1.11313	0.000181572	-2.52431e-10	-1.10943	0.00018182	-2.52431e-10	-1.10941
109543887	chr4:109543887:A:G	3.6989e-12	-1.61678	-1.3233	2.15788e-05	-1.91627	-1.32311	2.16071e-05	-1.91629	-1.32312
109544305	chr4:109544305:ACACT:A	4.29776e-11	-2.52431e-10	-0.487434	0.000334664	-2.52431e-10	-0.497957	0.000335181	-2.52431e-10	-0.497756
109545257	chr4:109545257:G:A	5.085e-12	-1.94332	-0.678498	4.29192e-05	-1.91829	-0.633477	4.29512e-05	-1.91827	-0.634093
109545602	chr4:109545602:A:C	2.62813e-12	-1.96131	-1.32053	2.28148e-05	-1.86313	-1.32055	2.28466e-05	-1.8631	-1.32053
109545677	chr4:109545677:T:G	1.92287e-11	-2.52431e-10	-1.29171	0.000151349	-2.52431e-10	-1.29149	0.000151552	-2.52431e-10	-1.2915
109546393	chr4:109546393:TTCTC:T	4.56645e-11	-2.52431e-10	-0.426791	0.000357188	-2.52431e-10	-0.432823	0.000357751	-2.52431e-10	-0.432592
109546408	chr4:109546408:G:A	2.81198e-11	-2.52431e-10	-0.911638	0.000221302	-2.52431e-10	-0.911555	0.0002216	-2.52431e-10	-0.911552
109546597	chr4:109546597:C:T	4.89637e-12	-1.93914	-0.720477	4.49322e-05	-1.83421	-0.671718	4.49525e-05	-1.83424	-0.672581
109547393	chr4:109547393:A:T	3.82244e-12	-1.58742	-1.3198	2.19048e-05	-1.90527	-1.31911	2.19331e-05	-1.9053	-1.31913
109547734	chr4:109547734:TATTAGTCTA:T	4.51317e-11	-2.52431e-10	-0.438527	0.000351684	-2.52431e-10	-0.448352	0.000352123	-2.52431e-10	-0.448448
109547829	chr4:109547829:G:A	3.72616e-11	0.347555	-0.977704	0.000344113	0.493955	-0.964069	0.000344572	0.494062	-0.964188
109548683	chr4:109548683:G:A	2.27864e-11	-2.52431e-10	-1.12195	0.000181382	-2.52431e-10	-1.11048	0.000181615	-2.52431e-10	-1.11054
109548739	chr4:109548739:A:G	1.64096e-11	-1.45024	-3.28476e-10	0.000153746	-1.27578	-3.28476e-10	0.00015395	-1.2758	-3.28476e-10
109548798	chr4:109548798:T:C	9.95311e-11	-2.52431e-10	0.352358	0.000771555	-2.52431e-10	0.337323	0.000772503	-2.52431e-10	0.337208
109548855	chr4:109548855:G:A	2.56793e-11	-2.52431e-10	-1.00243	0.000201771	-2.52431e-10	-1.00395	0.000202053	-2.52431e-10	-1.0039
109549305	chr4:109549305:G:A	2.63091e-11	-2.52431e-10	-0.978196	0.000211435	-2.52431e-10	-0.95717	0.000211751	-2.52431e-10	-0.957017
109549637	chr4:109549637:AT:A	3.38851e-12	-1.94142	-1.0863	3.017e-05	-1.83404	-1.0702	3.02054e-05	-1.83406	-1.07035
109549641	chr4:109549641:T:A	3.58607e-12	-1.94204	-1.02902	3.20548e-05	-1.83255	-1.01109	3.20919e-05	-1.83258	-1.01125
109549660	chr4:109549660:G:GAAAC	3.31882e-12	-1.95267	-1.09584	3.08944e-05	-1.80046	-1.08005	3.09306e-05	-1.80049	-1.08019
109549676	chr4:109549676:T:C	1.2036e-11	-1.76021	-3.28476e-10	7.76032e-05	-1.95948	-3.28476e-10	7.77069e-05	-1.95948	-3.28476e-10
109550005	chr4:109550005:AC:A	3.86114e-12	-1.58655	-1.3106	2.48636e-05	-1.78698	-1.3107	2.4897e-05	-1.787	-1.31068
109550425	chr4:109550425:T:C	2.52793e-11	-2.52431e-10	-1.01813	0.000199533	-2.52431e-10	-1.0151	0.000199795	-2.52431e-10	-1.01514
109550736	chr4:109550736:AGTGCAGTGGCCAATC:A	1.39181e-11	-1.61493	-3.28476e-10	8.95331e-05	-1.81648	-3.28476e-10	8.96513e-05	-1.8165	-3.28476e-10
109550775	chr4:109550775:C:T	2.91694e-12	-1.87196	-1.30562	2.17838e-05	-1.92512	-1.3048	2.18129e-05	-1.92512	-1.30481
109551098	chr4:109551098:A:G	2.88851e-12	-1.88624	-1.30113	3.81931e-05	-1.36625	-1.30218	3.82462e-05	-1.36622	-1.30217
109551818	chr4:109551818:G:A	7.68249e-11	-2.52431e-10	0.0934173	0.000625407	-2.52431e-10	0.127317	0.000626168	-2.52431e-10	0.12719
109551937	chr4:109551937:TG:T	2.07249e-11	-2.52431e-10	-1.21678	0.000163716	-2.52431e-10	-1.21295	0.000163944	-2.52431e-10	-1.2129
109552072	chr4:109552072:G:A	3.67522e-12	-1.90137	-1.04513	3.66204e-05	-1.67868	-1.0318	3.66549e-05	-1.67863	-1.03225
109552196	chr4:109552196:C:T	3.63351e-11	-2.52431e-10	-0.655328	0.00028714	-2.52431e-10	-0.651116	0.000287527	-2.52431e-10	-0.651113
109552248	chr4:109552248:G:A	4.68602e-12	-1.39117	-1.31236	2.62411e-05	-1.7315	-1.31226	2.62767e-05	-1.73152	-1.31222
109552385	chr4:109552385:A:G	1.86274e-11	-2.52431e-10	-1.32348	0.00014659	-2.52431e-10	-1.32345	0.000146787	-2.52431e-10	-1.32345
109552507	chr4:109552507:A:G	6.23272e-11	-2.52431e-10	-0.115715	0.000506248	-2.52431e-10	-0.0840587	0.000506864	-2.52431e-10	-0.0841856
109552572	chr4:109552572:C:T	1.99651e-11	-2.52431e-10	-1.25412	0.000157335	-2.52431e-10	-1.25271	0.000157545	-2.52431e-10	-1.25271
109552592	chr4:109552592:T:C	2.04555e-11	-2.52431e-10	-1.22986	0.000162089	-2.52431e-10	-1.22294	0.000162316	-2.52431e-10	-1.22288
109552636	chr4:109552636:G:A	2.36212e-11	-2.52431e-10	-1.08597	0.000188529	-2.52431e-10	-1.07184	0.000188741	-2.52431e-10	-1.07205
109552639	chr4:109552639:G:A	1.61476e-10	-2.52431e-10	0.836245	0.00132391	-2.52431e-10	0.877259	0.0013251	-2.52431e-10	0.876813
109552729	chr4:109552729:T:C	4.91489e-12	-1.5645	-1.09134	6.21208e-05	-1.10187	-1.08013	6.2201e-05	-1.10179	-1.08026
109552972	chr4:109552972:C:T	2.16424e-11	-1.06748	-0.105981	9.84471e-05	-1.68177	-0.0397912	9.84827e-05	-1.68179	-0.0407614
109553147	chr4:109553147:G:A	3.13539e-12	-1.78183	-1.32352	3.31936e-05	-1.48531	-1.32342	3.32404e-05	-1.48524	-1.32342
109553165	chr4:109553165:A:G	1.93218e-11	-1.02048	-0.266401	8.45659e-05	-1.67141	-0.202148	8.46048e-05	-1.67142	-0.203021
109553291	chr4:109553291:T:A	3.30751e-12	-1.96153	-1.09038	3.1464e-05	-1.78846	-1.07378	3.15007e-05	-1.78849	-1.07393
109553411	chr4:109553411:G:A	1.08677e-11	-1.86231	-3.28476e-10	9.68816e-05	-1.7376	-3.28476e-10	9.70196e-05	-1.73752	-3.28476e-10
109553449	chr4:109553449:C:T	2.94732e-11	-2.52431e-10	-0.86463	0.000234595	-2.52431e-10	-0.853224	0.000234876	-2.52431e-10	-0.853368
109553504	chr4:109553504:C:T	5.74214e-12	-1.23733	-1.26295	2.42353e-05	-1.86944	-1.25384	2.42675e-05	-1.86942	-1.25387
109553913	chr4:109553913:T:C	7.53959e-12	-1.01381	-1.21413	2.77666e-05	-1.78552	-1.20173	2.78031e-05	-1.78549	-1.20179
109554044	chr4:109554044:T:G	3.23684e-11	-2.52431e-10	-0.77093	0.000255226	-2.52431e-10	-0.768937	0.000255573	-2.52431e-10	-0.76892
109554094	chr4:109554094:G:T	5.53182e-12	-1.26969	-1.26791	2.38277e-05	-1.88108	-1.25915	2.38593e-05	-1.88106	-1.25919
109554230	chr4:109554230:C:T	2.90386e-12	-1.86955	-1.31252	2.15344e-05	-1.93138	-1.31005	2.15624e-05	-1.93139	-1.31008
109554461	chr4:109554461:G:A	3.665e-12	-1.63256	-1.31673	4.06471e-05	-1.29164	-1.31451	4.07039e-05	-1.29156	-1.31454
109554689	chr4:109554689:C:T	1.16522e-11	-1.06914	-0.723479	0.000240105	-0.134588	-0.695422	0.00024037	-0.134427	-0.695821
109554736	chr4:109554736:G:A	3.62478e-12	-1.95798	-1.00234	3.36386e-05	-1.81183	-0.98358	3.36773e-05	-1.81186	-0.983749
109554991	chr4:109554991:C:T	4.35528e-11	-2.52431e-10	-0.474138	0.000352223	-2.52431e-10	-0.446821	0.000352657	-2.52431e-10	-0.446931
109555126	chr4:109555126:A:G	4.45689e-12	-1.46408	-1.28958	5.69584e-05	-0.983535	-1.28523	5.70365e-05	-0.983449	-1.28529
109555531	chr4:109555531:T:C	1.0822e-11	-1.86653	-3.28476e-10	9.62816e-05	-1.74381	-3.28476e-10	9.64186e-05	-1.74373	-3.28476e-10
109555714	chr4:109555714:G:C	8.72791e-12	-1.54336	-0.538223	4.80013e-05	-1.95053	-0.489325	4.80332e-05	-1.95054	-0.489995
109555973	chr4:109555973:T:C	4.33456e-12	-1.49899	-1.2825	5.46043e-05	-1.03322	-1.27775	5.46788e-05	-1.03314	-1.27781
109556139	chr4:109556139:T:C	3.6311e-11	-2.52431e-10	-0.65599	0.000286948	-2.52431e-10	-0.651783	0.000287335	-2.52431e-10	-0.651779
109556241	chr4:109556241:C:CTCCATATT	1.99063e-11	-2.52431e-10	-1.25707	0.000156871	-2.52431e-10	-1.25566	0.000157081	-2.52431e-10	-1.25567
109556250	chr4:109556250:C:T	2.70743e-11	-2.52431e-10	-0.949529	0.000212949	-2.52431e-10	-0.950035	0.00021324	-2.52431e-10	-0.95001
109556355	chr4:109556355:C:T	1.11929e-11	-1.55299	-0.279841	7.48571e-05	-1.76348	-0.232021	7.48598e-05	-1.76351	-0.233303
109556740	chr4:109556740:T:C	3.75152e-11	-2.52431e-10	-0.623365	0.000320021	-2.52431e-10	-0.542697	0.000319734	-2.52431e-10	-0.544938
109557288	chr4:109557288:G:C	3.22947e-11	-2.52431e-10	-0.773208	0.000254644	-2.52431e-10	-0.771217	0.000254991	-2.52431e-10	-0.7712
109557300	chr4:109557300:C:T	1.192e-11	-1.95207	0.182169	0.000110283	-1.94786	0.339825	0.000109939	-1.94786	0.335362
109557345	chr4:109557345:T:C	2.25282e-11	-2.52431e-10	-1.13334	0.000179288	-2.52431e-10	-1.12209	0.000179542	-2.52431e-10	-1.12202
109557460	chr4:109557460:G:A	5.47744e-11	-2.52431e-10	-0.244889	0.000444745	-2.52431e-10	-0.213584	0.000445283	-2.52431e-10	-0.213719
109557595	chr4:109557595:G:A	3.17535e-11	-2.52431e-10	-0.790109	0.000248083	-2.52431e-10	-0.797323	0.000248396	-2.52431e-10	-0.797402
109557602	chr4:109557602:G:A	4.5348e-12	-1.44025	-1.29608	5.85969e-05	-0.948215	-1.29219	5.86777e-05	-0.948127	-1.29224
109557746	chr4:109557746:G:A	5.68405e-12	-1.58769	-0.92276	3.67666e-05	-1.77994	-0.926561	3.68195e-05	-1.77996	-0.926441
109557799	chr4:109557799:C:T	3.94635e-11	-2.52431e-10	-0.572735	0.000307944	-2.52431e-10	-0.581168	0.000308328	-2.52431e-10	-0.581262
109557920	chr4:109557920:A:C	3.71868e-12	-1.91214	-1.02261	3.01753e-05	-1.9007	-1.00336	3.02105e-05	-1.90071	-1.00353
109558177	chr4:109558177:A:G	3.1845e-12	-1.77984	-1.30997	2.10087e-05	-1.95906	-1.30709	2.10361e-05	-1.95907	-1.30712
109558318	chr4:109558318:A:G	5.89529e-12	-1.54887	-0.925083	3.77061e-05	-1.75241	-0.928859	3.77603e-05	-1.75243	-0.928738
109558328	chr4:109558328:A:C	3.40635e-12	-1.70309	-1.31938	3.65861e-05	-1.39367	-1.31775	3.66373e-05	-1.39359	-1.31777
109558515	chr4:109558515:C:T	3.24985e-12	-1.75773	-1.31178	2.09071e-05	-1.9619	-1.30909	2.09345e-05	-1.96191	-1.30912
109558594	chr4:109558594:C:T	1.66456e-11	-1.43596	-3.28476e-10	9.25161e-05	-1.7837	-3.28476e-10	9.26405e-05	-1.7837	-3.28476e-10
109558612	chr4:109558612:A:G	7.16628e-12	-1.68901	-0.589711	4.51859e-05	-1.96137	-0.538929	4.52165e-05	-1.96137	-0.539592
109559045	chr4:109559045:C:T	1.88586e-11	-2.52431e-10	-1.31114	0.000148322	-2.52431e-10	-1.3117	0.000148523	-2.52431e-10	-1.31169
109560095	chr4:109560095:T:C	2.00193e-11	-2.52431e-10	-1.25141	0.000158646	-2.52431e-10	-1.24441	0.000158869	-2.52431e-10	-1.24435
109560887	chr4:109560887:C:A	3.27635e-12	-1.74196	-1.31942	2.07054e-05	-1.96216	-1.31853	2.07326e-05	-1.96216	-1.31856
109560910	chr4:109560910:G:A	2.20638e-11	-2.52431e-10	-1.15417	0.000173315	-2.52431e-10	-1.15598	0.000173549	-2.52431e-10	-1.15597
109560988	chr4:109560988:C:T	5.10281e-11	-2.52431e-10	-0.315736	0.00041364	-2.52431e-10	-0.28609	0.000414146	-2.52431e-10	-0.286209
109561375	chr4:109561375:TC:T	2.08954e-11	-2.52431e-10	-1.20858	0.000164063	-2.52431e-10	-1.21083	0.000164294	-2.52431e-10	-1.21077
109562413	chr4:109562413:C:T	1.12841e-11	-1.82472	-3.28476e-10	0.000102107	-1.68506	-3.28476e-10	0.000102254	-1.68497	-3.28476e-10
109562534	chr4:109562534:A:T	3.58993e-12	-1.92252	-1.04746	2.76228e-05	-1.95842	-1.03403	2.76483e-05	-1.95842	-1.03445
109563036	chr4:109563036:T:C	1.86755e-11	-2.52431e-10	-1.3209	0.000146925	-2.52431e-10	-1.32116	0.000147123	-2.52431e-10	-1.32116
109563187	chr4:109563187:T:C	7.43373e-12	-1.34756	-0.894523	9.294e-05	-0.900384	-0.878748	9.30569e-05	-0.900287	-0.87893
109563233	chr4:109563233:C:A	8.81942e-11	-2.52431e-10	0.231429	0.000721977	-2.52431e-10	0.270908	0.000722825	-2.52431e-10	0.27074
109563381	chr4:109563381:AC:A	1.83644e-11	-1.3377	-3.28476e-10	9.00674e-05	-1.81053	-3.28476e-10	9.01878e-05	-1.81053	-3.28476e-10
109563402	chr4:109563402:T:G	2.89422e-11	-2.52431e-10	-0.88281	0.000229929	-2.52431e-10	-0.873313	0.00023023	-2.52431e-10	-0.873349
109563956	chr4:109563956:T:C	2.06787e-11	-2.52431e-10	-1.21901	0.000162698	-2.52431e-10	-1.21919	0.00016292	-2.52431e-10	-1.21917
109564219	chr4:109564219:G:A	2.38101e-11	-2.52431e-10	-1.078	0.000187017	-2.52431e-10	-1.07988	0.000187276	-2.52431e-10	-1.07985
109564442	chr4:109564442:A:G	1.21191e-10	-2.52431e-10	0.549258	0.000989673	-2.52431e-10	0.586289	0.000990638	-2.52431e-10	0.585921
109564469	chr4:109564469:C:T	5.09496e-12	-1.29797	-1.32189	6.28829e-05	-0.84677	-1.32304	6.29753e-05	-0.846675	-1.32301
109564566	chr4:109564566:G:C	3.97983e-12	-1.8765	-0.990374	6.2671e-05	-1.18547	-0.987717	6.27778e-05	-1.18545	-0.987377
109564627	chr4:109564627:G:A	1.86345e-11	-2.52431e-10	-1.3231	0.000146659	-2.52431e-10	-1.32298	0.000146856	-2.52431e-10	-1.32298
109565336	chr4:109565336:A:C	4.93079e-12	-1.8975	-0.75511	3.70696e-05	-1.95999	-0.738301	3.71003e-05	-1.95999	-0.738815
109565363	chr4:109565363:T:C	1.89201e-11	-2.52431e-10	-1.30789	0.000149003	-2.52431e-10	-1.30712	0.000149201	-2.52431e-10	-1.30713
109566271	chr4:109566271:T:C	2.80922e-12	-1.95991	-1.2553	2.217e-05	-1.96011	-1.25223	2.2199e-05	-1.96012	-1.25227
109566895	chr4:109566895:A:G	2.79013e-12	-1.95552	-1.2665	2.19473e-05	-1.95903	-1.26341	2.1976e-05	-1.95903	-1.26345
109566917	chr4:109566917:C:T	1.03626e-11	-1.90991	-3.28476e-10	0.000123117	-1.49795	-3.28476e-10	0.000123273	-1.49803	-3.28476e-10
109566920	chr4:109566920:G:A	1.05547e-11	-1.89154	-3.28476e-10	7.79125e-05	-1.9555	-3.28476e-10	7.8018e-05	-1.95549	-3.28476e-10
109566990	chr4:109566990:A:G	1.86761e-11	-2.52431e-10	-1.32087	0.000147015	-2.52431e-10	-1.32055	0.000147211	-2.52431e-10	-1.32056
109567408	chr4:109567408:G:A	1.65525e-11	-1.44158	-3.28476e-10	8.3377e-05	-1.88771	-3.28476e-10	8.34882e-05	-1.88772	-3.28476e-10
109567665	chr4:109567665:C:T	3.55916e-12	-1.79557	-1.18302	2.44377e-05	-1.93799	-1.17697	2.44663e-05	-1.93799	-1.17715
109567882	chr4:109567882:A:G	2.01257e-11	-2.52431e-10	-1.24611	0.000159126	-2.52431e-10	-1.24139	0.000159334	-2.52431e-10	-1.24142
109568097	chr4:109568097:T:C	3.75899e-12	-1.77356	-1.1504	2.5495e-05	-1.92891	-1.1437	2.55243e-05	-1.9289	-1.14389
109568112	chr4:109568112:C:A	4.24079e-12	-1.76901	-1.03435	2.8622e-05	-1.9312	-1.02571	2.86535e-05	-1.93119	-1.02596
109568579	chr4:109568579:A:G	1.90404e-11	-1.30155	-3.28476e-10	9.50209e-05	-1.75699	-3.28476e-10	9.51491e-05	-1.75698	-3.28476e-10
109568676	chr4:109568676:C:T	2.71995e-12	-1.96381	-1.28369	2.14567e-05	-1.96389	-1.28115	2.1485e-05	-1.96389	-1.28118
109568827	chr4:109568827:CAAAT:C	1.86976e-11	-2.52431e-10	-1.31972	0.000147149	-2.52431e-10	-1.31964	0.000147347	-2.52431e-10	-1.31964
109569207	chr4:109569207:C:T	2.83116e-11	-2.52431e-10	-0.904839	0.00022109	-2.52431e-10	-0.912515	0.000221373	-2.52431e-10	-0.91258
109569466	chr4:109569466:G:A	1.88277e-11	-2.52431e-10	-1.31278	0.000148255	-2.52431e-10	-1.31215	0.000148453	-2.52431e-10	-1.31216
109570509	chr4:109570509:A:C	5.04956e-12	-1.39173	-1.23708	3.00686e-05	-1.67492	-1.23268	3.01048e-05	-1.67493	-1.23282
109571092	chr4:109571092:A:G	2.42223e-11	-2.52431e-10	-1.06084	0.000196911	-2.52431e-10	-1.02833	0.000197193	-2.52431e-10	-1.02825
109571120	chr4:109571120:T:G	1.86808e-11	-2.52431e-10	-1.32062	0.000147054	-2.52431e-10	-1.32028	0.000147251	-2.52431e-10	-1.32029
109571452	chr4:109571452:A:G	3.47887e-11	-2.52431e-10	-0.698819	0.00027124	-2.52431e-10	-0.708083	0.000271583	-2.52431e-10	-0.708159
109571727	chr4:109571727:T:C	4.72058e-12	-1.65425	-1.04193	2.84182e-05	-1.93191	-1.03214	2.84494e-05	-1.9319	-1.0324
109571936	chr4:109571936:T:C	3.15855e-12	-1.84857	-1.24943	2.42739e-05	-1.87865	-1.24304	2.43051e-05	-1.87864	-1.2431
109572307	chr4:109572307:A:G	3.68231e-12	-1.89735	-1.04722	2.75202e-05	-1.9621	-1.03407	2.75464e-05	-1.9621	-1.03446
109573309	chr4:109573309:C:T	2.40615e-11	-2.52431e-10	-1.0675	0.000189869	-2.52431e-10	-1.06475	0.000190125	-2.52431e-10	-1.06475
109573361	chr4:109573361:C:G	3.04161e-12	-1.95895	-1.17678	2.46963e-05	-1.93293	-1.1715	2.47213e-05	-1.93293	-1.17184
109573576	chr4:109573576:T:G	3.98875e-12	-1.67114	-1.19349	2.73122e-05	-1.80902	-1.19473	2.73471e-05	-1.80901	-1.19481
109573600	chr4:109573600:G:A	6.14713e-12	-1.62324	-0.808888	3.85774e-05	-1.8629	-0.795517	3.8617e-05	-1.8629	-0.795838
109573617	chr4:109573617:T:C	1.94347e-11	-2.52431e-10	-1.28105	0.000152778	-2.52431e-10	-1.2821	0.000152986	-2.52431e-10	-1.28208
109573803	chr4:109573803:G:A	1.8745e-11	-2.52431e-10	-1.31719	0.000147445	-2.52431e-10	-1.31763	0.000147645	-2.52431e-10	-1.31762
109573827	chr4:109573827:G:A	1.10499e-11	-1.84569	-3.28476e-10	9.86612e-05	-1.71939	-3.28476e-10	9.88021e-05	-1.71931	-3.28476e-10
109573831	chr4:109573831:G:T	5.06534e-12	-1.96331	-0.662376	4.25118e-05	-1.91863	-0.642677	4.25372e-05	-1.91862	-0.643427
109573975	chr4:109573975:C:CAA	3.01694e-11	-2.52431e-10	-0.841285	0.000241761	-2.52431e-10	-0.823135	0.000242106	-2.52431e-10	-0.823053
109573989	chr4:109573989:C:T	3.79397e-11	-2.52431e-10	-0.612113	0.000295563	-2.52431e-10	-0.622202	0.000295934	-2.52431e-10	-0.622293
109574269	chr4:109574269:A:G	5.12189e-12	-1.9215	-0.693092	3.97176e-05	-1.95735	-0.671937	3.97451e-05	-1.95735	-0.67259
109574667	chr4:109574667:T:C	3.64245e-11	-2.52431e-10	-0.65287	0.000284009	-2.52431e-10	-0.662078	0.000284368	-2.52431e-10	-0.66216
109574702	chr4:109574702:A:G	3.19269e-12	-1.96115	-1.1261	2.63404e-05	-1.92026	-1.11972	2.63656e-05	-1.92026	-1.12011
109575048	chr4:109575048:C:T	7.6316e-11	-2.52431e-10	0.0867701	0.00062172	-2.52431e-10	0.121405	0.000622472	-2.52431e-10	0.12127
109575350	chr4:109575350:A:G	6.56643e-12	-1.23123	-1.13491	7.69223e-05	-0.844587	-1.1237	7.70242e-05	-0.844474	-1.12383
109575610	chr4:109575610:C:T	4.47413e-11	-2.52431e-10	-0.447215	0.000359509	-2.52431e-10	-0.426346	0.00036005	-2.52431e-10	-0.426184
109575743	chr4:109575743:A:G	1.89498e-11	-2.52431e-10	-1.30632	0.000149067	-2.52431e-10	-1.30669	0.000149268	-2.52431e-10	-1.30669
109575744	chr4:109575744:T:C	3.54335e-11	-2.52431e-10	-0.680454	0.00028443	-2.52431e-10	-0.660597	0.000284845	-2.52431e-10	-0.660482
109575800	chr4:109575800:C:A	2.5272e-11	-2.52431e-10	-1.01841	0.000199671	-2.52431e-10	-1.01441	0.00019998	-2.52431e-10	-1.01421
109575908	chr4:109575908:C:G	6.52676e-12	-1.25046	-1.12174	7.61888e-05	-0.867659	-1.11021	7.62893e-05	-0.867547	-1.11035
109575912	chr4:109575912:TATC:T	3.21146e-11	-2.52431e-10	-0.7788	0.000253859	-2.52431e-10	-0.774306	0.000254209	-2.52431e-10	-0.774271
109576163	chr4:109576163:C:T	2.91516e-11	-2.52431e-10	-0.875603	0.00023336	-2.52431e-10	-0.858503	0.000233695	-2.52431e-10	-0.858412
109576247	chr4:109576247:A:G	2.5474e-11	-2.52431e-10	-1.01046	0.000199592	-2.52431e-10	-1.01481	0.000199871	-2.52431e-10	-1.01476
109576270	chr4:109576270:C:T	5.95427e-11	0.633713	-0.795132	0.00014095	-0.579084	-0.783598	0.00014111	-0.578996	-0.783893
109576384	chr4:109576384:A:C	3.32873e-11	-2.52431e-10	-0.742937	0.000266931	-2.52431e-10	-0.724093	0.00026732	-2.52431e-10	-0.723983
109576918	chr4:109576918:C:G	3.4358e-12	-1.94066	-1.07321	3.24715e-05	-1.77086	-1.05986	3.25047e-05	-1.77084	-1.06021
109576970	chr4:109576970:G:T	3.22287e-11	-2.52431e-10	-0.775255	0.000254944	-2.52431e-10	-0.770041	0.000255304	-2.52431e-10	-0.769974
109577009	chr4:109577009:G:A	1.93829e-11	-2.52431e-10	-1.28372	0.000153229	-2.52431e-10	-1.27915	0.000153424	-2.52431e-10	-1.27922
109577368	chr4:109577368:C:T	7.78009e-12	-1.30968	-0.88686	3.22908e-05	-1.96207	-0.874235	3.23195e-05	-1.96207	-0.874684
109577446	chr4:109577446:G:A	4.63418e-12	-1.61927	-1.09538	3.96484e-05	-1.52361	-1.10743	3.97167e-05	-1.5236	-1.10706
109577978	chr4:109577978:A:G	2.27514e-11	-2.52431e-10	-1.12348	0.000180865	-2.52431e-10	-1.11333	0.000181113	-2.52431e-10	-1.11331
109578241	chr4:109578241:A:G	3.34676e-11	-2.52431e-10	-0.737533	0.000265055	-2.52431e-10	-0.731148	0.000265425	-2.52431e-10	-0.731095
109578246	chr4:109578246:A:G	4.49194e-12	-1.9632	-0.782626	5.55214e-05	-1.53416	-0.760154	5.55828e-05	-1.53412	-0.760434
109578717	chr4:109578717:C:T	2.20266e-11	-2.52431e-10	-1.15586	0.000173673	-2.52431e-10	-1.15391	0.000173904	-2.52431e-10	-1.15392
109578770	chr4:109578770:A:T	7.40578e-11	-2.52431e-10	0.0567339	0.000720325	-2.52431e-10	0.268617	0.000717122	-2.52431e-10	0.262818
109578802	chr4:109578802:A:G	2.63831e-12	-1.96363	-1.31434	2.09767e-05	-1.95503	-1.31264	2.10044e-05	-1.95503	-1.31267
109578847	chr4:109578847:A:T	2.2828e-11	-2.52431e-10	-1.12012	0.000180169	-2.52431e-10	-1.11719	0.000180407	-2.52431e-10	-1.11721
109578944	chr4:109578944:G:A	5.03669e-11	-2.52431e-10	-0.328779	0.000476029	-2.52431e-10	-0.145607	0.000474264	-2.52431e-10	-0.150664
109579238	chr4:109579238:ACT:A	1.91494e-11	-2.52431e-10	-1.29584	0.000150996	-2.52431e-10	-1.29383	0.000151201	-2.52431e-10	-1.29382
109579321	chr4:109579321:T:C	7.38494e-11	-2.52431e-10	0.0539163	0.000713118	-2.52431e-10	0.258562	0.000710101	-2.52431e-10	0.252979
109579367	chr4:109579367:A:G	5.4847e-10	-2.52431e-10	2.05902	0.00668499	-2.52431e-10	2.49653	0.0066099	-2.52431e-10	2.4839
109579406	chr4:109579406:C:T	4.27112e-12	-1.73087	-1.06537	2.72911e-05	-1.93474	-1.06978	2.73228e-05	-1.93472	-1.06998
109579598	chr4:109579598:G:A	1.1463e-09	-2.52431e-10	2.79619	0.0145976	-2.52431e-10	3.27752	0.0144156	-2.52431e-10	3.26364
109579666	chr4:109579666:G:A	1.0457e-11	-1.90084	-3.28476e-10	0.00012194	-1.50756	-3.28476e-10	0.000122113	-1.50748	-3.28476e-10
109579928	chr4:109579928:C:A	1.05868e-11	-1.47698	-0.41153	5.23746e-05	-1.9599	-0.392762	5.241e-05	-1.9599	-0.393434
109580438	chr4:109580438:C:T	2.73472e-12	-1.9384	-1.30368	2.1056e-05	-1.96296	-1.30094	2.10831e-05	-1.96296	-1.301
109580590	chr4:109580590:C:T	8.12839e-11	-2.52431e-10	0.149836	0.000790239	-2.52431e-10	0.36125	0.000786755	-2.52431e-10	0.355489
109580764	chr4:109580764:T:C	1.86421e-11	-2.52431e-10	-1.32269	0.000146763	-2.52431e-10	-1.32227	0.000146959	-2.52431e-10	-1.32227
109580860	chr4:109580860:T:G	3.26931e-11	-2.52431e-10	-0.760948	0.00025991	-2.52431e-10	-0.750751	0.000260246	-2.52431e-10	-0.750799
109580897	chr4:109580897:C:T	1.86273e-11	-2.52431e-10	-1.32348	0.000146622	-2.52431e-10	-1.32323	0.000146818	-2.52431e-10	-1.32323
109581370	chr4:109581370:G:C	1.91219e-11	-2.52431e-10	-1.29728	0.000150178	-2.52431e-10	-1.29926	0.000150382	-2.52431e-10	-1.29925
109581498	chr4:109581498:C:A	4.95281e-12	-1.49697	-1.15119	4.19546e-05	-1.40703	-1.16746	4.20248e-05	-1.40702	-1.16714
109581773	chr4:109581773:A:G	4.49581e-12	-1.96393	-0.781038	5.38629e-05	-1.56614	-0.758504	5.39223e-05	-1.5661	-0.758783
109581824	chr4:109581824:G:A	6.13261e-11	-2.52431e-10	-0.131906	0.000584771	-2.52431e-10	0.0601354	0.000582486	-2.52431e-10	0.0548769
109582149	chr4:109582149:C:T	1.19994e-11	-1.9603	0.197043	0.000156072	-1.47578	0.215014	0.000156267	-1.4758	0.214937
109582150	chr4:109582150:G:A	4.7601e-11	-2.52431e-10	-0.385258	0.000444229	-2.52431e-10	-0.214745	0.000442743	-2.52431e-10	-0.219439
109582434	chr4:109582434:A:T	3.20627e-11	-2.52431e-10	-0.780418	0.000253809	-2.52431e-10	-0.774504	0.000254163	-2.52431e-10	-0.774453
109582567	chr4:109582567:A:C	7.64736e-12	-1.40143	-0.812319	3.473e-05	-1.96354	-0.79994	3.47591e-05	-1.96354	-0.800446
109582570	chr4:109582570:A:C	2.03149e-11	-2.52431e-10	-1.23676	0.000159467	-2.52431e-10	-1.23925	0.000159686	-2.52431e-10	-1.23922
109583091	chr4:109583091:T:A	8.79156e-12	-1.50048	-0.573841	4.46042e-05	-1.95659	-0.556666	4.46377e-05	-1.95658	-0.557266
109583110	chr4:109583110:A:G	5.79875e-12	-1.27651	-1.21396	2.26296e-05	-1.96273	-1.2291	2.26675e-05	-1.96273	-1.22877
109583375	chr4:109583375:T:C	8.21704e-12	-1.50789	-0.63401	4.20105e-05	-1.95557	-0.617596	4.20431e-05	-1.95556	-0.618172
109583418	chr4:109583418:C:T	9.99045e-10	-2.52431e-10	2.65869	0.0126355	-2.52431e-10	3.13318	0.0124806	-2.52431e-10	3.1195
109583597	chr4:109583597:G:A	7.57608e-11	-2.52431e-10	0.0794688	0.000732428	-2.52431e-10	0.285279	0.000729305	-2.52431e-10	0.279665
109583599	chr4:109583599:G:A	4.81978e-12	-1.96257	-0.712813	6.00427e-05	-1.52711	-0.68892	6.01081e-05	-1.52707	-0.689216
109584247	chr4:109584247:A:G	1.8633e-11	-2.52431e-10	-1.32318	0.000146657	-2.52431e-10	-1.32299	0.000146853	-2.52431e-10	-1.323
109584445	chr4:109584445:T:C	3.35131e-11	-2.52431e-10	-0.736177	0.000265413	-2.52431e-10	-0.7298	0.000265783	-2.52431e-10	-0.729747
109584446	chr4:109584446:G:A	3.7929e-11	-2.52431e-10	-0.612396	0.000300661	-2.52431e-10	-0.605103	0.000301082	-2.52431e-10	-0.605045
109584448	chr4:109584448:C:T	3.32445e-11	-2.52431e-10	-0.744223	0.000263275	-2.52431e-10	-0.737887	0.000263642	-2.52431e-10	-0.737835
109584699	chr4:109584699:C:T	6.17163e-11	-2.52431e-10	-0.125565	0.000588786	-2.52431e-10	0.0669782	0.000586478	-2.52431e-10	0.0617078
109584900	chr4:109584900:T:C	4.8645e-12	-1.48209	-1.18406	4.12294e-05	-1.39322	-1.19872	4.1297e-05	-1.39321	-1.19843
109584988	chr4:109584988:T:G	1.93202e-11	-2.52431e-10	-1.28696	0.000151832	-2.52431e-10	-1.28831	0.000152038	-2.52431e-10	-1.2883
109585013	chr4:109585013:A:T	5.88319e-11	-2.52431e-10	-0.173427	0.000559167	-2.52431e-10	0.0153625	0.00055703	-2.52431e-10	0.0101909
109585125	chr4:109585125:G:GT	3.29509e-12	-1.80822	-1.24746	2.23484e-05	-1.95986	-1.24447	2.23783e-05	-1.95986	-1.24448
109585768	chr4:109585768:A:G	1.88143e-11	-2.52431e-10	-1.31349	0.000148085	-2.52431e-10	-1.3133	0.000148284	-2.52431e-10	-1.3133
109585885	chr4:109585885:T:C	6.33246e-12	-1.21319	-1.18923	2.32594e-05	-1.95831	-1.20607	2.32992e-05	-1.95831	-1.2057
109585978	chr4:109585978:T:C	4.53188e-12	-1.96385	-0.773121	5.32025e-05	-1.58655	-0.750434	5.32609e-05	-1.58651	-0.750719
109586173	chr4:109586173:C:T	2.29614e-11	-2.52431e-10	-1.1143	0.00018252	-2.52431e-10	-1.10423	0.000182737	-2.52431e-10	-1.10438
109586279	chr4:109586279:C:T	2.52441e-11	-2.52431e-10	-1.01952	0.000199362	-2.52431e-10	-1.01596	0.000199622	-2.52431e-10	-1.016
109586342	chr4:109586342:G:A	7.51931e-11	-2.52431e-10	0.0719475	0.000727022	-2.52431e-10	0.277871	0.000723921	-2.52431e-10	0.272254
109586447	chr4:109586447:A:G	7.38454e-11	-2.52431e-10	0.053862	0.00071306	-2.52431e-10	0.25848	0.000710043	-2.52431e-10	0.252898
109586476	chr4:109586476:C:T	3.36881e-11	-2.52431e-10	-0.730968	0.000266807	-2.52431e-10	-0.724559	0.00026718	-2.52431e-10	-0.724506
109586632	chr4:109586632:G:T	7.96977e-12	-1.48522	-0.687238	3.96859e-05	-1.95869	-0.671398	3.97174e-05	-1.95868	-0.671954
109586735	chr4:109586735:T:G	2.24177e-11	-2.52431e-10	-1.13826	0.000178145	-2.52431e-10	-1.12849	0.00017839	-2.52431e-10	-1.12846
109586832	chr4:109586832:T:C	7.28214e-11	-2.52431e-10	0.0398977	0.000702481	-2.52431e-10	0.243533	0.000699527	-2.52431e-10	0.237976
109586870	chr4:109586870:G:A	3.3365e-11	-2.52431e-10	-0.740604	0.000264234	-2.52431e-10	-0.734248	0.000264603	-2.52431e-10	-0.734196
109586913	chr4:109586913:C:T	6.84927e-12	-1.8108	-0.513173	4.90165e-05	-1.89908	-0.519849	4.90669e-05	-1.89905	-0.520192
109587123	chr4:109587123:A:C	5.60562e-12	-1.30609	-1.21826	2.25218e-05	-1.96352	-1.23308	2.25594e-05	-1.96352	-1.23276
109587332	chr4:109587332:G:A	7.30793e-11	-2.52431e-10	0.0434336	0.000705143	-2.52431e-10	0.247316	0.000702174	-2.52431e-10	0.241753
109587425	chr4:109587425:G:A	5.27814e-10	-2.52431e-10	2.02063	0.00642223	-2.52431e-10	2.45644	0.00635054	-2.52431e-10	2.44387
109587426	chr4:109587426:A:ATGCCC	7.93453e-12	-1.71384	-0.463047	5.01452e-05	-1.93714	-0.45902	5.01915e-05	-1.93713	-0.459456
109587532	chr4:109587532:C:T	1.99123e-11	-2.52431e-10	-1.25677	0.000156347	-2.52431e-10	-1.25901	0.000156579	-2.52431e-10	-1.25886
109587595	chr4:109587595:G:A	8.47455e-12	-1.40562	-0.70542	3.87684e-05	-1.96365	-0.689832	3.87993e-05	-1.96365	-0.690379
109587717	chr4:109587717:C:CTA	7.37264e-11	-2.52431e-10	0.0522487	0.000711838	-2.52431e-10	0.256765	0.000708828	-2.52431e-10	0.251186
109588030	chr4:109588030:G:T	8.35271e-12	-1.44515	-0.680379	3.98286e-05	-1.96199	-0.66451	3.986e-05	-1.96199	-0.665068
109588333	chr4:109588333:A:G	2.05607e-11	-0.732826	-0.491902	0.000129405	-0.976979	-0.471159	0.000129533	-0.977128	-0.471366
109588924	chr4:109588924:G:A	8.18936e-12	-1.52374	-0.621534	4.26142e-05	-1.95418	-0.604718	4.26469e-05	-1.95417	-0.605302
109589186	chr4:109589186:C:T	7.30793e-11	-2.52431e-10	0.0434336	0.000705143	-2.52431e-10	0.247316	0.000702174	-2.52431e-10	0.241753
109589553	chr4:109589553:C:G	7.3192e-11	-2.52431e-10	0.0449747	0.000706309	-2.52431e-10	0.248967	0.000703332	-2.52431e-10	0.243401
109589790	chr4:109589790:C:T	1.86466e-11	-2.52431e-10	-1.32245	0.000146851	-2.52431e-10	-1.32167	0.000147047	-2.52431e-10	-1.32168
109589813	chr4:109589813:G:A	7.30793e-11	-2.52431e-10	0.0434336	0.000705143	-2.52431e-10	0.247316	0.000702174	-2.52431e-10	0.241753
109590185	chr4:109590185:GAGTA:G	4.51239e-12	-1.94695	-0.794334	6.35559e-05	-1.38702	-0.772142	6.36267e-05	-1.38698	-0.772417
109590805	chr4:109590805:T:A	7.08265e-11	-2.52431e-10	0.0121211	0.000681762	-2.52431e-10	0.213595	0.000678935	-2.52431e-10	0.208097
109591337	chr4:109591337:T:C	2.72913e-12	-1.92485	-1.31928	3.8661e-05	-1.33372	-1.32254	3.87177e-05	-1.33366	-1.32247
109591501	chr4:109591501:T:C	1.93196e-11	-2.52431e-10	-1.28699	0.000151783	-2.52431e-10	-1.28863	0.000152003	-2.52431e-10	-1.28853
109591668	chr4:109591668:T:A	2.5968e-11	-2.52431e-10	-0.991247	0.000206529	-2.52431e-10	-0.980643	0.000206781	-2.52431e-10	-0.980767
109591765	chr4:109591765:T:C	7.25949e-12	-1.58398	-0.681824	6.2205e-05	-1.4763	-0.704348	6.23306e-05	-1.47629	-0.703681
109591803	chr4:109591803:A:G	4.95164e-12	-1.9638	-0.684591	5.80286e-05	-1.5901	-0.660054	5.80911e-05	-1.59006	-0.660358
109592054	chr4:109592054:C:A	4.45256e-12	-1.96186	-0.792778	5.62765e-05	-1.51033	-0.770475	5.63389e-05	-1.51029	-0.770752
109592231	chr4:109592231:G:A	3.0355e-11	-2.52431e-10	-0.83515	0.000240182	-2.52431e-10	-0.82969	0.000240517	-2.52431e-10	-0.829637
109592335	chr4:109592335:G:A	2.67425e-11	-2.52431e-10	-0.961857	0.000218931	-2.52431e-10	-0.922329	0.000219253	-2.52431e-10	-0.922202
109592826	chr4:109592826:A:G	6.364e-11	-2.52431e-10	-0.0948691	0.000607281	-2.52431e-10	0.0979066	0.000604902	-2.52431e-10	0.0926381
109592827	chr4:109592827:C:G	6.18144e-10	-2.52431e-10	2.17861	0.00759107	-2.52431e-10	2.62364	0.00750425	-2.52431e-10	2.6108
109592974	chr4:109592974:C:T	1.87978e-11	-2.52431e-10	-1.31437	0.000147653	-2.52431e-10	-1.31622	0.000147852	-2.52431e-10	-1.31621
109593034	chr4:109593034:C:T	2.10477e-11	-2.52431e-10	-1.20132	0.000164583	-2.52431e-10	-1.20767	0.000164806	-2.52431e-10	-1.20766
109593068	chr4:109593068:A:G	2.92752e-11	-2.52431e-10	-0.87137	0.000255553	-2.52431e-10	-0.767655	0.000255196	-2.52431e-10	-0.770397
109593159	chr4:109593159:A:G	4.10585e-11	-2.52431e-10	-0.533113	0.000368795	-2.52431e-10	-0.400846	0.000368014	-2.52431e-10	-0.404308
109593303	chr4:109593303:CAG:C	6.37158e-12	-1.35837	-1.03789	2.75471e-05	-1.96392	-1.03127	2.75749e-05	-1.96392	-1.0316
109593791	chr4:109593791:A:T	7.41558e-12	-1.72061	-0.523915	6.36521e-05	-1.62997	-0.527683	6.37569e-05	-1.62996	-0.527395
109594203	chr4:109594203:G:A	2.33404e-11	-2.52431e-10	-1.09793	0.000193892	-2.52431e-10	-1.04379	0.000193888	-2.52431e-10	-1.04515
109594315	chr4:109594315:G:A	2.81817e-12	-1.95913	-1.25289	3.66503e-05	-1.45296	-1.2567	3.6705e-05	-1.45289	-1.25663
109594405	chr4:109594405:A:G	8.92795e-12	-0.896224	-1.1627	2.47308e-05	-1.92554	-1.1775	2.47698e-05	-1.92555	-1.17725
109594854	chr4:109594854:A:AAAT	2.58745e-11	-2.52431e-10	-0.994855	0.000217114	-2.52431e-10	-0.930664	0.000217068	-2.52431e-10	-0.932215
109596388	chr4:109596388:AGAG:A	2.29343e-11	-2.52431e-10	-1.11548	0.00018166	-2.52431e-10	-1.10895	0.000181899	-2.52431e-10	-1.10898
109596541	chr4:109596541:T:G	2.69244e-12	-1.93577	-1.32189	3.63803e-05	-1.39606	-1.321	3.64301e-05	-1.396	-1.32104
109596668	chr4:109596668:G:T	4.01167e-12	-1.88935	-0.96955	3.33142e-05	-1.85702	-0.948082	3.33527e-05	-1.85701	-0.948278
109596723	chr4:109596723:TTC:T	1.03386e-11	-1.91223	-3.28476e-10	0.000213096	-0.949341	-3.28476e-10	0.000213406	-0.94923	-3.28476e-10
109597098	chr4:109597098:A:G	2.11985e-11	-2.52431e-10	-1.19418	0.000173835	-2.52431e-10	-1.15298	0.000173892	-2.52431e-10	-1.154
109597777	chr4:109597777:A:T	2.08588e-11	-2.52431e-10	-1.21034	0.000170636	-2.52431e-10	-1.17155	0.000170701	-2.52431e-10	-1.17251
109597804	chr4:109597804:A:G	5.07793e-12	-1.95218	-0.671032	6.17262e-05	-1.50278	-0.685595	6.18479e-05	-1.50272	-0.685025
109597897	chr4:109597897:C:T	2.35121e-11	-2.52431e-10	-1.0906	0.000195526	-2.52431e-10	-1.03539	0.000195525	-2.52431e-10	-1.03674
109597969	chr4:109597969:A:G	2.79135e-12	-1.9103	-1.31129	2.38808e-05	-1.83046	-1.30755	2.39123e-05	-1.83043	-1.3076
109598013	chr4:109598013:C:T	2.56653e-11	-2.52431e-10	-1.00297	0.000215156	-2.52431e-10	-0.93972	0.000215117	-2.52431e-10	-0.941244
109598244	chr4:109598244:G:A	2.18347e-11	-2.52431e-10	-1.16461	0.000172445	-2.52431e-10	-1.161	0.000172671	-2.52431e-10	-1.16104
109598368	chr4:109598368:G:A	1.91056e-11	-1.81218	0.514051	0.000170145	-1.72699	0.552554	0.000170326	-1.72696	0.55225
109598538	chr4:109598538:T:G	3.86457e-11	-2.52431e-10	-0.593678	0.000307972	-2.52431e-10	-0.581078	0.000308362	-2.52431e-10	-0.581153
109598574	chr4:109598574:A:G	5.88688e-11	-1.29631	1.12351	0.000243763	-1.96044	1.14555	0.000244019	-1.96043	1.14524
109598583	chr4:109598583:G:A	3.5002e-11	-2.52431e-10	-0.692707	0.000283812	-2.52431e-10	-0.662772	0.000284116	-2.52431e-10	-0.663046
109598615	chr4:109598615:G:A	2.64233e-12	-1.96145	-1.315	4.17314e-05	-1.26623	-1.3136	4.17899e-05	-1.26615	-1.31363
109598682	chr4:109598682:T:C	2.48066e-11	-2.52431e-10	-1.037	0.00020727	-2.52431e-10	-0.977063	0.000207248	-2.52431e-10	-0.978512
109598869	chr4:109598869:A:G	1.87864e-11	-2.52431e-10	-1.31498	0.000147892	-2.52431e-10	-1.3146	0.000148091	-2.52431e-10	-1.3146
109599355	chr4:109599355:G:T	2.12345e-11	-2.52431e-10	-1.19248	0.00016721	-2.52431e-10	-1.19183	0.000167441	-2.52431e-10	-1.1918
109599386	chr4:109599386:C:T	2.61772e-12	-1.96271	-1.32309	4.04092e-05	-1.28929	-1.32274	4.04666e-05	-1.2892	-1.32275
109599661	chr4:109599661:A:G	3.64904e-11	-2.52431e-10	-0.651062	0.00028668	-2.52431e-10	-0.652719	0.000287069	-2.52431e-10	-0.652706
109599680	chr4:109599680:TA:T	2.08455e-11	-2.52431e-10	-1.21097	0.000164248	-2.52431e-10	-1.20971	0.000164472	-2.52431e-10	-1.20969
109599795	chr4:109599795:A:G	1.91394e-11	-1.81311	0.51675	0.000170368	-1.72859	0.555459	0.000170548	-1.72856	0.555154
109599900	chr4:109599900:C:A	2.31112e-11	-2.52431e-10	-1.1078	0.00017958	-2.52431e-10	-1.12046	0.000179857	-2.52431e-10	-1.12026
109600172	chr4:109600172:A:T	2.68073e-12	-1.94047	-1.32155	3.57311e-05	-1.41445	-1.32062	3.57799e-05	-1.41438	-1.32066
109600303	chr4:109600303:G:T	4.12986e-12	-1.85686	-0.973004	3.44767e-05	-1.81917	-0.951634	3.45166e-05	-1.81916	-0.951829
109600679	chr4:109600679:C:T	1.88709e-11	-2.52431e-10	-1.31049	0.000148772	-2.52431e-10	-1.30867	0.000148971	-2.52431e-10	-1.30867
109600856	chr4:109600856:A:G	2.69663e-12	-1.9358	-1.32031	3.65512e-05	-1.39321	-1.31916	3.66009e-05	-1.39315	-1.31921
109601422	chr4:109601422:A:G	2.01856e-11	-2.52431e-10	-1.24314	0.000163297	-2.52431e-10	-1.21552	0.000163394	-2.52431e-10	-1.21626
109601635	chr4:109601635:T:C	2.03402e-11	-2.52431e-10	-1.23551	0.000160152	-2.52431e-10	-1.23496	0.000160372	-2.52431e-10	-1.23493
109602448	chr4:109602448:G:T	1.87661e-11	-2.52431e-10	-1.31606	0.000148067	-2.52431e-10	-1.31342	0.000148256	-2.52431e-10	-1.31349
109603040	chr4:109603040:C:T	2.70016e-12	-1.93473	-1.32008	3.67267e-05	-1.38871	-1.31887	3.67765e-05	-1.38865	-1.31892
109603252	chr4:109603252:C:T	1.87014e-11	-2.52431e-10	-1.31951	0.000147031	-2.52431e-10	-1.32044	0.00014723	-2.52431e-10	-1.32043
109603261	chr4:109603261:G:T	3.83167e-11	-2.52431e-10	-0.602225	0.000296828	-2.52431e-10	-0.617932	0.000297207	-2.52431e-10	-0.617999
109603314	chr4:109603314:C:T	2.88402e-12	-1.8933	-1.29562	2.4386e-05	-1.82629	-1.29078	2.44175e-05	-1.82629	-1.29084
109603318	chr4:109603318:G:A	2.73539e-12	-1.92343	-1.3184	3.85483e-05	-1.34221	-1.31697	3.86003e-05	-1.34214	-1.31703
109603328	chr4:109603328:C:T	1.79291e-11	-1.82258	0.460893	0.000159192	-1.74	0.499021	0.000159361	-1.73998	0.498721
109603521	chr4:109603521:G:A	2.22683e-11	-2.52431e-10	-1.14495	0.000183906	-2.52431e-10	-1.09666	0.000183935	-2.52431e-10	-1.09785
109603740	chr4:109603740:C:T	1.86376e-11	-2.52431e-10	-1.32293	0.00014673	-2.52431e-10	-1.32249	0.000146927	-2.52431e-10	-1.32249
109603784	chr4:109603784:C:T	2.62811e-12	-1.96391	-1.31794	3.89114e-05	-1.33301	-1.31679	3.8966e-05	-1.33292	-1.31681
109603829	chr4:109603829:A:G	2.56714e-11	-2.52431e-10	-1.00273	0.000215298	-2.52431e-10	-0.939062	0.000215256	-2.52431e-10	-0.940598
109603874	chr4:109603874:G:A	1.88214e-11	-2.52431e-10	-1.31312	0.000148355	-2.52431e-10	-1.31147	0.000148554	-2.52431e-10	-1.31148
109604137	chr4:109604137:G:A	1.86632e-11	-2.52431e-10	-1.32156	0.000146984	-2.52431e-10	-1.32076	0.000147181	-2.52431e-10	-1.32077
109604172	chr4:109604172:G:A	2.09661e-11	-2.52431e-10	-1.2052	0.000165081	-2.52431e-10	-1.20465	0.000165309	-2.52431e-10	-1.20461
109604310	chr4:109604310:C:T	2.31334e-11	-2.52431e-10	-1.10683	0.000191851	-2.52431e-10	-1.05437	0.000191864	-2.52431e-10	-1.05564
109604329	chr4:109604329:G:A	2.42841e-11	-2.52431e-10	-1.05829	0.000204064	-2.52431e-10	-0.992651	0.000204127	-2.52431e-10	-0.993686
109604588	chr4:109604588:C:T	3.96459e-12	-1.89574	-0.974972	3.28585e-05	-1.86453	-0.954349	3.28966e-05	-1.86452	-0.954543
109604640	chr4:109604640:T:A	1.87626e-11	-2.52431e-10	-1.31625	0.00014787	-2.52431e-10	-1.31475	0.000148068	-2.52431e-10	-1.31475
109604683	chr4:109604683:A:G	2.23952e-11	-2.52431e-10	-1.13926	0.000178067	-2.52431e-10	-1.12893	0.000178308	-2.52431e-10	-1.12891
109605696	chr4:109605696:A:G	1.86356e-11	-2.52431e-10	-1.32304	0.000146919	-2.52431e-10	-1.3212	0.000147118	-2.52431e-10	-1.32119
109605829	chr4:109605829:C:G	1.86992e-11	-2.52431e-10	-1.31963	0.000147227	-2.52431e-10	-1.31911	0.000147425	-2.52431e-10	-1.31911
109605854	chr4:109605854:G:A	2.22085e-11	-2.52431e-10	-1.14764	0.000175787	-2.52431e-10	-1.14181	0.00017602	-2.52431e-10	-1.14183
109606132	chr4:109606132:G:A	4.76679e-11	-2.52431e-10	-0.383854	0.000383133	-2.52431e-10	-0.362703	0.000383536	-2.52431e-10	-0.362993
109606551	chr4:109606551:C:T	9.9084e-12	-1.95473	-3.28476e-10	7.90502e-05	-1.941	-3.28476e-10	7.91572e-05	-1.94099	-3.28476e-10
109607141	chr4:109607141:G:GT	1.87829e-11	-2.52431e-10	-1.31516	0.000148026	-2.52431e-10	-1.31369	0.000148225	-2.52431e-10	-1.3137
109607142	chr4:109607142:A:T	1.87815e-11	-2.52431e-10	-1.31524	0.000148014	-2.52431e-10	-1.31378	0.000148212	-2.52431e-10	-1.31378
109607160	chr4:109607160:C:T	2.42131e-11	-2.52431e-10	-1.06122	0.000191193	-2.52431e-10	-1.0578	0.000191443	-2.52431e-10	-1.05784
109607622	chr4:109607622:C:T	1.91552e-11	-2.52431e-10	-1.29554	0.000150999	-2.52431e-10	-1.29381	0.000151205	-2.52431e-10	-1.29379
109607668	chr4:109607668:G:A	2.864e-11	-2.52431e-10	-0.893306	0.000251082	-2.52431e-10	-0.785305	0.000250675	-2.52431e-10	-0.788271
109607909	chr4:109607909:T:C	1.89171e-11	-2.52431e-10	-1.30805	0.000149952	-2.52431e-10	-1.30077	0.000150159	-2.52431e-10	-1.30073
109608081	chr4:109608081:T:A	1.86766e-11	-2.52431e-10	-1.32084	0.0001471	-2.52431e-10	-1.31997	0.000147297	-2.52431e-10	-1.31998
109608187	chr4:109608187:C:T	3.23918e-11	-2.52431e-10	-0.770206	0.000287947	-2.52431e-10	-0.64831	0.000287377	-2.52431e-10	-0.651633
109608358	chr4:109608358:GT:G	1.8856e-11	-2.52431e-10	-1.31128	0.000148647	-2.52431e-10	-1.30951	0.000148846	-2.52431e-10	-1.30951
109608530	chr4:109608530:C:T	2.03566e-11	-2.52431e-10	-1.23471	0.000160433	-2.52431e-10	-1.23321	0.000160647	-2.52431e-10	-1.23322
109608702	chr4:109608702:C:T	2.66815e-12	-1.94686	-1.31987	3.46706e-05	-1.44656	-1.31863	3.47175e-05	-1.4465	-1.31869
109608797	chr4:109608797:G:A	6.53704e-11	-1.19685	1.12881	0.00024742	-1.95083	1.15083	0.000247681	-1.95081	1.15052
109609041	chr4:109609041:T:C	2.67188e-12	-1.96027	-1.30506	3.23187e-05	-1.53423	-1.30121	3.23617e-05	-1.53417	-1.30128
109609142	chr4:109609142:A:G	2.72139e-12	-1.94408	-1.30289	3.57568e-05	-1.4343	-1.30005	3.58028e-05	-1.43423	-1.30017
109609185	chr4:109609185:T:G	1.87737e-11	-2.52431e-10	-1.31565	0.000147939	-2.52431e-10	-1.31429	0.000148138	-2.52431e-10	-1.31429
109609250	chr4:109609250:G:A	2.67333e-12	-1.95924	-1.30555	3.26425e-05	-1.52371	-1.30175	3.2686e-05	-1.52366	-1.30182
109609758	chr4:109609758:G:A	2.70135e-12	-1.95028	-1.30408	3.48156e-05	-1.46088	-1.30014	3.4862e-05	-1.46082	-1.30021
109609805	chr4:109609805:A:G	5.29903e-12	-1.58501	-0.995581	4.58935e-05	-1.47673	-1.00803	4.59654e-05	-1.47671	-1.00783
109610179	chr4:109610179:C:T	2.37435e-11	-2.52431e-10	-1.0808	0.000186763	-2.52431e-10	-1.08124	0.000187022	-2.52431e-10	-1.0812
109610195	chr4:109610195:T:C	2.66514e-12	-1.9607	-1.30716	3.21032e-05	-1.53858	-1.30354	3.2146e-05	-1.53853	-1.30361
109610276	chr4:109610276:C:T	1.16546e-11	-1.79241	-3.28476e-10	8.09741e-05	-1.91696	-3.28476e-10	8.10812e-05	-1.91698	-3.28476e-10
109610367	chr4:109610367:G:A	5.66313e-11	-2.52431e-10	-0.21155	0.000455438	-2.52431e-10	-0.189825	0.000456046	-2.52431e-10	-0.189834
109610412	chr4:109610412:A:G	1.87217e-11	-2.52431e-10	-1.31843	0.000147187	-2.52431e-10	-1.31938	0.000147385	-2.52431e-10	-1.31938
109610487	chr4:109610487:A:G	3.02035e-11	-2.52431e-10	-0.840153	0.000239774	-2.52431e-10	-0.831389	0.000240088	-2.52431e-10	-0.831422
109610643	chr4:109610643:T:A	4.20618e-12	-1.63633	-1.17523	3.74249e-05	-1.50229	-1.18645	3.74822e-05	-1.50228	-1.18628
109610768	chr4:109610768:A:T	2.25963e-11	-2.52431e-10	-1.13033	0.000177746	-2.52431e-10	-1.13073	0.000177992	-2.52431e-10	-1.13069
109610970	chr4:109610970:TGGGTGGCAG:CGGGTGGCAG	2.66415e-12	-1.94956	-1.31867	3.42009e-05	-1.46158	-1.31726	3.42469e-05	-1.46152	-1.31731
109611063	chr4:109611063:AAAGAGAGAGAAAAACTTTTATTCCTTTGAGATAGGAT:A	5.51456e-11	-2.52431e-10	-0.238135	0.000515883	-2.52431e-10	-0.0652056	0.000514175	-2.52431e-10	-0.0698645
109611429	chr4:109611429:G:A	1.08612e-11	-1.86292	-3.28476e-10	7.72635e-05	-1.96386	-3.28476e-10	7.73672e-05	-1.96386	-3.28476e-10
109611451	chr4:109611451:G:C	2.2353e-11	-2.52431e-10	-1.14115	0.000175016	-2.52431e-10	-1.14621	0.000175269	-2.52431e-10	-1.1461
109611461	chr4:109611461:C:G	1.96787e-11	-2.52431e-10	-1.26857	0.000154793	-2.52431e-10	-1.269	0.000155002	-2.52431e-10	-1.26899
109611674	chr4:109611674:T:G	1.86321e-11	-2.52431e-10	-1.32322	0.000146593	-2.52431e-10	-1.32342	0.00014679	-2.52431e-10	-1.32342
109612181	chr4:109612181:G:A	4.66408e-11	-2.52431e-10	-0.405635	0.000421264	-2.52431e-10	-0.267826	0.000420261	-2.52431e-10	-0.271553
109612243	chr4:109612243:T:TTC	4.41402e-11	-2.52431e-10	-0.460741	0.000397135	-2.52431e-10	-0.326808	0.00039623	-2.52431e-10	-0.330434
109612379	chr4:109612379:A:G	2.59767e-11	-2.52431e-10	-0.990911	0.000205447	-2.52431e-10	-0.985898	0.000205711	-2.52431e-10	-0.985956
109612415	chr4:109612415:T:A	1.86299e-11	-2.52431e-10	-1.32335	0.000146598	-2.52431e-10	-1.32339	0.000146795	-2.52431e-10	-1.32339
109612419	chr4:109612419:A:G	1.53999e-10	-2.52431e-10	0.788832	0.0012438	-2.52431e-10	0.814842	0.00124549	-2.52431e-10	0.814853
109612486	chr4:109612486:G:A	1.93536e-11	-2.52431e-10	-1.28523	0.000151623	-2.52431e-10	-1.28969	0.000151832	-2.52431e-10	-1.28965
109612517	chr4:109612517:C:T	2.6565e-12	-1.9515	-1.31961	2.92695e-05	-1.61717	-1.31737	2.93086e-05	-1.61715	-1.3174
109612770	chr4:109612770:G:T	1.87151e-11	-2.52431e-10	-1.31878	0.000147905	-2.52431e-10	-1.31452	0.000148107	-2.52431e-10	-1.3145
109612882	chr4:109612882:G:A	5.95651e-11	-2.52431e-10	-0.161042	0.000466528	-2.52431e-10	-0.165768	0.00046722	-2.52431e-10	-0.165628
109612917	chr4:109612917:T:C	4.13494e-12	-1.56338	-1.26526	2.68414e-05	-1.75136	-1.26978	2.68792e-05	-1.75138	-1.26969
109612930	chr4:109612930:T:C	4.35905e-11	-2.52431e-10	-0.473273	0.000348742	-2.52431e-10	-0.456754	0.000349222	-2.52431e-10	-0.45672
109612933	chr4:109612933:C:T	4.52974e-11	-2.52431e-10	-0.434861	0.000362702	-2.52431e-10	-0.417503	0.000363198	-2.52431e-10	-0.41748
109613028	chr4:109613028:C:T	1.39181e-11	-1.61492	-3.28476e-10	8.86557e-05	-1.82632	-3.28476e-10	8.87719e-05	-1.82636	-3.28476e-10
109613637	chr4:109613637:C:T	5.28562e-12	-1.95716	-0.625959	0.000104805	-1.0208	-0.638181	0.000104982	-1.02072	-0.637928
109614261	chr4:109614261:CAG:C	1.34652e-11	-1.8387	0.190696	0.000107559	-1.86845	0.235402	0.000107667	-1.86842	0.235034
109614296	chr4:109614296:G:A	9.83818e-12	-1.96184	-3.28476e-10	7.86377e-05	-1.94623	-3.28476e-10	7.87436e-05	-1.94623	-3.28476e-10
109614432	chr4:109614432:C:T	3.17778e-12	-1.96228	-1.12965	4.33466e-05	-1.40228	-1.13957	4.34138e-05	-1.40226	-1.13939
109614720	chr4:109614720:G:A	1.97101e-11	-2.52431e-10	-1.26698	0.00015541	-2.52431e-10	-1.26502	0.000155615	-2.52431e-10	-1.26504
109615272	chr4:109615272:T:C	2.76721e-11	-2.52431e-10	-0.927687	0.000219851	-2.52431e-10	-0.918135	0.000220126	-2.52431e-10	-0.91823
109615532	chr4:109615532:A:G	6.37488e-12	-1.63981	-0.755934	7.27605e-05	-1.29616	-0.727756	7.27927e-05	-1.29618	-0.728627
109615568	chr4:109615568:C:T	2.7009e-12	-1.94897	-1.30555	2.146e-05	-1.94137	-1.30353	2.14883e-05	-1.94136	-1.30356
109616095	chr4:109616095:T:C	1.00906e-11	-1.93651	-3.28476e-10	7.87325e-05	-1.94503	-3.28476e-10	7.88388e-05	-1.94502	-3.28476e-10
109616222	chr4:109616222:C:T	4.94786e-11	-2.52431e-10	-0.346572	0.000451919	-2.52431e-10	-0.197582	0.000450754	-2.52431e-10	-0.201505
109616274	chr4:109616274:CATTTT:C	6.61451e-12	-1.45368	-0.90517	3.17202e-05	-1.95368	-0.900454	3.17518e-05	-1.95367	-0.90081
109616411	chr4:109616411:A:G	6.74421e-12	-1.96267	-0.376755	0.000124369	-1.09453	-0.393302	0.000124592	-1.09444	-0.392944
109616693	chr4:109616693:A:C	6.74321e-12	-1.96168	-0.377893	0.000127145	-1.07132	-0.39444	0.000127373	-1.07123	-0.394082
109617051	chr4:109617051:AACC:A	2.69506e-12	-1.94507	-1.31162	2.14163e-05	-1.93698	-1.30996	2.14447e-05	-1.93696	-1.30999
109617188	chr4:109617188:A:T	2.68483e-12	-1.9587	-1.30179	3.59572e-05	-1.42377	-1.30499	3.60082e-05	-1.42375	-1.30493
109617273	chr4:109617273:A:G	4.51879e-12	-1.73085	-1.00901	4.93683e-05	-1.42131	-0.990467	4.94023e-05	-1.42133	-0.991095
109617603	chr4:109617603:G:A	2.70273e-12	-1.95928	-1.29457	3.64135e-05	-1.41787	-1.29828	3.64655e-05	-1.41785	-1.29821
109617846	chr4:109617846:T:C	2.69617e-12	-1.96077	-1.29551	3.70172e-05	-1.40054	-1.29916	3.707e-05	-1.40053	-1.29909
109618286	chr4:109618286:A:G	2.85652e-12	-1.9376	-1.26091	2.27334e-05	-1.92459	-1.26266	2.27656e-05	-1.92457	-1.2626
109618768	chr4:109618768:T:TA	7.22996e-12	-1.96124	-0.308634	0.000136795	-1.06782	-0.324778	0.000137036	-1.06773	-0.324454
109618880	chr4:109618880:C:G	1.25179e-11	-1.72096	-3.28476e-10	8.30405e-05	-1.89176	-3.28476e-10	8.315e-05	-1.89178	-3.28476e-10
109619089	chr4:109619089:T:C	4.32714e-12	-1.84439	-0.938816	4.40187e-05	-1.60763	-0.918838	4.40469e-05	-1.60765	-0.919518
109619298	chr4:109619298:C:T	3.97194e-12	-1.96037	-0.908492	7.63985e-05	-1.056	-0.919124	7.65244e-05	-1.05591	-0.918911
109619824	chr4:109619824:A:G	3.06207e-12	-1.87402	-1.255	2.37052e-05	-1.88443	-1.26096	2.37382e-05	-1.88442	-1.26092
109620076	chr4:109620076:C:T	2.98714e-12	-1.96182	-1.19198	4.6703e-05	-1.26612	-1.20116	4.67735e-05	-1.2661	-1.20101
109621090	chr4:109621090:G:A	9.89329e-12	-1.95626	-3.28476e-10	7.90636e-05	-1.94083	-3.28476e-10	7.91701e-05	-1.94083	-3.28476e-10
109621668	chr4:109621668:T:C	1.4855e-10	-2.52431e-10	0.752807	0.00121079	-2.52431e-10	0.787946	0.00121194	-2.52431e-10	0.787553
109622031	chr4:109622031:G:A	2.63579e-12	-1.96295	-1.31598	2.08231e-05	-1.95755	-1.31748	2.08516e-05	-1.95754	-1.31746
109622134	chr4:109622134:G:T	3.63091e-11	-2.52431e-10	-0.656044	0.000290414	-2.52431e-10	-0.639778	0.000290803	-2.52431e-10	-0.639781
109622219	chr4:109622219:A:G	1.87166e-11	-2.52431e-10	-1.3187	0.000146906	-2.52431e-10	-1.32129	0.000147102	-2.52431e-10	-1.3213
109622694	chr4:109622694:A:G	9.82013e-12	-1.96368	-3.28476e-10	7.94301e-05	-1.93621	-3.28476e-10	7.95358e-05	-1.93622	-3.28476e-10
109623127	chr4:109623127:A:C	7.06225e-12	-1.86466	-0.428689	5.78265e-05	-1.84673	-0.406906	5.78973e-05	-1.8467	-0.40706
109623215	chr4:109623215:G:A	1.86437e-11	-2.52431e-10	-1.3226	0.000146711	-2.52431e-10	-1.32262	0.000146907	-2.52431e-10	-1.32263
109623439	chr4:109623439:T:C	7.29287e-12	-1.68937	-0.571842	4.69999e-05	-1.89168	-0.569259	4.70431e-05	-1.89166	-0.569706
109623479	chr4:109623479:T:C	1.90589e-11	-2.52431e-10	-1.30058	0.000150276	-2.52431e-10	-1.29861	0.000150476	-2.52431e-10	-1.29863
109623687	chr4:109623687:A:T	1.86946e-11	-2.52431e-10	-1.31988	0.000147109	-2.52431e-10	-1.31991	0.000147306	-2.52431e-10	-1.31992
109624291	chr4:109624291:A:G	1.87211e-11	-2.52431e-10	-1.31846	0.000147363	-2.52431e-10	-1.31819	0.000147561	-2.52431e-10	-1.31819
109624863	chr4:109624863:A:T	3.94356e-11	-2.52431e-10	-0.573444	0.000306431	-2.52431e-10	-0.586093	0.000306875	-2.52431e-10	-0.585986
109625454	chr4:109625454:A:G	7.99409e-11	-1.65801	1.79118	0.000675558	-1.63903	1.84349	0.000676185	-1.63897	1.84301
109625872	chr4:109625872:C:A	2.02807e-11	-2.52431e-10	-1.23844	0.000159778	-2.52431e-10	-1.2373	0.000159987	-2.52431e-10	-1.23733
109625893	chr4:109625893:C:T	1.93484e-11	-2.52431e-10	-1.2855	0.000151924	-2.52431e-10	-1.2877	0.000152135	-2.52431e-10	-1.28766
109626012	chr4:109626012:T:C	2.02447e-11	-2.52431e-10	-1.24022	0.000160113	-2.52431e-10	-1.23521	0.00016032	-2.52431e-10	-1.23525
109626273	chr4:109626273:GA:G	2.24552e-11	-2.52431e-10	-1.13659	0.000174671	-2.52431e-10	-1.14818	0.000174881	-2.52431e-10	-1.14832
109626579	chr4:109626579:G:A	1.86532e-11	-2.52431e-10	-1.32209	0.000146717	-2.52431e-10	-1.32258	0.000146915	-2.52431e-10	-1.32258
109626724	chr4:109626724:T:A	5.97691e-12	-1.66171	-0.798495	5.85651e-05	-1.46463	-0.776313	5.85984e-05	-1.46464	-0.777077
109626735	chr4:109626735:C:A	7.79322e-12	-1.71192	-0.482942	5.20588e-05	-1.87864	-0.48007	5.21048e-05	-1.87862	-0.480555
109626768	chr4:109626768:ATGCCATTG:A	4.89263e-12	-1.76699	-0.893394	4.60525e-05	-1.60503	-0.876277	4.6086e-05	-1.60503	-0.876885
109626992	chr4:109626992:T:C	2.70071e-12	-1.94615	-1.30845	4.16556e-05	-1.27031	-1.31134	4.17149e-05	-1.27027	-1.3113
109627238	chr4:109627238:T:C	4.24303e-12	-1.9187	-0.884134	3.43981e-05	-1.90483	-0.868253	3.44395e-05	-1.90483	-0.868395
109627540	chr4:109627540:G:A	2.05134e-11	-2.52431e-10	-1.22703	0.000160815	-2.52431e-10	-1.23083	0.000161028	-2.52431e-10	-1.23085
109628710	chr4:109628710:G:A	4.13668e-12	-1.64068	-1.18753	3.32069e-05	-1.61213	-1.1962	3.32539e-05	-1.61212	-1.19613
109628763	chr4:109628763:C:A	2.97351e-12	-1.94572	-1.21265	4.22094e-05	-1.34619	-1.22225	4.22737e-05	-1.34614	-1.22212
109628903	chr4:109628903:A:G	2.36033e-11	-2.52431e-10	-1.08672	0.000184798	-2.52431e-10	-1.09182	0.000185049	-2.52431e-10	-1.09181
109629467	chr4:109629467:C:T	1.58095e-11	-1.4875	-3.28476e-10	8.89917e-05	-1.82254	-3.28476e-10	8.9111e-05	-1.82255	-3.28476e-10
109629565	chr4:109629565:G:T	2.17719e-11	-2.52431e-10	-1.16749	0.000169491	-2.52431e-10	-1.17828	0.000169699	-2.52431e-10	-1.1784
109629662	chr4:109629662:C:G	3.98983e-12	-1.58945	-1.27492	3.69502e-05	-1.4218	-1.27971	3.70026e-05	-1.4218	-1.27964
109629715	chr4:109629715:A:G	1.86303e-11	-2.52431e-10	-1.32332	0.000146636	-2.52431e-10	-1.32313	0.000146834	-2.52431e-10	-1.32313
109629795	chr4:109629795:T:C	3.97344e-11	-2.52431e-10	-0.565895	0.000319223	-2.52431e-10	-0.545195	0.000319639	-2.52431e-10	-0.545235
109629898	chr4:109629898:C:G	1.87533e-11	-2.52431e-10	-1.31674	0.000147419	-2.52431e-10	-1.31781	0.000147618	-2.52431e-10	-1.3178
109629903	chr4:109629903:C:G	2.08643e-11	-2.52431e-10	-1.21007	0.000164412	-2.52431e-10	-1.20871	0.000164626	-2.52431e-10	-1.20875
109630032	chr4:109630032:C:T	2.11477e-11	-1.19658	-3.28476e-10	0.000340708	-0.480061	-3.28476e-10	0.000341096	-0.480265	-3.28476e-10
109630233	chr4:109630233:G:A	4.64639e-11	-2.52431e-10	-0.409436	0.000373954	-2.52431e-10	-0.386952	0.000374446	-2.52431e-10	-0.386981
109630727	chr4:109630727:A:G	1.27157e-11	-1.70527	-3.28476e-10	7.90163e-05	-1.94143	-3.28476e-10	7.91201e-05	-1.94146	-3.28476e-10
109631614	chr4:109631614:G:A	4.1851e-11	-2.52431e-10	-0.513996	0.000333613	-2.52431e-10	-0.501102	0.000334067	-2.52431e-10	-0.501087
109631984	chr4:109631984:A:G	4.66216e-11	-2.52431e-10	-0.406049	0.000375234	-2.52431e-10	-0.383535	0.000375727	-2.52431e-10	-0.383564
109632322	chr4:109632322:G:A	1.26513e-11	-1.86079	0.150438	9.65776e-05	-1.91346	0.172722	9.66694e-05	-1.91343	0.1723
109632356	chr4:109632356:AAATCT:A	4.16382e-11	-2.52431e-10	-0.519093	0.000334755	-2.52431e-10	-0.497685	0.000335191	-2.52431e-10	-0.497727
109632398	chr4:109632398:C:T	4.52791e-12	-1.90421	-0.833638	4.8439e-05	-1.58428	-0.846504	4.852e-05	-1.58422	-0.846234
109632679	chr4:109632679:G:A	2.74693e-11	-2.52431e-10	-0.935045	0.000217527	-2.52431e-10	-0.928763	0.000217807	-2.52431e-10	-0.928818
109632857	chr4:109632857:C:T	7.48559e-12	-1.95738	-0.27775	0.000115408	-1.31837	-0.244245	0.000115509	-1.31828	-0.244798
109633148	chr4:109633148:CAG:C	2.00336e-10	-2.52431e-10	1.05188	0.0015968	-2.52431e-10	1.06467	0.00159883	-2.52431e-10	1.0646
109633241	chr4:109633241:G:A	4.74271e-11	-2.52431e-10	-0.388918	0.000381799	-2.52431e-10	-0.366191	0.000382301	-2.52431e-10	-0.36622
109633353	chr4:109633353:C:T	1.94151e-11	-2.52431e-10	-1.28206	0.00015303	-2.52431e-10	-1.28045	0.000153234	-2.52431e-10	-1.28046
109633504	chr4:109633504:C:T	1.41303e-11	-1.59979	-3.28476e-10	8.2891e-05	-1.89356	-3.28476e-10	8.29997e-05	-1.89359	-3.28476e-10
109633894	chr4:109633894:G:C	3.0371e-11	-2.52431e-10	-0.834624	0.000260163	-2.52431e-10	-0.749778	0.000259934	-2.52431e-10	-0.752001
109634312	chr4:109634312:A:G	5.25674e-12	-1.696	-0.892605	3.24901e-05	-1.9526	-0.877552	3.25303e-05	-1.95259	-0.877668
109634522	chr4:109634522:G:A	4.95941e-12	-1.95464	-0.692185	7.60067e-05	-1.2791	-0.701163	7.61501e-05	-1.27902	-0.700704
109634861	chr4:109634861:C:T	1.88277e-11	-2.52431e-10	-1.31278	0.000148548	-2.52431e-10	-1.31018	0.000148745	-2.52431e-10	-1.3102
109635172	chr4:109635172:T:C	4.65805e-11	-2.52431e-10	-0.40693	0.000374902	-2.52431e-10	-0.384421	0.000375395	-2.52431e-10	-0.38445
109635904	chr4:109635904:T:TTA	5.01673e-12	-1.5567	-1.07863	3.4713e-05	-1.68519	-1.07878	3.47669e-05	-1.68518	-1.07859
109635926	chr4:109635926:T:C	1.89904e-11	-2.52431e-10	-1.30418	0.000149646	-2.52431e-10	-1.30281	0.000149851	-2.52431e-10	-1.30279
109636097	chr4:109636097:T:A	5.03053e-12	-1.5452	-1.08739	3.47427e-05	-1.67567	-1.08744	3.47965e-05	-1.67566	-1.08725
109636260	chr4:109636260:C:A	2.93254e-12	-1.95359	-1.21865	3.43196e-05	-1.55115	-1.22422	3.43716e-05	-1.55107	-1.22412
109636564	chr4:109636564:G:A	2.20061e-11	-2.52431e-10	-1.15679	0.000171253	-2.52431e-10	-1.16794	0.000171463	-2.52431e-10	-1.16806
109636766	chr4:109636766:C:T	2.63703e-11	-2.52431e-10	-0.975873	0.000206371	-2.52431e-10	-0.981411	0.000206602	-2.52431e-10	-0.981635
109636797	chr4:109636797:C:T	5.10022e-12	-1.57031	-1.04852	3.53942e-05	-1.69608	-1.04846	3.54492e-05	-1.69607	-1.04826
109636870	chr4:109636870:A:C	1.86266e-11	-2.52431e-10	-1.32352	0.000146594	-2.52431e-10	-1.32342	0.000146791	-2.52431e-10	-1.32342
109637082	chr4:109637082:G:C	2.3612e-11	-2.52431e-10	-1.08636	0.000186225	-2.52431e-10	-1.08413	0.000186475	-2.52431e-10	-1.08413
109637105	chr4:109637105:G:T	2.0449e-11	-2.52431e-10	-1.23018	0.000160988	-2.52431e-10	-1.22976	0.0001612	-2.52431e-10	-1.22978
109637320	chr4:109637320:G:A	2.66583e-11	-2.52431e-10	-0.965011	0.000225516	-2.52431e-10	-0.892695	0.00022539	-2.52431e-10	-0.894597
109637536	chr4:109637536:G:A	4.63054e-11	-2.52431e-10	-0.412854	0.000372905	-2.52431e-10	-0.389762	0.000373387	-2.52431e-10	-0.389814
109637634	chr4:109637634:A:T	9.84425e-12	-1.96122	-3.28476e-10	8.32512e-05	-1.88922	-3.28476e-10	8.33648e-05	-1.8892	-3.28476e-10
109637655	chr4:109637655:A:G	2.08643e-11	-2.52431e-10	-1.21007	0.000164412	-2.52431e-10	-1.20871	0.000164626	-2.52431e-10	-1.20875
109637867	chr4:109637867:C:T	3.28022e-11	-0.757616	-3.28476e-10	0.000126908	-1.46762	-3.28476e-10	0.000127075	-1.46765	-3.28476e-10
109638436	chr4:109638436:A:G	3.30089e-11	-2.52431e-10	-0.751336	0.000290087	-2.52431e-10	-0.640905	0.000289633	-2.52431e-10	-0.643813
109638465	chr4:109638465:G:A	2.3307e-11	-2.52431e-10	-1.09936	0.00018382	-2.52431e-10	-1.09713	0.000184066	-2.52431e-10	-1.09713
109639127	chr4:109639127:A:G	2.67016e-11	-2.52431e-10	-0.963387	0.000207944	-2.52431e-10	-0.973817	0.000208213	-2.52431e-10	-0.973866
109639339	chr4:109639339:T:C	1.00708e-11	-1.53269	-0.405791	6.99115e-05	-1.66488	-0.398976	7.00339e-05	-1.66487	-0.398583
109639752	chr4:109639752:G:T	3.90965e-11	-2.52431e-10	-0.582079	0.000348441	-2.52431e-10	-0.457616	0.000347773	-2.52431e-10	-0.460877
109639950	chr4:109639950:A:G	4.093e-12	-1.56077	-1.27807	3.80065e-05	-1.40154	-1.27179	3.80556e-05	-1.40153	-1.27184
109640151	chr4:109640151:A:G	8.58459e-12	-1.44012	-0.658021	5.77202e-05	-1.5994	-0.656075	5.78194e-05	-1.59939	-0.655715
109640195	chr4:109640195:C:T	1.86363e-11	-2.52431e-10	-1.323	0.000146614	-2.52431e-10	-1.32328	0.000146811	-2.52431e-10	-1.32328
109640203	chr4:109640203:C:T	1.43709e-11	-1.83099	0.24808	0.000104774	-1.93409	0.274811	0.00010487	-1.93407	0.274359
109640784	chr4:109640784:T:C	2.76576e-11	-2.52431e-10	-0.92821	0.000235177	-2.52431e-10	-0.850748	0.000235012	-2.52431e-10	-0.852793
109641087	chr4:109641087:A:G	4.43251e-12	-1.83444	-0.924709	3.77346e-05	-1.74288	-0.937624	3.77952e-05	-1.74284	-0.937402
109641122	chr4:109641122:TAG:T	1.15353e-10	-2.52431e-10	0.499888	0.000938981	-2.52431e-10	0.533709	0.000940301	-2.52431e-10	0.533772
109641141	chr4:109641141:C:T	1.86348e-11	-2.52431e-10	-1.32308	0.000146695	-2.52431e-10	-1.32273	0.000146892	-2.52431e-10	-1.32273
109641209	chr4:109641209:C:T	1.86312e-11	-2.52431e-10	-1.32328	0.000146589	-2.52431e-10	-1.32345	0.000146786	-2.52431e-10	-1.32345
109641416	chr4:109641416:TATTA:T	3.54864e-11	-2.52431e-10	-0.678961	0.000284031	-2.52431e-10	-0.662003	0.000284408	-2.52431e-10	-0.662019
109641430	chr4:109641430:G:A	9.23439e-11	0.277408	-3.28476e-10	0.000231777	-0.865308	-3.28476e-10	0.000232094	-0.865287	-3.28476e-10
109641804	chr4:109641804:A:G	9.90891e-12	-1.95468	-3.28476e-10	8.39044e-05	-1.88141	-3.28476e-10	8.4018e-05	-1.8814	-3.28476e-10
109641843	chr4:109641843:T:A	2.17734e-11	-2.52431e-10	-1.16742	0.000172813	-2.52431e-10	-1.15888	0.00017303	-2.52431e-10	-1.15897
109642084	chr4:109642084:C:T	2.90625e-10	1.42392	-3.28476e-10	0.000364492	-0.412581	-3.28476e-10	0.000365022	-0.41247	-3.28476e-10
109642294	chr4:109642294:A:G	3.6158e-12	-1.82511	-1.13769	3.03855e-05	-1.76967	-1.12745	3.0424e-05	-1.76966	-1.12753
109642482	chr4:109642482:T:C	4.44472e-12	-1.94397	-0.812427	3.77145e-05	-1.85628	-0.824757	3.77815e-05	-1.85629	-0.824323
109642605	chr4:109642605:T:A	1.87975e-11	-2.52431e-10	-1.31439	0.000147763	-2.52431e-10	-1.31548	0.000147959	-2.52431e-10	-1.31549
109642636	chr4:109642636:G:GA	3.9791e-12	-1.58315	-1.28391	3.6804e-05	-1.4274	-1.27808	3.68517e-05	-1.42739	-1.27813
109642939	chr4:109642939:G:A	1.02264e-11	-1.92314	-3.28476e-10	0.000106821	-1.63993	-3.28476e-10	0.000106972	-1.63986	-3.28476e-10
109643170	chr4:109643170:T:G	1.87858e-11	-2.52431e-10	-1.31501	0.000147683	-2.52431e-10	-1.31602	0.000147879	-2.52431e-10	-1.31603
109643275	chr4:109643275:T:TC	2.63048e-12	-1.96276	-1.31818	2.18107e-05	-1.90904	-1.31964	2.18408e-05	-1.90905	-1.3196
109644450	chr4:109644450:A:C	2.16182e-11	-2.52431e-10	-1.17458	0.000170376	-2.52431e-10	-1.17308	0.000170597	-2.52431e-10	-1.17313
109644721	chr4:109644721:C:T	5.41996e-12	-1.70798	-0.850048	3.5508e-05	-1.87682	-0.864507	3.55656e-05	-1.87679	-0.864254
109645578	chr4:109645578:G:A	5.00861e-12	-1.63234	-1.00462	2.87229e-05	-1.96155	-0.991843	2.87587e-05	-1.96154	-0.991947
109645811	chr4:109645811:C:T	5.93307e-11	-2.52431e-10	-0.164986	0.000479533	-2.52431e-10	-0.138273	0.000480211	-2.52431e-10	-0.138203
109646000	chr4:109646000:G:A	1.88949e-11	-2.52431e-10	-1.30922	0.000148516	-2.52431e-10	-1.31039	0.000148719	-2.52431e-10	-1.31037
109646025	chr4:109646025:C:T	4.20111e-12	-1.70644	-1.10632	4.33052e-05	-1.4481	-1.09471	4.33601e-05	-1.44811	-1.09478
109646118	chr4:109646118:C:G	4.11134e-12	-1.86445	-0.969916	3.59817e-05	-1.76934	-0.958734	3.60219e-05	-1.76934	-0.958964
109646130	chr4:109646130:A:G	1.94047e-11	-2.52431e-10	-1.2826	0.000153252	-2.52431e-10	-1.279	0.000153453	-2.52431e-10	-1.27903
109646256	chr4:109646256:T:G	4.33484e-12	-1.66501	-1.11642	3.31631e-05	-1.69916	-1.11049	3.3201e-05	-1.69915	-1.1107
109646489	chr4:109646489:T:C	6.24326e-11	-2.52431e-10	-0.114024	0.000504114	-2.52431e-10	-0.088282	0.000504596	-2.52431e-10	-0.0886698
109646602	chr4:109646602:A:G	2.93789e-12	-1.89507	-1.27535	2.53622e-05	-1.79959	-1.27824	2.53993e-05	-1.79959	-1.27812
109646642	chr4:109646642:A:G	4.78757e-12	-1.46203	-1.22006	4.36681e-05	-1.3231	-1.21137	4.37245e-05	-1.32309	-1.21143
109646900	chr4:109646900:T:C	1.99476e-11	-2.52431e-10	-1.255	0.000157883	-2.52431e-10	-1.24923	0.000158086	-2.52431e-10	-1.24929
109647066	chr4:109647066:G:A	4.22859e-12	-1.67163	-1.13461	3.23479e-05	-1.70552	-1.12901	3.23852e-05	-1.70551	-1.12921
109647346	chr4:109647346:C:G	4.35349e-12	-1.83407	-0.94307	3.81487e-05	-1.74556	-0.924037	3.81869e-05	-1.74555	-0.924381
109647460	chr4:109647460:T:G	2.60134e-11	-2.52431e-10	-0.989499	0.000219066	-2.52431e-10	-0.921712	0.000218973	-2.52431e-10	-0.923478
109647555	chr4:109647555:C:T	4.83432e-12	-1.44311	-1.22926	4.41639e-05	-1.30224	-1.22094	4.42211e-05	-1.30222	-1.221
109647635	chr4:109647635:C:T	1.08415e-10	-1.95045	2.3883	0.000891268	-1.9523	2.43386	0.00089215	-1.95229	2.4335
109647714	chr4:109647714:T:TA	7.2845e-11	-2.52431e-10	0.0402218	0.000590478	-2.52431e-10	0.0698468	0.000591301	-2.52431e-10	0.0698966
109647935	chr4:109647935:G:A	4.66256e-12	-1.48006	-1.22849	4.23764e-05	-1.34435	-1.22014	4.24313e-05	-1.34434	-1.22021
109648391	chr4:109648391:T:C	4.70142e-12	-1.43248	-1.26776	4.3615e-05	-1.27544	-1.26025	4.36718e-05	-1.27542	-1.2603
109648399	chr4:109648399:G:A	4.77652e-12	-1.4706	-1.2138	4.3501e-05	-1.33346	-1.20484	4.35571e-05	-1.33345	-1.20491
109648464	chr4:109648464:C:T	2.61139e-10	1.31694	-3.28476e-10	0.000600507	0.0866892	-3.28476e-10	0.000601369	0.0867812	-3.28476e-10
109648826	chr4:109648826:G:C	1.94626e-11	-2.52431e-10	-1.27962	0.00015373	-2.52431e-10	-1.27589	0.000153931	-2.52431e-10	-1.27592
109648939	chr4:109648939:G:T	4.76882e-12	-1.43064	-1.25538	4.43003e-05	-1.27298	-1.24712	4.43577e-05	-1.27297	-1.24717
109648953	chr4:109648953:C:T	2.87093e-11	-2.52431e-10	-0.890889	0.000223832	-2.52431e-10	-0.900189	0.000224157	-2.52431e-10	-0.900082
109649024	chr4:109649024:C:A	4.74411e-12	-1.43039	-1.26082	4.40609e-05	-1.27263	-1.25289	4.41181e-05	-1.27261	-1.25294
109649095	chr4:109649095:A:G	1.88659e-11	-2.52431e-10	-1.31076	0.000148226	-2.52431e-10	-1.31235	0.000148427	-2.52431e-10	-1.31234
109649111	chr4:109649111:A:G	4.70144e-12	-1.43981	-1.26043	4.36012e-05	-1.28352	-1.25248	4.36579e-05	-1.28351	-1.25254
109649155	chr4:109649155:TC:T	2.04609e-11	-2.52431e-10	-1.2296	0.000159667	-2.52431e-10	-1.23799	0.000159868	-2.52431e-10	-1.23808
109649761	chr4:109649761:A:T	3.43166e-11	-2.52431e-10	-0.712482	0.000301679	-2.52431e-10	-0.601722	0.000301213	-2.52431e-10	-0.60461
109649835	chr4:109649835:A:G	3.63204e-12	-1.90248	-1.05583	3.26817e-05	-1.75902	-1.06525	3.27325e-05	-1.75896	-1.06509
109649952	chr4:109649952:A:G	4.20069e-11	-2.52431e-10	-0.510277	0.00032837	-2.52431e-10	-0.516943	0.00032899	-2.52431e-10	-0.516401
109650025	chr4:109650025:T:C	4.33422e-12	-1.62145	-1.16012	3.27875e-05	-1.66611	-1.15493	3.28258e-05	-1.6661	-1.15511
109650054	chr4:109650054:C:A	4.56932e-12	-1.56572	-1.16303	3.44402e-05	-1.61398	-1.15788	3.44805e-05	-1.61397	-1.15807
109650208	chr4:109650208:C:T	2.85553e-11	-2.52431e-10	-0.896268	0.000242916	-2.52431e-10	-0.818368	0.00024275	-2.52431e-10	-0.820395
109650967	chr4:109650967:C:A	6.70247e-11	-2.52431e-10	-0.0430509	0.000551767	-2.52431e-10	0.00204099	0.000552336	-2.52431e-10	0.00172794
109651187	chr4:109651187:C:G	7.41594e-12	-1.64432	-0.600158	4.29525e-05	-1.96334	-0.587648	4.29996e-05	-1.96334	-0.587892
109651446	chr4:109651446:C:T	6.7451e-11	-2.52431e-10	-0.0367107	0.000555339	-2.52431e-10	0.008494	0.000555911	-2.52431e-10	0.00818018
109652174	chr4:109652174:A:G	1.94989e-11	-2.52431e-10	-1.27775	0.00015403	-2.52431e-10	-1.27394	0.000154231	-2.52431e-10	-1.27398
109652183	chr4:109652183:C:T	3.64133e-12	-1.91276	-1.043	3.45484e-05	-1.71593	-1.0528	3.46025e-05	-1.71587	-1.05263
109652264	chr4:109652264:G:A	6.46909e-11	-2.52431e-10	-0.0784907	0.000523507	-2.52431e-10	-0.0505355	0.000524239	-2.52431e-10	-0.0504807
109652693	chr4:109652693:T:C	4.55527e-12	-1.47099	-1.26084	4.09499e-05	-1.34578	-1.25295	4.10034e-05	-1.34576	-1.25301
109652890	chr4:109652890:C:T	2.73324e-11	-2.52431e-10	-0.94004	0.000231161	-2.52431e-10	-0.86797	0.000231039	-2.52431e-10	-0.86984
109652893	chr4:109652893:C:T	2.48913e-11	-1.44692	0.413329	0.000115158	-1.96062	0.395837	0.000115364	-1.96062	0.396279
109653089	chr4:109653089:C:T	7.46091e-12	-1.33746	-0.900973	5.16544e-05	-1.49705	-0.869461	5.17036e-05	-1.49703	-0.869872
109653114	chr4:109653114:C:T	1.77671e-11	-1.68518	0.314418	0.000106269	-1.96381	0.3187	0.00010638	-1.96381	0.318398
109653357	chr4:109653357:G:A	4.4457e-12	-1.49788	-1.2583	3.98869e-05	-1.37482	-1.25021	3.99389e-05	-1.37481	-1.25027
109653453	chr4:109653453:A:G	4.40434e-12	-1.51193	-1.25359	3.94474e-05	-1.39089	-1.24523	3.94987e-05	-1.39087	-1.24529
109653502	chr4:109653502:G:A	1.93913e-11	-2.52431e-10	-1.28329	0.000153141	-2.52431e-10	-1.27973	0.000153342	-2.52431e-10	-1.27976
109653884	chr4:109653884:C:A	3.88452e-12	-1.76596	-1.12515	3.82586e-05	-1.5526	-1.11411	3.83075e-05	-1.5526	-1.11418
109653899	chr4:109653899:T:C	2.58068e-11	-2.52431e-10	-0.997474	0.000217129	-2.52431e-10	-0.930593	0.000217043	-2.52431e-10	-0.932332
109654241	chr4:109654241:C:A	6.94625e-11	-2.52431e-10	-0.00732542	0.000562748	-2.52431e-10	0.0217467	0.000563531	-2.52431e-10	0.0217947
109654792	chr4:109654792:T:G	4.50768e-12	-1.48881	-1.25352	4.04802e-05	-1.36513	-1.24515	4.05329e-05	-1.36511	-1.24521
109654897	chr4:109654897:C:T	4.37716e-12	-1.55947	-1.21224	3.84426e-05	-1.4587	-1.20322	3.84924e-05	-1.45868	-1.20329
109655327	chr4:109655327:C:G	1.95448e-11	-2.52431e-10	-1.2754	0.000153244	-2.52431e-10	-1.27906	0.000153454	-2.52431e-10	-1.27903
109655332	chr4:109655332:T:C	4.29354e-12	-1.52557	-1.26543	3.83869e-05	-1.40562	-1.25775	3.8437e-05	-1.4056	-1.25781
109655547	chr4:109655547:G:A	4.47478e-12	-1.48904	-1.26061	4.01533e-05	-1.36571	-1.25267	4.02057e-05	-1.36569	-1.25273
109655741	chr4:109655741:G:A	2.36901e-11	-2.52431e-10	-1.08306	0.000186265	-2.52431e-10	-1.08392	0.000186512	-2.52431e-10	-1.08393
109655818	chr4:109655818:C:G	3.72886e-12	-1.88644	-1.04557	3.21166e-05	-1.78634	-1.05537	3.21666e-05	-1.78629	-1.05521
109656207	chr4:109656207:T:C	4.31731e-12	-1.59467	-1.19081	3.25945e-05	-1.64086	-1.18608	3.26331e-05	-1.64085	-1.18625
109656652	chr4:109656652:G:T	4.35872e-12	-1.52995	-1.24598	3.88972e-05	-1.41302	-1.23715	3.89476e-05	-1.413	-1.23721
109656726	chr4:109656726:A:G	3.83666e-12	-1.8859	-1.01761	3.30311e-05	-1.78572	-1.02792	3.30828e-05	-1.78567	-1.02774
109656777	chr4:109656777:T:C	3.41951e-11	-2.52431e-10	-0.716031	0.000300572	-2.52431e-10	-0.605397	0.000300112	-2.52431e-10	-0.608271
109657410	chr4:109657410:AT:A	6.69299e-11	-2.52431e-10	-0.0444663	0.000541651	-2.52431e-10	-0.0164637	0.000542416	-2.52431e-10	-0.016394
109657467	chr4:109657467:C:T	3.83706e-12	-1.60068	-1.30273	3.16934e-05	-1.556	-1.29898	3.17352e-05	-1.55599	-1.29901
109657562	chr4:109657562:G:GCC	1.95416e-11	-2.52431e-10	-1.27557	0.000154532	-2.52431e-10	-1.27069	0.000154732	-2.52431e-10	-1.27074
109657847	chr4:109657847:C:A	3.63172e-12	-1.76863	-1.18978	3.61753e-05	-1.5437	-1.17901	3.62216e-05	-1.5437	-1.17908
109657849	chr4:109657849:A:T	2.16343e-11	-2.52431e-10	-1.17383	0.000170503	-2.52431e-10	-1.17233	0.000170724	-2.52431e-10	-1.17238
109658229	chr4:109658229:G:T	2.21923e-11	-2.52431e-10	-1.14837	0.000174001	-2.52431e-10	-1.15202	0.000174207	-2.52431e-10	-1.15218
109658237	chr4:109658237:T:C	1.95131e-11	-2.52431e-10	-1.27703	0.000154298	-2.52431e-10	-1.2722	0.000154498	-2.52431e-10	-1.27225
109658331	chr4:109658331:C:T	7.20869e-11	-2.52431e-10	0.0297606	0.000584211	-2.52431e-10	0.0591773	0.000585025	-2.52431e-10	0.0592265
109658337	chr4:109658337:A:G	3.80666e-12	-1.76019	-1.15117	3.81565e-05	-1.5304	-1.13899	3.8205e-05	-1.5304	-1.13907
109658379	chr4:109658379:A:C	5.60864e-12	-1.79022	-0.733582	4.33201e-05	-1.79261	-0.749863	4.33919e-05	-1.79257	-0.749585
109658630	chr4:109658630:C:T	3.61438e-12	-1.87958	-1.08361	3.76199e-05	-1.62189	-1.06166	3.76581e-05	-1.6219	-1.06198
109658928	chr4:109658928:G:T	5.84517e-12	-1.74041	-0.74209	4.04777e-05	-1.85205	-0.758289	4.05445e-05	-1.85202	-0.758012
109659313	chr4:109659313:C:T	2.02237e-11	-2.52431e-10	-1.24125	0.000158371	-2.52431e-10	-1.24614	0.00015859	-2.52431e-10	-1.24611
109659375	chr4:109659375:A:C	1.9717e-11	-2.52431e-10	-1.26663	0.000155981	-2.52431e-10	-1.26135	0.000156182	-2.52431e-10	-1.2614
109659403	chr4:109659403:A:G	2.01662e-11	-2.52431e-10	-1.2441	0.00015969	-2.52431e-10	-1.23785	0.000159894	-2.52431e-10	-1.23792
109659760	chr4:109659760:C:T	4.23699e-12	-1.77654	-1.02772	4.16615e-05	-1.56718	-1.01433	4.17142e-05	-1.56718	-1.0144
109659763	chr4:109659763:C:T	1.01195e-11	-1.93364	-3.28476e-10	7.86737e-05	-1.94578	-3.28476e-10	7.87799e-05	-1.94577	-3.28476e-10
109659829	chr4:109659829:C:T	3.77848e-12	-1.78193	-1.13687	3.7469e-05	-1.56353	-1.12405	3.75164e-05	-1.56352	-1.12412
109659856	chr4:109659856:C:T	3.81569e-12	-1.7968	-1.11219	3.71104e-05	-1.59647	-1.10072	3.71578e-05	-1.59647	-1.10078
109659949	chr4:109659949:T:C	3.36734e-11	-2.52431e-10	-0.731404	0.000262413	-2.52431e-10	-0.741164	0.000262757	-2.52431e-10	-0.741197
109660092	chr4:109660092:G:A	3.0446e-11	-2.52431e-10	-0.832157	0.000260047	-2.52431e-10	-0.750224	0.000259847	-2.52431e-10	-0.752336
109660207	chr4:109660207:T:A	3.86071e-12	-1.76591	-1.13135	3.86037e-05	-1.53938	-1.11836	3.86525e-05	-1.53938	-1.11844
109660591	chr4:109660591:C:T	3.80198e-12	-1.76442	-1.14817	2.497e-05	-1.95249	-1.14092	2.50009e-05	-1.9525	-1.14101
109660645	chr4:109660645:C:T	3.22811e-11	-2.52431e-10	-0.773631	0.000253402	-2.52431e-10	-0.776107	0.000253747	-2.52431e-10	-0.776091
109660717	chr4:109660717:G:A	3.37027e-11	-2.52431e-10	-0.730534	0.000295757	-2.52431e-10	-0.621547	0.000295318	-2.52431e-10	-0.624374
109660849	chr4:109660849:A:T	3.11017e-11	-2.52431e-10	-0.810848	0.000266095	-2.52431e-10	-0.727231	0.000265879	-2.52431e-10	-0.729385
109660944	chr4:109660944:T:C	7.21425e-12	-1.50207	-0.769988	3.76418e-05	-1.93695	-0.74602	3.76797e-05	-1.93697	-0.746341
109661047	chr4:109661047:C:T	2.5451e-11	-2.52431e-10	-1.01136	0.000201928	-2.52431e-10	-1.00317	0.000202184	-2.52431e-10	-1.00325
109661268	chr4:109661268:A:G	2.2996e-11	-2.52431e-10	-1.11279	0.000181665	-2.52431e-10	-1.10892	0.000181902	-2.52431e-10	-1.10896
109661269	chr4:109661269:C:T	3.79139e-12	-1.77635	-1.13903	3.77083e-05	-1.55492	-1.12629	3.7756e-05	-1.55492	-1.12637
109661651	chr4:109661651:G:A	1.95913e-11	-2.52431e-10	-1.27303	0.000154953	-2.52431e-10	-1.26797	0.000155153	-2.52431e-10	-1.26802
109661793	chr4:109661793:G:A	1.99458e-11	-2.52431e-10	-1.25509	0.000157693	-2.52431e-10	-1.25044	0.000157898	-2.52431e-10	-1.25048
109662168	chr4:109662168:G:A	1.97461e-11	-2.52431e-10	-1.26515	0.000156065	-2.52431e-10	-1.26081	0.000156269	-2.52431e-10	-1.26085
109662461	chr4:109662461:C:T	3.23543e-11	-2.52431e-10	-0.771366	0.000282839	-2.52431e-10	-0.666208	0.000282444	-2.52431e-10	-0.668949
109662878	chr4:109662878:C:T	7.60288e-11	0.0829998	-3.28476e-10	0.00020826	-0.972297	-3.28476e-10	0.000208545	-0.972274	-3.28476e-10
109662912	chr4:109662912:G:T	2.84733e-11	-0.899145	-3.28476e-10	0.000109372	-1.61633	-3.28476e-10	0.000109518	-1.61634	-3.28476e-10
109662975	chr4:109662975:A:G	1.86284e-11	-2.52431e-10	-1.32342	0.000146581	-2.52431e-10	-1.32351	0.000146778	-2.52431e-10	-1.3235
109663131	chr4:109663131:A:G	4.21356e-12	-1.56868	-1.24112	3.69275e-05	-1.46897	-1.23316	3.69756e-05	-1.46895	-1.23322
109663447	chr4:109663447:A:G	1.86377e-11	-2.52431e-10	-1.32292	0.000146602	-2.52431e-10	-1.32336	0.000146798	-2.52431e-10	-1.32337
109663540	chr4:109663540:A:G	6.8654e-11	-2.52431e-10	-0.0190333	0.000581909	-2.52431e-10	0.0552283	0.0005819	-2.52431e-10	0.0538703
109663639	chr4:109663639:A:C	2.25094e-11	-2.52431e-10	-1.13418	0.000177037	-2.52431e-10	-1.13473	0.000177271	-2.52431e-10	-1.13475
109664489	chr4:109664489:G:A	4.57895e-12	-1.45477	-1.27187	4.68124e-05	-1.19852	-1.26641	4.68706e-05	-1.19851	-1.26652
109664567	chr4:109664567:T:C	3.73804e-11	-2.52431e-10	-0.626964	0.000296958	-2.52431e-10	-0.617494	0.000297402	-2.52431e-10	-0.617343
109664631	chr4:109664631:G:T	3.03089e-11	-2.52431e-10	-0.836669	0.000259261	-2.52431e-10	-0.753251	0.000259048	-2.52431e-10	-0.755413
109665049	chr4:109665049:G:A	3.26177e-11	-2.52431e-10	-0.763256	0.00025888	-2.52431e-10	-0.754722	0.000259262	-2.52431e-10	-0.754587
109665123	chr4:109665123:C:T	3.56374e-11	-2.52431e-10	-0.674716	0.000283018	-2.52431e-10	-0.665576	0.000283439	-2.52431e-10	-0.66543
109665337	chr4:109665337:G:T	6.24994e-11	-2.52431e-10	-0.112955	0.000504658	-2.52431e-10	-0.0872039	0.00050514	-2.52431e-10	-0.0875919
109665366	chr4:109665366:C:G	1.99637e-11	-1.89107	0.636871	0.000164452	-1.88259	0.674126	0.000164626	-1.88257	0.673821
109665418	chr4:109665418:A:G	3.58904e-11	-2.52431e-10	-0.667643	0.000285041	-2.52431e-10	-0.658453	0.000285465	-2.52431e-10	-0.658307
109665678	chr4:109665678:G:A	3.66127e-12	-1.81168	-1.13862	3.50142e-05	-1.63357	-1.12176	3.50532e-05	-1.63356	-1.122
109665993	chr4:109665993:A:G	3.55497e-11	-2.52431e-10	-0.67718	0.000299837	-2.52431e-10	-0.607847	0.000299692	-2.52431e-10	-0.609674
109666433	chr4:109666433:C:T	1.86645e-11	-2.52431e-10	-1.32149	0.000147052	-2.52431e-10	-1.3203	0.000147252	-2.52431e-10	-1.32028
109666443	chr4:109666443:A:G	1.86347e-11	-2.52431e-10	-1.32309	0.000146734	-2.52431e-10	-1.32246	0.000146933	-2.52431e-10	-1.32245
109666552	chr4:109666552:T:TG	1.08492e-11	-1.7455	-0.118517	6.92547e-05	-1.95844	-0.114854	6.93303e-05	-1.95843	-0.115114
109666783	chr4:109666783:C:T	1.87845e-11	-2.52431e-10	-1.31508	0.000147689	-2.52431e-10	-1.31598	0.000147889	-2.52431e-10	-1.31596
109667122	chr4:109667122:C:T	2.44077e-11	-2.52431e-10	-1.05321	0.000193548	-2.52431e-10	-1.04556	0.000193794	-2.52431e-10	-1.04563
109667213	chr4:109667213:G:A	3.36394e-11	-2.52431e-10	-0.732414	0.000266171	-2.52431e-10	-0.726946	0.000266541	-2.52431e-10	-0.726898
109667428	chr4:109667428:A:C	1.87639e-11	-2.52431e-10	-1.31618	0.000147536	-2.52431e-10	-1.31702	0.000147736	-2.52431e-10	-1.317
109667575	chr4:109667575:A:G	3.31903e-11	-2.52431e-10	-0.745854	0.000263419	-2.52431e-10	-0.73734	0.000263809	-2.52431e-10	-0.737201
109667662	chr4:109667662:TCTA:T	1.94324e-11	-2.52431e-10	-1.28117	0.000153361	-2.52431e-10	-1.27829	0.000153558	-2.52431e-10	-1.27835
109667801	chr4:109667801:C:T	4.53717e-12	-1.73902	-0.996785	4.79818e-05	-1.45014	-0.990123	4.80355e-05	-1.45014	-0.990346
109667962	chr4:109667962:G:C	3.17921e-11	-2.52431e-10	-0.788893	0.000273041	-2.52431e-10	-0.701462	0.00027279	-2.52431e-10	-0.703725
109668120	chr4:109668120:G:C	1.87846e-11	-2.52431e-10	-1.31507	0.00014769	-2.52431e-10	-1.31597	0.00014789	-2.52431e-10	-1.31596
109668322	chr4:109668322:TAGG:T	3.17293e-11	-2.52431e-10	-0.790871	0.00027246	-2.52431e-10	-0.703594	0.00027221	-2.52431e-10	-0.705854
109668823	chr4:109668823:T:C	2.14436e-11	-2.52431e-10	-1.18269	0.000168909	-2.52431e-10	-1.18173	0.000169129	-2.52431e-10	-1.18176
109669401	chr4:109669401:C:T	4.41755e-12	-1.74097	-1.02156	4.41885e-05	-1.51485	-1.00777	4.4244e-05	-1.51485	-1.00786
109669665	chr4:109669665:G:A	3.1067e-12	-1.919	-1.19555	3.10618e-05	-1.69437	-1.18074	3.10967e-05	-1.69437	-1.18095
109669998	chr4:109669998:G:A	3.27676e-11	-2.52431e-10	-0.758672	0.000257291	-2.52431e-10	-0.760877	0.000257637	-2.52431e-10	-0.760875
109670118	chr4:109670118:G:A	4.48588e-12	-1.72535	-1.02183	4.75546e-05	-1.43392	-1.01529	4.76081e-05	-1.43392	-1.01551
109670191	chr4:109670191:A:G	3.38553e-11	-2.52431e-10	-0.726015	0.000297298	-2.52431e-10	-0.61635	0.000296851	-2.52431e-10	-0.619198
109670310	chr4:109670310:AC:A	1.9142e-11	-2.52431e-10	-1.29623	0.000150217	-2.52431e-10	-1.29901	0.000150422	-2.52431e-10	-1.29898
109670319	chr4:109670319:TGA:T	1.92381e-11	-2.52431e-10	-1.29122	0.000150932	-2.52431e-10	-1.29425	0.000151139	-2.52431e-10	-1.29423
109670323	chr4:109670323:GTTGGGTTTTT:G	1.91552e-11	-2.52431e-10	-1.29554	0.000150315	-2.52431e-10	-1.29835	0.00015052	-2.52431e-10	-1.29833
109670334	chr4:109670334:CTTT:C	1.92308e-11	-2.52431e-10	-1.2916	0.000150878	-2.52431e-10	-1.29461	0.000151085	-2.52431e-10	-1.29459
109670584	chr4:109670584:C:T	3.88522e-12	-1.75961	-1.13132	3.79884e-05	-1.55979	-1.11401	3.80305e-05	-1.55978	-1.11426
109670685	chr4:109670685:C:T	3.35778e-11	-2.52431e-10	-0.734246	0.000261646	-2.52431e-10	-0.744092	0.000261989	-2.52431e-10	-0.744124
109670934	chr4:109670934:G:A	7.47985e-12	-1.56631	-0.669589	4.13784e-05	-1.9418	-0.646528	4.14212e-05	-1.94181	-0.646824
109671220	chr4:109671220:A:G	2.47822e-11	-2.52431e-10	-1.03799	0.000196996	-2.52431e-10	-1.0279	0.000197246	-2.52431e-10	-1.02798
109671748	chr4:109671748:G:A	1.97217e-11	-2.52431e-10	-1.26639	0.000155869	-2.52431e-10	-1.26207	0.000156072	-2.52431e-10	-1.26211
109672304	chr4:109672304:A:C	5.60064e-12	-1.7486	-0.776635	5.8782e-05	-1.46866	-0.768587	5.88443e-05	-1.46866	-0.768869
109672444	chr4:109672444:A:T	4.17345e-12	-1.7436	-1.07577	4.42901e-05	-1.44619	-1.07414	4.43416e-05	-1.44619	-1.07432
109672518	chr4:109672518:G:C	1.95596e-11	-2.52431e-10	-1.27464	0.00015453	-2.52431e-10	-1.2707	0.000154732	-2.52431e-10	-1.27073
109673475	chr4:109673475:G:A	1.87087e-11	-2.52431e-10	-1.31912	0.000147147	-2.52431e-10	-1.31966	0.000147346	-2.52431e-10	-1.31965
109673793	chr4:109673793:TGGC:T	1.86675e-11	-2.52431e-10	-1.32133	0.000146976	-2.52431e-10	-1.32082	0.000147173	-2.52431e-10	-1.32082
109673849	chr4:109673849:G:A	1.98833e-11	-2.52431e-10	-1.25823	0.000157179	-2.52431e-10	-1.2537	0.000157383	-2.52431e-10	-1.25374
109673906	chr4:109673906:C:T	3.89663e-11	-2.52431e-10	-0.585416	0.000313232	-2.52431e-10	-0.564142	0.000313662	-2.52431e-10	-0.564111
109674130	chr4:109674130:G:A	4.18225e-11	-2.52431e-10	-0.514677	0.000326945	-2.52431e-10	-0.521294	0.000327561	-2.52431e-10	-0.520754
109674334	chr4:109674334:A:G	2.04685e-11	-2.52431e-10	-1.22922	0.000160229	-2.52431e-10	-1.23448	0.00016045	-2.52431e-10	-1.23444
109674542	chr4:109674542:A:T	1.26747e-11	-1.7085	-3.28476e-10	7.72888e-05	-1.96354	-3.28476e-10	7.73927e-05	-1.96354	-3.28476e-10
109674674	chr4:109674674:T:G	1.98685e-11	-2.52431e-10	-1.25898	0.000157058	-2.52431e-10	-1.25447	0.000157262	-2.52431e-10	-1.25451
109674716	chr4:109674716:C:T	1.95989e-11	-2.52431e-10	-1.27264	0.000154849	-2.52431e-10	-1.26863	0.000155051	-2.52431e-10	-1.26867
109674977	chr4:109674977:T:C	1.95933e-11	-2.52431e-10	-1.27292	0.000153779	-2.52431e-10	-1.27557	0.000153981	-2.52431e-10	-1.2756
109675024	chr4:109675024:C:A	1.98706e-11	-2.52431e-10	-1.25887	0.000157075	-2.52431e-10	-1.25436	0.000157279	-2.52431e-10	-1.25441
109675760	chr4:109675760:T:A	9.09047e-12	-1.51528	-0.525601	4.61523e-05	-1.96335	-0.515787	4.62061e-05	-1.96335	-0.515962
109675761	chr4:109675761:C:G	9.09813e-12	-1.51444	-0.525601	4.61539e-05	-1.96332	-0.515787	4.62076e-05	-1.96332	-0.515962
109675771	chr4:109675771:G:T	1.16511e-11	-1.79271	-3.28476e-10	0.00010119	-1.69409	-3.28476e-10	0.000101322	-1.69413	-3.28476e-10
109677184	chr4:109677184:C:T	3.68391e-11	-2.52431e-10	-0.641552	0.00029573	-2.52431e-10	-0.621639	0.000296141	-2.52431e-10	-0.621593
109677374	chr4:109677374:A:C	2.36807e-11	-2.52431e-10	-1.08345	0.000188044	-2.52431e-10	-1.07441	0.000188285	-2.52431e-10	-1.07447
109677467	chr4:109677467:C:T	2.56466e-11	-2.52431e-10	-1.0037	0.000216058	-2.52431e-10	-0.935537	0.000215965	-2.52431e-10	-0.937312
109677653	chr4:109677653:C:T	3.33972e-11	-2.52431e-10	-0.739638	0.00029287	-2.52431e-10	-0.631357	0.000292441	-2.52431e-10	-0.634166
109677656	chr4:109677656:G:A	2.05103e-11	-2.52431e-10	-1.22718	0.00016229	-2.52431e-10	-1.2217	0.0001625	-2.52431e-10	-1.22175
109677980	chr4:109677980:G:C	3.73958e-11	-2.52431e-10	-0.626554	0.00030028	-2.52431e-10	-0.606372	0.000300697	-2.52431e-10	-0.606326
109678058	chr4:109678058:G:A	1.87528e-11	-2.52431e-10	-1.31677	0.000147439	-2.52431e-10	-1.31767	0.000147636	-2.52431e-10	-1.31768
109678068	chr4:109678068:C:T	9.34792e-11	-2.52431e-10	0.289627	0.000738474	-2.52431e-10	0.293501	0.000739455	-2.52431e-10	0.293485
109678072	chr4:109678072:G:A	1.9485e-11	-2.52431e-10	-1.27847	0.000153914	-2.52431e-10	-1.27469	0.000154115	-2.52431e-10	-1.27473
109678097	chr4:109678097:T:G	1.90213e-11	-2.52431e-10	-1.30255	0.000150009	-2.52431e-10	-1.30039	0.000150209	-2.52431e-10	-1.3004
109678221	chr4:109678221:G:A	3.25603e-12	-1.92587	-1.14173	3.22862e-05	-1.71203	-1.12441	3.23214e-05	-1.71204	-1.12466
109678261	chr4:109678261:C:T	1.98896e-11	-2.52431e-10	-1.25792	0.000157229	-2.52431e-10	-1.25338	0.000157434	-2.52431e-10	-1.25342
109678417	chr4:109678417:G:A	5.97793e-11	-2.52431e-10	-0.157453	0.000480153	-2.52431e-10	-0.13698	0.000480854	-2.52431e-10	-0.136865
109678516	chr4:109678516:G:A	1.94505e-11	-2.52431e-10	-1.28024	0.00015272	-2.52431e-10	-1.28248	0.000152921	-2.52431e-10	-1.28251
109679240	chr4:109679240:C:T	1.94719e-11	-2.52431e-10	-1.27914	0.000152321	-2.52431e-10	-1.2851	0.000152517	-2.52431e-10	-1.28515
109679249	chr4:109679249:G:A	1.92066e-11	-2.52431e-10	-1.29286	0.000151157	-2.52431e-10	-1.29277	0.000151363	-2.52431e-10	-1.29275
109679325	chr4:109679325:G:A	2.76045e-11	-2.52431e-10	-0.930132	0.000220246	-2.52431e-10	-0.91634	0.000220538	-2.52431e-10	-0.916357
109679406	chr4:109679406:G:A	4.26256e-11	-2.52431e-10	-0.495657	0.000340929	-2.52431e-10	-0.479411	0.000341425	-2.52431e-10	-0.4793
109679412	chr4:109679412:G:A	4.30713e-12	-1.73439	-1.05345	4.56996e-05	-1.44157	-1.04743	4.57516e-05	-1.44157	-1.04763
109679454	chr4:109679454:C:T	2.84218e-11	-2.52431e-10	-0.900955	0.000241403	-2.52431e-10	-0.824616	0.000241251	-2.52431e-10	-0.826588
109679598	chr4:109679598:G:A	3.70092e-11	-2.52431e-10	-0.636947	0.000297195	-2.52431e-10	-0.616698	0.000297604	-2.52431e-10	-0.616663
109679836	chr4:109679836:G:C	5.09375e-12	-1.46681	-1.15328	4.81732e-05	-1.28852	-1.14776	4.82304e-05	-1.2885	-1.14793
109679840	chr4:109679840:C:T	5.37713e-12	-1.44907	-1.11689	5.09981e-05	-1.2685	-1.11079	5.10578e-05	-1.26849	-1.11098
109679841	chr4:109679841:A:G	5.34727e-12	-1.46132	-1.11021	5.06274e-05	-1.28257	-1.10402	5.06865e-05	-1.28256	-1.10421
109680518	chr4:109680518:A:G	2.10441e-11	-2.52431e-10	-1.20149	0.000164065	-2.52431e-10	-1.21082	0.000164269	-2.52431e-10	-1.21093
109680880	chr4:109680880:A:G	4.66424e-12	-1.60263	-1.10556	2.5859e-05	-1.96338	-1.09504	2.58916e-05	-1.96338	-1.09513
109681543	chr4:109681543:G:A	2.88227e-10	1.41564	-3.28476e-10	0.000369581	-0.398716	-3.28476e-10	0.000370117	-0.398609	-3.28476e-10
109681959	chr4:109681959:T:C	1.02983e-11	-1.91613	-3.28476e-10	7.79186e-05	-1.95542	-3.28476e-10	7.80236e-05	-1.95542	-3.28476e-10
109682075	chr4:109682075:CTGGT:C	4.20093e-12	-1.50845	-1.30435	3.924e-05	-1.33293	-1.30846	3.92967e-05	-1.33291	-1.30837
109682122	chr4:109682122:G:A	1.87045e-11	-2.52431e-10	-1.31935	0.000147434	-2.52431e-10	-1.3177	0.000147636	-2.52431e-10	-1.31768
109682180	chr4:109682180:T:C	2.53784e-11	-2.52431e-10	-1.01421	0.000201834	-2.52431e-10	-1.00364	0.00020209	-2.52431e-10	-1.00372
109682628	chr4:109682628:T:C	5.36058e-12	-1.51374	-1.0553	4.83313e-05	-1.39522	-1.03779	4.83911e-05	-1.3952	-1.03791
109683940	chr4:109683940:T:A	4.60485e-12	-1.49854	-1.22246	4.17082e-05	-1.35183	-1.22856	4.17783e-05	-1.35181	-1.22824
109684278	chr4:109684278:G:C	7.64717e-11	-2.52431e-10	0.0888091	0.000672054	-2.52431e-10	0.199253	0.000673087	-2.52431e-10	0.199447
109684403	chr4:109684403:T:C	1.92883e-11	-2.52431e-10	-1.28861	0.000152289	-2.52431e-10	-1.28531	0.000152489	-2.52431e-10	-1.28534
109684588	chr4:109684588:A:T	3.40993e-12	-1.93154	-1.08988	3.44124e-05	-1.67436	-1.09831	3.44657e-05	-1.6743	-1.09817
109684593	chr4:109684593:A:G	4.43818e-11	-2.52431e-10	-0.455283	0.000357078	-2.52431e-10	-0.433132	0.000357573	-2.52431e-10	-0.433089
109684944	chr4:109684944:G:C	2.04504e-11	-2.52431e-10	-1.23011	0.000160427	-2.52431e-10	-1.23324	0.000160652	-2.52431e-10	-1.23319
109684987	chr4:109684987:C:T	1.23799e-11	-1.73204	-3.28476e-10	7.72605e-05	-1.9639	-3.28476e-10	7.73643e-05	-1.9639	-3.28476e-10
109685557	chr4:109685557:T:C	4.23823e-12	-1.7438	-1.06017	4.16126e-05	-1.5422	-1.04048	4.16573e-05	-1.54219	-1.04076
109685570	chr4:109685570:A:C	2.57841e-11	-2.52431e-10	-0.998353	0.000220132	-2.52431e-10	-0.916858	0.000219957	-2.52431e-10	-0.918995
109686182	chr4:109686182:C:G	5.89956e-12	-1.37732	-1.09592	5.26091e-05	-1.26488	-1.08331	5.26762e-05	-1.26486	-1.0834
109686302	chr4:109686302:T:C	4.77438e-12	-1.40555	-1.2793	4.20456e-05	-1.28647	-1.28586	4.2113e-05	-1.28645	-1.28562
109686355	chr4:109686355:T:A	2.57841e-11	-2.52431e-10	-0.998353	0.000220132	-2.52431e-10	-0.916858	0.000219957	-2.52431e-10	-0.918995
109686398	chr4:109686398:C:G	2.33847e-11	-2.52431e-10	-1.09603	0.000185305	-2.52431e-10	-1.08908	0.000185542	-2.52431e-10	-1.08914
109686965	chr4:109686965:T:G	2.10614e-10	1.10191	-3.28476e-10	0.000285489	-0.656881	-3.28476e-10	0.000285902	-0.65678	-3.28476e-10
109687013	chr4:109687013:CTG:C	4.0897e-11	-2.52431e-10	-0.537056	0.000328792	-2.52431e-10	-0.515659	0.000329247	-2.52431e-10	-0.51562
109687105	chr4:109687105:G:A	3.26564e-12	-1.92421	-1.14044	3.21596e-05	-1.69252	-1.14786	3.22088e-05	-1.69246	-1.14773
109687174	chr4:109687174:G:A	2.10274e-11	-2.52431e-10	-1.20229	0.000164459	-2.52431e-10	-1.20842	0.000164687	-2.52431e-10	-1.20838
109687367	chr4:109687367:T:A	2.14278e-11	-2.52431e-10	-1.18342	0.000167625	-2.52431e-10	-1.18936	0.000167857	-2.52431e-10	-1.18932
109687811	chr4:109687811:G:A	4.06902e-12	-1.68287	-1.16184	3.36523e-05	-1.62739	-1.16762	3.37128e-05	-1.62738	-1.16717
109688337	chr4:109688337:C:CTGA	2.50991e-11	-2.52431e-10	-1.02528	0.000199497	-2.52431e-10	-1.01529	0.000199751	-2.52431e-10	-1.01536
109688587	chr4:109688587:CA:C	6.22676e-11	-2.52431e-10	-0.116671	0.000502689	-2.52431e-10	-0.0911138	0.000503171	-2.52431e-10	-0.0914985
109688635	chr4:109688635:C:T	4.77705e-12	-1.46906	-1.21523	4.3986e-05	-1.30746	-1.21975	4.40593e-05	-1.30745	-1.21944
109689826	chr4:109689826:A:G	1.89101e-11	-2.52431e-10	-1.30842	0.000148728	-2.52431e-10	-1.30897	0.00014893	-2.52431e-10	-1.30895
109690030	chr4:109690030:C:G	2.59359e-11	-2.52431e-10	-0.992485	0.000202302	-2.52431e-10	-1.00132	0.000202604	-2.52431e-10	-1.00118
109690042	chr4:109690042:T:G	4.53946e-12	-1.48301	-1.25229	3.91505e-05	-1.38339	-1.26028	3.92153e-05	-1.38338	-1.25998
109690156	chr4:109690156:G:A	1.87977e-11	-2.52431e-10	-1.31438	0.000147862	-2.52431e-10	-1.31481	0.000148062	-2.52431e-10	-1.31479
109690199	chr4:109690199:A:T	3.41759e-12	-1.94424	-1.07494	3.6249e-05	-1.6369	-1.08378	3.63056e-05	-1.63683	-1.08362
109690949	chr4:109690949:T:A	2.89479e-11	-2.52431e-10	-0.882616	0.00023113	-2.52431e-10	-0.868106	0.000231435	-2.52431e-10	-0.868129
109691027	chr4:109691027:A:G	2.15202e-11	-2.52431e-10	-1.17912	0.000169269	-2.52431e-10	-1.1796	0.000169494	-2.52431e-10	-1.17961
109691254	chr4:109691254:G:T	1.87791e-11	-2.52431e-10	-1.31537	0.000147657	-2.52431e-10	-1.31619	0.000147857	-2.52431e-10	-1.31618
109691381	chr4:109691381:G:A	4.26704e-12	-1.50505	-1.29214	3.75531e-05	-1.3881	-1.29723	3.76113e-05	-1.38808	-1.29704
109691571	chr4:109691571:T:C	3.4304e-12	-1.77935	-1.23609	2.37656e-05	-1.91602	-1.22682	2.37946e-05	-1.91602	-1.22695
109691785	chr4:109691785:A:G	5.62405e-11	-2.52431e-10	-0.218475	0.000443627	-2.52431e-10	-0.216101	0.000444518	-2.52431e-10	-0.215437
109691921	chr4:109691921:G:A	3.07295e-11	-2.52431e-10	-0.82289	0.000244845	-2.52431e-10	-0.810458	0.000245149	-2.52431e-10	-0.810562
109692073	chr4:109692073:T:C	2.12753e-11	-2.52431e-10	-1.19057	0.000168468	-2.52431e-10	-1.18434	0.000168685	-2.52431e-10	-1.18439
109692498	chr4:109692498:T:C	3.71572e-11	-2.52431e-10	-0.632955	0.000297027	-2.52431e-10	-0.617261	0.000297397	-2.52431e-10	-0.617358
109692502	chr4:109692502:A:G	4.4934e-12	-1.93014	-0.815357	4.40262e-05	-1.73319	-0.793111	4.40732e-05	-1.73319	-0.793388
109692549	chr4:109692549:A:G	9.93106e-11	-2.52431e-10	0.35014	0.000857029	-2.52431e-10	0.442387	0.00085634	-2.52431e-10	0.440239
109692671	chr4:109692671:T:A	1.00252e-11	-1.94301	-3.28476e-10	7.81944e-05	-1.95189	-3.28476e-10	7.82992e-05	-1.95189	-3.28476e-10
109692909	chr4:109692909:C:T	1.87477e-11	-2.52431e-10	-1.31704	0.000147769	-2.52431e-10	-1.31543	0.000147966	-2.52431e-10	-1.31545
109693194	chr4:109693194:A:G	3.82329e-12	-1.96281	-0.944192	3.32838e-05	-1.86341	-0.942601	3.33382e-05	-1.8634	-0.942326
109693195	chr4:109693195:G:A	3.8562e-12	-1.96272	-0.935711	3.35944e-05	-1.86263	-0.934095	3.36493e-05	-1.86262	-0.933817
109693616	chr4:109693616:C:T	2.30757e-11	-2.52431e-10	-1.10933	0.000193381	-2.52431e-10	-1.04642	0.000193319	-2.52431e-10	-1.04809
109693982	chr4:109693982:C:T	2.10819e-11	-2.52431e-10	-1.1997	0.000166392	-2.52431e-10	-1.19674	0.000166618	-2.52431e-10	-1.19673
109694493	chr4:109694493:T:C	1.88443e-11	-2.52431e-10	-1.3119	0.000148104	-2.52431e-10	-1.31317	0.000148304	-2.52431e-10	-1.31317
109694675	chr4:109694675:G:A	2.45447e-11	-2.52431e-10	-1.04761	0.000196948	-2.52431e-10	-1.02814	0.00019719	-2.52431e-10	-1.02826
109694683	chr4:109694683:C:T	3.82641e-11	-2.52431e-10	-0.603601	0.000296714	-2.52431e-10	-0.618316	0.000297273	-2.52431e-10	-0.617777
109694757	chr4:109694757:C:T	3.06323e-12	-1.91378	-1.21486	2.56382e-05	-1.8573	-1.2097	2.56723e-05	-1.8573	-1.20972
109695215	chr4:109695215:A:T	2.26976e-11	-2.52431e-10	-1.12585	0.000176391	-2.52431e-10	-1.13838	0.00017661	-2.52431e-10	-1.13848
109695356	chr4:109695356:A:G	2.93195e-12	-1.92441	-1.24804	2.44164e-05	-1.87216	-1.24367	2.44489e-05	-1.87215	-1.24369
109695437	chr4:109695437:G:A	1.40466e-10	-2.52431e-10	0.696852	0.00114397	-2.52431e-10	0.731176	0.00114498	-2.52431e-10	0.730718
109696135	chr4:109696135:T:C	1.64089e-11	-1.45029	-3.28476e-10	0.000141936	-1.35571	-3.28476e-10	0.000142125	-1.35572	-3.28476e-10
109696147	chr4:109696147:T:C	3.75794e-11	-2.52431e-10	-0.621657	0.000300525	-2.52431e-10	-0.605555	0.000301057	-2.52431e-10	-0.605128
109696197	chr4:109696197:G:C	2.07631e-11	-2.52431e-10	-1.21493	0.000162916	-2.52431e-10	-1.21785	0.000163131	-2.52431e-10	-1.21787
109696202	chr4:109696202:A:T	2.13686e-11	-2.52431e-10	-1.18619	0.000167606	-2.52431e-10	-1.18947	0.000167828	-2.52431e-10	-1.18949
109696336	chr4:109696336:C:T	5.65164e-11	-2.52431e-10	-0.21358	0.0004491	-2.52431e-10	-0.203841	0.00044968	-2.52431e-10	-0.203892
109696493	chr4:109696493:G:A	3.88483e-11	-2.52431e-10	-0.588447	0.000310787	-2.52431e-10	-0.571977	0.000311341	-2.52431e-10	-0.571541
109697054	chr4:109697054:G:A	3.89674e-11	-2.52431e-10	-0.585386	0.000301925	-2.52431e-10	-0.600906	0.000302497	-2.52431e-10	-0.600356
109697136	chr4:109697136:C:T	5.20455e-11	-2.52431e-10	-0.295993	0.00041353	-2.52431e-10	-0.286355	0.000414065	-2.52431e-10	-0.286404
109697894	chr4:109697894:G:A	1.98694e-11	-2.52431e-10	-1.25893	0.000157197	-2.52431e-10	-1.25359	0.000157415	-2.52431e-10	-1.25354
109698378	chr4:109698378:T:G	4.60242e-12	-1.49455	-1.22698	5.15176e-05	-1.15123	-1.21793	5.15864e-05	-1.15117	-1.218
109698651	chr4:109698651:G:A	2.76888e-12	-1.91831	-1.31136	2.37859e-05	-1.832	-1.31	2.38173e-05	-1.83203	-1.30999
109698652	chr4:109698652:G:C	2.54605e-11	-2.52431e-10	-1.01098	0.00020007	-2.52431e-10	-1.01242	0.000200347	-2.52431e-10	-1.01237
109698698	chr4:109698698:C:T	2.54924e-11	-2.52431e-10	-1.00973	0.000200303	-2.52431e-10	-1.01125	0.000200581	-2.52431e-10	-1.01121
109699039	chr4:109699039:A:G	2.56706e-11	-2.52431e-10	-1.00277	0.000204625	-2.52431e-10	-0.989907	0.000204851	-2.52431e-10	-0.990144
109699300	chr4:109699300:T:C	1.48618e-11	-1.54932	-3.28476e-10	8.15775e-05	-1.90953	-3.28476e-10	8.16875e-05	-1.90953	-3.28476e-10
109699469	chr4:109699469:G:T	6.02718e-11	-2.52431e-10	-0.149247	0.000494912	-2.52431e-10	-0.106705	0.000495431	-2.52431e-10	-0.107001
109699524	chr4:109699524:C:T	3.38782e-11	-2.52431e-10	-0.72534	0.000267967	-2.52431e-10	-0.720222	0.000268305	-2.52431e-10	-0.720304
109699560	chr4:109699560:A:T	2.10341e-11	-2.52431e-10	-1.20197	0.000165992	-2.52431e-10	-1.19914	0.000166218	-2.52431e-10	-1.19913
109699685	chr4:109699685:C:CA	2.30016e-11	-2.52431e-10	-1.11255	0.000181567	-2.52431e-10	-1.10946	0.000181823	-2.52431e-10	-1.10939
109700602	chr4:109700602:G:T	2.21191e-11	-2.52431e-10	-1.15167	0.000176369	-2.52431e-10	-1.13851	0.00017661	-2.52431e-10	-1.13848
109700664	chr4:109700664:A:G	3.20936e-12	-1.75852	-1.32352	3.98667e-05	-1.30202	-1.32353	3.99219e-05	-1.30198	-1.32353
109700853	chr4:109700853:T:G	1.87267e-11	-2.52431e-10	-1.31816	0.000147184	-2.52431e-10	-1.3194	0.000147384	-2.52431e-10	-1.31939
109700854	chr4:109700854:T:C	4.59966e-11	-2.52431e-10	-0.419545	0.000368847	-2.52431e-10	-0.400705	0.000369258	-2.52431e-10	-0.400932
109701001	chr4:109701001:T:C	6.17584e-12	-1.35407	-1.0734	7.52474e-05	-0.935497	-1.05481	7.53441e-05	-0.935434	-1.05493
109701028	chr4:109701028:G:A	2.2476e-11	-2.52431e-10	-1.13567	0.00018	-2.52431e-10	-1.11813	0.000180224	-2.52431e-10	-1.11823
109701211	chr4:109701211:C:CTA	1.87279e-11	-2.52431e-10	-1.3181	0.000147193	-2.52431e-10	-1.31934	0.000147392	-2.52431e-10	-1.31933
109701563	chr4:109701563:G:A	2.11095e-11	-2.52431e-10	-1.19839	0.000165997	-2.52431e-10	-1.19912	0.000166224	-2.52431e-10	-1.19909
109701638	chr4:109701638:C:G	2.93499e-12	-1.93399	-1.23742	2.96689e-05	-1.68781	-1.23317	2.97069e-05	-1.68785	-1.2332
109701746	chr4:109701746:T:A	2.07939e-11	-2.52431e-10	-1.21345	0.000165817	-2.52431e-10	-1.2002	0.00016603	-2.52431e-10	-1.20026
109701754	chr4:109701754:T:C	5.21223e-12	-1.29183	-1.30528	5.98203e-05	-0.917974	-1.30177	5.99036e-05	-0.917909	-1.30178
109701810	chr4:109701810:G:A	2.13614e-11	-2.52431e-10	-1.18652	0.000170116	-2.52431e-10	-1.1746	0.000170359	-2.52431e-10	-1.17452
109701842	chr4:109701842:C:T	2.05153e-11	-2.52431e-10	-1.22694	0.00016297	-2.52431e-10	-1.21752	0.000163201	-2.52431e-10	-1.21745
109702112	chr4:109702112:G:T	4.19626e-11	-2.52431e-10	-0.511333	0.000324616	-2.52431e-10	-0.528443	0.000325242	-2.52431e-10	-0.527857
109702454	chr4:109702454:C:T	6.78825e-12	-1.28452	-1.0484	9.4193e-05	-0.726619	-1.03912	9.43053e-05	-0.726557	-1.03933
109702544	chr4:109702544:C:T	2.12143e-11	-2.52431e-10	-1.19344	0.000168898	-2.52431e-10	-1.18179	0.000169138	-2.52431e-10	-1.18171
109702865	chr4:109702865:C:T	2.13072e-11	-2.52431e-10	-1.18907	0.000169668	-2.52431e-10	-1.17724	0.00016991	-2.52431e-10	-1.17716
109702971	chr4:109702971:C:T	3.07362e-11	-2.52431e-10	-0.82267	0.000245636	-2.52431e-10	-0.807233	0.000245959	-2.52431e-10	-0.807264
109703291	chr4:109703291:C:G	3.22306e-12	-1.76062	-1.31717	2.07445e-05	-1.96256	-1.31624	2.07723e-05	-1.96256	-1.31624
109703334	chr4:109703334:C:T	1.32459e-11	-1.66442	-3.28476e-10	7.78023e-05	-1.95691	-3.28476e-10	7.79068e-05	-1.95692	-3.28476e-10
109703765	chr4:109703765:C:G	3.89085e-12	-1.84718	-1.0423	3.45857e-05	-1.74647	-1.02118	3.46091e-05	-1.7465	-1.02181
109704042	chr4:109704042:G:A	1.88302e-11	-2.52431e-10	-1.31265	0.000148385	-2.52431e-10	-1.31127	0.000148587	-2.52431e-10	-1.31126
109704379	chr4:109704379:A:G	1.86761e-11	-2.52431e-10	-1.32087	0.000146843	-2.52431e-10	-1.32172	0.000147042	-2.52431e-10	-1.32171
109704749	chr4:109704749:C:T	3.85123e-11	-2.52431e-10	-0.597133	0.000303802	-2.52431e-10	-0.594709	0.000304204	-2.52431e-10	-0.594728
109705323	chr4:109705323:G:A	7.03417e-12	-1.31321	-0.984124	8.75166e-05	-0.877196	-0.962061	8.76276e-05	-0.877131	-0.9622
109705350	chr4:109705350:T:C	4.12187e-12	-1.61228	-1.21953	4.5376e-05	-1.27843	-1.21767	4.54351e-05	-1.27836	-1.21779
109705415	chr4:109705415:C:T	1.86266e-11	-2.52431e-10	-1.32352	0.000146581	-2.52431e-10	-1.32351	0.000146778	-2.52431e-10	-1.32351
109705567	chr4:109705567:G:T	1.99928e-11	-2.52431e-10	-1.25274	0.000158753	-2.52431e-10	-1.24373	0.000158977	-2.52431e-10	-1.24367
109705583	chr4:109705583:C:T	2.00239e-11	-2.52431e-10	-1.25118	0.000159016	-2.52431e-10	-1.24208	0.00015924	-2.52431e-10	-1.24202
109705640	chr4:109705640:A:T	1.89395e-11	-2.52431e-10	-1.30686	0.000148418	-2.52431e-10	-1.31105	0.000148614	-2.52431e-10	-1.31108
109705735	chr4:109705735:T:C	4.17883e-12	-1.59042	-1.22766	4.63644e-05	-1.24862	-1.22594	4.64251e-05	-1.24854	-1.22605
109706380	chr4:109706380:G:A	1.07099e-11	-1.87694	-3.28476e-10	7.72624e-05	-1.96388	-3.28476e-10	7.73663e-05	-1.96388	-3.28476e-10
109706549	chr4:109706549:G:A	3.89665e-12	-1.82875	-1.05925	3.48086e-05	-1.72233	-1.03889	3.4833e-05	-1.72237	-1.0395
109706680	chr4:109706680:C:T	3.4702e-11	-2.52431e-10	-0.701315	0.000277622	-2.52431e-10	-0.684825	0.000277988	-2.52431e-10	-0.684852
109706892	chr4:109706892:A:G	6.91412e-12	-1.34682	-0.967726	8.52102e-05	-0.920768	-0.945197	8.5318e-05	-0.920704	-0.945339
109706958	chr4:109706958:T:C	4.44393e-11	-2.52431e-10	-0.453988	0.000356219	-2.52431e-10	-0.43554	0.000356618	-2.52431e-10	-0.435762
109707163	chr4:109707163:C:T	5.20223e-12	-1.32223	-1.27679	6.13896e-05	-0.923786	-1.27006	6.14733e-05	-0.923721	-1.2701
109707225	chr4:109707225:C:T	3.1971e-11	-2.52431e-10	-0.783284	0.000255491	-2.52431e-10	-0.767899	0.000255828	-2.52431e-10	-0.767923
109707317	chr4:109707317:T:C	2.79376e-12	-1.90044	-1.32028	2.42137e-05	-1.8046	-1.31957	2.42455e-05	-1.80463	-1.31956
109707429	chr4:109707429:C:T	1.9436e-11	-2.52431e-10	-1.28098	0.000152695	-2.52431e-10	-1.28264	0.000152903	-2.52431e-10	-1.28262
109707531	chr4:109707531:C:T	1.99062e-11	-2.52431e-10	-1.25708	0.0001579	-2.52431e-10	-1.24913	0.000158122	-2.52431e-10	-1.24906
109707591	chr4:109707591:G:C	1.86461e-11	-2.52431e-10	-1.32247	0.000146816	-2.52431e-10	-1.32191	0.000147012	-2.52431e-10	-1.32191
109707615	chr4:109707615:A:G	6.08046e-12	-1.38194	-1.06109	7.91995e-05	-0.887135	-1.05198	7.92943e-05	-0.887073	-1.05219
109707676	chr4:109707676:C:T	2.14896e-11	-2.52431e-10	-1.18054	0.000168683	-2.52431e-10	-1.18307	0.000168911	-2.52431e-10	-1.18306
109707738	chr4:109707738:C:T	6.92697e-12	-1.307	-1.00569	8.61351e-05	-0.870791	-0.984377	8.62449e-05	-0.870726	-0.984512
109707938	chr4:109707938:A:G	1.9128e-11	-2.52431e-10	-1.29696	0.000149724	-2.52431e-10	-1.3023	0.00014992	-2.52431e-10	-1.30233
109708232	chr4:109708232:C:T	3.27675e-12	-1.91621	-1.14505	3.50264e-05	-1.60954	-1.14544	3.50704e-05	-1.60959	-1.14548
109708341	chr4:109708341:G:C	4.24204e-12	-1.48767	-1.3154	4.77114e-05	-1.12968	-1.31623	4.77811e-05	-1.1296	-1.3162
109708738	chr4:109708738:T:C	5.38224e-12	-1.26278	-1.30222	6.40405e-05	-0.85317	-1.2984	6.41297e-05	-0.853103	-1.29842
109708982	chr4:109708982:A:G	2.31165e-11	-2.52431e-10	-1.10757	0.000182869	-2.52431e-10	-1.10232	0.000183132	-2.52431e-10	-1.10222
109709425	chr4:109709425:G:A	1.99313e-11	-2.52431e-10	-1.25582	0.000157207	-2.52431e-10	-1.25352	0.000157422	-2.52431e-10	-1.2535
109710302	chr4:109710302:T:C	1.88588e-11	-2.52431e-10	-1.31113	0.000148071	-2.52431e-10	-1.31339	0.000148266	-2.52431e-10	-1.31342
109710465	chr4:109710465:A:G	3.69557e-12	-1.85942	-1.08156	3.86737e-05	-1.59609	-1.05983	3.87156e-05	-1.59604	-1.06015
109710951	chr4:109710951:T:C	2.11404e-11	-2.52431e-10	-1.19692	0.00016692	-2.52431e-10	-1.19357	0.000167152	-2.52431e-10	-1.19353
109711173	chr4:109711173:C:T	1.9374e-11	-2.52431e-10	-1.28418	0.00015602	-2.52431e-10	-1.2611	0.000156127	-2.52431e-10	-1.26176
109711516	chr4:109711516:T:C	1.92278e-11	-2.52431e-10	-1.29175	0.000151697	-2.52431e-10	-1.2892	0.000151896	-2.52431e-10	-1.28923
109712476	chr4:109712476:G:A	1.76373e-09	3.22707	-3.28476e-10	0.00130514	0.862977	-3.28476e-10	0.00130708	0.863122	-3.28476e-10
109712637	chr4:109712637:T:G	3.28125e-11	-2.52431e-10	-0.757302	0.000258748	-2.52431e-10	-0.755231	0.000259094	-2.52431e-10	-0.755236
109713124	chr4:109713124:A:G	1.92857e-11	-2.52431e-10	-1.28875	0.000150832	-2.52431e-10	-1.29492	0.000151029	-2.52431e-10	-1.29496
109713179	chr4:109713179:A:G	7.86295e-11	-2.52431e-10	0.116635	0.0006177	-2.52431e-10	0.114918	0.000618529	-2.52431e-10	0.114915
109713764	chr4:109713764:A:C	5.03343e-11	-2.52431e-10	-0.329425	0.000442318	-2.52431e-10	-0.219056	0.000441678	-2.52431e-10	-0.221846
109714257	chr4:109714257:TTTAAG:T	2.67813e-11	-0.960408	-3.28476e-10	0.000105578	-1.65163	-3.28476e-10	0.000105719	-1.65164	-3.28476e-10
109715056	chr4:109715056:CTGACT:C	2.46355e-11	-2.52431e-10	-1.04392	0.0001936	-2.52431e-10	-1.04529	0.000193868	-2.52431e-10	-1.04525
109715262	chr4:109715262:G:A	3.71665e-11	-2.52431e-10	-0.632704	0.000293184	-2.52431e-10	-0.630286	0.000293572	-2.52431e-10	-0.630306
109715503	chr4:109715503:C:A	2.12552e-11	-2.52431e-10	-1.19151	0.000166944	-2.52431e-10	-1.19343	0.000167178	-2.52431e-10	-1.19337
109715963	chr4:109715963:G:T	4.95237e-11	-2.52431e-10	-0.34566	0.000434713	-2.52431e-10	-0.2364	0.000434068	-2.52431e-10	-0.239226
109717039	chr4:109717039:C:G	9.82705e-12	-1.96297	-3.28476e-10	7.88039e-05	-1.94412	-3.28476e-10	7.89092e-05	-1.94413	-3.28476e-10
109717654	chr4:109717654:C:T	8.61226e-12	-1.13513	-0.959792	0.000154808	-0.32654	-0.942359	0.000154989	-0.326449	-0.942625
109718113	chr4:109718113:A:G	3.52798e-12	-1.69291	-1.29448	2.17895e-05	-1.93053	-1.29913	2.182e-05	-1.93053	-1.29907
109718346	chr4:109718346:G:A	3.98768e-12	-1.65074	-1.21416	5.34565e-05	-1.1367	-1.19552	5.35162e-05	-1.13665	-1.19579
109718418	chr4:109718418:C:A	1.87271e-11	-2.52431e-10	-1.31814	0.000146814	-2.52431e-10	-1.32192	0.00014702	-2.52431e-10	-1.32186
109720089	chr4:109720089:A:T	2.09225e-11	-2.52431e-10	-1.20729	0.000164531	-2.52431e-10	-1.20799	0.000164756	-2.52431e-10	-1.20796
109720797	chr4:109720797:G:A	3.97727e-11	-2.52431e-10	-0.56493	0.00030782	-2.52431e-10	-0.581569	0.000308409	-2.52431e-10	-0.581003
109720889	chr4:109720889:C:T	6.52045e-12	-1.13262	-1.24055	9.4886e-05	-0.511553	-1.24686	9.50353e-05	-0.511489	-1.24669
109721293	chr4:109721293:T:C	2.92568e-12	-1.96244	-1.21215	2.4989e-05	-1.88541	-1.20724	2.50228e-05	-1.88541	-1.20723
109721349	chr4:109721349:C:T	4.74139e-11	-2.52431e-10	-0.389196	0.000415666	-2.52431e-10	-0.281204	0.000415064	-2.52431e-10	-0.283995
109721398	chr4:109721398:C:T	1.26216e-11	-1.71271	-3.28476e-10	0.00011062	-1.60499	-3.28476e-10	0.000110767	-1.605	-3.28476e-10
109721632	chr4:109721632:C:T	3.46703e-11	-0.702229	-3.28476e-10	0.00011635	-1.55449	-3.28476e-10	0.00011651	-1.55445	-3.28476e-10
109721639	chr4:109721639:A:G	4.75817e-11	-2.52431e-10	-0.385664	0.000381674	-2.52431e-10	-0.366519	0.000382098	-2.52431e-10	-0.36675
109722272	chr4:109722272:T:A	3.24559e-12	-1.93338	-1.13744	3.35622e-05	-1.65984	-1.13784	3.36044e-05	-1.65988	-1.13789
109722735	chr4:109722735:A:G	3.24525e-12	-1.93906	-1.13186	3.31473e-05	-1.67786	-1.13227	3.31889e-05	-1.6779	-1.13232
109722770	chr4:109722770:T:A	2.43947e-11	-2.52431e-10	-1.05374	0.000190863	-2.52431e-10	-1.05953	0.000191122	-2.52431e-10	-1.05951
109722876	chr4:109722876:G:C	3.4889e-11	-0.695941	-3.28476e-10	0.00011691	-1.54968	-3.28476e-10	0.000117072	-1.54964	-3.28476e-10
109722945	chr4:109722945:G:A	1.11716e-10	-2.52431e-10	0.467844	0.000907498	-2.52431e-10	0.499606	0.000908322	-2.52431e-10	0.499171
109723302	chr4:109723302:C:CT	2.25275e-11	-2.52431e-10	-1.13338	0.000183191	-2.52431e-10	-1.10056	0.000183452	-2.52431e-10	-1.10047
109723846	chr4:109723846:G:A	3.47146e-11	-2.52431e-10	-0.700953	0.000277743	-2.52431e-10	-0.68439	0.000278108	-2.52431e-10	-0.684417
109724039	chr4:109724039:G:T	9.18958e-12	-1.28037	-0.749672	0.000117028	-0.831292	-0.717379	0.000117166	-0.831226	-0.71761
109724371	chr4:109724371:C:T	1.90405e-11	-2.52431e-10	-1.30154	0.00014911	-2.52431e-10	-1.3064	0.000149306	-2.52431e-10	-1.30643
109724610	chr4:109724610:T:C	2.24389e-11	-2.52431e-10	-1.13732	0.000177332	-2.52431e-10	-1.13306	0.000177571	-2.52431e-10	-1.13306
109724998	chr4:109724998:T:C	7.11905e-12	-1.26631	-1.01902	8.94308e-05	-0.819663	-0.997957	8.95447e-05	-0.819597	-0.998093
109725118	chr4:109725118:C:T	2.09112e-11	-2.52431e-10	-1.20783	0.000164444	-2.52431e-10	-1.20851	0.000164669	-2.52431e-10	-1.20849
109725552	chr4:109725552:A:G	2.14508e-11	-2.52431e-10	-1.18235	0.000174968	-2.52431e-10	-1.14648	0.000175108	-2.52431e-10	-1.14702
109725666	chr4:109725666:G:A	3.23037e-12	-1.75833	-1.31719	2.07411e-05	-1.9627	-1.31627	2.0769e-05	-1.9627	-1.31627
109725846	chr4:109725846:C:T	1.87367e-11	-2.52431e-10	-1.31763	0.000147649	-2.52431e-10	-1.31625	0.000147842	-2.52431e-10	-1.31628
109725905	chr4:109725905:A:T	2.97715e-11	-2.52431e-10	-0.85456	0.000237456	-2.52431e-10	-0.841105	0.000237756	-2.52431e-10	-0.841181
109725987	chr4:109725987:C:A	4.45632e-11	-2.52431e-10	-0.451204	0.000389369	-2.52431e-10	-0.346558	0.000388857	-2.52431e-10	-0.349215
109726039	chr4:109726039:A:G	6.88035e-12	-1.31837	-1.00107	8.47218e-05	-0.892265	-0.979447	8.48294e-05	-0.892199	-0.979587
109726548	chr4:109726548:T:C	2.71382e-12	-1.94174	-1.30801	2.19796e-05	-1.9107	-1.31027	2.20096e-05	-1.9107	-1.31025
109727378	chr4:109727378:T:C	1.86704e-11	-2.52431e-10	-1.32117	0.000146805	-2.52431e-10	-1.32198	0.000147004	-2.52431e-10	-1.32197
109727476	chr4:109727476:T:A	5.04747e-12	-1.43156	-1.19766	6.78325e-05	-0.907641	-1.1864	6.79182e-05	-0.90757	-1.18655
109728030	chr4:109728030:C:T	2.51366e-11	-2.52431e-10	-1.02379	0.000200318	-2.52431e-10	-1.01118	0.000200541	-2.52431e-10	-1.01141
109728422	chr4:109728422:G:A	1.87314e-11	-2.52431e-10	-1.31791	0.00014745	-2.52431e-10	-1.3176	0.000147648	-2.52431e-10	-1.3176
109728492	chr4:109728492:T:C	2.05761e-11	-2.52431e-10	-1.22398	0.000160866	-2.52431e-10	-1.23052	0.000161062	-2.52431e-10	-1.23064
109728612	chr4:109728612:C:T	3.3222e-12	-1.96125	-1.08623	2.73866e-05	-1.90657	-1.09446	2.74266e-05	-1.90659	-1.09432
109728735	chr4:109728735:G:T	8.40591e-12	-1.4955	-0.623682	0.000138519	-0.783514	-0.596561	0.000138687	-0.783481	-0.596728
109729013	chr4:109729013:T:C	2.93182e-11	-2.52431e-10	-0.869903	0.000229524	-2.52431e-10	-0.875078	0.000229827	-2.52431e-10	-0.8751
109729059	chr4:109729059:G:A	4.27306e-11	-2.52431e-10	-0.493196	0.000362094	-2.52431e-10	-0.419182	0.000362175	-2.52431e-10	-0.420302
109729096	chr4:109729096:G:A	3.93862e-11	-2.52431e-10	-0.574698	0.000304071	-2.52431e-10	-0.593826	0.000304658	-2.52431e-10	-0.593238
109729184	chr4:109729184:A:C	1.35402e-11	-1.64245	-3.28476e-10	8.33273e-05	-1.88831	-3.28476e-10	8.34416e-05	-1.88828	-3.28476e-10
109729990	chr4:109729990:C:A	7.89689e-12	-1.1543	-1.02734	0.00013919	-0.363743	-1.0115	0.000139356	-0.363653	-1.01174
109730495	chr4:109730495:C:G	1.96333e-11	-2.52431e-10	-1.27088	0.000153643	-2.52431e-10	-1.27646	0.000153844	-2.52431e-10	-1.27649
109730655	chr4:109730655:G:C	2.18965e-11	-2.52431e-10	-1.16179	0.000173508	-2.52431e-10	-1.15486	0.000173724	-2.52431e-10	-1.15496
109730821	chr4:109730821:A:G	5.48161e-11	-2.52431e-10	-0.244128	0.000442762	-2.52431e-10	-0.218053	0.000443388	-2.52431e-10	-0.217983
109730852	chr4:109730852:A:T	3.45282e-11	-2.52431e-10	-0.706335	0.000280223	-2.52431e-10	-0.675498	0.000280369	-2.52431e-10	-0.676322
109731050	chr4:109731050:C:A	2.64567e-11	-2.52431e-10	-0.972602	0.000222994	-2.52431e-10	-0.90394	0.000222901	-2.52431e-10	-0.905698
109731234	chr4:109731234:T:C	3.21202e-11	-2.52431e-10	-0.778626	0.000259446	-2.52431e-10	-0.752536	0.000259755	-2.52431e-10	-0.752689
109732097	chr4:109732097:C:T	2.45858e-11	-2.52431e-10	-1.04594	0.00020579	-2.52431e-10	-0.984227	0.000205739	-2.52431e-10	-0.985818
109732335	chr4:109732335:A:G	1.06736e-11	-1.88034	-3.28476e-10	7.86162e-05	-1.94651	-3.28476e-10	7.87207e-05	-1.94652	-3.28476e-10
109732639	chr4:109732639:C:T	3.65389e-12	-1.62998	-1.32234	4.44875e-05	-1.19461	-1.32126	4.45492e-05	-1.19455	-1.32128
109732925	chr4:109732925:A:G	4.67487e-11	-2.52431e-10	-0.403325	0.000360253	-2.52431e-10	-0.42428	0.000360971	-2.52431e-10	-0.423631
109733096	chr4:109733096:C:T	5.06766e-11	-2.52431e-10	-0.322647	0.000404295	-2.52431e-10	-0.308941	0.000404908	-2.52431e-10	-0.308767
109733484	chr4:109733484:G:A	3.15094e-12	-1.77731	-1.3231	2.11938e-05	-1.93407	-1.32331	2.12226e-05	-1.93406	-1.32331
109733520	chr4:109733520:AG:A	1.95993e-11	-2.52431e-10	-1.27262	0.000153302	-2.52431e-10	-1.27868	0.00015353	-2.52431e-10	-1.27853
109733630	chr4:109733630:T:TG	2.0006e-11	-2.52431e-10	-1.25208	0.000158515	-2.52431e-10	-1.24523	0.000158716	-2.52431e-10	-1.24531
109733899	chr4:109733899:G:A	1.9407e-11	-2.52431e-10	-1.28248	0.000152233	-2.52431e-10	-1.28567	0.000152436	-2.52431e-10	-1.28568
109733950	chr4:109733950:G:A	2.28166e-11	-2.52431e-10	-1.12062	0.000181425	-2.52431e-10	-1.11024	0.000181634	-2.52431e-10	-1.11043
109734125	chr4:109734125:T:C	6.98309e-12	-1.43898	-0.865638	0.000108297	-0.782348	-0.843859	0.000108433	-0.78231	-0.843989
109734681	chr4:109734681:G:A	3.49016e-11	-0.695579	-3.28476e-10	0.000143759	-1.34295	-3.28476e-10	0.000143935	-1.34307	-3.28476e-10
109734800	chr4:109734800:T:A	6.03865e-12	-1.64609	-0.803836	8.3528e-05	-1.105	-0.780899	8.36318e-05	-1.10497	-0.781036
109734801	chr4:109734801:C:A	5.92519e-12	-1.65918	-0.809722	8.12817e-05	-1.12623	-0.786931	8.13827e-05	-1.1262	-0.787066
109735053	chr4:109735053:G:A	5.86705e-12	-1.25103	-1.22773	2.50894e-05	-1.86225	-1.22639	2.51236e-05	-1.86225	-1.22637
109735106	chr4:109735106:T:G	2.50885e-11	-2.52431e-10	-1.0257	0.00021052	-2.52431e-10	-0.961506	0.000210454	-2.52431e-10	-0.963163
109735232	chr4:109735232:G:T	9.82348e-12	-1.96334	-3.28476e-10	8.39025e-05	-1.88143	-3.28476e-10	8.40129e-05	-1.88146	-3.28476e-10
109735484	chr4:109735484:A:G	4.67481e-11	-2.52431e-10	-0.403337	0.000371041	-2.52431e-10	-0.394774	0.000371523	-2.52431e-10	-0.394817
109735546	chr4:109735546:A:G	2.2096e-11	-2.52431e-10	-1.15272	0.000174654	-2.52431e-10	-1.14828	0.000174893	-2.52431e-10	-1.14825
109735574	chr4:109735574:G:A	7.97256e-12	-1.74322	-0.428885	0.000122418	-1.10479	-0.398856	0.000122563	-1.10476	-0.399038
109735718	chr4:109735718:G:A	1.87575e-11	-2.52431e-10	-1.31652	0.000147716	-2.52431e-10	-1.3158	0.000147915	-2.52431e-10	-1.31579
109736092	chr4:109736092:T:C	3.05619e-12	-1.80763	-1.32331	2.0829e-05	-1.95129	-1.32345	2.08571e-05	-1.95128	-1.32345
109736138	chr4:109736138:T:C	5.9381e-11	-2.52431e-10	-0.164138	0.000471313	-2.52431e-10	-0.155562	0.000471938	-2.52431e-10	-0.155581
109736548	chr4:109736548:G:T	3.50337e-11	-2.52431e-10	-0.691802	0.000277103	-2.52431e-10	-0.686697	0.000277473	-2.52431e-10	-0.686704
109736823	chr4:109736823:G:A	1.23449e-11	-1.73487	-3.28476e-10	7.98982e-05	-1.93033	-3.28476e-10	8.00071e-05	-1.93031	-3.28476e-10
109737159	chr4:109737159:T:G	1.87719e-11	-2.52431e-10	-1.31575	0.000148381	-2.52431e-10	-1.3113	0.000148585	-2.52431e-10	-1.31127
109737163	chr4:109737163:C:T	1.87845e-11	-2.52431e-10	-1.31508	0.000147934	-2.52431e-10	-1.31432	0.000148133	-2.52431e-10	-1.31432
109737326	chr4:109737326:C:T	3.17407e-11	-2.52431e-10	-0.790512	0.000251451	-2.52431e-10	-0.783839	0.000251782	-2.52431e-10	-0.783862
109737469	chr4:109737469:A:G	1.63241e-11	-1.45547	-3.28476e-10	9.17291e-05	-1.79225	-3.28476e-10	9.18563e-05	-1.7922	-3.28476e-10
109737700	chr4:109737700:C:G	5.99861e-12	-1.68453	-0.772058	8.63599e-05	-1.10125	-0.751316	8.64708e-05	-1.10122	-0.751398
109737911	chr4:109737911:T:C	4.70964e-12	-1.45182	-1.24668	3.92805e-05	-1.39106	-1.2493	3.93385e-05	-1.39098	-1.24925
109738117	chr4:109738117:T:C	4.81534e-11	-2.52431e-10	-0.373721	0.000370852	-2.52431e-10	-0.395283	0.000371595	-2.52431e-10	-0.394622
109738365	chr4:109738365:G:T	1.89929e-11	-2.52431e-10	-1.30405	0.00014914	-2.52431e-10	-1.3062	0.000149339	-2.52431e-10	-1.30621
109738793	chr4:109738793:A:G	2.20949e-11	-2.52431e-10	-1.15276	0.000175472	-2.52431e-10	-1.1436	0.000175678	-2.52431e-10	-1.14378
109739286	chr4:109739286:A:C	4.64335e-11	-2.52431e-10	-0.410091	0.000369757	-2.52431e-10	-0.398239	0.00037032	-2.52431e-10	-0.398062
109739315	chr4:109739315:G:T	4.61587e-11	-2.52431e-10	-0.416027	0.000355184	-2.52431e-10	-0.43845	0.000355895	-2.52431e-10	-0.437791
109739342	chr4:109739342:G:A	4.38603e-11	-0.995753	0.528651	0.00072061	-0.266334	0.535347	0.000721515	-0.266335	0.53526
109739486	chr4:109739486:G:GT	1.88419e-11	-2.52431e-10	-1.31203	0.000148424	-2.52431e-10	-1.31101	0.000148624	-2.52431e-10	-1.31101
109739535	chr4:109739535:C:G	3.73188e-11	-2.52431e-10	-0.628616	0.000299735	-2.52431e-10	-0.608185	0.000300323	-2.52431e-10	-0.60757
109740031	chr4:109740031:C:T	3.94375e-11	-2.52431e-10	-0.573394	0.000304034	-2.52431e-10	-0.593947	0.000304615	-2.52431e-10	-0.59338
109740195	chr4:109740195:G:T	1.92737e-11	-2.52431e-10	-1.28937	0.000152342	-2.52431e-10	-1.28496	0.000152531	-2.52431e-10	-1.28506
109740361	chr4:109740361:AGAAG:A	1.97702e-11	-2.52431e-10	-1.26394	0.000156508	-2.52431e-10	-1.25798	0.000156697	-2.52431e-10	-1.25811
109740403	chr4:109740403:C:A	1.17124e-11	-1.78746	-3.28476e-10	7.78334e-05	-1.95652	-3.28476e-10	7.79373e-05	-1.95652	-3.28476e-10
109740679	chr4:109740679:T:C	2.23406e-11	-2.52431e-10	-1.14171	0.000179641	-2.52431e-10	-1.12013	0.000179912	-2.52431e-10	-1.11996
109740749	chr4:109740749:A:G	1.86657e-11	-2.52431e-10	-1.32143	0.000147084	-2.52431e-10	-1.32008	0.00014728	-2.52431e-10	-1.32009
109740781	chr4:109740781:G:A	2.40499e-11	-2.52431e-10	-1.06798	0.000190085	-2.52431e-10	-1.06361	0.000190324	-2.52431e-10	-1.0637
109740886	chr4:109740886:C:A	1.89403e-11	-2.52431e-10	-1.30682	0.00014921	-2.52431e-10	-1.30573	0.000149411	-2.52431e-10	-1.30573
109741297	chr4:109741297:C:T	1.8666e-11	-2.52431e-10	-1.32141	0.000146807	-2.52431e-10	-1.32196	0.000147007	-2.52431e-10	-1.32195
109741593	chr4:109741593:A:G	2.19826e-11	-2.52431e-10	-1.15786	0.000172467	-2.52431e-10	-1.16088	0.000172698	-2.52431e-10	-1.16089
109741777	chr4:109741777:T:C	1.86719e-11	-2.52431e-10	-1.32109	0.000146889	-2.52431e-10	-1.32141	0.000147086	-2.52431e-10	-1.32141
109742285	chr4:109742285:C:T	1.16765e-10	-2.52431e-10	0.512055	0.00106383	-2.52431e-10	0.658549	0.00106546	-2.52431e-10	0.658732
109742486	chr4:109742486:C:A	3.58874e-11	-0.667727	-3.28476e-10	0.000129014	-1.45116	-3.28476e-10	0.000129184	-1.45119	-3.28476e-10
109742708	chr4:109742708:A:G	1.36309e-11	-1.33462	-0.301157	5.78814e-05	-1.9592	-0.29349	5.795e-05	-1.9592	-0.29365
109742735	chr4:109742735:G:A	1.99755e-11	-2.52431e-10	-1.2536	0.000157454	-2.52431e-10	-1.25195	0.00015767	-2.52431e-10	-1.25192
109742841	chr4:109742841:T:C	2.61972e-11	-2.52431e-10	-0.98246	0.00020682	-2.52431e-10	-0.979237	0.000207103	-2.52431e-10	-0.979213
109742883	chr4:109742883:T:G	2.11135e-11	-2.52431e-10	-1.1982	0.000168328	-2.52431e-10	-1.18517	0.000168543	-2.52431e-10	-1.18524
109743047	chr4:109743047:G:T	4.51141e-11	-2.52431e-10	-0.438916	0.000346012	-2.52431e-10	-0.464611	0.000346669	-2.52431e-10	-0.464056
109743474	chr4:109743474:T:C	2.81066e-12	-1.94075	-1.27395	2.2279e-05	-1.9308	-1.27664	2.23081e-05	-1.93078	-1.2767
109743501	chr4:109743501:A:C	2.10007e-11	-2.52431e-10	-1.20356	0.000167374	-2.52431e-10	-1.19085	0.000167589	-2.52431e-10	-1.19092
109743561	chr4:109743561:T:C	4.13073e-11	-2.52431e-10	-0.527073	0.00032039	-2.52431e-10	-0.541547	0.000320993	-2.52431e-10	-0.541008
109743641	chr4:109743641:C:A	3.80453e-12	-1.91209	-0.999829	2.99405e-05	-1.91139	-1.00049	2.99889e-05	-1.91135	-1.00025
109744073	chr4:109744073:T:C	2.47294e-11	-2.52431e-10	-1.04012	0.000196979	-2.52431e-10	-1.02799	0.0001972	-2.52431e-10	-1.02821
109744325	chr4:109744325:T:C	7.62515e-12	-1.44204	-0.774619	3.91656e-05	-1.8902	-0.753086	3.92099e-05	-1.89022	-0.753278
109745015	chr4:109745015:T:A	8.58868e-12	-0.911833	-1.18583	2.82251e-05	-1.78597	-1.1849	2.82562e-05	-1.786	-1.18511
109745136	chr4:109745136:G:A	8.35592e-12	-1.27497	-0.850168	3.38281e-05	-1.9451	-0.844694	3.38616e-05	-1.94512	-0.845029
109745152	chr4:109745152:A:G	2.34081e-11	-2.52431e-10	-1.09503	0.00018233	-2.52431e-10	-1.10527	0.000182637	-2.52431e-10	-1.10493
109745171	chr4:109745171:C:T	2.83661e-12	-1.88217	-1.32333	2.13256e-05	-1.92822	-1.32296	2.13544e-05	-1.92822	-1.32295
109745275	chr4:109745275:C:T	2.94822e-12	-1.89632	-1.27059	2.23124e-05	-1.92816	-1.27778	2.23405e-05	-1.92817	-1.27786
109745687	chr4:109745687:G:A	3.61836e-11	-2.52431e-10	-0.659507	0.000285243	-2.52431e-10	-0.657744	0.00028567	-2.52431e-10	-0.657589
109745723	chr4:109745723:C:T	2.04767e-11	-2.52431e-10	-1.22883	0.000161513	-2.52431e-10	-1.2265	0.000161734	-2.52431e-10	-1.22648
109745916	chr4:109745916:A:T	2.46039e-11	-2.52431e-10	-1.04521	0.000197193	-2.52431e-10	-1.0269	0.00019744	-2.52431e-10	-1.02699
109746189	chr4:109746189:T:C	1.05594e-11	-1.82684	-0.0642529	0.000217574	-0.913841	-0.0147028	0.000217848	-0.913832	-0.0147965
109746445	chr4:109746445:G:A	1.95428e-11	-2.52431e-10	-1.2755	0.000153634	-2.52431e-10	-1.27651	0.000153843	-2.52431e-10	-1.27649
109747150	chr4:109747150:C:T	1.07356e-11	-1.87454	-3.28476e-10	7.7341e-05	-1.96286	-3.28476e-10	7.74451e-05	-1.96286	-3.28476e-10
109747172	chr4:109747172:G:A	2.01701e-11	0.0202676	-1.26418	2.257e-05	-1.93681	-1.25766	2.2599e-05	-1.93682	-1.2577
109747495	chr4:109747495:G:A	7.07992e-12	-0.972125	-1.31872	2.49327e-05	-1.77501	-1.31989	2.49683e-05	-1.77497	-1.31985
109747744	chr4:109747744:G:A	8.97466e-11	-2.52431e-10	0.248879	0.000808121	-2.52431e-10	0.383626	0.000809333	-2.52431e-10	0.383783
109747745	chr4:109747745:G:A	2.98038e-11	-2.52431e-10	-0.853475	0.000240416	-2.52431e-10	-0.828716	0.000240713	-2.52431e-10	-0.828825
109747824	chr4:109747824:C:G	2.25804e-11	-2.52431e-10	-1.13103	0.000178101	-2.52431e-10	-1.12874	0.000178339	-2.52431e-10	-1.12874
109748045	chr4:109748045:C:A	2.28436e-11	-2.52431e-10	-1.11944	0.000179579	-2.52431e-10	-1.12047	0.000179828	-2.52431e-10	-1.12043
109748105	chr4:109748105:A:T	7.09939e-12	-0.972061	-1.31604	2.49938e-05	-1.77494	-1.31751	2.50297e-05	-1.7749	-1.31746
109748264	chr4:109748264:T:C	1.01642e-11	-0.613238	-1.316	2.08214e-05	-1.96145	-1.31366	2.0849e-05	-1.96144	-1.31368
109748644	chr4:109748644:A:G	2.03604e-11	-0.114366	-1.12015	2.58125e-05	-1.95257	-1.10765	2.58452e-05	-1.95258	-1.10773
109748691	chr4:109748691:G:A	2.97977e-11	-2.52431e-10	-0.85368	0.000240365	-2.52431e-10	-0.828928	0.000240662	-2.52431e-10	-0.829036
109748696	chr4:109748696:C:T	1.96998e-11	-0.13112	-1.13638	2.53502e-05	-1.95389	-1.12441	2.53824e-05	-1.9539	-1.12448
109748876	chr4:109748876:C:T	2.68501e-12	-1.9639	-1.29653	2.9664e-05	-1.62248	-1.29867	2.97032e-05	-1.62254	-1.29863
109749651	chr4:109749651:G:C	2.12836e-11	-2.52431e-10	-1.19018	0.000167944	-2.52431e-10	-1.18746	0.00016817	-2.52431e-10	-1.18745
109749873	chr4:109749873:C:T	1.90389e-11	-2.52431e-10	-1.30163	0.000149415	-2.52431e-10	-1.30436	0.00014963	-2.52431e-10	-1.30426
109750082	chr4:109750082:C:T	9.79297e-12	-0.67766	-1.28879	2.1526e-05	-1.95798	-1.28385	2.15542e-05	-1.95797	-1.28388
109750280	chr4:109750280:A:G	1.86754e-11	-2.52431e-10	-1.32091	0.000146954	-2.52431e-10	-1.32097	0.000147151	-2.52431e-10	-1.32097
109750384	chr4:109750384:A:G	1.91377e-11	-2.52431e-10	-1.29645	0.000150143	-2.52431e-10	-1.2995	0.000150361	-2.52431e-10	-1.29939
109750545	chr4:109750545:C:T	1.03038e-11	-0.627834	-1.28776	2.1491e-05	-1.96069	-1.28276	2.15191e-05	-1.96068	-1.2828
109750709	chr4:109750709:C:T	3.16442e-11	-2.52431e-10	-0.793557	0.000264785	-2.52431e-10	-0.732166	0.000265156	-2.52431e-10	-0.732111
109750770	chr4:109750770:A:T	1.2717e-11	-1.70517	-3.28476e-10	9.09702e-05	-1.80055	-3.28476e-10	9.10995e-05	-1.80048	-3.28476e-10
109751128	chr4:109751128:C:T	1.88326e-11	-2.52431e-10	-1.31252	0.000148145	-2.52431e-10	-1.31289	0.000148344	-2.52431e-10	-1.3129
109751129	chr4:109751129:A:G	9.79736e-12	-0.68295	-1.28305	2.16699e-05	-1.95741	-1.27775	2.16983e-05	-1.9574	-1.27779
109751534	chr4:109751534:C:T	2.81639e-11	-2.52431e-10	-0.910071	0.000226916	-2.52431e-10	-0.886504	0.000227198	-2.52431e-10	-0.886608
109751614	chr4:109751614:A:G	7.20177e-12	-0.950333	-1.32345	2.46665e-05	-1.78211	-1.32353	2.47007e-05	-1.78207	-1.32353
109751629	chr4:109751629:T:A	9.82676e-12	-0.688541	-1.27446	2.1891e-05	-1.95636	-1.26866	2.19196e-05	-1.95635	-1.2687
109752041	chr4:109752041:C:A	2.75313e-12	-1.94639	-1.28899	3.45964e-05	-1.47961	-1.28773	3.46381e-05	-1.47969	-1.28779
109752729	chr4:109752729:CTA:C	3.09459e-11	-2.52431e-10	-0.81587	0.000258614	-2.52431e-10	-0.755749	0.000258975	-2.52431e-10	-0.755696
109752864	chr4:109752864:A:G	2.1652e-11	-2.52431e-10	-1.17302	0.000169041	-2.52431e-10	-1.18094	0.000169278	-2.52431e-10	-1.18089
109753984	chr4:109753984:T:A	1.24579e-11	-1.72576	-3.28476e-10	8.981e-05	-1.81339	-3.28476e-10	8.99374e-05	-1.81331	-3.28476e-10
109754119	chr4:109754119:G:A	1.79166e-11	-1.36238	-3.28476e-10	8.82126e-05	-1.83134	-3.28476e-10	8.83214e-05	-1.83145	-3.28476e-10
109754200	chr4:109754200:T:C	1.65486e-11	-0.121916	-1.31989	2.08813e-05	-1.95401	-1.31822	2.0909e-05	-1.95401	-1.31823
109754621	chr4:109754621:C:T	4.59779e-11	-2.52431e-10	-0.419951	0.000371265	-2.52431e-10	-0.39417	0.000371812	-2.52431e-10	-0.394041
109754762	chr4:109754762:G:C	1.90469e-11	-2.52431e-10	-1.30121	0.000149801	-2.52431e-10	-1.30177	0.000150003	-2.52431e-10	-1.30178
109755858	chr4:109755858:T:C	1.99241e-11	-1.25618	-3.28476e-10	9.28783e-05	-1.7798	-3.28476e-10	9.2991e-05	-1.77993	-3.28476e-10
109756071	chr4:109756071:A:G	1.89398e-11	-2.52431e-10	-1.30684	0.000149184	-2.52431e-10	-1.30591	0.000149386	-2.52431e-10	-1.30589
109756440	chr4:109756440:AAGG:A	5.32455e-12	-1.25225	-1.32353	2.2882e-05	-1.85743	-1.32331	2.29133e-05	-1.8574	-1.32331
109756848	chr4:109756848:A:G	1.9449e-11	-2.52431e-10	-1.28031	0.000153262	-2.52431e-10	-1.27894	0.000153467	-2.52431e-10	-1.27894
109757275	chr4:109757275:C:T	3.51298e-11	-0.689062	-3.28476e-10	8.45021e-05	-1.87431	-3.28476e-10	8.46111e-05	-1.87436	-3.28476e-10
109757663	chr4:109757663:CA:C	1.23627e-11	-0.901885	-0.83154	3.85716e-05	-1.854	-0.804572	3.86112e-05	-1.85399	-0.804899
109757769	chr4:109757769:T:C	1.90071e-11	-2.52431e-10	-1.3033	0.000149491	-2.52431e-10	-1.30385	0.000149692	-2.52431e-10	-1.30385
109757846	chr4:109757846:G:T	1.90054e-11	-2.52431e-10	-1.30339	0.000149478	-2.52431e-10	-1.30394	0.000149679	-2.52431e-10	-1.30394
109758222	chr4:109758222:T:C	1.86353e-11	-2.52431e-10	-1.32306	0.000146659	-2.52431e-10	-1.32297	0.000146856	-2.52431e-10	-1.32297
109758968	chr4:109758968:C:A	2.86076e-11	-2.52431e-10	-0.894439	0.000227386	-2.52431e-10	-0.884435	0.000227668	-2.52431e-10	-0.884541
109759476	chr4:109759476:A:G	1.35813e-11	-1.63942	-3.28476e-10	8.49748e-05	-1.86873	-3.28476e-10	8.50881e-05	-1.86874	-3.28476e-10
109759642	chr4:109759642:C:T	3.63569e-11	-2.52431e-10	-0.654727	0.000306216	-2.52431e-10	-0.586796	0.000306651	-2.52431e-10	-0.586716
109759965	chr4:109759965:G:A	1.89731e-11	-2.52431e-10	-1.30509	0.000149228	-2.52431e-10	-1.30561	0.000149429	-2.52431e-10	-1.30561
109759984	chr4:109759984:A:C	3.48683e-11	-2.52431e-10	-0.696532	0.000293097	-2.52431e-10	-0.630581	0.000293513	-2.52431e-10	-0.630505
109760101	chr4:109760101:G:A	2.51741e-11	-2.52431e-10	-1.02229	0.000201936	-2.52431e-10	-1.00313	0.000202196	-2.52431e-10	-1.00319
109760349	chr4:109760349:C:T	1.13284e-11	-0.9265	-0.894297	3.64689e-05	-1.84555	-0.869078	3.65071e-05	-1.84554	-0.869384
109760462	chr4:109760462:C:T	1.91766e-11	-2.52431e-10	-1.29442	0.000150806	-2.52431e-10	-1.29509	0.000151008	-2.52431e-10	-1.29509
109760984	chr4:109760984:G:C	2.32409e-11	-2.52431e-10	-1.1022	0.000185954	-2.52431e-10	-1.08558	0.000186195	-2.52431e-10	-1.08564
109761331	chr4:109761331:T:C	2.42222e-11	-0.660841	-0.400003	5.36215e-05	-1.91089	-0.418241	5.37359e-05	-1.9109	-0.417443
109762298	chr4:109762298:G:A	1.82259e-11	-0.325526	-1.01974	2.91143e-05	-1.94076	-0.999097	2.91465e-05	-1.94076	-0.999336
109762323	chr4:109762323:G:A	1.96616e-11	-2.52431e-10	-1.26944	0.000154942	-2.52431e-10	-1.26804	0.000155149	-2.52431e-10	-1.26804
109762389	chr4:109762389:G:A	1.86345e-11	-2.52431e-10	-1.3231	0.000146743	-2.52431e-10	-1.3224	0.000146937	-2.52431e-10	-1.32242
109762394	chr4:109762394:C:T	1.79635e-11	-0.336795	-1.02297	2.90598e-05	-1.93932	-1.00241	2.9092e-05	-1.93932	-1.00265
109762498	chr4:109762498:T:G	1.86641e-11	-2.52431e-10	-1.32151	0.00014689	-2.52431e-10	-1.3214	0.000147087	-2.52431e-10	-1.3214
109762517	chr4:109762517:C:T	2.43221e-11	-2.52431e-10	-1.05673	0.000194836	-2.52431e-10	-1.03893	0.000195087	-2.52431e-10	-1.03898
109763154	chr4:109763154:T:C	1.90928e-11	-2.52431e-10	-1.2988	0.000150229	-2.52431e-10	-1.29892	0.000150431	-2.52431e-10	-1.29892
109763220	chr4:109763220:G:T	2.13119e-11	-2.52431e-10	-1.18884	0.000169027	-2.52431e-10	-1.18103	0.000169251	-2.52431e-10	-1.18104
109763239	chr4:109763239:T:C	5.61763e-11	-2.52431e-10	-0.219617	0.000488675	-2.52431e-10	-0.119388	0.000489383	-2.52431e-10	-0.119283
109763588	chr4:109763588:T:C	1.5552e-11	-0.182128	-1.3218	2.12056e-05	-1.93502	-1.3218	2.12337e-05	-1.93501	-1.32182
109763631	chr4:109763631:A:G	2.41281e-11	-2.52431e-10	-1.06474	0.000193233	-2.52431e-10	-1.04719	0.000193482	-2.52431e-10	-1.04724
109763673	chr4:109763673:A:G	1.87837e-11	-2.52431e-10	-1.31512	0.000148057	-2.52431e-10	-1.31349	0.000148255	-2.52431e-10	-1.31349
109763940	chr4:109763940:C:T	1.87562e-11	-2.52431e-10	-1.31659	0.000147584	-2.52431e-10	-1.31669	0.000147782	-2.52431e-10	-1.31669
109763946	chr4:109763946:C:T	4.84822e-11	-2.52431e-10	-0.366915	0.000418859	-2.52431e-10	-0.273551	0.00041946	-2.52431e-10	-0.27346
109764523	chr4:109764523:A:T	1.86473e-11	-2.52431e-10	-1.32241	0.00014689	-2.52431e-10	-1.3214	0.000147083	-2.52431e-10	-1.32143
109764898	chr4:109764898:A:C	1.87125e-11	-2.52431e-10	-1.31892	0.000147243	-2.52431e-10	-1.319	0.000147441	-2.52431e-10	-1.319
109764928	chr4:109764928:A:G	1.87651e-11	-2.52431e-10	-1.31611	0.000147654	-2.52431e-10	-1.31621	0.000147852	-2.52431e-10	-1.31622
109765013	chr4:109765013:A:T	2.85906e-11	-2.52431e-10	-0.895034	0.000224466	-2.52431e-10	-0.897362	0.000224754	-2.52431e-10	-0.897419
109765040	chr4:109765040:C:T	1.54577e-11	-1.51001	-3.28476e-10	0.000108399	-1.62527	-3.28476e-10	0.000108556	-1.62516	-3.28476e-10
109765620	chr4:109765620:C:G	1.40355e-11	-0.79016	-0.816361	3.79998e-05	-1.88485	-0.788654	3.80384e-05	-1.88484	-0.788991
109765776	chr4:109765776:TG:T	1.16242e-11	-0.818504	-0.976522	3.2601e-05	-1.87309	-0.953648	3.26357e-05	-1.87309	-0.953934
109765893	chr4:109765893:C:T	1.61115e-11	-0.151618	-1.31696	2.11562e-05	-1.94194	-1.31721	2.11839e-05	-1.94194	-1.31725
109766113	chr4:109766113:G:A	2.46034e-11	-2.52431e-10	-1.04523	0.00019181	-2.52431e-10	-1.05458	0.000192134	-2.52431e-10	-1.05423
109767169	chr4:109767169:A:G	1.86505e-11	-2.52431e-10	-1.32224	0.000146726	-2.52431e-10	-1.32252	0.000146923	-2.52431e-10	-1.32252
109767206	chr4:109767206:A:T	1.86311e-11	-2.52431e-10	-1.32328	0.000146611	-2.52431e-10	-1.3233	0.000146808	-2.52431e-10	-1.3233
109767270	chr4:109767270:A:C	2.0728e-11	-2.52431e-10	-1.21662	0.000162913	-2.52431e-10	-1.21787	0.000163126	-2.52431e-10	-1.2179
109767348	chr4:109767348:C:T	1.87316e-11	-2.52431e-10	-1.3179	0.00014742	-2.52431e-10	-1.3178	0.000147618	-2.52431e-10	-1.3178
109767556	chr4:109767556:G:A	1.60536e-11	-1.47218	-3.28476e-10	0.000112159	-1.59116	-3.28476e-10	0.000112323	-1.59105	-3.28476e-10
109767608	chr4:109767608:C:T	2.227e-11	-0.165643	-0.979229	2.9915e-05	-1.95553	-0.957193	2.99476e-05	-1.95553	-0.957448
109767611	chr4:109767611:T:A	1.88165e-11	-2.52431e-10	-1.31338	0.000147983	-2.52431e-10	-1.31399	0.000148183	-2.52431e-10	-1.31398
109767771	chr4:109767771:C:T	5.2467e-12	-1.8271	-0.763409	3.86125e-05	-1.91229	-0.745213	3.8652e-05	-1.91232	-0.74551
109767931	chr4:109767931:A:C	1.58751e-11	-0.166324	-1.31704	2.1273e-05	-1.93661	-1.31704	2.13007e-05	-1.93661	-1.31708
109767988	chr4:109767988:T:C	1.94879e-11	-2.52431e-10	-1.27832	0.00015391	-2.52431e-10	-1.27472	0.000154116	-2.52431e-10	-1.27472
109768188	chr4:109768188:C:T	2.21229e-11	-2.52431e-10	-1.1515	0.000175628	-2.52431e-10	-1.14272	0.000175859	-2.52431e-10	-1.14274
109768201	chr4:109768201:G:A	4.72116e-11	-2.52431e-10	-0.393472	0.000407306	-2.52431e-10	-0.301521	0.000407891	-2.52431e-10	-0.301429
109768478	chr4:109768478:A:G	1.77792e-11	-1.37008	-3.28476e-10	8.38894e-05	-1.88159	-3.28476e-10	8.40012e-05	-1.8816	-3.28476e-10
109768583	chr4:109768583:A:G	1.88059e-11	-2.52431e-10	-1.31394	0.000147903	-2.52431e-10	-1.31453	0.000148102	-2.52431e-10	-1.31452
109768614	chr4:109768614:C:T	1.86651e-11	-2.52431e-10	-1.32146	0.000146873	-2.52431e-10	-1.32152	0.00014707	-2.52431e-10	-1.32152
109768739	chr4:109768739:T:C	1.86695e-11	-2.52431e-10	-1.32122	0.000146907	-2.52431e-10	-1.32129	0.000147104	-2.52431e-10	-1.32129
109768781	chr4:109768781:T:C	2.37507e-11	-2.52431e-10	-1.0805	0.000185271	-2.52431e-10	-1.08927	0.00018558	-2.52431e-10	-1.08894
109768979	chr4:109768979:G:A	1.8644e-11	-2.52431e-10	-1.32259	0.00014671	-2.52431e-10	-1.32263	0.000146907	-2.52431e-10	-1.32263
109769181	chr4:109769181:T:C	2.34489e-11	-2.52431e-10	-1.09329	0.000183881	-2.52431e-10	-1.0968	0.000184133	-2.52431e-10	-1.09677
109769430	chr4:109769430:C:G	3.9022e-11	0.714259	-1.29825	2.24169e-05	-1.90296	-1.29831	2.24495e-05	-1.90294	-1.29822
109769480	chr4:109769480:T:A	2.94005e-12	-1.84636	-1.32332	2.34376e-05	-1.83366	-1.32308	2.34683e-05	-1.83371	-1.32307
109769503	chr4:109769503:A:T	7.8565e-12	-0.863638	-1.32313	2.10429e-05	-1.94114	-1.32338	2.10715e-05	-1.94113	-1.32338
109769862	chr4:109769862:A:G	1.3249e-11	-0.35154	-1.31265	0.00011086	-0.287855	-1.31497	0.000111055	-0.287482	-1.31492
109769960	chr4:109769960:G:A	3.63548e-11	-2.52431e-10	-0.654786	0.0002867	-2.52431e-10	-0.652647	0.000287081	-2.52431e-10	-0.652663
109770349	chr4:109770349:C:T	1.605e-11	-1.4724	-3.28476e-10	0.000112	-1.59259	-3.28476e-10	0.000112163	-1.59248	-3.28476e-10
109770502	chr4:109770502:GC:G	1.86486e-11	-2.52431e-10	-1.32234	0.000146906	-2.52431e-10	-1.32129	0.000147099	-2.52431e-10	-1.32132
109770507	chr4:109770507:G:A	1.86394e-11	-2.52431e-10	-1.32283	0.000146805	-2.52431e-10	-1.32198	0.000146998	-2.52431e-10	-1.32201
109770827	chr4:109770827:G:T	2.19542e-11	-2.52431e-10	-1.15916	0.00017166	-2.52431e-10	-1.16557	0.000171935	-2.52431e-10	-1.16531
109771075	chr4:109771075:G:A	2.92526e-11	0.437859	-1.31	2.08285e-05	-1.95982	-1.31495	2.08569e-05	-1.95983	-1.31492
109771098	chr4:109771098:G:A	8.37291e-12	-1.89256	-0.230553	6.40322e-05	-1.94404	-0.207663	6.40931e-05	-1.94404	-0.208055
109771596	chr4:109771596:C:A	4.88477e-12	-1.72351	-0.938475	3.1253e-05	-1.95249	-0.916484	3.12819e-05	-1.9525	-0.91689
109772294	chr4:109772294:T:C	4.38581e-12	-1.75539	-1.01435	2.95339e-05	-1.92565	-0.999898	2.95642e-05	-1.92567	-1.00019
109772391	chr4:109772391:C:T	1.86297e-11	-2.52431e-10	-1.32335	0.000146589	-2.52431e-10	-1.32345	0.000146786	-2.52431e-10	-1.32345
109772413	chr4:109772413:G:A	9.60029e-11	0.892775	-0.576509	4.2587e-05	-1.96064	-0.598902	4.26789e-05	-1.96064	-0.598087
109772653	chr4:109772653:A:C	2.57329e-11	-2.52431e-10	-1.00034	0.000200381	-2.52431e-10	-1.01087	0.000200728	-2.52431e-10	-1.01048
109772667	chr4:109772667:C:A	2.15165e-11	0.117064	-1.29636	2.10217e-05	-1.96366	-1.30187	2.10508e-05	-1.96366	-1.30183
109772784	chr4:109772784:A:G	2.46768e-11	0.264118	-1.30637	2.09271e-05	-1.95938	-1.31066	2.09557e-05	-1.95939	-1.31062
109772823	chr4:109772823:A:G	3.45181e-12	-1.96277	-1.04644	3.82174e-05	-1.63361	-1.03418	3.82577e-05	-1.63368	-1.0344
109772859	chr4:109772859:C:T	1.87368e-11	-2.52431e-10	-1.31762	0.000147265	-2.52431e-10	-1.31885	0.000147463	-2.52431e-10	-1.31885
109773213	chr4:109773213:C:G	1.97264e-11	-2.52431e-10	-1.26616	0.000155535	-2.52431e-10	-1.26422	0.000155741	-2.52431e-10	-1.26423
109773465	chr4:109773465:G:A	4.38971e-12	-1.73994	-1.02891	2.89152e-05	-1.93191	-1.01481	2.8945e-05	-1.93193	-1.0151
109773473	chr4:109773473:G:A	2.37181e-11	-2.52431e-10	-1.08187	0.000189837	-2.52431e-10	-1.06492	0.000190082	-2.52431e-10	-1.06497
109773597	chr4:109773597:T:C	1.93237e-11	-1.28678	-3.28476e-10	9.1319e-05	-1.79673	-3.28476e-10	9.14464e-05	-1.79668	-3.28476e-10
109773811	chr4:109773811:C:T	5.34823e-11	0.845219	-1.11398	2.6017e-05	-1.96377	-1.08856	2.60434e-05	-1.96377	-1.08889
109773983	chr4:109773983:A:G	1.97266e-11	-2.52431e-10	-1.26615	0.000155743	-2.52431e-10	-1.26288	0.000155953	-2.52431e-10	-1.26287
109774100	chr4:109774100:T:C	2.39561e-11	-2.52431e-10	-1.07189	0.000191807	-2.52431e-10	-1.0546	0.000192054	-2.52431e-10	-1.05465
109774404	chr4:109774404:GAGCA:G	5.0791e-12	-1.71907	-0.903912	3.23538e-05	-1.95343	-0.880923	3.23831e-05	-1.95344	-0.881347
109774434	chr4:109774434:G:A	3.45009e-11	0.497822	-1.20495	2.3072e-05	-1.95583	-1.21663	2.31049e-05	-1.95584	-1.21654
109774595	chr4:109774595:G:A	6.60642e-11	-2.52431e-10	-0.0574856	0.000586656	-2.52431e-10	0.0633527	0.000587523	-2.52431e-10	0.0634868
109774913	chr4:109774913:T:C	1.871e-11	-2.52431e-10	-1.31905	0.000147299	-2.52431e-10	-1.31862	0.000147497	-2.52431e-10	-1.31862
109775063	chr4:109775063:T:C	2.39401e-11	-2.52431e-10	-1.07256	0.000191675	-2.52431e-10	-1.05528	0.000191923	-2.52431e-10	-1.05534
109775069	chr4:109775069:C:T	6.64588e-11	-2.52431e-10	-0.0515291	0.000590375	-2.52431e-10	0.0696721	0.000591247	-2.52431e-10	0.0698067
109775112	chr4:109775112:G:A	1.90223e-11	-2.52431e-10	-1.3025	0.000150896	-2.52431e-10	-1.29449	0.000151056	-2.52431e-10	-1.29477
109775213	chr4:109775213:G:A	1.89438e-11	-2.52431e-10	-1.30663	0.000149201	-2.52431e-10	-1.30579	0.000149401	-2.52431e-10	-1.30579
109775755	chr4:109775755:T:C	7.07833e-11	0.919544	-0.908033	3.24997e-05	-1.96319	-0.866669	3.25272e-05	-1.96319	-0.867163
109775820	chr4:109775820:T:A	2.39576e-11	-2.52431e-10	-1.07183	0.00019182	-2.52431e-10	-1.05453	0.000192067	-2.52431e-10	-1.05458
109775993	chr4:109775993:A:G	2.37359e-11	-2.52431e-10	-1.08112	0.000189977	-2.52431e-10	-1.06418	0.000190223	-2.52431e-10	-1.06423
109776071	chr4:109776071:G:A	3.43028e-12	-1.95928	-1.05619	3.939e-05	-1.59335	-1.04422	3.94315e-05	-1.59342	-1.04444
109776288	chr4:109776288:G:T	2.39211e-11	-2.52431e-10	-1.07335	0.000191517	-2.52431e-10	-1.05611	0.000191764	-2.52431e-10	-1.05616
109776453	chr4:109776453:C:A	1.91635e-11	-2.52431e-10	-1.2951	0.000151132	-2.52431e-10	-1.29293	0.000151337	-2.52431e-10	-1.29292
109776499	chr4:109776499:A:G	1.24628e-10	1.87442	-1.2972	2.38737e-05	-1.84021	-1.2981	2.39082e-05	-1.8402	-1.29801
109776631	chr4:109776631:G:C	2.39561e-11	-2.52431e-10	-1.07189	0.000191807	-2.52431e-10	-1.0546	0.000192054	-2.52431e-10	-1.05465
109776972	chr4:109776972:A:G	1.28785e-10	1.90124	-1.29121	2.41266e-05	-1.83556	-1.29221	2.41617e-05	-1.83555	-1.29211
109777068	chr4:109777068:C:T	2.33378e-11	-2.52431e-10	-1.09804	0.00018208	-2.52431e-10	-1.10664	0.000182373	-2.52431e-10	-1.10637
109777249	chr4:109777249:C:T	3.25117e-11	-0.766511	-3.28476e-10	8.74584e-05	-1.83992	-3.28476e-10	8.75706e-05	-1.83998	-3.28476e-10
109777293	chr4:109777293:T:C	2.40166e-11	-2.52431e-10	-1.06937	0.000192309	-2.52431e-10	-1.05198	0.000192557	-2.52431e-10	-1.05204
109777342	chr4:109777342:A:G	4.91611e-12	-1.76564	-0.889951	3.32273e-05	-1.94087	-0.866846	3.32572e-05	-1.94088	-0.867272
109777388	chr4:109777388:T:C	6.81401e-11	0.897704	-0.92425	3.1943e-05	-1.9635	-0.883635	3.19704e-05	-1.9635	-0.88412
109777450	chr4:109777450:T:C	1.1937e-10	1.8296	-1.29548	2.37232e-05	-1.84822	-1.29641	2.37575e-05	-1.84821	-1.29632
109777530	chr4:109777530:A:AATAATAT	4.44995e-11	-1.74254	1.28991	0.000439989	-1.6629	1.43857	0.000440795	-1.66274	1.43889
109777708	chr4:109777708:C:T	6.85789e-11	-2.52431e-10	-0.0201265	0.00061038	-2.52431e-10	0.102997	0.000611287	-2.52431e-10	0.103139
109777873	chr4:109777873:C:T	1.30672e-10	1.92795	-1.30337	2.39657e-05	-1.83031	-1.30415	2.4e-05	-1.8303	-1.30407
109778047	chr4:109778047:A:T	3.70904e-11	-2.52431e-10	-0.634754	0.00029124	-2.52431e-10	-0.636938	0.000291647	-2.52431e-10	-0.636883
109778274	chr4:109778274:T:C	2.40067e-11	-2.52431e-10	-1.06978	0.000191527	-2.52431e-10	-1.05605	0.000191771	-2.52431e-10	-1.05613
109778917	chr4:109778917:C:T	2.11334e-11	-2.52431e-10	-1.19726	0.000167069	-2.52431e-10	-1.19268	0.000167296	-2.52431e-10	-1.19266
109778977	chr4:109778977:G:A	2.29666e-11	0.208109	-1.32218	2.06236e-05	-1.96152	-1.32313	2.06513e-05	-1.96152	-1.32313
109779129	chr4:109779129:A:C	5.70936e-11	0.835985	-1.0394	2.82966e-05	-1.96382	-1.00452	2.83239e-05	-1.96382	-1.0049
109779151	chr4:109779151:A:G	2.02336e-11	-2.52431e-10	-1.24077	0.000159662	-2.52431e-10	-1.23803	0.000159874	-2.52431e-10	-1.23804
109779169	chr4:109779169:A:G	9.08704e-11	0.695388	-0.434066	4.9071e-05	-1.96393	-0.453891	4.9177e-05	-1.96393	-0.453076
109779344	chr4:109779344:C:T	3.2039e-12	-1.96358	-1.12016	4.8177e-05	-1.31828	-1.11792	4.82417e-05	-1.31831	-1.11789
109779693	chr4:109779693:A:C	2.39454e-11	-2.52431e-10	-1.07234	0.000191718	-2.52431e-10	-1.05506	0.000191966	-2.52431e-10	-1.05511
109779699	chr4:109779699:A:G	1.86452e-11	-2.52431e-10	-1.32252	0.000146869	-2.52431e-10	-1.32154	0.000147063	-2.52431e-10	-1.32157
109779724	chr4:109779724:C:T	1.56856e-11	-1.49537	-3.28476e-10	0.000109755	-1.61284	-3.28476e-10	0.000109914	-1.61273	-3.28476e-10
109779778	chr4:109779778:A:G	3.88972e-11	0.500335	-1.08753	2.68505e-05	-1.96086	-1.05994	2.6878e-05	-1.96085	-1.06027
109779799	chr4:109779799:C:T	3.89463e-12	-1.57246	-1.31605	2.09925e-05	-1.95201	-1.31491	2.10207e-05	-1.95201	-1.31491
109779805	chr4:109779805:A:G	2.39347e-11	-2.52431e-10	-1.07278	0.00019163	-2.52431e-10	-1.05552	0.000191877	-2.52431e-10	-1.05557
109779911	chr4:109779911:G:A	2.3388e-11	-2.52431e-10	-1.09589	0.000186454	-2.52431e-10	-1.0829	0.000186692	-2.52431e-10	-1.08297
109780333	chr4:109780333:G:A	1.94725e-10	-2.52431e-10	1.02348	0.00180885	-2.52431e-10	1.18936	0.00181176	-2.52431e-10	1.18963
109780500	chr4:109780500:G:A	2.2761e-11	-2.52431e-10	-1.12306	0.000178533	-2.52431e-10	-1.12631	0.000178777	-2.52431e-10	-1.12629
109780631	chr4:109780631:G:A	2.39561e-11	-2.52431e-10	-1.07189	0.000191807	-2.52431e-10	-1.0546	0.000192054	-2.52431e-10	-1.05465
109781049	chr4:109781049:T:C	2.10491e-11	0.120448	-1.3217	2.06453e-05	-1.96378	-1.31981	2.06727e-05	-1.96379	-1.31983
109781238	chr4:109781238:T:C	2.4e-11	-2.52431e-10	-1.07006	0.000192171	-2.52431e-10	-1.0527	0.000192418	-2.52431e-10	-1.05276
109781354	chr4:109781354:C:T	2.09688e-11	-2.52431e-10	-1.20508	0.000166215	-2.52431e-10	-1.1978	0.000166436	-2.52431e-10	-1.19782
109781369	chr4:109781369:G:A	2.18424e-11	0.157336	-1.32159	2.06592e-05	-1.96327	-1.31965	2.06866e-05	-1.96328	-1.31967
109781500	chr4:109781500:A:G	8.85116e-12	-1.84848	-0.219079	6.37522e-05	-1.95998	-0.196098	6.38128e-05	-1.95998	-0.196492
109781795	chr4:109781795:A:T	1.86424e-11	-2.52431e-10	-1.32267	0.000146839	-2.52431e-10	-1.32175	0.000147032	-2.52431e-10	-1.32178
109781819	chr4:109781819:G:A	4.50743e-12	-1.79341	-0.948979	3.16111e-05	-1.93023	-0.927346	3.16402e-05	-1.93025	-0.927746
109781879	chr4:109781879:CACA:C	8.15244e-12	-0.877695	-1.2721	2.34284e-05	-1.88244	-1.2747	2.34615e-05	-1.88239	-1.27467
109781904	chr4:109781904:A:G	4.21384e-11	-2.52431e-10	-0.507153	0.000329552	-2.52431e-10	-0.51335	0.000330026	-2.52431e-10	-0.513256
109781907	chr4:109781907:G:A	1.86685e-11	-2.52431e-10	-1.32127	0.000146904	-2.52431e-10	-1.32131	0.000147101	-2.52431e-10	-1.32131
109782092	chr4:109782092:A:T	4.68552e-12	-1.75841	-0.94522	3.13221e-05	-1.94327	-0.923495	3.13511e-05	-1.94328	-0.923898
109782313	chr4:109782313:G:A	1.9633e-11	-2.52431e-10	-1.2709	0.000154979	-2.52431e-10	-1.26779	0.000155188	-2.52431e-10	-1.26779
109782976	chr4:109782976:T:C	2.24088e-11	0.18373	-1.32239	2.06461e-05	-1.96273	-1.32083	2.06735e-05	-1.96274	-1.32084
109783975	chr4:109783975:G:A	1.97438e-11	0.0355383	-1.30081	2.09366e-05	-1.96383	-1.30576	2.09656e-05	-1.96382	-1.30572
109784472	chr4:109784472:A:G	2.39514e-11	-2.52431e-10	-1.07209	0.000191767	-2.52431e-10	-1.0548	0.000192015	-2.52431e-10	-1.05486
109784830	chr4:109784830:C:A	2.75839e-11	-2.52431e-10	-0.930879	0.000218026	-2.52431e-10	-0.926472	0.000218322	-2.52431e-10	-0.926455
109784893	chr4:109784893:GA:G	1.4527e-10	1.96447	-1.23399	2.55793e-05	-1.83312	-1.23618	2.56179e-05	-1.8331	-1.23603
109785052	chr4:109785052:C:A	3.74464e-11	0.672718	-1.29792	2.14598e-05	-1.94188	-1.30302	2.14889e-05	-1.9419	-1.30299
109785091	chr4:109785091:A:C	7.82972e-11	1.35766	-1.24526	2.28097e-05	-1.95464	-1.22926	2.28358e-05	-1.95464	-1.22945
109785183	chr4:109785183:G:A	3.66617e-11	0.641061	-1.28744	2.1602e-05	-1.94444	-1.29386	2.16316e-05	-1.94446	-1.29381
109785328	chr4:109785328:T:C	2.20365e-11	-2.52431e-10	-1.15541	0.000173905	-2.52431e-10	-1.15257	0.000174142	-2.52431e-10	-1.15256
109785375	chr4:109785375:T:C	4.37045e-12	-1.7089	-1.06434	2.75098e-05	-1.9499	-1.04665	2.75386e-05	-1.94991	-1.04693
109785480	chr4:109785480:T:C	1.41928e-11	-1.52697	-0.0684108	0.000120672	-1.53694	0.0189311	0.000120825	-1.53675	0.0186579
109786077	chr4:109786077:A:C	2.46193e-11	-2.52431e-10	-1.04458	0.000197343	-2.52431e-10	-1.02614	0.000197596	-2.52431e-10	-1.0262
109786082	chr4:109786082:G:A	1.86384e-11	-2.52431e-10	-1.32289	0.0001466	-2.52431e-10	-1.32338	0.000146798	-2.52431e-10	-1.32337
109786385	chr4:109786385:T:G	8.6355e-11	-1.51644	1.7268	0.000833154	-1.33819	1.75232	0.000834726	-1.33795	1.75263
109786583	chr4:109786583:C:A	6.75321e-11	1.27476	-1.31027	2.20417e-05	-1.90308	-1.31507	2.20711e-05	-1.90311	-1.31505
109786977	chr4:109786977:G:A	1.94112e-11	-2.52431e-10	-1.28226	0.000152603	-2.52431e-10	-1.28325	0.000152805	-2.52431e-10	-1.28327
109787147	chr4:109787147:T:G	3.47051e-11	0.620987	-1.32221	2.08966e-05	-1.94829	-1.32321	2.09243e-05	-1.94831	-1.32321
109787250	chr4:109787250:T:C	7.43596e-11	1.37234	-1.31154	2.2449e-05	-1.88462	-1.31521	2.24788e-05	-1.88466	-1.31519
109787361	chr4:109787361:A:C	3.46324e-11	0.600474	-1.3038	2.12093e-05	-1.94843	-1.30822	2.1238e-05	-1.94845	-1.30819
109787417	chr4:109787417:G:A	2.53394e-10	1.55619	-0.269356	7.60117e-05	-1.75441	-0.225791	7.6112e-05	-1.75442	-0.225807
109787720	chr4:109787720:A:C	2.11228e-11	-2.52431e-10	-1.19776	0.000167873	-2.52431e-10	-1.18788	0.00016809	-2.52431e-10	-1.18793
109787796	chr4:109787796:A:T	4.35676e-11	-2.52431e-10	-0.473798	0.000351606	-2.52431e-10	-0.448573	0.000352123	-2.52431e-10	-0.448447
109787865	chr4:109787865:T:A	1.57833e-11	-1.48916	-3.28476e-10	0.000152234	-1.28567	-3.28476e-10	0.000152476	-1.28542	-3.28476e-10
109788006	chr4:109788006:A:G	4.01483e-12	-1.54113	-1.31698	2.0873e-05	-1.95669	-1.31594	2.09011e-05	-1.95669	-1.31594
109788117	chr4:109788117:C:T	1.87222e-11	-2.52431e-10	-1.3184	0.000147167	-2.52431e-10	-1.31952	0.000147365	-2.52431e-10	-1.31951
109788137	chr4:109788137:A:G	5.70268e-10	3.08278	-0.984782	3.97533e-05	-1.64048	-0.98791	3.98194e-05	-1.64046	-0.987614
109788951	chr4:109788951:A:G	2.76505e-12	-1.90899	-1.32206	2.16096e-05	-1.91625	-1.32169	2.16393e-05	-1.91622	-1.3217
109789134	chr4:109789134:A:G	5.12488e-11	-2.52431e-10	-0.31142	0.000414545	-2.52431e-10	-0.283904	0.000415159	-2.52431e-10	-0.283767
109789423	chr4:109789423:A:G	2.78903e-11	-2.52431e-10	-0.919833	0.000220048	-2.52431e-10	-0.91724	0.000220312	-2.52431e-10	-0.917381
109789441	chr4:109789441:G:GAC	2.29636e-11	-2.52431e-10	-1.1142	0.000182717	-2.52431e-10	-1.10315	0.00018299	-2.52431e-10	-1.10299
109789925	chr4:109789925:G:A	2.18868e-11	-2.52431e-10	-1.16223	0.000173496	-2.52431e-10	-1.15493	0.00017375	-2.52431e-10	-1.15481
109790007	chr4:109790007:T:C	2.30045e-11	-2.52431e-10	-1.11242	0.000183343	-2.52431e-10	-1.09973	0.000183576	-2.52431e-10	-1.0998
109790467	chr4:109790467:T:C	4.80598e-10	3.11836	-1.19144	3.24378e-05	-1.63713	-1.19463	3.2488e-05	-1.63711	-1.19445
109790531	chr4:109790531:C:G	2.73301e-11	-2.52431e-10	-0.940123	0.000219757	-2.52431e-10	-0.918562	0.000220035	-2.52431e-10	-0.918639
109790791	chr4:109790791:G:A	2.46405e-11	-2.52431e-10	-1.04372	0.000197449	-2.52431e-10	-1.02561	0.000197702	-2.52431e-10	-1.02567
109791203	chr4:109791203:G:A	3.04735e-11	-2.52431e-10	-0.831255	0.000253227	-2.52431e-10	-0.776801	0.000253569	-2.52431e-10	-0.776792
109791385	chr4:109791385:G:A	1.86754e-11	-2.52431e-10	-1.3209	0.000146841	-2.52431e-10	-1.32173	0.000147039	-2.52431e-10	-1.32173
109792091	chr4:109792091:C:T	3.32627e-11	0.544327	-1.288	2.1418e-05	-1.95294	-1.29392	2.14472e-05	-1.95295	-1.29388
109792327	chr4:109792327:T:C	4.40005e-10	3.08768	-1.249	3.05982e-05	-1.63808	-1.25207	3.06439e-05	-1.63806	-1.25194
109792376	chr4:109792376:G:A	2.20924e-11	-2.52431e-10	-1.15288	0.000175167	-2.52431e-10	-1.14535	0.000175424	-2.52431e-10	-1.14522
109792523	chr4:109792523:C:T	3.30437e-11	0.53123	-1.28151	2.15238e-05	-1.95382	-1.28811	2.15533e-05	-1.95383	-1.28807
109792697	chr4:109792697:C:T	3.04701e-11	-2.52431e-10	-0.831365	0.000253195	-2.52431e-10	-0.776925	0.000253538	-2.52431e-10	-0.776916
109792748	chr4:109792748:G:A	2.76924e-11	-2.52431e-10	-0.926955	0.000222751	-2.52431e-10	-0.905031	0.000223033	-2.52431e-10	-0.905109
109792755	chr4:109792755:G:C	3.24267e-11	0.525986	-1.29512	2.12565e-05	-1.95363	-1.30079	2.12857e-05	-1.95365	-1.30074
109792789	chr4:109792789:C:T	2.69987e-11	-2.52431e-10	-0.952322	0.000217008	-2.52431e-10	-0.931151	0.000217283	-2.52431e-10	-0.931227
109792941	chr4:109792941:T:A	1.87741e-11	-2.52431e-10	-1.31564	0.000147755	-2.52431e-10	-1.31553	0.000147954	-2.52431e-10	-1.31553
109793147	chr4:109793147:C:T	3.98052e-12	-1.79426	-1.07244	2.66303e-05	-1.95846	-1.07058	2.66638e-05	-1.95846	-1.07067
109793748	chr4:109793748:C:T	2.77373e-11	-2.52431e-10	-0.925333	0.000223122	-2.52431e-10	-0.903366	0.000223404	-2.52431e-10	-0.903444
109793854	chr4:109793854:T:C	2.93725e-11	-2.52431e-10	-0.868055	0.000236632	-2.52431e-10	-0.844579	0.00023693	-2.52431e-10	-0.844663
109793994	chr4:109793994:C:T	1.91777e-09	3.31081	-3.28476e-10	0.000662645	0.185153	-3.28476e-10	0.000663382	0.184923	-3.28476e-10
109794033	chr4:109794033:C:T	3.67239e-11	-2.52431e-10	-0.644686	0.000295609	-2.52431e-10	-0.622047	0.000296039	-2.52431e-10	-0.621937
109794043	chr4:109794043:T:C	2.40111e-11	-2.52431e-10	-1.0696	0.000190157	-2.52431e-10	-1.06324	0.000190415	-2.52431e-10	-1.06322
109794237	chr4:109794237:T:C	4.40291e-11	-2.52431e-10	-0.46326	0.000355386	-2.52431e-10	-0.437881	0.000355909	-2.52431e-10	-0.437754
109794303	chr4:109794303:G:T	3.84598e-11	0.687101	-1.2856	2.17147e-05	-1.94088	-1.29221	2.17445e-05	-1.9409	-1.29216
109794317	chr4:109794317:C:T	1.88739e-11	-2.52431e-10	-1.31033	0.00014866	-2.52431e-10	-1.30942	0.000148865	-2.52431e-10	-1.30938
109794410	chr4:109794410:A:G	1.87077e-11	-2.52431e-10	-1.31918	0.000147069	-2.52431e-10	-1.32018	0.000147267	-2.52431e-10	-1.32018
109794535	chr4:109794535:T:C	2.37741e-11	-2.52431e-10	-1.07951	0.000185634	-2.52431e-10	-1.08731	0.000185943	-2.52431e-10	-1.08699
109794612	chr4:109794612:G:A	1.6884e-11	-1.42174	-3.28476e-10	0.000352774	-0.445258	-3.28476e-10	0.000353322	-0.445048	-3.28476e-10
109795204	chr4:109795204:A:T	3.58776e-11	0.615711	-1.28371	2.16122e-05	-1.94772	-1.29011	2.16417e-05	-1.94773	-1.29007
109795323	chr4:109795323:C:G	1.54462e-11	-1.51075	-3.28476e-10	0.000108207	-1.62704	-3.28476e-10	0.000108364	-1.62693	-3.28476e-10
109795447	chr4:109795447:T:C	1.89318e-11	-2.52431e-10	-1.30727	0.000149131	-2.52431e-10	-1.30626	0.000149338	-2.52431e-10	-1.30622
109795488	chr4:109795488:C:A	2.04919e-11	-2.52431e-10	-1.22808	0.000162165	-2.52431e-10	-1.22247	0.000162399	-2.52431e-10	-1.22237
109795731	chr4:109795731:T:C	8.73618e-12	-0.783534	-1.2971	2.43335e-05	-1.82806	-1.29117	2.4365e-05	-1.82801	-1.29127
109795742	chr4:109795742:T:A	1.89047e-11	-2.52431e-10	-1.3087	0.000148911	-2.52431e-10	-1.30774	0.000149117	-2.52431e-10	-1.3077
109795751	chr4:109795751:C:T	4.06174e-12	-1.66199	-1.18451	2.40733e-05	-1.95872	-1.17126	2.41003e-05	-1.95873	-1.17148
109796072	chr4:109796072:T:A	2.30604e-11	-2.52431e-10	-1.11	0.000182524	-2.52431e-10	-1.10421	0.000182771	-2.52431e-10	-1.10419
109796087	chr4:109796087:G:A	2.04455e-11	-2.52431e-10	-1.23035	0.000161788	-2.52431e-10	-1.2248	0.000162021	-2.52431e-10	-1.2247
109796380	chr4:109796380:G:A	2.60947e-11	-2.52431e-10	-0.986379	0.000203512	-2.52431e-10	-0.995359	0.000203773	-2.52431e-10	-0.995422
109796422	chr4:109796422:C:T	1.89242e-11	-2.52431e-10	-1.30767	0.000149069	-2.52431e-10	-1.30668	0.000149276	-2.52431e-10	-1.30663
109796495	chr4:109796495:G:A	2.37719e-11	-2.52431e-10	-1.07961	0.000185617	-2.52431e-10	-1.0874	0.000185926	-2.52431e-10	-1.08708
109796547	chr4:109796547:T:A	2.04675e-11	-2.52431e-10	-1.22927	0.000161965	-2.52431e-10	-1.22371	0.000162198	-2.52431e-10	-1.22361
109796682	chr4:109796682:T:C	2.03374e-11	-2.52431e-10	-1.23565	0.000160909	-2.52431e-10	-1.23025	0.00016114	-2.52431e-10	-1.23016
109796738	chr4:109796738:C:T	2.30805e-11	-2.52431e-10	-1.10912	0.000182685	-2.52431e-10	-1.10332	0.000182933	-2.52431e-10	-1.10331
109796812	chr4:109796812:A:G	1.09158e-10	-2.52431e-10	0.444688	0.00101363	-2.52431e-10	0.610212	0.00101519	-2.52431e-10	0.610403
109797088	chr4:109797088:T:C	3.80043e-12	-1.68735	-1.22565	2.31437e-05	-1.95484	-1.21452	2.31705e-05	-1.95486	-1.21469
109797156	chr4:109797156:C:A	4.43874e-10	3.10136	-1.25393	3.056e-05	-1.6345	-1.25689	3.06055e-05	-1.63448	-1.25677
109797544	chr4:109797544:G:A	8.10633e-12	-0.847523	-1.30794	2.35289e-05	-1.84932	-1.30353	2.35599e-05	-1.84928	-1.30361
109797568	chr4:109797568:GAC:G	2.24427e-11	-2.52431e-10	-1.13715	0.000178004	-2.52431e-10	-1.12928	0.000178267	-2.52431e-10	-1.12915
109797708	chr4:109797708:A:C	2.06727e-11	-2.52431e-10	-1.2193	0.000163678	-2.52431e-10	-1.21318	0.000163915	-2.52431e-10	-1.21308
109797765	chr4:109797765:A:G	2.0585e-11	-2.52431e-10	-1.22355	0.000162925	-2.52431e-10	-1.2178	0.00016316	-2.52431e-10	-1.2177
109797786	chr4:109797786:G:A	2.05359e-11	-1.40771	0.181772	0.000195531	-1.20567	0.1703	0.000195879	-1.2054	0.170474
109798008	chr4:109798008:A:G	2.22892e-11	-2.52431e-10	-1.14401	0.000176762	-2.52431e-10	-1.13628	0.000177023	-2.52431e-10	-1.13615
109798217	chr4:109798217:A:G	1.99695e-11	-2.52431e-10	-1.2539	0.000157543	-2.52431e-10	-1.25139	0.000157752	-2.52431e-10	-1.2514
109798303	chr4:109798303:C:T	2.22491e-11	-2.52431e-10	-1.14581	0.000176443	-2.52431e-10	-1.13809	0.000176703	-2.52431e-10	-1.13796
109798378	chr4:109798378:T:C	2.20682e-11	-2.52431e-10	-1.15397	0.000174968	-2.52431e-10	-1.14648	0.000175226	-2.52431e-10	-1.14635
109798471	chr4:109798471:T:C	2.77071e-11	-2.52431e-10	-0.926425	0.000222874	-2.52431e-10	-0.904479	0.000223156	-2.52431e-10	-0.904557
109798534	chr4:109798534:A:G	1.8723e-11	-2.52431e-10	-1.31836	0.000147176	-2.52431e-10	-1.31946	0.000147374	-2.52431e-10	-1.31946
109798599	chr4:109798599:A:T	1.87092e-11	-2.52431e-10	-1.3191	0.000147071	-2.52431e-10	-1.32017	0.000147269	-2.52431e-10	-1.32017
109798789	chr4:109798789:CA:C	3.26712e-11	-2.52431e-10	-0.761617	0.000278613	-2.52431e-10	-0.681262	0.000279008	-2.52431e-10	-0.681187
109798877	chr4:109798877:CAAG:C	2.87723e-12	-1.96004	-1.23124	2.86089e-05	-1.73203	-1.22533	2.86418e-05	-1.73209	-1.22547
109798916	chr4:109798916:C:T	2.66467e-11	-2.52431e-10	-0.965448	0.000209224	-2.52431e-10	-0.967682	0.000209494	-2.52431e-10	-0.967734
109799365	chr4:109799365:A:G	3.53639e-12	-1.69403	-1.29098	2.1649e-05	-1.95098	-1.28515	2.16754e-05	-1.95099	-1.28526
109799830	chr4:109799830:T:C	2.39888e-11	-2.52431e-10	-1.07052	0.000192077	-2.52431e-10	-1.05319	0.000192323	-2.52431e-10	-1.05325
109799835	chr4:109799835:T:A	3.75396e-12	-1.61327	-1.31203	2.15349e-05	-1.93108	-1.31033	2.1564e-05	-1.93111	-1.31029
109799902	chr4:109799902:G:A	6.60188e-12	-1.90407	-0.456687	4.94436e-05	-1.95176	-0.458489	4.95108e-05	-1.95177	-0.458462
109800056	chr4:109800056:T:TTTTTGG	1.08744e-11	-0.710971	-1.15073	7.68307e-05	-0.810692	-1.15879	7.69603e-05	-0.810382	-1.15876
109800755	chr4:109800755:A:G	2.19963e-11	-2.52431e-10	-1.15724	0.00017289	-2.52431e-10	-1.15843	0.000173131	-2.52431e-10	-1.15838
109800756	chr4:109800756:T:C	4.39049e-11	-2.52431e-10	-0.466086	0.000354564	-2.52431e-10	-0.440197	0.000355081	-2.52431e-10	-0.440083
109801349	chr4:109801349:G:A	1.86489e-11	-2.52431e-10	-1.32233	0.000146781	-2.52431e-10	-1.32214	0.000146979	-2.52431e-10	-1.32214
109801590	chr4:109801590:C:T	2.59756e-11	-2.52431e-10	-0.990954	0.000204917	-2.52431e-10	-0.988482	0.000205187	-2.52431e-10	-0.988508
109801730	chr4:109801730:T:C	7.90261e-11	1.43872	-1.31705	2.11006e-05	-1.94879	-1.31299	2.11277e-05	-1.9488	-1.31304
109801861	chr4:109801861:T:C	2.60205e-11	-2.52431e-10	-0.989229	0.000205282	-2.52431e-10	-0.986699	0.000205553	-2.52431e-10	-0.986726
109802258	chr4:109802258:C:G	1.87719e-11	-2.52431e-10	-1.31575	0.00014812	-2.52431e-10	-1.31306	0.000148309	-2.52431e-10	-1.31313
109802323	chr4:109802323:A:G	3.93602e-11	-2.52431e-10	-0.575358	0.00031126	-2.52431e-10	-0.570456	0.000311663	-2.52431e-10	-0.570506
109802334	chr4:109802334:A:AT	2.63916e-12	-1.9553	-1.32235	3.0727e-05	-1.56284	-1.3231	3.07663e-05	-1.56292	-1.32309
109802411	chr4:109802411:A:G	1.88396e-11	-1.50486	0.19271	0.000137541	-1.60131	0.214144	0.000137694	-1.6012	0.21381
109802654	chr4:109802654:T:C	2.20458e-11	-2.52431e-10	-1.15499	0.000173586	-2.52431e-10	-1.15441	0.000173835	-2.52431e-10	-1.15432
109802906	chr4:109802906:A:ACAGC	2.81643e-11	-2.52431e-10	-0.910057	0.000219181	-2.52431e-10	-0.921186	0.000219571	-2.52431e-10	-0.920751
109803042	chr4:109803042:T:TC	2.69992e-12	-1.94862	-1.30627	2.56852e-05	-1.76297	-1.3022	2.57168e-05	-1.76302	-1.30226
109803046	chr4:109803046:T:C	2.86511e-11	-2.52431e-10	-0.892919	0.00023094	-2.52431e-10	-0.868928	0.000231232	-2.52431e-10	-0.869006
109803524	chr4:109803524:T:G	2.8484e-11	-2.52431e-10	-0.89877	0.000229515	-2.52431e-10	-0.875116	0.000229806	-2.52431e-10	-0.875191
109803606	chr4:109803606:G:A	2.64462e-11	-2.52431e-10	-0.972999	0.000210603	-2.52431e-10	-0.961109	0.000210868	-2.52431e-10	-0.961194
109803627	chr4:109803627:C:T	2.10931e-11	-2.52431e-10	-1.19916	0.000166543	-2.52431e-10	-1.19583	0.000166767	-2.52431e-10	-1.19583
109804592	chr4:109804592:G:C	5.63314e-12	-1.36762	-1.15182	2.49866e-05	-1.95764	-1.1351	2.50159e-05	-1.95763	-1.13529
109804830	chr4:109804830:T:C	5.52861e-11	-2.52431e-10	-0.235591	0.000440224	-2.52431e-10	-0.223802	0.00044082	-2.52431e-10	-0.223791
109804854	chr4:109804854:T:C	2.84029e-11	-2.52431e-10	-0.901621	0.000228845	-2.52431e-10	-0.878042	0.000229135	-2.52431e-10	-0.878118
109804947	chr4:109804947:A:G	2.23433e-10	2.48452	-1.32352	2.25202e-05	-1.87379	-1.32288	2.25496e-05	-1.87381	-1.3229
109804967	chr4:109804967:T:C	5.69279e-12	-1.35942	-1.14949	2.50714e-05	-1.95672	-1.13264	2.51007e-05	-1.9567	-1.13283
109804991	chr4:109804991:G:T	4.01444e-12	-1.62445	-1.23376	2.29172e-05	-1.95704	-1.22215	2.29445e-05	-1.95706	-1.2223
109805049	chr4:109805049:G:A	1.88043e-11	-2.52431e-10	-1.31403	0.000147911	-2.52431e-10	-1.31448	0.000148108	-2.52431e-10	-1.31449
109805166	chr4:109805166:C:A	4.10252e-12	-1.6136	-1.22291	2.31489e-05	-1.9585	-1.21063	2.31763e-05	-1.95851	-1.21078
109805483	chr4:109805483:A:G	3.94011e-12	-1.62846	-1.24844	2.25741e-05	-1.95647	-1.23781	2.26012e-05	-1.95648	-1.23794
109805512	chr4:109805512:A:G	1.87549e-11	-2.52431e-10	-1.31666	0.000147606	-2.52431e-10	-1.31654	0.000147804	-2.52431e-10	-1.31654
109806030	chr4:109806030:AG:A	1.49463e-11	-1.54365	-3.28476e-10	0.000143172	-1.34704	-3.28476e-10	0.000143399	-1.3468	-3.28476e-10
109806317	chr4:109806317:A:G	5.61892e-12	-1.40893	-1.11304	2.59293e-05	-1.96116	-1.09455	2.59591e-05	-1.96115	-1.09475
109806514	chr4:109806514:G:A	1.87953e-11	-2.52431e-10	-1.31451	0.000148334	-2.52431e-10	-1.31162	0.000148522	-2.52431e-10	-1.31169
109806882	chr4:109806882:A:G	3.33238e-11	0.579003	-1.32084	2.08149e-05	-1.95301	-1.3224	2.08428e-05	-1.95303	-1.32239
109807192	chr4:109807192:T:C	2.97539e-11	-2.52431e-10	-0.855153	0.000235748	-2.52431e-10	-0.848323	0.000236067	-2.52431e-10	-0.848312
109807266	chr4:109807266:A:G	7.25009e-11	-2.52431e-10	0.0354874	0.000569627	-2.52431e-10	0.0338959	0.000570466	-2.52431e-10	0.0340253
109807267	chr4:109807267:G:A	1.89343e-11	-2.52431e-10	-1.30714	0.000148982	-2.52431e-10	-1.30726	0.000149183	-2.52431e-10	-1.30726
109807298	chr4:109807298:C:T	1.86327e-11	-2.52431e-10	-1.32319	0.000146631	-2.52431e-10	-1.32317	0.000146828	-2.52431e-10	-1.32317
109808022	chr4:109808022:C:T	2.30981e-11	-2.52431e-10	-1.10836	0.000181433	-2.52431e-10	-1.1102	0.000181669	-2.52431e-10	-1.11024
109808170	chr4:109808170:T:A	1.8638e-11	-2.52431e-10	-1.32291	0.000146673	-2.52431e-10	-1.32288	0.00014687	-2.52431e-10	-1.32288
109808247	chr4:109808247:A:G	2.7195e-11	-2.52431e-10	-0.945077	0.000215356	-2.52431e-10	-0.938791	0.000215662	-2.52431e-10	-0.938714
109808416	chr4:109808416:A:G	1.90428e-11	-2.52431e-10	-1.30142	0.000149755	-2.52431e-10	-1.30208	0.000149954	-2.52431e-10	-1.3021
109808545	chr4:109808545:A:G	1.88022e-11	-2.52431e-10	-1.31414	0.00014797	-2.52431e-10	-1.31407	0.000148169	-2.52431e-10	-1.31407
109808549	chr4:109808549:C:T	1.89721e-11	-2.52431e-10	-1.30514	0.000149303	-2.52431e-10	-1.30511	0.000149512	-2.52431e-10	-1.30505
109808933	chr4:109808933:C:T	1.72998e-10	1.36206	-0.456893	5.41148e-05	-1.89419	-0.425783	5.41973e-05	-1.89423	-0.425565
109809016	chr4:109809016:T:C	4.28523e-11	0.829644	-1.32	2.07647e-05	-1.95976	-1.31807	2.07914e-05	-1.95975	-1.31814
109809468	chr4:109809468:G:A	7.28483e-12	-1.82019	-0.442131	9.11814e-05	-1.3984	-0.399839	9.12598e-05	-1.39835	-0.400365
109809518	chr4:109809518:G:T	9.99781e-11	-2.52431e-10	0.356839	0.00092587	-2.52431e-10	0.519649	0.000927275	-2.52431e-10	0.519822
109809552	chr4:109809552:C:T	1.50452e-11	-1.53705	-3.28476e-10	0.000104883	-1.65824	-3.28476e-10	0.000105034	-1.65814	-3.28476e-10
109809646	chr4:109809646:A:G	2.88982e-11	-2.52431e-10	-0.884333	0.00023299	-2.52431e-10	-0.860092	0.000233283	-2.52431e-10	-0.860174
109809967	chr4:109809967:G:A	4.09265e-12	-1.69275	-1.14617	2.94891e-05	-1.78666	-1.1404	2.9523e-05	-1.78672	-1.14054
109810310	chr4:109810310:T:C	2.69475e-12	-1.93331	-1.3235	3.42582e-05	-1.45368	-1.32348	3.43013e-05	-1.45377	-1.32348
109810804	chr4:109810804:T:TCA	1.86398e-11	-2.52431e-10	-1.32281	0.000146686	-2.52431e-10	-1.32279	0.000146883	-2.52431e-10	-1.32279
109811105	chr4:109811105:TAC:T	1.90258e-11	-2.52431e-10	-1.30231	0.000149628	-2.52431e-10	-1.30293	0.000149826	-2.52431e-10	-1.30295
109811208	chr4:109811208:C:T	1.66161e-11	-1.43774	-3.28476e-10	0.000533756	-0.0311468	-3.28476e-10	0.000534292	-0.031485	-3.28476e-10
109811328	chr4:109811328:G:A	1.86287e-11	-2.52431e-10	-1.32341	0.000146654	-2.52431e-10	-1.32301	0.00014685	-2.52431e-10	-1.32301
109811384	chr4:109811384:C:T	7.31057e-12	-1.89376	-0.365031	8.45044e-05	-1.55215	-0.322134	8.45759e-05	-1.55211	-0.322667
109811903	chr4:109811903:T:C	1.91109e-11	-2.52431e-10	-1.29786	0.000151284	-2.52431e-10	-1.29193	0.000151484	-2.52431e-10	-1.29195
109811920	chr4:109811920:C:T	4.53352e-11	-2.52431e-10	-0.434029	0.000366507	-2.52431e-10	-0.407067	0.000367042	-2.52431e-10	-0.406953
109812003	chr4:109812003:A:G	7.6374e-12	-1.86538	-0.34968	9.15537e-05	-1.48772	-0.306445	9.1631e-05	-1.48768	-0.306982
109812190	chr4:109812190:A:G	2.70071e-12	-1.93107	-1.32353	3.45486e-05	-1.44539	-1.32333	3.45919e-05	-1.44547	-1.32334
109812627	chr4:109812627:A:G	2.24741e-11	-2.52431e-10	-1.13575	0.000177517	-2.52431e-10	-1.13202	0.00017776	-2.52431e-10	-1.132
109812686	chr4:109812686:T:C	7.32439e-12	-1.88599	-0.370913	8.5543e-05	-1.53393	-0.328135	8.56156e-05	-1.53389	-0.328666
109812692	chr4:109812692:A:G	1.90953e-11	-2.52431e-10	-1.29867	0.000151147	-2.52431e-10	-1.29283	0.000151347	-2.52431e-10	-1.29285
109812770	chr4:109812770:G:A	1.86643e-11	-2.52431e-10	-1.3215	0.00014688	-2.52431e-10	-1.32147	0.000147077	-2.52431e-10	-1.32147
109813025	chr4:109813025:G:A	4.3319e-11	-2.52431e-10	-0.479521	0.000341957	-2.52431e-10	-0.476401	0.000342396	-2.52431e-10	-0.47646
109813047	chr4:109813047:T:C	2.79895e-11	-2.52431e-10	-0.916284	0.000225468	-2.52431e-10	-0.892905	0.000225753	-2.52431e-10	-0.892986
109813207	chr4:109813207:C:T	4.99885e-11	0.956554	-1.29287	2.13304e-05	-1.9631	-1.28785	2.13557e-05	-1.9631	-1.28801
109813342	chr4:109813342:G:A	6.5439e-12	-1.50329	-0.866288	7.96612e-05	-1.08963	-0.843673	7.97441e-05	-1.08955	-0.844054
109813770	chr4:109813770:C:T	1.90224e-11	-2.52431e-10	-1.30249	0.000150504	-2.52431e-10	-1.29709	0.000150703	-2.52431e-10	-1.29711
109814030	chr4:109814030:G:C	6.98387e-12	-1.47445	-0.83006	8.60191e-05	-1.04995	-0.80657	8.61075e-05	-1.04987	-0.806965
109814449	chr4:109814449:G:A	1.86282e-11	-2.52431e-10	-1.32343	0.00014659	-2.52431e-10	-1.32345	0.000146787	-2.52431e-10	-1.32344
109814520	chr4:109814520:T:C	3.29138e-11	-2.52431e-10	-0.75422	0.000257296	-2.52431e-10	-0.760858	0.000257657	-2.52431e-10	-0.760798
109814662	chr4:109814662:A:G	8.05451e-12	-1.88362	-0.278261	9.45822e-05	-1.52824	-0.233378	9.46601e-05	-1.5282	-0.233935
109814885	chr4:109814885:A:G	4.59763e-11	-0.419985	-3.28476e-10	9.82527e-05	-1.72354	-3.28476e-10	9.83764e-05	-1.72363	-3.28476e-10
109814902	chr4:109814902:A:G	8.18061e-12	-1.89281	-0.253535	9.48569e-05	-1.55053	-0.208184	9.49344e-05	-1.55049	-0.208747
109815271	chr4:109815271:G:C	3.28877e-11	-2.52431e-10	-0.755013	0.000257095	-2.52431e-10	-0.761639	0.000257456	-2.52431e-10	-0.761579
109815919	chr4:109815919:G:A	1.87903e-11	-2.52431e-10	-1.31477	0.00014797	-2.52431e-10	-1.31407	0.000148169	-2.52431e-10	-1.31408
109816022	chr4:109816022:T:C	1.86273e-11	-2.52431e-10	-1.32349	0.000146592	-2.52431e-10	-1.32343	0.000146789	-2.52431e-10	-1.32343
109816233	chr4:109816233:T:C	2.26266e-10	2.14791	-0.974313	3.13051e-05	-1.89671	-0.970591	3.13494e-05	-1.89675	-0.970482
109816393	chr4:109816393:G:A	3.49426e-11	-2.52431e-10	-0.694405	0.000276121	-2.52431e-10	-0.690245	0.00027646	-2.52431e-10	-0.690361
109816593	chr4:109816593:G:A	2.10224e-11	-2.52431e-10	-1.20252	0.000165885	-2.52431e-10	-1.19979	0.000166104	-2.52431e-10	-1.19982
109816731	chr4:109816731:C:T	8.23331e-11	0.162661	-3.28476e-10	0.000159477	-1.23919	-3.28476e-10	0.000159697	-1.23915	-3.28476e-10
109816956	chr4:109816956:A:G	4.68743e-11	-2.52431e-10	-0.400641	0.000381254	-2.52431e-10	-0.367619	0.000381761	-2.52431e-10	-0.367633
109816962	chr4:109816962:A:G	1.87913e-11	-2.52431e-10	-1.31472	0.000147949	-2.52431e-10	-1.31422	0.000148147	-2.52431e-10	-1.31423
109816963	chr4:109816963:C:T	4.25703e-10	2.82965	-1.02402	4.97727e-05	-1.3835	-1.02012	4.98321e-05	-1.38362	-1.02015
109817000	chr4:109817000:G:A	4.97136e-11	-2.52431e-10	-0.341834	0.000404737	-2.52431e-10	-0.307849	0.000405275	-2.52431e-10	-0.307862
109817024	chr4:109817024:T:A	4.33582e-11	-2.52431e-10	-0.478616	0.000352126	-2.52431e-10	-0.447096	0.000352596	-2.52431e-10	-0.447105
109817123	chr4:109817123:A:T	3.09958e-11	-2.52431e-10	-0.81426	0.000249073	-2.52431e-10	-0.79334	0.000249432	-2.52431e-10	-0.793241
109817220	chr4:109817220:T:G	1.8805e-11	-2.52431e-10	-1.31399	0.000147944	-2.52431e-10	-1.31425	0.000148144	-2.52431e-10	-1.31424
109817269	chr4:109817269:A:G	2.40125e-11	-2.52431e-10	-1.06954	0.000189843	-2.52431e-10	-1.06489	0.000190103	-2.52431e-10	-1.06486
109817564	chr4:109817564:G:A	2.61088e-11	-2.52431e-10	-0.985839	0.000204504	-2.52431e-10	-0.990497	0.000204807	-2.52431e-10	-0.990357
109817686	chr4:109817686:A:G	2.71931e-11	-2.52431e-10	-0.945149	0.000220034	-2.52431e-10	-0.917305	0.000220263	-2.52431e-10	-0.917607
109817869	chr4:109817869:C:G	1.22605e-11	-1.74173	-3.28476e-10	0.000163385	-1.21498	-3.28476e-10	0.000163596	-1.21503	-3.28476e-10
109818684	chr4:109818684:C:T	1.28416e-09	3.40917	-0.499427	5.20496e-05	-1.85078	-0.508105	5.21326e-05	-1.85079	-0.507847
109818856	chr4:109818856:C:T	1.99261e-11	-2.52431e-10	-1.25608	0.000157277	-2.52431e-10	-1.25307	0.000157488	-2.52431e-10	-1.25308
109819508	chr4:109819508:TA:T	1.88499e-11	-2.52431e-10	-1.3116	0.00014917	-2.52431e-10	-1.306	0.000149368	-2.52431e-10	-1.30601
109819709	chr4:109819709:T:A	1.99174e-11	-2.52431e-10	-1.25652	0.000158198	-2.52431e-10	-1.24724	0.000158402	-2.52431e-10	-1.24729
109820040	chr4:109820040:A:G	3.21041e-11	-2.52431e-10	-0.779127	0.000253918	-2.52431e-10	-0.774073	0.000254249	-2.52431e-10	-0.774115
109820065	chr4:109820065:G:A	3.5642e-11	-2.52431e-10	-0.674588	0.000285223	-2.52431e-10	-0.657815	0.000285635	-2.52431e-10	-0.657713
109820134	chr4:109820134:A:C	2.00442e-11	-2.52431e-10	-1.25017	0.000159269	-2.52431e-10	-1.24049	0.000159474	-2.52431e-10	-1.24055
109820454	chr4:109820454:A:G	1.87405e-11	-2.52431e-10	-1.31742	0.000147922	-2.52431e-10	-1.3144	0.000148118	-2.52431e-10	-1.31442
109820479	chr4:109820479:A:G	2.94117e-11	-2.52431e-10	-0.866719	0.000238692	-2.52431e-10	-0.835911	0.000238933	-2.52431e-10	-0.836243
109820700	chr4:109820700:A:G	1.87438e-11	-2.52431e-10	-1.31725	0.000147556	-2.52431e-10	-1.31688	0.000147754	-2.52431e-10	-1.31688
109820836	chr4:109820836:T:C	1.86997e-11	-2.52431e-10	-1.31961	0.000147195	-2.52431e-10	-1.31933	0.000147392	-2.52431e-10	-1.31933
109820980	chr4:109820980:AATT:A	1.2472e-09	3.41966	-0.539117	5.00741e-05	-1.84987	-0.547706	5.01538e-05	-1.84988	-0.547452
109821645	chr4:109821645:G:A	2.14733e-11	-2.52431e-10	-1.1813	0.000168516	-2.52431e-10	-1.18406	0.000168736	-2.52431e-10	-1.1841
109821834	chr4:109821834:G:A	3.13011e-11	-2.52431e-10	-0.804459	0.000247775	-2.52431e-10	-0.798565	0.0002481	-2.52431e-10	-0.798595
109822487	chr4:109822487:C:T	2.09708e-11	-2.52431e-10	-1.20498	0.000166013	-2.52431e-10	-1.19902	0.000166241	-2.52431e-10	-1.19899
109822933	chr4:109822933:C:T	1.86276e-11	-2.52431e-10	-1.32347	0.00014659	-2.52431e-10	-1.32345	0.000146787	-2.52431e-10	-1.32345
109823073	chr4:109823073:A:T	2.03208e-11	-2.52431e-10	-1.23647	0.000161609	-2.52431e-10	-1.2259	0.000161817	-2.52431e-10	-1.22596
109823210	chr4:109823210:G:A	1.88529e-11	-2.52431e-10	-1.31145	0.000149198	-2.52431e-10	-1.30581	0.000149396	-2.52431e-10	-1.30583
109824316	chr4:109824316:CATT:C	3.83123e-11	-2.52431e-10	-0.60234	0.000308548	-2.52431e-10	-0.579209	0.000308963	-2.52431e-10	-0.579205
109824657	chr4:109824657:CTG:C	1.86581e-11	-2.52431e-10	-1.32183	0.000146822	-2.52431e-10	-1.32187	0.00014702	-2.52431e-10	-1.32186
109824670	chr4:109824670:A:G	1.88384e-11	-2.52431e-10	-1.31221	0.00014833	-2.52431e-10	-1.31165	0.000148528	-2.52431e-10	-1.31165
109824698	chr4:109824698:C:G	1.12806e-09	3.7346	-0.954453	3.83632e-05	-1.73998	-0.924008	3.84102e-05	-1.73999	-0.924112
109824752	chr4:109824752:G:C	1.0284e-11	-1.91752	-3.28476e-10	8.22595e-05	-1.90121	-3.28476e-10	8.23698e-05	-1.90121	-3.28476e-10
109824782	chr4:109824782:A:G	1.99034e-11	-2.52431e-10	-1.25722	0.000158079	-2.52431e-10	-1.24799	0.000158283	-2.52431e-10	-1.24804
109825046	chr4:109825046:A:G	1.86672e-11	-2.52431e-10	-1.32134	0.00014696	-2.52431e-10	-1.32092	0.000147158	-2.52431e-10	-1.32092
109825275	chr4:109825275:G:C	2.37135e-11	-2.52431e-10	-1.08207	0.000186291	-2.52431e-10	-1.08377	0.000186527	-2.52431e-10	-1.08385
109825574	chr4:109825574:T:C	5.87315e-12	-1.4299	-1.04782	3.08293e-05	-1.83748	-1.04514	3.08645e-05	-1.8375	-1.04532
109825738	chr4:109825738:G:A	2.32075e-11	-2.52431e-10	-1.10364	0.000183278	-2.52431e-10	-1.10008	0.000183524	-2.52431e-10	-1.10009
109826028	chr4:109826028:T:C	4.89032e-11	-2.52431e-10	-0.358269	0.000436019	-2.52431e-10	-0.2334	0.000436664	-2.52431e-10	-0.233263
109826708	chr4:109826708:C:T	2.49608e-11	-2.52431e-10	-1.0308	0.000196056	-2.52431e-10	-1.03268	0.000196303	-2.52431e-10	-1.03277
109827049	chr4:109827049:A:G	1.86301e-11	-2.52431e-10	-1.32334	0.000146678	-2.52431e-10	-1.32284	0.000146876	-2.52431e-10	-1.32284
109827227	chr4:109827227:A:G	2.06318e-11	-2.52431e-10	-1.22128	0.000164756	-2.52431e-10	-1.20662	0.000164961	-2.52431e-10	-1.20672
109827389	chr4:109827389:T:A	1.94423e-11	-2.52431e-10	-1.28066	0.000154143	-2.52431e-10	-1.2732	0.000154343	-2.52431e-10	-1.27325
109827495	chr4:109827495:A:G	1.9607e-11	-2.52431e-10	-1.27223	0.000153678	-2.52431e-10	-1.27623	0.000153907	-2.52431e-10	-1.27608
109827623	chr4:109827623:A:G	2.0613e-11	-2.52431e-10	-1.22219	0.000164596	-2.52431e-10	-1.20759	0.0001648	-2.52431e-10	-1.2077
109827869	chr4:109827869:A:G	2.20229e-11	-2.52431e-10	-1.15603	0.000176568	-2.52431e-10	-1.13738	0.000176782	-2.52431e-10	-1.13751
109828080	chr4:109828080:C:T	2.0601e-11	-2.52431e-10	-1.22277	0.000164493	-2.52431e-10	-1.20822	0.000164697	-2.52431e-10	-1.20832
109828297	chr4:109828297:C:CT	9.87535e-12	-1.95807	-3.28476e-10	7.86016e-05	-1.94669	-3.28476e-10	7.87068e-05	-1.9467	-3.28476e-10
109828360	chr4:109828360:TAGTGATGGCC:T	2.07374e-11	-2.52431e-10	-1.21617	0.000164297	-2.52431e-10	-1.20941	0.000164507	-2.52431e-10	-1.20948
109828411	chr4:109828411:T:G	1.86433e-11	-2.52431e-10	-1.32263	0.00014684	-2.52431e-10	-1.32174	0.000147038	-2.52431e-10	-1.32174
109828648	chr4:109828648:G:A	3.2895e-11	-2.52431e-10	-0.754792	0.000259316	-2.52431e-10	-0.753038	0.000259632	-2.52431e-10	-0.753161
109829246	chr4:109829246:A:G	1.98405e-11	-2.52431e-10	-1.26039	0.000156425	-2.52431e-10	-1.25851	0.000156633	-2.52431e-10	-1.25852
109829336	chr4:109829336:A:T	1.89947e-11	-2.52431e-10	-1.30395	0.000149586	-2.52431e-10	-1.30321	0.000149786	-2.52431e-10	-1.30322
109829506	chr4:109829506:C:A	2.17527e-11	-2.52431e-10	-1.16837	0.000170439	-2.52431e-10	-1.17271	0.000170675	-2.52431e-10	-1.17267
109829836	chr4:109829836:T:C	1.42409e-09	3.61469	-0.60151	4.84448e-05	-1.8209	-0.609758	4.85214e-05	-1.82091	-0.609514
109829867	chr4:109829867:T:G	2.4195e-11	-2.52431e-10	-1.06197	0.000190062	-2.52431e-10	-1.06373	0.000190302	-2.52431e-10	-1.06381
109830218	chr4:109830218:T:G	2.34972e-11	-2.52431e-10	-1.09123	0.000181378	-2.52431e-10	-1.1105	0.000181635	-2.52431e-10	-1.11043
109830242	chr4:109830242:G:T	2.0601e-11	-2.52431e-10	-1.22277	0.000164493	-2.52431e-10	-1.20822	0.000164697	-2.52431e-10	-1.20832
109830611	chr4:109830611:G:A	3.43574e-11	-2.52431e-10	-0.711294	0.000276579	-2.52431e-10	-0.68859	0.00027698	-2.52431e-10	-0.688482
109831117	chr4:109831117:C:T	1.87072e-11	-2.52431e-10	-1.3192	0.000147184	-2.52431e-10	-1.3194	0.000147383	-2.52431e-10	-1.3194
109831414	chr4:109831414:C:T	1.86264e-11	-2.52431e-10	-1.32353	0.000146578	-2.52431e-10	-1.32353	0.000146775	-2.52431e-10	-1.32353
109831596	chr4:109831596:G:C	1.86566e-11	-2.52431e-10	-1.32191	0.000146982	-2.52431e-10	-1.32078	0.000147179	-2.52431e-10	-1.32078
109831617	chr4:109831617:T:C	2.04163e-11	-2.52431e-10	-1.23178	0.000161539	-2.52431e-10	-1.22634	0.00016176	-2.52431e-10	-1.22631
109831805	chr4:109831805:G:C	1.26717e-11	-1.70874	-3.28476e-10	8.38431e-05	-1.88214	-3.28476e-10	8.39565e-05	-1.88213	-3.28476e-10
109832062	chr4:109832062:A:T	2.25302e-11	-2.52431e-10	-1.13326	0.000175305	-2.52431e-10	-1.14456	0.000175556	-2.52431e-10	-1.14447
109832257	chr4:109832257:C:T	2.13171e-11	-2.52431e-10	-1.1886	0.000170587	-2.52431e-10	-1.17184	0.000170797	-2.52431e-10	-1.17195
109832272	chr4:109832272:C:T	1.89479e-11	-2.52431e-10	-1.30642	0.000148508	-2.52431e-10	-1.31045	0.000148715	-2.52431e-10	-1.3104
109832732	chr4:109832732:T:C	2.07624e-11	-2.52431e-10	-1.21497	0.000162493	-2.52431e-10	-1.22045	0.000162746	-2.52431e-10	-1.22024
109833343	chr4:109833343:T:C	2.24273e-11	-2.52431e-10	-1.13783	0.00017435	-2.52431e-10	-1.15002	0.0001746	-2.52431e-10	-1.14993
109833363	chr4:109833363:A:G	2.12081e-11	-2.52431e-10	-1.19373	0.000165887	-2.52431e-10	-1.19978	0.000166116	-2.52431e-10	-1.19974
109833578	chr4:109833578:C:T	2.28618e-11	-2.52431e-10	-1.11865	0.000176741	-2.52431e-10	-1.1364	0.00017699	-2.52431e-10	-1.13634
109833764	chr4:109833764:T:G	7.28757e-12	-1.29651	-0.965434	3.58534e-05	-1.76947	-0.962175	3.58934e-05	-1.7695	-0.962374
109833837	chr4:109833837:G:C	3.27314e-11	-2.52431e-10	-0.759777	0.000258037	-2.52431e-10	-0.757983	0.000258352	-2.52431e-10	-0.758106
109833844	chr4:109833844:C:CT	2.41378e-09	4.85114	-1.31031	3.18456e-05	-1.54584	-1.30434	3.18866e-05	-1.54587	-1.30437
109833953	chr4:109833953:T:C	1.91837e-11	-2.52431e-10	-1.29405	0.000151277	-2.52431e-10	-1.29197	0.00015148	-2.52431e-10	-1.29198
109834059	chr4:109834059:T:C	2.12736e-11	-2.52431e-10	-1.19064	0.000164999	-2.52431e-10	-1.20515	0.00016523	-2.52431e-10	-1.20509
109834165	chr4:109834165:G:T	2.42079e-09	4.3481	-0.804365	4.48239e-05	-1.70244	-0.805907	4.4892e-05	-1.70246	-0.805712
109834399	chr4:109834399:C:T	1.22843e-11	-1.49397	-0.245817	6.03293e-05	-1.95724	-0.254027	6.04214e-05	-1.95725	-0.253835
109834487	chr4:109834487:G:A	2.00625e-11	-2.52431e-10	-1.24926	0.000157915	-2.52431e-10	-1.24903	0.000158119	-2.52431e-10	-1.24908
109834529	chr4:109834529:A:G	2.27219e-11	-2.52431e-10	-1.12478	0.000182385	-2.52431e-10	-1.10496	0.000182606	-2.52431e-10	-1.1051
109834677	chr4:109834677:G:A	1.90841e-11	-2.52431e-10	-1.29925	0.000149278	-2.52431e-10	-1.30527	0.000149484	-2.52431e-10	-1.30524
109834730	chr4:109834730:A:G	7.09686e-12	-1.28044	-1.00802	3.46377e-05	-1.76097	-1.00517	3.46767e-05	-1.761	-1.00536
109835055	chr4:109835055:A:G	1.90778e-11	-2.52431e-10	-1.29959	0.000149234	-2.52431e-10	-1.30557	0.000149439	-2.52431e-10	-1.30554
109835216	chr4:109835216:C:T	1.90404e-11	-2.52431e-10	-1.30155	0.000150014	-2.52431e-10	-1.30036	0.000150214	-2.52431e-10	-1.30037
109835225	chr4:109835225:T:C	2.08266e-11	-2.52431e-10	-1.21188	0.000162987	-2.52431e-10	-1.21741	0.000163223	-2.52431e-10	-1.21731
109835496	chr4:109835496:A:G	2.52418e-11	-1.01961	-3.28476e-10	9.24216e-05	-1.78472	-3.28476e-10	9.25317e-05	-1.78488	-3.28476e-10
109835514	chr4:109835514:G:A	1.78743e-11	-1.36475	-3.28476e-10	8.22846e-05	-1.9009	-3.28476e-10	8.23948e-05	-1.90091	-3.28476e-10
109835527	chr4:109835527:A:G	1.86969e-11	-2.52431e-10	-1.31975	0.000147195	-2.52431e-10	-1.31933	0.000147392	-2.52431e-10	-1.31933
109835686	chr4:109835686:A:G	2.18743e-11	-1.1628	-3.28476e-10	9.13238e-05	-1.79667	-3.28476e-10	9.14486e-05	-1.79665	-3.28476e-10
109835857	chr4:109835857:T:C	3.01834e-11	-2.52431e-10	-0.840819	0.000239108	-2.52431e-10	-0.83417	0.000239441	-2.52431e-10	-0.83412
109836131	chr4:109836131:G:A	1.86277e-11	-2.52431e-10	-1.32346	0.000146588	-2.52431e-10	-1.32346	0.000146785	-2.52431e-10	-1.32346
109836737	chr4:109836737:T:C	1.9019e-11	-2.52431e-10	-1.30267	0.000148838	-2.52431e-10	-1.30823	0.000149042	-2.52431e-10	-1.3082
109836833	chr4:109836833:T:G	2.13053e-11	-2.52431e-10	-1.18916	0.000169538	-2.52431e-10	-1.17801	0.000169761	-2.52431e-10	-1.17804
109836961	chr4:109836961:G:A	1.91801e-11	-2.52431e-10	-1.29424	0.000151127	-2.52431e-10	-1.29296	0.000151329	-2.52431e-10	-1.29297
109837251	chr4:109837251:T:C	2.3861e-11	-2.52431e-10	-1.07587	0.000191951	-2.52431e-10	-1.05384	0.000192181	-2.52431e-10	-1.05399
109837395	chr4:109837395:G:T	1.86535e-11	-2.52431e-10	-1.32208	0.000146984	-2.52431e-10	-1.32076	0.00014718	-2.52431e-10	-1.32077
109837613	chr4:109837613:A:G	6.1499e-12	-1.35013	-1.08155	3.10747e-05	-1.79558	-1.07911	3.11105e-05	-1.79561	-1.07927
109837631	chr4:109837631:T:C	8.93867e-11	-2.52431e-10	0.24486	0.000819124	-2.52431e-10	0.39715	0.000820379	-2.52431e-10	0.397338
109838136	chr4:109838136:GTCA:G	1.96151e-11	-2.52431e-10	-1.27181	0.000155247	-2.52431e-10	-1.26607	0.000155454	-2.52431e-10	-1.26608
109838329	chr4:109838329:C:T	2.07499e-11	-2.52431e-10	-1.21557	0.000163368	-2.52431e-10	-1.21508	0.000163577	-2.52431e-10	-1.21515
109838476	chr4:109838476:G:A	1.8676e-11	-2.52431e-10	-1.32087	0.000147167	-2.52431e-10	-1.31952	0.000147362	-2.52431e-10	-1.31954
109838738	chr4:109838738:A:G	1.88013e-11	-2.52431e-10	-1.31419	0.000147675	-2.52431e-10	-1.31607	0.000147877	-2.52431e-10	-1.31605
109838809	chr4:109838809:A:G	3.13274e-11	-2.52431e-10	-0.803618	0.000251751	-2.52431e-10	-0.782646	0.000252114	-2.52431e-10	-0.782545
109838971	chr4:109838971:C:A	5.88367e-12	-1.35714	-1.11879	2.98182e-05	-1.79934	-1.11662	2.98531e-05	-1.79937	-1.11677
109839550	chr4:109839550:A:G	4.48353e-12	-1.5451	-1.20261	4.98613e-05	-1.1996	-1.20224	4.99214e-05	-1.19967	-1.20231
109839652	chr4:109839652:C:T	2.99189e-11	-2.52431e-10	-0.849622	0.000240188	-2.52431e-10	-0.829663	0.000240534	-2.52431e-10	-0.829567
109841431	chr4:109841431:T:C	1.86476e-11	-2.52431e-10	-1.32239	0.000146748	-2.52431e-10	-1.32237	0.000146945	-2.52431e-10	-1.32237
109841449	chr4:109841449:GTCT:G	2.33159e-11	-2.52431e-10	-1.09898	0.000186033	-2.52431e-10	-1.08516	0.000186275	-2.52431e-10	-1.0852
109841796	chr4:109841796:T:G	1.98773e-11	-2.52431e-10	-1.25853	0.000156742	-2.52431e-10	-1.25648	0.000156959	-2.52431e-10	-1.25645
109841834	chr4:109841834:A:C	2.07412e-11	-2.52431e-10	-1.21599	0.000163019	-2.52431e-10	-1.21722	0.000163245	-2.52431e-10	-1.21718
109842257	chr4:109842257:A:G	4.63978e-09	4.75734	-0.56303	6.07529e-05	-1.63846	-0.565814	6.08416e-05	-1.63847	-0.565685
109842302	chr4:109842302:GA:G	2.0359e-11	-2.52431e-10	-1.23459	0.000159437	-2.52431e-10	-1.23944	0.000159665	-2.52431e-10	-1.23935
109842324	chr4:109842324:A:G	3.4624e-12	-1.7151	-1.29105	3.64338e-05	-1.42261	-1.29298	3.648e-05	-1.42266	-1.293
109842774	chr4:109842774:C:T	2.16912e-11	-2.52431e-10	-1.17121	0.000168894	-2.52431e-10	-1.18181	0.000169132	-2.52431e-10	-1.18175
109843051	chr4:109843051:A:G	4.39256e-09	4.97945	-0.839891	4.95633e-05	-1.56505	-0.842783	4.9634e-05	-1.56507	-0.842684
109843451	chr4:109843451:C:T	2.44298e-11	-2.52431e-10	-1.05231	0.000195241	-2.52431e-10	-1.03685	0.000195495	-2.52431e-10	-1.0369
109843797	chr4:109843797:G:A	2.02558e-11	-2.52431e-10	-1.23967	0.000159771	-2.52431e-10	-1.23734	0.000159992	-2.52431e-10	-1.2373
109843864	chr4:109843864:A:G	1.91082e-11	-2.52431e-10	-1.298	0.000150563	-2.52431e-10	-1.29671	0.000150763	-2.52431e-10	-1.29672
109843952	chr4:109843952:G:A	2.69016e-11	-2.52431e-10	-0.955925	0.000210205	-2.52431e-10	-0.963002	0.000210502	-2.52431e-10	-0.962933
109844340	chr4:109844340:T:C	2.10517e-10	2.27986	-1.17841	3.76541e-05	-1.5191	-1.16355	3.76957e-05	-1.51921	-1.16367
109844442	chr4:109844442:C:T	2.08386e-11	-2.52431e-10	-1.21131	0.000164399	-2.52431e-10	-1.20879	0.000164616	-2.52431e-10	-1.20881
109844478	chr4:109844478:G:T	2.25238e-11	-2.52431e-10	-1.13354	0.000176974	-2.52431e-10	-1.13508	0.000177199	-2.52431e-10	-1.13515
109844806	chr4:109844806:C:T	3.14454e-11	-2.52431e-10	-0.79986	0.000247041	-2.52431e-10	-0.801532	0.000247431	-2.52431e-10	-0.801296
109844809	chr4:109844809:A:G	1.86375e-11	-2.52431e-10	-1.32294	0.000146668	-2.52431e-10	-1.32292	0.000146864	-2.52431e-10	-1.32292
109844908	chr4:109844908:A:G	1.66661e-11	-0.174646	-1.26009	4.57941e-05	-1.22767	-1.25926	4.58584e-05	-1.22765	-1.25922
109845212	chr4:109845212:A:G	2.9543e-12	-1.84273	-1.32212	2.07706e-05	-1.95429	-1.32326	2.07992e-05	-1.95426	-1.32325
109845797	chr4:109845797:A:T	2.31402e-11	-2.52431e-10	-1.10654	0.000179811	-2.52431e-10	-1.11918	0.000180092	-2.52431e-10	-1.11896
109845799	chr4:109845799:C:T	1.89639e-11	-2.52431e-10	-1.30558	0.000150009	-2.52431e-10	-1.30039	0.000150194	-2.52431e-10	-1.3005
109845810	chr4:109845810:T:C	2.31695e-11	-2.52431e-10	-1.10527	0.000180031	-2.52431e-10	-1.11795	0.000180313	-2.52431e-10	-1.11773
109846164	chr4:109846164:C:T	6.31366e-11	-2.52431e-10	-0.102811	0.000500875	-2.52431e-10	-0.0947286	0.00050157	-2.52431e-10	-0.0946857
109846648	chr4:109846648:G:T	2.08523e-11	-2.52431e-10	-1.21065	0.000164162	-2.52431e-10	-1.21023	0.000164372	-2.52431e-10	-1.2103
109846914	chr4:109846914:A:C	1.93927e-11	-2.52431e-10	-1.28321	0.00015214	-2.52431e-10	-1.28628	0.000152358	-2.52431e-10	-1.28619
109847803	chr4:109847803:G:A	1.92454e-11	-2.52431e-10	-1.29084	0.000151194	-2.52431e-10	-1.29252	0.00015141	-2.52431e-10	-1.29244
109848899	chr4:109848899:A:G	1.87455e-11	-2.52431e-10	-1.31716	0.000147328	-2.52431e-10	-1.31842	0.000147533	-2.52431e-10	-1.31837
109849038	chr4:109849038:AGAGGTTATTTAATAACAAAATCAGGTT:A	1.88484e-11	-2.52431e-10	-1.31168	0.000148065	-2.52431e-10	-1.31343	0.000148274	-2.52431e-10	-1.31336
109849109	chr4:109849109:T:C	1.05536e-10	-2.52431e-10	0.410941	0.000917317	-2.52431e-10	0.510368	0.000918604	-2.52431e-10	0.510427
109849609	chr4:109849609:AT:A	2.37442e-11	-2.52431e-10	-1.08077	0.000184406	-2.52431e-10	-1.09395	0.000184671	-2.52431e-10	-1.09385
109849758	chr4:109849758:G:A	1.93801e-11	-2.52431e-10	-1.28387	0.000152753	-2.52431e-10	-1.28226	0.000152956	-2.52431e-10	-1.28228
109849769	chr4:109849769:T:G	1.88847e-11	-2.52431e-10	-1.30976	0.000148773	-2.52431e-10	-1.30867	0.000148972	-2.52431e-10	-1.30867
109849833	chr4:109849833:A:G	1.59697e-11	-0.412123	-1.0653	5.00371e-05	-1.33694	-1.06138	5.01106e-05	-1.33688	-1.06131
109850295	chr4:109850295:A:G	1.86352e-11	-2.52431e-10	-1.32306	0.00014677	-2.52431e-10	-1.32222	0.000146966	-2.52431e-10	-1.32223
109850632	chr4:109850632:G:A	4.5152e-09	4.68894	-0.521851	6.23892e-05	-1.65313	-0.524564	6.24803e-05	-1.65314	-0.524434
109850701	chr4:109850701:A:T	1.5262e-11	-0.411981	-1.11077	4.76795e-05	-1.33933	-1.10726	4.77493e-05	-1.33927	-1.10719
109851339	chr4:109851339:T:C	1.86334e-11	-2.52431e-10	-1.32315	0.000146577	-2.52431e-10	-1.32353	0.000146774	-2.52431e-10	-1.32353
109851413	chr4:109851413:G:A	1.15322e-10	-2.52431e-10	0.499614	0.000919253	-2.52431e-10	0.512476	0.00092055	-2.52431e-10	0.512543
109851555	chr4:109851555:C:T	6.31258e-10	2.1996	-3.28476e-10	0.000247353	-0.80027	-3.28476e-10	0.000247641	-0.800446	-3.28476e-10
109851892	chr4:109851892:C:A	1.53491e-11	-1.51706	-3.28476e-10	8.80441e-05	-1.83325	-3.28476e-10	8.81613e-05	-1.83326	-3.28476e-10
109851911	chr4:109851911:G:A	1.84647e-09	4.58095	-1.30803	2.95853e-05	-1.62044	-1.30336	2.96239e-05	-1.62046	-1.30338
109852026	chr4:109852026:A:G	1.86466e-11	-2.52431e-10	-1.32245	0.000146701	-2.52431e-10	-1.32269	0.000146899	-2.52431e-10	-1.32269
109852875	chr4:109852875:G:T	1.99018e-11	-2.52431e-10	-1.2573	0.000156946	-2.52431e-10	-1.25518	0.000157163	-2.52431e-10	-1.25514
109853147	chr4:109853147:G:A	2.01515e-11	-2.52431e-10	-1.24483	0.000157906	-2.52431e-10	-1.24909	0.000158115	-2.52431e-10	-1.24911
109853211	chr4:109853211:C:T	2.23235e-11	-2.52431e-10	-1.14247	0.000174376	-2.52431e-10	-1.14987	0.00017466	-2.52431e-10	-1.14959
109853402	chr4:109853402:A:G	2.01767e-10	2.3653	-1.3063	2.1873e-05	-1.91601	-1.30983	2.19028e-05	-1.91602	-1.30979
109853764	chr4:109853764:TA:T	1.9934e-11	-2.52431e-10	-1.25569	0.000157205	-2.52431e-10	-1.25354	0.000157422	-2.52431e-10	-1.2535
109853809	chr4:109853809:A:C	1.90445e-11	-2.52431e-10	-1.30134	0.000150864	-2.52431e-10	-1.29471	0.00015106	-2.52431e-10	-1.29475
109853943	chr4:109853943:A:G	2.0307e-11	-2.52431e-10	-1.23714	0.00016019	-2.52431e-10	-1.23473	0.000160412	-2.52431e-10	-1.23468
109854549	chr4:109854549:A:G	2.00496e-11	-2.52431e-10	-1.2499	0.00015813	-2.52431e-10	-1.24766	0.000158349	-2.52431e-10	-1.24763
109854756	chr4:109854756:G:A	1.93116e-11	-2.52431e-10	-1.28741	0.000152373	-2.52431e-10	-1.28476	0.00015257	-2.52431e-10	-1.2848
109855843	chr4:109855843:A:T	1.94431e-11	-2.52431e-10	-1.28062	0.000153422	-2.52431e-10	-1.27789	0.000153633	-2.52431e-10	-1.27786
109855926	chr4:109855926:A:G	1.95967e-11	-2.52431e-10	-1.27275	0.000153962	-2.52431e-10	-1.27438	0.000154173	-2.52431e-10	-1.27435
109855951	chr4:109855951:A:G	1.97088e-10	2.3525	-1.31696	2.15924e-05	-1.92006	-1.31868	2.16213e-05	-1.92007	-1.31868
109856005	chr4:109856005:A:G	2.56325e-11	-2.52431e-10	-1.00425	0.00020264	-2.52431e-10	-0.999652	0.000202917	-2.52431e-10	-0.99963
109856049	chr4:109856049:A:G	9.22715e-11	1.54915	-1.27253	2.54072e-05	-1.79683	-1.27922	2.54408e-05	-1.79689	-1.27918
109856231	chr4:109856231:A:G	1.72947e-10	2.22469	-1.31982	2.16048e-05	-1.92034	-1.31783	2.16337e-05	-1.92035	-1.31783
109856625	chr4:109856625:T:G	6.05431e-11	-2.52431e-10	-0.144757	0.000482266	-2.52431e-10	-0.132589	0.000482924	-2.52431e-10	-0.132569
109856694	chr4:109856694:G:T	2.02823e-11	-2.52431e-10	-1.23836	0.000160162	-2.52431e-10	-1.2349	0.000160376	-2.52431e-10	-1.23491
109857490	chr4:109857490:A:G	5.53991e-11	-2.52431e-10	-0.233548	0.000440148	-2.52431e-10	-0.223975	0.000440643	-2.52431e-10	-0.224194
109857562	chr4:109857562:A:G	9.19397e-11	1.5782	-1.30518	2.51415e-05	-1.78664	-1.29992	2.51725e-05	-1.78671	-1.29997
109857613	chr4:109857613:A:G	2.00162e-11	-2.52431e-10	-1.25157	0.000157865	-2.52431e-10	-1.24934	0.000158083	-2.52431e-10	-1.2493
109858032	chr4:109858032:T:C	9.25325e-11	1.56582	-1.28638	2.5189e-05	-1.79263	-1.29205	2.52222e-05	-1.79269	-1.29201
109858360	chr4:109858360:A:G	1.93272e-11	-2.52431e-10	-1.2866	0.000152482	-2.52431e-10	-1.28404	0.000152692	-2.52431e-10	-1.284
109858399	chr4:109858399:G:A	3.03661e-11	-2.52431e-10	-0.834787	0.000240545	-2.52431e-10	-0.828177	0.000240881	-2.52431e-10	-0.828124
109858814	chr4:109858814:G:A	1.78674e-10	2.25323	-1.31578	2.1409e-05	-1.9296	-1.31767	2.14377e-05	-1.92961	-1.31767
109858935	chr4:109858935:C:T	7.35316e-11	-2.52431e-10	0.0496029	0.000583091	-2.52431e-10	0.0572577	0.000583907	-2.52431e-10	0.0573145
109859298	chr4:109859298:A:C	2.13237e-11	-2.52431e-10	-1.18829	0.000169621	-2.52431e-10	-1.17752	0.000169845	-2.52431e-10	-1.17754
109859422	chr4:109859422:A:T	4.90271e-11	-0.35574	-3.28476e-10	0.00012634	-1.47211	-3.28476e-10	0.000126507	-1.47213	-3.28476e-10
109859503	chr4:109859503:G:A	7.439e-12	-1.02301	-1.21836	3.39078e-05	-1.57025	-1.21719	3.39483e-05	-1.5703	-1.21729
109859665	chr4:109859665:C:T	1.51509e-10	-2.52431e-10	0.772535	0.00142209	-2.52431e-10	0.948795	0.00142435	-2.52431e-10	0.949041
109859690	chr4:109859690:A:G	2.75191e-11	-2.52431e-10	-0.933232	0.000219504	-2.52431e-10	-0.919716	0.000219809	-2.52431e-10	-0.919669
109860094	chr4:109860094:G:A	2.71559e-11	-2.52431e-10	-0.946517	0.000217478	-2.52431e-10	-0.928988	0.000217759	-2.52431e-10	-0.929039
109860155	chr4:109860155:G:T	1.54093e-10	2.09365	-1.3042	2.1393e-05	-1.94007	-1.30795	2.14223e-05	-1.94008	-1.30791
109860267	chr4:109860267:T:A	2.68813e-11	-2.52431e-10	-0.956682	0.000215227	-2.52431e-10	-0.939393	0.000215505	-2.52431e-10	-0.939443
109861052	chr4:109861052:A:G	1.86319e-11	-2.52431e-10	-1.32324	0.000146648	-2.52431e-10	-1.32305	0.000146844	-2.52431e-10	-1.32306
109861133	chr4:109861133:C:T	1.91878e-11	-2.52431e-10	-1.29384	0.000151088	-2.52431e-10	-1.29322	0.000151284	-2.52431e-10	-1.29327
109861536	chr4:109861536:G:A	2.02633e-11	-2.52431e-10	-1.2393	0.00015917	-2.52431e-10	-1.24111	0.000159388	-2.52431e-10	-1.24109
109862070	chr4:109862070:C:T	2.21953e-11	-2.52431e-10	-1.14823	0.000173371	-2.52431e-10	-1.15565	0.00017363	-2.52431e-10	-1.1555
109862106	chr4:109862106:G:A	2.29815e-11	-2.52431e-10	-1.11342	0.000183287	-2.52431e-10	-1.10003	0.000183527	-2.52431e-10	-1.10007
109862194	chr4:109862194:C:T	1.86264e-11	-2.52431e-10	-1.32353	0.000146581	-2.52431e-10	-1.32351	0.000146778	-2.52431e-10	-1.32351
109862903	chr4:109862903:A:G	7.9194e-11	-2.52431e-10	0.123788	0.000628305	-2.52431e-10	0.13194	0.000629185	-2.52431e-10	0.131998
109863223	chr4:109863223:G:A	1.32573e-09	4.25799	-1.31638	2.7124e-05	-1.69831	-1.31236	2.71593e-05	-1.69832	-1.31238
109863468	chr4:109863468:C:T	7.47345e-12	-1.00837	-1.22838	6.61964e-05	-0.885201	-1.23326	6.63169e-05	-0.88485	-1.23313
109863816	chr4:109863816:A:G	3.80001e-12	-1.61102	-1.30209	2.17812e-05	-1.93472	-1.29532	2.1807e-05	-1.93477	-1.29543
109864228	chr4:109864228:G:A	1.89486e-11	-2.52431e-10	-1.30638	0.000148532	-2.52431e-10	-1.31028	0.00014874	-2.52431e-10	-1.31023
109864543	chr4:109864543:G:A	1.13555e-11	-1.81841	-3.28476e-10	8.9055e-05	-1.82183	-3.28476e-10	8.91724e-05	-1.82186	-3.28476e-10
109865134	chr4:109865134:C:T	1.19681e-11	-0.527073	-1.2388	2.46655e-05	-1.86141	-1.24427	2.46986e-05	-1.86142	-1.24427
109865153	chr4:109865153:C:A	2.0604e-11	-2.52431e-10	-1.22263	0.000162568	-2.52431e-10	-1.21999	0.000162794	-2.52431e-10	-1.21994
109865361	chr4:109865361:A:G	1.90374e-10	2.31554	-1.31467	2.15636e-05	-1.92338	-1.3167	2.15925e-05	-1.92339	-1.3167
109865420	chr4:109865420:A:G	2.21953e-11	-2.52431e-10	-1.14823	0.000173371	-2.52431e-10	-1.15565	0.00017363	-2.52431e-10	-1.1555
109865542	chr4:109865542:T:G	1.96447e-11	-2.52431e-10	-1.2703	0.000155066	-2.52431e-10	-1.26723	0.000155281	-2.52431e-10	-1.26719
109866178	chr4:109866178:A:G	3.43882e-11	-2.52431e-10	-0.7104	0.000276844	-2.52431e-10	-0.68763	0.000277247	-2.52431e-10	-0.68752
109866199	chr4:109866199:TTTGTAAAA:T	2.05446e-11	-2.52431e-10	-1.22552	0.000162087	-2.52431e-10	-1.22295	0.000162312	-2.52431e-10	-1.2229
109866214	chr4:109866214:T:A	2.04116e-11	-2.52431e-10	-1.23201	0.000161025	-2.52431e-10	-1.22953	0.000161248	-2.52431e-10	-1.22948
109866320	chr4:109866320:A:G	2.66392e-11	-0.965728	-3.28476e-10	9.78166e-05	-1.72799	-3.28476e-10	9.79292e-05	-1.72818	-3.28476e-10
109866837	chr4:109866837:C:A	2.04722e-11	-2.52431e-10	-1.22904	0.000161509	-2.52431e-10	-1.22652	0.000161734	-2.52431e-10	-1.22648
109866926	chr4:109866926:A:C	2.02253e-11	-2.52431e-10	-1.24118	0.000158882	-2.52431e-10	-1.24293	0.0001591	-2.52431e-10	-1.2429
109867213	chr4:109867213:G:A	2.01874e-11	-2.52431e-10	-1.24306	0.000159233	-2.52431e-10	-1.24071	0.000159454	-2.52431e-10	-1.24067
109867384	chr4:109867384:T:C	1.93301e-09	4.62885	-1.31013	2.95959e-05	-1.6187	-1.30475	2.96342e-05	-1.61872	-1.30478
109867471	chr4:109867471:C:T	2.29886e-11	-2.52431e-10	-1.11311	0.000179924	-2.52431e-10	-1.11855	0.000180194	-2.52431e-10	-1.11839
109867583	chr4:109867583:G:A	1.9669e-11	-2.52431e-10	-1.26907	0.000155259	-2.52431e-10	-1.26599	0.000155474	-2.52431e-10	-1.26595
109867985	chr4:109867985:C:T	2.02844e-11	-2.52431e-10	-1.23826	0.00016001	-2.52431e-10	-1.23585	0.000160231	-2.52431e-10	-1.23581
109868309	chr4:109868309:A:G	8.05731e-11	1.41298	-1.27193	2.476e-05	-1.82318	-1.27867	2.47929e-05	-1.82324	-1.27863
109868319	chr4:109868319:C:T	2.00239e-11	-2.52431e-10	-1.25118	0.000157925	-2.52431e-10	-1.24897	0.000158143	-2.52431e-10	-1.24893
109868336	chr4:109868336:C:T	2.06455e-11	-2.52431e-10	-1.22062	0.00016309	-2.52431e-10	-1.21679	0.000163307	-2.52431e-10	-1.21679
109868638	chr4:109868638:A:G	2.04584e-11	-2.52431e-10	-1.22972	0.000161398	-2.52431e-10	-1.22721	0.000161622	-2.52431e-10	-1.22717
109869306	chr4:109869306:T:C	1.88914e-11	-2.52431e-10	-1.30941	0.000149464	-2.52431e-10	-1.30403	0.000149659	-2.52431e-10	-1.30407
109869469	chr4:109869469:T:C	1.95574e-11	-2.52431e-10	-1.27476	0.000154353	-2.52431e-10	-1.27184	0.000154566	-2.52431e-10	-1.27181
109869478	chr4:109869478:C:T	1.96043e-11	-2.52431e-10	-1.27236	0.00015474	-2.52431e-10	-1.26934	0.000154954	-2.52431e-10	-1.2693
109869755	chr4:109869755:A:T	1.31667e-09	4.25021	-1.31546	2.71335e-05	-1.69908	-1.31123	2.71688e-05	-1.6991	-1.31126
109869975	chr4:109869975:C:T	1.8843e-11	-2.52431e-10	-1.31197	0.000148167	-2.52431e-10	-1.31275	0.000148368	-2.52431e-10	-1.31273
109870191	chr4:109870191:C:T	1.9128e-11	-2.52431e-10	-1.29696	0.000151618	-2.52431e-10	-1.28972	0.000151815	-2.52431e-10	-1.28977
109870257	chr4:109870257:C:T	1.92848e-11	-2.52431e-10	-1.2888	0.000152327	-2.52431e-10	-1.28506	0.00015253	-2.52431e-10	-1.28507
109870297	chr4:109870297:T:C	6.63382e-12	-1.95625	-0.399683	6.27007e-05	-1.81807	-0.354637	6.27821e-05	-1.81811	-0.354652
109870387	chr4:109870387:C:T	1.9426e-11	-2.52431e-10	-1.2815	0.0001535	-2.52431e-10	-1.27739	0.000153704	-2.52431e-10	-1.2774
109871021	chr4:109871021:C:G	2.18762e-11	-2.52431e-10	-1.16271	0.000172658	-2.52431e-10	-1.15977	0.000172886	-2.52431e-10	-1.15979
109871473	chr4:109871473:A:G	4.90763e-11	0.944107	-1.29884	2.13157e-05	-1.95778	-1.29386	2.13435e-05	-1.95779	-1.2939
109871643	chr4:109871643:C:T	1.86535e-11	-2.52431e-10	-1.32208	0.000146657	-2.52431e-10	-1.32299	0.000146856	-2.52431e-10	-1.32297
109871751	chr4:109871751:A:G	2.22657e-11	-2.52431e-10	-1.14506	0.0001748	-2.52431e-10	-1.14744	0.000175022	-2.52431e-10	-1.14752
109871912	chr4:109871912:T:C	3.49242e-09	4.42859	-0.518351	5.60799e-05	-1.76587	-0.518437	5.61625e-05	-1.76588	-0.5183
109871983	chr4:109871983:T:A	1.8938e-11	-2.52431e-10	-1.30694	0.000150481	-2.52431e-10	-1.29725	0.000150689	-2.52431e-10	-1.29721
109872060	chr4:109872060:T:C	4.31806e-12	-1.47283	-1.31247	2.09209e-05	-1.96067	-1.30967	2.09483e-05	-1.96067	-1.3097
109872179	chr4:109872179:TC:T	1.93326e-11	-2.52431e-10	-1.28632	0.000151641	-2.52431e-10	-1.28957	0.000151862	-2.52431e-10	-1.28945
109872540	chr4:109872540:C:G	7.39749e-11	-2.52431e-10	0.0556135	0.000597511	-2.52431e-10	0.0816874	0.00059842	-2.52431e-10	0.0818656
109872712	chr4:109872712:G:T	1.12596e-08	5.92293	-0.842068	3.66447e-05	-1.86634	-0.843477	3.66974e-05	-1.86634	-0.843379
109872879	chr4:109872879:G:A	2.41466e-11	-2.52431e-10	-1.06397	0.000190894	-2.52431e-10	-1.05937	0.000191159	-2.52431e-10	-1.05932
109872903	chr4:109872903:C:T	3.07818e-11	-2.52431e-10	-0.821188	0.00024639	-2.52431e-10	-0.804171	0.000246654	-2.52431e-10	-0.804443
109873451	chr4:109873451:C:T	2.68038e-11	-2.52431e-10	-0.959569	0.00021626	-2.52431e-10	-0.934606	0.000216518	-2.52431e-10	-0.934756
109873630	chr4:109873630:GTTT:G	1.39345e-10	-2.52431e-10	0.688843	0.00111113	-2.52431e-10	0.702049	0.00111268	-2.52431e-10	0.702101
109873859	chr4:109873859:G:A	6.30129e-12	-1.08553	-1.32182	3.00622e-05	-1.58726	-1.32056	3.01007e-05	-1.58731	-1.32057
109873861	chr4:109873861:C:T	6.27728e-12	-1.09105	-1.32013	3.00186e-05	-1.59086	-1.31841	3.00569e-05	-1.59091	-1.31843
109874036	chr4:109874036:C:T	4.57706e-12	-1.42208	-1.30497	2.17444e-05	-1.92472	-1.30701	2.1774e-05	-1.92472	-1.30699
109874182	chr4:109874182:A:G	3.53458e-11	-2.52431e-10	-0.682933	0.000281473	-2.52431e-10	-0.671048	0.000281844	-2.52431e-10	-0.671074
109874199	chr4:109874199:G:A	2.6169e-11	-2.52431e-10	-0.983537	0.000207018	-2.52431e-10	-0.978278	0.000207308	-2.52431e-10	-0.978222
109874518	chr4:109874518:A:T	8.69231e-12	-1.392	-0.693674	3.99481e-05	-1.92946	-0.694047	4.00084e-05	-1.92946	-0.69388
109874523	chr4:109874523:C:T	7.2429e-11	-2.52431e-10	0.0344942	0.000584937	-2.52431e-10	0.0604183	0.000585826	-2.52431e-10	0.0605941
109874702	chr4:109874702:G:A	4.05629e-09	5.38324	-1.32333	2.1836e-05	-1.90415	-1.32338	2.18652e-05	-1.90416	-1.32337
109874806	chr4:109874806:T:C	1.70025e-10	2.02161	-1.13378	2.74235e-05	-1.85648	-1.1432	2.74586e-05	-1.85649	-1.14326
109875205	chr4:109875205:G:A	3.30559e-11	-2.52431e-10	-0.749911	0.000261887	-2.52431e-10	-0.743174	0.000262224	-2.52431e-10	-0.74323
109875368	chr4:109875368:G:A	4.75665e-12	-1.3802	-1.30837	2.1451e-05	-1.9351	-1.31021	2.14802e-05	-1.9351	-1.31019
109876143	chr4:109876143:C:T	1.24044e-10	1.72122	-1.1487	5.25194e-05	-1.19569	-1.15422	5.25903e-05	-1.19569	-1.15421
109876200	chr4:109876200:C:T	1.92914e-11	-2.52431e-10	-1.28845	0.0001511	-2.52431e-10	-1.29314	0.000151316	-2.52431e-10	-1.29306
109876210	chr4:109876210:G:A	3.38614e-11	-2.52431e-10	-0.725836	0.000269322	-2.52431e-10	-0.715178	0.000269688	-2.52431e-10	-0.715163
109876807	chr4:109876807:T:C	5.65522e-12	-1.48021	-1.03532	3.05691e-05	-1.8557	-1.03539	3.06127e-05	-1.85572	-1.0353
109877396	chr4:109877396:T:C	2.15195e-11	-2.52431e-10	-1.17915	0.000168398	-2.52431e-10	-1.18475	0.000168664	-2.52431e-10	-1.18452
109877415	chr4:109877415:A:T	3.18927e-10	2.71476	-1.19791	2.61233e-05	-1.84119	-1.20707	2.61574e-05	-1.84122	-1.20708
109877524	chr4:109877524:C:T	1.98317e-11	-2.52431e-10	-1.26083	0.000155361	-2.52431e-10	-1.26533	0.000155567	-2.52431e-10	-1.26535
109877598	chr4:109877598:G:A	2.28941e-11	-2.52431e-10	-1.11723	0.000180894	-2.52431e-10	-1.11317	0.000181145	-2.52431e-10	-1.11313
109877781	chr4:109877781:C:T	5.00991e-12	-1.32336	-1.31334	2.18624e-05	-1.91188	-1.31444	2.18916e-05	-1.91189	-1.31444
109878066	chr4:109878066:A:T	3.17324e-11	-2.52431e-10	-0.790773	0.00025519	-2.52431e-10	-0.769078	0.000255554	-2.52431e-10	-0.768993
109878451	chr4:109878451:G:C	1.47227e-10	0.743863	-3.28476e-10	0.000117386	-1.54561	-3.28476e-10	0.000117542	-1.54563	-3.28476e-10
109878610	chr4:109878610:A:G	2.28617e-11	-2.52431e-10	-1.11865	0.000180652	-2.52431e-10	-1.11451	0.000180903	-2.52431e-10	-1.11447
109878866	chr4:109878866:A:T	2.30917e-11	-2.52431e-10	-1.10864	0.000183242	-2.52431e-10	-1.10028	0.000183466	-2.52431e-10	-1.1004
109878884	chr4:109878884:C:G	2.79984e-11	-2.52431e-10	-0.915963	0.000216065	-2.52431e-10	-0.935507	0.000216428	-2.52431e-10	-0.935172
109878941	chr4:109878941:A:G	3.68226e-11	0.163989	-0.805988	4.24547e-05	-1.77957	-0.783078	4.2508e-05	-1.77957	-0.783167
109879054	chr4:109879054:C:A	1.8738e-11	-2.52431e-10	-1.31756	0.000147686	-2.52431e-10	-1.316	0.000147886	-2.52431e-10	-1.31598
109879254	chr4:109879254:G:A	2.55017e-11	-2.52431e-10	-1.00937	0.00020229	-2.52431e-10	-1.00138	0.000202453	-2.52431e-10	-1.00192
109879417	chr4:109879417:T:C	5.11549e-12	-1.89054	-0.725302	3.93743e-05	-1.89986	-0.73811	3.94198e-05	-1.89988	-0.738281
109879542	chr4:109879542:C:T	1.91401e-11	-2.52431e-10	-1.29632	0.000152444	-2.52431e-10	-1.28429	0.000152657	-2.52431e-10	-1.28424
109879855	chr4:109879855:C:T	1.98527e-11	-2.52431e-10	-1.25977	0.000155594	-2.52431e-10	-1.26384	0.00015582	-2.52431e-10	-1.26372
109880001	chr4:109880001:G:A	2.55628e-11	-2.52431e-10	-1.00697	0.00020077	-2.52431e-10	-1.00892	0.000201027	-2.52431e-10	-1.00899
109880032	chr4:109880032:G:C	2.51499e-09	4.31091	-0.728999	5.15088e-05	-1.6226	-0.746737	5.15787e-05	-1.62262	-0.746696
109880155	chr4:109880155:G:A	2.46159e-11	-2.52431e-10	-1.04472	0.000195632	-2.52431e-10	-1.03485	0.000195876	-2.52431e-10	-1.03494
109880364	chr4:109880364:G:T	2.81288e-11	-2.52431e-10	-0.911318	0.000217044	-2.52431e-10	-0.930983	0.00021741	-2.52431e-10	-0.930645
109880640	chr4:109880640:G:A	2.18835e-11	-2.52431e-10	-1.16238	0.000172854	-2.52431e-10	-1.15864	0.000173093	-2.52431e-10	-1.1586
109880663	chr4:109880663:C:A	2.17913e-11	-2.52431e-10	-1.1666	0.000172088	-2.52431e-10	-1.16308	0.000172326	-2.52431e-10	-1.16304
109881119	chr4:109881119:A:G	4.44214e-12	-1.6325	-1.12448	2.62232e-05	-1.9403	-1.10414	2.6249e-05	-1.94034	-1.10446
109881387	chr4:109881387:A:ATGCCTAGGTACTTACTG	5.1233e-12	-1.85837	-0.755939	3.7275e-05	-1.92424	-0.768523	3.73184e-05	-1.92425	-0.768687
109881828	chr4:109881828:A:G	4.25632e-12	-1.48466	-1.31505	2.65064e-05	-1.72187	-1.31183	2.6541e-05	-1.72189	-1.31185
109882342	chr4:109882342:T:C	2.67665e-11	-2.52431e-10	-0.96096	0.000208621	-2.52431e-10	-0.970568	0.000208871	-2.52431e-10	-0.97071
109882651	chr4:109882651:T:C	5.16671e-12	-1.87	-0.735872	3.83225e-05	-1.91639	-0.748661	3.8367e-05	-1.9164	-0.748829
109882660	chr4:109882660:A:G	3.96684e-12	-1.62173	-1.24841	2.73993e-05	-1.75229	-1.24828	2.74382e-05	-1.7523	-1.24819
109882938	chr4:109882938:A:G	2.33293e-11	-1.0984	-3.28476e-10	9.08652e-05	-1.80171	-3.28476e-10	9.09886e-05	-1.80169	-3.28476e-10
109882975	chr4:109882975:C:T	3.74928e-11	0.691355	-1.31532	2.22418e-05	-1.8944	-1.31471	2.22718e-05	-1.89441	-1.3147
109883176	chr4:109883176:A:G	2.95537e-11	-2.52431e-10	-0.861903	0.000233691	-2.52431e-10	-0.857086	0.000233979	-2.52431e-10	-0.857195
109883258	chr4:109883258:T:C	1.4325e-10	1.84899	-1.13252	2.81169e-05	-1.85819	-1.11653	2.81502e-05	-1.85824	-1.11664
109883352	chr4:109883352:G:A	1.0521e-11	-1.89474	-3.28476e-10	0.000143333	-1.34591	-3.28476e-10	0.000143546	-1.34577	-3.28476e-10
109883410	chr4:109883410:A:G	2.84656e-11	-2.52431e-10	-0.899417	0.00022169	-2.52431e-10	-0.909804	0.000221954	-2.52431e-10	-0.909958
109883843	chr4:109883843:A:G	1.93607e-09	4.44416	-1.12385	3.66515e-05	-1.57386	-1.13577	3.66977e-05	-1.57388	-1.13583
109884108	chr4:109884108:C:T	2.98687e-11	-0.975549	0.124249	0.000364601	-0.509851	0.0975696	0.000365482	-0.509464	0.0982539
109884309	chr4:109884309:T:C	3.9702e-12	-1.67212	-1.19718	3.01228e-05	-1.70899	-1.19681	3.01663e-05	-1.70901	-1.19669
109884357	chr4:109884357:C:G	1.83006e-09	4.58728	-1.32329	2.81469e-05	-1.65071	-1.32294	2.81843e-05	-1.65072	-1.32294
109884575	chr4:109884575:A:G	1.63564e-09	4.23658	-1.0849	3.62969e-05	-1.62121	-1.09814	3.63424e-05	-1.62123	-1.09821
109884648	chr4:109884648:A:G	3.71964e-11	-2.52431e-10	-0.631901	0.000300044	-2.52431e-10	-0.607157	0.000300476	-2.52431e-10	-0.607061
109884933	chr4:109884933:C:T	1.01966e-11	-1.92606	-3.28476e-10	0.000112337	-1.58958	-3.28476e-10	0.000112495	-1.58952	-3.28476e-10
109885008	chr4:109885008:A:T	1.2884e-09	4.06258	-1.14954	3.28526e-05	-1.65785	-1.1612	3.28941e-05	-1.65787	-1.16126
109885241	chr4:109885241:A:G	2.71746e-11	-2.52431e-10	-0.945828	0.000211714	-2.52431e-10	-0.955847	0.00021197	-2.52431e-10	-0.955985
109885755	chr4:109885755:A:G	3.53649e-12	-1.66308	-1.3219	2.58683e-05	-1.73687	-1.3212	2.59024e-05	-1.73689	-1.32121
109885811	chr4:109885811:T:A	2.74673e-10	1.36747	-3.28476e-10	0.000262625	-0.740358	-3.28476e-10	0.000262926	-0.740557	-3.28476e-10
109885836	chr4:109885836:A:T	1.94064e-11	-2.52431e-10	-1.28251	0.000152831	-2.52431e-10	-1.28175	0.000153033	-2.52431e-10	-1.28178
109886315	chr4:109886315:A:G	4.04193e-12	-1.6595	-1.19189	2.99056e-05	-1.72153	-1.19151	2.99488e-05	-1.72155	-1.19139
109886332	chr4:109886332:G:C	2.89318e-11	-2.52431e-10	-0.88317	0.000225289	-2.52431e-10	-0.893702	0.000225556	-2.52431e-10	-0.893861
109886596	chr4:109886596:GTCATC:G	1.86575e-11	-2.52431e-10	-1.32187	0.000146946	-2.52431e-10	-1.32102	0.000147145	-2.52431e-10	-1.32101
109886837	chr4:109886837:C:CT	4.54875e-11	-2.52431e-10	-0.430675	0.000357466	-2.52431e-10	-0.432046	0.000358003	-2.52431e-10	-0.431885
109886895	chr4:109886895:G:A	1.82664e-10	1.8458	-0.886267	3.14022e-05	-1.96243	-0.901782	3.14396e-05	-1.96243	-0.901931
109886940	chr4:109886940:G:A	4.1371e-12	-1.64771	-1.18041	2.99177e-05	-1.73261	-1.18003	2.99612e-05	-1.73263	-1.1799
109887017	chr4:109887017:A:G	1.96305e-10	1.90689	-0.875336	3.17104e-05	-1.9634	-0.891045	3.17481e-05	-1.9634	-0.891197
109887165	chr4:109887165:C:T	2.75867e-11	0.36594	-1.29672	2.41729e-05	-1.8309	-1.29495	2.42053e-05	-1.8309	-1.29495
109887225	chr4:109887225:T:C	4.09367e-12	-1.65223	-1.18644	2.98582e-05	-1.7285	-1.18612	2.99015e-05	-1.72852	-1.186
109887381	chr4:109887381:G:A	3.72836e-11	-2.52431e-10	-0.629558	0.000300767	-2.52431e-10	-0.604749	0.0003012	-2.52431e-10	-0.604653
109887537	chr4:109887537:C:T	6.88509e-11	-0.859744	0.843574	0.000862349	-0.364841	0.813416	0.000864655	-0.364434	0.814336
109887785	chr4:109887785:T:C	2.54229e-11	-1.01246	-3.28476e-10	8.2843e-05	-1.89414	-3.28476e-10	8.29534e-05	-1.89415	-3.28476e-10
109887955	chr4:109887955:A:AG	3.56006e-11	0.647512	-1.32326	2.2241e-05	-1.88606	-1.32309	2.22709e-05	-1.88606	-1.32309
109888131	chr4:109888131:A:T	1.4229e-08	6.63507	-1.32014	2.37545e-05	-1.82341	-1.3199	2.37861e-05	-1.82341	-1.31992
109888289	chr4:109888289:T:C	2.18067e-11	-2.52431e-10	-1.1659	0.00017221	-2.52431e-10	-1.16237	0.000172448	-2.52431e-10	-1.16233
109888303	chr4:109888303:C:T	3.96545e-12	-1.65722	-1.21327	2.91916e-05	-1.7243	-1.2129	2.92335e-05	-1.72432	-1.21279
109888359	chr4:109888359:G:A	2.24605e-11	-2.52431e-10	-1.13636	0.000175687	-2.52431e-10	-1.14238	0.00017597	-2.52431e-10	-1.14211
109888473	chr4:109888473:C:T	2.51353e-08	6.70843	-0.82451	3.87555e-05	-1.82833	-0.82548	3.8811e-05	-1.82833	-0.825393
109889068	chr4:109889068:A:T	3.9093e-10	3.04167	-1.32125	2.06885e-05	-1.96075	-1.32076	2.07159e-05	-1.96074	-1.32078
109889075	chr4:109889075:G:T	1.93681e-11	-2.52431e-10	-1.28448	0.000154538	-2.52431e-10	-1.27065	0.000154757	-2.52431e-10	-1.27057
109889117	chr4:109889117:T:C	3.59536e-11	-2.52431e-10	-0.665884	0.000281452	-2.52431e-10	-0.671123	0.000281789	-2.52431e-10	-0.671269
109889221	chr4:109889221:T:C	2.58396e-11	-2.52431e-10	-0.996204	0.000199841	-2.52431e-10	-1.01357	0.000200169	-2.52431e-10	-1.01327
109889343	chr4:109889343:G:T	1.27552e-11	-0.390641	-1.31153	2.4726e-05	-1.79145	-1.31178	2.47577e-05	-1.79147	-1.31182
109889535	chr4:109889535:G:A	1.06282e-11	-0.847031	-1.03757	5.54943e-05	-1.25619	-1.03861	5.55595e-05	-1.25626	-1.03871
109889858	chr4:109889858:A:G	3.29037e-08	6.8794	-0.726169	4.36851e-05	-1.80675	-0.727323	4.37482e-05	-1.80675	-0.727224
109890297	chr4:109890297:G:A	1.13177e-11	-1.82175	-3.28476e-10	7.72854e-05	-1.96358	-3.28476e-10	7.73891e-05	-1.96358	-3.28476e-10
109890357	chr4:109890357:G:A	1.0995e-11	-0.811915	-1.03876	5.69875e-05	-1.22841	-1.03984	5.70544e-05	-1.22848	-1.03994
109890419	chr4:109890419:A:G	2.0661e-10	1.94007	-0.857343	3.21328e-05	-1.96369	-0.877518	3.21708e-05	-1.96369	-0.877677
109890668	chr4:109890668:CT:C	3.94885e-10	3.05397	-1.32348	2.06421e-05	-1.96037	-1.32339	2.06697e-05	-1.96036	-1.32339
109891570	chr4:109891570:G:A	6.33004e-12	-1.09343	-1.30938	2.38615e-05	-1.82509	-1.31373	2.38944e-05	-1.82509	-1.31369
109891576	chr4:109891576:C:G	2.81331e-11	-2.52431e-10	-0.911165	0.000227212	-2.52431e-10	-0.885202	0.000227481	-2.52431e-10	-0.88536
109891734	chr4:109891734:A:T	1.08872e-11	-0.806958	-1.05357	5.63965e-05	-1.22406	-1.05462	5.64628e-05	-1.22412	-1.05472
109891771	chr4:109891771:T:A	1.22623e-11	-0.6114	-1.13018	2.77095e-05	-1.86038	-1.12893	2.77412e-05	-1.86039	-1.12912
109892086	chr4:109892086:A:G	2.14448e-11	-2.52431e-10	-1.18263	0.000167843	-2.52431e-10	-1.18806	0.000168054	-2.52431e-10	-1.18814
109892269	chr4:109892269:G:A	3.92563e-11	-2.52431e-10	-0.577999	0.000316957	-2.52431e-10	-0.552319	0.000317415	-2.52431e-10	-0.552219
109892402	chr4:109892402:T:C	2.25548e-11	-2.52431e-10	-1.13217	0.000176378	-2.52431e-10	-1.13845	0.000176663	-2.52431e-10	-1.13818
109892414	chr4:109892414:A:G	3.1617e-11	-2.52431e-10	-0.794418	0.000245924	-2.52431e-10	-0.806063	0.000246211	-2.52431e-10	-0.806239
109892566	chr4:109892566:T:C	4.18861e-11	-0.513159	-3.28476e-10	0.000150571	-1.29665	-3.28476e-10	0.000150773	-1.29665	-3.28476e-10
109892959	chr4:109892959:T:C	1.76728e-10	1.83036	-0.903865	3.07532e-05	-1.96205	-0.923043	3.07898e-05	-1.96205	-0.923194
109893036	chr4:109893036:A:G	2.80678e-11	-0.913488	-3.28476e-10	9.19545e-05	-1.78979	-3.28476e-10	9.20827e-05	-1.78974	-3.28476e-10
109893146	chr4:109893146:A:G	1.97548e-11	-2.52431e-10	-1.26471	0.000155545	-2.52431e-10	-1.26415	0.000155748	-2.52431e-10	-1.26419
109893283	chr4:109893283:T:C	1.90072e-11	-2.52431e-10	-1.30329	0.000149645	-2.52431e-10	-1.30282	0.00014985	-2.52431e-10	-1.30279
109893301	chr4:109893301:A:T	1.72727e-10	2.19786	-1.29426	2.11498e-05	-1.96196	-1.2975	2.11778e-05	-1.96196	-1.29752
109893345	chr4:109893345:T:G	1.96323e-11	-2.52431e-10	-1.27094	0.000156319	-2.52431e-10	-1.25919	0.000156496	-2.52431e-10	-1.2594
109893428	chr4:109893428:G:T	1.11897e-10	0.469463	-3.28476e-10	0.000245017	-0.809756	-3.28476e-10	0.000245334	-0.809805	-3.28476e-10
109893489	chr4:109893489:T:C	2.24218e-11	-2.52431e-10	-1.13808	0.000175357	-2.52431e-10	-1.14426	0.000175639	-2.52431e-10	-1.14399
109893986	chr4:109893986:C:A	2.66787e-08	6.77559	-0.832077	3.87763e-05	-1.82021	-0.833069	3.88319e-05	-1.82021	-0.83298
109894119	chr4:109894119:G:A	1.11603e-11	-0.833486	-1.00226	5.81041e-05	-1.24553	-1.00332	5.8172e-05	-1.2456	-1.00342
109894147	chr4:109894147:T:C	1.92786e-11	-2.52431e-10	-1.28912	0.000153704	-2.52431e-10	-1.27606	0.000153921	-2.52431e-10	-1.27599
109894506	chr4:109894506:A:G	1.51495e-10	1.66254	-0.890097	3.13469e-05	-1.95643	-0.909545	3.13841e-05	-1.95643	-0.909698
109894569	chr4:109894569:G:A	6.08579e-12	-1.77367	-0.668487	3.94128e-05	-1.95526	-0.68174	3.94581e-05	-1.95526	-0.681926
109894734	chr4:109894734:A:G	3.45751e-11	-2.52431e-10	-0.704979	0.000278538	-2.52431e-10	-0.681532	0.000278937	-2.52431e-10	-0.681442
109894799	chr4:109894799:C:T	1.86625e-11	-2.52431e-10	-1.3216	0.00014684	-2.52431e-10	-1.32174	0.000147039	-2.52431e-10	-1.32173
109894848	chr4:109894848:A:G	1.05766e-11	-1.88947	-3.28476e-10	0.00010899	-1.61983	-3.28476e-10	0.000109135	-1.61984	-3.28476e-10
109894927	chr4:109894927:G:T	6.01915e-09	5.3598	-0.905206	3.40081e-05	-1.87821	-0.906275	3.40567e-05	-1.87821	-0.90619
109895135	chr4:109895135:G:T	2.63225e-08	6.74316	-0.813092	3.93327e-05	-1.82459	-0.814438	3.93892e-05	-1.82459	-0.814346
109895155	chr4:109895155:T:G	2.04338e-11	-2.52431e-10	-1.23092	0.000161096	-2.52431e-10	-1.22909	0.000161307	-2.52431e-10	-1.22912
109895166	chr4:109895166:ATTTG:A	1.91689e-11	-2.52431e-10	-1.29482	0.000152669	-2.52431e-10	-1.28281	0.000152884	-2.52431e-10	-1.28275
109895201	chr4:109895201:T:C	2.7545e-11	0.365947	-1.29824	2.41288e-05	-1.83113	-1.29655	2.41612e-05	-1.83113	-1.29655
109895229	chr4:109895229:A:T	2.02548e-11	-2.52431e-10	-1.23972	0.000159695	-2.52431e-10	-1.23782	0.000159905	-2.52431e-10	-1.23785
109895255	chr4:109895255:G:A	2.20903e-11	-2.52431e-10	-1.15297	0.000172814	-2.52431e-10	-1.15887	0.00017309	-2.52431e-10	-1.15862
109895597	chr4:109895597:A:T	1.99018e-11	-2.52431e-10	-1.2573	0.000155966	-2.52431e-10	-1.26145	0.000156194	-2.52431e-10	-1.26133
109895698	chr4:109895698:T:G	2.02689e-11	-2.52431e-10	-1.23902	0.000159807	-2.52431e-10	-1.23712	0.000160018	-2.52431e-10	-1.23714
109895945	chr4:109895945:T:C	2.41634e-11	-2.52431e-10	-1.06327	0.000190031	-2.52431e-10	-1.0639	0.000190285	-2.52431e-10	-1.06391
109896039	chr4:109896039:A:G	2.25536e-11	0.182715	-1.31493	2.49055e-05	-1.78204	-1.31395	2.49389e-05	-1.78205	-1.31395
109896196	chr4:109896196:T:G	1.17238e-11	-0.785275	-1.00121	6.04431e-05	-1.20707	-1.00231	6.05136e-05	-1.20714	-1.00242
109896364	chr4:109896364:T:A	1.02992e-11	-1.91605	-3.28476e-10	8.14207e-05	-1.91146	-3.28476e-10	8.15291e-05	-1.91147	-3.28476e-10
109896489	chr4:109896489:T:C	1.48952e-10	1.66821	-0.912693	3.06588e-05	-1.95657	-0.931595	3.06954e-05	-1.95657	-0.931745
109897212	chr4:109897212:C:T	3.15408e-11	-2.52431e-10	-0.796831	0.000252547	-2.52431e-10	-0.779489	0.000252895	-2.52431e-10	-0.779454
109897493	chr4:109897493:G:C	1.55354e-11	-1.77813	0.273137	0.000104339	-1.96359	0.300158	0.000104433	-1.96359	0.299712
109897549	chr4:109897549:T:A	3.72487e-11	-2.52431e-10	-0.630495	0.000300473	-2.52431e-10	-0.605726	0.000300906	-2.52431e-10	-0.60563
109897600	chr4:109897600:T:C	3.72281e-11	-2.52431e-10	-0.631048	0.000300304	-2.52431e-10	-0.606289	0.000300737	-2.52431e-10	-0.606193
109897734	chr4:109897734:A:G	4.04837e-11	-2.52431e-10	-0.547214	0.000324509	-2.52431e-10	-0.528772	0.000324833	-2.52431e-10	-0.529117
109897965	chr4:109897965:T:C	2.0603e-11	-2.52431e-10	-1.22267	0.000163077	-2.52431e-10	-1.21686	0.0001633	-2.52431e-10	-1.21684
109898084	chr4:109898084:A:G	2.79899e-11	-2.52431e-10	-0.916269	0.000226189	-2.52431e-10	-0.889713	0.000226457	-2.52431e-10	-0.889872
109898127	chr4:109898127:A:C	1.63517e-10	1.72731	-0.878507	3.16252e-05	-1.95895	-0.898181	3.16627e-05	-1.95895	-0.898337
109898198	chr4:109898198:C:T	1.81856e-10	1.83456	-0.879457	3.14753e-05	-1.96275	-0.89913	3.15126e-05	-1.96275	-0.899287
109898230	chr4:109898230:T:C	3.49489e-11	-2.52431e-10	-0.694225	0.000281595	-2.52431e-10	-0.670616	0.000281999	-2.52431e-10	-0.670524
109898269	chr4:109898269:T:C	3.03308e-11	-2.52431e-10	-0.83595	0.000236054	-2.52431e-10	-0.847023	0.000236331	-2.52431e-10	-0.847194
109898290	chr4:109898290:C:T	2.37722e-11	-2.52431e-10	-1.07959	0.000185735	-2.52431e-10	-1.08676	0.000186042	-2.52431e-10	-1.08646
109898312	chr4:109898312:AT:A	2.81824e-11	-2.52431e-10	-0.909415	0.000227775	-2.52431e-10	-0.882727	0.000228044	-2.52431e-10	-0.882887
109898366	chr4:109898366:C:T	1.91073e-11	-2.52431e-10	-1.29804	0.000150121	-2.52431e-10	-1.29965	0.000150323	-2.52431e-10	-1.29964
109898706	chr4:109898706:A:G	9.82095e-12	-1.96359	-3.28476e-10	7.7451e-05	-1.96144	-3.28476e-10	7.75549e-05	-1.96144	-3.28476e-10
109898814	chr4:109898814:G:A	2.36906e-11	-2.52431e-10	-1.08304	0.000184732	-2.52431e-10	-1.09218	0.000184967	-2.52431e-10	-1.09225
109898891	chr4:109898891:A:G	2.26566e-08	6.74034	-0.960241	3.39643e-05	-1.82444	-0.961333	3.40126e-05	-1.82444	-0.961255
109899044	chr4:109899044:T:C	7.2774e-12	-1.10748	-1.15585	2.4335e-05	-1.96271	-1.15646	2.43679e-05	-1.96272	-1.15645
109899061	chr4:109899061:C:T	4.57848e-11	-2.52431e-10	-0.424159	0.000359665	-2.52431e-10	-0.425913	0.000360206	-2.52431e-10	-0.425751
109899066	chr4:109899066:CT:C	2.27134e-11	-2.52431e-10	-1.12516	0.000180596	-2.52431e-10	-1.11482	0.000180844	-2.52431e-10	-1.11479
109899131	chr4:109899131:C:T	1.96085e-11	-2.52431e-10	-1.27215	0.000154447	-2.52431e-10	-1.27124	0.000154645	-2.52431e-10	-1.2713
109899242	chr4:109899242:G:A	2.9185e-11	-2.52431e-10	-0.874458	0.000234996	-2.52431e-10	-0.851517	0.000235273	-2.52431e-10	-0.851683
109899287	chr4:109899287:T:C	1.71222e-10	1.79651	-0.901665	3.08474e-05	-1.9612	-0.920837	3.08841e-05	-1.9612	-0.920989
109899892	chr4:109899892:A:G	4.93196e-10	-2.52431e-10	1.95279	0.00480251	-2.52431e-10	2.16581	0.00481166	-2.52431e-10	2.16637
109900066	chr4:109900066:T:A	3.62743e-11	-2.52431e-10	-0.657002	0.000283996	-2.52431e-10	-0.662125	0.000284335	-2.52431e-10	-0.662276
109900184	chr4:109900184:C:T	1.91901e-11	-1.29372	-3.28476e-10	7.7293e-05	-1.96348	-3.28476e-10	7.73968e-05	-1.96348	-3.28476e-10
109900357	chr4:109900357:G:A	3.12109e-11	-2.52431e-10	-0.807345	0.000242836	-2.52431e-10	-0.818698	0.00024312	-2.52431e-10	-0.818875
109900374	chr4:109900374:G:A	2.28103e-11	-2.52431e-10	-1.1209	0.000178345	-2.52431e-10	-1.12736	0.000178634	-2.52431e-10	-1.12709
109900375	chr4:109900375:C:T	3.63971e-11	-2.52431e-10	-0.653622	0.000284953	-2.52431e-10	-0.65876	0.000285293	-2.52431e-10	-0.658911
109900405	chr4:109900405:A:G	1.71226e-10	1.81985	-0.924975	3.0135e-05	-1.96183	-0.943566	3.0171e-05	-1.96183	-0.943715
109900565	chr4:109900565:G:A	4.37835e-11	-2.52431e-10	-0.468856	0.000345631	-2.52431e-10	-0.465713	0.000346011	-2.52431e-10	-0.465957
109900631	chr4:109900631:TGAC:T	3.98767e-12	-1.70922	-1.15569	2.79587e-05	-1.83457	-1.14578	2.79957e-05	-1.83453	-1.14584
109900763	chr4:109900763:T:C	3.35653e-11	-2.52431e-10	-0.734618	0.000275269	-2.52431e-10	-0.693336	0.000275529	-2.52431e-10	-0.693737
109901011	chr4:109901011:T:C	1.03174e-11	-1.01268	-0.901594	5.63669e-05	-1.37958	-0.899621	5.64305e-05	-1.37964	-0.899775
109901101	chr4:109901101:C:A	3.03815e-11	-2.52431e-10	-0.834279	0.000236455	-2.52431e-10	-0.845327	0.000236732	-2.52431e-10	-0.845499
109901211	chr4:109901211:T:G	2.92842e-11	-2.52431e-10	-0.871064	0.000227979	-2.52431e-10	-0.88183	0.000228249	-2.52431e-10	-0.881992
109901335	chr4:109901335:TC:T	1.75611e-10	2.21422	-1.29406	2.11475e-05	-1.96227	-1.29729	2.11756e-05	-1.96228	-1.2973
109901344	chr4:109901344:C:T	4.99145e-11	-2.52431e-10	-0.3378	0.000397816	-2.52431e-10	-0.325097	0.000398368	-2.52431e-10	-0.325051
109901452	chr4:109901452:A:G	1.12431e-11	-0.809761	-1.0186	5.82442e-05	-1.22678	-1.01966	5.83124e-05	-1.22685	-1.01976
109901493	chr4:109901493:G:T	4.84174e-11	-2.52431e-10	-0.368252	0.000385808	-2.52431e-10	-0.355746	0.000386343	-2.52431e-10	-0.355701
109902130	chr4:109902130:G:A	1.87564e-11	-2.52431e-10	-1.31658	0.000147366	-2.52431e-10	-1.31817	0.000147563	-2.52431e-10	-1.31817
109902206	chr4:109902206:G:A	1.7298e-09	4.31178	-1.10413	2.55053e-05	-1.96309	-1.10911	2.55369e-05	-1.96309	-1.10921
109902420	chr4:109902420:C:T	1.02471e-11	-1.92112	-3.28476e-10	0.000132928	-1.42128	-3.28476e-10	0.000133103	-1.42131	-3.28476e-10
109902729	chr4:109902729:T:A	3.6719e-11	-2.52431e-10	-0.644818	0.000309966	-2.52431e-10	-0.574621	0.000310458	-2.52431e-10	-0.574379
109902959	chr4:109902959:G:A	3.76035e-07	9.21381	-0.624488	7.18915e-05	-1.45777	-0.57816	7.19401e-05	-1.45797	-0.578623
109903416	chr4:109903416:C:T	2.69167e-11	-2.52431e-10	-0.955366	0.000213299	-2.52431e-10	-0.948389	0.000213581	-2.52431e-10	-0.948412
109903497	chr4:109903497:A:C	2.22643e-11	-2.52431e-10	-1.14513	0.000174934	-2.52431e-10	-1.14668	0.000175152	-2.52431e-10	-1.14677
109903665	chr4:109903665:G:C	2.94858e-11	-2.52431e-10	-0.864204	0.00023216	-2.52431e-10	-0.863659	0.000232479	-2.52431e-10	-0.863628
109903890	chr4:109903890:G:A	2.2192e-11	-2.52431e-10	-1.14838	0.000177039	-2.52431e-10	-1.13472	0.000177271	-2.52431e-10	-1.13475
109903972	chr4:109903972:C:T	2.13069e-11	-2.52431e-10	-1.18908	0.000169721	-2.52431e-10	-1.17693	0.000169945	-2.52431e-10	-1.17695
109905440	chr4:109905440:G:A	2.32028e-11	-2.52431e-10	-1.10384	0.000184049	-2.52431e-10	-1.09588	0.000184309	-2.52431e-10	-1.09581
109905977	chr4:109905977:T:C	4.12561e-12	-1.54202	-1.28888	2.17615e-05	-1.9417	-1.28924	2.17897e-05	-1.9417	-1.28929
109906494	chr4:109906494:T:G	1.12358e-11	-1.829	-3.28476e-10	7.90318e-05	-1.94124	-3.28476e-10	7.91382e-05	-1.94123	-3.28476e-10
109906503	chr4:109906503:C:T	2.1595e-11	-2.52431e-10	-1.17565	0.000169561	-2.52431e-10	-1.17787	0.000169774	-2.52431e-10	-1.17796
109906686	chr4:109906686:A:G	1.9833e-11	-2.52431e-10	-1.26076	0.000155859	-2.52431e-10	-1.26213	0.00015606	-2.52431e-10	-1.26219
109906706	chr4:109906706:G:C	0.000426314	16.6683	-1.04571	2.84824e-05	-1.89601	-1.06579	2.85221e-05	-1.89604	-1.06571
109906786	chr4:109906786:A:G	0.000532622	16.8913	-1.04614	2.89515e-05	-1.87925	-1.06621	2.89916e-05	-1.87929	-1.06613
109907450	chr4:109907450:A:T	9.66261e-11	1.39041	-1.06768	3.16008e-05	-1.78031	-1.0776	3.16439e-05	-1.78028	-1.0776
109907521	chr4:109907521:G:A	2.9984e-11	-2.52431e-10	-0.847449	0.000244816	-2.52431e-10	-0.810578	0.000245157	-2.52431e-10	-0.810529
109907647	chr4:109907647:A:G	2.50119e-10	1.76245	-0.488622	5.66902e-05	-1.80438	-0.469104	5.67617e-05	-1.80436	-0.46921
109907702	chr4:109907702:T:C	1.01918e-10	1.45315	-1.0771	3.17876e-05	-1.76518	-1.08682	3.18311e-05	-1.76516	-1.08683
109908016	chr4:109908016:A:G	1.05347e-10	1.46424	-1.05509	3.25632e-05	-1.76268	-1.06523	3.26076e-05	-1.76265	-1.06523
109908344	chr4:109908344:G:A	4.33924e-12	-1.45691	-1.32351	2.12183e-05	-1.93279	-1.32343	2.12468e-05	-1.93279	-1.32343
109908578	chr4:109908578:G:A	0.00149743	17.691	-0.812093	3.32481e-05	-1.96206	-0.845027	3.32978e-05	-1.96206	-0.844876
109908655	chr4:109908655:G:A	2.12773e-11	-2.52431e-10	-1.19047	0.000167086	-2.52431e-10	-1.19258	0.000167296	-2.52431e-10	-1.19266
109908950	chr4:109908950:G:T	2.77722e-10	1.87258	-0.494071	5.77013e-05	-1.78129	-0.474516	5.77739e-05	-1.78127	-0.474625
109909749	chr4:109909749:C:A	7.47926e-11	-2.52431e-10	0.0666071	0.000684101	-2.52431e-10	0.21702	0.000685199	-2.52431e-10	0.217281
109909829	chr4:109909829:T:C	4.14338e-10	1.77857	-3.28476e-10	0.000225421	-0.893114	-3.28476e-10	0.000225719	-0.893139	-3.28476e-10
109910120	chr4:109910120:A:G	2.19913e-11	-2.52431e-10	-1.15747	0.000171825	-2.52431e-10	-1.16461	0.000172066	-2.52431e-10	-1.16455
109910253	chr4:109910253:C:T	2.46956e-11	-2.52431e-10	-1.04149	0.000192513	-2.52431e-10	-1.05092	0.000192787	-2.52431e-10	-1.05084
109910479	chr4:109910479:C:T	2.40364e-11	-2.52431e-10	-1.06854	0.000187466	-2.52431e-10	-1.07749	0.000187733	-2.52431e-10	-1.07741
109910716	chr4:109910716:T:C	5.6807e-11	-2.52431e-10	-0.208452	0.000510459	-2.52431e-10	-0.0757755	0.000511276	-2.52431e-10	-0.0755192
109911026	chr4:109911026:G:A	2.47821e-11	-2.52431e-10	-1.03799	0.00019321	-2.52431e-10	-1.04731	0.000193485	-2.52431e-10	-1.04723
109911068	chr4:109911068:C:T	1.02527e-10	1.4962	-1.11419	3.09178e-05	-1.7566	-1.12315	3.09601e-05	-1.75657	-1.12315
109911150	chr4:109911150:T:C	1.02699e-10	1.5087	-1.12501	3.0683e-05	-1.75366	-1.13371	3.0725e-05	-1.75363	-1.13372
109911514	chr4:109911514:G:A	2.51779e-11	-2.52431e-10	-1.02215	0.000196217	-2.52431e-10	-1.03186	0.000196497	-2.52431e-10	-1.03178
109911570	chr4:109911570:G:A	5.8572e-11	-2.52431e-10	-0.177855	0.000527084	-2.52431e-10	-0.0437254	0.000527927	-2.52431e-10	-0.0434704
109911849	chr4:109911849:C:G	2.50286e-11	-2.52431e-10	-1.02809	0.00020277	-2.52431e-10	-0.999015	0.00020305	-2.52431e-10	-0.998977
109911989	chr4:109911989:A:C	2.7168e-11	-2.52431e-10	-0.946073	0.000209742	-2.52431e-10	-0.965209	0.000210093	-2.52431e-10	-0.964878
109912028	chr4:109912028:C:T	1.07857e-10	0.432694	-3.28476e-10	0.000189904	-1.06457	-3.28476e-10	0.000190142	-1.06466	-3.28476e-10
109912183	chr4:109912183:G:T	3.57299e-11	-2.52431e-10	-0.672123	0.000281614	-2.52431e-10	-0.670547	0.000282002	-2.52431e-10	-0.670515
109912800	chr4:109912800:C:T	1.8645e-11	-2.52431e-10	-1.32253	0.000146695	-2.52431e-10	-1.32273	0.000146891	-2.52431e-10	-1.32273
109912954	chr4:109912954:A:G	0.012015	19.785	-0.823663	3.32628e-05	-1.95837	-0.848278	3.33131e-05	-1.95837	-0.848107
109913491	chr4:109913491:G:T	1.90459e-11	-2.52431e-10	-1.30126	0.000149738	-2.52431e-10	-1.3022	0.000149939	-2.52431e-10	-1.3022
109913560	chr4:109913560:G:A	1.90247e-11	-2.52431e-10	-1.30237	0.000150701	-2.52431e-10	-1.29579	0.000150892	-2.52431e-10	-1.29587
109913764	chr4:109913764:A:G	3.21466e-11	-2.52431e-10	-0.777804	0.000249177	-2.52431e-10	-0.792922	0.000249541	-2.52431e-10	-0.792803
109913898	chr4:109913898:A:T	2.60403e-11	-2.52431e-10	-0.988466	0.000202835	-2.52431e-10	-0.998693	0.000203125	-2.52431e-10	-0.998606
109914040	chr4:109914040:C:T	1.3306e-11	-1.65989	-3.28476e-10	7.82138e-05	-1.95164	-3.28476e-10	7.83191e-05	-1.95164	-3.28476e-10
109914874	chr4:109914874:A:G	5.83846e-11	-0.181061	-3.28476e-10	0.000112397	-1.58905	-3.28476e-10	0.000112554	-1.58899	-3.28476e-10
109914892	chr4:109914892:G:A	6.4233e-07	9.84983	-0.725087	3.96429e-05	-1.95061	-0.680563	3.9684e-05	-1.95063	-0.680848
109915408	chr4:109915408:G:A	1.37986e-05	12.5904	-0.398465	6.65746e-05	-1.783	-0.329766	6.66288e-05	-1.78307	-0.330225
109916131	chr4:109916131:C:T	1.1025e-10	1.365	-0.91036	3.41437e-05	-1.9009	-0.87961	3.41913e-05	-1.90089	-0.879568
109916333	chr4:109916333:C:T	1.89898e-11	-2.52431e-10	-1.30421	0.000149233	-2.52431e-10	-1.30558	0.000149445	-2.52431e-10	-1.3055
109916364	chr4:109916364:T:C	1.27752e-09	3.89883	-0.994263	0.000133069	-0.428122	-0.992099	0.000133188	-0.428566	-0.992096
109916417	chr4:109916417:C:A	1.61064e-05	12.656	-0.30935	7.33169e-05	-1.77864	-0.237653	7.3375e-05	-1.77871	-0.238132
109916511	chr4:109916511:G:A	0.000524857	16.7939	-0.963403	3.0177e-05	-1.92052	-0.983482	3.0222e-05	-1.92051	-0.983345
109916574	chr4:109916574:C:T	2.72119e-11	-2.52431e-10	-0.944459	0.000219173	-2.52431e-10	-0.921226	0.000219456	-2.52431e-10	-0.921275
109916729	chr4:109916729:G:A	2.16099e-11	-2.52431e-10	-1.17496	0.000169561	-2.52431e-10	-1.17787	0.000169774	-2.52431e-10	-1.17796
109916970	chr4:109916970:G:A	0.0368501	21.2065	-1.12446	2.55632e-05	-1.92824	-1.14169	2.55998e-05	-1.92825	-1.14159
109917706	chr4:109917706:C:T	0.0450711	21.3341	-1.05072	2.7575e-05	-1.92328	-1.0709	2.76149e-05	-1.92329	-1.07079
109917779	chr4:109917779:C:T	1.88171e-11	-2.52431e-10	-1.31335	0.000148419	-2.52431e-10	-1.31105	0.00014862	-2.52431e-10	-1.31103
109917780	chr4:109917780:C:A	1.91404e-11	-2.52431e-10	-1.29631	0.000150377	-2.52431e-10	-1.29794	0.000150592	-2.52431e-10	-1.29785
109917799	chr4:109917799:T:C	2.04869e-11	-2.52431e-10	-1.22833	0.000160947	-2.52431e-10	-1.23001	0.000161152	-2.52431e-10	-1.23008
109917835	chr4:109917835:G:A	1.88574e-11	-2.52431e-10	-1.31121	0.000148135	-2.52431e-10	-1.31296	0.000148332	-2.52431e-10	-1.31298
109918514	chr4:109918514:C:T	1.8913e-11	-2.52431e-10	-1.30826	0.000148652	-2.52431e-10	-1.30948	0.000148862	-2.52431e-10	-1.30941
109918671	chr4:109918671:C:T	4.48655e-11	-0.444443	-3.28476e-10	0.000100237	-1.70355	-3.28476e-10	0.000100373	-1.70353	-3.28476e-10
109918798	chr4:109918798:C:T	5.65951e-06	11.9795	-0.678724	4.67631e-05	-1.83326	-0.632736	4.6805e-05	-1.83332	-0.633118
109919267	chr4:109919267:T:C	2.12979e-11	-2.52431e-10	-1.1895	0.000168357	-2.52431e-10	-1.185	0.000168577	-2.52431e-10	-1.18504
109919450	chr4:109919450:C:A	4.08737e-11	-2.52431e-10	-0.537624	0.000337511	-2.52431e-10	-0.489487	0.000337947	-2.52431e-10	-0.489537
109919635	chr4:109919635:G:T	1.86394e-11	-2.52431e-10	-1.32283	0.000146634	-2.52431e-10	-1.32314	0.000146832	-2.52431e-10	-1.32314
109919711	chr4:109919711:G:A	3.41988e-11	-2.52431e-10	-0.715923	0.000271574	-2.52431e-10	-0.706849	0.000271914	-2.52431e-10	-0.706943
109919870	chr4:109919870:C:A	4.42384e-06	11.7572	-0.702772	4.45484e-05	-1.85674	-0.657767	4.45896e-05	-1.8568	-0.658128
109919981	chr4:109919981:G:A	3.93977e-11	-2.52431e-10	-0.574406	0.000306777	-2.52431e-10	-0.584965	0.00030724	-2.52431e-10	-0.5848
109920274	chr4:109920274:T:C	5.10881e-11	-2.52431e-10	-0.31456	0.0004049	-2.52431e-10	-0.307446	0.00040532	-2.52431e-10	-0.307751
109920864	chr4:109920864:G:A	1.88065e-11	-0.0452337	-1.26868	2.16787e-05	-1.96392	-1.27084	2.17074e-05	-1.96392	-1.27086
109921262	chr4:109921262:C:T	1.96348e-05	12.4736	0.0711112	0.000106893	-1.80268	0.163417	0.000106971	-1.80274	0.162875
109921357	chr4:109921357:T:G	1.08946e-11	-1.85984	-3.28476e-10	7.96021e-05	-1.93405	-3.28476e-10	7.97087e-05	-1.93405	-3.28476e-10
109921984	chr4:109921984:T:C	0.0019729	16.4946	0.660074	0.000287736	-1.38638	0.737344	0.000287948	-1.3865	0.736853
109921992	chr4:109921992:T:G	0.000620023	17.3039	-1.30672	2.12637e-05	-1.94296	-1.31112	2.12931e-05	-1.94295	-1.3111
109922104	chr4:109922104:A:G	0.0554756	21.7401	-1.249	2.33992e-05	-1.91767	-1.24072	2.34286e-05	-1.91767	-1.2408
109922126	chr4:109922126:C:T	1.70673e-11	-1.41095	-3.28476e-10	8.41274e-05	-1.87875	-3.28476e-10	8.42438e-05	-1.87871	-3.28476e-10
109922217	chr4:109922217:T:G	1.90269e-11	-1.30226	-3.28476e-10	8.49104e-05	-1.86949	-3.28476e-10	8.5028e-05	-1.86945	-3.28476e-10
109923326	chr4:109923326:A:G	3.84506e-11	-2.52431e-10	-0.598737	0.000298402	-2.52431e-10	-0.612643	0.000298844	-2.52431e-10	-0.612507
109923659	chr4:109923659:C:T	1.90612e-11	-2.52431e-10	-1.30046	0.000150117	-2.52431e-10	-1.29967	0.000150323	-2.52431e-10	-1.29964
109924395	chr4:109924395:T:C	1.86694e-11	-2.52431e-10	-1.32123	0.00014683	-2.52431e-10	-1.32181	0.000147028	-2.52431e-10	-1.32181
109924523	chr4:109924523:G:GACATCACTGATCC	3.6e-11	-2.52431e-10	-0.664592	0.000280512	-2.52431e-10	-0.674467	0.000280933	-2.52431e-10	-0.674312
109924551	chr4:109924551:T:C	0.0573657	21.8136	-1.28898	2.28728e-05	-1.89961	-1.28153	2.29022e-05	-1.89961	-1.28158
109924730	chr4:109924730:T:G	1.70321e-05	12.6217	-0.219193	8.08233e-05	-1.78163	-0.137192	8.08856e-05	-1.7817	-0.137693
109925361	chr4:109925361:G:A	1.02177e-10	1.44785	-1.06926	2.91109e-05	-1.8957	-1.04428	2.91508e-05	-1.89569	-1.04426
109925640	chr4:109925640:A:G	3.21471e-11	-2.52431e-10	-0.777789	0.000260005	-2.52431e-10	-0.750384	0.000260377	-2.52431e-10	-0.750296
109926245	chr4:109926245:C:T	1.04086e-10	1.50118	-1.10408	2.83026e-05	-1.88663	-1.0815	2.83416e-05	-1.88662	-1.08148
109926430	chr4:109926430:C:T	2.50828e-11	-2.52431e-10	-1.02593	0.000195866	-2.52431e-10	-1.03366	0.000196153	-2.52431e-10	-1.03353
109927163	chr4:109927163:T:C	1.02219e-06	10.808	-1.21865	2.35147e-05	-1.92583	-1.22762	2.35445e-05	-1.92587	-1.22767
109927579	chr4:109927579:T:C	0.000548597	17.0578	-1.183	2.4118e-05	-1.93091	-1.19722	2.41524e-05	-1.9309	-1.19714
109927587	chr4:109927587:G:A	1.03942e-10	1.49883	-1.10311	2.83215e-05	-1.88698	-1.08048	2.83605e-05	-1.88697	-1.08046
109927638	chr4:109927638:A:G	0.112489	22.4977	-1.29974	2.27459e-05	-1.88242	-1.30428	2.2777e-05	-1.88243	-1.30424
109928706	chr4:109928706:C:T	2.73502e-11	-2.52431e-10	-0.939389	0.000221427	-2.52431e-10	-0.910993	0.000221636	-2.52431e-10	-0.911389
109928971	chr4:109928971:T:C	5.60327e-11	-0.222177	-3.28476e-10	0.000102671	-1.67956	-3.28476e-10	0.000102799	-1.67965	-3.28476e-10
109929912	chr4:109929912:T:C	1.86298e-11	-2.52431e-10	-1.32335	0.000146637	-2.52431e-10	-1.32313	0.000146833	-2.52431e-10	-1.32313
109929980	chr4:109929980:G:A	0.0577198	21.8352	-1.30448	2.20613e-05	-1.91732	-1.29995	2.209e-05	-1.91732	-1.29998
109931303	chr4:109931303:A:G	4.06335e-07	9.95036	-1.28354	2.40554e-05	-1.85733	-1.2734	2.40874e-05	-1.8573	-1.27343
109932057	chr4:109932057:G:A	2.85736e-11	-2.52431e-10	-0.895631	0.000222862	-2.52431e-10	-0.904531	0.000223189	-2.52431e-10	-0.90441
109932081	chr4:109932081:A:C	2.3975e-11	-2.52431e-10	-1.0711	0.00018808	-2.52431e-10	-1.07422	0.000188332	-2.52431e-10	-1.07422
109932187	chr4:109932187:G:A	1.87951e-11	-2.52431e-10	-1.31451	0.000147761	-2.52431e-10	-1.31549	0.000147967	-2.52431e-10	-1.31544
109932539	chr4:109932539:T:G	1.12317e-11	-1.82937	-3.28476e-10	7.85395e-05	-1.94748	-3.28476e-10	7.86448e-05	-1.94749	-3.28476e-10
109932546	chr4:109932546:T:G	1.04535e-11	-1.90117	-3.28476e-10	8.51991e-05	-1.86609	-3.28476e-10	8.53133e-05	-1.8661	-3.28476e-10
109932621	chr4:109932621:G:A	1.14553e-07	8.63653	-1.23584	2.87968e-05	-1.70926	-1.24157	2.88344e-05	-1.70922	-1.24164
109932633	chr4:109932633:C:T	2.02099e-11	-2.52431e-10	-1.24194	0.000157504	-2.52431e-10	-1.25164	0.000157737	-2.52431e-10	-1.2515
109932659	chr4:109932659:G:A	2.04757e-06	11.4957	-1.21169	2.49306e-05	-1.87539	-1.2196	2.49619e-05	-1.87544	-1.21963
109933275	chr4:109933275:G:A	0.064419	21.9571	-1.31652	2.18719e-05	-1.91211	-1.31377	2.19006e-05	-1.91212	-1.31379
109933278	chr4:109933278:A:G	9.96812e-12	-1.94872	-3.28476e-10	9.33557e-05	-1.77467	-3.28476e-10	9.34886e-05	-1.77459	-3.28476e-10
109933532	chr4:109933532:C:T	4.83542e-11	-2.52431e-10	-0.369559	0.000399173	-2.52431e-10	-0.32169	0.00039974	-2.52431e-10	-0.321614
109933781	chr4:109933781:C:T	3.72925e-11	-2.52431e-10	-0.629319	0.000289988	-2.52431e-10	-0.641246	0.000290419	-2.52431e-10	-0.641102
109933893	chr4:109933893:A:G	2.85436e-06	11.9233	-1.30703	2.1689e-05	-1.93382	-1.30046	2.17196e-05	-1.93381	-1.30041
109934719	chr4:109934719:A:G	1.99137e-11	-2.52431e-10	-1.25671	0.00015742	-2.52431e-10	-1.25217	0.000157638	-2.52431e-10	-1.25213
109934795	chr4:109934795:C:T	1.45003e-10	1.56068	-0.832038	3.85432e-05	-1.86648	-0.792826	3.86e-05	-1.86647	-0.792709
109934837	chr4:109934837:G:A	1.9282e-11	-2.52431e-10	-1.28894	0.000151483	-2.52431e-10	-1.29061	0.000151681	-2.52431e-10	-1.29065
109934943	chr4:109934943:C:T	1.97013e-11	-2.52431e-10	-1.26743	0.000155176	-2.52431e-10	-1.26653	0.000155381	-2.52431e-10	-1.26655
109935036	chr4:109935036:G:T	1.90225e-11	-2.52431e-10	-1.30249	0.000149673	-2.52431e-10	-1.30263	0.000149879	-2.52431e-10	-1.3026
109935041	chr4:109935041:A:G	1.39552e-10	1.5127	-0.822378	3.8628e-05	-1.8743	-0.78281	3.86849e-05	-1.87429	-0.782691
109935278	chr4:109935278:TC:T	4.8718e-11	-2.52431e-10	-0.362064	0.000402248	-2.52431e-10	-0.314016	0.000402819	-2.52431e-10	-0.31394
109935323	chr4:109935323:A:G	1.01049e-11	-1.93509	-3.28476e-10	9.02126e-05	-1.80892	-3.28476e-10	9.03335e-05	-1.80892	-3.28476e-10
109935368	chr4:109935368:A:G	2.23535e-11	-2.52431e-10	-1.14113	0.000175162	-2.52431e-10	-1.14537	0.000175384	-2.52431e-10	-1.14545
109935447	chr4:109935447:T:C	1.39797e-10	1.54892	-0.85684	3.74956e-05	-1.86829	-0.81857	3.75507e-05	-1.86828	-0.818457
109935456	chr4:109935456:G:A	4.55725e-11	-2.52431e-10	-0.428807	0.000375837	-2.52431e-10	-0.38193	0.000376367	-2.52431e-10	-0.381863
109935475	chr4:109935475:G:A	4.5231e-11	-2.52431e-10	-0.436328	0.000372953	-2.52431e-10	-0.389633	0.000373479	-2.52431e-10	-0.389567
109935476	chr4:109935476:G:A	4.53849e-11	-2.52431e-10	-0.432932	0.000374255	-2.52431e-10	-0.386147	0.000374783	-2.52431e-10	-0.386081
109935530	chr4:109935530:T:C	1.87636e-11	-2.52431e-10	-1.3162	0.00014748	-2.52431e-10	-1.31739	0.000147676	-2.52431e-10	-1.31741
109935613	chr4:109935613:G:C	1.17405e-11	-1.78506	-3.28476e-10	7.72828e-05	-1.96361	-3.28476e-10	7.73866e-05	-1.96361	-3.28476e-10
109935900	chr4:109935900:C:T	1.98474e-11	-2.52431e-10	-1.26004	0.000155693	-2.52431e-10	-1.2632	0.000155895	-2.52431e-10	-1.26324
109936011	chr4:109936011:T:C	3.24273e-11	0.542306	-1.31142	2.11025e-05	-1.94906	-1.31263	2.11311e-05	-1.94906	-1.31263
109936093	chr4:109936093:A:G	1.9377e-11	-2.52431e-10	-1.28403	0.000152212	-2.52431e-10	-1.28581	0.000152411	-2.52431e-10	-1.28585
109936372	chr4:109936372:T:A	1.26184e-09	4.20736	-1.31515	7.54436e-05	-0.674197	-1.3135	7.55405e-05	-0.674255	-1.3135
109936627	chr4:109936627:T:G	0.0626704	21.9352	-1.32219	2.16979e-05	-1.91301	-1.32085	2.17267e-05	-1.91302	-1.32087
109937137	chr4:109937137:T:C	2.21356e-06	11.6641	-1.30206	2.2153e-05	-1.91904	-1.29407	2.21842e-05	-1.91903	-1.29401
109937144	chr4:109937144:C:T	1.93677e-11	-2.52431e-10	-1.2845	0.00015214	-2.52431e-10	-1.28628	0.000152339	-2.52431e-10	-1.28632
109937318	chr4:109937318:C:G	0.0152567	20.4099	-1.20971	2.3225e-05	-1.95622	-1.20963	2.3255e-05	-1.95623	-1.20968
109937537	chr4:109937537:A:G	1.95821e-06	11.5465	-1.30708	2.21748e-05	-1.91213	-1.29999	2.2206e-05	-1.91212	-1.29994
109937652	chr4:109937652:G:A	1.99655e-10	-2.52431e-10	1.04848	0.00157374	-2.52431e-10	1.05012	0.00157611	-2.52431e-10	1.05028
109937824	chr4:109937824:A:G	1.63612e-10	1.67814	-0.828751	3.94776e-05	-1.84594	-0.789413	3.95358e-05	-1.84593	-0.789296
109937893	chr4:109937893:A:G	1.5715e-10	1.65718	-0.848085	3.85482e-05	-1.84965	-0.809527	3.8605e-05	-1.84964	-0.809411
109938020	chr4:109938020:G:A	3.85066e-11	-2.52431e-10	-0.597283	0.00030627	-2.52431e-10	-0.58662	0.000306673	-2.52431e-10	-0.586647
109938222	chr4:109938222:T:C	2.7659e-11	-2.52431e-10	-0.92816	0.000215822	-2.52431e-10	-0.936633	0.000216136	-2.52431e-10	-0.936518
109938281	chr4:109938281:A:G	1.55055e-11	-1.50692	-3.28476e-10	7.83029e-05	-1.9505	-3.28476e-10	7.8408e-05	-1.9505	-3.28476e-10
109938419	chr4:109938419:C:T	1.86477e-11	-2.52431e-10	-1.32239	0.000146821	-2.52431e-10	-1.32187	0.000147017	-2.52431e-10	-1.32188
109938824	chr4:109938824:T:C	2.42571e-11	-1.0594	-3.28476e-10	7.82271e-05	-1.95147	-3.28476e-10	7.83305e-05	-1.95149	-3.28476e-10
109939022	chr4:109939022:G:A	1.86817e-11	-2.52431e-10	-1.32057	0.000146938	-2.52431e-10	-1.32107	0.00014714	-2.52431e-10	-1.32105
109939233	chr4:109939233:A:G	2.76044e-11	-2.52431e-10	-0.930136	0.000216653	-2.52431e-10	-0.932786	0.00021693	-2.52431e-10	-0.932854
109939513	chr4:109939513:C:T	4.27025e-11	-2.52431e-10	-0.493855	0.000351943	-2.52431e-10	-0.447615	0.000352411	-2.52431e-10	-0.447631
109939523	chr4:109939523:C:T	1.96549e-11	-2.52431e-10	-1.26978	0.00015428	-2.52431e-10	-1.27232	0.000154481	-2.52431e-10	-1.27236
109939661	chr4:109939661:C:T	2.60451e-11	-2.52431e-10	-0.988281	0.000203358	-2.52431e-10	-0.996115	0.000203653	-2.52431e-10	-0.99601
109939705	chr4:109939705:G:A	4.17545e-11	-2.52431e-10	-0.516305	0.000330899	-2.52431e-10	-0.509272	0.000331351	-2.52431e-10	-0.50925
109939717	chr4:109939717:G:T	3.92916e-11	-2.52431e-10	-0.577101	0.00032307	-2.52431e-10	-0.533215	0.000323499	-2.52431e-10	-0.533231
109939759	chr4:109939759:A:G	2.05685e-11	-2.52431e-10	-1.22435	0.000162158	-2.52431e-10	-1.22251	0.000162379	-2.52431e-10	-1.2225
109940071	chr4:109940071:G:A	1.9383e-11	-2.52431e-10	-1.28372	0.000153788	-2.52431e-10	-1.27551	0.000153971	-2.52431e-10	-1.27566
109940284	chr4:109940284:T:C	2.11817e-11	-2.52431e-10	-1.19497	0.00016723	-2.52431e-10	-1.19171	0.000167453	-2.52431e-10	-1.19173
109940487	chr4:109940487:G:A	1.90665e-11	-2.52431e-10	-1.30018	0.000150019	-2.52431e-10	-1.30032	0.000150226	-2.52431e-10	-1.30029
109940785	chr4:109940785:T:G	1.87611e-11	-2.52431e-10	-1.31633	0.000147462	-2.52431e-10	-1.31751	0.000147659	-2.52431e-10	-1.31752
109940867	chr4:109940867:G:A	2.02244e-11	-2.52431e-10	-1.24122	0.000158739	-2.52431e-10	-1.24383	0.000158943	-2.52431e-10	-1.24388
109941207	chr4:109941207:C:T	3.6575e-11	-2.52431e-10	-0.648748	0.000300184	-2.52431e-10	-0.606689	0.000300582	-2.52431e-10	-0.606708
109941489	chr4:109941489:A:G	2.66517e-11	-2.52431e-10	-0.96526	0.000208049	-2.52431e-10	-0.973311	0.000208351	-2.52431e-10	-0.973202
109941526	chr4:109941526:C:T	1.86264e-11	-2.52431e-10	-1.32353	0.000146578	-2.52431e-10	-1.32353	0.000146775	-2.52431e-10	-1.32353
109941575	chr4:109941575:G:A	1.86524e-11	-2.52431e-10	-1.32213	0.000146866	-2.52431e-10	-1.32157	0.000147062	-2.52431e-10	-1.32157
109942257	chr4:109942257:T:C	3.79734e-11	-2.52431e-10	-0.611227	0.000295236	-2.52431e-10	-0.623309	0.000295676	-2.52431e-10	-0.623162
109942663	chr4:109942663:A:G	1.9911e-11	-2.52431e-10	-1.25684	0.000156316	-2.52431e-10	-1.2592	0.000156519	-2.52431e-10	-1.25925
109942852	chr4:109942852:G:T	2.53379e-11	-2.52431e-10	-1.01581	0.000198724	-2.52431e-10	-1.01917	0.00019899	-2.52431e-10	-1.01917
109942897	chr4:109942897:T:C	1.36984e-10	1.44022	-0.76847	4.04849e-05	-1.8833	-0.726853	4.05447e-05	-1.88329	-0.726729
109943377	chr4:109943377:C:T	2.01021e-11	-2.52431e-10	-1.24729	0.000157793	-2.52431e-10	-1.2498	0.000157997	-2.52431e-10	-1.24985
109943702	chr4:109943702:G:A	2.00993e-11	-2.52431e-10	-1.24743	0.000157772	-2.52431e-10	-1.24994	0.000157975	-2.52431e-10	-1.24999
109944168	chr4:109944168:G:A	1.87771e-11	-2.52431e-10	-1.31547	0.000147638	-2.52431e-10	-1.31633	0.000147843	-2.52431e-10	-1.31628
109944210	chr4:109944210:G:A	3.80616e-11	-2.52431e-10	-0.608905	0.000312632	-2.52431e-10	-0.566059	0.000313047	-2.52431e-10	-0.566073
109944276	chr4:109944276:A:G	1.67789e-06	11.2383	-1.15333	2.59013e-05	-1.8935	-1.16329	2.59339e-05	-1.89354	-1.16333
109944329	chr4:109944329:T:C	3.83145e-11	-2.52431e-10	-0.602284	0.000314758	-2.52431e-10	-0.559283	0.000315176	-2.52431e-10	-0.559296
109944331	chr4:109944331:C:T	3.90311e-11	-2.52431e-10	-0.583753	0.000320804	-2.52431e-10	-0.540253	0.000321231	-2.52431e-10	-0.540267
109944552	chr4:109944552:A:G	2.31321e-06	11.7119	-1.30591	2.19928e-05	-1.92175	-1.29862	2.20237e-05	-1.92174	-1.29857
109945022	chr4:109945022:A:C	2.65855e-06	11.8509	-1.30574	2.18343e-05	-1.92917	-1.29843	2.1865e-05	-1.92916	-1.29838
109945104	chr4:109945104:G:C	1.86647e-11	-2.52431e-10	-1.32148	0.000146846	-2.52431e-10	-1.3217	0.000147043	-2.52431e-10	-1.32171
109945210	chr4:109945210:T:A	1.86432e-11	-2.52431e-10	-1.32263	0.000146777	-2.52431e-10	-1.32217	0.000146973	-2.52431e-10	-1.32218
109945286	chr4:109945286:G:A	2.32195e-06	11.7196	-1.30984	2.18734e-05	-1.92245	-1.30337	2.1904e-05	-1.92244	-1.30332
109945565	chr4:109945565:G:A	1.97547e-11	-2.52431e-10	-1.26472	0.000154848	-2.52431e-10	-1.26864	0.00015505	-2.52431e-10	-1.26868
109946072	chr4:109946072:C:A	1.90157e-11	-2.52431e-10	-1.30285	0.000149618	-2.52431e-10	-1.303	0.000149824	-2.52431e-10	-1.30297
109946274	chr4:109946274:A:G	2.57659e-11	-2.52431e-10	-0.99906	0.000203454	-2.52431e-10	-0.995646	0.00020373	-2.52431e-10	-0.995633
109946892	chr4:109946892:A:C	1.9304e-11	-2.52431e-10	-1.2878	0.000151651	-2.52431e-10	-1.28951	0.000151849	-2.52431e-10	-1.28954
109946968	chr4:109946968:A:C	4.48922e-10	-2.52431e-10	1.85874	0.0046747	-2.52431e-10	2.13884	0.0046819	-2.52431e-10	2.13903
109946987	chr4:109946987:C:T	9.98324e-12	-1.9472	-3.28476e-10	0.00013283	-1.42201	-3.28476e-10	0.000133005	-1.42204	-3.28476e-10
109947362	chr4:109947362:T:C	2.48734e-11	-2.52431e-10	-1.03431	0.000194306	-2.52431e-10	-1.04165	0.000194585	-2.52431e-10	-1.04156
109947628	chr4:109947628:T:A	1.86417e-11	-2.52431e-10	-1.32271	0.000146762	-2.52431e-10	-1.32227	0.000146958	-2.52431e-10	-1.32228
109947712	chr4:109947712:T:C	1.91688e-11	-2.52431e-10	-1.29483	0.000150616	-2.52431e-10	-1.29635	0.000150813	-2.52431e-10	-1.29638
109947787	chr4:109947787:T:A	2.3599e-11	-2.52431e-10	-1.08691	0.000183767	-2.52431e-10	-1.09741	0.000184022	-2.52431e-10	-1.09737
109947911	chr4:109947911:T:G	2.49156e-11	-2.52431e-10	-1.03262	0.000195433	-2.52431e-10	-1.03587	0.000195695	-2.52431e-10	-1.03587
109947986	chr4:109947986:G:A	2.25811e-11	-2.52431e-10	-1.131	0.000176458	-2.52431e-10	-1.138	0.000176682	-2.52431e-10	-1.13807
109948028	chr4:109948028:C:A	1.30202e-09	-2.52431e-10	2.92356	0.0142388	-2.52431e-10	3.25264	0.0142618	-2.52431e-10	3.25291
109948105	chr4:109948105:A:G	3.77405e-11	-2.52431e-10	-0.617378	0.000309186	-2.52431e-10	-0.577144	0.000309571	-2.52431e-10	-0.577242
109948660	chr4:109948660:G:A	2.10552e-06	11.6232	-1.31124	2.19593e-05	-1.91687	-1.30502	2.199e-05	-1.91686	-1.30498
109949070	chr4:109949070:T:C	1.32145e-06	11.0935	-1.24736	2.34176e-05	-1.90373	-1.25386	2.34475e-05	-1.90378	-1.25389
109949097	chr4:109949097:C:T	4.38062e-11	-2.52431e-10	-0.468336	0.000347254	-2.52431e-10	-0.461028	0.000347729	-2.52431e-10	-0.461004
109949255	chr4:109949255:C:T	1.9193e-11	-2.52431e-10	-1.29357	0.0001508	-2.52431e-10	-1.29513	0.000150998	-2.52431e-10	-1.29516
109949297	chr4:109949297:C:A	1.86344e-11	-2.52431e-10	-1.3231	0.000146702	-2.52431e-10	-1.32268	0.0001469	-2.52431e-10	-1.32267
109949609	chr4:109949609:T:C	5.16457e-10	3.30641	-1.30753	3.37892e-05	-1.48714	-1.30381	3.38379e-05	-1.48711	-1.30373
109950164	chr4:109950164:G:A	4.57093e-10	-2.52431e-10	1.87677	0.00460735	-2.52431e-10	2.12432	0.00461464	-2.52431e-10	2.12456
109950355	chr4:109950355:T:C	2.95451e-06	11.9704	-1.3197	2.11072e-05	-1.94033	-1.32114	2.11353e-05	-1.94033	-1.32116
109950387	chr4:109950387:T:C	1.94533e-11	-2.52431e-10	-1.2801	0.000152797	-2.52431e-10	-1.28197	0.000152997	-2.52431e-10	-1.28201
109950411	chr4:109950411:C:T	6.28125e-11	-2.52431e-10	-0.107958	0.000528743	-2.52431e-10	-0.0405836	0.000529391	-2.52431e-10	-0.0407005
109950535	chr4:109950535:A:T	2.01883e-11	-2.52431e-10	-1.24301	0.000158459	-2.52431e-10	-1.24559	0.000158664	-2.52431e-10	-1.24564
109950670	chr4:109950670:C:T	4.3207e-11	-2.52431e-10	-0.482109	0.000342565	-2.52431e-10	-0.474623	0.000343033	-2.52431e-10	-0.474601
109951034	chr4:109951034:C:T	1.86268e-11	-2.52431e-10	-1.32351	0.000146605	-2.52431e-10	-1.32334	0.000146802	-2.52431e-10	-1.32334
109951403	chr4:109951403:G:A	1.87433e-11	-2.52431e-10	-1.31728	0.000147388	-2.52431e-10	-1.31801	0.000147593	-2.52431e-10	-1.31797
109951960	chr4:109951960:A:G	4.28389e-10	-2.52431e-10	1.81192	0.0044515	-2.52431e-10	2.08991	0.00445835	-2.52431e-10	2.09011
109952596	chr4:109952596:A:G	2.56072e-11	-2.52431e-10	-1.00524	0.000200886	-2.52431e-10	-1.00835	0.000201154	-2.52431e-10	-1.00836
109952601	chr4:109952601:A:G	1.98182e-06	11.5306	-1.27921	2.34407e-05	-1.8725	-1.28411	2.34705e-05	-1.87255	-1.28413
109952623	chr4:109952623:T:A	1.98615e-11	-2.52431e-10	-1.25933	0.000156094	-2.52431e-10	-1.26063	0.000156294	-2.52431e-10	-1.26069
109952770	chr4:109952770:T:C	0.11149	22.5126	-1.32352	2.23126e-05	-1.88272	-1.32322	2.23423e-05	-1.88273	-1.32322
109952910	chr4:109952910:G:C	3.8574e-11	-2.52431e-10	-0.595535	0.000305566	-2.52431e-10	-0.588918	0.000305985	-2.52431e-10	-0.58889
109952954	chr4:109952954:T:C	2.35846e-11	-2.52431e-10	-1.08752	0.000184275	-2.52431e-10	-1.09466	0.000184537	-2.52431e-10	-1.09458
109953217	chr4:109953217:T:C	0.0743454	22.1073	-1.32347	2.18528e-05	-1.90375	-1.323	2.18819e-05	-1.90376	-1.32301
109953869	chr4:109953869:G:A	6.43974e-11	-2.52431e-10	-0.0830381	0.000539471	-2.52431e-10	-0.0204962	0.000540092	-2.52431e-10	-0.0206878
109953957	chr4:109953957:C:T	2.11957e-11	-2.52431e-10	-1.19431	0.000166053	-2.52431e-10	-1.19878	0.000166265	-2.52431e-10	-1.19884
109954106	chr4:109954106:C:T	2.01126e-11	-2.52431e-10	-1.24677	0.000158063	-2.52431e-10	-1.24809	0.000158265	-2.52431e-10	-1.24816
109954194	chr4:109954194:G:A	2.30076e-11	-2.52431e-10	-1.11229	0.000179821	-2.52431e-10	-1.11912	0.000180076	-2.52431e-10	-1.11905
109954505	chr4:109954505:C:T	6.93768e-11	-2.52431e-10	-0.00855922	0.000581919	-2.52431e-10	0.055246	0.000582588	-2.52431e-10	0.055053
109954663	chr4:109954663:C:T	2.55628e-11	-2.52431e-10	-1.00697	0.00020005	-2.52431e-10	-1.01252	0.000200298	-2.52431e-10	-1.01262
109954968	chr4:109954968:G:A	2.47118e-11	-2.52431e-10	-1.04083	0.000193634	-2.52431e-10	-1.04512	0.000193877	-2.52431e-10	-1.0452
109956187	chr4:109956187:A:T	2.04745e-11	-2.52431e-10	-1.22893	0.000160647	-2.52431e-10	-1.23187	0.000160855	-2.52431e-10	-1.23193
109956364	chr4:109956364:C:T	2.53994e-11	-2.52431e-10	-1.01339	0.000198373	-2.52431e-10	-1.02094	0.00019866	-2.52431e-10	-1.02083
109956417	chr4:109956417:TA:T	2.36341e-11	-2.52431e-10	-1.08542	0.000184035	-2.52431e-10	-1.09596	0.000184289	-2.52431e-10	-1.09592
109956822	chr4:109956822:G:T	2.03711e-11	-2.52431e-10	-1.23399	0.000160059	-2.52431e-10	-1.23555	0.000160263	-2.52431e-10	-1.23561
109958135	chr4:109958135:C:T	1.86274e-11	-2.52431e-10	-1.32348	0.000146607	-2.52431e-10	-1.32333	0.000146803	-2.52431e-10	-1.32334
109958725	chr4:109958725:C:T	3.91405e-10	-2.52431e-10	1.72163	0.00404746	-2.52431e-10	1.99476	0.0040537	-2.52431e-10	1.99496
109958747	chr4:109958747:G:A	2.37898e-11	-2.52431e-10	-1.07885	0.000186305	-2.52431e-10	-1.0837	0.000186539	-2.52431e-10	-1.08379
109959208	chr4:109959208:T:C	3.27564e-06	12.0278	-1.27385	2.18881e-05	-1.94554	-1.2796	2.19158e-05	-1.94553	-1.27969
109959222	chr4:109959222:A:C	4.00602e-11	-2.52431e-10	-0.557729	0.000317595	-2.52431e-10	-0.55031	0.000318025	-2.52431e-10	-0.550298
109960119	chr4:109960119:T:C	2.68734e-11	-2.52431e-10	-0.956975	0.000207292	-2.52431e-10	-0.976959	0.000207641	-2.52431e-10	-0.976619
109960210	chr4:109960210:T:G	1.90242e-11	-2.52431e-10	-1.3024	0.000150079	-2.52431e-10	-1.29992	0.000150285	-2.52431e-10	-1.2999
109960456	chr4:109960456:G:A	1.89009e-11	-2.52431e-10	-1.3089	0.000148701	-2.52431e-10	-1.30915	0.000148897	-2.52431e-10	-1.30917
109960645	chr4:109960645:G:A	2.43212e-06	11.7067	-1.25053	2.45708e-05	-1.85269	-1.25683	2.46017e-05	-1.85275	-1.25686
109960746	chr4:109960746:C:T	1.90523e-11	-2.52431e-10	-1.30093	0.000150313	-2.52431e-10	-1.29836	0.000150519	-2.52431e-10	-1.29834
109960895	chr4:109960895:T:C	1.05108e-10	0.406874	-3.28476e-10	0.000115159	-1.56477	-3.28476e-10	0.00011531	-1.5648	-3.28476e-10
109961304	chr4:109961304:G:A	1.76604e-06	11.4427	-1.3066	2.27481e-05	-1.87694	-1.30967	2.27771e-05	-1.87699	-1.30968
109961309	chr4:109961309:C:G	2.22033e-11	-2.52431e-10	-1.14787	0.000174002	-2.52431e-10	-1.15202	0.000174224	-2.52431e-10	-1.15209
109961434	chr4:109961434:A:G	2.80452e-07	9.61911	-1.32307	2.4086e-05	-1.80778	-1.32167	2.41192e-05	-1.80776	-1.32167
109961840	chr4:109961840:T:C	2.21212e-11	-2.52431e-10	-1.15158	0.000175821	-2.52431e-10	-1.14162	0.000176046	-2.52431e-10	-1.14168
109961965	chr4:109961965:G:A	1.35661e-10	1.05829	-0.396245	5.70981e-05	-1.92435	-0.34196	5.71852e-05	-1.92435	-0.341787
109962185	chr4:109962185:T:G	4.02516e-10	1.74962	-3.28476e-10	0.000431127	-0.244682	-3.28476e-10	0.00043172	-0.24465	-3.28476e-10
109962449	chr4:109962449:A:G	4.72071e-11	-2.52431e-10	-0.393567	0.000375701	-2.52431e-10	-0.382291	0.000376204	-2.52431e-10	-0.382296
109962731	chr4:109962731:C:T	2.21437e-11	-2.52431e-10	-1.15056	0.000173217	-2.52431e-10	-1.15654	0.000173461	-2.52431e-10	-1.15647
109963163	chr4:109963163:G:T	1.6288e-11	-1.45768	-3.28476e-10	8.00623e-05	-1.92828	-3.28476e-10	8.01696e-05	-1.92828	-3.28476e-10
109963240	chr4:109963240:A:G	1.02309e-11	-1.9227	-3.28476e-10	8.84764e-05	-1.82835	-3.28476e-10	8.86014e-05	-1.82828	-3.28476e-10
109963589	chr4:109963589:T:C	6.07352e-11	-2.52431e-10	-0.141589	0.000505062	-2.52431e-10	-0.0864037	0.000505654	-2.52431e-10	-0.086576
109963785	chr4:109963785:A:G	6.91797e-12	-1.56715	-0.746837	0.000137359	-0.630024	-0.75846	0.000137606	-0.629991	-0.758045
109963830	chr4:109963830:A:T	2.10156e-11	-2.52431e-10	-1.20285	0.000165637	-2.52431e-10	-1.20129	0.000165854	-2.52431e-10	-1.20132
109964086	chr4:109964086:A:T	3.23888e-07	9.75903	-1.31899	2.38582e-05	-1.82335	-1.3156	2.3891e-05	-1.82333	-1.3156
109964587	chr4:109964587:A:G	2.26904e-11	-2.52431e-10	-1.12617	0.000177416	-2.52431e-10	-1.13259	0.000177666	-2.52431e-10	-1.13252
109964712	chr4:109964712:T:C	0.023007	20.9345	-1.32352	2.09937e-05	-1.94348	-1.32339	2.10217e-05	-1.94348	-1.32339
109964993	chr4:109964993:C:T	8.49244e-11	0.785946	-0.592297	4.57788e-05	-1.94242	-0.54484	4.58496e-05	-1.94242	-0.544643
109965187	chr4:109965187:G:C	0.00568495	19.5362	-1.32319	2.05658e-05	-1.96393	-1.32352	2.05935e-05	-1.96393	-1.32352
109966098	chr4:109966098:T:C	1.92408e-11	-2.52431e-10	-1.29108	0.000151078	-2.52431e-10	-1.29329	0.000151277	-2.52431e-10	-1.29332
109966299	chr4:109966299:A:G	2.93394e-11	-0.869179	-3.28476e-10	9.79698e-05	-1.72643	-3.28476e-10	9.80862e-05	-1.72658	-3.28476e-10
109966436	chr4:109966436:C:T	1.05809e-11	-1.88906	-3.28476e-10	8.3762e-05	-1.88311	-3.28476e-10	8.38789e-05	-1.88305	-3.28476e-10
109966833	chr4:109966833:G:A	0.0125627	20.3247	-1.31883	2.07763e-05	-1.95666	-1.32062	2.08044e-05	-1.95666	-1.3206
109967699	chr4:109967699:C:T	4.85176e-11	-2.52431e-10	-0.366185	0.000400917	-2.52431e-10	-0.317332	0.0004014	-2.52431e-10	-0.317469
109968118	chr4:109968118:A:G	2.32603e-11	-2.52431e-10	-1.10136	0.000181821	-2.52431e-10	-1.10806	0.000182079	-2.52431e-10	-1.10799
109968145	chr4:109968145:G:A	2.29921e-11	-2.52431e-10	-1.11296	0.000179775	-2.52431e-10	-1.11938	0.000180004	-2.52431e-10	-1.11945
109968553	chr4:109968553:A:G	5.03197e-11	-2.52431e-10	-0.329715	0.000416351	-2.52431e-10	-0.279557	0.000416851	-2.52431e-10	-0.279699
109968557	chr4:109968557:A:G	5.19774e-11	-2.52431e-10	-0.297302	0.000430369	-2.52431e-10	-0.246442	0.000430926	-2.52431e-10	-0.246492
109968753	chr4:109968753:T:C	5.2143e-10	3.22673	-1.21827	3.45533e-05	-1.55866	-1.20993	3.46032e-05	-1.55862	-1.20986
109968887	chr4:109968887:T:C	4.15863e-11	-2.52431e-10	-0.520341	0.000339858	-2.52431e-10	-0.482558	0.000340331	-2.52431e-10	-0.482509
109969373	chr4:109969373:T:A	1.99484e-11	-2.52431e-10	-1.25496	0.000156632	-2.52431e-10	-1.25719	0.000156835	-2.52431e-10	-1.25724
109969604	chr4:109969604:AT:A	4.22019e-11	-2.52431e-10	-0.505647	0.000345063	-2.52431e-10	-0.467358	0.000345543	-2.52431e-10	-0.46731
109970305	chr4:109970305:T:C	2.80208e-11	-2.52431e-10	-0.915164	0.000219884	-2.52431e-10	-0.917983	0.000220152	-2.52431e-10	-0.918108
109970653	chr4:109970653:C:T	4.72081e-12	-1.73893	-0.957197	3.28766e-05	-1.87248	-0.945845	3.29192e-05	-1.87247	-0.9459
109971007	chr4:109971007:T:C	0.0622847	21.9304	-1.32351	2.26486e-05	-1.86757	-1.32342	2.26787e-05	-1.86758	-1.32342
109971186	chr4:109971186:CA:C	3.71298e-11	-2.52431e-10	-0.633693	0.000295454	-2.52431e-10	-0.622572	0.00029584	-2.52431e-10	-0.622608
109971469	chr4:109971469:G:A	3.43862e-11	0.531972	-1.24243	2.27877e-05	-1.95072	-1.23414	2.28203e-05	-1.95072	-1.23406
109971499	chr4:109971499:G:A	3.06718e-11	-2.52431e-10	-0.824767	0.000243077	-2.52431e-10	-0.817708	0.000243342	-2.52431e-10	-0.817958
109972836	chr4:109972836:A:G	4.35248e-11	-2.52431e-10	-0.474781	0.000356115	-2.52431e-10	-0.435831	0.00035665	-2.52431e-10	-0.435673
109973293	chr4:109973293:A:G	4.93707e-07	10.1757	-1.31416	2.12666e-05	-1.94262	-1.31133	2.12946e-05	-1.94264	-1.31133
109973366	chr4:109973366:C:T	4.31046e-11	-2.52431e-10	-0.484482	0.000352599	-2.52431e-10	-0.445753	0.000353129	-2.52431e-10	-0.445595
109973470	chr4:109973470:T:C	4.21443e-11	-2.52431e-10	-0.507013	0.000345586	-2.52431e-10	-0.465845	0.000346089	-2.52431e-10	-0.465732
109973710	chr4:109973710:G:T	4.88322e-11	-2.52431e-10	-0.359723	0.000395707	-2.52431e-10	-0.33041	0.000396307	-2.52431e-10	-0.330239
109973902	chr4:109973902:T:A	9.99196e-12	-1.94633	-3.28476e-10	0.000139208	-1.37512	-3.28476e-10	0.000139395	-1.37512	-3.28476e-10
109974277	chr4:109974277:A:G	2.49512e-11	-2.52431e-10	-1.03119	0.000197348	-2.52431e-10	-1.02612	0.000197578	-2.52431e-10	-1.0263
109974894	chr4:109974894:A:C	2.50885e-07	9.34915	-1.16451	2.45656e-05	-1.95887	-1.15087	2.45974e-05	-1.95888	-1.15091
109975731	chr4:109975731:T:G	4.13433e-09	5.07988	-1.00091	7.16628e-05	-1.04984	-0.989268	7.17522e-05	-1.04979	-0.989424
109976096	chr4:109976096:C:G	1.88755e-11	-2.52431e-10	-1.31025	0.000148461	-2.52431e-10	-1.31076	0.000148658	-2.52431e-10	-1.31078
109976159	chr4:109976159:C:T	1.92857e-10	2.1895	-1.17567	3.60187e-05	-1.57316	-1.15388	3.60478e-05	-1.57338	-1.1542
109976306	chr4:109976306:T:TAC	1.55287e-11	-1.50542	-3.28476e-10	8.15474e-05	-1.9099	-3.28476e-10	8.16574e-05	-1.9099	-3.28476e-10
109976379	chr4:109976379:G:A	2.77995e-07	9.6058	-1.31855	2.08035e-05	-1.95955	-1.31642	2.08312e-05	-1.95956	-1.31642
109976429	chr4:109976429:G:A	7.48238e-12	-0.986036	-1.24953	2.84973e-05	-1.71065	-1.25062	2.85352e-05	-1.71065	-1.25064
109977063	chr4:109977063:G:T	1.87459e-11	-2.52431e-10	-1.31714	0.00014762	-2.52431e-10	-1.31644	0.000147818	-2.52431e-10	-1.31644
109977100	chr4:109977100:A:G	2.00791e-11	-2.52431e-10	-1.24843	0.000158211	-2.52431e-10	-1.24716	0.000158429	-2.52431e-10	-1.24712
109977769	chr4:109977769:T:G	5.04822e-09	5.11227	-0.833591	8.78685e-05	-1.01272	-0.82252	8.79726e-05	-1.01267	-0.822737
109977833	chr4:109977833:G:A	2.32037e-11	-2.52431e-10	-1.1038	0.000181395	-2.52431e-10	-1.11041	0.000181626	-2.52431e-10	-1.11048
109977886	chr4:109977886:G:A	2.25583e-11	-2.52431e-10	-1.13201	0.000174966	-2.52431e-10	-1.14649	0.000175245	-2.52431e-10	-1.14624
109978237	chr4:109978237:T:C	2.00886e-11	-2.52431e-10	-1.24796	0.000158287	-2.52431e-10	-1.24668	0.000158505	-2.52431e-10	-1.24664
109979187	chr4:109979187:A:G	3.7214e-11	-2.52431e-10	-0.631427	0.000305923	-2.52431e-10	-0.587751	0.000306158	-2.52431e-10	-0.588326
109979450	chr4:109979450:G:A	6.39333e-11	-2.52431e-10	-0.0902716	0.000530867	-2.52431e-10	-0.0365729	0.000531669	-2.52431e-10	-0.0364068
109979536	chr4:109979536:G:C	0.0237267	20.9566	-1.31483	2.32086e-05	-1.84928	-1.31729	2.32402e-05	-1.84927	-1.31727
109979635	chr4:109979635:G:A	0.0442486	21.5753	-1.31035	2.43737e-05	-1.80415	-1.31343	2.4407e-05	-1.80414	-1.31341
109979991	chr4:109979991:A:G	1.74281e-10	-2.52431e-10	0.912556	0.00148003	-2.52431e-10	0.98873	0.00148221	-2.52431e-10	0.98886
109980042	chr4:109980042:G:A	0.0335475	21.3016	-1.31344	2.37951e-05	-1.82549	-1.31612	2.38275e-05	-1.82548	-1.3161
109980264	chr4:109980264:G:T	2.31515e-11	-2.52431e-10	-1.10605	0.000180983	-2.52431e-10	-1.11268	0.000181229	-2.52431e-10	-1.11266
109980418	chr4:109980418:G:A	1.19765e-11	-1.76517	-3.28476e-10	0.000515274	-0.0663866	-3.28476e-10	0.000515689	-0.0669242	-3.28476e-10
109980464	chr4:109980464:G:A	1.86362e-11	-2.52431e-10	-1.32301	0.000146605	-2.52431e-10	-1.32335	0.000146803	-2.52431e-10	-1.32334
109980497	chr4:109980497:T:C	1.07966e-10	-2.52431e-10	0.433704	0.000908613	-2.52431e-10	0.500834	0.000909921	-2.52431e-10	0.500929
109980532	chr4:109980532:G:A	2.10954e-11	-2.52431e-10	-1.19906	0.000165148	-2.52431e-10	-1.20424	0.000165362	-2.52431e-10	-1.20429
109980667	chr4:109980667:G:T	2.24237e-11	-2.52431e-10	-1.13799	0.000173963	-2.52431e-10	-1.15224	0.000174239	-2.52431e-10	-1.152
109980701	chr4:109980701:ATT:GTT	1.77767e-10	-2.52431e-10	0.932363	0.00150903	-2.52431e-10	1.00814	0.00151127	-2.52431e-10	1.00828
109980955	chr4:109980955:A:T	1.1228e-11	-0.507131	-1.32257	2.08517e-05	-1.95085	-1.32279	2.08796e-05	-1.95086	-1.3228
109981856	chr4:109981856:C:G	6.56538e-11	0.789707	-0.853423	3.4772e-05	-1.93096	-0.831316	3.48202e-05	-1.93095	-0.831279
109981913	chr4:109981913:A:G	3.05142e-11	0.357419	-1.18734	2.39399e-05	-1.95908	-1.17646	2.39745e-05	-1.95908	-1.17636
109982070	chr4:109982070:G:A	1.95062e-11	-2.52431e-10	-1.27738	0.00015497	-2.52431e-10	-1.26785	0.000155163	-2.52431e-10	-1.26795
109982460	chr4:109982460:T:C	8.65039e-11	-2.52431e-10	0.212077	0.000727161	-2.52431e-10	0.278062	0.000728271	-2.52431e-10	0.278245
109982658	chr4:109982658:T:C	6.38711e-11	-2.52431e-10	-0.0912452	0.000532996	-2.52431e-10	-0.0325713	0.000533793	-2.52431e-10	-0.0324207
109983292	chr4:109983292:C:T	0.0217123	20.872	-1.31895	2.29677e-05	-1.85631	-1.32069	2.29988e-05	-1.8563	-1.32068
109983334	chr4:109983334:C:T	3.51485e-11	-2.52431e-10	-0.688529	0.00028794	-2.52431e-10	-0.648332	0.000288376	-2.52431e-10	-0.648163
109983346	chr4:109983346:G:A	1.89561e-11	-2.52431e-10	-1.30599	0.000149815	-2.52431e-10	-1.30169	0.00015001	-2.52431e-10	-1.30172
109983817	chr4:109983817:C:T	0.0170076	20.5879	-1.2791	2.34242e-05	-1.87246	-1.28486	2.34563e-05	-1.87246	-1.28483
109984648	chr4:109984648:G:A	6.09932e-11	-2.52431e-10	-0.137349	0.000508423	-2.52431e-10	-0.0797724	0.000509181	-2.52431e-10	-0.0796247
109984820	chr4:109984820:A:C	2.73879e-11	-2.52431e-10	-0.938009	0.000215245	-2.52431e-10	-0.939308	0.000215516	-2.52431e-10	-0.939394
109984947	chr4:109984947:C:T	1.2758e-10	-2.52431e-10	0.600633	0.00101391	-2.52431e-10	0.61048	0.00101541	-2.52431e-10	0.610618
109985226	chr4:109985226:C:G	3.16774e-11	-2.52431e-10	-0.792509	0.000247278	-2.52431e-10	-0.800572	0.000247646	-2.52431e-10	-0.800428
109985453	chr4:109985453:C:T	1.97354e-11	-2.52431e-10	-1.2657	0.000155539	-2.52431e-10	-1.26419	0.000155752	-2.52431e-10	-1.26416
109986000	chr4:109986000:T:A	2.96393e-11	-2.52431e-10	-0.859011	0.000232766	-2.52431e-10	-0.861054	0.000233053	-2.52431e-10	-0.861163
109986006	chr4:109986006:T:A	1.97113e-11	-2.52431e-10	-1.26692	0.000155347	-2.52431e-10	-1.26543	0.000155559	-2.52431e-10	-1.2654
109986330	chr4:109986330:C:T	1.04105e-11	-1.9053	-3.28476e-10	9.08637e-05	-1.80172	-3.28476e-10	9.09809e-05	-1.80178	-3.28476e-10
109986481	chr4:109986481:G:A	5.20182e-11	-2.52431e-10	-0.296519	0.000444186	-2.52431e-10	-0.214842	0.000444743	-2.52431e-10	-0.214931
109986687	chr4:109986687:C:T	3.80933e-11	-0.608072	-3.28476e-10	0.000106305	-1.64477	-3.28476e-10	0.000106455	-1.64471	-3.28476e-10
109987154	chr4:109987154:C:T	6.14064e-11	-2.52431e-10	-0.130597	0.000512289	-2.52431e-10	-0.0721964	0.000513047	-2.52431e-10	-0.0720601
109987433	chr4:109987433:A:G	6.47641e-11	-2.52431e-10	-0.0773601	0.000540959	-2.52431e-10	-0.0177421	0.000541761	-2.52431e-10	-0.0176027
109987438	chr4:109987438:C:T	5.4288e-11	-2.52431e-10	-0.253809	0.000431908	-2.52431e-10	-0.242872	0.000432494	-2.52431e-10	-0.242859
109987583	chr4:109987583:C:T	8.41405e-11	-2.52431e-10	0.184376	0.000707051	-2.52431e-10	0.250017	0.000708126	-2.52431e-10	0.250194
109987724	chr4:109987724:G:A	1.98137e-11	-2.52431e-10	-1.26174	0.000156162	-2.52431e-10	-1.26019	0.000156376	-2.52431e-10	-1.26017
109987725	chr4:109987725:G:A	2.26564e-11	-2.52431e-10	-1.12767	0.000182237	-2.52431e-10	-1.10577	0.00018244	-2.52431e-10	-1.106
109987777	chr4:109987777:T:C	1.16557e-10	-2.52431e-10	0.510265	0.000985151	-2.52431e-10	0.58171	0.000986676	-2.52431e-10	0.581914
109987892	chr4:109987892:A:T	7.39971e-11	-2.52431e-10	0.0559142	0.000619112	-2.52431e-10	0.117201	0.00062004	-2.52431e-10	0.117356
109987933	chr4:109987933:C:T	2.02911e-11	-2.52431e-10	-1.23793	0.00015937	-2.52431e-10	-1.23985	0.000159593	-2.52431e-10	-1.2398
109988013	chr4:109988013:A:C	8.14841e-11	-2.52431e-10	0.152296	0.000685744	-2.52431e-10	0.219419	0.000686749	-2.52431e-10	0.219541
109988141	chr4:109988141:AT:A	3.00456e-11	-2.52431e-10	-0.845397	0.000236954	-2.52431e-10	-0.843221	0.000237259	-2.52431e-10	-0.843275
109988254	chr4:109988254:T:C	1.96891e-11	-2.52431e-10	-1.26805	0.000156776	-2.52431e-10	-1.25627	0.000156967	-2.52431e-10	-1.25639
109988546	chr4:109988546:T:A	5.22389e-11	-2.52431e-10	-0.292284	0.000415722	-2.52431e-10	-0.281069	0.000416282	-2.52431e-10	-0.281064
109988579	chr4:109988579:C:A	2.16932e-11	-2.52431e-10	-1.17111	0.00016973	-2.52431e-10	-1.17688	0.000169949	-2.52431e-10	-1.17693
109988860	chr4:109988860:G:A	0.0232467	20.9448	-1.32351	2.35361e-05	-1.8291	-1.32345	2.35678e-05	-1.82909	-1.32345
109989184	chr4:109989184:A:C	9.79194e-11	-2.52431e-10	0.336032	0.000849241	-2.52431e-10	0.433258	0.000850378	-2.52431e-10	0.433253
109989451	chr4:109989451:CT:C	7.14301e-11	-2.52431e-10	0.0206079	0.000612813	-2.52431e-10	0.106975	0.000613593	-2.52431e-10	0.106904
109989664	chr4:109989664:G:A	1.97376e-11	-2.52431e-10	-1.26559	0.000155556	-2.52431e-10	-1.26408	0.000155769	-2.52431e-10	-1.26405
109989859	chr4:109989859:G:A	8.54673e-08	8.37968	-1.2719	2.18294e-05	-1.96281	-1.26502	2.18584e-05	-1.96281	-1.26503
109989869	chr4:109989869:A:G	0.00426591	19.2493	-1.3235	2.15853e-05	-1.9156	-1.32347	2.16144e-05	-1.9156	-1.32347
109989924	chr4:109989924:T:C	0.0044495	19.2914	-1.32348	2.16721e-05	-1.91156	-1.3235	2.17012e-05	-1.91156	-1.3235
109990033	chr4:109990033:T:A	2.97501e-11	-2.52431e-10	-0.855278	0.000233665	-2.52431e-10	-0.857195	0.000233957	-2.52431e-10	-0.857292
109990153	chr4:109990153:T:C	2.67477e-10	1.34092	-3.28476e-10	0.00020639	-0.98132	-3.28476e-10	0.00020668	-0.981259	-3.28476e-10
109990223	chr4:109990223:C:G	1.88598e-11	-2.52431e-10	-1.31108	0.000149033	-2.52431e-10	-1.30692	0.000149225	-2.52431e-10	-1.30697
109990271	chr4:109990271:C:T	2.48109e-11	-2.52431e-10	-1.03683	0.000199864	-2.52431e-10	-1.01345	0.000200081	-2.52431e-10	-1.01371
109990383	chr4:109990383:T:C	1.42678e-11	-0.892953	-0.697152	4.58863e-05	-1.8007	-0.684214	4.59482e-05	-1.80071	-0.684203
109990411	chr4:109990411:A:G	0.00234997	18.6395	-1.30993	2.49407e-05	-1.78178	-1.3128	2.4976e-05	-1.78173	-1.31279
109990751	chr4:109990751:T:C	2.74847e-07	9.51884	-1.24298	2.39916e-05	-1.88269	-1.2507	2.40255e-05	-1.88269	-1.25063
109990789	chr4:109990789:G:A	2.65364e-11	-2.52431e-10	-0.969596	0.000214741	-2.52431e-10	-0.941651	0.000215041	-2.52431e-10	-0.941597
109991370	chr4:109991370:G:A	3.29555e-11	-2.52431e-10	-0.752952	0.000266164	-2.52431e-10	-0.726973	0.000266439	-2.52431e-10	-0.727281
109991426	chr4:109991426:AGTG:A	3.57685e-11	-2.52431e-10	-0.671043	0.000289149	-2.52431e-10	-0.644144	0.000289449	-2.52431e-10	-0.644448
109991546	chr4:109991546:A:T	9.82017e-12	-1.96367	-3.28476e-10	9.57434e-05	-1.74941	-3.28476e-10	9.58713e-05	-1.74942	-3.28476e-10
109991784	chr4:109991784:T:C	3.01936e-11	0.188485	-1.02897	5.01974e-05	-1.3912	-1.00392	5.02658e-05	-1.39121	-1.00389
109992037	chr4:109992037:A:G	1.56795e-11	-0.223666	-1.27209	3.60499e-05	-1.45764	-1.26854	3.6097e-05	-1.45766	-1.26856
109992331	chr4:109992331:G:A	1.95435e-11	-2.52431e-10	-1.27547	0.000154047	-2.52431e-10	-1.27383	0.000154255	-2.52431e-10	-1.27382
109992827	chr4:109992827:C:G	4.49414e-11	-2.52431e-10	-0.442753	0.00036519	-2.52431e-10	-0.410668	0.000365543	-2.52431e-10	-0.411044
109992847	chr4:109992847:A:C	2.26188e-11	0.161213	-1.29054	4.38795e-05	-1.24196	-1.28768	4.3937e-05	-1.24198	-1.28769
109992990	chr4:109992990:TAA:T	1.67501e-11	-0.121297	-1.30841	3.71566e-05	-1.38948	-1.30646	3.72056e-05	-1.38949	-1.30648
109993110	chr4:109993110:TA:T	7.81516e-11	-2.52431e-10	0.110538	0.000630595	-2.52431e-10	0.135578	0.000631325	-2.52431e-10	0.135393
109993271	chr4:109993271:A:T	2.03134e-10	-0.46515	1.5309	0.000437072	-1.78964	1.55866	0.000437358	-1.78975	1.55808
109993472	chr4:109993472:C:G	6.78578e-11	-0.0306978	-3.28476e-10	0.000180903	-1.11312	-3.28476e-10	0.000181172	-1.11298	-3.28476e-10
109993864	chr4:109993864:A:G	3.93727e-11	-2.52431e-10	-0.575039	0.000318263	-2.52431e-10	-0.548209	0.00031864	-2.52431e-10	-0.548366
109993954	chr4:109993954:A:G	2.14924e-11	-2.52431e-10	-1.18041	0.000169818	-2.52431e-10	-1.17636	0.00017004	-2.52431e-10	-1.1764
109994549	chr4:109994549:G:A	2.79023e-11	-2.52431e-10	-0.919404	0.000223853	-2.52431e-10	-0.900095	0.000224077	-2.52431e-10	-0.900439
109995024	chr4:109995024:G:A	3.18829e-11	-2.52431e-10	-0.786042	0.00025718	-2.52431e-10	-0.761309	0.000257453	-2.52431e-10	-0.761592
109995193	chr4:109995193:G:A	4.98183e-11	-2.52431e-10	-0.33973	0.000400577	-2.52431e-10	-0.318179	0.000401077	-2.52431e-10	-0.318276
109995961	chr4:109995961:T:G	2.98184e-11	-2.52431e-10	-0.852987	0.000242862	-2.52431e-10	-0.818591	0.000243222	-2.52431e-10	-0.818452
109996331	chr4:109996331:T:C	7.23326e-12	-0.954591	-1.31483	2.18524e-05	-1.91112	-1.31566	2.18814e-05	-1.91112	-1.31567
109997214	chr4:109997214:G:T	1.12407e-11	-1.82857	-3.28476e-10	7.98492e-05	-1.93095	-3.28476e-10	7.99563e-05	-1.93095	-3.28476e-10
109997231	chr4:109997231:G:T	1.89051e-11	-2.52431e-10	-1.30868	0.000148481	-2.52431e-10	-1.31063	0.000148684	-2.52431e-10	-1.3106
109997288	chr4:109997288:GAGC:G	3.4613e-11	-2.52431e-10	-0.703882	0.000270621	-2.52431e-10	-0.710367	0.000271014	-2.52431e-10	-0.710259
109997376	chr4:109997376:C:G	2.1806e-11	-2.52431e-10	-1.16592	0.000172643	-2.52431e-10	-1.15986	0.000172867	-2.52431e-10	-1.15991
109997531	chr4:109997531:A:G	0.0101367	20.101	-1.30965	2.6857e-05	-1.71336	-1.3072	2.68932e-05	-1.71335	-1.3072
109997667	chr4:109997667:G:A	2.26643e-11	-2.52431e-10	-1.12732	0.000179568	-2.52431e-10	-1.12053	0.0001798	-2.52431e-10	-1.12059
109997818	chr4:109997818:G:A	2.70953e-11	-2.52431e-10	-0.948753	0.000219539	-2.52431e-10	-0.919553	0.000219873	-2.52431e-10	-0.919379
109997820	chr4:109997820:A:G	2.5369e-11	-2.52431e-10	-1.01458	0.000197951	-2.52431e-10	-1.02306	0.000198236	-2.52431e-10	-1.02297
109997935	chr4:109997935:C:T	4.63937e-11	-2.52431e-10	-0.410949	0.00036721	-2.52431e-10	-0.405153	0.000367657	-2.52431e-10	-0.405277
109998203	chr4:109998203:T:C	1.92539e-11	-2.52431e-10	-1.2904	0.000151087	-2.52431e-10	-1.29323	0.000151296	-2.52431e-10	-1.29319
109998244	chr4:109998244:C:T	4.64168e-11	-2.52431e-10	-0.41045	0.000367393	-2.52431e-10	-0.404653	0.000367841	-2.52431e-10	-0.404777
109998312	chr4:109998312:C:T	3.00334e-11	-0.845803	-3.28476e-10	0.00115456	0.740389	-3.28476e-10	0.00115534	0.739724	-3.28476e-10
109998903	chr4:109998903:A:G	1.13528e-11	-1.81865	-3.28476e-10	7.78803e-05	-1.95591	-3.28476e-10	7.79848e-05	-1.95591	-3.28476e-10
109998943	chr4:109998943:A:G	3.33173e-11	-2.52431e-10	-0.742036	0.000272424	-2.52431e-10	-0.703727	0.000272832	-2.52431e-10	-0.703573
109999143	chr4:109999143:A:G	2.56357e-11	-2.52431e-10	-1.00412	0.000200003	-2.52431e-10	-1.01275	0.000200291	-2.52431e-10	-1.01266
109999175	chr4:109999175:A:C	3.97581e-11	-2.52431e-10	-0.565298	0.000322535	-2.52431e-10	-0.534874	0.000322852	-2.52431e-10	-0.535235
109999800	chr4:109999800:C:T	1.90248e-11	-2.52431e-10	-1.30237	0.000150071	-2.52431e-10	-1.29997	0.000150269	-2.52431e-10	-1.3
110000218	chr4:110000218:T:C	1.25999e-07	7.49592	-3.28476e-10	7.7422e-05	-1.96181	-3.28476e-10	7.75265e-05	-1.96181	-3.28476e-10
110000259	chr4:110000259:A:G	3.63188e-11	-2.52431e-10	-0.655776	0.000297761	-2.52431e-10	-0.614794	0.00029821	-2.52431e-10	-0.61463
110000832	chr4:110000832:A:G	1.0428e-11	-1.90362	-3.28476e-10	8.23607e-05	-1.89998	-3.28476e-10	8.24695e-05	-1.9	-3.28476e-10
110001423	chr4:110001423:A:G	3.40672e-08	7.47704	-1.28906	2.14073e-05	-1.96381	-1.28355	2.14359e-05	-1.96381	-1.28355
110001524	chr4:110001524:G:A	4.96532e-11	-2.52431e-10	-0.343049	0.000422086	-2.52431e-10	-0.265875	0.000422466	-2.52431e-10	-0.266319
110002044	chr4:110002044:C:G	2.215e-11	-2.52431e-10	-1.15027	0.000175422	-2.52431e-10	-1.14389	0.000175648	-2.52431e-10	-1.14394
110002172	chr4:110002172:G:A	2.60109e-11	-2.52431e-10	-0.989597	0.000210942	-2.52431e-10	-0.959504	0.000211142	-2.52431e-10	-0.959899
110002380	chr4:110002380:C:T	2.963e-11	-2.52431e-10	-0.859324	0.000238698	-2.52431e-10	-0.835887	0.000238953	-2.52431e-10	-0.836159
110002436	chr4:110002436:T:C	3.29849e-08	7.439	-1.2833	2.15438e-05	-1.96364	-1.27736	2.15726e-05	-1.96364	-1.27737
110002537	chr4:110002537:T:G	2.57609e-11	-2.52431e-10	-0.999253	0.000200945	-2.52431e-10	-1.00806	0.000201234	-2.52431e-10	-1.00796
110002542	chr4:110002542:T:G	1.13636e-10	-2.52431e-10	0.48489	0.000984782	-2.52431e-10	0.581335	0.000985671	-2.52431e-10	0.580895
110002559	chr4:110002559:C:A	3.62761e-11	-2.52431e-10	-0.656954	0.000297392	-2.52431e-10	-0.616036	0.00029784	-2.52431e-10	-0.615871
110002635	chr4:110002635:G:C	2.84312e-11	-2.52431e-10	-0.900624	0.000233083	-2.52431e-10	-0.859693	0.000233365	-2.52431e-10	-0.859824
110002783	chr4:110002783:C:T	2.24938e-11	-2.52431e-10	-1.13487	0.000176586	-2.52431e-10	-1.13728	0.000176834	-2.52431e-10	-1.13722
110002875	chr4:110002875:C:T	1.91853e-11	-2.52431e-10	-1.29397	0.000150562	-2.52431e-10	-1.29671	0.000150769	-2.52431e-10	-1.29668
110003056	chr4:110003056:G:A	4.31003e-11	0.828461	-1.31304	2.20659e-05	-1.90913	-1.30792	2.20938e-05	-1.90913	-1.308
110003069	chr4:110003069:G:A	4.44589e-11	-2.52431e-10	-0.453547	0.00035703	-2.52431e-10	-0.433266	0.000357477	-2.52431e-10	-0.433357
110003585	chr4:110003585:A:T	5.0499e-11	-2.52431e-10	-0.326159	0.000399402	-2.52431e-10	-0.321116	0.000399903	-2.52431e-10	-0.321207
110003616	chr4:110003616:C:T	1.90426e-11	-2.52431e-10	-1.30143	0.000150133	-2.52431e-10	-1.29956	0.000150331	-2.52431e-10	-1.29959
110003719	chr4:110003719:A:T	6.78619e-11	-2.52431e-10	-0.0306367	0.000545929	-2.52431e-10	-0.00859594	0.000546605	-2.52431e-10	-0.00870214
110004092	chr4:110004092:T:C	1.01894e-10	-2.52431e-10	0.375818	0.000824535	-2.52431e-10	0.403734	0.000825504	-2.52431e-10	0.403567
110004198	chr4:110004198:A:G	1.06381e-11	-1.88367	-3.28476e-10	8.71173e-05	-1.84383	-3.28476e-10	8.72304e-05	-1.84388	-3.28476e-10
110004303	chr4:110004303:G:A	1.87573e-11	-2.52431e-10	-1.31653	0.000148213	-2.52431e-10	-1.31243	0.000148404	-2.52431e-10	-1.31249
110004313	chr4:110004313:C:T	1.87661e-11	-2.52431e-10	-1.31606	0.000148302	-2.52431e-10	-1.31184	0.000148492	-2.52431e-10	-1.31189
110004336	chr4:110004336:C:A	1.8833e-11	-2.52431e-10	-1.3125	0.000148427	-2.52431e-10	-1.31099	0.000148624	-2.52431e-10	-1.31101
110005574	chr4:110005574:G:A	1.88455e-11	-2.52431e-10	-1.31184	0.000148532	-2.52431e-10	-1.31028	0.000148729	-2.52431e-10	-1.3103
110006236	chr4:110006236:TCAAGAGACTGAAGCAGGAGGGTCACTTGAACC:T	1.76872e-11	-0.0974337	-1.27784	2.20336e-05	-1.9526	-1.26592	2.20585e-05	-1.95263	-1.2661
110006377	chr4:110006377:T:C	1.0153e-10	-2.52431e-10	0.372246	0.00082141	-2.52431e-10	0.399937	0.000822378	-2.52431e-10	0.399772
110006407	chr4:110006407:G:C	1.38647e-05	13.2523	-1.05551	3.04915e-05	-1.84147	-1.05216	3.05276e-05	-1.84149	-1.0523
110006477	chr4:110006477:T:A	2.0295e-11	-2.52431e-10	-1.23774	0.000158977	-2.52431e-10	-1.24233	0.000159196	-2.52431e-10	-1.24229
110006709	chr4:110006709:A:T	1.90253e-11	-2.52431e-10	-1.30234	0.000149611	-2.52431e-10	-1.30305	0.000149812	-2.52431e-10	-1.30305
110006772	chr4:110006772:G:A	1.90049e-11	-2.52431e-10	-1.30342	0.000149454	-2.52431e-10	-1.3041	0.000149655	-2.52431e-10	-1.3041
110006851	chr4:110006851:G:A	2.3455e-11	-2.52431e-10	-1.09303	0.000194335	-2.52431e-10	-1.0415	0.000194545	-2.52431e-10	-1.04176
110007659	chr4:110007659:A:T	2.38475e-11	0.229752	-1.30618	4.79124e-05	-1.14884	-1.29287	4.79713e-05	-1.14885	-1.29297
110007730	chr4:110007730:A:G	2.84475e-11	-2.52431e-10	-0.900051	0.000228205	-2.52431e-10	-0.880841	0.000228435	-2.52431e-10	-0.881176
110007793	chr4:110007793:T:G	1.89634e-11	-2.52431e-10	-1.3056	0.000149134	-2.52431e-10	-1.30624	0.000149334	-2.52431e-10	-1.30624
110007807	chr4:110007807:C:G	2.17541e-11	-2.52431e-10	-1.16831	0.000173785	-2.52431e-10	-1.15327	0.000173982	-2.52431e-10	-1.15347
110007972	chr4:110007972:G:A	3.49648e-11	0.619053	-1.31282	2.16024e-05	-1.91871	-1.31957	2.16323e-05	-1.9187	-1.31954
110008382	chr4:110008382:G:A	3.61496e-11	-2.52431e-10	-0.660446	0.000296199	-2.52431e-10	-0.620055	0.000296645	-2.52431e-10	-0.619891
110008403	chr4:110008403:G:A	2.22879e-11	-2.52431e-10	-1.14407	0.000176563	-2.52431e-10	-1.13741	0.000176791	-2.52431e-10	-1.13746
110008497	chr4:110008497:G:A	6.44824e-12	-1.08311	-1.3012	2.30432e-05	-1.87331	-1.3004	2.30744e-05	-1.87332	-1.30038
110008601	chr4:110008601:A:G	1.90745e-11	-2.52431e-10	-1.29976	0.000149734	-2.52431e-10	-1.30223	0.00014994	-2.52431e-10	-1.30219
110008657	chr4:110008657:C:G	3.49863e-11	-2.52431e-10	-0.693157	0.000286364	-2.52431e-10	-0.653821	0.000286794	-2.52431e-10	-0.653662
110009057	chr4:110009057:A:G	2.50114e-11	-2.52431e-10	-1.02878	0.000195325	-2.52431e-10	-1.03642	0.000195607	-2.52431e-10	-1.03632
110009410	chr4:110009410:A:ATTCT	2.08685e-11	-2.52431e-10	-1.20987	0.000165788	-2.52431e-10	-1.20037	0.000165982	-2.52431e-10	-1.20055
110009520	chr4:110009520:A:G	3.40838e-11	-2.52431e-10	-0.71929	0.000278585	-2.52431e-10	-0.681363	0.000279003	-2.52431e-10	-0.681206
110009949	chr4:110009949:T:C	1.86658e-11	-2.52431e-10	-1.32142	0.000146857	-2.52431e-10	-1.32163	0.000147054	-2.52431e-10	-1.32163
110009957	chr4:110009957:A:G	2.38837e-11	-2.52431e-10	-1.07492	0.000189428	-2.52431e-10	-1.06708	0.00018967	-2.52431e-10	-1.06714
110010064	chr4:110010064:G:A	2.55676e-11	-2.52431e-10	-1.00679	0.000199345	-2.52431e-10	-1.01605	0.000199648	-2.52431e-10	-1.01587
110010279	chr4:110010279:A:T	1.88306e-11	-2.52431e-10	-1.31263	0.000148331	-2.52431e-10	-1.31164	0.000148531	-2.52431e-10	-1.31164
110010630	chr4:110010630:A:G	1.87296e-11	-2.52431e-10	-1.318	0.00014733	-2.52431e-10	-1.31841	0.000147528	-2.52431e-10	-1.31841
110010790	chr4:110010790:G:T	1.87303e-11	-2.52431e-10	-1.31797	0.00014723	-2.52431e-10	-1.31909	0.000147429	-2.52431e-10	-1.31908
110011848	chr4:110011848:T:C	5.16029e-12	-1.51607	-1.09105	2.9148e-05	-1.84644	-1.09226	2.91893e-05	-1.84644	-1.09218
110011938	chr4:110011938:C:T	3.76393e-11	-2.52431e-10	-0.620063	0.000308537	-2.52431e-10	-0.579245	0.000309004	-2.52431e-10	-0.579075
110012677	chr4:110012677:A:G	2.16581e-11	-2.52431e-10	-1.17273	0.000169043	-2.52431e-10	-1.18093	0.000169286	-2.52431e-10	-1.18084
110012699	chr4:110012699:T:C	1.86694e-11	-2.52431e-10	-1.32123	0.000146877	-2.52431e-10	-1.32149	0.000147074	-2.52431e-10	-1.32149
110012890	chr4:110012890:T:C	2.00661e-11	-2.52431e-10	-1.24908	0.000157221	-2.52431e-10	-1.25343	0.000157438	-2.52431e-10	-1.2534
110013029	chr4:110013029:G:A	1.87587e-11	-2.52431e-10	-1.31645	0.000147975	-2.52431e-10	-1.31404	0.000148164	-2.52431e-10	-1.31411
110013649	chr4:110013649:T:C	1.86266e-11	-2.52431e-10	-1.32352	0.000146639	-2.52431e-10	-1.32311	0.000146834	-2.52431e-10	-1.32312
110013729	chr4:110013729:C:T	1.86498e-11	-2.52431e-10	-1.32228	0.000146985	-2.52431e-10	-1.32076	0.000147178	-2.52431e-10	-1.32079
110013867	chr4:110013867:G:T	7.60888e-10	3.6536	-1.26722	6.92527e-05	-0.821507	-1.25182	6.93423e-05	-0.821469	-1.2519
110014068	chr4:110014068:A:G	1.95708e-11	-2.52431e-10	-1.27407	0.000153502	-2.52431e-10	-1.27737	0.00015372	-2.52431e-10	-1.2773
110014069	chr4:110014069:T:C	1.86285e-11	-2.52431e-10	-1.32342	0.000146584	-2.52431e-10	-1.32349	0.00014678	-2.52431e-10	-1.32349
110014253	chr4:110014253:A:G	3.42964e-11	-2.52431e-10	-0.713073	0.000276329	-2.52431e-10	-0.689494	0.000276587	-2.52431e-10	-0.689904
110014618	chr4:110014618:A:C	1.08218e-08	6.36474	-1.32353	2.09571e-05	-1.94534	-1.32327	2.09856e-05	-1.94532	-1.32327
110014716	chr4:110014716:G:T	5.99403e-11	0.913921	-1.06868	9.57985e-05	-0.715961	-1.03288	9.59142e-05	-0.715912	-1.03306
110014760	chr4:110014760:T:A	2.02583e-11	-2.52431e-10	-1.23955	0.000158695	-2.52431e-10	-1.2441	0.000158914	-2.52431e-10	-1.24406
110014784	chr4:110014784:T:C	2.74609e-11	-2.52431e-10	-0.935348	0.000213897	-2.52431e-10	-0.94559	0.000214226	-2.52431e-10	-0.945396
110015233	chr4:110015233:G:A	1.86268e-11	-2.52431e-10	-1.32351	0.000146648	-2.52431e-10	-1.32305	0.000146843	-2.52431e-10	-1.32306
110015296	chr4:110015296:T:C	3.94034e-12	-1.55388	-1.32296	2.32854e-05	-1.84015	-1.32311	2.33166e-05	-1.84015	-1.32312
110015601	chr4:110015601:T:C	1.86399e-11	-2.52431e-10	-1.32281	0.000146863	-2.52431e-10	-1.32159	0.000147056	-2.52431e-10	-1.32161
110015670	chr4:110015670:A:G	2.03489e-11	-2.52431e-10	-1.23508	0.000159378	-2.52431e-10	-1.23981	0.000159598	-2.52431e-10	-1.23977
110015900	chr4:110015900:G:A	4.32468e-12	-1.57979	-1.20398	2.66114e-05	-1.82371	-1.20604	2.66464e-05	-1.82371	-1.20606
110016221	chr4:110016221:T:TA	1.86948e-11	-2.52431e-10	-1.31987	0.0001472	-2.52431e-10	-1.31929	0.000147398	-2.52431e-10	-1.31929
110016272	chr4:110016272:T:C	1.86457e-11	-2.52431e-10	-1.3225	0.000146757	-2.52431e-10	-1.32231	0.000146954	-2.52431e-10	-1.32231
110016328	chr4:110016328:ATAAT:A	1.94982e-11	-2.52431e-10	-1.27779	0.000153286	-2.52431e-10	-1.27878	0.000153491	-2.52431e-10	-1.27879
110016929	chr4:110016929:G:A	4.08241e-12	-1.57236	-1.26907	2.48107e-05	-1.82929	-1.27052	2.48435e-05	-1.82929	-1.27054
110017518	chr4:110017518:A:T	2.33888e-11	-2.52431e-10	-1.09586	0.000185431	-2.52431e-10	-1.0884	0.000185669	-2.52431e-10	-1.08846
110018245	chr4:110018245:T:C	4.04212e-12	-1.52853	-1.32282	2.29851e-05	-1.85325	-1.32299	2.30159e-05	-1.85325	-1.32299
110018274	chr4:110018274:C:G	1.92929e-11	-2.52431e-10	-1.28837	0.000150955	-2.52431e-10	-1.2941	0.000151164	-2.52431e-10	-1.29407
110018889	chr4:110018889:T:C	2.03124e-11	-2.52431e-10	-1.23688	0.000160109	-2.52431e-10	-1.23523	0.000160326	-2.52431e-10	-1.23522
110019041	chr4:110019041:A:G	4.53838e-11	0.842137	-1.27509	6.81328e-05	-0.827505	-1.26212	6.82217e-05	-0.827455	-1.26221
110019208	chr4:110019208:G:A	9.82849e-12	-1.96283	-3.28476e-10	7.73765e-05	-1.9624	-3.28476e-10	7.74798e-05	-1.96241	-3.28476e-10
110019474	chr4:110019474:G:A	2.25021e-11	-2.52431e-10	-1.1345	0.000179788	-2.52431e-10	-1.11931	0.000180043	-2.52431e-10	-1.11923
110019550	chr4:110019550:G:A	2.73368e-11	-2.52431e-10	-0.939877	0.000212934	-2.52431e-10	-0.950102	0.000213262	-2.52431e-10	-0.949906
110019668	chr4:110019668:T:TA	0.00018905	16.1317	-1.32232	2.23124e-05	-1.88428	-1.32166	2.23423e-05	-1.88428	-1.32167
110019834	chr4:110019834:G:C	3.53249e-11	-2.52431e-10	-0.683524	0.000284826	-2.52431e-10	-0.659208	0.00028509	-2.52431e-10	-0.659625
110019881	chr4:110019881:A:G	3.61207e-11	-2.52431e-10	-0.661246	0.000291364	-2.52431e-10	-0.63651	0.000291632	-2.52431e-10	-0.636934
110020060	chr4:110020060:G:A	4.74552e-08	7.58062	-1.06119	2.68114e-05	-1.96366	-1.0586	2.68554e-05	-1.96366	-1.0583
110020068	chr4:110020068:A:G	8.18283e-09	6.00402	-1.24234	2.34797e-05	-1.92698	-1.22798	2.35093e-05	-1.92695	-1.22808
110020132	chr4:110020132:T:C	4.42512e-12	-1.55679	-1.20402	2.65171e-05	-1.82892	-1.20437	2.65534e-05	-1.82893	-1.20435
110020946	chr4:110020946:G:C	8.13233e-09	5.96916	-1.21367	2.42757e-05	-1.92472	-1.19689	2.43057e-05	-1.9247	-1.19702
110021088	chr4:110021088:C:T	1.1005e-11	-1.84976	-3.28476e-10	8.49631e-05	-1.86887	-3.28476e-10	8.50769e-05	-1.86887	-3.28476e-10
110021121	chr4:110021121:G:C	6.85411e-07	10.5125	-1.32282	2.3777e-05	-1.8192	-1.32316	2.38079e-05	-1.81924	-1.32317
110021162	chr4:110021162:T:C	2.53401e-11	-2.52431e-10	-1.01572	0.000199006	-2.52431e-10	-1.01775	0.000199254	-2.52431e-10	-1.01785
110021343	chr4:110021343:A:G	1.98678e-11	-2.52431e-10	-1.25901	0.000155886	-2.52431e-10	-1.26196	0.000156108	-2.52431e-10	-1.26188
110021395	chr4:110021395:T:TAAC	8.17883e-05	15.2875	-1.31592	2.16612e-05	-1.92113	-1.31444	2.16902e-05	-1.92113	-1.31444
110021440	chr4:110021440:A:G	7.10346e-05	15.1423	-1.31173	2.16108e-05	-1.92798	-1.30991	2.16398e-05	-1.92798	-1.30992
110022150	chr4:110022150:A:G	4.09015e-11	-2.52431e-10	-0.536945	0.000345265	-2.52431e-10	-0.466773	0.000345709	-2.52431e-10	-0.46683
110022200	chr4:110022200:C:T	3.86516e-11	-2.52431e-10	-0.593524	0.000308279	-2.52431e-10	-0.58008	0.000308657	-2.52431e-10	-0.580198
110022207	chr4:110022207:T:A	5.83277e-11	-2.52431e-10	-0.182034	0.000457529	-2.52431e-10	-0.185246	0.000458284	-2.52431e-10	-0.18494
110022746	chr4:110022746:G:T	4.10251e-11	-2.52431e-10	-0.533927	0.000327172	-2.52431e-10	-0.520601	0.000327595	-2.52431e-10	-0.520651
110023049	chr4:110023049:C:T	1.89021e-11	-2.52431e-10	-1.30884	0.000149561	-2.52431e-10	-1.30338	0.000149762	-2.52431e-10	-1.30338
110023143	chr4:110023143:G:A	2.72588e-11	-2.52431e-10	-0.942736	0.000220984	-2.52431e-10	-0.912994	0.000221267	-2.52431e-10	-0.913058
110023416	chr4:110023416:G:A	1.89418e-11	-2.52431e-10	-1.30674	0.000149933	-2.52431e-10	-1.3009	0.000150134	-2.52431e-10	-1.3009
110023639	chr4:110023639:A:G	8.694e-11	0.217106	-3.28476e-10	0.000213784	-0.946121	-3.28476e-10	0.000214104	-0.945964	-3.28476e-10
110023956	chr4:110023956:G:C	2.09626e-11	-2.52431e-10	-1.20537	0.00016679	-2.52431e-10	-1.19435	0.000166991	-2.52431e-10	-1.19449
110024066	chr4:110024066:T:C	3.14032e-11	-2.52431e-10	-0.801202	0.000266381	-2.52431e-10	-0.726158	0.000266635	-2.52431e-10	-0.726549
110024100	chr4:110024100:C:T	2.16455e-06	11.1364	-0.79681	4.59459e-05	-1.73301	-0.750613	4.59967e-05	-1.73306	-0.750796
110024417	chr4:110024417:G:C	4.11215e-11	-2.52431e-10	-0.531581	0.000347209	-2.52431e-10	-0.461159	0.000347656	-2.52431e-10	-0.461215
110024462	chr4:110024462:G:A	2.07584e-11	-2.52431e-10	-1.21516	0.000162714	-2.52431e-10	-1.21909	0.00016295	-2.52431e-10	-1.21898
110024703	chr4:110024703:G:C	1.86452e-11	-2.52431e-10	-1.32253	0.00014692	-2.52431e-10	-1.3212	0.000147114	-2.52431e-10	-1.32122
110024810	chr4:110024810:C:T	2.34728e-06	11.2744	-0.853762	4.41284e-05	-1.71398	-0.810006	4.41775e-05	-1.71403	-0.810179
110024831	chr4:110024831:G:A	4.10254e-11	-2.52431e-10	-0.533921	0.000346362	-2.52431e-10	-0.463602	0.000346807	-2.52431e-10	-0.463658
110024898	chr4:110024898:C:T	2.11808e-11	-2.52431e-10	-1.19502	0.000165961	-2.52431e-10	-1.19933	0.000166203	-2.52431e-10	-1.19922
110024985	chr4:110024985:AG:A	2.9486e-11	-2.52431e-10	-0.864195	0.000230068	-2.52431e-10	-0.872709	0.000230402	-2.52431e-10	-0.8726
110025093	chr4:110025093:C:A	8.72208e-09	6.14494	-1.31944	2.10302e-05	-1.944	-1.32112	2.10589e-05	-1.94398	-1.32112
110025528	chr4:110025528:T:G	4.1507e-11	-2.52431e-10	-0.522251	0.000331097	-2.52431e-10	-0.508673	0.000331523	-2.52431e-10	-0.50873
110026322	chr4:110026322:A:G	2.05024e-06	11.5518	-1.26649	2.28857e-05	-1.92625	-1.25433	2.29159e-05	-1.92625	-1.25435
110026378	chr4:110026378:T:C	1.9044e-11	-2.52431e-10	-1.30136	0.00015004	-2.52431e-10	-1.30018	0.000150238	-2.52431e-10	-1.30021
110026726	chr4:110026726:A:G	1.87948e-11	-2.52431e-10	-1.31453	0.000148187	-2.52431e-10	-1.31261	0.000148388	-2.52431e-10	-1.3126
110026779	chr4:110026779:T:C	1.88543e-11	-2.52431e-10	-1.31137	0.000148481	-2.52431e-10	-1.31063	0.000148683	-2.52431e-10	-1.31061
110026855	chr4:110026855:G:T	8.19601e-10	3.66008	-1.19937	2.39967e-05	-1.92572	-1.20744	2.40289e-05	-1.92575	-1.20742
110026863	chr4:110026863:A:G	2.03123e-11	-2.52431e-10	-1.23689	0.000160924	-2.52431e-10	-1.23015	0.000161129	-2.52431e-10	-1.23022
110026904	chr4:110026904:G:C	3.40199e-11	-2.52431e-10	-0.721167	0.000270711	-2.52431e-10	-0.710033	0.000271035	-2.52431e-10	-0.710178
110027243	chr4:110027243:G:C	2.54134e-11	-2.52431e-10	-1.01284	0.000200687	-2.52431e-10	-1.00934	0.000200951	-2.52431e-10	-1.00936
110027510	chr4:110027510:G:C	3.28264e-11	-2.52431e-10	-0.756877	0.00026083	-2.52431e-10	-0.747217	0.000261154	-2.52431e-10	-0.747316
110027540	chr4:110027540:A:G	3.60968e-11	-2.52431e-10	-0.661907	0.000286808	-2.52431e-10	-0.652273	0.000287157	-2.52431e-10	-0.652399
110027638	chr4:110027638:T:C	3.71424e-11	-2.52431e-10	-0.633354	0.000295121	-2.52431e-10	-0.6237	0.000295481	-2.52431e-10	-0.623825
110027686	chr4:110027686:A:G	1.89979e-11	-2.52431e-10	-1.30378	0.00014938	-2.52431e-10	-1.30459	0.00014958	-2.52431e-10	-1.30459
110027907	chr4:110027907:G:A	5.48898e-12	-1.24608	-1.29929	2.24007e-05	-1.89799	-1.30401	2.24314e-05	-1.89797	-1.30399
110027939	chr4:110027939:A:G	1.36639e-11	-0.495963	-1.13739	3.35695e-05	-1.65303	-1.14444	3.36106e-05	-1.65312	-1.14447
110027968	chr4:110027968:G:A	1.87543e-11	-2.52431e-10	-1.31669	0.000147608	-2.52431e-10	-1.31652	0.000147806	-2.52431e-10	-1.31653
110029204	chr4:110029204:G:A	4.18761e-11	-2.52431e-10	-0.513396	0.000333231	-2.52431e-10	-0.50225	0.000333639	-2.52431e-10	-0.502369
110029821	chr4:110029821:CCA:C	1.90114e-11	-2.52431e-10	-1.30307	0.000149739	-2.52431e-10	-1.30219	0.000149939	-2.52431e-10	-1.3022
110030096	chr4:110030096:G:C	1.10621e-11	-0.578233	-1.26636	3.05136e-05	-1.63636	-1.25655	3.05497e-05	-1.63645	-1.25662
110030106	chr4:110030106:A:G	1.01281e-11	-0.614863	-1.31793	2.1028e-05	-1.95454	-1.31069	2.10555e-05	-1.95454	-1.31072
110030294	chr4:110030294:T:C	4.09621e-11	-0.535465	-3.28476e-10	0.000200268	-1.01143	-3.28476e-10	0.000200544	-1.0114	-3.28476e-10
110030471	chr4:110030471:A:G	4.20132e-12	-1.51439	-1.29832	2.39954e-05	-1.83699	-1.29623	2.40272e-05	-1.83699	-1.29625
110030878	chr4:110030878:G:A	2.89434e-11	-2.52431e-10	-0.882768	0.000229761	-2.52431e-10	-0.874045	0.000230035	-2.52431e-10	-0.874198
110031612	chr4:110031612:C:A	1.91615e-11	-2.52431e-10	-1.29521	0.000150939	-2.52431e-10	-1.29421	0.000151141	-2.52431e-10	-1.29421
110031808	chr4:110031808:T:C	1.86937e-11	-2.52431e-10	-1.31992	0.000147119	-2.52431e-10	-1.31984	0.000147316	-2.52431e-10	-1.31985
110032317	chr4:110032317:C:T	2.01546e-11	-2.52431e-10	-1.24468	0.000155111	-2.52431e-10	-1.26694	0.000155312	-2.52431e-10	-1.26699
110032748	chr4:110032748:G:A	4.33208e-12	-1.66461	-1.11746	2.78495e-05	-1.87132	-1.11295	2.78856e-05	-1.87132	-1.11299
110032753	chr4:110032753:G:A	3.62766e-11	0.656282	-1.31322	5.24009e-05	-1.04038	-1.31178	5.24577e-05	-1.04062	-1.3118
110032784	chr4:110032784:T:C	1.86805e-11	-2.52431e-10	-1.32063	0.000147727	-2.52431e-10	-1.31572	0.000147928	-2.52431e-10	-1.31571
110032957	chr4:110032957:A:G	1.06739e-09	4.04811	-1.32326	2.15455e-05	-1.91782	-1.3231	2.15732e-05	-1.91787	-1.3231
110034094	chr4:110034094:A:T	3.59859e-11	-2.52431e-10	-0.664986	0.000285863	-2.52431e-10	-0.655571	0.000286212	-2.52431e-10	-0.655696
110034125	chr4:110034125:C:T	2.164e-11	-2.52431e-10	-1.17357	0.000173248	-2.52431e-10	-1.15636	0.000173465	-2.52431e-10	-1.15645
110034337	chr4:110034337:C:G	1.52117e-10	2.03655	-1.26001	3.12912e-05	-1.61085	-1.2569	3.13272e-05	-1.611	-1.25694
110034656	chr4:110034656:C:T	1.86331e-11	-2.52431e-10	-1.32317	0.000146635	-2.52431e-10	-1.32314	0.000146831	-2.52431e-10	-1.32315
110034949	chr4:110034949:A:T	2.05789e-11	-2.52431e-10	-1.22385	0.000162232	-2.52431e-10	-1.22206	0.000162448	-2.52431e-10	-1.22207
110035176	chr4:110035176:A:G	2.20315e-11	-2.52431e-10	-1.15564	0.000173493	-2.52431e-10	-1.15495	0.000173727	-2.52431e-10	-1.15494
110035631	chr4:110035631:G:C	2.1736e-11	-2.52431e-10	-1.16914	0.000170473	-2.52431e-10	-1.17251	0.00017072	-2.52431e-10	-1.1724
110035927	chr4:110035927:T:C	4.65359e-12	-1.66525	-1.04522	2.99564e-05	-1.87128	-1.04007	2.9995e-05	-1.87128	-1.04012
110035951	chr4:110035951:G:A	1.89119e-11	-2.52431e-10	-1.30832	0.000150482	-2.52431e-10	-1.29724	0.000150687	-2.52431e-10	-1.29723
110036108	chr4:110036108:C:G	6.74905e-11	-2.52431e-10	-0.0361253	0.000574915	-2.52431e-10	0.0431369	0.000575675	-2.52431e-10	0.0431151
110036187	chr4:110036187:T:A	2.50565e-10	2.57427	-1.29866	3.00763e-05	-1.61093	-1.29641	3.0111e-05	-1.61109	-1.29644
110036816	chr4:110036816:G:A	1.2951e-10	0.615645	-3.28476e-10	0.000283488	-0.663916	-3.28476e-10	0.000283919	-0.663739	-3.28476e-10
110037245	chr4:110037245:A:T	6.73243e-11	-2.52431e-10	-0.0385909	0.000573458	-2.52431e-10	0.0406	0.000574216	-2.52431e-10	0.0405782
110037467	chr4:110037467:G:A	3.77833e-11	-2.52431e-10	-0.616244	0.00030236	-2.52431e-10	-0.599469	0.000302705	-2.52431e-10	-0.59967
110037619	chr4:110037619:T:C	1.87619e-11	-2.52431e-10	-1.31628	0.000148292	-2.52431e-10	-1.3119	0.000148479	-2.52431e-10	-1.31198
110037752	chr4:110037752:C:T	4.06658e-11	-2.52431e-10	-0.542724	0.000323108	-2.52431e-10	-0.5331	0.000323499	-2.52431e-10	-0.533232
110038093	chr4:110038093:G:A	1.97073e-11	-2.52431e-10	-1.26712	0.000154911	-2.52431e-10	-1.26823	0.000155125	-2.52431e-10	-1.26819
110038205	chr4:110038205:C:T	1.88428e-11	-2.52431e-10	-1.31198	0.000148062	-2.52431e-10	-1.31345	0.000148265	-2.52431e-10	-1.31343
110038349	chr4:110038349:C:G	2.46903e-11	-2.52431e-10	-1.0417	0.000192719	-2.52431e-10	-1.04985	0.000192998	-2.52431e-10	-1.04975
110038766	chr4:110038766:A:G	1.63074e-11	-0.300092	-1.1564	3.46243e-05	-1.6065	-1.16004	3.46667e-05	-1.60659	-1.16006
110038960	chr4:110038960:C:T	1.90362e-11	-2.52431e-10	-1.30177	0.000149368	-2.52431e-10	-1.30467	0.000149578	-2.52431e-10	-1.30461
110039321	chr4:110039321:C:T	2.50092e-11	-2.52431e-10	-1.02887	0.000198175	-2.52431e-10	-1.02193	0.000198417	-2.52431e-10	-1.02206
110039451	chr4:110039451:G:A	2.09596e-11	-2.52431e-10	-1.20551	0.000162702	-2.52431e-10	-1.21917	0.000162968	-2.52431e-10	-1.21888
110039514	chr4:110039514:C:T	2.37031e-11	-2.52431e-10	-1.0825	0.000189212	-2.52431e-10	-1.06822	0.000189421	-2.52431e-10	-1.06845
110039678	chr4:110039678:C:T	1.22417e-11	-1.74326	-3.28476e-10	7.7672e-05	-1.95859	-3.28476e-10	7.77765e-05	-1.95859	-3.28476e-10
110040189	chr4:110040189:A:G	7.60247e-12	-0.909144	-1.3105	2.08117e-05	-1.96352	-1.31205	2.08395e-05	-1.96352	-1.31206
110040344	chr4:110040344:G:T	2.13533e-11	-2.52431e-10	-1.1869	0.000168357	-2.52431e-10	-1.185	0.000168583	-2.52431e-10	-1.185
110040493	chr4:110040493:G:GA	2.21965e-11	-2.52431e-10	-1.14818	0.000174659	-2.52431e-10	-1.14825	0.000174907	-2.52431e-10	-1.14817
110040644	chr4:110040644:C:T	2.69899e-11	0.307339	-1.25999	3.99339e-05	-1.36142	-1.26244	3.99803e-05	-1.36158	-1.26247
110040766	chr4:110040766:C:T	9.46739e-12	-1.01692	-0.983336	2.89662e-05	-1.96352	-0.981438	2.90067e-05	-1.96352	-0.981382
110041036	chr4:110041036:A:G	7.6272e-12	-0.947153	-1.26924	5.33833e-05	-1.06536	-1.26823	5.34438e-05	-1.06555	-1.26825
110041127	chr4:110041127:T:G	1.88975e-11	-2.52431e-10	-1.30908	0.000148198	-2.52431e-10	-1.31253	0.000148396	-2.52431e-10	-1.31255
110041203	chr4:110041203:C:T	2.07448e-11	-2.52431e-10	-1.21582	0.000163534	-2.52431e-10	-1.21406	0.000163732	-2.52431e-10	-1.21419
110041321	chr4:110041321:C:G	7.54341e-11	-2.52431e-10	0.0751477	0.000642561	-2.52431e-10	0.154377	0.000643388	-2.52431e-10	0.15432
110041391	chr4:110041391:T:C	3.78612e-11	-2.52431e-10	-0.614184	0.000293096	-2.52431e-10	-0.630585	0.000293554	-2.52431e-10	-0.630367
110041671	chr4:110041671:A:G	2.03468e-11	-2.52431e-10	-1.23519	0.00016019	-2.52431e-10	-1.23473	0.000160401	-2.52431e-10	-1.23475
110041685	chr4:110041685:T:C	7.23505e-11	-2.52431e-10	0.0334106	0.000613177	-2.52431e-10	0.107569	0.000613982	-2.52431e-10	0.107537
110042147	chr4:110042147:T:C	3.25522e-11	-2.52431e-10	-0.765268	0.000258263	-2.52431e-10	-0.757108	0.000258579	-2.52431e-10	-0.757226
110042399	chr4:110042399:T:C	3.04126e-11	-2.52431e-10	-0.833256	0.000245968	-2.52431e-10	-0.805883	0.000246096	-2.52431e-10	-0.806708
110042492	chr4:110042492:G:A	2.80108e-09	4.97545	-1.28581	0.000495101	1.17603	-1.28235	0.000495778	1.17611	-1.28241
110043116	chr4:110043116:C:T	4.41761e-11	0.862434	-1.32236	3.28407e-05	-1.49777	-1.32164	3.28775e-05	-1.49798	-1.32165
110043131	chr4:110043131:C:T	1.90263e-11	-2.52431e-10	-1.30229	0.00014981	-2.52431e-10	-1.30172	0.000150002	-2.52431e-10	-1.30178
110043206	chr4:110043206:A:G	8.27332e-12	-1.39398	-0.741099	6.65256e-05	-1.36907	-0.744429	6.65862e-05	-1.36925	-0.744676
110043661	chr4:110043661:T:TA	1.75149e-11	-0.223935	-1.16112	3.24842e-05	-1.66343	-1.16691	3.25346e-05	-1.66342	-1.16671
110043670	chr4:110043670:T:A	2.09289e-11	-2.52431e-10	-1.20698	0.000165693	-2.52431e-10	-1.20095	0.000165898	-2.52431e-10	-1.20106
110043961	chr4:110043961:T:C	2.08436e-11	-2.52431e-10	-1.21107	0.000160616	-2.52431e-10	-1.23207	0.00016082	-2.52431e-10	-1.23214
110044397	chr4:110044397:A:C	1.86782e-11	-2.52431e-10	-1.32076	0.000146614	-2.52431e-10	-1.32328	0.00014681	-2.52431e-10	-1.32329
110044964	chr4:110044964:T:C	5.91635e-12	-1.92682	-0.543572	4.47274e-05	-1.96392	-0.546579	4.47845e-05	-1.96392	-0.546646
110045007	chr4:110045007:G:A	1.3235e-11	-0.351879	-1.31337	2.75193e-05	-1.68164	-1.31456	2.75577e-05	-1.68163	-1.31452
110045298	chr4:110045298:A:G	1.01356e-11	-0.639021	-1.29304	2.5687e-05	-1.76996	-1.29514	2.57236e-05	-1.76995	-1.29507
110045364	chr4:110045364:G:C	1.96588e-11	-2.52431e-10	-1.26959	0.000155237	-2.52431e-10	-1.26614	0.000155447	-2.52431e-10	-1.26612
110045416	chr4:110045416:C:A	2.73449e-11	-2.52431e-10	-0.939583	0.000216625	-2.52431e-10	-0.93292	0.000216905	-2.52431e-10	-0.932969
110046108	chr4:110046108:C:T	1.92273e-11	-2.52431e-10	-1.29178	0.000149753	-2.52431e-10	-1.3021	0.000149949	-2.52431e-10	-1.30213
110046154	chr4:110046154:A:G	2.54294e-11	-0.0292261	-0.982981	4.57208e-05	-1.53213	-0.956404	4.57588e-05	-1.53234	-0.956703
110046407	chr4:110046407:C:T	2.10032e-11	-2.52431e-10	-1.20344	0.000165049	-2.52431e-10	-1.20484	0.000165277	-2.52431e-10	-1.20481
110046444	chr4:110046444:C:T	1.31556e-10	-2.52431e-10	0.631322	0.00103807	-2.52431e-10	0.634035	0.00103978	-2.52431e-10	0.63434
110046496	chr4:110046496:C:T	2.53183e-11	-2.52431e-10	-1.01658	0.000198146	-2.52431e-10	-1.02208	0.000198434	-2.52431e-10	-1.02197
110046513	chr4:110046513:T:A	3.20953e-12	-1.82651	-1.25548	0.000342762	0.784921	-1.25897	0.00034286	0.783892	-1.259
110046587	chr4:110046587:G:A	3.36094e-11	-2.52431e-10	-0.733306	0.00027267	-2.52431e-10	-0.702823	0.000273017	-2.52431e-10	-0.702895
110046632	chr4:110046632:T:G	1.10641e-11	-0.612624	-1.23178	2.68745e-05	-1.79466	-1.22525	2.69101e-05	-1.79466	-1.22527
110047354	chr4:110047354:C:G	8.17823e-12	-1.84708	-0.299559	7.65912e-05	-1.67147	-0.301134	7.66827e-05	-1.67155	-0.301199
110047676	chr4:110047676:G:A	1.06418e-11	-1.88332	-3.28476e-10	7.75888e-05	-1.95966	-3.28476e-10	7.76932e-05	-1.95966	-3.28476e-10
110048416	chr4:110048416:C:T	2.59464e-11	-0.106012	-0.886067	4.52172e-05	-1.60709	-0.892516	4.52761e-05	-1.60708	-0.892566
110048429	chr4:110048429:C:T	1.05926e-10	1.42962	-1.015	3.57963e-05	-1.74204	-0.991203	3.58267e-05	-1.74219	-0.991551
110048549	chr4:110048549:C:T	2.03267e-11	-2.52431e-10	-1.23618	0.000160446	-2.52431e-10	-1.23313	0.000160654	-2.52431e-10	-1.23317
110049609	chr4:110049609:C:T	1.86264e-11	-2.52431e-10	-1.32353	0.000146593	-2.52431e-10	-1.32343	0.00014679	-2.52431e-10	-1.32343
110049655	chr4:110049655:C:CCA	3.06228e-11	-2.52431e-10	-0.826368	0.000238987	-2.52431e-10	-0.834674	0.000239342	-2.52431e-10	-0.834533
110049695	chr4:110049695:G:A	2.56534e-11	-2.52431e-10	-1.00344	0.000204779	-2.52431e-10	-0.989153	0.000205004	-2.52431e-10	-0.9894
110049831	chr4:110049831:T:C	3.08708e-11	-2.52431e-10	-0.818301	0.000240717	-2.52431e-10	-0.827461	0.000241079	-2.52431e-10	-0.827303
110049975	chr4:110049975:T:G	2.10958e-11	-2.52431e-10	-1.19904	0.000162443	-2.52431e-10	-1.22076	0.000162648	-2.52431e-10	-1.22084
110050146	chr4:110050146:C:A	2.53496e-11	-2.52431e-10	-1.01535	0.000204836	-2.52431e-10	-0.988876	0.000205011	-2.52431e-10	-0.989365
110050312	chr4:110050312:A:G	3.56257e-11	-2.52431e-10	-0.675046	0.00026882	-2.52431e-10	-0.717044	0.000269253	-2.52431e-10	-0.716776
110050522	chr4:110050522:C:A	1.88238e-11	-2.52431e-10	-1.31299	0.000148724	-2.52431e-10	-1.30899	0.000148921	-2.52431e-10	-1.30901
110050995	chr4:110050995:T:A	9.02476e-11	1.56167	-1.30723	3.17471e-05	-1.54539	-1.30789	3.17834e-05	-1.54561	-1.30787
110051869	chr4:110051869:A:G	3.30731e-11	0.404462	-1.15385	3.23266e-05	-1.70259	-1.13261	3.23532e-05	-1.70278	-1.13294
110052212	chr4:110052212:A:G	4.58984e-12	-1.95197	-0.772291	4.2977e-05	-1.79122	-0.759199	4.30273e-05	-1.79123	-0.759363
110052509	chr4:110052509:C:T	1.49538e-10	1.46286	-0.703419	4.5608e-05	-1.82345	-0.667554	4.56376e-05	-1.82363	-0.668062
110052813	chr4:110052813:T:C	1.40588e-11	-1.0604	-0.544457	5.8045e-05	-1.70975	-0.540115	5.81093e-05	-1.70977	-0.540335
110053000	chr4:110053000:C:T	4.85818e-12	-1.3872	-1.28025	2.35029e-05	-1.87529	-1.27868	2.3533e-05	-1.8753	-1.27873
110053318	chr4:110053318:C:G	5.46535e-12	-1.24461	-1.30507	0.000284838	0.64727	-1.30643	0.000284839	0.645948	-1.30645
110053334	chr4:110053334:A:G	5.2457e-12	-1.28615	-1.30455	0.000263071	0.567279	-1.30594	0.000263077	0.565978	-1.30596
110054079	chr4:110054079:G:A	1.86315e-11	-2.52431e-10	-1.32326	0.000146595	-2.52431e-10	-1.32341	0.000146793	-2.52431e-10	-1.32341
110054138	chr4:110054138:T:C	1.86384e-11	-2.52431e-10	-1.32289	0.000146717	-2.52431e-10	-1.32258	0.000146913	-2.52431e-10	-1.32259
110054277	chr4:110054277:T:C	6.11851e-12	-1.5574	-0.879392	0.00026692	0.1402	-0.864336	0.000266934	0.13901	-0.864436
110054529	chr4:110054529:C:T	3.88444e-12	-1.56778	-1.32335	0.000113841	-0.252824	-1.32346	0.000113868	-0.253926	-1.32346
110055000	chr4:110055000:T:C	3.08759e-11	-2.52431e-10	-0.818136	0.000233928	-2.52431e-10	-0.856073	0.00023429	-2.52431e-10	-0.855867
110055164	chr4:110055164:T:C	5.99615e-11	0.848719	-1.00313	3.99967e-05	-1.62932	-0.992968	4.00395e-05	-1.62954	-0.993023
110055602	chr4:110055602:C:T	1.55647e-11	-1.50311	-3.28476e-10	8.29891e-05	-1.89238	-3.28476e-10	8.31e-05	-1.89238	-3.28476e-10
110055659	chr4:110055659:G:A	2.73562e-12	-1.93931	-1.30244	2.90772e-05	-1.63953	-1.3016	2.91152e-05	-1.63953	-1.30164
110055687	chr4:110055687:G:GAGCT	4.07374e-12	-1.95435	-0.889197	3.63074e-05	-1.83134	-0.887727	3.63453e-05	-1.83136	-0.888006
110055691	chr4:110055691:T:TAGCC	5.37081e-10	2.03804	-3.28476e-10	0.000422672	-0.264488	-3.28476e-10	0.000423241	-0.264486	-3.28476e-10
110055923	chr4:110055923:C:T	5.76157e-11	0.789539	-0.983855	3.9988e-05	-1.64896	-0.973543	4.00311e-05	-1.64917	-0.9736
110055980	chr4:110055980:G:A	1.88391e-11	-2.52431e-10	-1.31218	0.000149105	-2.52431e-10	-1.30643	0.000149284	-2.52431e-10	-1.30658
110056515	chr4:110056515:C:G	1.9528e-11	-2.52431e-10	-1.27626	0.000153313	-2.52431e-10	-1.2786	0.000153525	-2.52431e-10	-1.27856
110056866	chr4:110056866:G:A	1.09975e-11	-1.85044	-3.28476e-10	7.72659e-05	-1.96383	-3.28476e-10	7.73697e-05	-1.96383	-3.28476e-10
110058082	chr4:110058082:T:G	4.26183e-11	-0.495827	-3.28476e-10	0.000147622	-1.31643	-3.28476e-10	0.000147823	-1.31641	-3.28476e-10
110058393	chr4:110058393:T:G	5.31844e-11	-0.274346	-3.28476e-10	0.000105286	-1.6544	-3.28476e-10	0.00010543	-1.65438	-3.28476e-10
110058483	chr4:110058483:T:C	2.68371e-11	-2.52431e-10	-0.958325	0.000209354	-2.52431e-10	-0.967061	0.00020966	-2.52431e-10	-0.966942
110058507	chr4:110058507:C:T	1.86341e-11	-2.52431e-10	-1.32312	0.00014686	-2.52431e-10	-1.3216	0.000147051	-2.52431e-10	-1.32165
110058520	chr4:110058520:T:C	2.69523e-12	-1.9418	-1.31482	2.86639e-05	-1.64121	-1.31423	2.87017e-05	-1.64122	-1.31425
110058551	chr4:110058551:C:T	5.80174e-11	1.10252	-1.28989	3.82559e-05	-1.37251	-1.29428	3.83037e-05	-1.37265	-1.29424
110058991	chr4:110058991:C:T	1.91973e-11	-2.52431e-10	-1.29334	0.000150803	-2.52431e-10	-1.29511	0.00015101	-2.52431e-10	-1.29508
110060455	chr4:110060455:C:A	3.57274e-12	-1.90053	-1.07425	2.86612e-05	-1.90509	-1.05046	2.86936e-05	-1.90509	-1.05066
110060528	chr4:110060528:G:A	1.10901e-11	-1.84205	-3.28476e-10	8.25711e-05	-1.89743	-3.28476e-10	8.26816e-05	-1.89743	-3.28476e-10
110060606	chr4:110060606:AACAC:AAC	2.31554e-11	-2.52431e-10	-1.10588	0.000182928	-2.52431e-10	-1.10199	0.000183154	-2.52431e-10	-1.1021
110060841	chr4:110060841:G:A	2.8818e-12	-1.93992	-1.24977	2.5432e-05	-1.83853	-1.23655	2.54627e-05	-1.83854	-1.23667
110060990	chr4:110060990:A:G	1.04813e-11	-0.63464	-1.26388	2.16701e-05	-1.9639	-1.27125	2.17029e-05	-1.9639	-1.27109
110061071	chr4:110061071:T:C	2.92952e-11	0.437441	-1.30813	0.000756498	1.62599	-1.30837	0.000755951	1.62395	-1.3084
110061092	chr4:110061092:A:G	2.07445e-11	-2.52431e-10	-1.21583	0.000163927	-2.52431e-10	-1.21166	0.000164109	-2.52431e-10	-1.2119
110061116	chr4:110061116:C:A	5.65421e-12	-1.77654	-0.739169	3.74815e-05	-1.96316	-0.724075	3.75212e-05	-1.96316	-0.72436
110062423	chr4:110062423:C:A	1.8894e-10	2.08268	-1.08937	0.000229781	0.211421	-1.08538	0.000230042	0.211455	-1.08562
110062472	chr4:110062472:C:T	1.93331e-11	-1.13273	-0.153569	8.50314e-05	-1.74646	-0.121606	8.50937e-05	-1.74645	-0.122222
110063007	chr4:110063007:T:A	5.57278e-11	-2.52431e-10	-0.227634	0.000470758	-2.52431e-10	-0.156741	0.000471368	-2.52431e-10	-0.156788
110063214	chr4:110063214:C:T	2.03637e-11	-2.52431e-10	-1.23436	0.000161318	-2.52431e-10	-1.22771	0.000161497	-2.52431e-10	-1.22794
110063399	chr4:110063399:G:A	3.25491e-12	-1.86852	-1.19943	5.75766e-05	-1.06385	-1.19412	5.76113e-05	-1.06455	-1.19416
110063558	chr4:110063558:A:T	2.41915e-11	0.255634	-1.31774	0.00058406	1.37675	-1.31783	0.00058368	1.37477	-1.31785
110064236	chr4:110064236:G:A	3.17509e-12	-1.77591	-1.31687	2.78042e-05	-1.6707	-1.3152	2.78379e-05	-1.67078	-1.31525
110064245	chr4:110064245:AGGTGG:A	2.07542e-10	2.18603	-1.09881	0.000245918	0.288808	-1.0949	0.000246199	0.288843	-1.09513
110064246	chr4:110064246:G:A	5.97439e-12	-1.22277	-1.23786	0.000102072	-0.452656	-1.23275	0.000102085	-0.453796	-1.23283
110064577	chr4:110064577:C:T	1.32251e-10	0.636592	-3.28476e-10	0.000310153	-0.574021	-3.28476e-10	0.000310575	-0.574003	-3.28476e-10
110065621	chr4:110065621:C:G	3.51027e-11	-2.52431e-10	-0.689833	0.000277623	-2.52431e-10	-0.68482	0.000277967	-2.52431e-10	-0.684925
110065689	chr4:110065689:C:T	2.76894e-11	-2.52431e-10	-0.927062	0.000216477	-2.52431e-10	-0.9336	0.000216872	-2.52431e-10	-0.933123
110066351	chr4:110066351:C:T	2.58429e-11	0.31566	-1.31174	0.000655305	1.48596	-1.31195	0.000654848	1.48395	-1.31198
110066449	chr4:110066449:A:G	5.20264e-12	-1.34519	-1.25376	0.000110002	-0.366926	-1.24366	0.000110024	-0.368036	-1.2437
110066531	chr4:110066531:C:T	2.75694e-11	-2.52431e-10	-0.931406	0.000217849	-2.52431e-10	-0.927282	0.000218123	-2.52431e-10	-0.927369
110066537	chr4:110066537:G:T	2.45261e-11	-1.04837	-3.28476e-10	0.000968439	0.5646	-3.28476e-10	0.000968906	0.563739	-3.28476e-10
110066801	chr4:110066801:A:G	3.81137e-11	-2.52431e-10	-0.607538	0.000307564	-2.52431e-10	-0.582402	0.000307853	-2.52431e-10	-0.582807
110066812	chr4:110066812:A:C	7.15314e-12	-1.40715	-0.873407	3.48957e-05	-1.89741	-0.861306	3.49335e-05	-1.89741	-0.861569
110066888	chr4:110066888:G:GT	1.06612e-11	-1.8815	-3.28476e-10	0.00013263	-1.42352	-3.28476e-10	0.000132807	-1.42353	-3.28476e-10
110067065	chr4:110067065:A:G	2.23685e-11	-2.52431e-10	-1.14046	0.000178039	-2.52431e-10	-1.12908	0.000178236	-2.52431e-10	-1.12932
110067131	chr4:110067131:T:C	3.21019e-11	0.532968	-1.31217	0.00120501	2.09507	-1.31191	0.00120402	2.09287	-1.31188
110067418	chr4:110067418:C:T	1.87851e-11	-2.52431e-10	-1.31505	0.000147696	-2.52431e-10	-1.31593	0.000147896	-2.52431e-10	-1.31592
110067521	chr4:110067521:C:T	1.96699e-11	-2.52431e-10	-1.26902	0.000154118	-2.52431e-10	-1.27337	0.000154335	-2.52431e-10	-1.2733
110067589	chr4:110067589:C:T	1.09634e-11	-1.85355	-3.28476e-10	8.56908e-05	-1.86034	-3.28476e-10	8.58052e-05	-1.86035	-3.28476e-10
110067792	chr4:110067792:A:G	2.28849e-11	-2.52431e-10	-1.11764	0.000187191	-2.52431e-10	-1.07896	0.00018727	-2.52431e-10	-1.07988
110067859	chr4:110067859:C:T	4.9094e-11	-2.52431e-10	-0.354375	0.000412135	-2.52431e-10	-0.289735	0.000412669	-2.52431e-10	-0.289782
110068048	chr4:110068048:A:G	2.13896e-11	-2.52431e-10	-1.18521	0.000174039	-2.52431e-10	-1.15181	0.000174132	-2.52431e-10	-1.15261
110068324	chr4:110068324:A:G	2.45258e-11	-2.52431e-10	-1.04839	0.000195331	-2.52431e-10	-1.03639	0.000195539	-2.52431e-10	-1.03667
110068453	chr4:110068453:C:T	1.66177e-10	-2.52431e-10	0.864941	0.00142171	-2.52431e-10	0.94853	0.00142259	-2.52431e-10	0.947805
110068534	chr4:110068534:G:T	4.37458e-11	-2.52431e-10	-0.469716	0.000367254	-2.52431e-10	-0.405031	0.000367298	-2.52431e-10	-0.406255
110068563	chr4:110068563:C:T	3.7545e-11	-2.52431e-10	-0.622573	0.000320008	-2.52431e-10	-0.54274	0.000319855	-2.52431e-10	-0.544561
110068781	chr4:110068781:G:A	1.86271e-11	-2.52431e-10	-1.32349	0.000146578	-2.52431e-10	-1.32353	0.000146775	-2.52431e-10	-1.32353
110068872	chr4:110068872:A:G	3.0023e-11	-2.52431e-10	-0.846149	0.000244959	-2.52431e-10	-0.809993	0.000245256	-2.52431e-10	-0.810125
110068899	chr4:110068899:T:C	1.82538e-11	-1.34374	-3.28476e-10	7.93805e-05	-1.93683	-3.28476e-10	7.94872e-05	-1.93683	-3.28476e-10
110068964	chr4:110068964:G:A	2.60135e-11	-2.52431e-10	-0.989497	0.000202443	-2.52431e-10	-1.00063	0.00020275	-2.52431e-10	-1.00045
110069106	chr4:110069106:G:A	4.41658e-11	0.852513	-1.31267	0.000377251	0.933977	-1.31215	0.00037762	0.933619	-1.31216
110069164	chr4:110069164:TAATAATAGG:T	8.72199e-11	-2.52431e-10	0.220321	0.000738273	-2.52431e-10	0.293229	0.000739106	-2.52431e-10	0.293013
110069170	chr4:110069170:TAGG:T	1.11993e-09	2.77291	-3.28476e-10	0.0245192	3.79613	-3.28476e-10	0.0244719	3.79285	-3.28476e-10
110069178	chr4:110069178:C:T	3.1322e-11	-0.803791	-3.28476e-10	0.000104511	-1.66179	-3.28476e-10	0.000104653	-1.66178	-3.28476e-10
110070013	chr4:110070013:C:T	1.86654e-11	-2.52431e-10	-1.32144	0.000147023	-2.52431e-10	-1.32049	0.000147218	-2.52431e-10	-1.32051
110070050	chr4:110070050:A:T	3.21088e-11	-2.52431e-10	-0.778982	0.000262641	-2.52431e-10	-0.740299	0.000262956	-2.52431e-10	-0.74044
110070412	chr4:110070412:G:A	9.80582e-11	0.337449	-3.28476e-10	0.000131593	-1.43137	-3.28476e-10	0.000131745	-1.43156	-3.28476e-10
110070555	chr4:110070555:C:T	6.54638e-11	-2.52431e-10	-0.066614	0.000556121	-2.52431e-10	0.00990043	0.000556816	-2.52431e-10	0.00980701
110070594	chr4:110070594:A:G	9.91345e-12	-1.95422	-3.28476e-10	9.32076e-05	-1.77626	-3.28476e-10	9.33171e-05	-1.77642	-3.28476e-10
110071026	chr4:110071026:C:T	2.48313e-11	-2.52431e-10	-1.03601	0.000193421	-2.52431e-10	-1.04622	0.00019371	-2.52431e-10	-1.04606
110071482	chr4:110071482:G:C	3.47404e-11	-2.52431e-10	-0.700208	0.000288956	-2.52431e-10	-0.64481	0.00028904	-2.52431e-10	-0.645864
110071608	chr4:110071608:A:G	2.71703e-11	-0.407455	-0.538534	5.23753e-05	-1.93233	-0.420316	5.23142e-05	-1.93244	-0.422716
110071714	chr4:110071714:G:A	2.28522e-11	-2.52431e-10	-1.11906	0.000178594	-2.52431e-10	-1.12597	0.00017886	-2.52431e-10	-1.12583
110071766	chr4:110071766:T:C	2.42078e-11	-2.52431e-10	-1.06144	0.000188653	-2.52431e-10	-1.07118	0.000188934	-2.52431e-10	-1.07103
110071888	chr4:110071888:G:A	1.8651e-11	-2.52431e-10	-1.32221	0.000146803	-2.52431e-10	-1.32199	0.000146999	-2.52431e-10	-1.322
110072130	chr4:110072130:A:G	1.88275e-11	-2.52431e-10	-1.31279	0.000148247	-2.52431e-10	-1.31221	0.000148443	-2.52431e-10	-1.31223
110072238	chr4:110072238:G:T	8.0973e-11	1.44991	-1.30391	3.50607e-05	-1.45162	-1.30239	3.51072e-05	-1.45165	-1.30237
110072399	chr4:110072399:T:G	1.67212e-11	-1.43143	-3.28476e-10	7.80259e-05	-1.95404	-3.28476e-10	7.81308e-05	-1.95404	-3.28476e-10
110072582	chr4:110072582:ATGGGCCACCCTCCAAATGTGCCACAC:A	1.61189e-11	-0.764217	-0.703903	4.98122e-05	-1.79727	-0.605559	4.97511e-05	-1.79759	-0.607802
110072854	chr4:110072854:T:C	5.72638e-12	-1.3011	-1.20193	3.87009e-05	-1.47545	-1.17977	3.87235e-05	-1.47582	-1.18017
110072861	chr4:110072861:T:C	1.87371e-11	-2.52431e-10	-1.3176	0.000147514	-2.52431e-10	-1.31716	0.00014771	-2.52431e-10	-1.31718
110072913	chr4:110072913:G:A	2.71171e-11	0.314997	-1.26295	0.000568717	1.30191	-1.26961	0.000568336	1.29969	-1.2694
110072930	chr4:110072930:A:G	8.63226e-12	-0.867173	-1.22543	2.34513e-05	-1.95879	-1.19737	2.34716e-05	-1.95877	-1.19787
110073087	chr4:110073087:C:T	1.63193e-11	-0.895466	-0.560296	5.58836e-05	-1.84258	-0.44523	5.57952e-05	-1.84286	-0.447875
110073177	chr4:110073177:A:T	5.42862e-11	-2.52431e-10	-0.253841	0.000469488	-2.52431e-10	-0.159442	0.00046927	-2.52431e-10	-0.161249
110073451	chr4:110073451:G:A	2.03937e-11	-1.23289	-3.28476e-10	9.3604e-05	-1.77201	-3.28476e-10	9.37308e-05	-1.772	-3.28476e-10
110073614	chr4:110073614:T:C	4.48804e-11	-2.52431e-10	-0.444112	0.000375148	-2.52431e-10	-0.383764	0.000375638	-2.52431e-10	-0.383802
110073722	chr4:110073722:C:T	1.99077e-10	-0.296845	1.34243	0.0011803	-0.675928	1.43837	0.0011798	-0.67589	1.43656
110073783	chr4:110073783:G:A	1.60405e-11	-0.854948	-0.618048	5.32762e-05	-1.82864	-0.506955	5.31959e-05	-1.82894	-0.50951
110074502	chr4:110074502:G:A	1.18576e-11	-0.589052	-1.18609	2.63021e-05	-1.87434	-1.16709	2.63296e-05	-1.87433	-1.1674
110074662	chr4:110074662:C:T	1.18049e-11	-0.565256	-1.21434	2.55023e-05	-1.87337	-1.19894	2.553e-05	-1.87336	-1.19921
110075015	chr4:110075015:C:A	8.57452e-12	-0.78294	-1.31638	2.14484e-05	-1.92749	-1.31795	2.14784e-05	-1.92748	-1.3179
110075287	chr4:110075287:A:C	1.04859e-11	-1.89808	-3.28476e-10	0.000126649	-1.46966	-3.28476e-10	0.000126818	-1.46968	-3.28476e-10
110076193	chr4:110076193:A:G	2.16326e-11	-2.52431e-10	-1.17391	0.000172585	-2.52431e-10	-1.16019	0.000172745	-2.52431e-10	-1.16061
110076425	chr4:110076425:C:T	4.24404e-11	-2.52431e-10	-0.500012	0.000353938	-2.52431e-10	-0.441963	0.000354401	-2.52431e-10	-0.441998
110076823	chr4:110076823:C:T	1.73338e-11	-1.39545	-3.28476e-10	7.77536e-05	-1.95754	-3.28476e-10	7.78581e-05	-1.95754	-3.28476e-10
110076933	chr4:110076933:A:G	2.47313e-11	-0.438949	-0.601093	0.000141652	-0.793277	-0.564437	0.000141724	-0.793242	-0.565306
110076966	chr4:110076966:G:A	1.28032e-11	-0.528822	-1.16959	7.97628e-05	-0.77488	-1.15715	7.98455e-05	-0.774851	-1.15748
110077042	chr4:110077042:G:T	9.86235e-12	-1.95939	-3.28476e-10	7.88076e-05	-1.94408	-3.28476e-10	7.89202e-05	-1.94399	-3.28476e-10
110077101	chr4:110077101:C:A	1.13304e-10	-1.13828	1.62024	0.000590033	-1.89803	1.96712	0.000586912	-1.89824	1.96069
110077116	chr4:110077116:C:T	5.63616e-11	-2.52431e-10	-0.216324	0.000463067	-2.52431e-10	-0.173213	0.000463544	-2.52431e-10	-0.173527
110077312	chr4:110077312:C:T	1.42597e-11	-1.59067	-3.28476e-10	7.72917e-05	-1.9635	-3.28476e-10	7.73955e-05	-1.9635	-3.28476e-10
110077671	chr4:110077671:A:T	2.73079e-11	-2.52431e-10	-0.940937	0.000217925	-2.52431e-10	-0.926934	0.000218206	-2.52431e-10	-0.926988
110077713	chr4:110077713:C:G	2.15475e-11	-2.52431e-10	-1.17785	0.000168382	-2.52431e-10	-1.18485	0.000168627	-2.52431e-10	-1.18474
110078341	chr4:110078341:A:C	1.91181e-11	-2.52431e-10	-1.29748	0.000150615	-2.52431e-10	-1.29636	0.000150812	-2.52431e-10	-1.2964
110078837	chr4:110078837:G:A	1.95558e-11	-1.27484	-3.28476e-10	9.14991e-05	-1.79476	-3.28476e-10	9.16231e-05	-1.79474	-3.28476e-10
110079402	chr4:110079402:G:A	5.61035e-12	-1.34672	-1.17678	2.42938e-05	-1.9627	-1.15816	2.43191e-05	-1.9627	-1.15846
110079447	chr4:110079447:C:T	1.18206e-11	-1.77736	-0.00090445	8.67522e-05	-1.91312	0.0650923	8.67586e-05	-1.91304	0.0637436
110079550	chr4:110079550:AAGAC:A	2.15475e-11	-2.52431e-10	-1.17785	0.000168382	-2.52431e-10	-1.18485	0.000168627	-2.52431e-10	-1.18474
110079835	chr4:110079835:G:A	2.86483e-11	-2.52431e-10	-0.893018	0.000222975	-2.52431e-10	-0.904024	0.000223314	-2.52431e-10	-0.903847
110079903	chr4:110079903:G:A	6.12611e-10	-0.586219	2.75584	0.00264237	-1.60529	3.17364	0.00262416	-1.60582	3.16591
110079917	chr4:110079917:C:T	3.21358e-11	-2.52431e-10	-0.778141	0.000260552	-2.52431e-10	-0.748281	0.000260682	-2.52431e-10	-0.749128
110079948	chr4:110079948:G:A	3.89815e-11	-2.52431e-10	-0.585025	0.00032286	-2.52431e-10	-0.533866	0.000322968	-2.52431e-10	-0.534874
110079952	chr4:110079952:G:A	5.70718e-10	-0.617377	2.71616	0.0024938	-1.62151	3.13199	0.00247673	-1.62202	3.12429
110079997	chr4:110079997:T:A	1.22989e-10	-2.52431e-10	0.563981	0.00105611	-2.52431e-10	0.651262	0.00105744	-2.52431e-10	0.651176
110080114	chr4:110080114:A:T	5.92622e-10	-0.561947	2.69839	0.00251835	-1.59301	3.11328	0.0025011	-1.59355	3.1056
110080182	chr4:110080182:T:C	4.43939e-11	-1.87819	1.42318	0.000526748	-1.78005	1.73569	0.000524509	-1.77982	1.72985
110080207	chr4:110080207:T:C	2.15177e-11	-2.52431e-10	-1.17923	0.000168153	-2.52431e-10	-1.18621	0.000168397	-2.52431e-10	-1.1861
110080218	chr4:110080218:G:A	8.44557e-12	-0.999327	-1.11514	5.64431e-05	-1.19143	-1.08643	5.64641e-05	-1.19189	-1.08693
110080455	chr4:110080455:G:A	5.46957e-10	-0.666641	2.7229	0.00245319	-1.64502	3.13908	0.00243643	-1.64552	3.13138
110080541	chr4:110080541:G:A	4.84838e-12	-1.34837	-1.3211	4.6836e-05	-1.14422	-1.32022	4.68878e-05	-1.14444	-1.32023
110080611	chr4:110080611:C:T	2.1531e-11	-2.52431e-10	-1.17862	0.000168256	-2.52431e-10	-1.1856	0.000168501	-2.52431e-10	-1.18549
110080612	chr4:110080612:G:A	3.23184e-12	-1.77233	-1.30273	2.12412e-05	-1.95767	-1.29747	2.12665e-05	-1.95767	-1.29762
110080676	chr4:110080676:T:C	3.67314e-11	-0.420436	-0.224045	0.000289688	-0.492949	-0.14933	0.000289484	-0.493674	-0.150654
110080704	chr4:110080704:C:A	6.30339e-12	-1.32952	-1.07751	2.69515e-05	-1.9614	-1.05565	2.69795e-05	-1.9614	-1.05595
110080722	chr4:110080722:G:A	1.88649e-11	-2.52431e-10	-1.31081	0.000148048	-2.52431e-10	-1.31355	0.000148252	-2.52431e-10	-1.31352
110081016	chr4:110081016:C:G	5.4995e-10	-0.628956	2.69067	0.00241624	-1.62641	3.10529	0.00239977	-1.62692	3.09762
110081165	chr4:110081165:G:T	4.79236e-12	-1.93722	-0.743874	4.09025e-05	-1.87348	-0.726412	4.09309e-05	-1.87349	-0.727057
110081466	chr4:110081466:A:T	3.2098e-11	0.490556	-1.26988	0.000843939	1.67916	-1.25216	0.000842808	1.67684	-1.25253
110081567	chr4:110081567:C:T	9.81843e-12	-1.96385	-3.28476e-10	9.8723e-05	-1.71877	-3.28476e-10	9.88549e-05	-1.71877	-3.28476e-10
110081599	chr4:110081599:G:A	2.32137e-10	1.19922	-3.28476e-10	0.000482292	-0.132536	-3.28476e-10	0.00048295	-0.132514	-3.28476e-10
110081905	chr4:110081905:C:T	1.87853e-11	-2.52431e-10	-1.31504	0.000147558	-2.52431e-10	-1.31686	0.000147761	-2.52431e-10	-1.31683
110081929	chr4:110081929:T:C	1.13758e-09	-2.52431e-10	2.78854	0.0136178	-2.52431e-10	3.20805	0.0135306	-2.52431e-10	3.20028
110082487	chr4:110082487:C:T	2.97676e-12	-1.83377	-1.32351	2.11469e-05	-1.93626	-1.32333	2.11749e-05	-1.93627	-1.32334
110082549	chr4:110082549:A:T	3.09833e-11	-2.52431e-10	-0.814663	0.000240796	-2.52431e-10	-0.827134	0.000241168	-2.52431e-10	-0.826934
110082635	chr4:110082635:C:T	2.22345e-10	-2.52431e-10	1.15612	0.00192037	-2.52431e-10	1.24919	0.0019215	-2.52431e-10	1.24843
110082700	chr4:110082700:A:T	8.7109e-12	-0.760372	-1.32316	2.15856e-05	-1.91682	-1.32224	2.16144e-05	-1.91681	-1.32226
110082734	chr4:110082734:C:T	6.05599e-10	-0.537722	2.69583	0.00254348	-1.58034	3.11054	0.00252604	-1.58089	3.10287
110082937	chr4:110082937:T:A	5.51953e-10	-0.430377	2.49573	0.00215719	-1.52997	2.89544	0.00214301	-1.53055	2.88809
110083112	chr4:110083112:C:T	4.70014e-11	-0.397936	-3.28476e-10	0.000110436	-1.60665	-3.28476e-10	0.000110569	-1.60678	-3.28476e-10
110083291	chr4:110083291:G:A	3.53742e-11	-1.86982	1.18769	0.000402778	-1.79521	1.48251	0.000401207	-1.79499	1.47704
110083300	chr4:110083300:C:T	2.21826e-11	-1.19772	0.0489212	0.00023105	-0.957048	0.0885977	0.000231131	-0.957292	0.0878504
110083324	chr4:110083324:G:A	1.89064e-11	-2.52431e-10	-1.30861	0.000150515	-2.52431e-10	-1.29702	0.000150682	-2.52431e-10	-1.29725
110083389	chr4:110083389:C:T	3.44073e-11	-1.86585	1.15601	0.000390126	-1.79452	1.44991	0.00038861	-1.7943	1.44445
110083598	chr4:110083598:T:C	1.24166e-11	-0.461836	-1.26724	8.04191e-05	-0.657608	-1.26623	8.05263e-05	-0.65758	-1.26626
110083731	chr4:110083731:T:G	2.83946e-11	-2.52431e-10	-0.901914	0.000226698	-2.52431e-10	-0.887466	0.000226991	-2.52431e-10	-0.887519
110083742	chr4:110083742:T:C	6.6033e-11	-2.52431e-10	-0.057957	0.000559691	-2.52431e-10	0.0162998	0.0005604	-2.52431e-10	0.0162236
110083870	chr4:110083870:A:G	8.66723e-11	-2.52431e-10	0.214022	0.000740577	-2.52431e-10	0.296345	0.000741508	-2.52431e-10	0.296257
110084746	chr4:110084746:C:T	4.1771e-11	-2.52431e-10	-0.515911	0.000331414	-2.52431e-10	-0.507717	0.000331803	-2.52431e-10	-0.507887
110084814	chr4:110084814:C:T	2.74373e-11	-2.52431e-10	-0.93621	0.000223009	-2.52431e-10	-0.903874	0.000223277	-2.52431e-10	-0.904014
110084823	chr4:110084823:G:C	2.33245e-10	-2.52431e-10	1.20398	0.00201683	-2.52431e-10	1.2982	0.002018	-2.52431e-10	1.29743
110084962	chr4:110084962:T:G	3.64281e-11	0.627584	-1.28036	0.00632189	3.72127	-1.28058	0.00631979	3.7195	-1.28049
110085291	chr4:110085291:G:A	2.17605e-11	-2.52431e-10	-1.16801	0.000174718	-2.52431e-10	-1.14791	0.000174886	-2.52431e-10	-1.14829
110085608	chr4:110085608:G:A	2.78512e-11	-2.52431e-10	-0.921235	0.000216766	-2.52431e-10	-0.932266	0.000217096	-2.52431e-10	-0.932089
110085629	chr4:110085629:G:A	1.1097e-11	-1.84714	0.00569721	0.000149925	-1.43758	0.136632	0.000149636	-1.43831	0.134089
110086027	chr4:110086027:A:C	6.60143e-11	-2.52431e-10	-0.0582413	0.000560064	-2.52431e-10	0.0169666	0.000560774	-2.52431e-10	0.0168893
110086154	chr4:110086154:C:G	1.89633e-10	-2.52431e-10	0.996981	0.00163363	-2.52431e-10	1.08748	0.00163463	-2.52431e-10	1.08675
110086189	chr4:110086189:G:A	6.77494e-10	-0.589863	2.86015	0.00294007	-1.60807	3.28317	0.00291954	-1.6086	3.27535
110086581	chr4:110086581:A:G	4.35873e-11	-1.90277	1.42943	0.000552113	-1.73942	1.74209	0.000549779	-1.73916	1.73625
110086621	chr4:110086621:C:T	1.78169e-11	-1.36797	-3.28476e-10	9.16243e-05	-1.79339	-3.28476e-10	9.17467e-05	-1.7934	-3.28476e-10
110086935	chr4:110086935:C:G	2.01094e-11	0.0515538	-1.29848	0.00014323	-0.0515202	-1.29511	0.000143281	-0.0523436	-1.29528
110087212	chr4:110087212:G:A	1.54459e-11	-1.51077	-3.28476e-10	7.94582e-05	-1.93585	-3.28476e-10	7.95573e-05	-1.93595	-3.28476e-10
110087239	chr4:110087239:C:T	1.844e-11	-1.33359	-3.28476e-10	0.00018117	-1.11165	-3.28476e-10	0.000181373	-1.11187	-3.28476e-10
110087412	chr4:110087412:T:C	2.04357e-11	-2.52431e-10	-1.23083	0.000159929	-2.52431e-10	-1.23636	0.000160158	-2.52431e-10	-1.23627
110087611	chr4:110087611:T:G	2.7205e-11	-2.52431e-10	-0.94471	0.000221051	-2.52431e-10	-0.91269	0.000221317	-2.52431e-10	-0.912833
110087652	chr4:110087652:C:T	1.92313e-11	-2.52431e-10	-1.29157	0.000150798	-2.52431e-10	-1.29514	0.00015101	-2.52431e-10	-1.29508
110087823	chr4:110087823:C:T	6.76136e-12	-1.31032	-1.02657	2.839e-05	-1.96241	-1.00264	2.84187e-05	-1.96241	-1.00298
110087832	chr4:110087832:A:T	1.78117e-11	-1.28205	-0.0862096	0.000183059	-1.05428	-0.0469912	0.000183128	-1.05452	-0.0477267
110087891	chr4:110087891:C:T	2.50586e-11	-2.52431e-10	-1.02689	0.000198773	-2.52431e-10	-1.01892	0.000199008	-2.52431e-10	-1.01908
110087967	chr4:110087967:C:T	6.85253e-10	-0.639037	2.92071	0.00305542	-1.63253	3.34612	0.00303403	-1.63304	3.33826
110087998	chr4:110087998:A:AT	1.92545e-11	-2.52431e-10	-1.29037	0.000150968	-2.52431e-10	-1.29402	0.000151181	-2.52431e-10	-1.29395
110088115	chr4:110088115:C:T	7.26934e-12	-1.09508	-1.16936	4.85982e-05	-1.28305	-1.14445	4.86208e-05	-1.28349	-1.14489
110088220	chr4:110088220:G:T	6.41508e-11	-2.52431e-10	-0.0868748	0.000543769	-2.52431e-10	-0.0125601	0.000544457	-2.52431e-10	-0.0126387
110088232	chr4:110088232:A:T	4.04902e-11	-1.89929	1.35223	0.000506219	-1.74466	1.66054	0.000504117	-1.7444	1.65478
110088344	chr4:110088344:C:T	2.01271e-11	-2.52431e-10	-1.24605	0.000159973	-2.52431e-10	-1.23608	0.000160145	-2.52431e-10	-1.23635
110088437	chr4:110088437:T:G	1.93963e-11	-2.52431e-10	-1.28303	0.000152023	-2.52431e-10	-1.28706	0.000152238	-2.52431e-10	-1.28698
110089150	chr4:110089150:ATTTAT:A	1.90003e-11	-1.30366	-3.28476e-10	0.000187275	-1.0785	-3.28476e-10	0.000187484	-1.07873	-3.28476e-10
110089286	chr4:110089286:C:T	7.20771e-12	-1.25473	-1.01824	2.85946e-05	-1.9639	-0.993969	2.86234e-05	-1.9639	-0.994305
110089309	chr4:110089309:T:C	4.30769e-11	-1.89344	1.40832	0.000530916	-1.7561	1.71962	0.000528679	-1.75585	1.7138
110089581	chr4:110089581:T:G	4.29771e-11	-1.90755	1.4201	0.00055254	-1.72862	1.73206	0.000550213	-1.72835	1.72623
110089589	chr4:110089589:A:G	2.19887e-11	-2.52431e-10	-1.15759	0.000171753	-2.52431e-10	-1.16503	0.000172004	-2.52431e-10	-1.16491
110089698	chr4:110089698:TGA:T	9.8439e-11	-0.151962	0.493287	0.000566621	-0.54787	0.576475	0.000566531	-0.547831	0.574936
110089841	chr4:110089841:T:C	4.27079e-11	-2.52431e-10	-0.493727	0.000338892	-2.52431e-10	-0.485404	0.000339295	-2.52431e-10	-0.485557
110090137	chr4:110090137:A:T	2.67655e-11	-2.52431e-10	-0.960999	0.000215221	-2.52431e-10	-0.939422	0.000215371	-2.52431e-10	-0.940068
110090148	chr4:110090148:T:C	2.00235e-11	-0.151356	-1.09985	0.000110401	-0.526349	-1.08062	0.000110501	-0.52631	-1.08109
110090371	chr4:110090371:T:C	1.46984e-11	-1.56038	-3.28476e-10	7.83373e-05	-1.95006	-3.28476e-10	7.84424e-05	-1.95006	-3.28476e-10
110090446	chr4:110090446:T:C	2.50267e-11	-2.52431e-10	-1.02817	0.000198515	-2.52431e-10	-1.02022	0.00019875	-2.52431e-10	-1.02038
110090559	chr4:110090559:A:G	9.70514e-12	-0.653434	-1.32202	2.06468e-05	-1.9613	-1.32222	2.06746e-05	-1.96131	-1.32221
110090638	chr4:110090638:C:T	2.62277e-12	-1.96293	-1.32095	4.61195e-05	-1.15797	-1.32187	4.61627e-05	-1.15839	-1.32187
110090836	chr4:110090836:T:C	9.32029e-12	-0.694338	-1.32158	2.19188e-05	-1.90392	-1.31982	2.19478e-05	-1.90391	-1.31985
110090854	chr4:110090854:C:T	2.29189e-11	-2.52431e-10	-1.11615	0.000182451	-2.52431e-10	-1.1046	0.000182658	-2.52431e-10	-1.10481
110091763	chr4:110091763:C:T	8.14221e-12	-0.93341	-1.21764	5.17553e-05	-1.16709	-1.19746	5.17836e-05	-1.16754	-1.19782
110091765	chr4:110091765:CCT:C	7.47746e-12	-1.67263	-0.563589	8.43313e-05	-1.37822	-0.498109	8.42655e-05	-1.37901	-0.499446
110092103	chr4:110092103:G:T	2.71261e-11	-2.52431e-10	-0.947617	0.000211167	-2.52431e-10	-0.958438	0.000211487	-2.52431e-10	-0.958266
110092343	chr4:110092343:G:A	2.16008e-11	-2.52431e-10	-1.17538	0.000168751	-2.52431e-10	-1.18266	0.000168997	-2.52431e-10	-1.18255
110092591	chr4:110092591:G:A	1.86424e-11	-2.52431e-10	-1.32267	0.00014729	-2.52431e-10	-1.31868	0.000147475	-2.52431e-10	-1.31877
110092631	chr4:110092631:C:T	2.35269e-10	-2.52431e-10	1.21262	0.00203474	-2.52431e-10	1.30704	0.00203592	-2.52431e-10	1.30627
110092741	chr4:110092741:G:T	8.0318e-12	-1.18369	-0.981013	5.25243e-05	-1.40498	-0.944826	5.25414e-05	-1.40537	-0.945452
110092795	chr4:110092795:C:A	3.75881e-11	-1.91527	1.29384	0.000495596	-1.70454	1.59922	0.000493581	-1.70427	1.59353
110093057	chr4:110093057:G:A	1.88939e-11	-2.52431e-10	-1.30927	0.000148578	-2.52431e-10	-1.30998	0.000148781	-2.52431e-10	-1.30995
110093354	chr4:110093354:T:C	2.12984e-11	-2.52431e-10	-1.18948	0.000166452	-2.52431e-10	-1.19638	0.000166694	-2.52431e-10	-1.19627
110093439	chr4:110093439:T:C	3.38264e-11	-0.72687	-3.28476e-10	9.82864e-05	-1.7232	-3.28476e-10	9.84177e-05	-1.72321	-3.28476e-10
110093499	chr4:110093499:T:G	1.23614e-11	-1.83743	0.103894	0.000121778	-1.81845	0.30957	0.000121498	-1.81825	0.305716
110094030	chr4:110094030:T:C	7.34392e-12	-1.28108	-0.973163	2.99396e-05	-1.96341	-0.948497	2.99698e-05	-1.96341	-0.948829
110094088	chr4:110094088:A:C	2.73239e-11	-2.52431e-10	-0.940352	0.000212658	-2.52431e-10	-0.951401	0.000212981	-2.52431e-10	-0.951225
110094118	chr4:110094118:A:G	9.0055e-12	-0.731021	-1.31926	2.18292e-05	-1.91091	-1.31693	2.18579e-05	-1.9109	-1.31697
110094239	chr4:110094239:A:C	2.4643e-11	-2.52431e-10	-1.04362	0.000193655	-2.52431e-10	-1.04501	0.000193927	-2.52431e-10	-1.04495
110094858	chr4:110094858:T:C	7.08273e-12	-0.982312	-1.30814	2.11421e-05	-1.95575	-1.30407	2.11694e-05	-1.95575	-1.30412
110095535	chr4:110095535:T:A	2.47057e-11	-2.52431e-10	-1.04108	0.000196698	-2.52431e-10	-1.02942	0.000196954	-2.52431e-10	-1.02946
110095549	chr4:110095549:C:T	1.89908e-11	-2.52431e-10	-1.30416	0.000149349	-2.52431e-10	-1.3048	0.000149555	-2.52431e-10	-1.30477
110095663	chr4:110095663:A:G	1.86932e-11	-2.52431e-10	-1.31995	0.000147136	-2.52431e-10	-1.31973	0.000147332	-2.52431e-10	-1.31974
110095807	chr4:110095807:G:GA	7.27435e-12	-1.71595	-0.547804	8.04485e-05	-1.44142	-0.482052	8.03891e-05	-1.44216	-0.483392
110095921	chr4:110095921:T:C	1.81914e-11	-1.34716	-3.28476e-10	0.000178766	-1.12501	-3.28476e-10	0.000178966	-1.12523	-3.28476e-10
110095936	chr4:110095936:A:G	1.974e-11	-1.90145	0.635986	0.000235047	-1.72074	0.869439	0.000234426	-1.72047	0.865183
110096003	chr4:110096003:C:T	5.442e-12	-1.72608	-0.82788	6.0206e-05	-1.44074	-0.772569	6.01729e-05	-1.44148	-0.773723
110096388	chr4:110096388:G:A	2.44505e-11	-2.52431e-10	-1.05146	0.000192393	-2.52431e-10	-1.05154	0.000192662	-2.52431e-10	-1.05149
110096400	chr4:110096400:T:G	4.04066e-12	-1.69383	-1.15787	3.26954e-05	-1.66774	-1.15611	3.27376e-05	-1.66785	-1.15605
110096407	chr4:110096407:G:A	2.29833e-11	-2.52431e-10	-1.11334	0.000185244	-2.52431e-10	-1.08941	0.000185473	-2.52431e-10	-1.08952
110097034	chr4:110097034:G:A	6.38497e-12	-1.87581	-0.518356	6.63481e-05	-1.64844	-0.467735	6.63628e-05	-1.64892	-0.468373
110097074	chr4:110097074:G:A	4.44161e-12	-1.83069	-0.926408	0.000120622	-0.653828	-0.864594	0.000120669	-0.653486	-0.865887
110097126	chr4:110097126:C:T	1.18447e-11	-1.96345	0.187219	0.000116956	-1.84014	0.290852	0.000116915	-1.84041	0.289437
110097167	chr4:110097167:G:A	1.87248e-11	-2.52431e-10	-1.31826	0.000148187	-2.52431e-10	-1.31261	0.000148368	-2.52431e-10	-1.31273
110097502	chr4:110097502:T:A	1.88078e-11	-2.52431e-10	-1.31384	0.000148536	-2.52431e-10	-1.31026	0.000148719	-2.52431e-10	-1.31037
110097533	chr4:110097533:T:A	1.38822e-11	-1.88529	0.267785	0.000154934	-1.64314	0.375052	0.000154848	-1.64357	0.373591
110098023	chr4:110098023:AG:A	1.86287e-11	-2.52431e-10	-1.32341	0.000146577	-2.52431e-10	-1.32353	0.000146774	-2.52431e-10	-1.32353
110098024	chr4:110098024:G:C	8.37894e-12	-1.78466	-0.337735	5.772e-05	-1.96111	-0.294367	5.77556e-05	-1.96109	-0.295114
110098070	chr4:110098070:C:T	4.00965e-12	-1.91357	-0.945839	3.83391e-05	-1.78278	-0.881834	3.83472e-05	-1.78258	-0.883171
110098076	chr4:110098076:T:C	1.91858e-11	-2.52431e-10	-1.29394	0.000150474	-2.52431e-10	-1.2973	0.000150679	-2.52431e-10	-1.29728
110098270	chr4:110098270:A:T	1.23808e-11	-1.73196	-3.28476e-10	7.73353e-05	-1.96293	-3.28476e-10	7.74393e-05	-1.96293	-3.28476e-10
110098289	chr4:110098289:TACA:T	5.97364e-12	-1.70583	-0.754921	3.79449e-05	-1.9186	-0.756348	3.80059e-05	-1.9187	-0.755988
110098468	chr4:110098468:C:T	2.56378e-11	-2.52431e-10	-1.00404	0.000204205	-2.52431e-10	-0.991961	0.00020447	-2.52431e-10	-0.992005
110098480	chr4:110098480:A:G	1.41428e-11	-1.90296	0.304049	0.000154852	-1.68089	0.412273	0.000154768	-1.6813	0.4108
110098491	chr4:110098491:A:G	6.86037e-12	-1.08314	-1.23921	0.000119868	-0.302219	-1.22248	0.000119856	-0.303408	-1.22273
110098606	chr4:110098606:G:T	3.77443e-12	-1.77224	-1.14762	2.76805e-05	-1.86438	-1.12598	2.77034e-05	-1.86453	-1.12635
110098775	chr4:110098775:T:C	1.41508e-11	-1.8904	0.292057	0.000157144	-1.65399	0.400073	0.000157057	-1.65442	0.398602
110098809	chr4:110098809:C:T	4.24931e-12	-1.96338	-0.837974	0.000114656	-0.766165	-0.802984	0.000114704	-0.76663	-0.803441
110098838	chr4:110098838:T:C	2.17017e-11	-2.52431e-10	-1.17072	0.00017474	-2.52431e-10	-1.14779	0.000174905	-2.52431e-10	-1.14818
110098973	chr4:110098973:G:A	5.1251e-12	-1.76047	-0.853494	3.81243e-05	-1.8557	-0.814538	3.81445e-05	-1.85585	-0.815193
110099208	chr4:110099208:C:T	1.7167e-11	-1.89224	0.487123	0.000191082	-1.66116	0.602775	0.000190958	-1.66158	0.601208
110099258	chr4:110099258:TA:T	1.69359e-11	-1.88912	0.470444	0.000189045	-1.65467	0.585567	0.000188923	-1.6551	0.584008
110099562	chr4:110099562:C:G	1.86289e-11	-2.52431e-10	-1.3234	0.000146578	-2.52431e-10	-1.32353	0.000146775	-2.52431e-10	-1.32353
110099751	chr4:110099751:A:G	1.51089e-11	-1.89279	0.359956	0.000167708	-1.65906	0.470193	0.00016761	-1.65948	0.468694
110099862	chr4:110099862:G:A	5.17637e-12	-1.70766	-0.896348	3.81732e-05	-1.8096	-0.859348	3.81934e-05	-1.80979	-0.859973
110099952	chr4:110099952:C:A	2.0856e-11	-2.52431e-10	-1.21047	0.000162161	-2.52431e-10	-1.2225	0.000162435	-2.52431e-10	-1.22215
110100111	chr4:110100111:G:A	1.86264e-11	-2.52431e-10	-1.32353	0.000146594	-2.52431e-10	-1.32342	0.000146791	-2.52431e-10	-1.32342
110100136	chr4:110100136:CTGGCCATATTTATAA:C	1.4376e-11	-0.322038	-1.26052	0.00026335	0.512301	-1.2499	0.000263214	0.510656	-1.25012
110100238	chr4:110100238:G:C	9.84136e-12	-1.96152	-3.28476e-10	7.83997e-05	-1.94927	-3.28476e-10	7.85105e-05	-1.9492	-3.28476e-10
110100505	chr4:110100505:T:A	2.25984e-11	-2.52431e-10	-1.13023	0.000174647	-2.52431e-10	-1.14832	0.000174926	-2.52431e-10	-1.14806
110100538	chr4:110100538:T:C	2.07259e-11	-2.52431e-10	-1.21673	0.000161214	-2.52431e-10	-1.22835	0.000161485	-2.52431e-10	-1.22802
110100602	chr4:110100602:A:T	1.58908e-11	-1.90002	0.417653	0.000174959	-1.67783	0.531293	0.000174852	-1.67824	0.529754
110100835	chr4:110100835:A:G	2.13815e-11	-2.52431e-10	-1.18559	0.000169962	-2.52431e-10	-1.17551	0.000170173	-2.52431e-10	-1.17561
110100913	chr4:110100913:A:G	4.15291e-12	-1.84096	-0.983342	2.89098e-05	-1.95116	-0.995745	2.89621e-05	-1.95116	-0.995277
110101127	chr4:110101127:C:T	1.64542e-11	-1.9323	0.484765	0.000174265	-1.75082	0.600312	0.000174164	-1.75118	0.598747
110101173	chr4:110101173:A:G	1.53261e-11	-1.93066	0.412109	0.000162611	-1.74385	0.524127	0.000162522	-1.74421	0.522599
110101198	chr4:110101198:C:T	2.51847e-11	-2.52431e-10	-1.02188	0.00019863	-2.52431e-10	-1.01964	0.000198904	-2.52431e-10	-1.0196
110101207	chr4:110101207:T:C	1.59801e-11	-1.92531	0.448544	0.00017091	-1.73303	0.563084	0.000170811	-1.73341	0.561533
110101260	chr4:110101260:G:A	1.60621e-11	-1.90524	0.433598	0.000176258	-1.68664	0.547501	0.000176151	-1.68704	0.545957
110101464	chr4:110101464:A:G	1.4412e-11	-1.92611	0.346061	0.00015375	-1.73165	0.455892	0.000153669	-1.73202	0.454395
110101518	chr4:110101518:T:C	1.33396e-11	-1.91549	0.258123	0.000143587	-1.71005	0.365904	0.000143514	-1.71044	0.364446
110102551	chr4:110102551:T:C	3.26841e-12	-1.85083	-1.21298	2.32641e-05	-1.94229	-1.22188	2.33013e-05	-1.9423	-1.22162
110103372	chr4:110103372:A:G	1.47488e-11	-1.95012	0.393173	0.000151407	-1.79455	0.503434	0.000151334	-1.79487	0.50193
110103482	chr4:110103482:T:C	1.95792e-11	-2.52431e-10	-1.27365	0.000154003	-2.52431e-10	-1.27411	0.000154214	-2.52431e-10	-1.27409
110103603	chr4:110103603:T:C	2.47671e-11	-2.52431e-10	-1.0386	0.000191213	-2.52431e-10	-1.0577	0.00019157	-2.52431e-10	-1.05718
110103649	chr4:110103649:G:A	1.7834e-11	-1.367	-3.28476e-10	9.06717e-05	-1.80384	-3.28476e-10	9.0794e-05	-1.80383	-3.28476e-10
110103697	chr4:110103697:C:T	4.2377e-12	-1.59708	-1.20701	2.67783e-05	-1.82338	-1.20012	2.68111e-05	-1.82343	-1.20018
110103783	chr4:110103783:AAGTGTAAAG:A	1.36374e-11	-1.94099	0.305694	0.000142683	-1.76347	0.413007	0.000142616	-1.76381	0.411542
110104079	chr4:110104079:T:G	1.56116e-11	-1.94253	0.442429	0.000163352	-1.77043	0.555252	0.000163265	-1.77077	0.55372
110104158	chr4:110104158:A:G	9.83757e-12	-1.96393	0.00202423	9.10515e-05	-1.85157	0.051905	9.10867e-05	-1.8517	0.0510785
110104360	chr4:110104360:G:A	2.07426e-11	-2.52431e-10	-1.21592	0.000162037	-2.52431e-10	-1.22326	0.000162296	-2.52431e-10	-1.22301
110104378	chr4:110104378:T:C	4.27043e-12	-1.54063	-1.25577	2.90837e-05	-1.68468	-1.25623	2.91226e-05	-1.68475	-1.25616
110104564	chr4:110104564:T:C	8.30817e-12	-1.02713	-1.10374	7.65913e-05	-0.872461	-1.10014	7.6687e-05	-0.872478	-1.10022
110104655	chr4:110104655:C:T	1.0599e-11	-1.88736	-3.28476e-10	0.000122924	-1.49952	-3.28476e-10	0.000123118	-1.49928	-3.28476e-10
110105037	chr4:110105037:C:CT	2.53704e-11	-2.52431e-10	-1.01453	0.000199606	-2.52431e-10	-1.01474	0.000199865	-2.52431e-10	-1.01478
110105269	chr4:110105269:T:C	1.9153e-11	-2.52431e-10	-1.29565	0.000150371	-2.52431e-10	-1.29798	0.000150585	-2.52431e-10	-1.2979
110105363	chr4:110105363:C:T	2.19631e-11	-2.52431e-10	-1.15875	0.000171934	-2.52431e-10	-1.16397	0.000172181	-2.52431e-10	-1.16388
110105364	chr4:110105364:A:G	1.72177e-11	-1.93815	0.535971	0.00018145	-1.76058	0.650479	0.000181346	-1.76093	0.648911
110105657	chr4:110105657:A:G	2.21508e-11	-2.52431e-10	-1.15024	0.000175407	-2.52431e-10	-1.14398	0.000175625	-2.52431e-10	-1.14408
110105858	chr4:110105858:G:A	1.89343e-11	-2.52431e-10	-1.30714	0.000148318	-2.52431e-10	-1.31173	0.000148535	-2.52431e-10	-1.3116
110105906	chr4:110105906:A:C	2.0415e-11	-2.52431e-10	-1.23184	0.000158853	-2.52431e-10	-1.24311	0.000159116	-2.52431e-10	-1.24279
110105941	chr4:110105941:A:G	1.51509e-11	-1.92504	0.39499	0.000163088	-1.72194	0.505139	0.000163	-1.72231	0.503635
110106013	chr4:110106013:T:C	2.6375e-11	-2.52431e-10	-0.975695	0.000207386	-2.52431e-10	-0.976504	0.000207667	-2.52431e-10	-0.97649
110106079	chr4:110106079:G:T	2.03223e-11	-2.52431e-10	-1.2364	0.000159528	-2.52431e-10	-1.23887	0.000159754	-2.52431e-10	-1.23879
110106141	chr4:110106141:T:C	2.0491e-11	-2.52431e-10	-1.22812	0.000159407	-2.52431e-10	-1.23962	0.000159672	-2.52431e-10	-1.23931
110106506	chr4:110106506:G:C	1.57639e-11	-1.91738	0.426996	0.000171736	-1.70315	0.538023	0.000171639	-1.70354	0.536509
110106665	chr4:110106665:T:C	4.64769e-12	-1.46316	-1.24858	2.73863e-05	-1.75195	-1.24909	2.74233e-05	-1.75201	-1.24902
110106787	chr4:110106787:TA:T	1.47039e-11	-1.92113	0.361132	0.000159045	-1.71195	0.47005	0.00015896	-1.71234	0.468561
110106897	chr4:110106897:A:G	1.5195e-11	-1.92633	0.399186	0.000162609	-1.72901	0.509274	0.000162521	-1.72939	0.507769
110107320	chr4:110107320:A:G	3.90922e-12	-1.94918	-0.935592	4.34316e-05	-1.68394	-0.855963	4.34317e-05	-1.68368	-0.857559
110107494	chr4:110107494:A:G	1.96088e-11	-2.52431e-10	-1.27214	0.000154231	-2.52431e-10	-1.27263	0.000154442	-2.52431e-10	-1.27261
110107576	chr4:110107576:T:C	1.11711e-11	-0.676499	-1.15828	0.000188317	0.0613008	-1.13426	0.000188224	0.0598307	-1.13463
110108722	chr4:110108722:T:C	1.86264e-11	-2.52431e-10	-1.32353	0.000146578	-2.52431e-10	-1.32353	0.000146775	-2.52431e-10	-1.32353
110108919	chr4:110108919:T:C	9.76613e-12	-1.91598	-0.0532068	8.4726e-05	-1.95315	0.0814914	8.46442e-05	-1.95308	0.0791072
110109060	chr4:110109060:C:T	2.02534e-11	-2.52431e-10	-1.23979	0.000162646	-2.52431e-10	-1.21951	0.000162802	-2.52431e-10	-1.2199
110109163	chr4:110109163:T:C	2.14353e-11	-2.52431e-10	-1.18307	0.000166382	-2.52431e-10	-1.1968	0.00016667	-2.52431e-10	-1.19641
110109586	chr4:110109586:C:A	1.99914e-11	-2.52431e-10	-1.25281	0.000155942	-2.52431e-10	-1.2616	0.000156189	-2.52431e-10	-1.26136
110109631	chr4:110109631:T:C	6.96007e-12	-1.19852	-1.10941	2.56904e-05	-1.9546	-1.11036	2.57275e-05	-1.95462	-1.11025
110109980	chr4:110109980:G:A	9.66894e-11	-2.52431e-10	0.323392	0.000811643	-2.52431e-10	0.387975	0.000812273	-2.52431e-10	0.387409
110110824	chr4:110110824:C:A	6.17612e-12	-1.28202	-1.1454	5.29302e-05	-1.19975	-1.14236	5.29971e-05	-1.19976	-1.14243
110110892	chr4:110110892:G:A	2.81569e-12	-1.9627	-1.2502	2.43004e-05	-1.87985	-1.24074	2.43327e-05	-1.87968	-1.24092
110111154	chr4:110111154:G:A	1.37949e-11	-1.62382	-3.28476e-10	7.76921e-05	-1.95833	-3.28476e-10	7.77963e-05	-1.95833	-3.28476e-10
110111333	chr4:110111333:A:G	1.72908e-11	-0.531839	-0.866096	6.75348e-05	-1.26309	-0.835354	6.76096e-05	-1.26281	-0.835864
110111864	chr4:110111864:A:G	5.50833e-12	-1.37847	-1.16338	3.8476e-05	-1.49324	-1.16781	3.85379e-05	-1.49317	-1.16761
110112024	chr4:110112024:A:G	9.2257e-12	-1.96309	-0.0630282	9.05702e-05	-1.7727	-0.0322565	9.06563e-05	-1.77264	-0.0327088
110112318	chr4:110112318:T:C	1.89976e-11	-1.3038	-3.28476e-10	0.000263672	-0.736379	-3.28476e-10	0.000264011	-0.736438	-3.28476e-10
110112394	chr4:110112394:T:C	2.31934e-11	-1.94527	0.841024	0.000220802	-1.80274	0.88892	0.000220987	-1.80269	0.888363
110112780	chr4:110112780:A:T	2.43116e-11	-2.52431e-10	-1.05716	0.000190697	-2.52431e-10	-1.0604	0.000191001	-2.52431e-10	-1.06015
110112922	chr4:110112922:C:G	3.73213e-11	-1.28057	0.652021	0.000176724	-1.81833	0.68183	0.000176825	-1.81851	0.681238
110112943	chr4:110112943:G:A	2.55366e-11	-2.52431e-10	-1.008	0.000201763	-2.52431e-10	-1.00399	0.000202075	-2.52431e-10	-1.00379
110113408	chr4:110113408:CT:C	1.12894e-11	-0.554065	-1.27019	0.000114082	-0.311743	-1.26243	0.000114174	-0.312167	-1.26254
110113444	chr4:110113444:G:A	2.5768e-11	-2.52431e-10	-0.998978	0.0002039	-2.52431e-10	-0.993455	0.000204139	-2.52431e-10	-0.993626
110113537	chr4:110113537:C:T	2.07495e-11	-2.52431e-10	-1.21559	0.000164983	-2.52431e-10	-1.20524	0.000165181	-2.52431e-10	-1.20539
110113621	chr4:110113621:A:G	1.97902e-11	-2.52431e-10	-1.26293	0.000157232	-2.52431e-10	-1.25336	0.000157424	-2.52431e-10	-1.25349
110114049	chr4:110114049:G:A	1.06154e-11	-1.88581	-3.28476e-10	7.93286e-05	-1.93749	-3.28476e-10	7.9435e-05	-1.93749	-3.28476e-10
110114077	chr4:110114077:T:C	5.4335e-10	3.36534	-1.3157	0.000189516	0.247062	-1.31367	0.000189782	0.247131	-1.31369
110114650	chr4:110114650:T:G	1.2997e-11	-1.68339	-3.28476e-10	0.000110876	-1.60267	-3.28476e-10	0.000111031	-1.60261	-3.28476e-10
110115030	chr4:110115030:C:T	2.04062e-11	-2.52431e-10	-1.23227	0.000162095	-2.52431e-10	-1.2229	0.000162293	-2.52431e-10	-1.22303
110115181	chr4:110115181:G:A	2.37759e-11	-2.52431e-10	-1.07944	0.000190526	-2.52431e-10	-1.0613	0.000190732	-2.52431e-10	-1.06156
110115246	chr4:110115246:C:T	5.89877e-12	-1.93392	-0.539447	4.65627e-05	-1.94323	-0.527057	4.66171e-05	-1.94316	-0.527295
110115540	chr4:110115540:C:T	2.69669e-12	-1.95298	-1.3031	2.55163e-05	-1.7718	-1.29997	2.55462e-05	-1.77193	-1.30001
110115625	chr4:110115625:C:T	2.65428e-12	-1.95111	-1.32083	2.51397e-05	-1.76709	-1.31955	2.51696e-05	-1.76722	-1.31957
110115696	chr4:110115696:C:A	3.69846e-12	-1.70641	-1.23379	3.11851e-05	-1.6365	-1.23464	3.12288e-05	-1.63645	-1.23463
110115820	chr4:110115820:G:A	1.87442e-11	-2.52431e-10	-1.31723	0.000148215	-2.52431e-10	-1.31242	0.000148413	-2.52431e-10	-1.31243
110115913	chr4:110115913:C:T	1.92491e-11	-2.52431e-10	-1.29065	0.000152115	-2.52431e-10	-1.28645	0.000152312	-2.52431e-10	-1.2865
110116088	chr4:110116088:A:AT	1.91846e-11	-2.52431e-10	-1.294	0.000150544	-2.52431e-10	-1.29683	0.000150753	-2.52431e-10	-1.29678
110116093	chr4:110116093:A:C	1.01225e-10	1.48497	-1.11574	0.000186338	0.00195786	-1.08548	0.000186468	0.00180524	-1.08597
110116198	chr4:110116198:T:C	2.47907e-11	-2.52431e-10	-1.03765	0.00019787	-2.52431e-10	-1.02347	0.000198118	-2.52431e-10	-1.02356
110116416	chr4:110116416:C:T	2.25161e-11	-2.52431e-10	-1.13388	0.000179033	-2.52431e-10	-1.12352	0.000179254	-2.52431e-10	-1.12363
110116495	chr4:110116495:A:C	2.19325e-11	-2.52431e-10	-1.16014	0.000172255	-2.52431e-10	-1.16211	0.000172514	-2.52431e-10	-1.16195
110117463	chr4:110117463:A:C	1.95462e-11	-2.52431e-10	-1.27533	0.000153439	-2.52431e-10	-1.27778	0.000153657	-2.52431e-10	-1.27771
110118482	chr4:110118482:T:C	2.32133e-11	-2.52431e-10	-1.10338	0.00018206	-2.52431e-10	-1.10675	0.000182347	-2.52431e-10	-1.10652
110119496	chr4:110119496:G:C	1.45821e-11	-1.56832	-3.28476e-10	7.90363e-05	-1.94118	-3.28476e-10	7.91459e-05	-1.94114	-3.28476e-10
110119579	chr4:110119579:C:T	2.05637e-11	-2.52431e-10	-1.22458	0.000162293	-2.52431e-10	-1.22168	0.000162496	-2.52431e-10	-1.22177
110119921	chr4:110119921:A:G	2.22061e-11	-2.52431e-10	-1.14775	0.000176225	-2.52431e-10	-1.13932	0.000176438	-2.52431e-10	-1.13946
110120331	chr4:110120331:CAAAAAAT:C	1.13476e-11	-1.81911	-3.28476e-10	9.68972e-05	-1.73743	-3.28476e-10	9.70478e-05	-1.73722	-3.28476e-10
110120668	chr4:110120668:G:C	1.02014e-11	-1.96329	0.0377104	8.43256e-05	-1.9267	0.0503009	8.44e-05	-1.92662	0.0497591
110121042	chr4:110121042:C:G	2.32572e-11	-2.52431e-10	-1.1015	0.000182403	-2.52431e-10	-1.10487	0.00018269	-2.52431e-10	-1.10464
110121180	chr4:110121180:G:T	3.77563e-11	-2.52431e-10	-0.616959	0.000302921	-2.52431e-10	-0.597613	0.000303281	-2.52431e-10	-0.597769
110121486	chr4:110121486:G:A	1.87946e-11	-2.52431e-10	-1.31454	0.000148237	-2.52431e-10	-1.31227	0.000148432	-2.52431e-10	-1.3123
110121517	chr4:110121517:T:C	9.45271e-11	-2.52431e-10	0.300774	0.000757341	-2.52431e-10	0.318728	0.000758165	-2.52431e-10	0.318473
110121684	chr4:110121684:T:G	2.88449e-12	-1.87303	-1.31573	4.03625e-05	-1.29709	-1.3161	4.04032e-05	-1.29744	-1.31608
110121786	chr4:110121786:T:A	1.16252e-10	-0.201372	0.709023	0.00165058	0.325281	0.772515	0.00165178	0.325403	0.771779
110121965	chr4:110121965:G:C	3.93628e-11	-2.52431e-10	-0.57529	0.000314691	-2.52431e-10	-0.559493	0.000315084	-2.52431e-10	-0.559589
110122361	chr4:110122361:T:A	1.86792e-11	-2.52431e-10	-1.3207	0.000146973	-2.52431e-10	-1.32083	0.000147169	-2.52431e-10	-1.32085
110123089	chr4:110123089:C:T	4.91552e-12	-1.9635	-0.692215	6.23585e-05	-1.50259	-0.675599	6.24141e-05	-1.50275	-0.675883
110123177	chr4:110123177:T:C	2.29005e-11	-2.52431e-10	-1.11695	0.000181867	-2.52431e-10	-1.10781	0.000182085	-2.52431e-10	-1.10795
110123180	chr4:110123180:T:C	2.3688e-11	-2.52431e-10	-1.08314	0.000188237	-2.52431e-10	-1.07338	0.000188461	-2.52431e-10	-1.07354
110123710	chr4:110123710:C:T	2.006e-11	-2.52431e-10	-1.24938	0.000158263	-2.52431e-10	-1.24682	0.000158463	-2.52431e-10	-1.24691
110123861	chr4:110123861:C:T	4.25832e-11	0.771335	-1.26799	0.00010133	-0.432166	-1.26053	0.000101434	-0.432303	-1.26072
110123875	chr4:110123875:A:G	1.61737e-11	-1.46472	-3.28476e-10	0.000458152	-0.183885	-3.28476e-10	0.000458733	-0.18396	-3.28476e-10
110123999	chr4:110123999:C:A	3.14927e-11	-2.52431e-10	-0.798357	0.000251037	-2.52431e-10	-0.785487	0.000251356	-2.52431e-10	-0.785557
110124115	chr4:110124115:C:T	1.97321e-11	-2.52431e-10	-1.26586	0.000156664	-2.52431e-10	-1.25698	0.000156834	-2.52431e-10	-1.25724
110124517	chr4:110124517:G:C	9.28498e-12	-1.96103	-0.0586868	7.85935e-05	-1.90051	-0.046286	7.86665e-05	-1.90041	-0.0468049
110124789	chr4:110124789:G:A	1.86264e-11	-2.52431e-10	-1.32353	0.000146578	-2.52431e-10	-1.32353	0.000146775	-2.52431e-10	-1.32353
110125393	chr4:110125393:C:T	2.20174e-11	-2.52431e-10	-1.15628	0.000174833	-2.52431e-10	-1.14725	0.000175051	-2.52431e-10	-1.14735
110126304	chr4:110126304:C:T	2.07711e-11	-2.52431e-10	-1.21455	0.000165448	-2.52431e-10	-1.20243	0.000165612	-2.52431e-10	-1.20278
110126641	chr4:110126641:T:A	9.46433e-11	-0.754056	1.05606	0.000369304	-1.45848	1.05902	0.000369833	-1.45838	1.059
110127523	chr4:110127523:T:A	8.29645e-11	-2.52431e-10	0.170301	0.000664299	-2.52431e-10	0.187648	0.000665023	-2.52431e-10	0.187394
110128182	chr4:110128182:C:G	2.73678e-11	-2.52431e-10	-0.938743	0.000216328	-2.52431e-10	-0.934288	0.000216667	-2.52431e-10	-0.934066
110128334	chr4:110128334:T:C	1.4003e-10	-0.151789	0.845531	0.00228758	0.513434	0.910729	0.00228919	0.51355	0.909977
110128469	chr4:110128469:T:C	2.0399e-11	-2.52431e-10	-1.23263	0.000163008	-2.52431e-10	-1.21729	0.000163178	-2.52431e-10	-1.21759
110128737	chr4:110128737:C:T	2.12413e-11	-2.52431e-10	-1.19216	0.000169741	-2.52431e-10	-1.17681	0.000169896	-2.52431e-10	-1.17724
110128774	chr4:110128774:C:T	4.50645e-12	-1.86845	-0.874155	3.3798e-05	-1.93499	-0.855697	3.38391e-05	-1.93496	-0.855847
110129047	chr4:110129047:T:C	1.10148e-11	-1.84887	-3.28476e-10	0.000120554	-1.51899	-3.28476e-10	0.000120721	-1.51895	-3.28476e-10
110129677	chr4:110129677:G:A	2.05295e-11	-2.52431e-10	-1.22625	0.000162673	-2.52431e-10	-1.21934	0.00016288	-2.52431e-10	-1.21942
110130106	chr4:110130106:C:T	3.56529e-11	-2.52431e-10	-0.674283	0.000284525	-2.52431e-10	-0.660263	0.000284888	-2.52431e-10	-0.660333
110130330	chr4:110130330:C:T	5.33986e-12	-1.28471	-1.28821	6.62802e-05	-0.830768	-1.28643	6.63457e-05	-0.831152	-1.2864
110130365	chr4:110130365:T:C	1.03884e-11	-1.90742	-3.28476e-10	0.000109064	-1.61915	-3.28476e-10	0.000109207	-1.61918	-3.28476e-10
110130741	chr4:110130741:A:G	2.47078e-11	-2.52431e-10	-1.04099	0.000193682	-2.52431e-10	-1.04487	0.000193993	-2.52431e-10	-1.04461
110130900	chr4:110130900:C:T	6.058e-12	-1.19841	-1.24832	5.53257e-05	-1.04693	-1.25092	5.53791e-05	-1.04726	-1.25097
110131166	chr4:110131166:T:A	7.50851e-11	-0.924281	0.994791	0.000321796	-1.535	0.997831	0.000322254	-1.5349	0.997814
110131336	chr4:110131336:T:C	2.08075e-11	-2.52431e-10	-1.2128	0.000165248	-2.52431e-10	-1.20364	0.00016546	-2.52431e-10	-1.2037
110131814	chr4:110131814:C:T	1.12147e-11	-1.83089	-3.28476e-10	7.72799e-05	-1.96365	-3.28476e-10	7.73838e-05	-1.96365	-3.28476e-10
110131966	chr4:110131966:AG:A	2.27342e-11	-2.52431e-10	-1.12424	0.000183014	-2.52431e-10	-1.10152	0.000183208	-2.52431e-10	-1.10181
110132189	chr4:110132189:G:A	2.26191e-11	-2.52431e-10	-1.12932	0.000177584	-2.52431e-10	-1.13164	0.000177845	-2.52431e-10	-1.13152
110132470	chr4:110132470:AAG:A	2.4773e-11	-2.52431e-10	-1.03836	0.000195729	-2.52431e-10	-1.03435	0.000196015	-2.52431e-10	-1.03424
110132496	chr4:110132496:G:A	1.68333e-11	-0.153414	-1.27134	4.31297e-05	-1.2747	-1.27217	4.31852e-05	-1.2747	-1.27224
110132592	chr4:110132592:C:T	1.93225e-11	-2.52431e-10	-1.28684	0.000151922	-2.52431e-10	-1.28772	0.000152135	-2.52431e-10	-1.28766
110132768	chr4:110132768:A:T	1.781e-11	-1.36835	-3.28476e-10	0.000124258	-1.48872	-3.28476e-10	0.000124434	-1.48865	-3.28476e-10
110132939	chr4:110132939:G:A	2.05747e-11	-2.52431e-10	-1.22405	0.000160594	-2.52431e-10	-1.23221	0.000160836	-2.52431e-10	-1.23204
110133060	chr4:110133060:C:T	2.24352e-09	4.4295	-0.961807	0.000313263	0.365268	-0.929312	0.000313625	0.365374	-0.929604
110133096	chr4:110133096:A:T	4.01762e-12	-1.55374	-1.30368	7.06038e-05	-0.751814	-1.30219	7.07059e-05	-0.751683	-1.30222
110133184	chr4:110133184:A:G	2.26999e-11	-2.52431e-10	-1.12575	0.000180192	-2.52431e-10	-1.11706	0.000180419	-2.52431e-10	-1.11715
110133239	chr4:110133239:G:C	9.96817e-12	-1.94871	-3.28476e-10	7.97846e-05	-1.93175	-3.28476e-10	7.98926e-05	-1.93174	-3.28476e-10
110133326	chr4:110133326:G:T	2.17851e-11	-2.52431e-10	-1.16688	0.000172064	-2.52431e-10	-1.16322	0.000172316	-2.52431e-10	-1.1631
110133576	chr4:110133576:G:A	2.38658e-11	-2.52431e-10	-1.07567	0.000193442	-2.52431e-10	-1.04611	0.000193618	-2.52431e-10	-1.04654
110134020	chr4:110134020:T:C	3.71897e-12	-1.69757	-1.2371	3.20985e-05	-1.59828	-1.244	3.2142e-05	-1.59841	-1.24385
110134249	chr4:110134249:C:T	1.30872e-11	-1.67648	-3.28476e-10	8.02456e-05	-1.92599	-3.28476e-10	8.03539e-05	-1.92599	-3.28476e-10
110134279	chr4:110134279:G:A	5.26509e-12	-1.39528	-1.19173	2.3262e-05	-1.9634	-1.20086	2.32948e-05	-1.9634	-1.2008
110134365	chr4:110134365:G:C	2.34275e-11	-2.52431e-10	-1.0942	0.000185	-2.52431e-10	-1.09073	0.000185278	-2.52431e-10	-1.09057
110134402	chr4:110134402:C:T	3.0787e-09	4.74261	-0.958458	0.000381944	0.562739	-0.928551	0.00038239	0.562849	-0.928836
110136203	chr4:110136203:T:C	1.89601e-11	-2.52431e-10	-1.30577	0.000150161	-2.52431e-10	-1.29938	0.00015036	-2.52431e-10	-1.2994
110136389	chr4:110136389:C:T	2.139e-11	-2.52431e-10	-1.18519	0.000171413	-2.52431e-10	-1.16701	0.000171605	-2.52431e-10	-1.16724
110136662	chr4:110136662:C:T	2.11602e-11	-2.52431e-10	-1.19599	0.000167138	-2.52431e-10	-1.19227	0.000167346	-2.52431e-10	-1.19236
110137099	chr4:110137099:A:C	3.99948e-12	-1.75878	-1.10316	3.35274e-05	-1.68543	-1.11329	3.35763e-05	-1.68555	-1.11306
110137221	chr4:110137221:T:C	1.57997e-11	-1.48812	-3.28476e-10	0.000111637	-1.59583	-3.28476e-10	0.000111794	-1.59577	-3.28476e-10
110137482	chr4:110137482:T:C	2.60376e-11	-2.52431e-10	-0.988571	0.000207135	-2.52431e-10	-0.977717	0.000207395	-2.52431e-10	-0.977803
110137969	chr4:110137969:G:A	3.73389e-11	-0.764464	0.136388	0.000301396	-0.742728	0.140068	0.000301735	-0.742943	0.140064
110138026	chr4:110138026:T:C	2.32978e-11	-2.52431e-10	-1.09975	0.000183356	-2.52431e-10	-1.09966	0.000183596	-2.52431e-10	-1.09969
110138042	chr4:110138042:G:A	2.10104e-11	-2.52431e-10	-1.20309	0.000164955	-2.52431e-10	-1.20542	0.0001652	-2.52431e-10	-1.20527
110138636	chr4:110138636:C:G	1.30048e-11	-1.68279	-3.28476e-10	0.000179308	-1.12198	-3.28476e-10	0.000179571	-1.12186	-3.28476e-10
110138762	chr4:110138762:C:T	2.23936e-11	-2.52431e-10	-1.13934	0.000176853	-2.52431e-10	-1.13577	0.000177114	-2.52431e-10	-1.13563
110139339	chr4:110139339:A:G	1.87296e-11	-2.52431e-10	-1.31801	0.000147653	-2.52431e-10	-1.31622	0.000147849	-2.52431e-10	-1.31624
110139426	chr4:110139426:T:C	5.70913e-11	-0.20346	-3.28476e-10	0.000198168	-1.02197	-3.28476e-10	0.000198412	-1.02208	-3.28476e-10
110139449	chr4:110139449:A:G	1.87058e-11	-2.52431e-10	-1.31928	0.000147573	-2.52431e-10	-1.31676	0.000147764	-2.52431e-10	-1.31681
110139787	chr4:110139787:T:A	2.55247e-11	-2.52431e-10	-1.00846	0.000204243	-2.52431e-10	-0.991777	0.000204499	-2.52431e-10	-0.991865
110139798	chr4:110139798:A:G	1.68634e-11	-1.42296	-3.28476e-10	8.36717e-05	-1.88418	-3.28476e-10	8.37845e-05	-1.88418	-3.28476e-10
110139842	chr4:110139842:G:A	1.1415e-11	-1.8345	0.0213158	0.000151092	-1.34088	0.0476805	0.000151234	-1.3411	0.0475039
110139960	chr4:110139960:G:A	2.61839e-11	-2.52431e-10	-0.982966	0.000206852	-2.52431e-10	-0.979081	0.000207156	-2.52431e-10	-0.978955
110140187	chr4:110140187:A:G	1.03029e-11	-1.91568	-3.28476e-10	7.74245e-05	-1.96178	-3.28476e-10	7.7528e-05	-1.96179	-3.28476e-10
110140307	chr4:110140307:T:C	4.6622e-11	-2.52431e-10	-0.40604	0.00036836	-2.52431e-10	-0.402025	0.000368921	-2.52431e-10	-0.401844
110140501	chr4:110140501:T:C	3.41457e-11	-2.52431e-10	-0.717476	0.000275108	-2.52431e-10	-0.693922	0.000275438	-2.52431e-10	-0.694064
110140748	chr4:110140748:G:A	2.2798e-11	-1.78557	0.664131	0.000152908	-1.9487	0.667448	0.000153107	-1.94868	0.667393
110140853	chr4:110140853:T:C	2.69385e-11	-2.52431e-10	-0.954555	0.000209322	-2.52431e-10	-0.967213	0.00020963	-2.52431e-10	-0.967083
110140974	chr4:110140974:G:A	3.33101e-11	-2.52431e-10	-0.742251	0.000265902	-2.52431e-10	-0.727956	0.000266248	-2.52431e-10	-0.728001
110141219	chr4:110141219:A:G	2.1906e-11	-2.52431e-10	-1.16135	0.00017155	-2.52431e-10	-1.16621	0.000171815	-2.52431e-10	-1.16601
110141227	chr4:110141227:C:G	4.17977e-12	-1.69773	-1.12013	2.57047e-05	-1.93349	-1.13093	2.57391e-05	-1.9335	-1.13092
110141264	chr4:110141264:T:C	3.38112e-12	-1.74203	-1.28788	2.64781e-05	-1.75039	-1.28438	2.65134e-05	-1.75034	-1.28444
110141272	chr4:110141272:A:G	1.89957e-11	-2.52431e-10	-1.3039	0.00014955	-2.52431e-10	-1.30345	0.000149747	-2.52431e-10	-1.30348
110141490	chr4:110141490:G:C	1.88776e-11	-2.52431e-10	-1.31013	0.000148571	-2.52431e-10	-1.31002	0.00014877	-2.52431e-10	-1.31003
110141650	chr4:110141650:T:G	8.6795e-12	-1.39223	-0.694918	6.08466e-05	-1.50223	-0.700496	6.09343e-05	-1.50225	-0.700387
110141823	chr4:110141823:C:G	1.86583e-11	-2.52431e-10	-1.32182	0.000146703	-2.52431e-10	-1.32267	0.000146902	-2.52431e-10	-1.32266
110142079	chr4:110142079:T:C	2.12473e-11	-2.52431e-10	-1.19188	0.000167195	-2.52431e-10	-1.19192	0.000167426	-2.52431e-10	-1.19188
110142102	chr4:110142102:G:A	2.4522e-11	-2.52431e-10	-1.04854	0.000189799	-2.52431e-10	-1.06512	0.000190091	-2.52431e-10	-1.06493
110142163	chr4:110142163:T:C	6.26388e-11	-0.110727	-3.28476e-10	0.00023167	-0.865773	-3.28476e-10	0.000231991	-0.86573	-3.28476e-10
110142455	chr4:110142455:C:CA	2.06069e-11	-2.52431e-10	-1.22248	0.000162593	-2.52431e-10	-1.21983	0.000162817	-2.52431e-10	-1.2198
110142633	chr4:110142633:G:A	2.15535e-11	-2.52431e-10	-1.17757	0.000168852	-2.52431e-10	-1.18206	0.000169087	-2.52431e-10	-1.18201
110142647	chr4:110142647:G:A	3.17882e-11	-2.52431e-10	-0.789018	0.000250292	-2.52431e-10	-0.788458	0.000250667	-2.52431e-10	-0.788304
110142759	chr4:110142759:C:T	2.11906e-11	-2.52431e-10	-1.19455	0.000168295	-2.52431e-10	-1.18537	0.000168508	-2.52431e-10	-1.18544
110142810	chr4:110142810:G:A	2.80308e-12	-1.93441	-1.28298	2.15028e-05	-1.96333	-1.27957	2.15304e-05	-1.96333	-1.27963
110142834	chr4:110142834:A:G	2.19357e-11	-1.15999	-3.28476e-10	0.000137601	-1.38673	-3.28476e-10	0.000137778	-1.38679	-3.28476e-10
110142936	chr4:110142936:A:G	5.56261e-11	0.682672	-0.912132	0.000345204	0.452377	-0.919327	0.000345639	0.452192	-0.919224
110143188	chr4:110143188:G:A	2.62491e-12	-1.95967	-1.3234	2.05932e-05	-1.96259	-1.32353	2.06208e-05	-1.9626	-1.32353
110143295	chr4:110143295:T:C	2.90602e-12	-1.86307	-1.31825	2.07388e-05	-1.95921	-1.31987	2.07668e-05	-1.95921	-1.31987
110143385	chr4:110143385:G:A	2.01859e-11	-2.52431e-10	-1.24313	0.000158838	-2.52431e-10	-1.2432	0.000159057	-2.52431e-10	-1.24317
110143508	chr4:110143508:TTCTTA:T	3.31722e-11	-2.52431e-10	-0.7464	0.00025884	-2.52431e-10	-0.754877	0.000259198	-2.52431e-10	-0.754835
110143629	chr4:110143629:AC:A	2.17569e-11	-2.52431e-10	-1.16818	0.000171051	-2.52431e-10	-1.16913	0.000171298	-2.52431e-10	-1.16903
110143793	chr4:110143793:C:T	2.15727e-11	-2.52431e-10	-1.17668	0.000169608	-2.52431e-10	-1.17759	0.000169853	-2.52431e-10	-1.1775
110143826	chr4:110143826:C:T	3.1497e-11	-2.52431e-10	-0.798219	0.000253868	-2.52431e-10	-0.774271	0.000254174	-2.52431e-10	-0.774408
110144041	chr4:110144041:C:T	2.50548e-11	-1.02705	-3.28476e-10	0.000126801	-1.46847	-3.28476e-10	0.000126966	-1.46851	-3.28476e-10
110144221	chr4:110144221:T:C	2.80552e-12	-1.91165	-1.30488	2.10258e-05	-1.96278	-1.30256	2.10531e-05	-1.96278	-1.3026
110144355	chr4:110144355:A:G	5.27172e-12	-1.7363	-0.849454	3.85543e-05	-1.80544	-0.853575	3.86091e-05	-1.80545	-0.853494
110144378	chr4:110144378:C:T	2.68511e-12	-1.9474	-1.31299	2.14527e-05	-1.93599	-1.30924	2.14808e-05	-1.93599	-1.30928
110144440	chr4:110144440:G:T	2.72195e-12	-1.92601	-1.32075	2.06141e-05	-1.96351	-1.3216	2.06421e-05	-1.96351	-1.32158
110144476	chr4:110144476:G:A	2.98819e-12	-1.85686	-1.29658	2.48192e-05	-1.79754	-1.30193	2.48533e-05	-1.79757	-1.30187
110144646	chr4:110144646:C:T	2.81877e-12	-1.90969	-1.30212	2.30861e-05	-1.86501	-1.30685	2.31178e-05	-1.86503	-1.30679
110144699	chr4:110144699:C:T	1.97862e-11	-2.52431e-10	-1.26313	0.000155699	-2.52431e-10	-1.26316	0.000155911	-2.52431e-10	-1.26314
110145170	chr4:110145170:T:C	2.02415e-11	-2.52431e-10	-1.24038	0.000160177	-2.52431e-10	-1.2348	0.000160386	-2.52431e-10	-1.23485
110145270	chr4:110145270:T:C	3.07833e-11	-2.52431e-10	-0.82114	0.000242374	-2.52431e-10	-0.820604	0.000242736	-2.52431e-10	-0.820454
110145820	chr4:110145820:A:G	1.86264e-11	-2.52431e-10	-1.32353	0.000146598	-2.52431e-10	-1.32339	0.000146795	-2.52431e-10	-1.32339
110145903	chr4:110145903:C:T	2.75741e-12	-1.91455	-1.31927	2.06323e-05	-1.96388	-1.32035	2.06603e-05	-1.96388	-1.32033
110146277	chr4:110146277:A:G	1.90633e-11	-2.52431e-10	-1.30034	0.000150571	-2.52431e-10	-1.29665	0.000150769	-2.52431e-10	-1.29668
110146278	chr4:110146278:C:T	2.07174e-11	-2.52431e-10	-1.21714	0.000164226	-2.52431e-10	-1.20984	0.000164438	-2.52431e-10	-1.2099
110146296	chr4:110146296:A:G	2.01105e-11	-2.52431e-10	-1.24687	0.00015942	-2.52431e-10	-1.23954	0.000159624	-2.52431e-10	-1.2396
110146354	chr4:110146354:G:A	1.98879e-11	-2.52431e-10	-1.258	0.000156495	-2.52431e-10	-1.25806	0.000156709	-2.52431e-10	-1.25804
110146494	chr4:110146494:A:G	3.50574e-12	-1.73968	-1.25403	2.35627e-05	-1.89691	-1.25451	2.3595e-05	-1.8969	-1.25449
110146716	chr4:110146716:G:A	2.65694e-12	-1.94891	-1.32203	2.07609e-05	-1.95538	-1.32263	2.07891e-05	-1.95537	-1.32262
110146996	chr4:110146996:A:C	1.86265e-11	-2.52431e-10	-1.32353	0.000146606	-2.52431e-10	-1.32334	0.000146802	-2.52431e-10	-1.32334
110147329	chr4:110147329:T:C	3.86098e-11	-2.52431e-10	-0.594606	0.000298283	-2.52431e-10	-0.613043	0.000298759	-2.52431e-10	-0.612791
110147879	chr4:110147879:C:T	1.86267e-11	-2.52431e-10	-1.32351	0.000146584	-2.52431e-10	-1.32348	0.000146781	-2.52431e-10	-1.32349
110148058	chr4:110148058:G:A	2.0668e-11	-2.52431e-10	-1.21953	0.000163032	-2.52431e-10	-1.21714	0.000163251	-2.52431e-10	-1.21714
110148354	chr4:110148354:G:A	2.25571e-11	-2.52431e-10	-1.13206	0.000183066	-2.52431e-10	-1.10124	0.000183217	-2.52431e-10	-1.10175
110148674	chr4:110148674:G:A	1.86371e-11	-2.52431e-10	-1.32296	0.000146781	-2.52431e-10	-1.32214	0.000146977	-2.52431e-10	-1.32215
110149238	chr4:110149238:A:G	1.86275e-11	-2.52431e-10	-1.32347	0.000146638	-2.52431e-10	-1.32312	0.000146834	-2.52431e-10	-1.32313
110149296	chr4:110149296:A:G	7.14401e-12	-1.64428	-0.637557	5.1043e-05	-1.73554	-0.642878	5.11165e-05	-1.73554	-0.642776
110149585	chr4:110149585:A:C	1.86428e-11	-2.52431e-10	-1.32265	0.000146578	-2.52431e-10	-1.32353	0.000146775	-2.52431e-10	-1.32353
110149631	chr4:110149631:A:G	9.85612e-12	-1.96002	-3.28476e-10	8.26358e-05	-1.89664	-3.28476e-10	8.27481e-05	-1.89663	-3.28476e-10
110149941	chr4:110149941:T:G	1.87161e-11	-2.52431e-10	-1.31873	0.000147326	-2.52431e-10	-1.31844	0.000147524	-2.52431e-10	-1.31844
110150202	chr4:110150202:G:A	1.86947e-11	-2.52431e-10	-1.31987	0.000147083	-2.52431e-10	-1.32009	0.000147282	-2.52431e-10	-1.32008
110150498	chr4:110150498:C:T	2.10303e-11	-2.52431e-10	-1.20215	0.000165454	-2.52431e-10	-1.20239	0.000165666	-2.52431e-10	-1.20246
110150772	chr4:110150772:G:A	3.40053e-11	-2.52431e-10	-0.721595	0.000274724	-2.52431e-10	-0.695317	0.000275056	-2.52431e-10	-0.695454
110150833	chr4:110150833:A:G	4.63486e-12	-1.45951	-1.255	3.09727e-05	-1.62922	-1.24875	3.10127e-05	-1.62923	-1.2488
110151058	chr4:110151058:T:A	2.95991e-11	-2.52431e-10	-0.860368	0.000235066	-2.52431e-10	-0.851221	0.000235348	-2.52431e-10	-0.851364
110151162	chr4:110151162:T:C	2.35134e-11	-2.52431e-10	-1.09054	0.000184438	-2.52431e-10	-1.09377	0.0001847	-2.52431e-10	-1.0937
110151297	chr4:110151297:AATTG:A	2.22616e-11	-2.52431e-10	-1.14525	0.00017666	-2.52431e-10	-1.13686	0.000176892	-2.52431e-10	-1.13689
110151557	chr4:110151557:T:A	1.99503e-11	-2.52431e-10	-1.25487	0.000156958	-2.52431e-10	-1.25511	0.00015716	-2.52431e-10	-1.25516
110151582	chr4:110151582:G:A	9.86082e-12	-1.95954	-3.28476e-10	8.28219e-05	-1.89439	-3.28476e-10	8.29344e-05	-1.89438	-3.28476e-10
110151829	chr4:110151829:G:A	2.62635e-12	-1.96351	-1.319	2.07286e-05	-1.95833	-1.32124	2.07569e-05	-1.95833	-1.32122
110151902	chr4:110151902:G:A	3.34019e-12	-1.74922	-1.29287	2.22158e-05	-1.91376	-1.29652	2.22461e-05	-1.91377	-1.29649
110152427	chr4:110152427:C:T	2.06747e-11	-2.52431e-10	-1.2192	0.000163012	-2.52431e-10	-1.21726	0.00016322	-2.52431e-10	-1.21733
110152711	chr4:110152711:A:G	2.99758e-12	-1.82707	-1.32323	2.06257e-05	-1.96229	-1.32225	2.06532e-05	-1.96229	-1.32227
110152751	chr4:110152751:T:C	3.53992e-12	-1.88559	-1.09842	2.61579e-05	-1.93319	-1.11374	2.61985e-05	-1.93318	-1.11354
110152932	chr4:110152932:G:A	5.24422e-12	-1.48536	-1.10563	3.54306e-05	-1.64851	-1.095	3.54753e-05	-1.64852	-1.09507
110153036	chr4:110153036:T:A	1.87175e-11	-2.52431e-10	-1.31865	0.000147524	-2.52431e-10	-1.3171	0.000147717	-2.52431e-10	-1.31713
110153306	chr4:110153306:TATAC:T	2.39227e-11	-2.52431e-10	-1.07329	0.000190706	-2.52431e-10	-1.06035	0.000190918	-2.52431e-10	-1.06058
110153388	chr4:110153388:T:G	2.93989e-12	-1.86409	-1.30565	2.13068e-05	-1.951	-1.30105	2.13335e-05	-1.95101	-1.30114
110153421	chr4:110153421:G:A	2.06473e-11	-2.52431e-10	-1.22053	0.000163695	-2.52431e-10	-1.21308	0.000163907	-2.52431e-10	-1.21313
110153482	chr4:110153482:CCA:C	1.95394e-11	-2.52431e-10	-1.27568	0.000153721	-2.52431e-10	-1.27594	0.000153921	-2.52431e-10	-1.27599
110153543	chr4:110153543:T:C	1.47002e-11	-1.56025	-3.28476e-10	8.08317e-05	-1.91872	-3.28476e-10	8.094e-05	-1.91872	-3.28476e-10
110153744	chr4:110153744:T:C	3.05696e-12	-1.8074	-1.32329	2.06839e-05	-1.95936	-1.32237	2.07114e-05	-1.95936	-1.32239
110153809	chr4:110153809:A:C	4.73346e-12	-1.84492	-0.848533	3.32567e-05	-1.94186	-0.864969	3.33114e-05	-1.94183	-0.864699
110153858	chr4:110153858:G:A	3.72672e-11	-2.52431e-10	-0.629999	0.00029663	-2.52431e-10	-0.618601	0.000296975	-2.52431e-10	-0.618781
110153899	chr4:110153899:C:A	1.95062e-11	-2.52431e-10	-1.27738	0.000153461	-2.52431e-10	-1.27764	0.000153661	-2.52431e-10	-1.27768
110154137	chr4:110154137:C:T	2.77442e-12	-1.9082	-1.31947	2.07819e-05	-1.95544	-1.32156	2.08104e-05	-1.95544	-1.32154
110154473	chr4:110154473:G:A	1.86437e-11	-2.52431e-10	-1.3226	0.000146673	-2.52431e-10	-1.32288	0.000146871	-2.52431e-10	-1.32288
110154490	chr4:110154490:T:C	1.86339e-11	-2.52431e-10	-1.32313	0.000146648	-2.52431e-10	-1.32305	0.000146844	-2.52431e-10	-1.32306
110154506	chr4:110154506:T:C	2.85892e-12	-1.88114	-1.31653	2.09141e-05	-1.95439	-1.31627	2.09422e-05	-1.95438	-1.31628
110155011	chr4:110155011:C:T	3.68974e-11	-2.52431e-10	-0.639972	0.000293578	-2.52431e-10	-0.628941	0.000293922	-2.52431e-10	-0.629114
110155012	chr4:110155012:G:A	1.99825e-11	-2.52431e-10	-1.25325	0.00015713	-2.52431e-10	-1.25401	0.000157354	-2.52431e-10	-1.25393
110155203	chr4:110155203:C:T	6.78792e-12	-1.68974	-0.643229	4.87988e-05	-1.77485	-0.648531	4.88691e-05	-1.77485	-0.648429
110155267	chr4:110155267:A:G	9.82557e-12	-1.96312	-3.28476e-10	8.13217e-05	-1.91267	-3.28476e-10	8.14321e-05	-1.91266	-3.28476e-10
110155666	chr4:110155666:A:C	3.53591e-11	-2.52431e-10	-0.682555	0.000281314	-2.52431e-10	-0.671612	0.000281643	-2.52431e-10	-0.671787
110155889	chr4:110155889:C:T	1.89135e-11	-2.52431e-10	-1.30824	0.000148495	-2.52431e-10	-1.31053	0.000148696	-2.52431e-10	-1.31052
110156005	chr4:110156005:C:T	3.08485e-12	-1.9533	-1.16831	2.38358e-05	-1.96218	-1.17771	2.38694e-05	-1.96218	-1.17765
110156562	chr4:110156562:T:C	1.76743e-11	-1.376	-3.28476e-10	0.000124309	-1.48832	-3.28476e-10	0.000124475	-1.48832	-3.28476e-10
110156568	chr4:110156568:C:T	1.93086e-11	-2.52431e-10	-1.28756	0.000151911	-2.52431e-10	-1.28779	0.000152109	-2.52431e-10	-1.28783
110157297	chr4:110157297:C:T	2.93184e-12	-1.90817	-1.26432	2.40805e-05	-1.85795	-1.27173	2.41154e-05	-1.85796	-1.27161
110157532	chr4:110157532:G:A	1.93544e-11	-2.52431e-10	-1.28519	0.000152269	-2.52431e-10	-1.28544	0.000152467	-2.52431e-10	-1.28548
110157558	chr4:110157558:CT:C	9.88786e-12	-1.9568	-3.28476e-10	8.36546e-05	-1.88439	-3.28476e-10	8.37684e-05	-1.88437	-3.28476e-10
110157954	chr4:110157954:G:T	2.95412e-12	-1.84276	-1.32215	2.10582e-05	-1.94312	-1.32067	2.10857e-05	-1.94313	-1.3207
110158043	chr4:110158043:C:T	3.16977e-11	-2.52431e-10	-0.791868	0.000251375	-2.52431e-10	-0.784139	0.000251661	-2.52431e-10	-0.784344
110158181	chr4:110158181:A:G	3.78311e-12	-1.94864	-0.968927	2.89724e-05	-1.96377	-0.980971	2.90173e-05	-1.96377	-0.980763
110158662	chr4:110158662:T:A	1.86577e-11	-2.52431e-10	-1.32185	0.000146784	-2.52431e-10	-1.32213	0.000146982	-2.52431e-10	-1.32212
110158749	chr4:110158749:C:A	2.9586e-11	-2.52431e-10	-0.860812	0.000234867	-2.52431e-10	-0.852064	0.0002352	-2.52431e-10	-0.851993
110158857	chr4:110158857:C:T	1.88809e-11	-2.52431e-10	-1.30996	0.000148419	-2.52431e-10	-1.31104	0.00014862	-2.52431e-10	-1.31104
110159005	chr4:110159005:A:T	3.40324e-12	-1.70144	-1.32194	2.13075e-05	-1.92897	-1.32306	2.13364e-05	-1.92897	-1.32305
110159084	chr4:110159084:T:C	9.8806e-12	-1.95754	-3.28476e-10	8.34296e-05	-1.88708	-3.28476e-10	8.35431e-05	-1.88707	-3.28476e-10
110159872	chr4:110159872:C:T	9.8472e-12	-1.96093	-3.28476e-10	8.2302e-05	-1.90069	-3.28476e-10	8.24138e-05	-1.90068	-3.28476e-10
110160076	chr4:110160076:T:C	3.4744e-11	-2.52431e-10	-0.700106	0.00027373	-2.52431e-10	-0.698942	0.000274138	-2.52431e-10	-0.698796
110160550	chr4:110160550:A:G	1.25095e-11	-1.72162	-3.28476e-10	7.94553e-05	-1.93589	-3.28476e-10	7.9562e-05	-1.93589	-3.28476e-10
110160556	chr4:110160556:T:G	1.8708e-11	-2.52431e-10	-1.31916	0.000147192	-2.52431e-10	-1.31935	0.00014739	-2.52431e-10	-1.31935
110161150	chr4:110161150:C:T	1.90348e-11	-2.52431e-10	-1.30184	0.000149585	-2.52431e-10	-1.30322	0.000149788	-2.52431e-10	-1.30321
110161390	chr4:110161390:T:C	1.95376e-11	-2.52431e-10	-1.27577	0.000154029	-2.52431e-10	-1.27394	0.000154231	-2.52431e-10	-1.27398
110161400	chr4:110161400:G:C	3.86901e-12	-1.78392	-1.1112	2.68461e-05	-1.903	-1.11797	2.68815e-05	-1.903	-1.11799
110161513	chr4:110161513:C:T	4.14941e-12	-1.96165	-0.863494	3.35316e-05	-1.92965	-0.868948	3.35809e-05	-1.92963	-0.86884
110162378	chr4:110162378:A:T	1.90598e-11	-2.52431e-10	-1.30053	0.000150349	-2.52431e-10	-1.29813	0.000150545	-2.52431e-10	-1.29816
110162403	chr4:110162403:T:C	2.3094e-11	-2.52431e-10	-1.10854	0.000180098	-2.52431e-10	-1.11758	0.000180343	-2.52431e-10	-1.11757
110162501	chr4:110162501:T:C	2.04436e-11	-2.52431e-10	-1.23044	0.000160707	-2.52431e-10	-1.2315	0.000160919	-2.52431e-10	-1.23153
110162584	chr4:110162584:TC:T	2.99042e-12	-1.8334	-1.3193	2.10421e-05	-1.94604	-1.31852	2.10702e-05	-1.94603	-1.31853
110162651	chr4:110162651:TATAG:T	5.19067e-12	-1.40498	-1.19627	2.68231e-05	-1.82688	-1.19494	2.6858e-05	-1.8269	-1.19497
110162811	chr4:110162811:C:T	2.5625e-11	-2.52431e-10	-1.00454	0.000205245	-2.52431e-10	-0.986882	0.0002055	-2.52431e-10	-0.986981
110162867	chr4:110162867:T:A	3.1948e-12	-1.93915	-1.14744	2.58342e-05	-1.9133	-1.14608	2.58679e-05	-1.91328	-1.14614
110162870	chr4:110162870:T:C	2.94926e-11	-2.52431e-10	-0.863974	0.000228913	-2.52431e-10	-0.877745	0.000229264	-2.52431e-10	-0.877552
110162939	chr4:110162939:T:C	2.99706e-12	-1.82713	-1.32335	2.06007e-05	-1.96223	-1.32353	2.06284e-05	-1.96223	-1.32353
110162959	chr4:110162959:G:T	3.30675e-11	-2.52431e-10	-0.749562	0.000253571	-2.52431e-10	-0.77544	0.000253984	-2.52431e-10	-0.775156
110163551	chr4:110163551:G:A	1.89058e-11	-2.52431e-10	-1.30864	0.000148605	-2.52431e-10	-1.3098	0.000148806	-2.52431e-10	-1.30979
110163590	chr4:110163590:A:G	9.8354e-12	-1.96212	-3.28476e-10	8.22536e-05	-1.90128	-3.28476e-10	8.23653e-05	-1.90126	-3.28476e-10
110163745	chr4:110163745:T:C	2.22969e-11	-2.52431e-10	-1.14367	0.000177074	-2.52431e-10	-1.13452	0.0001773	-2.52431e-10	-1.13458
110163825	chr4:110163825:T:C	3.0759e-12	-1.81355	-1.31097	2.0845e-05	-1.95989	-1.31408	2.08738e-05	-1.95989	-1.31404
110164182	chr4:110164182:T:C	9.93085e-12	-1.95247	-3.28476e-10	7.77622e-05	-1.95743	-3.28476e-10	7.78671e-05	-1.95742	-3.28476e-10
110164697	chr4:110164697:C:T	5.05875e-12	-1.67935	-0.947643	3.00309e-05	-1.94522	-0.963638	3.00754e-05	-1.94522	-0.9635
110164730	chr4:110164730:C:A	9.87047e-12	-1.95856	-3.28476e-10	8.3912e-05	-1.88132	-3.28476e-10	8.40261e-05	-1.8813	-3.28476e-10
110164761	chr4:110164761:A:G	9.77297e-12	-1.53742	-0.431072	6.85911e-05	-1.64608	-0.43684	6.86907e-05	-1.64609	-0.436725
110164851	chr4:110164851:T:C	1.86269e-11	-2.52431e-10	-1.32351	0.000146579	-2.52431e-10	-1.32352	0.000146776	-2.52431e-10	-1.32352
110165022	chr4:110165022:T:G	2.03283e-11	-2.52431e-10	-1.2361	0.000159505	-2.52431e-10	-1.23901	0.000159723	-2.52431e-10	-1.23899
110165128	chr4:110165128:A:C	5.36874e-12	-1.36957	-1.19795	2.72491e-05	-1.80944	-1.19663	2.72845e-05	-1.80945	-1.19666
110165294	chr4:110165294:C:T	3.42325e-12	-1.94682	-1.07071	2.63034e-05	-1.96274	-1.07865	2.63423e-05	-1.96273	-1.07852
110165423	chr4:110165423:T:G	3.35617e-11	-2.52431e-10	-0.734725	0.000270999	-2.52431e-10	-0.708969	0.000271327	-2.52431e-10	-0.709105
110165639	chr4:110165639:G:A	1.6027e-11	-1.47384	-3.28476e-10	8.39603e-05	-1.88074	-3.28476e-10	8.40726e-05	-1.88075	-3.28476e-10
110165725	chr4:110165725:G:GATGCATTC	2.52664e-11	-2.52431e-10	-1.01863	0.000200066	-2.52431e-10	-1.01244	0.000200304	-2.52431e-10	-1.01259
110166055	chr4:110166055:C:T	6.75034e-12	-1.69725	-0.64127	4.89024e-05	-1.77493	-0.646328	4.89728e-05	-1.77494	-0.646228
110166169	chr4:110166169:C:T	2.91505e-12	-1.85504	-1.32318	2.05892e-05	-1.96393	-1.32239	2.06167e-05	-1.96393	-1.3224
110166484	chr4:110166484:C:T	1.93128e-11	-2.52431e-10	-1.28735	0.000152775	-2.52431e-10	-1.28212	0.000152974	-2.52431e-10	-1.28216
110167006	chr4:110167006:T:C	1.96577e-11	-2.52431e-10	-1.26964	0.000154341	-2.52431e-10	-1.27192	0.000154552	-2.52431e-10	-1.2719
110167160	chr4:110167160:T:G	9.82985e-12	-1.96269	-3.28476e-10	8.1968e-05	-1.90476	-3.28476e-10	8.20793e-05	-1.90474	-3.28476e-10
110167246	chr4:110167246:G:A	1.94824e-11	-2.52431e-10	-1.2786	0.000153002	-2.52431e-10	-1.28064	0.00015321	-2.52431e-10	-1.28062
110167337	chr4:110167337:GTCTC:G	2.94799e-12	-1.90562	-1.26137	2.204e-05	-1.96321	-1.25502	2.20671e-05	-1.96321	-1.25513
110167389	chr4:110167389:C:A	2.41122e-11	-2.52431e-10	-1.06539	0.000186472	-2.52431e-10	-1.08281	0.000186755	-2.52431e-10	-1.08263
110167614	chr4:110167614:C:T	1.86384e-11	-2.52431e-10	-1.32289	0.000146696	-2.52431e-10	-1.32272	0.000146892	-2.52431e-10	-1.32273
110168187	chr4:110168187:C:A	9.84469e-12	-1.96118	-3.28476e-10	8.2708e-05	-1.89577	-3.28476e-10	8.28204e-05	-1.89575	-3.28476e-10
110168206	chr4:110168206:T:C	2.96235e-12	-1.87507	-1.28706	2.15836e-05	-1.9569	-1.28225	2.16106e-05	-1.95691	-1.28234
110168344	chr4:110168344:G:A	4.83024e-11	-2.52431e-10	-0.370631	0.000367495	-2.52431e-10	-0.404375	0.000368125	-2.52431e-10	-0.404006
110168454	chr4:110168454:G:A	4.51377e-12	-1.52677	-1.21421	7.65199e-05	-0.75641	-1.21712	7.66146e-05	-0.756564	-1.21708
110169189	chr4:110169189:A:G	2.90457e-11	-2.52431e-10	-0.879243	0.000229907	-2.52431e-10	-0.873413	0.000230161	-2.52431e-10	-0.873651
110169213	chr4:110169213:C:A	1.86265e-11	-2.52431e-10	-1.32353	0.00014658	-2.52431e-10	-1.32352	0.000146777	-2.52431e-10	-1.32352
110169385	chr4:110169385:C:T	2.91549e-12	-1.90625	-1.27183	2.1796e-05	-1.96323	-1.26613	2.1823e-05	-1.96323	-1.26623
110169448	chr4:110169448:AGGCT:A	3.46796e-12	-1.94538	-1.05917	2.6642e-05	-1.96164	-1.06696	2.66815e-05	-1.96164	-1.06682
110169731	chr4:110169731:CTAATTT:C	2.75118e-11	-2.52431e-10	-0.933497	0.000225962	-2.52431e-10	-0.89072	0.000226104	-2.52431e-10	-0.891434
110169845	chr4:110169845:G:A	5.94351e-12	-1.2584	-1.20741	2.84445e-05	-1.75703	-1.2061	2.84814e-05	-1.75704	-1.20613
110170038	chr4:110170038:C:T	6.48887e-12	-1.72854	-0.649486	4.7199e-05	-1.8021	-0.654612	4.72669e-05	-1.80211	-0.654513
110170111	chr4:110170111:A:C	1.99732e-11	-2.52431e-10	-1.25372	0.00015703	-2.52431e-10	-1.25465	0.000157243	-2.52431e-10	-1.25464
110170217	chr4:110170217:G:A	4.72484e-11	-2.52431e-10	-0.392694	0.000373022	-2.52431e-10	-0.389447	0.000373576	-2.52431e-10	-0.389306
110170436	chr4:110170436:A:G	3.28032e-11	-2.52431e-10	-0.757586	0.000264767	-2.52431e-10	-0.732236	0.000265087	-2.52431e-10	-0.732371
110170905	chr4:110170905:A:G	3.27946e-12	-1.79432	-1.26611	2.27875e-05	-1.91763	-1.26725	2.28178e-05	-1.91762	-1.26727
110170965	chr4:110170965:A:G	6.88375e-12	-1.35994	-0.95901	2.96692e-05	-1.9481	-0.972874	2.97111e-05	-1.9481	-0.972812
110171364	chr4:110171364:G:A	1.90975e-11	-2.52431e-10	-1.29856	0.000150539	-2.52431e-10	-1.29686	0.000150735	-2.52431e-10	-1.2969
110171489	chr4:110171489:T:C	9.82693e-12	-1.96299	-3.28476e-10	7.92062e-05	-1.93903	-3.28476e-10	7.93134e-05	-1.93902	-3.28476e-10
110171496	chr4:110171496:C:T	2.9296e-12	-1.85671	-1.31653	2.07666e-05	-1.96392	-1.31382	2.07938e-05	-1.96392	-1.31385
110171508	chr4:110171508:C:T	5.64369e-12	-1.43212	-1.08546	2.62214e-05	-1.95392	-1.09059	2.62556e-05	-1.95392	-1.09063
110171961	chr4:110171961:T:C	1.86687e-11	-2.52431e-10	-1.32126	0.000146812	-2.52431e-10	-1.32193	0.00014701	-2.52431e-10	-1.32192
110172460	chr4:110172460:A:G	3.07173e-12	-1.87271	-1.25316	2.23817e-05	-1.95626	-1.24658	2.24089e-05	-1.95627	-1.2467
110172766	chr4:110172766:T:C	2.34918e-11	-2.52431e-10	-1.09146	0.000184363	-2.52431e-10	-1.09418	0.000184615	-2.52431e-10	-1.09415
110173403	chr4:110173403:C:G	2.64315e-12	-1.95411	-1.32203	2.17439e-05	-1.9091	-1.32265	2.17734e-05	-1.90909	-1.32265
110173455	chr4:110173455:A:T	1.90689e-11	-2.52431e-10	-1.30006	0.000150322	-2.52431e-10	-1.29831	0.000150526	-2.52431e-10	-1.29829
110173579	chr4:110173579:A:C	1.86856e-11	-2.52431e-10	-1.32036	0.000146939	-2.52431e-10	-1.32107	0.000147139	-2.52431e-10	-1.32105
110173585	chr4:110173585:C:T	1.88794e-11	-2.52431e-10	-1.31004	0.000148523	-2.52431e-10	-1.31034	0.000148723	-2.52431e-10	-1.31034
110173712	chr4:110173712:C:T	2.93197e-12	-1.9609	-1.21153	2.46798e-05	-1.88995	-1.21515	2.4714e-05	-1.88994	-1.21512
110173898	chr4:110173898:T:C	3.35688e-12	-1.8425	-1.1946	2.40245e-05	-1.94597	-1.18605	2.40529e-05	-1.94598	-1.1862
110173957	chr4:110173957:AC:A	7.07384e-12	-1.73008	-0.56163	5.16645e-05	-1.79934	-0.566977	5.17392e-05	-1.79934	-0.566872
110174326	chr4:110174326:C:T	3.59036e-11	-2.52431e-10	-0.667275	0.000285363	-2.52431e-10	-0.657322	0.000285771	-2.52431e-10	-0.657236
110174591	chr4:110174591:A:G	3.1747e-11	-2.52431e-10	-0.790314	0.000246064	-2.52431e-10	-0.805494	0.000246446	-2.52431e-10	-0.805284
110174831	chr4:110174831:C:A	2.90792e-12	-1.91801	-1.26266	2.19911e-05	-1.96393	-1.25652	2.20182e-05	-1.96393	-1.25663
110174874	chr4:110174874:C:T	4.30095e-12	-1.59507	-1.19421	2.48165e-05	-1.90669	-1.19289	2.48489e-05	-1.9067	-1.19292
110174878	chr4:110174878:T:C	1.88145e-11	-1.31348	-3.28476e-10	0.00017736	-1.13291	-3.28476e-10	0.00017762	-1.13278	-3.28476e-10
110175104	chr4:110175104:C:T	1.93108e-11	-2.52431e-10	-1.28745	0.000151897	-2.52431e-10	-1.28788	0.000152104	-2.52431e-10	-1.28786
110175293	chr4:110175293:A:G	3.5966e-12	-1.69649	-1.27163	2.34212e-05	-1.88378	-1.27366	2.3453e-05	-1.88377	-1.27366
110175581	chr4:110175581:C:T	1.65106e-11	-1.44411	-3.28476e-10	0.000101856	-1.68753	-3.28476e-10	0.000101992	-1.68753	-3.28476e-10
110175727	chr4:110175727:C:T	2.01379e-10	1.05708	-3.28476e-10	0.000754403	0.314841	-3.28476e-10	0.000755433	0.314863	-3.28476e-10
110176300	chr4:110176300:C:T	5.31826e-11	-2.52431e-10	-0.27438	0.000416025	-2.52431e-10	-0.280341	0.000416599	-2.52431e-10	-0.280303
110176411	chr4:110176411:T:C	4.11688e-12	-1.54249	-1.29053	2.45877e-05	-1.82171	-1.28713	2.46199e-05	-1.82172	-1.28716
110176534	chr4:110176534:C:T	1.90939e-11	-2.52431e-10	-1.29874	0.000150735	-2.52431e-10	-1.29556	0.000150932	-2.52431e-10	-1.2956
110176673	chr4:110176673:T:C	2.31094e-11	-2.52431e-10	-1.10787	0.000182636	-2.52431e-10	-1.10359	0.000182867	-2.52431e-10	-1.10367
110176695	chr4:110176695:A:G	2.81639e-12	-1.93833	-1.27433	2.51787e-05	-1.80855	-1.27653	2.52136e-05	-1.80853	-1.27651
110176831	chr4:110176831:G:A	1.30585e-11	-1.67867	-3.28476e-10	0.000129642	-1.44631	-3.28476e-10	0.000129821	-1.44627	-3.28476e-10
110176894	chr4:110176894:C:T	3.46838e-11	-2.52431e-10	-0.70184	0.000273369	-2.52431e-10	-0.700262	0.000273777	-2.52431e-10	-0.700114
110177019	chr4:110177019:C:A	1.34148e-11	-1.65176	-3.28476e-10	0.000134757	-1.40761	-3.28476e-10	0.000134943	-1.40757	-3.28476e-10
110177370	chr4:110177370:G:A	3.23676e-12	-1.95098	-1.12256	2.66649e-05	-1.89555	-1.13219	2.67005e-05	-1.89558	-1.13216
110177723	chr4:110177723:A:G	1.09068e-11	-1.85873	-3.28476e-10	9.89823e-05	-1.71614	-3.28476e-10	9.91178e-05	-1.71612	-3.28476e-10
110178030	chr4:110178030:G:A	2.48041e-11	-2.52431e-10	-1.0371	0.00019609	-2.52431e-10	-1.03251	0.000196321	-2.52431e-10	-1.03268
110178176	chr4:110178176:G:A	3.61123e-12	-1.64058	-1.32348	2.82427e-05	-1.64687	-1.32338	2.8281e-05	-1.64685	-1.32339
110178211	chr4:110178211:C:T	1.86408e-11	-2.52431e-10	-1.32276	0.000146783	-2.52431e-10	-1.32213	0.000146979	-2.52431e-10	-1.32214
110178239	chr4:110178239:GATA:G	5.12616e-12	-1.74155	-0.872204	3.33323e-05	-1.93992	-0.86464	3.33771e-05	-1.93992	-0.864635
110178400	chr4:110178400:A:G	3.86886e-12	-1.57201	-1.32314	2.99263e-05	-1.58943	-1.32292	2.99669e-05	-1.58941	-1.32292
110178583	chr4:110178583:G:A	2.45913e-11	-2.52431e-10	-1.04572	0.000194407	-2.52431e-10	-1.04113	0.000194637	-2.52431e-10	-1.04129
110178728	chr4:110178728:C:T	1.2929e-11	-1.68864	-3.28476e-10	0.000128105	-1.45824	-3.28476e-10	0.000128282	-1.4582	-3.28476e-10
110178729	chr4:110178729:C:T	1.26622e-11	-1.70949	-3.28476e-10	0.000124565	-1.48626	-3.28476e-10	0.000124737	-1.48622	-3.28476e-10
110178752	chr4:110178752:C:G	1.88075e-11	-2.52431e-10	-1.31386	0.000148199	-2.52431e-10	-1.31253	0.000148398	-2.52431e-10	-1.31253
110179042	chr4:110179042:A:C	1.05306e-11	-1.89383	-3.28476e-10	8.58425e-05	-1.85857	-3.28476e-10	8.59617e-05	-1.85853	-3.28476e-10
110179303	chr4:110179303:G:A	1.23327e-11	-1.73586	-3.28476e-10	0.000119841	-1.52492	-3.28476e-10	0.000120006	-1.52489	-3.28476e-10
110179322	chr4:110179322:T:C	1.87762e-11	-2.52431e-10	-1.31552	0.000147934	-2.52431e-10	-1.31432	0.000148132	-2.52431e-10	-1.31432
110179396	chr4:110179396:C:T	3.61162e-12	-1.71937	-1.24458	3.96845e-05	-1.38288	-1.24725	3.97405e-05	-1.38285	-1.24721
110179454	chr4:110179454:C:T	1.88001e-11	-2.52431e-10	-1.31425	0.000148138	-2.52431e-10	-1.31294	0.000148337	-2.52431e-10	-1.31294
110179463	chr4:110179463:G:A	2.72812e-12	-1.9356	-1.3089	2.10725e-05	-1.95526	-1.30786	2.11011e-05	-1.95525	-1.30785
110179567	chr4:110179567:ATATT:A	5.02842e-12	-1.86387	-0.769133	3.82251e-05	-1.90906	-0.758532	3.82767e-05	-1.90903	-0.758555
110180522	chr4:110180522:A:G	3.54768e-12	-1.71416	-1.26766	3.91165e-05	-1.37457	-1.26997	3.91714e-05	-1.37454	-1.26994
110180576	chr4:110180576:T:C	1.8801e-11	-2.52431e-10	-1.3142	0.000148118	-2.52431e-10	-1.31307	0.000148316	-2.52431e-10	-1.31308
110180632	chr4:110180632:G:C	1.98299e-11	0.0135046	-1.27442	5.4212e-05	-1.05373	-1.26446	5.42927e-05	-1.05347	-1.26456
110180701	chr4:110180701:C:G	3.75343e-11	-2.52431e-10	-0.622856	0.000301517	-2.52431e-10	-0.602258	0.000301844	-2.52431e-10	-0.602517
110180975	chr4:110180975:A:G	3.47888e-12	-1.7329	-1.2685	3.79445e-05	-1.40416	-1.2708	3.79977e-05	-1.40413	-1.27077
110181413	chr4:110181413:AC:A	1.89189e-11	-2.52431e-10	-1.30795	0.000149094	-2.52431e-10	-1.30651	0.000149293	-2.52431e-10	-1.30652
110181524	chr4:110181524:T:C	1.05422e-11	-1.89273	-3.28476e-10	7.85545e-05	-1.94729	-3.28476e-10	7.86599e-05	-1.94729	-3.28476e-10
110181611	chr4:110181611:GT:G	3.04016e-12	-1.83619	-1.30001	2.12215e-05	-1.95957	-1.2965	2.12492e-05	-1.95957	-1.29654
110181678	chr4:110181678:A:G	1.31571e-11	-1.67115	-3.28476e-10	0.000139861	-1.37043	-3.28476e-10	0.000140054	-1.3704	-3.28476e-10
110182219	chr4:110182219:C:T	1.31159e-11	-1.67428	-3.28476e-10	0.000130566	-1.43921	-3.28476e-10	0.000130746	-1.43917	-3.28476e-10
110182240	chr4:110182240:C:T	1.92064e-11	-2.52431e-10	-1.29287	0.000151458	-2.52431e-10	-1.29077	0.000151659	-2.52431e-10	-1.29079
110182635	chr4:110182635:G:A	1.90871e-11	-2.52431e-10	-1.2991	0.000150485	-2.52431e-10	-1.29722	0.000150685	-2.52431e-10	-1.29724
110182862	chr4:110182862:T:C	3.1092e-12	-1.82772	-1.28603	2.16228e-05	-1.94532	-1.29202	2.16536e-05	-1.94532	-1.29193
110183014	chr4:110183014:T:C	1.89995e-11	-2.52431e-10	-1.3037	0.000149768	-2.52431e-10	-1.302	0.000149967	-2.52431e-10	-1.30201
110183429	chr4:110183429:G:T	3.19342e-12	-1.80597	-1.28105	2.55994e-05	-1.78562	-1.2829	2.56348e-05	-1.7856	-1.28287
110183503	chr4:110183503:G:A	3.54369e-12	-1.70866	-1.27429	3.92055e-05	-1.3658	-1.27646	3.92606e-05	-1.36577	-1.27643
110183759	chr4:110183759:T:C	1.10749e-11	-1.84343	-3.28476e-10	0.000101454	-1.69148	-3.28476e-10	0.000101593	-1.69145	-3.28476e-10
110183798	chr4:110183798:G:A	3.47564e-11	-2.52431e-10	-0.699748	0.000273942	-2.52431e-10	-0.698169	0.000274351	-2.52431e-10	-0.69802
110184152	chr4:110184152:T:C	2.21422e-11	-2.52431e-10	-1.15063	0.000174954	-2.52431e-10	-1.14656	0.000175176	-2.52431e-10	-1.14664
110184206	chr4:110184206:C:T	2.7214e-11	-2.52431e-10	-0.94438	0.000215284	-2.52431e-10	-0.939128	0.000215532	-2.52431e-10	-0.93932
110184286	chr4:110184286:T:G	3.11945e-12	-1.8334	-1.27705	2.17228e-05	-1.94898	-1.28374	2.1754e-05	-1.94898	-1.28365
110184288	chr4:110184288:A:C	3.48736e-11	-2.52431e-10	-0.696382	0.000274867	-2.52431e-10	-0.694797	0.000275278	-2.52431e-10	-0.694648
110184372	chr4:110184372:T:G	3.47258e-12	-1.95523	-1.04799	2.77563e-05	-1.9455	-1.04212	2.77938e-05	-1.9455	-1.04211
110185021	chr4:110185021:A:G	3.37062e-12	-1.94329	-1.08973	2.63532e-05	-1.95551	-1.08399	2.63887e-05	-1.95551	-1.08398
110185203	chr4:110185203:T:C	2.01196e-11	-1.24642	-3.28476e-10	0.000136416	-1.39538	-3.28476e-10	0.000136611	-1.39529	-3.28476e-10
110185347	chr4:110185347:C:CA	4.65942e-12	-1.69382	-1.01541	3.33332e-05	-1.79675	-1.00779	3.33793e-05	-1.7967	-1.00779
110185800	chr4:110185800:T:C	1.94496e-11	0.031409	-1.31169	4.65267e-05	-1.15861	-1.31245	4.65981e-05	-1.15843	-1.31244
110185848	chr4:110185848:C:A	3.99518e-11	-0.560439	-3.28476e-10	0.000844611	0.427791	-3.28476e-10	0.00084576	0.427808	-3.28476e-10
110185919	chr4:110185919:C:T	3.21133e-12	-1.90672	-1.17471	2.40333e-05	-1.96345	-1.1682	2.40627e-05	-1.96345	-1.16832
110185958	chr4:110185958:G:A	3.94713e-11	-2.52431e-10	-0.572538	0.000311278	-2.52431e-10	-0.570399	0.000311719	-2.52431e-10	-0.570327
110185988	chr4:110185988:G:A	2.13337e-11	-2.52431e-10	-1.18782	0.000166896	-2.52431e-10	-1.19372	0.000167145	-2.52431e-10	-1.19357
110186152	chr4:110186152:T:C	3.56065e-11	-2.52431e-10	-0.675584	0.000286242	-2.52431e-10	-0.654246	0.000286609	-2.52431e-10	-0.654308
110186430	chr4:110186430:G:T	3.30422e-12	-1.92788	-1.12503	2.63178e-05	-1.91766	-1.12318	2.63524e-05	-1.91766	-1.12321
110186565	chr4:110186565:A:C	1.60043e-11	-1.47526	-3.28476e-10	0.000111131	-1.60037	-3.28476e-10	0.000111288	-1.60031	-3.28476e-10
110186576	chr4:110186576:C:T	2.26205e-11	-2.52431e-10	-1.12925	0.000177341	-2.52431e-10	-1.13301	0.000177594	-2.52431e-10	-1.13293
110187164	chr4:110187164:G:A	1.86459e-11	-2.52431e-10	-1.32249	0.000146737	-2.52431e-10	-1.32244	0.000146934	-2.52431e-10	-1.32244
110187377	chr4:110187377:C:T	2.07561e-11	-2.52431e-10	-1.21527	0.000164126	-2.52431e-10	-1.21045	0.000164345	-2.52431e-10	-1.21046
110187523	chr4:110187523:C:T	1.90811e-11	-2.52431e-10	-1.29941	0.00015043	-2.52431e-10	-1.29759	0.000150633	-2.52431e-10	-1.29758
110187834	chr4:110187834:C:T	1.9015e-11	-2.52431e-10	-1.30289	0.000149893	-2.52431e-10	-1.30116	0.000150093	-2.52431e-10	-1.30118
110187864	chr4:110187864:A:G	2.91072e-12	-1.85658	-1.32313	2.06517e-05	-1.96016	-1.32313	2.06794e-05	-1.96016	-1.32313
110187943	chr4:110187943:G:A	3.62391e-11	-2.52431e-10	-0.657975	0.000288019	-2.52431e-10	-0.648059	0.00028841	-2.52431e-10	-0.648045
110187957	chr4:110187957:C:T	3.27126e-11	-2.52431e-10	-0.760351	0.000259786	-2.52431e-10	-0.751226	0.000260139	-2.52431e-10	-0.751212
110188546	chr4:110188546:C:T	2.99665e-11	0.475444	-1.32348	0.000151773	0.0347982	-1.3235	0.000151977	0.0347996	-1.3235
110188604	chr4:110188604:T:C	2.88113e-11	0.177828	-1.06517	0.000166199	-0.130669	-1.06723	0.00016643	-0.130671	-1.06718
110188614	chr4:110188614:G:A	3.31141e-11	-2.52431e-10	-0.748152	0.000264007	-2.52431e-10	-0.73511	0.00026431	-2.52431e-10	-0.735304
110188723	chr4:110188723:T:C	3.03715e-11	-2.52431e-10	-0.834608	0.000242149	-2.52431e-10	-0.821531	0.000242429	-2.52431e-10	-0.821721
110188832	chr4:110188832:G:A	3.90999e-11	-2.52431e-10	-0.581993	0.00031066	-2.52431e-10	-0.572387	0.000310999	-2.52431e-10	-0.572638
110189313	chr4:110189313:G:A	2.2319e-11	-2.52431e-10	-1.14267	0.000174688	-2.52431e-10	-1.14808	0.000174946	-2.52431e-10	-1.14795
110189324	chr4:110189324:C:T	1.95982e-11	-2.52431e-10	-1.27268	0.000153127	-2.52431e-10	-1.27982	0.000153348	-2.52431e-10	-1.27972
110189415	chr4:110189415:C:T	3.83974e-12	-1.67058	-1.23213	4.13507e-05	-1.3563	-1.23269	4.14089e-05	-1.35626	-1.23267
110189804	chr4:110189804:T:TA	2.36005e-11	-2.52431e-10	-1.08685	0.000186729	-2.52431e-10	-1.08143	0.000186972	-2.52431e-10	-1.08147
110189838	chr4:110189838:G:C	1.86881e-11	-2.52431e-10	-1.32022	0.000147383	-2.52431e-10	-1.31805	0.000147576	-2.52431e-10	-1.31808
110190433	chr4:110190433:G:A	1.56234e-11	-1.49934	-3.28476e-10	0.00017395	-1.15232	-3.28476e-10	0.00017419	-1.15228	-3.28476e-10
110190566	chr4:110190566:G:A	1.92724e-11	-2.52431e-10	-1.28944	0.000152659	-2.52431e-10	-1.28288	0.00015285	-2.52431e-10	-1.28297
110190657	chr4:110190657:A:G	2.82577e-11	-2.52431e-10	-0.906747	0.000223998	-2.52431e-10	-0.899448	0.000224302	-2.52431e-10	-0.899436
110190665	chr4:110190665:C:T	6.46994e-11	-2.52431e-10	-0.0783604	0.000515817	-2.52431e-10	-0.0653329	0.000516533	-2.52431e-10	-0.0652894
110190977	chr4:110190977:A:C	4.0592e-12	-1.95132	-0.895803	3.4748e-05	-1.87075	-0.892217	3.47934e-05	-1.87071	-0.892292
110191101	chr4:110191101:G:A	1.16957e-11	-1.78889	-3.28476e-10	0.000108519	-1.62416	-3.28476e-10	0.000108668	-1.62413	-3.28476e-10
110191104	chr4:110191104:C:G	1.52167e-11	-1.52572	-3.28476e-10	0.000129411	-1.44809	-3.28476e-10	0.000129584	-1.4481	-3.28476e-10
110191180	chr4:110191180:A:G	1.51836e-11	-1.5279	-3.28476e-10	0.00016748	-1.19022	-3.28476e-10	0.000167711	-1.19019	-3.28476e-10
110191454	chr4:110191454:A:G	3.06565e-12	-1.93917	-1.18869	2.53093e-05	-1.89287	-1.18704	2.5343e-05	-1.89283	-1.18709
110191632	chr4:110191632:C:A	3.04882e-12	-1.94085	-1.1925	2.53411e-05	-1.88778	-1.19088	2.53749e-05	-1.88774	-1.19093
110191703	chr4:110191703:G:A	1.06328e-11	-1.88416	-3.28476e-10	9.41231e-05	-1.76648	-3.28476e-10	9.42573e-05	-1.7664	-3.28476e-10
110191717	chr4:110191717:C:T	3.98719e-12	-1.54267	-1.32235	2.62728e-05	-1.72051	-1.32204	2.63068e-05	-1.72056	-1.32204
110191843	chr4:110191843:C:G	2.43119e-11	-2.52431e-10	-1.05715	0.00019245	-2.52431e-10	-1.05125	0.0001927	-2.52431e-10	-1.05129
110192017	chr4:110192017:T:C	2.99072e-12	-1.95198	-1.20062	2.57177e-05	-1.86489	-1.19902	2.57522e-05	-1.86485	-1.19906
110192046	chr4:110192046:C:T	2.31558e-11	-2.52431e-10	-1.10587	0.000180445	-2.52431e-10	-1.11566	0.000180693	-2.52431e-10	-1.11563
110192089	chr4:110192089:T:C	6.09099e-12	-1.69535	-0.745953	3.95862e-05	-1.89483	-0.737772	3.96393e-05	-1.89483	-0.737779
110192101	chr4:110192101:A:G	2.65565e-11	-2.52431e-10	-0.968837	0.000210391	-2.52431e-10	-0.962118	0.000210676	-2.52431e-10	-0.962107
110192366	chr4:110192366:A:C	1.47956e-11	-1.55378	-3.28476e-10	0.000161577	-1.2261	-3.28476e-10	0.0001618	-1.22607	-3.28476e-10
110193126	chr4:110193126:A:C	3.42165e-12	-1.69778	-1.32021	2.37577e-05	-1.8218	-1.32138	2.37887e-05	-1.82184	-1.32138
110193322	chr4:110193322:C:T	3.91653e-11	-2.52431e-10	-0.580321	0.000306705	-2.52431e-10	-0.585199	0.000307126	-2.52431e-10	-0.585169
110193380	chr4:110193380:G:A	4.01565e-12	-1.53718	-1.32073	2.63826e-05	-1.71809	-1.32028	2.64168e-05	-1.71815	-1.32028
110193557	chr4:110193557:T:C	7.74834e-11	-2.52431e-10	0.101952	0.000613064	-2.52431e-10	0.107384	0.000613922	-2.52431e-10	0.10744
110193719	chr4:110193719:T:C	1.8678e-11	-2.52431e-10	-1.32077	0.000147004	-2.52431e-10	-1.32062	0.000147202	-2.52431e-10	-1.32062
110194187	chr4:110194187:TAGTG:T	7.04769e-11	-2.52431e-10	0.00717245	0.000562233	-2.52431e-10	0.0208303	0.000563012	-2.52431e-10	0.0208733
110194570	chr4:110194570:G:A	3.21554e-11	-2.52431e-10	-0.777533	0.00024942	-2.52431e-10	-0.791947	0.000249815	-2.52431e-10	-0.791708
110195540	chr4:110195540:A:T	1.91274e-11	-2.52431e-10	-1.29699	0.000150486	-2.52431e-10	-1.29722	0.000150692	-2.52431e-10	-1.29719
110195827	chr4:110195827:C:CT	4.4043e-12	-1.94397	-0.821562	3.36731e-05	-1.95695	-0.837431	3.37267e-05	-1.95695	-0.837184
110196098	chr4:110196098:C:A	1.86276e-11	-2.52431e-10	-1.32347	0.000146611	-2.52431e-10	-1.3233	0.000146808	-2.52431e-10	-1.3233
110196255	chr4:110196255:A:T	2.4435e-11	-2.52431e-10	-1.05209	0.000191443	-2.52431e-10	-1.0565	0.000191722	-2.52431e-10	-1.05638
110196331	chr4:110196331:G:A	3.37923e-11	-2.52431e-10	-0.72788	0.000271669	-2.52431e-10	-0.706503	0.00027197	-2.52431e-10	-0.706735
110196344	chr4:110196344:T:A	1.90485e-11	-2.52431e-10	-1.30112	0.000149409	-2.52431e-10	-1.3044	0.000149612	-2.52431e-10	-1.30438
110196362	chr4:110196362:A:T	1.22804e-11	-1.74011	-3.28476e-10	7.95645e-05	-1.93452	-3.28476e-10	7.96716e-05	-1.93452	-3.28476e-10
110196366	chr4:110196366:G:A	5.76285e-11	-2.52431e-10	-0.194095	0.00046906	-2.52431e-10	-0.160354	0.000469508	-2.52431e-10	-0.160742
110196580	chr4:110196580:C:T	2.05633e-11	-2.52431e-10	-1.2246	0.000161869	-2.52431e-10	-1.2243	0.000162091	-2.52431e-10	-1.22427
110196850	chr4:110196850:C:T	1.21355e-11	-1.75197	-3.28476e-10	0.000114707	-1.5687	-3.28476e-10	0.000114865	-1.56867	-3.28476e-10
110197114	chr4:110197114:C:T	2.6965e-11	-2.52431e-10	-0.953573	0.000213984	-2.52431e-10	-0.945185	0.000214245	-2.52431e-10	-0.945307
110197179	chr4:110197179:C:T	2.23948e-11	-2.52431e-10	-1.13928	0.000176744	-2.52431e-10	-1.13638	0.000176967	-2.52431e-10	-1.13647
110197227	chr4:110197227:C:T	3.69992e-11	-2.52431e-10	-0.637216	0.000295986	-2.52431e-10	-0.620774	0.000296274	-2.52431e-10	-0.621143
110197906	chr4:110197906:G:A	2.93179e-12	-1.94737	-1.22513	2.31927e-05	-1.9407	-1.22654	2.32247e-05	-1.94071	-1.2265
110198051	chr4:110198051:C:T	5.37537e-11	-2.52431e-10	-0.263699	0.000418787	-2.52431e-10	-0.273723	0.00041949	-2.52431e-10	-0.273388
110198984	chr4:110198984:A:G	6.37638e-11	-2.52431e-10	-0.0929265	0.000496326	-2.52431e-10	-0.103851	0.000497175	-2.52431e-10	-0.103486
110198992	chr4:110198992:A:G	2.86173e-12	-1.94886	-1.24782	2.26329e-05	-1.94257	-1.24911	2.2664e-05	-1.94258	-1.24907
110199010	chr4:110199010:A:G	1.41856e-11	-1.64294	0.0470502	0.000186927	-1.10808	0.0277124	0.000187248	-1.10795	0.0279585
110199557	chr4:110199557:G:A	3.00319e-12	-1.95795	-1.19049	2.64069e-05	-1.8364	-1.20106	2.64482e-05	-1.83636	-1.20088
110200254	chr4:110200254:G:T	3.02246e-11	-2.52431e-10	-0.839457	0.000236262	-2.52431e-10	-0.846146	0.000236621	-2.52431e-10	-0.845969
110200362	chr4:110200362:G:A	1.89847e-11	-2.52431e-10	-1.30448	0.00014887	-2.52431e-10	-1.30801	0.000149071	-2.52431e-10	-1.308
110200389	chr4:110200389:G:A	3.53509e-12	-1.87243	-1.11294	2.56871e-05	-1.9507	-1.11439	2.57208e-05	-1.9507	-1.11443
110200657	chr4:110200657:T:A	2.63917e-11	-0.975063	-3.28476e-10	0.000121917	-1.50775	-3.28476e-10	0.000122083	-1.50773	-3.28476e-10
110200685	chr4:110200685:A:G	2.93834e-12	-1.85392	-1.31635	2.32672e-05	-1.84608	-1.31796	2.33e-05	-1.84604	-1.31793
110200721	chr4:110200721:T:G	3.71684e-12	-1.82567	-1.10957	2.63201e-05	-1.92971	-1.11104	2.63546e-05	-1.92971	-1.11107
110200722	chr4:110200722:G:C	2.98847e-11	-2.52431e-10	-0.850765	0.000233618	-2.52431e-10	-0.8574	0.000233973	-2.52431e-10	-0.857224
110200737	chr4:110200737:G:A	3.25735e-11	-2.52431e-10	-0.764612	0.000256855	-2.52431e-10	-0.762572	0.000257143	-2.52431e-10	-0.762795
110200773	chr4:110200773:G:A	2.98847e-11	-2.52431e-10	-0.850765	0.000233618	-2.52431e-10	-0.8574	0.000233973	-2.52431e-10	-0.857224
110200962	chr4:110200962:C:G	2.53085e-11	-2.52431e-10	-1.01697	0.00020018	-2.52431e-10	-1.01187	0.000200423	-2.52431e-10	-1.012
110201006	chr4:110201006:A:G	4.70594e-12	-1.94843	-0.750861	4.88173e-05	-1.67884	-0.744157	4.88873e-05	-1.67877	-0.744142
110201111	chr4:110201111:C:G	5.733e-12	-1.9531	-0.54877	4.51014e-05	-1.96392	-0.538251	4.51539e-05	-1.96392	-0.53843
110201134	chr4:110201134:TA:T	2.99202e-11	-2.52431e-10	-0.849578	0.00023389	-2.52431e-10	-0.856236	0.000234245	-2.52431e-10	-0.85606
110201432	chr4:110201432:C:T	1.93995e-11	-2.52431e-10	-1.28287	0.000152905	-2.52431e-10	-1.28127	0.000153105	-2.52431e-10	-1.2813
110201922	chr4:110201922:A:G	1.09637e-11	-1.85353	-3.28476e-10	8.18357e-05	-1.90637	-3.28476e-10	8.19466e-05	-1.90636	-3.28476e-10
110202044	chr4:110202044:C:T	3.2577e-11	-2.52431e-10	-0.764504	0.000257433	-2.52431e-10	-0.760327	0.000257813	-2.52431e-10	-0.760192
110202449	chr4:110202449:G:A	1.8659e-11	-2.52431e-10	-1.32178	0.000146934	-2.52431e-10	-1.3211	0.000147129	-2.52431e-10	-1.32112
110202558	chr4:110202558:A:G	2.72402e-12	-1.95656	-1.28944	2.27177e-05	-1.89534	-1.2926	2.27504e-05	-1.8953	-1.29254
110202599	chr4:110202599:A:C	5.05431e-12	-1.68165	-0.946217	4.24719e-05	-1.62094	-0.9413	4.25239e-05	-1.62092	-0.941444
110202875	chr4:110202875:C:A	3.31734e-12	-1.78482	-1.26413	2.30128e-05	-1.91003	-1.265	2.30434e-05	-1.91003	-1.26502
110203376	chr4:110203376:C:T	2.15269e-11	-2.52431e-10	-1.17881	0.000168621	-2.52431e-10	-1.18343	0.000168866	-2.52431e-10	-1.18332
110203538	chr4:110203538:C:T	1.86293e-11	-2.52431e-10	-1.32338	0.000146632	-2.52431e-10	-1.32316	0.000146828	-2.52431e-10	-1.32316
110203627	chr4:110203627:G:A	5.18144e-11	-2.52431e-10	-0.300443	0.000413062	-2.52431e-10	-0.287488	0.000413556	-2.52431e-10	-0.287635
110203714	chr4:110203714:A:G	3.0469e-11	-2.52431e-10	-0.831403	0.000242782	-2.52431e-10	-0.818919	0.000243083	-2.52431e-10	-0.819025
110203776	chr4:110203776:G:T	1.89286e-11	-2.52431e-10	-1.30744	0.0001487	-2.52431e-10	-1.30916	0.000148899	-2.52431e-10	-1.30916
110203787	chr4:110203787:A:G	3.65016e-12	-1.86294	-1.0904	3.08223e-05	-1.78374	-1.09911	3.08648e-05	-1.78373	-1.09908
110203794	chr4:110203794:C:T	2.2385e-11	-2.52431e-10	-1.13972	0.000176979	-2.52431e-10	-1.13505	0.000177217	-2.52431e-10	-1.13505
110203975	chr4:110203975:A:G	6.48261e-11	-2.52431e-10	-0.0764032	0.000520836	-2.52431e-10	-0.0556504	0.000521548	-2.52431e-10	-0.0556274
110204694	chr4:110204694:C:A	1.52712e-11	-1.52214	-3.28476e-10	8.71697e-05	-1.84323	-3.28476e-10	8.72851e-05	-1.84325	-3.28476e-10
110204892	chr4:110204892:T:C	2.97824e-11	-2.52431e-10	-0.854196	0.000236035	-2.52431e-10	-0.847107	0.000236316	-2.52431e-10	-0.847258
110204942	chr4:110204942:G:A	8.65368e-12	-0.909549	-1.18058	3.19366e-05	-1.66411	-1.18322	3.19822e-05	-1.66406	-1.18319
110205171	chr4:110205171:G:A	7.83069e-12	-1.01014	-1.17992	3.03278e-05	-1.71666	-1.18236	3.03707e-05	-1.71661	-1.18234
110205302	chr4:110205302:A:G	6.42539e-12	-1.29649	-1.09137	2.98952e-05	-1.81888	-1.09451	2.99374e-05	-1.81885	-1.09447
110205411	chr4:110205411:C:A	2.72522e-11	-2.52431e-10	-0.942978	0.00021801	-2.52431e-10	-0.926543	0.000218249	-2.52431e-10	-0.926791
110205436	chr4:110205436:G:A	6.49671e-12	-1.29003	-1.08679	3.01062e-05	-1.81638	-1.08998	3.01487e-05	-1.81634	-1.08994
110205662	chr4:110205662:T:C	6.66185e-12	-1.27386	-1.07785	3.06151e-05	-1.8085	-1.08109	3.06584e-05	-1.80846	-1.08106
110205702	chr4:110205702:C:T	1.90957e-11	-2.52431e-10	-1.29865	0.000150057	-2.52431e-10	-1.30007	0.000150265	-2.52431e-10	-1.30003
110205718	chr4:110205718:G:A	8.62853e-12	-0.785213	-1.30783	2.88087e-05	-1.64082	-1.30959	2.88493e-05	-1.64076	-1.30958
110205840	chr4:110205840:T:C	6.786e-12	-1.24919	-1.08406	3.07723e-05	-1.79721	-1.08726	3.08159e-05	-1.79717	-1.08723
110206051	chr4:110206051:C:T	6.83804e-12	-1.24711	-1.0785	3.09928e-05	-1.79561	-1.08172	3.10366e-05	-1.79558	-1.08168
110206082	chr4:110206082:G:A	6.84926e-12	-1.24373	-1.08024	3.09881e-05	-1.79403	-1.08345	3.1032e-05	-1.79399	-1.08342
110206140	chr4:110206140:G:A	1.90146e-11	-2.52431e-10	-1.3029	0.000149439	-2.52431e-10	-1.3042	0.000149645	-2.52431e-10	-1.30416
110206233	chr4:110206233:G:A	6.20948e-12	-1.23959	-1.18245	2.80815e-05	-1.79102	-1.18496	2.81211e-05	-1.79098	-1.18493
110206294	chr4:110206294:A:G	6.51117e-12	-1.18856	-1.18603	2.87023e-05	-1.76561	-1.18849	2.87428e-05	-1.76557	-1.18847
110206338	chr4:110206338:T:G	1.92659e-11	-2.52431e-10	-1.28978	0.000152404	-2.52431e-10	-1.28455	0.000152601	-2.52431e-10	-1.2846
110206393	chr4:110206393:G:A	6.28368e-12	-1.22654	-1.18361	2.82322e-05	-1.78449	-1.18614	2.8272e-05	-1.78445	-1.18611
110206444	chr4:110206444:G:T	1.09437e-11	-1.85535	-3.28476e-10	8.21107e-05	-1.90302	-3.28476e-10	8.22225e-05	-1.903	-3.28476e-10
110206635	chr4:110206635:G:A	6.45853e-12	-1.20516	-1.17755	2.8707e-05	-1.77382	-1.18012	2.87476e-05	-1.77378	-1.18009
110206804	chr4:110206804:G:A	1.87104e-11	-2.52431e-10	-1.31903	0.000147335	-2.52431e-10	-1.31838	0.00014753	-2.52431e-10	-1.3184
110207067	chr4:110207067:C:A	6.05124e-12	-1.26112	-1.18673	2.76731e-05	-1.80144	-1.18918	2.77121e-05	-1.8014	-1.18916
110207070	chr4:110207070:A:T	1.87656e-11	-2.52431e-10	-1.31609	0.00014792	-2.52431e-10	-1.31442	0.000148118	-2.52431e-10	-1.31442
110207100	chr4:110207100:A:T	2.04825e-11	-2.52431e-10	-1.22854	0.000161101	-2.52431e-10	-1.22905	0.000161312	-2.52431e-10	-1.22908
110207252	chr4:110207252:G:A	5.81031e-12	-1.2624	-1.22607	2.6593e-05	-1.80213	-1.22831	2.66303e-05	-1.80209	-1.22829
110207431	chr4:110207431:C:T	9.35435e-12	-0.952373	-1.0599	8.19858e-05	-0.847274	-1.05726	8.20855e-05	-0.847405	-1.05726
110207591	chr4:110207591:T:C	3.55791e-12	-1.90374	-1.0752	2.63721e-05	-1.96362	-1.07515	2.641e-05	-1.96362	-1.07506
110207777	chr4:110207777:C:T	5.87925e-12	-1.23782	-1.23886	2.65904e-05	-1.78963	-1.2409	2.66277e-05	-1.78959	-1.24088
110207941	chr4:110207941:C:T	5.89914e-12	-1.23682	-1.23649	2.6654e-05	-1.78955	-1.23859	2.66915e-05	-1.78951	-1.23857
110208015	chr4:110208015:A:G	9.69773e-12	-1.22057	-0.755653	4.29936e-05	-1.79182	-0.758213	4.30531e-05	-1.79178	-0.758212
110208020	chr4:110208020:G:A	6.07496e-12	-1.21289	-1.23104	2.71269e-05	-1.77738	-1.23318	2.7165e-05	-1.77734	-1.23316
110208048	chr4:110208048:G:A	9.73042e-12	-0.936474	-1.03638	3.51635e-05	-1.72178	-1.02929	3.52115e-05	-1.72174	-1.02932
110208600	chr4:110208600:A:G	5.86418e-12	-1.22219	-1.25706	2.63255e-05	-1.78166	-1.25889	2.63624e-05	-1.78162	-1.25887
110208778	chr4:110208778:A:G	6.37459e-12	-1.17992	-1.21587	2.79806e-05	-1.76139	-1.21818	2.802e-05	-1.76135	-1.21816
110208933	chr4:110208933:C:T	1.18594e-11	-1.77499	-3.28476e-10	0.000108207	-1.62704	-3.28476e-10	0.000108355	-1.62702	-3.28476e-10
110209030	chr4:110209030:A:C	3.16162e-12	-1.93209	-1.16494	2.44009e-05	-1.95289	-1.16357	2.44328e-05	-1.9529	-1.1636
110209229	chr4:110209229:G:A	3.45764e-11	-2.52431e-10	-0.704941	0.00027166	-2.52431e-10	-0.706535	0.000272046	-2.52431e-10	-0.706457
110209267	chr4:110209267:T:C	3.78235e-11	-2.52431e-10	-0.615181	0.00030006	-2.52431e-10	-0.607102	0.000300461	-2.52431e-10	-0.60711
110209323	chr4:110209323:T:A	2.36035e-11	-2.52431e-10	-1.08672	0.000188751	-2.52431e-10	-1.07066	0.000188973	-2.52431e-10	-1.07082
110209546	chr4:110209546:C:T	1.86416e-11	-2.52431e-10	-1.32272	0.00014662	-2.52431e-10	-1.32324	0.000146817	-2.52431e-10	-1.32324
110209764	chr4:110209764:A:T	5.96195e-12	-1.25423	-1.20848	2.73136e-05	-1.79282	-1.21088	2.73521e-05	-1.79278	-1.21086
110209783	chr4:110209783:T:A	6.96922e-12	-0.990743	-1.31586	2.36927e-05	-1.82849	-1.31743	2.37255e-05	-1.82846	-1.31741
110209999	chr4:110209999:G:T	3.44045e-11	-2.52431e-10	-0.709923	0.000265116	-2.52431e-10	-0.730917	0.000265522	-2.52431e-10	-0.730729
110210479	chr4:110210479:A:G	1.88277e-11	-2.52431e-10	-1.31278	0.000148449	-2.52431e-10	-1.31084	0.000148648	-2.52431e-10	-1.31084
110210517	chr4:110210517:A:G	1.86406e-11	-2.52431e-10	-1.32277	0.000146802	-2.52431e-10	-1.322	0.000146999	-2.52431e-10	-1.322
110210536	chr4:110210536:C:T	1.86325e-11	-2.52431e-10	-1.32321	0.000146706	-2.52431e-10	-1.32266	0.000146903	-2.52431e-10	-1.32266
110210552	chr4:110210552:T:C	7.82342e-11	0.136092	-0.0244967	0.000431589	-0.232929	-0.0106838	0.000432141	-0.232855	-0.0108214
110211202	chr4:110211202:T:C	9.17257e-12	-0.756074	-1.27582	7.14783e-05	-0.767133	-1.27456	7.158e-05	-0.767019	-1.27459
110211278	chr4:110211278:T:C	9.67185e-11	1.44723	-1.12354	0.00011665	-0.42743	-1.12448	0.000116825	-0.427211	-1.12454
110211486	chr4:110211486:C:T	7.68928e-12	-1.42118	-0.7871	6.11624e-05	-1.41225	-0.785303	6.12491e-05	-1.41218	-0.785295
110211617	chr4:110211617:G:A	1.15624e-11	-1.96257	0.162218	9.38554e-05	-1.95296	0.18363	9.3961e-05	-1.95295	0.183406
110211792	chr4:110211792:A:G	5.32169e-12	-1.6809	-0.895418	3.8177e-05	-1.76484	-0.904016	3.82323e-05	-1.76482	-0.903932
110211831	chr4:110211831:G:C	4.65645e-11	-2.52431e-10	-0.407274	0.000372163	-2.52431e-10	-0.391755	0.000372648	-2.52431e-10	-0.391794
110212078	chr4:110212078:T:G	3.51529e-12	-1.93192	-1.05907	3.19935e-05	-1.80345	-1.04211	3.20292e-05	-1.80346	-1.04232
110212106	chr4:110212106:C:T	4.58422e-11	-1.725	1.30209	0.000331634	-1.80865	1.3016	0.000332155	-1.80863	1.3018
110212126	chr4:110212126:G:A	1.97619e-11	-2.52431e-10	-1.26436	0.000153022	-2.52431e-10	-1.2805	0.000153256	-2.52431e-10	-1.28031
110212179	chr4:110212179:G:A	5.727e-11	-2.52431e-10	-0.200336	0.000458318	-2.52431e-10	-0.183522	0.000458915	-2.52431e-10	-0.183564
110212212	chr4:110212212:A:G	2.3461e-11	-1.9165	0.823722	0.000178938	-1.93188	0.807841	0.000179237	-1.93189	0.808174
110212221	chr4:110212221:A:G	9.85055e-12	-1.95755	-0.00303161	8.96502e-05	-1.82116	0.00598583	8.97677e-05	-1.82117	0.00596543
110212256	chr4:110212256:C:T	2.69982e-11	-2.52431e-10	-0.952342	0.000213388	-2.52431e-10	-0.947974	0.000213672	-2.52431e-10	-0.947985
110212318	chr4:110212318:T:C	3.64483e-12	-1.85017	-1.10463	3.10111e-05	-1.7626	-1.11414	3.10553e-05	-1.76261	-1.11405
110212372	chr4:110212372:G:A	2.09715e-11	-2.52431e-10	-1.20495	0.000165692	-2.52431e-10	-1.20095	0.000165903	-2.52431e-10	-1.20102
110212387	chr4:110212387:C:T	6.9576e-11	-2.52431e-10	-0.00569207	0.000536451	-2.52431e-10	-0.0261103	0.000537387	-2.52431e-10	-0.0257094
110212537	chr4:110212537:G:A	7.94649e-12	-1.92805	-0.247337	6.01951e-05	-1.96208	-0.251409	6.02878e-05	-1.96209	-0.251209
110212689	chr4:110212689:G:A	2.21787e-11	-2.52431e-10	-1.14898	0.000175355	-2.52431e-10	-1.14427	0.000175576	-2.52431e-10	-1.14435
110212771	chr4:110212771:T:C	1.29303e-11	-1.68854	-3.28476e-10	9.70651e-05	-1.7357	-3.28476e-10	9.71979e-05	-1.73568	-3.28476e-10
110212797	chr4:110212797:C:T	1.42083e-11	-1.59429	-3.28476e-10	0.000108335	-1.62586	-3.28476e-10	0.000108484	-1.62583	-3.28476e-10
110212911	chr4:110212911:A:G	7.51199e-12	-1.80053	-0.431084	5.13982e-05	-1.93698	-0.434498	5.14773e-05	-1.93697	-0.434319
110213074	chr4:110213074:A:G	2.22496e-11	-2.52431e-10	-1.14579	0.000175809	-2.52431e-10	-1.14169	0.000176045	-2.52431e-10	-1.14169
110213189	chr4:110213189:A:G	7.58685e-12	-1.83992	-0.381779	5.32185e-05	-1.95136	-0.385321	5.33004e-05	-1.95135	-0.385137
110213577	chr4:110213577:G:A	1.86466e-11	-2.52431e-10	-1.32245	0.000146642	-2.52431e-10	-1.32309	0.00014684	-2.52431e-10	-1.32309
110213770	chr4:110213770:G:A	3.11048e-11	-2.52431e-10	-0.810751	0.000234474	-2.52431e-10	-0.853741	0.00023493	-2.52431e-10	-0.85314
110213854	chr4:110213854:G:A	5.218e-11	-2.52431e-10	-0.293412	0.000416812	-2.52431e-10	-0.278449	0.000417364	-2.52431e-10	-0.27847
110213922	chr4:110213922:G:A	2.50381e-11	-1.70695	0.67924	0.000174187	-1.83724	0.686286	0.000174435	-1.83721	0.686337
110214216	chr4:110214216:T:C	4.6808e-11	-2.52431e-10	-0.402059	0.000373744	-2.52431e-10	-0.387514	0.000374235	-2.52431e-10	-0.387543
110214445	chr4:110214445:G:A	1.86426e-11	-2.52431e-10	-1.32266	0.000146588	-2.52431e-10	-1.32346	0.000146784	-2.52431e-10	-1.32347
110214500	chr4:110214500:TG:T	5.27431e-12	-1.87685	-0.70841	4.42063e-05	-1.79934	-0.722881	4.42715e-05	-1.79935	-0.722741
110214852	chr4:110214852:G:A	5.62882e-11	-2.52431e-10	-0.217628	0.000443079	-2.52431e-10	-0.217337	0.000443719	-2.52431e-10	-0.217237
110214924	chr4:110214924:C:A	7.52987e-12	-1.61878	-0.610458	5.96651e-05	-1.63649	-0.585849	5.97213e-05	-1.63646	-0.586276
110215206	chr4:110215206:T:C	3.89569e-11	-2.52431e-10	-0.585657	0.000308072	-2.52431e-10	-0.580753	0.000308449	-2.52431e-10	-0.580871
110215210	chr4:110215210:T:G	7.32077e-12	-1.60009	-0.657309	5.7943e-05	-1.61811	-0.633511	5.79986e-05	-1.61808	-0.633925
110215459	chr4:110215459:T:C	3.51482e-11	-1.63602	0.947479	0.00023072	-1.79452	0.924639	0.000231133	-1.79449	0.925056
110215735	chr4:110215735:C:T	1.19738e-11	-1.76539	-3.28476e-10	9.05335e-05	-1.80536	-3.28476e-10	9.06571e-05	-1.80534	-3.28476e-10
110216008	chr4:110216008:G:T	2.62503e-11	-2.52431e-10	-0.980434	0.000209302	-2.52431e-10	-0.967309	0.000209536	-2.52431e-10	-0.967534
110216042	chr4:110216042:C:T	2.45507e-11	-1.75503	0.707659	0.000167999	-1.87424	0.687107	0.00016829	-1.87421	0.687476
110216093	chr4:110216093:C:T	7.59606e-12	-1.75991	-0.460569	5.08036e-05	-1.91984	-0.463275	5.0881e-05	-1.91982	-0.463117
110216318	chr4:110216318:T:C	8.01439e-12	-1.78284	-0.384033	5.43018e-05	-1.9299	-0.386629	5.43844e-05	-1.92988	-0.38647
110216331	chr4:110216331:G:A	3.85127e-11	-2.52431e-10	-0.597124	0.000304725	-2.52431e-10	-0.591676	0.000305131	-2.52431e-10	-0.591688
110216389	chr4:110216389:A:T	4.75378e-11	-2.52431e-10	-0.386587	0.000379544	-2.52431e-10	-0.372115	0.000380038	-2.52431e-10	-0.372156
110216765	chr4:110216765:C:T	4.75378e-11	-2.52431e-10	-0.386587	0.000379544	-2.52431e-10	-0.372115	0.000380038	-2.52431e-10	-0.372156
110216815	chr4:110216815:G:A	1.32828e-11	-1.66164	-3.28476e-10	0.000101642	-1.68963	-3.28476e-10	0.000101781	-1.6896	-3.28476e-10
110216870	chr4:110216870:T:C	1.92847e-11	-2.52431e-10	-1.2888	0.000152527	-2.52431e-10	-1.28374	0.000152718	-2.52431e-10	-1.28384
110217156	chr4:110217156:A:G	5.04216e-11	-2.52431e-10	-0.327693	0.00040328	-2.52431e-10	-0.311455	0.000403797	-2.52431e-10	-0.311515
110217318	chr4:110217318:A:T	3.68966e-11	-2.52431e-10	-0.639991	0.000291881	-2.52431e-10	-0.63474	0.00029227	-2.52431e-10	-0.634751
110217486	chr4:110217486:A:G	1.85512e-10	-2.52431e-10	0.975007	0.00153934	-2.52431e-10	1.02803	0.00154107	-2.52431e-10	1.0278
110217562	chr4:110217562:G:A	5.24381e-11	-2.52431e-10	-0.288478	0.000418887	-2.52431e-10	-0.273483	0.000419433	-2.52431e-10	-0.273523
110217637	chr4:110217637:T:C	1.21328e-11	-1.7522	-3.28476e-10	8.12759e-05	-1.91324	-3.28476e-10	8.1386e-05	-1.91322	-3.28476e-10
110217718	chr4:110217718:C:T	6.02017e-12	-1.15095	-1.30205	6.39189e-05	-0.853259	-1.30021	6.40056e-05	-0.85322	-1.30024
110217789	chr4:110217789:G:A	5.85934e-12	-1.17673	-1.30335	6.20262e-05	-0.881966	-1.30156	6.21103e-05	-0.881928	-1.30159
110217803	chr4:110217803:G:A	1.85235e-10	-2.52431e-10	0.973513	0.00153701	-2.52431e-10	1.02651	0.00153874	-2.52431e-10	1.02629
110218306	chr4:110218306:A:C	9.89213e-12	-1.95637	-3.28476e-10	8.12976e-05	-1.91297	-3.28476e-10	8.14063e-05	-1.91297	-3.28476e-10
110218469	chr4:110218469:C:T	3.85338e-12	-1.73569	-1.16347	3.34755e-05	-1.62869	-1.17158	3.35231e-05	-1.6287	-1.17149
110218525	chr4:110218525:A:G	1.92054e-11	-2.52431e-10	-1.29292	0.000151855	-2.52431e-10	-1.28816	0.000152046	-2.52431e-10	-1.28824
110218676	chr4:110218676:T:A	2.18862e-11	-2.52431e-10	-1.16226	0.000172981	-2.52431e-10	-1.1579	0.000173199	-2.52431e-10	-1.15798
110218881	chr4:110218881:G:T	2.19651e-11	-2.52431e-10	-1.15866	0.000173474	-2.52431e-10	-1.15506	0.00017368	-2.52431e-10	-1.15521
110218945	chr4:110218945:T:C	5.80466e-12	-1.96365	-0.525799	4.83181e-05	-1.90487	-0.52841	4.83905e-05	-1.90489	-0.528237
110219047	chr4:110219047:C:T	1.86419e-11	-2.52431e-10	-1.3227	0.000146667	-2.52431e-10	-1.32292	0.000146865	-2.52431e-10	-1.32291
110219231	chr4:110219231:A:T	1.96707e-11	-2.52431e-10	-1.26898	0.00015536	-2.52431e-10	-1.26534	0.000155561	-2.52431e-10	-1.26539
110219469	chr4:110219469:A:G	1.71534e-11	-1.72535	0.31943	0.000115591	-1.88919	0.328162	0.000115757	-1.88916	0.328224
110219607	chr4:110219607:T:C	4.53332e-11	-2.52431e-10	-0.434072	0.000351121	-2.52431e-10	-0.449954	0.000351705	-2.52431e-10	-0.449636
110219956	chr4:110219956:T:C	1.96883e-11	-1.62256	0.354472	0.000127489	-1.82578	0.362727	0.000127674	-1.82575	0.362797
110220141	chr4:110220141:C:T	4.87738e-11	-2.52431e-10	-0.360918	0.000391589	-2.52431e-10	-0.340873	0.00039215	-2.52431e-10	-0.340783
110220336	chr4:110220336:G:A	1.00283e-10	-2.52431e-10	0.359881	0.000825285	-2.52431e-10	0.404644	0.000826242	-2.52431e-10	0.40446
110220866	chr4:110220866:C:T	1.93218e-11	-2.52431e-10	-1.28688	0.000154504	-2.52431e-10	-1.27087	0.000154678	-2.52431e-10	-1.27108
110221188	chr4:110221188:C:A	1.34728e-11	-1.64744	-3.28476e-10	0.000103175	-1.67466	-3.28476e-10	0.000103316	-1.67463	-3.28476e-10
110221335	chr4:110221335:G:A	2.01643e-11	-2.52431e-10	-1.2442	0.000159872	-2.52431e-10	-1.23671	0.000160065	-2.52431e-10	-1.23685
110221452	chr4:110221452:C:T	4.14465e-11	-2.52431e-10	-0.523708	0.000321205	-2.52431e-10	-0.539005	0.000321736	-2.52431e-10	-0.538698
110221740	chr4:110221740:G:A	2.04433e-11	-2.52431e-10	-1.23046	0.000165437	-2.52431e-10	-1.2025	0.000165596	-2.52431e-10	-1.20288
110221871	chr4:110221871:A:G	9.05801e-12	-1.59994	-0.444526	5.69209e-05	-1.81981	-0.449614	5.70057e-05	-1.81977	-0.449502
110221946	chr4:110221946:G:A	7.66755e-12	-1.62243	-0.588683	4.86612e-05	-1.8333	-0.592903	4.87331e-05	-1.83327	-0.592803
110221974	chr4:110221974:G:A	7.01644e-12	-1.63408	-0.665781	4.47349e-05	-1.84033	-0.670005	4.48008e-05	-1.84029	-0.669909
110222222	chr4:110222222:C:T	1.70489e-11	-1.33114	-0.0808904	0.000131276	-1.32372	-0.110057	0.000131504	-1.3237	-0.109688
110222287	chr4:110222287:G:C	3.03861e-12	-1.84017	-1.29655	2.44702e-05	-1.81568	-1.29795	2.4503e-05	-1.8157	-1.29794
110222297	chr4:110222297:AG:A	6.76874e-12	-1.69887	-0.636931	4.43152e-05	-1.8788	-0.640955	4.438e-05	-1.87877	-0.640864
110222430	chr4:110222430:A:G	1.89479e-11	-2.52431e-10	-1.30642	0.000151017	-2.52431e-10	-1.2937	0.000151192	-2.52431e-10	-1.29388
110222456	chr4:110222456:C:T	5.34963e-12	-1.91279	-0.658297	3.98188e-05	-1.95796	-0.668786	3.98804e-05	-1.95795	-0.668589
110222714	chr4:110222714:A:C	4.15415e-12	-1.62656	-1.19744	3.77587e-05	-1.47544	-1.20444	3.78109e-05	-1.47546	-1.20437
110222893	chr4:110222893:A:G	6.30091e-12	-1.92607	-0.481353	4.73357e-05	-1.96179	-0.492027	4.74095e-05	-1.96179	-0.491816
110222924	chr4:110222924:C:G	5.66069e-11	-2.52431e-10	-0.211981	0.000454007	-2.52431e-10	-0.192973	0.0004546	-2.52431e-10	-0.19301
110223049	chr4:110223049:A:G	5.45993e-12	-1.61057	-0.940101	4.31629e-05	-1.60804	-0.938063	4.3224e-05	-1.60801	-0.938023
110223172	chr4:110223172:C:T	6.60251e-11	-2.52431e-10	-0.0580771	0.000531054	-2.52431e-10	-0.0362214	0.000531637	-2.52431e-10	-0.0364669
110223191	chr4:110223191:C:T	1.01427e-11	-1.03039	-0.900966	7.66691e-05	-1.06481	-0.906775	7.67728e-05	-1.06485	-0.906724
110223294	chr4:110223294:G:A	3.745e-12	-1.91285	-1.01484	2.90501e-05	-1.9497	-0.992361	2.90821e-05	-1.94969	-0.992615
110223349	chr4:110223349:T:C	1.51736e-11	-0.222823	-1.30573	9.82276e-05	-0.421965	-1.30183	9.83605e-05	-0.42191	-1.30188
110223536	chr4:110223536:G:C	2.01963e-11	-2.52431e-10	-1.24261	0.000157501	-2.52431e-10	-1.25165	0.000157728	-2.52431e-10	-1.25156
110223602	chr4:110223602:T:C	9.08963e-11	-2.52431e-10	0.261607	0.000736576	-2.52431e-10	0.290927	0.000737358	-2.52431e-10	0.290646
110223610	chr4:110223610:G:T	6.14092e-12	-1.1146	-1.31854	3.8297e-05	-1.34839	-1.31732	3.83475e-05	-1.34838	-1.31735
110223776	chr4:110223776:A:T	3.11231e-11	-2.52431e-10	-0.810161	0.000246698	-2.52431e-10	-0.802919	0.000246989	-2.52431e-10	-0.803086
110223969	chr4:110223969:T:A	2.07875e-11	-2.52431e-10	-1.21376	0.000168071	-2.52431e-10	-1.1867	0.000168236	-2.52431e-10	-1.18706
110224030	chr4:110224030:G:A	8.27724e-12	-1.69018	-0.444425	5.36073e-05	-1.88482	-0.444584	5.36826e-05	-1.88479	-0.444549
110224073	chr4:110224073:T:G	1.05458e-11	-1.89238	-3.28476e-10	8.01635e-05	-1.92702	-3.28476e-10	8.02703e-05	-1.92703	-3.28476e-10
110224135	chr4:110224135:C:T	1.87495e-11	-2.52431e-10	-1.31695	0.000147552	-2.52431e-10	-1.3169	0.00014775	-2.52431e-10	-1.31691
110224177	chr4:110224177:A:G	1.24685e-11	-1.76654	0.0416329	8.50163e-05	-1.94197	0.0737253	8.51406e-05	-1.94195	0.0738305
110224183	chr4:110224183:C:T	1.6447e-11	-1.88333	0.435362	0.00013408	-1.88561	0.472959	0.000134217	-1.88563	0.472655
110224487	chr4:110224487:G:C	4.00937e-11	-2.52431e-10	-0.556892	0.000321225	-2.52431e-10	-0.538943	0.0003216	-2.52431e-10	-0.539121
110224614	chr4:110224614:T:G	3.98928e-12	-1.82807	-1.03643	3.03928e-05	-1.87049	-1.02639	3.04289e-05	-1.87047	-1.02657
110224831	chr4:110224831:A:G	1.86264e-11	-2.52431e-10	-1.32353	0.000146581	-2.52431e-10	-1.3235	0.000146778	-2.52431e-10	-1.3235
110224835	chr4:110224835:C:T	1.39465e-11	-1.27745	-0.335436	0.000106403	-1.33317	-0.310678	0.000106561	-1.33311	-0.310606
110224923	chr4:110224923:C:T	3.47419e-12	-1.84757	-1.15518	2.61476e-05	-1.88407	-1.16326	2.61844e-05	-1.88404	-1.16322
110224947	chr4:110224947:C:T	1.32381e-11	-1.96328	0.298271	0.000105063	-1.9597	0.303167	0.000105221	-1.9597	0.303336
110225518	chr4:110225518:C:T	3.4683e-12	-1.86095	-1.14349	2.61787e-05	-1.89431	-1.15183	2.62156e-05	-1.89428	-1.15179
110225628	chr4:110225628:G:C	5.11275e-12	-1.81568	-0.800697	3.74114e-05	-1.87986	-0.80925	3.7464e-05	-1.87983	-0.809215
110225721	chr4:110225721:A:G	1.37515e-11	-1.62697	-3.28476e-10	9.14179e-05	-1.79564	-3.28476e-10	9.15413e-05	-1.79564	-3.28476e-10
110226178	chr4:110226178:G:A	5.90195e-11	-2.52431e-10	-0.170244	0.000473444	-2.52431e-10	-0.151052	0.000473972	-2.52431e-10	-0.151281
110226180	chr4:110226180:G:A	2.17547e-11	-2.52431e-10	-1.16828	0.000173952	-2.52431e-10	-1.15231	0.000174172	-2.52431e-10	-1.15238
110226196	chr4:110226196:C:T	2.0863e-11	-2.52431e-10	-1.21014	0.000164661	-2.52431e-10	-1.2072	0.000164877	-2.52431e-10	-1.20723
110226358	chr4:110226358:G:A	1.86276e-11	-2.52431e-10	-1.32347	0.000146578	-2.52431e-10	-1.32353	0.000146775	-2.52431e-10	-1.32353
110226507	chr4:110226507:C:T	1.3636e-11	-1.2983	-0.337102	0.000104469	-1.34981	-0.312384	0.000104624	-1.34974	-0.312314
110226585	chr4:110226585:C:T	2.91405e-12	-1.9439	-1.23467	2.24607e-05	-1.96127	-1.23805	2.24916e-05	-1.96126	-1.23802
110226866	chr4:110226866:G:A	2.43672e-11	-1.05487	-3.28476e-10	0.000140581	-1.3653	-3.28476e-10	0.000140773	-1.36528	-3.28476e-10
110227118	chr4:110227118:G:C	2.33117e-11	-1.60835	0.50919	0.000146113	-1.87299	0.546288	0.000146332	-1.87297	0.546418
110227150	chr4:110227150:C:T	1.51227e-11	-1.27287	-0.259052	0.00011577	-1.32606	-0.233418	0.000115942	-1.32599	-0.233345
110227331	chr4:110227331:T:A	1.8589e-11	-1.94643	0.620884	0.000145051	-1.94654	0.612538	0.000145279	-1.94654	0.612769
110227624	chr4:110227624:T:C	2.05497e-11	-2.52431e-10	-1.22526	0.000161951	-2.52431e-10	-1.22379	0.00016216	-2.52431e-10	-1.22384
110227956	chr4:110227956:C:T	2.02197e-11	-1.95035	0.708893	0.000157775	-1.95011	0.700192	0.000158023	-1.95011	0.700426
110228158	chr4:110228158:G:A	3.96634e-12	-1.60982	-1.26045	4.31682e-05	-1.28523	-1.26075	4.32275e-05	-1.2852	-1.26075
110228175	chr4:110228175:G:A	2.62171e-11	-2.52431e-10	-0.981701	0.000206529	-2.52431e-10	-0.980646	0.000206813	-2.52431e-10	-0.980611
110229255	chr4:110229255:C:T	3.52528e-11	-2.52431e-10	-0.685567	0.000281244	-2.52431e-10	-0.671863	0.000281626	-2.52431e-10	-0.671846
110229401	chr4:110229401:G:A	2.26526e-11	-2.52431e-10	-1.12784	0.00018147	-2.52431e-10	-1.11	0.000181698	-2.52431e-10	-1.11008
110229534	chr4:110229534:C:T	1.52236e-11	-1.33631	-0.188956	0.00011699	-1.38631	-0.162683	0.000117164	-1.38625	-0.162603
110229577	chr4:110229577:T:C	1.87923e-11	-2.52431e-10	-1.31466	0.000148152	-2.52431e-10	-1.31285	0.000148348	-2.52431e-10	-1.31286
110229649	chr4:110229649:G:A	2.26688e-11	-2.52431e-10	-1.12712	0.000181605	-2.52431e-10	-1.10925	0.000181833	-2.52431e-10	-1.10934
110229650	chr4:110229650:G:A	1.93369e-11	-2.52431e-10	-1.2861	0.000151894	-2.52431e-10	-1.2879	0.000152103	-2.52431e-10	-1.28787
110229826	chr4:110229826:T:C	1.82493e-11	-1.92454	0.580554	0.000147977	-1.92887	0.614839	0.00014813	-1.92888	0.614545
110230132	chr4:110230132:T:C	1.42968e-11	-1.30498	-0.283099	0.000109337	-1.35892	-0.257732	0.000109499	-1.35886	-0.257658
110230255	chr4:110230255:T:C	7.89079e-12	-1.92607	-0.256342	6.1535e-05	-1.92036	-0.271116	6.16324e-05	-1.92038	-0.270864
110230265	chr4:110230265:T:C	5.31161e-12	-1.73923	-0.83899	3.83552e-05	-1.81453	-0.849664	3.84114e-05	-1.8145	-0.849576
110230417	chr4:110230417:C:T	1.86307e-11	-2.52431e-10	-1.3233	0.000146712	-2.52431e-10	-1.32261	0.000146905	-2.52431e-10	-1.32264
110230607	chr4:110230607:C:T	1.53114e-11	-1.29918	-0.220331	0.000117275	-1.35222	-0.194347	0.000117449	-1.35215	-0.194269
110230888	chr4:110230888:A:G	1.03528e-11	-1.91085	-3.28476e-10	7.91749e-05	-1.93943	-3.28476e-10	7.92806e-05	-1.93943	-3.28476e-10
110230929	chr4:110230929:G:A	3.61572e-12	-1.85836	-1.10446	2.72713e-05	-1.89135	-1.1139	2.73099e-05	-1.89133	-1.11385
110230960	chr4:110230960:A:G	2.92802e-11	-2.52431e-10	-0.871202	0.000231545	-2.52431e-10	-0.866309	0.000231852	-2.52431e-10	-0.866328
110231878	chr4:110231878:G:A	1.97478e-11	-2.52431e-10	-1.26507	0.000152324	-2.52431e-10	-1.28508	0.000152562	-2.52431e-10	-1.28485
110232275	chr4:110232275:G:A	2.04977e-11	-2.52431e-10	-1.2278	0.000160975	-2.52431e-10	-1.22983	0.000161195	-2.52431e-10	-1.22981
110232395	chr4:110232395:T:A	1.16248e-11	-1.79497	-3.28476e-10	0.000128839	-1.45252	-3.28476e-10	0.000129014	-1.4525	-3.28476e-10
110232719	chr4:110232719:C:T	1.97952e-11	-2.52431e-10	-1.26267	0.000156045	-2.52431e-10	-1.26094	0.000156251	-2.52431e-10	-1.26096
110232984	chr4:110232984:G:A	1.12351e-11	-1.82907	-3.28476e-10	8.3929e-05	-1.88111	-3.28476e-10	8.40405e-05	-1.88113	-3.28476e-10
110233450	chr4:110233450:G:T	2.32533e-11	-2.52431e-10	-1.10166	0.000184146	-2.52431e-10	-1.09536	0.000184387	-2.52431e-10	-1.09539
110233662	chr4:110233662:G:A	1.87143e-11	-2.52431e-10	-1.31882	0.000147162	-2.52431e-10	-1.31955	0.000147361	-2.52431e-10	-1.31954
110233968	chr4:110233968:GTGTATA:G	2.92134e-11	-2.52431e-10	-0.873485	0.000234444	-2.52431e-10	-0.853868	0.000234716	-2.52431e-10	-0.854053
110234429	chr4:110234429:G:C	8.76899e-12	-1.69533	-0.381558	6.062e-05	-1.83752	-0.36894	6.06969e-05	-1.83749	-0.369046
110234598	chr4:110234598:C:T	8.66885e-12	-1.73424	-0.354139	6.09511e-05	-1.85963	-0.341383	6.10281e-05	-1.8596	-0.341491
110234973	chr4:110234973:G:A	1.97867e-11	-2.52431e-10	-1.2631	0.00015646	-2.52431e-10	-1.25828	0.000156659	-2.52431e-10	-1.25836
110235434	chr4:110235434:G:A	4.60424e-11	-2.52431e-10	-0.41855	0.000376415	-2.52431e-10	-0.380392	0.000376902	-2.52431e-10	-0.380442
110235994	chr4:110235994:T:C	1.32135e-11	-1.94863	0.281755	0.000107098	-1.96388	0.326541	0.000107235	-1.96388	0.326474
110236164	chr4:110236164:T:C	9.7454e-11	-2.52431e-10	0.331268	0.000808417	-2.52431e-10	0.383993	0.000809073	-2.52431e-10	0.383462
110236214	chr4:110236214:C:T	1.95606e-11	-2.52431e-10	-1.27459	0.000154125	-2.52431e-10	-1.27332	0.000154328	-2.52431e-10	-1.27335
110236385	chr4:110236385:C:G	2.46892e-11	-2.52431e-10	-1.04175	0.000197327	-2.52431e-10	-1.02622	0.000197573	-2.52431e-10	-1.02632
110236571	chr4:110236571:T:C	1.93184e-11	-2.52431e-10	-1.28705	0.000152608	-2.52431e-10	-1.28321	0.000152803	-2.52431e-10	-1.28328
110236633	chr4:110236633:A:T	1.86268e-11	-2.52431e-10	-1.32351	0.000146588	-2.52431e-10	-1.32346	0.000146785	-2.52431e-10	-1.32346
110236842	chr4:110236842:G:A	4.99172e-12	-1.58405	-1.05629	3.07496e-05	-1.84616	-1.03905	3.07859e-05	-1.84617	-1.03921
110237024	chr4:110237024:A:C	1.93667e-11	-2.52431e-10	-1.28456	0.000153009	-2.52431e-10	-1.28059	0.000153205	-2.52431e-10	-1.28065
110237198	chr4:110237198:T:C	1.9656e-11	-2.52431e-10	-1.26973	0.000155015	-2.52431e-10	-1.26757	0.000155219	-2.52431e-10	-1.26759
110237217	chr4:110237217:A:G	6.74366e-12	-1.56922	-0.770288	4.42242e-05	-1.75477	-0.767039	4.42825e-05	-1.75473	-0.767106
110237325	chr4:110237325:G:A	1.96933e-11	-1.26256	-0.00527541	0.000171667	-1.20162	0.0360951	0.000171918	-1.20155	0.0361443
110237369	chr4:110237369:T:C	1.21833e-11	-1.74805	-3.28476e-10	8.89779e-05	-1.8227	-3.28476e-10	8.90957e-05	-1.82272	-3.28476e-10
110237635	chr4:110237635:G:A	2.27692e-11	-2.52431e-10	-1.1227	0.000181043	-2.52431e-10	-1.11235	0.000181272	-2.52431e-10	-1.11243
110237683	chr4:110237683:A:T	1.34712e-11	-1.64756	-3.28476e-10	9.96883e-05	-1.70904	-3.28476e-10	9.98201e-05	-1.70906	-3.28476e-10
110237698	chr4:110237698:T:G	6.13442e-12	-1.82678	-0.607419	4.7647e-05	-1.86213	-0.585141	4.77021e-05	-1.8621	-0.585356
110238006	chr4:110238006:C:T	7.93693e-12	-1.80905	-0.367532	6.15171e-05	-1.85443	-0.337344	6.15829e-05	-1.85439	-0.337649
110238441	chr4:110238441:C:T	2.25811e-11	-2.52431e-10	-1.131	0.00017906	-2.52431e-10	-1.12337	0.000179282	-2.52431e-10	-1.12347
110238625	chr4:110238625:A:T	1.86264e-11	-2.52431e-10	-1.32353	0.000146583	-2.52431e-10	-1.32349	0.00014678	-2.52431e-10	-1.32349
110238682	chr4:110238682:A:T	1.71684e-11	-1.93467	0.529629	0.000138015	-1.9607	0.576975	0.00013819	-1.96069	0.576898
110239061	chr4:110239061:A:C	1.86314e-11	-2.52431e-10	-1.32326	0.000146594	-2.52431e-10	-1.32342	0.000146791	-2.52431e-10	-1.32342
110239183	chr4:110239183:C:T	1.01835e-11	-1.92734	-3.28476e-10	7.73089e-05	-1.96328	-3.28476e-10	7.74128e-05	-1.96328	-3.28476e-10
110239261	chr4:110239261:C:G	2.58681e-11	-1.96182	0.966719	0.000217977	-1.96183	1.03513	0.000218163	-1.96183	1.03464
110239307	chr4:110239307:A:G	1.89276e-11	-2.52431e-10	-1.30749	0.000149046	-2.52431e-10	-1.30683	0.000149242	-2.52431e-10	-1.30686
110239424	chr4:110239424:C:A	4.96365e-11	-2.52431e-10	-0.343385	0.000406731	-2.52431e-10	-0.302933	0.000407115	-2.52431e-10	-0.303333
110239448	chr4:110239448:C:T	1.86308e-11	-2.52431e-10	-1.3233	0.000146591	-2.52431e-10	-1.32344	0.000146788	-2.52431e-10	-1.32344
110239612	chr4:110239612:TA:T	3.54166e-11	-2.52431e-10	-0.68093	0.000282094	-2.52431e-10	-0.668845	0.000282434	-2.52431e-10	-0.668982
110240183	chr4:110240183:T:A	1.86315e-11	-2.52431e-10	-1.32326	0.000146594	-2.52431e-10	-1.32342	0.000146791	-2.52431e-10	-1.32342
110240252	chr4:110240252:G:C	2.51825e-11	-2.52431e-10	-1.02196	0.000211252	-2.52431e-10	-0.958033	0.000211385	-2.52431e-10	-0.958749
110240495	chr4:110240495:CTT:C	1.67125e-11	-1.19629	-0.235667	0.0001452	-1.13481	-0.198165	0.000145413	-1.13473	-0.198118
110240523	chr4:110240523:A:G	4.13079e-12	-1.78075	-1.04889	2.81265e-05	-1.94327	-1.0311	2.81593e-05	-1.94328	-1.03128
110241323	chr4:110241323:CAG:C	1.21851e-11	-1.7479	-3.28476e-10	8.90471e-05	-1.82192	-3.28476e-10	8.9165e-05	-1.82194	-3.28476e-10
110241374	chr4:110241374:A:G	1.96828e-11	-2.52431e-10	-1.26837	0.000155513	-2.52431e-10	-1.26436	0.000155716	-2.52431e-10	-1.2644
110241697	chr4:110241697:C:T	1.9885e-11	-2.52431e-10	-1.25814	0.000156031	-2.52431e-10	-1.26103	0.000156245	-2.52431e-10	-1.261
110241839	chr4:110241839:G:A	4.03256e-12	-1.79751	-1.0562	2.77644e-05	-1.94869	-1.03864	2.77969e-05	-1.94869	-1.03881
110241853	chr4:110241853:A:G	1.29025e-11	-1.69069	-3.28476e-10	9.33103e-05	-1.77515	-3.28476e-10	9.34335e-05	-1.77518	-3.28476e-10
110241938	chr4:110241938:T:C	1.8748e-11	-2.52431e-10	-1.31702	0.000147683	-2.52431e-10	-1.31602	0.000147879	-2.52431e-10	-1.31603
110242137	chr4:110242137:A:G	2.93176e-12	-1.92297	-1.24954	2.22657e-05	-1.96189	-1.24614	2.22957e-05	-1.96189	-1.24614
110242158	chr4:110242158:A:G	1.88326e-11	-2.52431e-10	-1.31252	0.000148409	-2.52431e-10	-1.31111	0.000148605	-2.52431e-10	-1.31114
110242204	chr4:110242204:C:T	3.18278e-11	-2.52431e-10	-0.787771	0.000256193	-2.52431e-10	-0.765155	0.000256543	-2.52431e-10	-0.765132
110242362	chr4:110242362:C:T	1.8725e-11	-2.52431e-10	-1.31825	0.000147246	-2.52431e-10	-1.31898	0.000147445	-2.52431e-10	-1.31898
110242458	chr4:110242458:A:T	5.24126e-12	-1.6448	-0.946748	3.71249e-05	-1.75646	-0.94034	3.7173e-05	-1.75641	-0.940432
110242572	chr4:110242572:G:A	1.8709e-11	-2.52431e-10	-1.31911	0.00014735	-2.52431e-10	-1.31827	0.000147547	-2.52431e-10	-1.31828
110242593	chr4:110242593:C:T	1.41929e-11	-1.59537	-3.28476e-10	9.27256e-05	-1.78144	-3.28476e-10	9.28508e-05	-1.78143	-3.28476e-10
110242679	chr4:110242679:G:A	1.95111e-11	-2.52431e-10	-1.27713	0.000154019	-2.52431e-10	-1.27401	0.000154223	-2.52431e-10	-1.27403
110242719	chr4:110242719:G:C	1.21047e-11	-1.2913	-0.463212	6.7265e-05	-1.67277	-0.429674	6.73625e-05	-1.67272	-0.42962
110242822	chr4:110242822:A:C	1.35488e-11	-1.95224	0.310426	0.000111202	-1.96346	0.363726	0.000111312	-1.96346	0.363369
110242931	chr4:110242931:G:A	1.60776e-11	-1.94858	0.477895	0.000132503	-1.96312	0.538644	0.000132625	-1.96312	0.538221
110243203	chr4:110243203:A:G	1.87074e-11	-2.52431e-10	-1.31919	0.000147336	-2.52431e-10	-1.31837	0.000147533	-2.52431e-10	-1.31838
110243262	chr4:110243262:A:G	2.90821e-11	-2.52431e-10	-0.87799	0.000233559	-2.52431e-10	-0.857649	0.000233843	-2.52431e-10	-0.857777
110243285	chr4:110243285:A:G	2.52404e-11	-2.52431e-10	-1.01966	0.000211789	-2.52431e-10	-0.955497	0.000211921	-2.52431e-10	-0.956215
110243489	chr4:110243489:T:C	1.94012e-11	-2.52431e-10	-1.28278	0.000153379	-2.52431e-10	-1.27817	0.000153578	-2.52431e-10	-1.27822
110243555	chr4:110243555:G:A	1.89309e-11	-2.52431e-10	-1.30732	0.000149226	-2.52431e-10	-1.30562	0.000149422	-2.52431e-10	-1.30565
110243585	chr4:110243585:A:G	1.87039e-11	-2.52431e-10	-1.31938	0.000147306	-2.52431e-10	-1.31857	0.000147503	-2.52431e-10	-1.31858
110243825	chr4:110243825:C:G	1.22397e-11	-1.74343	-3.28476e-10	8.93683e-05	-1.81832	-3.28476e-10	8.94865e-05	-1.81834	-3.28476e-10
110243946	chr4:110243946:T:G	5.60345e-11	-1.9525	1.73036	0.000480323	-1.96386	1.82723	0.000480726	-1.96385	1.82672
110243952	chr4:110243952:T:A	1.88359e-11	-2.52431e-10	-1.31235	0.000147983	-2.52431e-10	-1.31399	0.000148184	-2.52431e-10	-1.31398
110244443	chr4:110244443:A:G	7.44307e-11	-2.52431e-10	0.0617563	0.000614631	-2.52431e-10	0.109936	0.000615162	-2.52431e-10	0.109457
110244866	chr4:110244866:T:C	1.89169e-11	-2.52431e-10	-1.30806	0.000149094	-2.52431e-10	-1.30651	0.000149291	-2.52431e-10	-1.30653
110244968	chr4:110244968:T:G	2.05183e-11	-2.52431e-10	-1.22679	0.000162204	-2.52431e-10	-1.22223	0.000162415	-2.52431e-10	-1.22227
110245210	chr4:110245210:A:G	1.87634e-11	-2.52431e-10	-1.3162	0.000147812	-2.52431e-10	-1.31514	0.000148009	-2.52431e-10	-1.31516
110245319	chr4:110245319:T:G	1.87634e-11	-2.52431e-10	-1.3162	0.000147812	-2.52431e-10	-1.31514	0.000148009	-2.52431e-10	-1.31516
110245345	chr4:110245345:A:G	1.86269e-11	-2.52431e-10	-1.32351	0.000146594	-2.52431e-10	-1.32342	0.000146791	-2.52431e-10	-1.32342
110245692	chr4:110245692:T:G	4.77406e-11	-1.96085	1.57852	0.000421492	-1.94076	1.67347	0.000421848	-1.94077	1.67299
110245743	chr4:110245743:AC:A	3.98137e-12	-1.74697	-1.11952	2.74875e-05	-1.87886	-1.1185	2.75246e-05	-1.87883	-1.11852
110245780	chr4:110245780:C:G	9.82047e-12	-1.96364	-3.28476e-10	8.11772e-05	-1.91445	-3.28476e-10	8.12865e-05	-1.91445	-3.28476e-10
110245843	chr4:110245843:C:T	3.08706e-12	-1.95037	-1.17052	2.4127e-05	-1.9626	-1.16515	2.41592e-05	-1.96261	-1.16516
110246023	chr4:110246023:C:G	4.0214e-12	-1.76412	-1.09236	2.79218e-05	-1.89043	-1.09125	2.79594e-05	-1.8904	-1.09127
110246067	chr4:110246067:C:A	2.04597e-11	-2.52431e-10	-1.22965	0.000161332	-2.52431e-10	-1.22762	0.00016155	-2.52431e-10	-1.22761
110246233	chr4:110246233:A:G	2.66372e-11	-2.52431e-10	-0.965802	0.000208346	-2.52431e-10	-0.971884	0.000208642	-2.52431e-10	-0.971809
110246438	chr4:110246438:A:T	4.62435e-12	-1.96295	-0.753831	3.70318e-05	-1.96335	-0.735958	3.70809e-05	-1.96335	-0.735975
110246479	chr4:110246479:T:C	1.07163e-11	-1.44131	-0.435031	9.09164e-05	-1.39907	-0.402078	9.10511e-05	-1.399	-0.402003
110246515	chr4:110246515:A:T	1.20667e-11	-1.75767	-3.28476e-10	8.83595e-05	-1.82967	-3.28476e-10	8.84766e-05	-1.82969	-3.28476e-10
110246778	chr4:110246778:T:C	7.68738e-12	-1.96362	-0.244915	6.46967e-05	-1.95796	-0.183418	6.4758e-05	-1.95796	-0.183809
110246825	chr4:110246825:G:C	2.21007e-11	-1.96215	0.809647	0.000186885	-1.96284	0.88225	0.00018706	-1.96285	0.881845
110246846	chr4:110246846:A:G	1.1878e-11	-1.96331	0.189891	0.000101767	-1.9488	0.260401	0.000101858	-1.94881	0.259961
110247203	chr4:110247203:C:T	3.50639e-11	-2.52431e-10	-0.690941	0.000273624	-2.52431e-10	-0.69933	0.000274017	-2.52431e-10	-0.699238
110247498	chr4:110247498:C:T	2.6685e-12	-1.95156	-1.31504	2.17037e-05	-1.92024	-1.31337	2.17319e-05	-1.92025	-1.3134
110247641	chr4:110247641:C:T	4.48442e-12	-1.96205	-0.785456	3.61955e-05	-1.94878	-0.773375	3.62458e-05	-1.94878	-0.773327
110248065	chr4:110248065:TGCCCTA:T	4.54867e-12	-1.9594	-0.773875	3.68908e-05	-1.94743	-0.755687	3.69393e-05	-1.94744	-0.755714
110248074	chr4:110248074:GGCT:G	4.52237e-12	-1.96337	-0.775705	3.64816e-05	-1.95672	-0.757557	3.65296e-05	-1.95672	-0.757584
110248079	chr4:110248079:GCAGT:G	4.40622e-12	-1.96313	-0.801964	3.55487e-05	-1.95592	-0.784258	3.55955e-05	-1.95592	-0.784284
110248093	chr4:110248093:T:A	4.56313e-12	-1.96388	-0.766223	3.66706e-05	-1.96106	-0.748046	3.67189e-05	-1.96106	-0.748071
110248094	chr4:110248094:GGGTT:G	4.51533e-12	-1.96339	-0.77724	3.64209e-05	-1.95689	-0.759057	3.64688e-05	-1.95689	-0.759083
110248099	chr4:110248099:G:A	4.77664e-12	-1.96393	-0.720443	3.84487e-05	-1.96039	-0.701372	3.84993e-05	-1.96039	-0.7014
110248289	chr4:110248289:G:A	1.90048e-11	-2.52431e-10	-1.30342	0.000149936	-2.52431e-10	-1.30088	0.000150133	-2.52431e-10	-1.3009
110248919	chr4:110248919:C:T	2.09211e-10	1.09523	-3.28476e-10	0.00225006	1.40763	-3.28476e-10	0.00225302	1.4076	-3.28476e-10
110249026	chr4:110249026:A:G	2.96384e-12	-1.83887	-1.32276	2.39743e-05	-1.81167	-1.32243	2.40067e-05	-1.81166	-1.32243
110249387	chr4:110249387:C:T	2.29997e-11	-2.52431e-10	-1.11263	0.000179285	-2.52431e-10	-1.12211	0.000179544	-2.52431e-10	-1.122
110249506	chr4:110249506:C:T	4.57308e-12	-1.68435	-1.04358	3.45313e-05	-1.7371	-1.03212	3.45816e-05	-1.73706	-1.03205
110249923	chr4:110249923:AGG:A	5.45422e-11	-0.249137	-3.28476e-10	0.000354862	-0.439357	-3.28476e-10	0.00035536	-0.439296	-3.28476e-10
110249927	chr4:110249927:C:A	5.43246e-11	-0.253134	-3.28476e-10	0.000353502	-0.443195	-3.28476e-10	0.000353999	-0.443134	-3.28476e-10
110249973	chr4:110249973:G:A	1.0196e-11	-1.92612	-3.28476e-10	8.17719e-05	-1.90715	-3.28476e-10	8.18817e-05	-1.90715	-3.28476e-10
110249982	chr4:110249982:G:A	2.10319e-11	-2.52431e-10	-1.20207	0.000165505	-2.52431e-10	-1.20209	0.000165729	-2.52431e-10	-1.20208
110250209	chr4:110250209:G:A	3.42135e-12	-1.74729	-1.27078	2.40492e-05	-1.85979	-1.27119	2.40821e-05	-1.85976	-1.2712
110250250	chr4:110250250:T:C	3.4847e-12	-1.71809	-1.28164	2.43085e-05	-1.8383	-1.28196	2.43417e-05	-1.83827	-1.28197
110250429	chr4:110250429:C:T	3.55542e-11	-2.52431e-10	-0.677054	0.000286965	-2.52431e-10	-0.651725	0.000287358	-2.52431e-10	-0.651698
110250599	chr4:110250599:T:G	2.95634e-12	-1.84797	-1.31619	2.15269e-05	-1.92376	-1.31802	2.15569e-05	-1.92374	-1.31799
110250744	chr4:110250744:C:T	3.78654e-12	-1.78108	-1.13558	2.65427e-05	-1.89747	-1.13486	2.65786e-05	-1.89744	-1.13488
110250886	chr4:110250886:T:A	3.41863e-12	-1.74473	-1.27414	2.40096e-05	-1.85811	-1.27452	2.40424e-05	-1.85808	-1.27453
110250893	chr4:110250893:G:A	3.39213e-12	-1.74014	-1.28652	2.38158e-05	-1.85392	-1.28681	2.38483e-05	-1.8539	-1.28682
110251037	chr4:110251037:T:C	3.20813e-12	-1.79385	-1.28858	2.29185e-05	-1.89028	-1.28886	2.29497e-05	-1.89025	-1.28887
110251341	chr4:110251341:A:C	1.06387e-11	-1.3635	-0.520113	8.80922e-05	-1.35284	-0.479863	8.82081e-05	-1.35277	-0.479954
110251652	chr4:110251652:G:A	4.33344e-12	-1.95801	-0.823742	3.50312e-05	-1.94875	-0.806097	3.50772e-05	-1.94875	-0.806126
110251880	chr4:110251880:G:C	2.5663e-11	-2.52431e-10	-1.00306	0.000204217	-2.52431e-10	-0.991902	0.00020448	-2.52431e-10	-0.991956
110252011	chr4:110252011:A:G	1.92241e-11	-2.52431e-10	-1.29195	0.000151549	-2.52431e-10	-1.29018	0.000151746	-2.52431e-10	-1.29022
110252222	chr4:110252222:A:G	3.25337e-12	-1.75019	-1.31823	2.26689e-05	-1.87311	-1.31698	2.26993e-05	-1.87308	-1.31701
110252440	chr4:110252440:A:C	3.27751e-12	-1.84008	-1.22095	2.46961e-05	-1.89539	-1.20905	2.4728e-05	-1.89537	-1.20913
110252862	chr4:110252862:G:A	1.12456e-11	-1.82813	-3.28476e-10	8.35631e-05	-1.88548	-3.28476e-10	8.36741e-05	-1.8855	-3.28476e-10
110253007	chr4:110253007:C:T	3.73445e-12	-1.68914	-1.24137	2.6729e-05	-1.78465	-1.24069	2.67657e-05	-1.78461	-1.2407
110253497	chr4:110253497:A:G	4.28965e-12	-1.96269	-0.82922	3.45287e-05	-1.95747	-0.811829	3.45738e-05	-1.95747	-0.811865
110253499	chr4:110253499:C:T	4.35199e-11	-2.52431e-10	-0.474894	0.000357273	-2.52431e-10	-0.432585	0.000357716	-2.52431e-10	-0.432689
110253904	chr4:110253904:C:T	3.80768e-12	-1.65728	-1.25381	2.70527e-05	-1.7601	-1.25319	2.70899e-05	-1.76006	-1.2532
110254204	chr4:110254204:AAC:A	4.77174e-12	-1.67186	-1.01354	3.37101e-05	-1.78822	-1.00507	3.37525e-05	-1.78818	-1.0052
110254287	chr4:110254287:C:T	2.10801e-11	-2.52431e-10	-1.19978	0.000166885	-2.52431e-10	-1.19378	0.0001671	-2.52431e-10	-1.19383
110254438	chr4:110254438:G:C	1.91215e-11	-2.52431e-10	-1.2973	0.000150932	-2.52431e-10	-1.29425	0.000151127	-2.52431e-10	-1.29431
110254524	chr4:110254524:G:A	3.68449e-12	-1.64878	-1.2952	2.61534e-05	-1.7523	-1.29481	2.61895e-05	-1.75225	-1.29482
110255088	chr4:110255088:G:A	1.21268e-11	-1.7527	-3.28476e-10	8.87843e-05	-1.82487	-3.28476e-10	8.89019e-05	-1.82489	-3.28476e-10
110255377	chr4:110255377:C:G	3.10616e-12	-1.95996	-1.15477	2.48113e-05	-1.95696	-1.14283	2.48443e-05	-1.95696	-1.14284
110255454	chr4:110255454:G:A	4.06342e-12	-1.56758	-1.2785	2.88837e-05	-1.67085	-1.27696	2.89236e-05	-1.6708	-1.27697
110255578	chr4:110255578:G:C	1.99206e-11	-2.52431e-10	-1.25636	0.000157681	-2.52431e-10	-1.25051	0.000157884	-2.52431e-10	-1.25057
110255593	chr4:110255593:C:T	3.04835e-12	-1.95839	-1.17512	2.42358e-05	-1.96052	-1.16273	2.42679e-05	-1.96052	-1.16275
110255651	chr4:110255651:C:G	3.9956e-12	-1.92933	-0.933587	3.1965e-05	-1.93904	-0.907405	3.20023e-05	-1.93904	-0.907577
110255731	chr4:110255731:T:C	3.92728e-12	-1.68077	-1.19939	2.651e-05	-1.84523	-1.18833	2.6546e-05	-1.84519	-1.18836
110256094	chr4:110256094:A:G	3.78937e-12	-1.61111	-1.3048	2.67632e-05	-1.71956	-1.30449	2.68003e-05	-1.71952	-1.3045
110256146	chr4:110256146:C:T	2.28649e-11	-2.52431e-10	-1.11851	0.000180056	-2.52431e-10	-1.11782	0.00018029	-2.52431e-10	-1.11786
110256229	chr4:110256229:C:T	1.88489e-11	-2.52431e-10	-1.31166	0.00014865	-2.52431e-10	-1.30949	0.000148844	-2.52431e-10	-1.30953
110256230	chr4:110256230:C:T	9.8776e-12	-1.95784	-3.28476e-10	7.94442e-05	-1.93603	-3.28476e-10	7.95512e-05	-1.93603	-3.28476e-10
110256586	chr4:110256586:G:GT	1.89289e-11	-2.52431e-10	-1.30742	0.00014911	-2.52431e-10	-1.3064	0.000149309	-2.52431e-10	-1.30641
110256635	chr4:110256635:T:A	4.4848e-12	-1.94057	-0.806846	3.59752e-05	-1.93261	-0.795644	3.60249e-05	-1.93262	-0.7956
110256651	chr4:110256651:G:A	1.86411e-11	-2.52431e-10	-1.32274	0.000146731	-2.52431e-10	-1.32248	0.000146928	-2.52431e-10	-1.32248
110256843	chr4:110256843:T:A	1.87186e-11	-2.52431e-10	-1.3186	0.000147159	-2.52431e-10	-1.31957	0.000147358	-2.52431e-10	-1.31956
110256867	chr4:110256867:T:G	3.54747e-12	-1.92015	-1.06172	2.74436e-05	-1.94383	-1.05512	2.74811e-05	-1.94382	-1.05511
110257216	chr4:110257216:T:C	3.71112e-12	-1.95429	-0.982489	2.95837e-05	-1.96051	-0.96335	2.96236e-05	-1.96052	-0.96334
110257609	chr4:110257609:G:A	2.96123e-12	-1.86045	-1.30206	2.19459e-05	-1.91817	-1.30433	2.19771e-05	-1.91815	-1.30428
110257678	chr4:110257678:C:T	2.35926e-11	-2.52431e-10	-1.08718	0.000187389	-2.52431e-10	-1.0779	0.000187632	-2.52431e-10	-1.07795
110257880	chr4:110257880:C:T	4.36438e-12	-1.90729	-0.867346	3.37056e-05	-1.93488	-0.858544	3.3752e-05	-1.93486	-0.858527
110258003	chr4:110258003:C:T	5.00066e-12	-1.94965	-0.688893	4.00121e-05	-1.94983	-0.672076	4.00645e-05	-1.94983	-0.672106
110258913	chr4:110258913:G:C	3.58281e-12	-1.9525	-1.01946	2.83362e-05	-1.9626	-1.00435	2.83746e-05	-1.9626	-1.00433
110259106	chr4:110259106:C:T	1.92452e-11	-2.52431e-10	-1.29085	0.000151492	-2.52431e-10	-1.29055	0.000151695	-2.52431e-10	-1.29056
110259279	chr4:110259279:G:C	3.55818e-12	-1.71164	-1.26722	2.55774e-05	-1.80274	-1.26664	2.56125e-05	-1.8027	-1.26665
110259472	chr4:110259472:G:A	4.32804e-12	-1.89211	-0.89089	3.32792e-05	-1.92376	-0.882388	3.33252e-05	-1.92375	-0.882369
110259661	chr4:110259661:A:G	4.14286e-12	-1.90926	-0.917463	3.20132e-05	-1.93578	-0.909159	3.20572e-05	-1.93576	-0.909144
110259799	chr4:110259799:A:G	3.35178e-12	-1.74074	-1.29788	2.44516e-05	-1.81744	-1.29695	2.44851e-05	-1.8174	-1.29696
110260102	chr4:110260102:G:A	1.12642e-11	-1.82648	-3.28476e-10	0.000123047	-1.49852	-3.28476e-10	0.000123214	-1.49851	-3.28476e-10
110260177	chr4:110260177:T:C	6.85183e-11	-2.52431e-10	-0.0210106	0.00055913	-2.52431e-10	0.0152962	0.0005599	-2.52431e-10	0.0153302
110260189	chr4:110260189:A:C	1.86294e-11	-2.52431e-10	-1.32337	0.000146582	-2.52431e-10	-1.3235	0.000146779	-2.52431e-10	-1.3235
110260240	chr4:110260240:G:A	8.15789e-11	-2.52431e-10	0.153458	0.000667229	-2.52431e-10	0.192048	0.000668154	-2.52431e-10	0.19209
110260252	chr4:110260252:GC:G	1.05609e-11	-1.89095	-3.28476e-10	7.98277e-05	-1.93122	-3.28476e-10	7.99342e-05	-1.93122	-3.28476e-10
110260297	chr4:110260297:C:T	3.22734e-12	-1.8573	-1.21915	2.3843e-05	-1.91521	-1.22438	2.38785e-05	-1.91518	-1.22427
110260299	chr4:110260299:T:G	3.21768e-12	-1.8732	-1.20626	2.51506e-05	-1.89143	-1.19477	2.51824e-05	-1.89141	-1.19487
110260301	chr4:110260301:C:T	3.49934e-12	-1.9496	-1.04594	2.75574e-05	-1.96329	-1.03152	2.75948e-05	-1.96329	-1.03151
110260409	chr4:110260409:C:T	4.26921e-12	-1.96058	-0.836103	3.46712e-05	-1.9534	-0.811775	3.47167e-05	-1.9534	-0.811803
110260473	chr4:110260473:A:G	1.92085e-11	-2.52431e-10	-1.29276	0.00015162	-2.52431e-10	-1.28971	0.000151819	-2.52431e-10	-1.28974
110260566	chr4:110260566:T:A	3.27052e-12	-1.86807	-1.1951	2.42348e-05	-1.92239	-1.20091	2.42712e-05	-1.92236	-1.20078
110261136	chr4:110261136:G:A	3.16146e-12	-1.85038	-1.24669	2.45065e-05	-1.8756	-1.23654	2.4538e-05	-1.87557	-1.23663
110261207	chr4:110261207:T:C	2.11803e-11	-2.52431e-10	-1.19504	0.000166335	-2.52431e-10	-1.19708	0.000166563	-2.52431e-10	-1.19706
110261296	chr4:110261296:A:C	2.99869e-12	-1.82659	-1.32335	2.2487e-05	-1.87477	-1.32338	2.25179e-05	-1.87474	-1.32338
110261694	chr4:110261694:C:T	2.10198e-11	-2.52431e-10	-1.20265	0.000165099	-2.52431e-10	-1.20454	0.000165325	-2.52431e-10	-1.20452
110261719	chr4:110261719:A:G	3.20155e-12	-1.81774	-1.26674	2.46846e-05	-1.8469	-1.25801	2.47167e-05	-1.84687	-1.25809
110261726	chr4:110261726:C:T	5.86023e-12	-1.25458	-1.22534	4.69997e-05	-1.23729	-1.22366	4.70676e-05	-1.23718	-1.22366
110261748	chr4:110261748:G:A	2.10065e-11	-2.52431e-10	-1.20328	0.000164981	-2.52431e-10	-1.20525	0.000165207	-2.52431e-10	-1.20523
110261805	chr4:110261805:T:C	3.1017e-12	-1.80495	-1.31121	2.38096e-05	-1.83404	-1.30696	2.38415e-05	-1.83401	-1.30699
110262059	chr4:110262059:C:T	2.11313e-11	-2.52431e-10	-1.19736	0.000165951	-2.52431e-10	-1.19939	0.000166178	-2.52431e-10	-1.19937
110262360	chr4:110262360:C:T	2.98305e-12	-1.95405	-1.20111	2.31151e-05	-1.96392	-1.20667	2.31491e-05	-1.96392	-1.20655
110262600	chr4:110262600:T:C	1.91586e-11	-2.52431e-10	-1.29536	0.000150706	-2.52431e-10	-1.29575	0.000150908	-2.52431e-10	-1.29576
110263097	chr4:110263097:C:T	2.14009e-11	-2.52431e-10	-1.18468	0.000169569	-2.52431e-10	-1.17783	0.000169785	-2.52431e-10	-1.17789
110263113	chr4:110263113:G:A	1.87282e-11	-2.52431e-10	-1.31808	0.000147015	-2.52431e-10	-1.32055	0.000147215	-2.52431e-10	-1.32053
110263403	chr4:110263403:C:T	3.55468e-12	-1.86757	-1.11228	2.84295e-05	-1.8694	-1.09426	2.84648e-05	-1.86937	-1.09439
110263518	chr4:110263518:A:AT	2.03335e-11	-2.52431e-10	-1.23584	0.000160643	-2.52431e-10	-1.2319	0.000160863	-2.52431e-10	-1.23187
110263583	chr4:110263583:A:T	1.06168e-11	-1.88567	-3.28476e-10	8.01266e-05	-1.92748	-3.28476e-10	8.02334e-05	-1.92749	-3.28476e-10
110263710	chr4:110263710:A:G	2.28268e-11	-2.52431e-10	-1.12018	0.000181844	-2.52431e-10	-1.10794	0.000182072	-2.52431e-10	-1.10803
110263775	chr4:110263775:T:C	4.46551e-12	-1.9163	-0.835424	3.87802e-05	-1.83756	-0.81561	3.88326e-05	-1.83758	-0.815588
110263872	chr4:110263872:A:C	1.12145e-11	-1.8309	-3.28476e-10	8.34094e-05	-1.88732	-3.28476e-10	8.35202e-05	-1.88734	-3.28476e-10
110264037	chr4:110264037:T:C	4.50564e-12	-1.90455	-0.838237	3.93893e-05	-1.81902	-0.81857	3.9442e-05	-1.81904	-0.818559
110264100	chr4:110264100:C:T	2.33705e-11	-2.52431e-10	-1.09664	0.000181786	-2.52431e-10	-1.10826	0.000182059	-2.52431e-10	-1.1081
110264223	chr4:110264223:G:A	2.11584e-11	-2.52431e-10	-1.19607	0.000166164	-2.52431e-10	-1.19811	0.000166392	-2.52431e-10	-1.19808
110264250	chr4:110264250:T:A	1.038e-11	-1.90823	-3.28476e-10	0.000102244	-1.68372	-3.28476e-10	0.000102383	-1.68371	-3.28476e-10
110264523	chr4:110264523:C:T	1.11937e-11	-1.83276	-3.28476e-10	8.32908e-05	-1.88875	-3.28476e-10	8.34015e-05	-1.88876	-3.28476e-10
110264611	chr4:110264611:T:C	4.51891e-12	-1.9004	-0.839439	3.96093e-05	-1.81229	-0.819729	3.96621e-05	-1.81231	-0.81972
110264689	chr4:110264689:TC:T	3.22253e-11	-2.52431e-10	-0.77536	0.000257827	-2.52431e-10	-0.758797	0.000258122	-2.52431e-10	-0.758995
110264884	chr4:110264884:G:T	3.38052e-12	-1.85689	-1.17319	2.68499e-05	-1.86371	-1.15711	2.68835e-05	-1.86368	-1.15724
110264924	chr4:110264924:G:A	2.39969e-11	-2.52431e-10	-1.07019	0.000186539	-2.52431e-10	-1.08245	0.000186821	-2.52431e-10	-1.08228
110265013	chr4:110265013:A:G	3.36202e-12	-1.84889	-1.18668	2.66779e-05	-1.85593	-1.17132	2.67114e-05	-1.85589	-1.17144
110265177	chr4:110265177:C:T	2.11189e-11	-2.52431e-10	-1.19794	0.000165856	-2.52431e-10	-1.19997	0.000166083	-2.52431e-10	-1.19994
110265196	chr4:110265196:C:T	1.52738e-11	-1.56689	0.044912	0.000100078	-1.75404	0.0489073	0.000100202	-1.75402	0.0487796
110265330	chr4:110265330:A:G	2.11359e-11	-2.52431e-10	-1.19714	0.000165989	-2.52431e-10	-1.19917	0.000166216	-2.52431e-10	-1.19914
110265459	chr4:110265459:C:T	4.64448e-12	-1.95468	-0.757748	3.71718e-05	-1.94944	-0.746092	3.72234e-05	-1.94945	-0.746044
110265518	chr4:110265518:G:T	2.05941e-11	-2.52431e-10	-1.22311	0.000161817	-2.52431e-10	-1.22462	0.000162038	-2.52431e-10	-1.2246
110265547	chr4:110265547:T:A	1.12195e-11	-1.83046	-3.28476e-10	8.34378e-05	-1.88698	-3.28476e-10	8.35487e-05	-1.887	-3.28476e-10
110265629	chr4:110265629:C:T	2.71844e-12	-1.95039	-1.29766	2.1058e-05	-1.9638	-1.3	2.10874e-05	-1.9638	-1.29995
110265693	chr4:110265693:T:A	1.88691e-11	-2.52431e-10	-1.31059	0.000148195	-2.52431e-10	-1.31255	0.000148398	-2.52431e-10	-1.31253
110266527	chr4:110266527:T:C	3.23346e-12	-1.89239	-1.18216	2.56854e-05	-1.8986	-1.16656	2.57175e-05	-1.89858	-1.16668
110266690	chr4:110266690:A:T	1.8683e-11	-2.52431e-10	-1.3205	0.000146912	-2.52431e-10	-1.32125	0.000147111	-2.52431e-10	-1.32124
110266770	chr4:110266770:G:T	3.6818e-12	-1.64061	-1.3041	2.60682e-05	-1.74663	-1.30374	2.61042e-05	-1.74659	-1.30374
110266792	chr4:110266792:T:C	2.16518e-11	-2.52431e-10	-1.17302	0.000171613	-2.52431e-10	-1.16584	0.00017183	-2.52431e-10	-1.16592
110267086	chr4:110267086:T:C	3.74773e-12	-1.88645	-1.04051	2.82118e-05	-1.94058	-1.03077	2.82472e-05	-1.94057	-1.03086
110267124	chr4:110267124:A:G	9.95445e-12	-1.95009	-3.28476e-10	8.01235e-05	-1.92752	-3.28476e-10	8.02314e-05	-1.92751	-3.28476e-10
110267259	chr4:110267259:A:G	3.09561e-12	-1.94668	-1.17145	2.52196e-05	-1.92233	-1.16113	2.52509e-05	-1.92234	-1.16123
110267325	chr4:110267325:C:T	2.88027e-12	-1.89113	-1.2991	2.42876e-05	-1.82311	-1.29801	2.43207e-05	-1.82313	-1.29797
110267569	chr4:110267569:A:T	1.10533e-11	-1.84538	-3.28476e-10	0.000115152	-1.56483	-3.28476e-10	0.000115309	-1.56482	-3.28476e-10
110267689	chr4:110267689:C:T	3.07813e-11	-2.52431e-10	-0.821205	0.000246514	-2.52431e-10	-0.803668	0.000246792	-2.52431e-10	-0.803882
110267750	chr4:110267750:T:C	2.08482e-11	-2.52431e-10	-1.21084	0.000163973	-2.52431e-10	-1.21138	0.000164195	-2.52431e-10	-1.21137
110267895	chr4:110267895:G:A	4.26794e-12	-1.48122	-1.31576	3.06451e-05	-1.57458	-1.31404	3.06872e-05	-1.57451	-1.31407
110268078	chr4:110268078:A:G	1.95109e-11	-2.52431e-10	-1.27714	0.000152757	-2.52431e-10	-1.28224	0.000152966	-2.52431e-10	-1.28221
110268889	chr4:110268889:C:T	1.91498e-11	-2.52431e-10	-1.29582	0.000151214	-2.52431e-10	-1.29239	0.000151413	-2.52431e-10	-1.29242
110269104	chr4:110269104:G:A	6.72658e-12	-1.3598	-0.982246	6.70238e-05	-1.12417	-0.981862	6.71234e-05	-1.12422	-0.981677
110269167	chr4:110269167:C:A	2.32797e-11	-2.52431e-10	-1.10053	0.000185351	-2.52431e-10	-1.08883	0.000185573	-2.52431e-10	-1.08898
110269315	chr4:110269315:G:T	1.91019e-11	-2.52431e-10	-1.29833	0.000150983	-2.52431e-10	-1.29392	0.000151179	-2.52431e-10	-1.29396
110269376	chr4:110269376:C:T	2.24165e-11	-2.52431e-10	-1.13831	0.000178311	-2.52431e-10	-1.12755	0.000178527	-2.52431e-10	-1.12769
110269512	chr4:110269512:T:G	4.23204e-12	-1.89985	-0.905577	3.62289e-05	-1.82897	-0.892254	3.62783e-05	-1.82899	-0.892213
110269857	chr4:110269857:C:T	2.28599e-11	-2.52431e-10	-1.11873	0.000181993	-2.52431e-10	-1.10712	0.000182212	-2.52431e-10	-1.10726
110269892	chr4:110269892:A:G	1.16386e-11	-1.79379	-3.28476e-10	8.60753e-05	-1.85586	-3.28476e-10	8.61895e-05	-1.85588	-3.28476e-10
110270053	chr4:110270053:A:G	3.14449e-12	-1.81064	-1.29182	2.5801e-05	-1.76766	-1.29301	2.58359e-05	-1.76767	-1.293
110270072	chr4:110270072:A:G	1.95797e-11	-2.52431e-10	-1.27362	0.000153427	-2.52431e-10	-1.27786	0.000153642	-2.52431e-10	-1.2778
110270213	chr4:110270213:TC:T	6.62659e-12	-1.04959	-1.30743	5.74887e-05	-0.951762	-1.30774	5.75729e-05	-0.951643	-1.30773
110270340	chr4:110270340:T:A	1.97928e-11	-2.52431e-10	-1.2628	0.000155969	-2.52431e-10	-1.26143	0.00015618	-2.52431e-10	-1.26142
110270464	chr4:110270464:C:T	2.05933e-11	-2.52431e-10	-1.22315	0.000161107	-2.52431e-10	-1.22902	0.000161338	-2.52431e-10	-1.22893
110270602	chr4:110270602:T:G	3.47257e-12	-1.79192	-1.2113	2.65477e-05	-1.82153	-1.21061	2.65837e-05	-1.82149	-1.21064
110270623	chr4:110270623:A:G	3.07925e-11	-2.52431e-10	-0.820839	0.000244422	-2.52431e-10	-0.812189	0.000244728	-2.52431e-10	-0.812282
110270770	chr4:110270770:G:A	2.00195e-11	-2.52431e-10	-1.2514	0.000158331	-2.52431e-10	-1.2464	0.000158537	-2.52431e-10	-1.24644
110270834	chr4:110270834:G:A	5.43597e-12	-1.88388	-0.671196	4.79848e-05	-1.80073	-0.639468	4.80455e-05	-1.80075	-0.639526
110270881	chr4:110270881:G:A	1.89873e-11	-2.52431e-10	-1.30434	0.000149551	-2.52431e-10	-1.30345	0.00014975	-2.52431e-10	-1.30346
110271127	chr4:110271127:G:A	6.26869e-11	-2.52431e-10	-0.109959	0.000523996	-2.52431e-10	-0.0496021	0.000524582	-2.52431e-10	-0.0498262
110271249	chr4:110271249:TA:T	2.29276e-11	-2.52431e-10	-1.11577	0.000182474	-2.52431e-10	-1.10448	0.000182694	-2.52431e-10	-1.10462
110271963	chr4:110271963:G:A	1.30284e-11	-0.362953	-1.31803	0.000117802	-0.225805	-1.31628	0.000117972	-0.225677	-1.3163
110271964	chr4:110271964:G:A	1.13556e-11	-1.8184	-3.28476e-10	8.30931e-05	-1.89112	-3.28476e-10	8.32038e-05	-1.89114	-3.28476e-10
110271985	chr4:110271985:T:C	5.52402e-12	-1.34471	-1.1943	5.04988e-05	-1.20321	-1.18593	5.056e-05	-1.20325	-1.18602
110272080	chr4:110272080:C:T	1.98312e-11	-2.52431e-10	-1.26086	0.000155128	-2.52431e-10	-1.26684	0.000155341	-2.52431e-10	-1.26681
110272996	chr4:110272996:G:T	2.03322e-11	-2.52431e-10	-1.23591	0.000160012	-2.52431e-10	-1.23584	0.000160222	-2.52431e-10	-1.23587
110273118	chr4:110273118:A:T	3.00828e-12	-1.90209	-1.24466	2.55035e-05	-1.8332	-1.23907	2.55377e-05	-1.83322	-1.23905
110273145	chr4:110273145:G:T	4.16402e-11	-2.52431e-10	-0.519046	0.000335409	-2.52431e-10	-0.495735	0.00033581	-2.52431e-10	-0.495882
110273369	chr4:110273369:A:G	4.33489e-12	-1.50547	-1.27594	3.30701e-05	-1.53985	-1.27261	3.31153e-05	-1.53978	-1.27265
110273379	chr4:110273379:A:T	3.02481e-11	-2.52431e-10	-0.838678	0.000245594	-2.52431e-10	-0.807405	0.000245908	-2.52431e-10	-0.807471
110273454	chr4:110273454:C:T	1.1108e-11	-1.30698	-0.533464	0.00010917	-1.13761	-0.480568	0.000109258	-1.13765	-0.481067
110273561	chr4:110273561:T:A	2.00149e-11	-2.52431e-10	-1.25163	0.000158261	-2.52431e-10	-1.24684	0.000158466	-2.52431e-10	-1.24689
110273797	chr4:110273797:C:T	1.97907e-11	-2.52431e-10	-1.2629	0.000155049	-2.52431e-10	-1.26735	0.000155268	-2.52431e-10	-1.26728
110273823	chr4:110273823:T:C	1.91938e-11	-2.52431e-10	-1.29352	0.00015057	-2.52431e-10	-1.29666	0.000150779	-2.52431e-10	-1.29661
110273856	chr4:110273856:C:T	2.35442e-11	-2.52431e-10	-1.08923	0.000186527	-2.52431e-10	-1.08251	0.000186772	-2.52431e-10	-1.08254
110273886	chr4:110273886:C:T	2.38196e-11	-2.52431e-10	-1.07761	0.000189743	-2.52431e-10	-1.06542	0.00018997	-2.52431e-10	-1.06556
110273959	chr4:110273959:G:A	1.11217e-11	-1.30451	-0.534704	0.000109288	-1.13525	-0.481852	0.000109376	-1.13529	-0.482351
110273971	chr4:110273971:G:A	6.24882e-12	-1.46368	-0.95204	5.37738e-05	-1.39473	-0.931567	5.38494e-05	-1.39466	-0.931576
110274031	chr4:110274031:T:C	9.23511e-12	-1.95053	-0.0745659	8.20492e-05	-1.89038	-0.0133873	8.21398e-05	-1.89039	-0.0136126
110274046	chr4:110274046:A:G	2.42274e-11	-2.52431e-10	-1.06063	0.000193125	-2.52431e-10	-1.04775	0.000193353	-2.52431e-10	-1.04791
110274552	chr4:110274552:C:T	1.0456e-11	-1.45863	-0.442306	9.31445e-05	-1.37415	-0.402782	9.32699e-05	-1.37408	-0.40285
110274965	chr4:110274965:T:C	1.50016e-11	-1.53996	-3.28476e-10	0.000114499	-1.57052	-3.28476e-10	0.000114651	-1.57054	-3.28476e-10
110275138	chr4:110275138:C:T	1.18011e-11	-1.77992	-3.28476e-10	8.7336e-05	-1.84132	-3.28476e-10	8.74518e-05	-1.84134	-3.28476e-10
110275381	chr4:110275381:G:A	2.90589e-12	-1.9623	-1.21907	2.30348e-05	-1.95494	-1.21914	2.30652e-05	-1.95495	-1.21915
110275607	chr4:110275607:C:G	1.63237e-11	-0.322818	-1.13268	0.000191203	0.0721876	-1.12994	0.000191495	0.0722563	-1.12982
110275686	chr4:110275686:C:T	9.23857e-12	-0.804719	-1.22001	9.44738e-05	-0.545607	-1.21715	9.46087e-05	-0.545499	-1.21718
110275754	chr4:110275754:G:C	1.949e-11	-2.52431e-10	-1.27821	0.000153257	-2.52431e-10	-1.27897	0.000153463	-2.52431e-10	-1.27897
110275782	chr4:110275782:T:C	2.11578e-11	-2.52431e-10	-1.1961	0.000166833	-2.52431e-10	-1.19409	0.00016706	-2.52431e-10	-1.19408
110275784	chr4:110275784:C:T	4.26728e-11	-2.52431e-10	-0.49455	0.000340081	-2.52431e-10	-0.481901	0.00034049	-2.52431e-10	-0.482043
110276026	chr4:110276026:G:T	1.0052e-11	-1.94034	-3.28476e-10	7.76706e-05	-1.95861	-3.28476e-10	7.77749e-05	-1.95861	-3.28476e-10
110276127	chr4:110276127:T:C	2.90505e-11	-2.52431e-10	-0.879076	0.00023206	-2.52431e-10	-0.86409	0.00023233	-2.52431e-10	-0.864268
110276279	chr4:110276279:G:T	6.01304e-11	-2.52431e-10	-0.151597	0.000495343	-2.52431e-10	-0.105835	0.000495923	-2.52431e-10	-0.106007
110276412	chr4:110276412:C:T	3.6363e-12	-1.70985	-1.2473	2.54437e-05	-1.83349	-1.24113	2.54756e-05	-1.8335	-1.2412
110276443	chr4:110276443:C:T	1.73223e-11	-1.39612	-3.28476e-10	0.000156088	-1.26067	-3.28476e-10	0.000156302	-1.26064	-3.28476e-10
110276446	chr4:110276446:C:T	3.22816e-12	-1.79924	-1.27697	2.75952e-05	-1.71924	-1.2742	2.76326e-05	-1.71926	-1.27417
110276585	chr4:110276585:A:T	3.16659e-12	-1.81541	-1.28005	2.69565e-05	-1.73948	-1.27738	2.69929e-05	-1.73951	-1.27735
110276649	chr4:110276649:C:T	1.02826e-11	-1.91766	-3.28476e-10	8.28532e-05	-1.89401	-3.28476e-10	8.29634e-05	-1.89403	-3.28476e-10
110276810	chr4:110276810:G:A	2.06414e-11	-2.52431e-10	-1.22082	0.000161687	-2.52431e-10	-1.22542	0.000161912	-2.52431e-10	-1.22537
110276872	chr4:110276872:C:T	9.84837e-12	-1.96081	-3.28476e-10	7.86675e-05	-1.94586	-3.28476e-10	7.87737e-05	-1.94585	-3.28476e-10
110277078	chr4:110277078:C:T	8.46619e-12	-1.53055	-0.581484	8.15525e-05	-1.37955	-0.53029	8.16199e-05	-1.37958	-0.530772
110277095	chr4:110277095:A:G	8.28246e-12	-1.46849	-0.665483	8.03784e-05	-1.30695	-0.617385	8.0447e-05	-1.30699	-0.617837
110277097	chr4:110277097:C:G	3.66643e-12	-1.82769	-1.1212	3.19581e-05	-1.73671	-1.10995	3.20006e-05	-1.73673	-1.10994
110277172	chr4:110277172:C:T	2.64959e-12	-1.96289	-1.31081	2.08835e-05	-1.96371	-1.30842	2.09111e-05	-1.96371	-1.30844
110277436	chr4:110277436:G:A	1.05912e-11	-1.88809	-3.28476e-10	0.000106765	-1.64046	-3.28476e-10	0.00010691	-1.64044	-3.28476e-10
110277484	chr4:110277484:G:A	2.80176e-12	-1.96227	-1.25559	2.22082e-05	-1.95506	-1.25556	2.22375e-05	-1.95507	-1.25558
110277761	chr4:110277761:A:G	8.76953e-12	-1.41678	-0.660052	8.5698e-05	-1.24851	-0.611748	8.5771e-05	-1.24855	-0.612201
110277768	chr4:110277768:T:G	1.69919e-11	-0.250743	-1.16463	0.000198242	0.14075	-1.16235	0.000198543	0.14082	-1.16224
110278198	chr4:110278198:CA:C	2.07868e-11	-2.52431e-10	-1.21379	0.000164589	-2.52431e-10	-1.20763	0.000164802	-2.52431e-10	-1.20768
110278287	chr4:110278287:G:T	1.91084e-11	-2.52431e-10	-1.29798	0.000150189	-2.52431e-10	-1.29919	0.000150391	-2.52431e-10	-1.29919
110278754	chr4:110278754:C:G	3.25149e-12	-1.8945	-1.1745	2.7177e-05	-1.84175	-1.16696	2.72141e-05	-1.84177	-1.16692
110278850	chr4:110278850:T:C	2.64247e-12	-1.96091	-1.31549	2.08669e-05	-1.95741	-1.31551	2.08947e-05	-1.95742	-1.31552
110278868	chr4:110278868:G:A	3.83329e-12	-1.8469	-1.05748	3.32931e-05	-1.76096	-1.04477	3.33376e-05	-1.76098	-1.04476
110278901	chr4:110278901:G:A	6.49793e-12	-1.23702	-1.1396	4.67409e-05	-1.3379	-1.12857	4.68015e-05	-1.33782	-1.12869
110279161	chr4:110279161:A:G	3.21031e-12	-1.81984	-1.2619	2.73212e-05	-1.74471	-1.25871	2.73583e-05	-1.74473	-1.25867
110279162	chr4:110279162:T:G	3.21945e-12	-1.81899	-1.25991	2.74066e-05	-1.74363	-1.25667	2.74439e-05	-1.74366	-1.25663
110279285	chr4:110279285:G:A	3.26159e-11	-1.54162	0.77831	0.000202793	-1.87907	0.880167	0.000202968	-1.87907	0.879693
110279810	chr4:110279810:G:T	4.23771e-12	-1.82983	-0.974256	3.70614e-05	-1.7389	-0.959609	3.7111e-05	-1.73892	-0.959593
110279873	chr4:110279873:C:T	7.73655e-12	-1.32458	-0.877577	4.33966e-05	-1.69377	-0.846936	4.34532e-05	-1.69372	-0.847025
110279975	chr4:110279975:T:C	2.59083e-11	-2.52431e-10	-0.99355	0.000206779	-2.52431e-10	-0.979437	0.000207021	-2.52431e-10	-0.97961
110279981	chr4:110279981:G:A	2.71253e-12	-1.95953	-1.2907	2.20599e-05	-1.92779	-1.28953	2.20888e-05	-1.92781	-1.28955
110280210	chr4:110280210:C:T	1.87899e-11	-2.52431e-10	-1.31479	0.000148216	-2.52431e-10	-1.31241	0.000148412	-2.52431e-10	-1.31243
110280553	chr4:110280553:C:A	2.61721e-11	-2.52431e-10	-0.983417	0.000208891	-2.52431e-10	-0.969273	0.000209135	-2.52431e-10	-0.969446
110280653	chr4:110280653:G:A	4.05714e-12	-1.78626	-1.06137	3.52455e-05	-1.69641	-1.05234	3.5294e-05	-1.69644	-1.05228
110280654	chr4:110280654:C:T	4.07597e-12	-1.78335	-1.05965	3.54331e-05	-1.69285	-1.05059	3.54819e-05	-1.69288	-1.05053
110280968	chr4:110280968:C:T	1.17107e-11	-1.78761	-3.28476e-10	8.64092e-05	-1.85199	-3.28476e-10	8.65238e-05	-1.85201	-3.28476e-10
110281203	chr4:110281203:T:C	2.48072e-11	-2.52431e-10	-1.03698	0.000197787	-2.52431e-10	-1.02389	0.000198021	-2.52431e-10	-1.02406
110281321	chr4:110281321:T:C	8.80662e-12	-1.4315	-0.641106	8.62533e-05	-1.25924	-0.594559	8.63293e-05	-1.25928	-0.594982
110281368	chr4:110281368:G:C	5.50848e-11	-2.52431e-10	-0.239237	0.000445638	-2.52431e-10	-0.211578	0.000446147	-2.52431e-10	-0.21178
110281759	chr4:110281759:T:C	2.06815e-10	-2.52431e-10	1.08371	0.00177034	-2.52431e-10	1.16784	0.00177246	-2.52431e-10	1.1677
110281972	chr4:110281972:C:T	1.97804e-11	-2.52431e-10	-1.26342	0.000155621	-2.52431e-10	-1.26366	0.000155838	-2.52431e-10	-1.26361
110281989	chr4:110281989:G:A	1.89926e-11	-2.52431e-10	-1.30406	0.000149354	-2.52431e-10	-1.30477	0.000149555	-2.52431e-10	-1.30476
110282033	chr4:110282033:G:A	9.24002e-12	-1.46984	-0.554726	9.03681e-05	-1.30494	-0.502257	9.0442e-05	-1.30497	-0.502746
110282152	chr4:110282152:A:C	2.07278e-11	-2.52431e-10	-1.21664	0.000162079	-2.52431e-10	-1.223	0.000162313	-2.52431e-10	-1.2229
110282192	chr4:110282192:T:C	9.00447e-12	-0.733487	-1.3169	9.22446e-05	-0.470305	-1.31634	9.23782e-05	-0.470193	-1.31634
110282308	chr4:110282308:T:C	1.17022e-11	-1.78834	-3.28476e-10	8.63597e-05	-1.85256	-3.28476e-10	8.64742e-05	-1.85258	-3.28476e-10
110282396	chr4:110282396:G:A	9.22751e-12	-0.724575	-1.30135	9.46808e-05	-0.460385	-1.30019	9.48176e-05	-0.460273	-1.3002
110282637	chr4:110282637:T:G	1.88884e-11	-2.52431e-10	-1.30957	0.000148955	-2.52431e-10	-1.30744	0.000149153	-2.52431e-10	-1.30746
110282833	chr4:110282833:GT:G	2.97929e-10	-2.52431e-10	1.44874	0.00259566	-2.52431e-10	1.55051	0.00259809	-2.52431e-10	1.5501
110283133	chr4:110283133:G:A	2.23163e-11	-2.52431e-10	-1.14279	0.000176783	-2.52431e-10	-1.13616	0.000177001	-2.52431e-10	-1.13627
110283143	chr4:110283143:G:A	1.20147e-11	-1.76198	-3.28476e-10	7.99839e-05	-1.92926	-3.28476e-10	8.00923e-05	-1.92925	-3.28476e-10
110283219	chr4:110283219:G:A	1.22111e-11	-1.74576	-3.28476e-10	0.000126848	-1.46809	-3.28476e-10	0.000127015	-1.46812	-3.28476e-10
110283291	chr4:110283291:G:A	2.63716e-12	-1.95517	-1.32324	2.06044e-05	-1.96235	-1.32324	2.06319e-05	-1.96235	-1.32324
110283396	chr4:110283396:A:G	2.21523e-11	-2.52431e-10	-1.15017	0.000175481	-2.52431e-10	-1.14356	0.000175697	-2.52431e-10	-1.14367
110283429	chr4:110283429:C:A	1.17499e-11	-1.78427	-3.28476e-10	8.67277e-05	-1.84831	-3.28476e-10	8.68426e-05	-1.84833	-3.28476e-10
110283460	chr4:110283460:G:A	1.94081e-11	-2.52431e-10	-1.28242	0.000153247	-2.52431e-10	-1.27903	0.000153448	-2.52431e-10	-1.27907
110283528	chr4:110283528:G:C	7.81874e-11	-2.52431e-10	0.110996	0.000662195	-2.52431e-10	0.184475	0.000662769	-2.52431e-10	0.183999
110283867	chr4:110283867:C:T	4.70458e-12	-1.76382	-0.935757	3.17643e-05	-1.93596	-0.916781	3.18014e-05	-1.93596	-0.916956
110283891	chr4:110283891:G:A	1.27013e-11	-1.70641	-3.28476e-10	0.000108626	-1.62318	-3.28476e-10	0.000108766	-1.62323	-3.28476e-10
110284029	chr4:110284029:G:T	4.01709e-12	-1.53437	-1.32318	3.06763e-05	-1.56453	-1.32306	3.07196e-05	-1.56446	-1.32307
110284570	chr4:110284570:G:A	3.84354e-11	-2.52431e-10	-0.599133	0.000311399	-2.52431e-10	-0.57001	0.000311741	-2.52431e-10	-0.570254
110284595	chr4:110284595:G:A	4.09736e-11	-2.52431e-10	-0.535183	0.000326423	-2.52431e-10	-0.522893	0.00032682	-2.52431e-10	-0.523019
110284807	chr4:110284807:GA:G	2.04977e-11	-2.52431e-10	-1.2278	0.000161953	-2.52431e-10	-1.22378	0.000162162	-2.52431e-10	-1.22383
110284826	chr4:110284826:AC:A	1.02947e-11	-1.91648	-3.28476e-10	7.85298e-05	-1.94761	-3.28476e-10	7.86357e-05	-1.9476	-3.28476e-10
110284827	chr4:110284827:C:G	6.64359e-11	-2.52431e-10	-0.0518747	0.00055777	-2.52431e-10	0.0128607	0.000558279	-2.52431e-10	0.0124311
110284828	chr4:110284828:C:T	1.02403e-11	-1.92178	-3.28476e-10	7.82887e-05	-1.95068	-3.28476e-10	7.83943e-05	-1.95068	-3.28476e-10
110284975	chr4:110284975:C:T	1.12229e-11	-1.83015	-3.28476e-10	9.33976e-05	-1.77422	-3.28476e-10	9.35274e-05	-1.77417	-3.28476e-10
110284976	chr4:110284976:G:A	4.2187e-12	-1.49193	-1.31666	3.21135e-05	-1.52534	-1.31647	3.2159e-05	-1.52526	-1.31647
110284992	chr4:110284992:T:C	1.2014e-11	-1.76204	-3.28476e-10	8.82038e-05	-1.83143	-3.28476e-10	8.83206e-05	-1.83145	-3.28476e-10
110285026	chr4:110285026:A:C	1.94337e-11	-2.52431e-10	-1.2811	0.000152329	-2.52431e-10	-1.28504	0.000152543	-2.52431e-10	-1.28498
110285120	chr4:110285120:C:T	1.6744e-11	-1.38843	-0.0416444	9.7032e-05	-1.74594	0.00989634	9.7153e-05	-1.7459	0.0097551
110285471	chr4:110285471:C:T	5.50296e-11	-2.52431e-10	-0.24024	0.000458101	-2.52431e-10	-0.183995	0.000458574	-2.52431e-10	-0.184307
110286082	chr4:110286082:C:T	6.63001e-12	-1.65138	-0.70513	6.58367e-05	-1.4473	-0.676605	6.59092e-05	-1.44726	-0.676892
110286720	chr4:110286720:A:G	1.2029e-11	-1.76079	-3.28476e-10	0.000100674	-1.6992	-3.28476e-10	0.000100815	-1.69914	-3.28476e-10
110286970	chr4:110286970:G:T	1.86271e-11	-2.52431e-10	-1.32349	0.000146609	-2.52431e-10	-1.32331	0.000146806	-2.52431e-10	-1.32331
110287203	chr4:110287203:G:A	2.71108e-12	-1.96343	-1.28733	2.15634e-05	-1.95214	-1.28794	2.15925e-05	-1.95215	-1.28793
110287652	chr4:110287652:G:A	8.46309e-12	-1.96271	-0.149683	7.04511e-05	-1.96207	-0.094099	7.05308e-05	-1.96207	-0.0943097
110287821	chr4:110287821:A:G	2.63973e-11	-2.52431e-10	-0.974851	0.000209891	-2.52431e-10	-0.964498	0.000210156	-2.52431e-10	-0.96458
110287847	chr4:110287847:C:T	1.22453e-11	-1.74297	-3.28476e-10	8.96147e-05	-1.81557	-3.28476e-10	8.97333e-05	-1.81559	-3.28476e-10
110288186	chr4:110288186:C:T	1.2034e-11	-1.76038	-3.28476e-10	8.83735e-05	-1.82951	-3.28476e-10	8.84905e-05	-1.82953	-3.28476e-10
110288244	chr4:110288244:T:C	5.69124e-11	-2.52431e-10	-0.206599	0.000464828	-2.52431e-10	-0.169418	0.000465318	-2.52431e-10	-0.169707
110288427	chr4:110288427:T:G	1.94647e-11	-2.52431e-10	-1.27951	0.000153344	-2.52431e-10	-1.2784	0.000153552	-2.52431e-10	-1.27839
110288746	chr4:110288746:A:G	1.18288e-11	-1.77757	-3.28476e-10	8.73072e-05	-1.84165	-3.28476e-10	8.74229e-05	-1.84167	-3.28476e-10
110289198	chr4:110289198:A:G	2.04918e-11	-2.52431e-10	-1.22809	0.000161181	-2.52431e-10	-1.22856	0.000161403	-2.52431e-10	-1.22852
110289454	chr4:110289454:A:C	1.92647e-11	-2.52431e-10	-1.28984	0.000151792	-2.52431e-10	-1.28858	0.000151991	-2.52431e-10	-1.28861
110289561	chr4:110289561:C:T	1.50335e-11	-0.215078	-1.32275	0.000142624	-0.0282507	-1.32262	0.000142835	-0.0281153	-1.32262
110289620	chr4:110289620:C:T	2.89327e-12	-1.96144	-1.22428	2.28272e-05	-1.96194	-1.22119	2.28585e-05	-1.96194	-1.22116
110289724	chr4:110289724:G:A	2.02192e-11	-2.52431e-10	-1.24148	0.000159277	-2.52431e-10	-1.24044	0.000159489	-2.52431e-10	-1.24045
110289805	chr4:110289805:A:T	2.24637e-11	-2.52431e-10	-1.13621	0.000179141	-2.52431e-10	-1.12291	0.000179378	-2.52431e-10	-1.12293
110290078	chr4:110290078:T:C	2.8402e-12	-1.96354	-1.2407	2.2404e-05	-1.9637	-1.23814	2.24347e-05	-1.9637	-1.23811
110290116	chr4:110290116:A:G	4.07505e-12	-1.52017	-1.32305	2.50706e-05	-1.76626	-1.32313	2.51061e-05	-1.76619	-1.32313
110290296	chr4:110290296:A:G	6.05134e-12	-1.67114	-0.77669	6.07781e-05	-1.48959	-0.714263	6.08286e-05	-1.48964	-0.714732
110290321	chr4:110290321:T:C	1.32117e-11	-0.365477	-1.30153	0.000126113	-0.1734	-1.30051	0.000126298	-0.173269	-1.30051
110290854	chr4:110290854:T:C	1.87613e-11	-2.52431e-10	-1.31632	0.000147343	-2.52431e-10	-1.31832	0.000147543	-2.52431e-10	-1.31831
110290913	chr4:110290913:T:C	7.43227e-11	0.060304	-3.28476e-10	0.000858136	0.443677	-3.28476e-10	0.000859285	0.443673	-3.28476e-10
110291151	chr4:110291151:C:T	2.73006e-11	-2.52431e-10	-0.941203	0.000219315	-2.52431e-10	-0.920574	0.000219574	-2.52431e-10	-0.920738
110291245	chr4:110291245:C:T	6.00304e-12	-1.1621	-1.29374	4.2118e-05	-1.27781	-1.2928	4.21775e-05	-1.27772	-1.29283
110291340	chr4:110291340:A:G	1.86292e-11	-2.52431e-10	-1.32338	0.000146578	-2.52431e-10	-1.32353	0.000146775	-2.52431e-10	-1.32353
110291441	chr4:110291441:G:A	5.36808e-12	-1.2495	-1.31814	3.79842e-05	-1.35602	-1.31789	3.80382e-05	-1.35593	-1.3179
110291695	chr4:110291695:C:A	1.32719e-11	-0.350224	-1.31224	0.000126837	-0.156669	-1.31151	0.000127024	-0.156538	-1.31151
110291786	chr4:110291786:G:T	2.0145e-11	-2.52431e-10	-1.24515	0.000158465	-2.52431e-10	-1.24555	0.000158683	-2.52431e-10	-1.24552
110291937	chr4:110291937:T:G	1.23527e-11	-0.417777	-1.31646	0.000117543	-0.228402	-1.31588	0.000117716	-0.228274	-1.31588
110291960	chr4:110291960:G:A	2.44956e-11	-2.52431e-10	-1.04962	0.000196009	-2.52431e-10	-1.03293	0.000196265	-2.52431e-10	-1.03296
110292045	chr4:110292045:T:A	4.58089e-12	-1.51797	-1.20825	4.08084e-05	-1.41626	-1.18593	4.0853e-05	-1.41629	-1.18616
110292168	chr4:110292168:C:T	5.94947e-12	-1.17392	-1.29089	4.18061e-05	-1.28815	-1.2899	4.18651e-05	-1.28805	-1.28992
110292355	chr4:110292355:G:A	3.90309e-11	-2.52431e-10	-0.583759	0.000320051	-2.52431e-10	-0.542605	0.000320408	-2.52431e-10	-0.542834
110292374	chr4:110292374:A:G	2.01286e-11	-2.52431e-10	-1.24597	0.000159186	-2.52431e-10	-1.24101	0.00015939	-2.52431e-10	-1.24107
110292451	chr4:110292451:T:C	1.38102e-11	-0.304263	-1.31844	0.000132354	-0.107661	-1.31794	0.000132549	-0.107529	-1.31795
110292703	chr4:110292703:C:T	2.17646e-11	-2.52431e-10	-1.16783	0.000171769	-2.52431e-10	-1.16493	0.000171989	-2.52431e-10	-1.165
110292796	chr4:110292796:G:A	1.96643e-11	-2.52431e-10	-1.26931	0.000155382	-2.52431e-10	-1.2652	0.000155582	-2.52431e-10	-1.26526
110293133	chr4:110293133:G:A	1.27646e-11	-0.390447	-1.31099	0.000122478	-0.193122	-1.31003	0.000122658	-0.192992	-1.31004
110293205	chr4:110293205:C:T	1.86264e-11	-2.52431e-10	-1.32353	0.000146597	-2.52431e-10	-1.3234	0.000146793	-2.52431e-10	-1.3234
110293240	chr4:110293240:T:G	1.88581e-11	-2.52431e-10	-1.31117	0.000148199	-2.52431e-10	-1.31253	0.0001484	-2.52431e-10	-1.31252
110293264	chr4:110293264:G:A	2.84836e-12	-1.96329	-1.23808	2.24664e-05	-1.96356	-1.23551	2.24972e-05	-1.96356	-1.23548
110293366	chr4:110293366:C:T	1.19281e-11	-1.76921	-3.28476e-10	0.000130926	-1.43645	-3.28476e-10	0.000131105	-1.43643	-3.28476e-10
110293368	chr4:110293368:C:T	2.24033e-11	-2.52431e-10	-1.1389	0.000176579	-2.52431e-10	-1.13732	0.000176812	-2.52431e-10	-1.13734
110293369	chr4:110293369:A:G	4.52387e-12	-1.49459	-1.24416	4.02272e-05	-1.39097	-1.22558	4.02726e-05	-1.39099	-1.22576
110293454	chr4:110293454:C:T	3.45444e-11	-2.52431e-10	-0.705866	0.000281765	-2.52431e-10	-0.670012	0.000282102	-2.52431e-10	-0.670159
110293570	chr4:110293570:A:G	1.02189e-11	-0.629047	-1.29483	9.52771e-05	-0.459644	-1.29465	9.54177e-05	-0.45953	-1.29463
110293705	chr4:110293705:C:T	2.03195e-11	-1.23653	-3.28476e-10	0.00012792	-1.45968	-3.28476e-10	0.000128096	-1.45965	-3.28476e-10
110293983	chr4:110293983:T:C	8.59861e-11	-2.52431e-10	0.206074	0.000707899	-2.52431e-10	0.251216	0.000708758	-2.52431e-10	0.251087
110294056	chr4:110294056:T:A	5.47685e-12	-1.72717	-0.820411	5.34606e-05	-1.5692	-0.762938	5.3508e-05	-1.56924	-0.763356
110294480	chr4:110294480:G:C	5.97245e-12	-1.49476	-0.966195	3.5821e-05	-1.79305	-0.939497	3.58663e-05	-1.79302	-0.939612
110294844	chr4:110294844:T:A	3.51683e-11	-2.52431e-10	-0.687967	0.000287619	-2.52431e-10	-0.64945	0.000287943	-2.52431e-10	-0.649665
110295173	chr4:110295173:C:T	5.91476e-12	-1.74144	-0.729221	5.82923e-05	-1.58141	-0.664209	5.83399e-05	-1.58144	-0.664696
110295261	chr4:110295261:C:T	2.56329e-11	-2.52431e-10	-1.00423	0.00020556	-2.52431e-10	-0.985347	0.000205805	-2.52431e-10	-0.985497
110295268	chr4:110295268:G:A	1.97672e-11	-2.52431e-10	-1.26409	0.000155057	-2.52431e-10	-1.26729	0.000155273	-2.52431e-10	-1.26724
110295368	chr4:110295368:C:A	1.24396e-11	-1.72722	-3.28476e-10	9.19641e-05	-1.78969	-3.28476e-10	9.20862e-05	-1.7897	-3.28476e-10
110295381	chr4:110295381:A:G	2.24382e-11	-2.52431e-10	-1.13735	0.000178931	-2.52431e-10	-1.12409	0.000179167	-2.52431e-10	-1.12411
110295431	chr4:110295431:G:T	6.10176e-12	-1.71005	-0.729481	6.07476e-05	-1.53989	-0.66447	6.0797e-05	-1.53993	-0.66496
110295832	chr4:110295832:C:T	2.80853e-12	-1.95846	-1.25699	2.21321e-05	-1.95934	-1.25472	2.21624e-05	-1.95934	-1.25469
110296035	chr4:110296035:C:T	4.38286e-11	-2.52431e-10	-0.467825	0.000351979	-2.52431e-10	-0.447514	0.000352386	-2.52431e-10	-0.447701
110296077	chr4:110296077:A:G	3.7969e-11	-0.611342	-3.28476e-10	0.000195366	-1.03621	-3.28476e-10	0.00019563	-1.0362	-3.28476e-10
110296135	chr4:110296135:G:A	1.24976e-11	-0.416638	-1.30593	0.000118842	-0.228275	-1.30501	0.000119017	-0.228147	-1.30502
110296528	chr4:110296528:T:A	2.80718e-12	-1.96259	-1.25334	2.21335e-05	-1.96298	-1.25102	2.21638e-05	-1.96298	-1.25099
110296551	chr4:110296551:A:T	2.8172e-12	-1.95872	-1.25365	2.22014e-05	-1.95961	-1.25132	2.22318e-05	-1.95961	-1.2513
110296661	chr4:110296661:GACCGC:G	2.08091e-11	-2.52431e-10	-1.21272	0.000164716	-2.52431e-10	-1.20686	0.000164925	-2.52431e-10	-1.20694
110296751	chr4:110296751:G:A	1.10059e-11	-1.84968	-3.28476e-10	8.254e-05	-1.8978	-3.28476e-10	8.26498e-05	-1.89782	-3.28476e-10
110297368	chr4:110297368:G:A	3.04531e-11	-2.52431e-10	-0.831923	0.000261322	-2.52431e-10	-0.745333	0.000261438	-2.52431e-10	-0.74623
110297544	chr4:110297544:G:A	3.10076e-12	-1.93572	-1.18074	2.38409e-05	-1.96231	-1.17737	2.38722e-05	-1.96231	-1.1774
110297561	chr4:110297561:A:G	2.79958e-12	-1.96193	-1.25672	2.20693e-05	-1.96246	-1.25444	2.20995e-05	-1.96246	-1.25441
110298654	chr4:110298654:C:A	6.24147e-11	-2.52431e-10	-0.114311	0.000505129	-2.52431e-10	-0.0862724	0.000505702	-2.52431e-10	-0.0864809
110299016	chr4:110299016:A:G	2.06919e-11	-2.52431e-10	-1.21837	0.000162141	-2.52431e-10	-1.22262	0.00016237	-2.52431e-10	-1.22255
110299051	chr4:110299051:A:G	2.8401e-12	-1.96392	-1.24036	2.24461e-05	-1.96383	-1.23614	2.24768e-05	-1.96383	-1.23611
110299077	chr4:110299077:G:T	1.07842e-11	-1.87003	-3.28476e-10	0.000112375	-1.58924	-3.28476e-10	0.000112527	-1.58923	-3.28476e-10
110299092	chr4:110299092:T:G	1.10006e-11	-1.85016	-3.28476e-10	8.25339e-05	-1.89788	-3.28476e-10	8.26436e-05	-1.89789	-3.28476e-10
110299555	chr4:110299555:C:A	2.97999e-12	-1.96172	-1.19447	2.35147e-05	-1.96248	-1.19098	2.3547e-05	-1.96248	-1.19095
110299614	chr4:110299614:AG:A	1.08665e-11	-1.86243	-3.28476e-10	8.17711e-05	-1.90716	-3.28476e-10	8.188e-05	-1.90717	-3.28476e-10
110299842	chr4:110299842:C:A	1.08457e-11	-1.86434	-3.28476e-10	8.16537e-05	-1.9086	-3.28476e-10	8.17623e-05	-1.90861	-3.28476e-10
110299893	chr4:110299893:C:T	2.9556e-12	-1.86168	-1.30273	2.28236e-05	-1.88457	-1.29872	2.28534e-05	-1.88457	-1.29875
110299996	chr4:110299996:G:GC	1.65425e-11	-1.44218	-3.28476e-10	8.89419e-05	-1.8231	-3.28476e-10	8.90682e-05	-1.82303	-3.28476e-10
110300023	chr4:110300023:TC:T	1.2026e-10	0.54154	-3.28476e-10	0.000680485	0.21172	-3.28476e-10	0.00068138	0.211693	-3.28476e-10
110300242	chr4:110300242:G:A	3.40765e-11	-2.52431e-10	-0.719504	0.000271318	-2.52431e-10	-0.707793	0.000271646	-2.52431e-10	-0.707928
110300333	chr4:110300333:C:T	2.98911e-12	-1.95968	-1.19346	2.35724e-05	-1.96097	-1.19004	2.36048e-05	-1.96097	-1.19001
110300470	chr4:110300470:G:T	2.36408e-11	-2.52431e-10	-1.08514	0.000189114	-2.52431e-10	-1.06873	0.000189343	-2.52431e-10	-1.06887
110300484	chr4:110300484:C:T	5.62874e-12	-1.30616	-1.21407	3.64871e-05	-1.49984	-1.21428	3.65395e-05	-1.49978	-1.21426
110300504	chr4:110300504:G:A	2.70167e-11	-2.52431e-10	-0.951656	0.000216951	-2.52431e-10	-0.931414	0.000217229	-2.52431e-10	-0.931474
110300523	chr4:110300523:C:T	3.00924e-12	-1.963	-1.18342	2.37499e-05	-1.96358	-1.17992	2.37827e-05	-1.96358	-1.17989
110300918	chr4:110300918:TG:T	2.11147e-11	-2.52431e-10	-1.19814	0.000167666	-2.52431e-10	-1.18911	0.00016788	-2.52431e-10	-1.18918
110301027	chr4:110301027:G:A	2.82627e-11	-2.52431e-10	-0.906571	0.00022179	-2.52431e-10	-0.909353	0.000222114	-2.52431e-10	-0.909236
110301063	chr4:110301063:A:T	2.99151e-12	-1.96013	-1.19221	2.35944e-05	-1.9613	-1.18877	2.36269e-05	-1.9613	-1.18874
110301375	chr4:110301375:C:A	2.64151e-12	-1.96332	-1.31344	2.07784e-05	-1.9636	-1.31357	2.08067e-05	-1.9636	-1.31355
110301423	chr4:110301423:TC:T	1.89666e-11	-0.0080936	-1.29734	0.000118622	-0.238847	-1.29629	0.000118807	-0.238633	-1.2963
110301525	chr4:110301525:T:G	1.08916e-11	-1.86012	-3.28476e-10	8.19119e-05	-1.90544	-3.28476e-10	8.20209e-05	-1.90545	-3.28476e-10
110301891	chr4:110301891:C:T	6.19121e-12	-1.12778	-1.29721	3.94006e-05	-1.34048	-1.29683	3.9457e-05	-1.3404	-1.29682
110301959	chr4:110301959:C:T	3.28445e-11	-2.52431e-10	-0.756327	0.000284155	-2.52431e-10	-0.661567	0.000284261	-2.52431e-10	-0.662534
110302378	chr4:110302378:C:T	1.92294e-11	-2.52431e-10	-1.29167	0.000150977	-2.52431e-10	-1.29396	0.000151185	-2.52431e-10	-1.29393
110302437	chr4:110302437:G:A	3.81484e-11	-2.52431e-10	-0.606629	0.000306444	-2.52431e-10	-0.58605	0.000306812	-2.52431e-10	-0.586192
110302692	chr4:110302692:T:G	1.92757e-11	-2.52431e-10	-1.28927	0.000151564	-2.52431e-10	-1.29008	0.000151765	-2.52431e-10	-1.29009
110303075	chr4:110303075:T:C	2.01981e-11	-2.52431e-10	-1.24252	0.000159533	-2.52431e-10	-1.23884	0.000159736	-2.52431e-10	-1.2389
110303122	chr4:110303122:G:C	3.06741e-12	-1.92062	-1.20666	2.33312e-05	-1.95798	-1.20331	2.33618e-05	-1.95797	-1.20335
110303327	chr4:110303327:T:C	2.72435e-11	-2.52431e-10	-0.943296	0.000218821	-2.52431e-10	-0.922831	0.000219102	-2.52431e-10	-0.922892
110303718	chr4:110303718:C:T	1.87777e-11	0.0075076	-1.32295	0.000118162	-0.216279	-1.32275	0.000118346	-0.216065	-1.32275
110303794	chr4:110303794:A:G	3.24963e-12	-1.9266	-1.14297	2.57844e-05	-1.92501	-1.13631	2.58196e-05	-1.92503	-1.13627
110303891	chr4:110303891:T:C	6.4864e-12	-1.37608	-1.00232	5.96109e-05	-1.25193	-0.97132	5.96813e-05	-1.25191	-0.9715
110304056	chr4:110304056:A:G	6.11081e-12	-1.15786	-1.28019	3.99421e-05	-1.34396	-1.2797	3.99996e-05	-1.34387	-1.27969
110304181	chr4:110304181:C:T	7.68398e-12	-1.54664	-0.662331	5.37862e-05	-1.71428	-0.611788	5.38459e-05	-1.71421	-0.612087
110304295	chr4:110304295:A:G	1.86589e-11	-2.52431e-10	-1.32179	0.000147034	-2.52431e-10	-1.32042	0.000147229	-2.52431e-10	-1.32044
110304402	chr4:110304402:C:T	2.91845e-12	-1.85796	-1.31909	2.23997e-05	-1.8813	-1.32074	2.24301e-05	-1.8813	-1.32073
110304403	chr4:110304403:G:A	2.67748e-11	-2.52431e-10	-0.960649	0.000215012	-2.52431e-10	-0.940391	0.00021529	-2.52431e-10	-0.940444
110304705	chr4:110304705:A:T	6.89877e-12	-1.04268	-1.27409	3.42898e-05	-1.51066	-1.26558	3.4337e-05	-1.5106	-1.26561
110304764	chr4:110304764:T:A	7.4548e-12	-1.32567	-0.913585	5.77331e-05	-1.3915	-0.863753	5.77849e-05	-1.39146	-0.864237
110304797	chr4:110304797:A:G	1.87195e-11	-2.52431e-10	-1.31855	0.000147109	-2.52431e-10	-1.31991	0.000147309	-2.52431e-10	-1.3199
110305292	chr4:110305292:T:C	1.70236e-11	-1.41351	-3.28476e-10	9.88311e-05	-1.71767	-3.28476e-10	9.89653e-05	-1.71766	-3.28476e-10
110305476	chr4:110305476:A:G	1.87718e-11	-2.52431e-10	-1.31576	0.000147679	-2.52431e-10	-1.31604	0.000147876	-2.52431e-10	-1.31605
110305719	chr4:110305719:T:C	1.88426e-11	-2.52431e-10	-1.31199	0.000148086	-2.52431e-10	-1.31329	0.000148287	-2.52431e-10	-1.31328
110305862	chr4:110305862:CTGAG:C	2.82618e-12	-1.96215	-1.24703	2.22749e-05	-1.9628	-1.24483	2.23055e-05	-1.9628	-1.2448
110305871	chr4:110305871:A:G	1.87591e-11	-2.52431e-10	-1.31643	0.000147376	-2.52431e-10	-1.3181	0.000147577	-2.52431e-10	-1.31808
110306039	chr4:110306039:A:G	1.05945e-11	-1.88777	-3.28476e-10	8.0253e-05	-1.9259	-3.28476e-10	8.036e-05	-1.92591	-3.28476e-10
110306097	chr4:110306097:A:G	1.86397e-11	-2.52431e-10	-1.32282	0.00014676	-2.52431e-10	-1.32229	0.000146956	-2.52431e-10	-1.32229
110306153	chr4:110306153:A:C	4.4696e-12	-1.42734	-1.32348	3.06403e-05	-1.5653	-1.32347	3.06836e-05	-1.56523	-1.32347
110306187	chr4:110306187:T:G	1.8662e-11	-2.52431e-10	-1.32162	0.000146953	-2.52431e-10	-1.32097	0.00014715	-2.52431e-10	-1.32097
110306437	chr4:110306437:G:C	6.4247e-12	-1.10918	-1.27878	2.63715e-05	-1.76236	-1.27644	2.64071e-05	-1.76232	-1.27647
110306521	chr4:110306521:G:A	9.23174e-12	-0.702546	-1.32292	8.12541e-05	-0.590998	-1.32251	8.13717e-05	-0.590887	-1.32251
110306641	chr4:110306641:C:CA	6.19505e-12	-1.146	-1.27836	2.59253e-05	-1.77986	-1.276	2.59602e-05	-1.77982	-1.27604
110306660	chr4:110306660:G:A	2.17149e-11	0.153415	-1.32353	0.000136481	-0.0713745	-1.32353	0.000136695	-0.0711475	-1.32353
110306757	chr4:110306757:A:G	6.16227e-12	-1.15343	-1.27624	2.58909e-05	-1.78337	-1.27383	2.59258e-05	-1.78332	-1.27387
110306960	chr4:110306960:C:T	2.4078e-11	-2.52431e-10	-1.06681	0.000192619	-2.52431e-10	-1.05037	0.000192871	-2.52431e-10	-1.05041
110307212	chr4:110307212:T:C	1.90706e-11	-2.52431e-10	-1.29996	0.00015057	-2.52431e-10	-1.29665	0.000150767	-2.52431e-10	-1.29669
110307389	chr4:110307389:A:G	9.97515e-12	-1.94801	-3.28476e-10	8.021e-05	-1.92644	-3.28476e-10	8.03165e-05	-1.92645	-3.28476e-10
110307434	chr4:110307434:C:T	2.94364e-12	-1.84514	-1.32333	2.05804e-05	-1.96375	-1.323	2.0608e-05	-1.96375	-1.323
110307874	chr4:110307874:C:T	1.8703e-11	-2.52431e-10	-1.31943	0.000146997	-2.52431e-10	-1.32067	0.000147197	-2.52431e-10	-1.32066
110308155	chr4:110308155:T:C	4.7348e-12	-1.46518	-1.22799	4.79168e-05	-1.2202	-1.22142	4.79797e-05	-1.22019	-1.22146
110308365	chr4:110308365:G:A	3.70535e-12	-1.64691	-1.29142	2.43862e-05	-1.83202	-1.28504	2.44192e-05	-1.83197	-1.28509
110308839	chr4:110308839:C:A	1.34524e-11	-1.94645	0.29749	0.000107086	-1.96364	0.326193	0.000107199	-1.96364	0.3259
110308886	chr4:110308886:C:T	1.21826e-11	-1.7481	-3.28476e-10	9.10571e-05	-1.7996	-3.28476e-10	9.1178e-05	-1.79961	-3.28476e-10
110309136	chr4:110309136:G:T	2.9966e-12	-1.86692	-1.28372	2.28243e-05	-1.90601	-1.27725	2.28539e-05	-1.90601	-1.2773
110309412	chr4:110309412:C:T	3.46655e-12	-1.72865	-1.2763	2.55407e-05	-1.80248	-1.26833	2.55746e-05	-1.80243	-1.2684
110309540	chr4:110309540:G:A	2.67244e-09	-2.52431e-10	3.64264	0.0309074	-2.52431e-10	4.02767	0.0308386	-2.52431e-10	4.02409
110309646	chr4:110309646:T:C	1.94045e-11	-2.52431e-10	-1.2826	0.000152623	-2.52431e-10	-1.28311	0.000152828	-2.52431e-10	-1.28311
110309716	chr4:110309716:T:G	1.97714e-11	-2.52431e-10	-1.26387	0.000155492	-2.52431e-10	-1.26449	0.000155702	-2.52431e-10	-1.26449
110309803	chr4:110309803:A:G	2.1772e-11	-2.52431e-10	-1.16749	0.000170972	-2.52431e-10	-1.16959	0.000171214	-2.52431e-10	-1.16952
110310449	chr4:110310449:G:A	2.45372e-11	-2.52431e-10	-1.04792	0.00019666	-2.52431e-10	-1.02961	0.000196915	-2.52431e-10	-1.02965
110310680	chr4:110310680:C:T	5.04447e-12	-1.55912	-1.0707	3.67414e-05	-1.64757	-1.05961	3.67902e-05	-1.64752	-1.05967
110310683	chr4:110310683:G:C	4.53068e-11	-2.52431e-10	-0.434654	0.000367692	-2.52431e-10	-0.403839	0.00036815	-2.52431e-10	-0.403936
110310826	chr4:110310826:C:T	4.37406e-12	-1.47112	-1.3013	3.09721e-05	-1.57855	-1.29945	3.10147e-05	-1.5785	-1.29947
110311438	chr4:110311438:T:A	3.0821e-11	-2.52431e-10	-0.819914	0.000248425	-2.52431e-10	-0.795944	0.000248714	-2.52431e-10	-0.796125
110311652	chr4:110311652:T:G	2.16717e-11	-2.52431e-10	-1.1721	0.000170229	-2.52431e-10	-1.17394	0.000170462	-2.52431e-10	-1.17392
110311654	chr4:110311654:A:C	2.72972e-11	-0.941329	-3.28476e-10	0.000343712	-0.47128	-3.28476e-10	0.000344197	-0.471214	-3.28476e-10
110311860	chr4:110311860:G:A	4.34833e-12	-1.47902	-1.2993	3.11819e-05	-1.57397	-1.29727	3.12247e-05	-1.57392	-1.2973
110311985	chr4:110311985:A:C	1.40665e-11	-1.60431	-3.28476e-10	0.000124204	-1.48916	-3.28476e-10	0.000124369	-1.48917	-3.28476e-10
110312094	chr4:110312094:C:T	2.7645e-12	-1.9139	-1.31735	2.17374e-05	-1.91374	-1.31831	2.17664e-05	-1.91376	-1.3183
110312157	chr4:110312157:G:A	4.32233e-12	-1.49702	-1.2873	3.10539e-05	-1.59045	-1.28491	3.10963e-05	-1.5904	-1.28494
110312255	chr4:110312255:T:C	4.42188e-12	-1.46782	-1.29373	3.16747e-05	-1.56399	-1.29158	3.17182e-05	-1.56393	-1.29161
110312423	chr4:110312423:A:T	2.39588e-11	-2.52431e-10	-1.07178	0.000191518	-2.52431e-10	-1.0561	0.000191766	-2.52431e-10	-1.05615
110312670	chr4:110312670:A:G	2.08807e-11	-2.52431e-10	-1.20929	0.000164056	-2.52431e-10	-1.21088	0.000164286	-2.52431e-10	-1.21082
110312952	chr4:110312952:C:T	3.16156e-11	-2.52431e-10	-0.794461	0.000254541	-2.52431e-10	-0.771625	0.000254853	-2.52431e-10	-0.77174
110313035	chr4:110313035:T:C	9.85586e-12	-1.96005	-3.28476e-10	7.72754e-05	-1.96371	-3.28476e-10	7.73793e-05	-1.96371	-3.28476e-10
110313177	chr4:110313177:G:T	2.85523e-11	-2.52431e-10	-0.896373	0.000229852	-2.52431e-10	-0.873649	0.00023012	-2.52431e-10	-0.873827
110313331	chr4:110313331:G:A	3.48976e-11	-2.52431e-10	-0.695695	0.000281175	-2.52431e-10	-0.672108	0.000281534	-2.52431e-10	-0.672176
110313532	chr4:110313532:C:T	1.26519e-11	-0.505737	-1.20457	9.09127e-05	-0.605969	-1.19522	9.10289e-05	-0.605912	-1.19534
110314041	chr4:110314041:G:A	1.43894e-11	-0.304644	-1.27698	9.15959e-05	-0.521801	-1.2719	9.17246e-05	-0.521677	-1.27196
110314119	chr4:110314119:A:G	2.04662e-11	-2.52431e-10	-1.22934	0.000161171	-2.52431e-10	-1.22862	0.000161385	-2.52431e-10	-1.22863
110314142	chr4:110314142:T:C	1.17482e-11	-0.465544	-1.31886	8.22235e-05	-0.582678	-1.31897	8.2348e-05	-0.582504	-1.31897
110314198	chr4:110314198:C:A	9.89087e-12	-1.9565	-3.28476e-10	7.72637e-05	-1.96386	-3.28476e-10	7.73674e-05	-1.96386	-3.28476e-10
110314254	chr4:110314254:A:G	2.98061e-11	-2.52431e-10	-0.853399	0.000234704	-2.52431e-10	-0.852762	0.000235005	-2.52431e-10	-0.85282
110314532	chr4:110314532:G:A	3.15637e-11	-2.52431e-10	-0.796105	0.000254775	-2.52431e-10	-0.770705	0.000255065	-2.52431e-10	-0.770908
110314673	chr4:110314673:G:A	2.04985e-11	-2.52431e-10	-1.22776	0.000161879	-2.52431e-10	-1.22424	0.00016209	-2.52431e-10	-1.22428
110314963	chr4:110314963:G:A	9.86339e-12	-1.95928	-3.28476e-10	7.72659e-05	-1.96383	-3.28476e-10	7.73697e-05	-1.96383	-3.28476e-10
110315136	chr4:110315136:G:T	1.88992e-11	-2.52431e-10	-1.30899	0.000148921	-2.52431e-10	-1.30767	0.000149119	-2.52431e-10	-1.30768
110315153	chr4:110315153:G:A	1.64856e-11	-0.333236	-1.11239	0.000101639	-0.580579	-1.10908	0.000101794	-0.580373	-1.1091
110315266	chr4:110315266:T:C	3.43762e-11	-2.52431e-10	-0.710747	0.000281284	-2.52431e-10	-0.67172	0.000281578	-2.52431e-10	-0.672019
110315267	chr4:110315267:G:A	3.38169e-11	-2.52431e-10	-0.727153	0.000276584	-2.52431e-10	-0.688569	0.000276874	-2.52431e-10	-0.688864
110315271	chr4:110315271:T:C	3.40777e-11	-2.52431e-10	-0.719468	0.00027879	-2.52431e-10	-0.680626	0.000279082	-2.52431e-10	-0.680922
110315715	chr4:110315715:G:A	5.02325e-11	-2.52431e-10	-0.33145	0.000410188	-2.52431e-10	-0.294469	0.000410702	-2.52431e-10	-0.29456
110315716	chr4:110315716:G:A	2.82849e-12	-1.8994	-1.30896	2.2722e-05	-1.87921	-1.30855	2.27522e-05	-1.8792	-1.30856
110315771	chr4:110315771:T:C	2.89541e-12	-1.91791	-1.26708	2.44578e-05	-1.84443	-1.26971	2.44914e-05	-1.84442	-1.26969
110315980	chr4:110315980:G:A	5.48935e-12	-1.79117	-0.75413	4.12072e-05	-1.84923	-0.743239	4.12627e-05	-1.84919	-0.743278
110316359	chr4:110316359:A:T	2.69227e-11	-2.52431e-10	-0.955144	0.000216286	-2.52431e-10	-0.934486	0.000216544	-2.52431e-10	-0.934635
110316593	chr4:110316593:T:C	1.06459e-11	-0.574243	-1.30869	6.73414e-05	-0.793648	-1.30766	6.74442e-05	-0.793448	-1.30768
110316594	chr4:110316594:T:A	3.04145e-12	-1.83838	-1.29739	2.10722e-05	-1.96231	-1.30082	2.11012e-05	-1.96231	-1.30079
110316878	chr4:110316878:A:C	3.27679e-12	-1.86896	-1.19229	2.89651e-05	-1.76209	-1.1829	2.90036e-05	-1.76205	-1.18295
110316880	chr4:110316880:A:C	1.08277e-11	-1.56525	-0.300755	8.13371e-05	-1.63651	-0.275971	8.14172e-05	-1.63649	-0.276354
110316883	chr4:110316883:C:T	2.32019e-11	-1.96283	0.858952	0.000201031	-1.9111	0.903472	0.00020124	-1.91108	0.90315
110316923	chr4:110316923:G:A	2.27002e-11	-2.52431e-10	-1.12574	0.000179814	-2.52431e-10	-1.11916	0.000180045	-2.52431e-10	-1.11922
110316946	chr4:110316946:C:T	2.05711e-11	-2.52431e-10	-1.22422	0.000162676	-2.52431e-10	-1.21933	0.000162886	-2.52431e-10	-1.21938
110317280	chr4:110317280:T:C	3.33485e-11	-1.18492	0.443822	0.000213962	-1.41552	0.470232	0.000214147	-1.41552	0.469754
110317377	chr4:110317377:GA:G	7.65669e-11	-1.21386	1.30391	0.000467277	-1.54496	1.38079	0.000467813	-1.54489	1.38053
110317409	chr4:110317409:G:A	1.99404e-11	-2.52431e-10	-1.25537	0.000156318	-2.52431e-10	-1.25919	0.000156539	-2.52431e-10	-1.25912
110317441	chr4:110317441:C:T	2.18226e-11	-2.52431e-10	-1.16516	0.000172636	-2.52431e-10	-1.1599	0.000172859	-2.52431e-10	-1.15995
110317515	chr4:110317515:C:T	1.02861e-11	-1.91732	-3.28476e-10	8.13319e-05	-1.91255	-3.28476e-10	8.14399e-05	-1.91256	-3.28476e-10
110317697	chr4:110317697:G:A	5.12043e-11	-2.52431e-10	-0.312288	0.000418118	-2.52431e-10	-0.275322	0.000418571	-2.52431e-10	-0.275582
110317734	chr4:110317734:T:C	5.02327e-12	-1.85689	-0.777137	3.84201e-05	-1.91185	-0.750656	3.84731e-05	-1.91183	-0.750642
110317858	chr4:110317858:G:A	2.31274e-11	-1.02731	-0.0797816	0.000140177	-1.30403	-0.0641511	0.000140382	-1.30394	-0.0641145
110318099	chr4:110318099:C:T	2.19057e-11	-2.52431e-10	-1.16137	0.000171848	-2.52431e-10	-1.16447	0.00017209	-2.52431e-10	-1.16441
110318161	chr4:110318161:G:C	1.02683e-11	-1.91905	-3.28476e-10	7.88384e-05	-1.94368	-3.28476e-10	7.89439e-05	-1.94369	-3.28476e-10
110318304	chr4:110318304:T:A	3.43139e-11	-0.861637	0.149075	0.000200618	-1.16825	0.158571	0.000200944	-1.16817	0.158765
110318379	chr4:110318379:A:G	3.38183e-11	-2.52431e-10	-0.727111	0.000271791	-2.52431e-10	-0.706051	0.000272115	-2.52431e-10	-0.706203
110318587	chr4:110318587:G:A	2.40273e-11	-0.816415	-0.252506	0.000139108	-1.13733	-0.238501	0.000139313	-1.13724	-0.238465
110318833	chr4:110318833:A:G	6.21007e-11	-2.52431e-10	-0.119355	0.000494017	-2.52431e-10	-0.108515	0.000494731	-2.52431e-10	-0.108414
110318922	chr4:110318922:C:T	3.53881e-11	-1.39561	0.713871	0.000242252	-1.60803	0.786928	0.000242578	-1.60798	0.786875
110318941	chr4:110318941:A:G	1.40606e-11	-0.283405	-1.32133	7.43982e-05	-0.680191	-1.32146	7.45124e-05	-0.680008	-1.32145
110319122	chr4:110319122:G:A	1.15749e-11	-1.79927	-3.28476e-10	0.000114256	-1.57264	-3.28476e-10	0.000114411	-1.57263	-3.28476e-10
110319362	chr4:110319362:C:T	1.10127e-11	-1.30871	-0.540351	6.87644e-05	-1.59492	-0.485478	6.8849e-05	-1.59486	-0.485649
110319379	chr4:110319379:C:T	2.92318e-11	-2.52431e-10	-0.872856	0.000236115	-2.52431e-10	-0.846764	0.000236402	-2.52431e-10	-0.846894
110319551	chr4:110319551:C:G	9.67987e-10	-1.53278	4.15989	0.00888312	-1.67831	4.45914	0.00887977	-1.67831	4.45742
110319646	chr4:110319646:C:T	5.8254e-12	-1.65529	-0.830595	4.76827e-05	-1.63928	-0.80724	4.77383e-05	-1.63923	-0.807462
110319704	chr4:110319704:T:C	5.70617e-12	-1.68741	-0.819149	4.67246e-05	-1.67127	-0.795542	4.67789e-05	-1.67123	-0.795766
110319768	chr4:110319768:G:C	1.09238e-11	-1.06474	-0.792424	6.07996e-05	-1.43727	-0.766233	6.08759e-05	-1.43721	-0.766381
110320094	chr4:110320094:C:T	1.07227e-10	-1.70507	2.13191	0.0008692	-1.88475	2.34124	0.000869438	-1.88474	2.34016
110320193	chr4:110320193:T:C	9.96707e-12	-1.94883	-3.28476e-10	7.7466e-05	-1.96125	-3.28476e-10	7.75699e-05	-1.96125	-3.28476e-10
110320221	chr4:110320221:C:T	5.35384e-12	-1.78872	-0.781582	3.85375e-05	-1.87238	-0.787077	3.8595e-05	-1.87234	-0.786963
110320426	chr4:110320426:G:A	3.74168e-11	-2.52431e-10	-0.625993	0.000304069	-2.52431e-10	-0.593831	0.000304403	-2.52431e-10	-0.594076
110320444	chr4:110320444:G:A	1.81976e-10	-1.71191	2.66767	0.00150457	-1.89028	2.89545	0.00150478	-1.89026	2.89424
110320477	chr4:110320477:G:A	3.9396e-11	-2.52431e-10	-0.574447	0.000320186	-2.52431e-10	-0.542184	0.00032054	-2.52431e-10	-0.542421
110320736	chr4:110320736:G:A	1.0206e-11	-1.59393	-0.331208	6.84832e-05	-1.81473	-0.269763	6.85645e-05	-1.8147	-0.269954
110320975	chr4:110320975:A:G	2.41988e-11	-2.52431e-10	-1.06181	0.00019199	-2.52431e-10	-1.05364	0.000192234	-2.52431e-10	-1.05371
110321048	chr4:110321048:G:A	2.99728e-11	-2.52431e-10	-0.847821	0.000242274	-2.52431e-10	-0.821014	0.000242568	-2.52431e-10	-0.821147
110321530	chr4:110321530:A:G	1.87112e-11	-2.52431e-10	-1.31899	0.000147358	-2.52431e-10	-1.31822	0.000147554	-2.52431e-10	-1.31824
110321642	chr4:110321642:T:C	9.84731e-12	-1.96091	-3.28476e-10	7.96724e-05	-1.93316	-3.28476e-10	7.97789e-05	-1.93317	-3.28476e-10
110321729	chr4:110321729:C:T	2.50529e-11	-2.52431e-10	-1.02712	0.000195523	-2.52431e-10	-1.03541	0.000195807	-2.52431e-10	-1.0353
110321738	chr4:110321738:T:G	3.46096e-12	-1.68324	-1.32332	3.3681e-05	-1.47081	-1.32334	3.37251e-05	-1.47085	-1.32334
110321810	chr4:110321810:T:A	3.88089e-11	-0.589464	-3.28476e-10	0.000205406	-0.986098	-3.28476e-10	0.000205715	-0.985934	-3.28476e-10
110322109	chr4:110322109:G:A	2.74661e-11	-2.52431e-10	-0.93516	0.000218549	-2.52431e-10	-0.924073	0.000218857	-2.52431e-10	-0.924011
110322251	chr4:110322251:C:T	9.91731e-12	-1.95383	-3.28476e-10	7.73289e-05	-1.96302	-3.28476e-10	7.74327e-05	-1.96302	-3.28476e-10
110322268	chr4:110322268:G:A	5.81718e-12	-1.6833	-0.803993	4.75789e-05	-1.66859	-0.7801	4.7634e-05	-1.66855	-0.780327
110322516	chr4:110322516:T:A	1.03621e-11	-1.90996	-3.28476e-10	8.04288e-05	-1.92371	-3.28476e-10	8.05359e-05	-1.92372	-3.28476e-10
110322527	chr4:110322527:G:A	6.40642e-12	-1.63315	-0.757662	5.25255e-05	-1.61708	-0.732703	5.2586e-05	-1.61704	-0.73294
110322566	chr4:110322566:C:T	2.89247e-11	-2.52431e-10	-0.883416	0.000231258	-2.52431e-10	-0.867553	0.00023157	-2.52431e-10	-0.867545
110322613	chr4:110322613:G:T	5.35004e-11	-1.77073	1.50231	0.000429351	-1.91926	1.67045	0.000429602	-1.91925	1.66968
110322744	chr4:110322744:A:G	2.74757e-12	-1.96107	-1.27632	2.27038e-05	-1.91135	-1.27721	2.27335e-05	-1.91136	-1.27723
110323267	chr4:110323267:G:T	3.46506e-11	-1.68713	0.98433	0.000259726	-1.79966	1.0482	0.000259856	-1.79966	1.04736
110323381	chr4:110323381:T:A	1.98343e-11	-2.52431e-10	-1.2607	0.000157396	-2.52431e-10	-1.25232	0.000157603	-2.52431e-10	-1.25235
110323476	chr4:110323476:T:G	2.82525e-12	-1.95397	-1.25555	2.37392e-05	-1.88738	-1.25658	2.37702e-05	-1.8874	-1.2566
110323515	chr4:110323515:C:G	1.86918e-11	-2.52431e-10	-1.32003	0.00014719	-2.52431e-10	-1.31936	0.000147386	-2.52431e-10	-1.31937
110323536	chr4:110323536:G:A	5.90903e-12	-1.21011	-1.26152	2.96368e-05	-1.65218	-1.26989	2.96782e-05	-1.65218	-1.26983
110323726	chr4:110323726:A:G	1.91656e-11	-2.52431e-10	-1.295	0.00015048	-2.52431e-10	-1.29726	0.000150686	-2.52431e-10	-1.29723
110323727	chr4:110323727:C:T	1.8665e-11	-2.52431e-10	-1.32146	0.000146796	-2.52431e-10	-1.32204	0.000146994	-2.52431e-10	-1.32204
110323729	chr4:110323729:A:G	2.11552e-11	-2.52431e-10	-1.19623	0.000167029	-2.52431e-10	-1.19292	0.000167251	-2.52431e-10	-1.19293
110323836	chr4:110323836:G:A	5.17512e-12	-1.30885	-1.2954	2.70494e-05	-1.71249	-1.30093	2.70866e-05	-1.71249	-1.30089
110324414	chr4:110324414:A:T	5.4904e-12	-1.25389	-1.29122	2.80891e-05	-1.67852	-1.29718	2.81279e-05	-1.67853	-1.29713
110324430	chr4:110324430:A:G	1.07018e-11	-1.3305	-0.5472	6.72571e-05	-1.60998	-0.492582	6.73397e-05	-1.60992	-0.492753
110324525	chr4:110324525:T:C	9.95299e-12	-1.38451	-0.565726	6.33184e-05	-1.65127	-0.511636	6.33961e-05	-1.65122	-0.511806
110324567	chr4:110324567:G:A	4.3127e-11	-0.483962	-3.28476e-10	0.000336242	-0.493255	-3.28476e-10	0.00033669	-0.493266	-3.28476e-10
110324698	chr4:110324698:C:G	1.01613e-11	-1.35607	-0.573458	6.41616e-05	-1.62997	-0.519716	6.42405e-05	-1.62991	-0.519884
110325060	chr4:110325060:T:C	9.87947e-12	-1.95765	-3.28476e-10	7.72637e-05	-1.96386	-3.28476e-10	7.73674e-05	-1.96386	-3.28476e-10
110325069	chr4:110325069:T:C	9.86516e-12	-1.9591	-3.28476e-10	7.72581e-05	-1.96393	-3.28476e-10	7.73619e-05	-1.96393	-3.28476e-10
110325079	chr4:110325079:C:T	9.88732e-12	-1.95686	-3.28476e-10	7.7273e-05	-1.96374	-3.28476e-10	7.73768e-05	-1.96374	-3.28476e-10
110325125	chr4:110325125:C:T	3.99261e-11	-2.52431e-10	-0.561081	0.000312624	-2.52431e-10	-0.566083	0.000313074	-2.52431e-10	-0.565989
110325195	chr4:110325195:A:T	2.27036e-11	-2.52431e-10	-1.12559	0.000181586	-2.52431e-10	-1.10936	0.00018182	-2.52431e-10	-1.10941
110325268	chr4:110325268:A:G	1.03056e-11	-1.34601	-0.56941	6.48809e-05	-1.623	-0.515528	6.49607e-05	-1.62295	-0.515698
110325303	chr4:110325303:T:G	2.81918e-12	-1.95479	-1.25687	2.36528e-05	-1.88972	-1.25788	2.36836e-05	-1.88974	-1.2579
110325315	chr4:110325315:C:T	1.87986e-11	-2.52431e-10	-1.31433	0.000148014	-2.52431e-10	-1.31378	0.000148212	-2.52431e-10	-1.31379
110325564	chr4:110325564:C:T	2.82509e-12	-1.95055	-1.25902	2.38625e-05	-1.87876	-1.26002	2.38935e-05	-1.87878	-1.26004
110325606	chr4:110325606:T:C	1.11165e-11	-1.83968	-3.28476e-10	0.000107592	-1.63274	-3.28476e-10	0.000107737	-1.63274	-3.28476e-10
110325660	chr4:110325660:G:T	3.78912e-12	-1.91788	-0.998094	3.01857e-05	-1.92467	-0.97905	3.02213e-05	-1.92465	-0.979229
110325690	chr4:110325690:T:C	1.08488e-10	-1.24162	1.68014	0.00093962	-1.35198	1.88637	0.00093968	-1.35198	1.88509
110325877	chr4:110325877:C:T	9.99997e-12	-1.94553	-3.28476e-10	7.76148e-05	-1.95933	-3.28476e-10	7.77188e-05	-1.95933	-3.28476e-10
110325941	chr4:110325941:T:C	9.91936e-12	-1.35735	-0.596276	6.25765e-05	-1.63158	-0.543116	6.26534e-05	-1.63152	-0.543285
110325951	chr4:110325951:T:C	2.83761e-12	-1.94539	-1.25975	2.41435e-05	-1.8663	-1.26077	2.41749e-05	-1.86632	-1.26079
110326145	chr4:110326145:C:T	1.87052e-11	-2.52431e-10	-1.31931	0.000147306	-2.52431e-10	-1.31857	0.000147502	-2.52431e-10	-1.31858
110326320	chr4:110326320:G:A	2.204e-11	-2.52431e-10	-1.15525	0.000175355	-2.52431e-10	-1.14427	0.000175581	-2.52431e-10	-1.14433
110326665	chr4:110326665:G:C	2.85368e-11	-2.52431e-10	-0.896916	0.000230322	-2.52431e-10	-0.871608	0.000230602	-2.52431e-10	-0.871733
110326762	chr4:110326762:T:C	1.35232e-10	-1.24179	1.90067	0.00118045	-1.35163	2.11419	0.00118047	-1.35162	2.11286
110326927	chr4:110326927:C:T	2.38418e-10	-1.50874	2.73465	0.00200611	-1.68208	2.97495	0.00200581	-1.68208	2.97346
110327033	chr4:110327033:G:C	1.015e-11	-1.36724	-0.563404	6.42779e-05	-1.63846	-0.509406	6.43567e-05	-1.63841	-0.509577
110327070	chr4:110327070:A:G	1.87738e-11	-2.52431e-10	-1.31565	0.000147835	-2.52431e-10	-1.31499	0.000148031	-2.52431e-10	-1.315
110327117	chr4:110327117:C:T	4.32016e-12	-1.81669	-0.968128	3.13806e-05	-1.89185	-0.973049	3.14267e-05	-1.89181	-0.972955
110327203	chr4:110327203:G:T	2.85333e-12	-1.95758	-1.24204	2.37922e-05	-1.89854	-1.24319	2.38232e-05	-1.89856	-1.24321
110327255	chr4:110327255:A:G	9.81945e-12	-1.96375	-3.28476e-10	8.08824e-05	-1.91809	-3.28476e-10	8.09903e-05	-1.9181	-3.28476e-10
110327259	chr4:110327259:A:T	5.68944e-12	-1.73333	-0.776167	4.9931e-05	-1.64687	-0.753575	4.99893e-05	-1.64691	-0.753709
110327285	chr4:110327285:T:C	2.69708e-12	-1.95631	-1.29963	2.2598e-05	-1.89275	-1.30047	2.26278e-05	-1.89277	-1.30048
110327508	chr4:110327508:A:G	1.01532e-11	-1.36466	-0.565656	6.42298e-05	-1.6371	-0.511513	6.43082e-05	-1.63705	-0.51169
110327764	chr4:110327764:T:C	9.85584e-12	-1.41164	-0.548408	6.30765e-05	-1.67288	-0.493859	6.31535e-05	-1.67283	-0.494032
110327772	chr4:110327772:C:T	2.99427e-11	-1.90194	1.05311	0.000231167	-1.90198	1.03403	0.000231589	-1.90196	1.0345
110327827	chr4:110327827:C:T	4.87877e-12	-1.666	-0.99722	3.96232e-05	-1.64679	-0.98488	3.96736e-05	-1.64675	-0.984994
110327954	chr4:110327954:G:A	2.71695e-11	-2.52431e-10	-0.946016	0.000216389	-2.52431e-10	-0.934006	0.000216693	-2.52431e-10	-0.933945
110327981	chr4:110327981:T:A	2.32627e-11	-2.52431e-10	-1.10126	0.000184421	-2.52431e-10	-1.09387	0.000184656	-2.52431e-10	-1.09393
110328056	chr4:110328056:C:A	9.93166e-12	-1.70908	-0.243304	6.74576e-05	-1.84284	-0.256747	6.75683e-05	-1.84279	-0.256495
110328158	chr4:110328158:C:A	1.87063e-11	-2.52431e-10	-1.31925	0.000147373	-2.52431e-10	-1.31812	0.000147568	-2.52431e-10	-1.31814
110328170	chr4:110328170:C:T	1.89465e-11	-2.52431e-10	-1.30649	0.000149223	-2.52431e-10	-1.30564	0.000149422	-2.52431e-10	-1.30566
110328205	chr4:110328205:G:T	2.73476e-11	-2.52431e-10	-0.939484	0.000213171	-2.52431e-10	-0.94899	0.000213486	-2.52431e-10	-0.948857
110328469	chr4:110328469:G:A	4.23604e-11	-1.76018	1.25828	0.000335417	-1.91453	1.41882	0.000335628	-1.91452	1.4181
110328576	chr4:110328576:C:T	8.98789e-12	-1.73255	-0.319685	6.1506e-05	-1.85917	-0.332782	6.16065e-05	-1.85913	-0.332533
110328756	chr4:110328756:A:G	1.91565e-11	-2.52431e-10	-1.29547	0.000150439	-2.52431e-10	-1.29753	0.000150645	-2.52431e-10	-1.2975
110328870	chr4:110328870:A:G	3.3074e-11	-0.749366	-3.28476e-10	0.000261053	-0.74636	-3.28476e-10	0.000261409	-0.746343	-3.28476e-10
110328871	chr4:110328871:T:A	9.99711e-12	-1.94582	-3.28476e-10	7.75734e-05	-1.95986	-3.28476e-10	7.76774e-05	-1.95986	-3.28476e-10
110328959	chr4:110328959:T:C	8.91482e-12	-1.40412	-0.656276	5.64868e-05	-1.66611	-0.610971	5.65595e-05	-1.66606	-0.61108
110329286	chr4:110329286:T:C	1.09369e-11	-1.67553	-0.180443	7.94684e-05	-1.78542	-0.150308	7.95867e-05	-1.78538	-0.150204
110329298	chr4:110329298:T:C	9.39605e-12	-1.349	-0.658819	5.81985e-05	-1.63412	-0.613101	5.82728e-05	-1.63407	-0.613224
110329371	chr4:110329371:A:G	3.49255e-11	-2.52431e-10	-0.694895	0.000280234	-2.52431e-10	-0.675461	0.000280611	-2.52431e-10	-0.675459
110329645	chr4:110329645:C:T	2.18551e-11	-1.16368	-3.28476e-10	0.000217174	-0.930386	-3.28476e-10	0.000217487	-0.930288	-3.28476e-10
110330052	chr4:110330052:C:T	4.43532e-11	-1.74764	1.29171	0.000349226	-1.90841	1.45304	0.000349445	-1.90839	1.45231
110330168	chr4:110330168:T:C	2.03101e-11	-2.52431e-10	-1.237	0.000160201	-2.52431e-10	-1.23466	0.000160412	-2.52431e-10	-1.23468
110330217	chr4:110330217:G:A	4.67586e-12	-1.69385	-1.01185	3.80174e-05	-1.67654	-0.996499	3.80647e-05	-1.6765	-0.996641
110330281	chr4:110330281:T:C	4.55505e-12	-1.9429	-0.788975	3.49815e-05	-1.95835	-0.79792	3.50343e-05	-1.95834	-0.797761
110330418	chr4:110330418:A:G	4.91439e-12	-1.68298	-0.972967	4.00374e-05	-1.66467	-0.9566	4.00868e-05	-1.66463	-0.95675
110330480	chr4:110330480:G:A	4.12516e-11	-2.52431e-10	-0.528422	0.000335621	-2.52431e-10	-0.495103	0.00033599	-2.52431e-10	-0.495346
110330572	chr4:110330572:T:A	3.0643e-11	-2.52431e-10	-0.825708	0.000245244	-2.52431e-10	-0.80883	0.000245576	-2.52431e-10	-0.808822
110330621	chr4:110330621:G:A	1.11563e-10	-1.28268	1.74916	0.000973094	-1.3883	1.95769	0.000973142	-1.38829	1.9564
110330680	chr4:110330680:C:T	3.36637e-11	-2.52431e-10	-0.731691	0.000269959	-2.52431e-10	-0.712814	0.000270322	-2.52431e-10	-0.712813
110330724	chr4:110330724:G:A	4.3738e-11	-1.76338	1.29348	0.000347112	-1.91619	1.45476	0.00034733	-1.91618	1.45403
110330806	chr4:110330806:C:T	1.89085e-11	-2.52431e-10	-1.3085	0.000148656	-2.52431e-10	-1.30945	0.000148859	-2.52431e-10	-1.30943
110330835	chr4:110330835:T:G	1.06856e-11	-1.87922	-3.28476e-10	9.47488e-05	-1.75986	-3.28476e-10	9.48762e-05	-1.75986	-3.28476e-10
110331144	chr4:110331144:G:T	4.85554e-12	-1.6704	-0.997596	3.95143e-05	-1.65241	-0.982018	3.95634e-05	-1.65236	-0.982162
110331458	chr4:110331458:C:T	9.98115e-12	-1.94741	-3.28476e-10	7.80455e-05	-1.95379	-3.28476e-10	7.815e-05	-1.9538	-3.28476e-10
110331459	chr4:110331459:G:A	3.29456e-11	-0.66916	-0.0840947	0.000178537	-1.0393	-0.0869896	0.000178837	-1.03919	-0.086767
110331621	chr4:110331621:C:T	2.639e-12	-1.95637	-1.32135	2.21097e-05	-1.89349	-1.32158	2.21389e-05	-1.89351	-1.32158
110332258	chr4:110332258:G:A	1.86368e-11	-2.52431e-10	-1.32297	0.0001467	-2.52431e-10	-1.32269	0.000146897	-2.52431e-10	-1.3227
110332337	chr4:110332337:T:C	6.15603e-12	-1.35304	-1.07764	4.68588e-05	-1.39406	-1.06989	4.69229e-05	-1.39398	-1.06994
110333204	chr4:110333204:T:C	5.86595e-11	-1.06466	0.888299	0.000353259	-1.34741	0.903526	0.000353831	-1.34733	0.903726
110333713	chr4:110333713:C:G	1.00896e-11	-1.74715	-0.189455	7.32247e-05	-1.84802	-0.169529	7.32967e-05	-1.84802	-0.169889
110333930	chr4:110333930:A:G	2.11653e-11	-0.226369	-0.969378	0.000129147	-0.517825	-0.932312	0.000129313	-0.517756	-0.932437
110334071	chr4:110334071:AT:A	2.04261e-11	-2.52431e-10	-1.2313	0.000162663	-2.52431e-10	-1.2194	0.00016286	-2.52431e-10	-1.21954
110334119	chr4:110334119:T:A	5.67484e-12	-1.36413	-1.14794	4.07737e-05	-1.4616	-1.14145	4.08292e-05	-1.46153	-1.1415
110334554	chr4:110334554:G:C	3.26592e-11	-2.52431e-10	-0.761986	0.000253809	-2.52431e-10	-0.774504	0.000254186	-2.52431e-10	-0.774363
110334761	chr4:110334761:G:T	3.40553e-12	-1.79877	-1.22394	2.50706e-05	-1.86399	-1.2254	2.51024e-05	-1.86399	-1.22547
110334936	chr4:110334936:A:G	1.86901e-11	-2.52431e-10	-1.32012	0.000146988	-2.52431e-10	-1.32073	0.000147187	-2.52431e-10	-1.32072
110335344	chr4:110335344:A:G	2.06375e-11	-2.52431e-10	-1.221	0.000163076	-2.52431e-10	-1.21687	0.000163289	-2.52431e-10	-1.21691
110335411	chr4:110335411:G:A	7.42074e-12	-1.43443	-0.809405	9.00121e-05	-1.00479	-0.806347	9.0136e-05	-1.00487	-0.806236
110335684	chr4:110335684:A:G	3.77981e-11	-2.52431e-10	-0.615853	0.000303615	-2.52431e-10	-0.595325	0.000303984	-2.52431e-10	-0.595452
110335939	chr4:110335939:G:A	3.95033e-11	-2.52431e-10	-0.571729	0.000320254	-2.52431e-10	-0.541972	0.000320639	-2.52431e-10	-0.542112
110335949	chr4:110335949:T:TA	1.13361e-11	-1.82012	-3.28476e-10	9.2132e-05	-1.78786	-3.28476e-10	9.22539e-05	-1.78788	-3.28476e-10
110336005	chr4:110336005:G:A	1.86269e-11	-2.52431e-10	-1.32351	0.000146607	-2.52431e-10	-1.32333	0.000146804	-2.52431e-10	-1.32333
110336296	chr4:110336296:G:T	2.47326e-11	-0.331718	-0.708271	0.000147127	-0.629734	-0.690057	0.000147326	-0.629662	-0.690122
110336508	chr4:110336508:A:G	4.40899e-11	-2.52431e-10	-0.46188	0.000351433	-2.52431e-10	-0.449065	0.000351921	-2.52431e-10	-0.449021
110336592	chr4:110336592:A:G	1.05933e-11	-1.81606	-0.0718298	0.00010744	-1.59583	-0.0383225	0.00010753	-1.59586	-0.0387988
110336745	chr4:110336745:T:C	1.16935e-11	-1.78908	-3.28476e-10	8.38188e-05	-1.88243	-3.28476e-10	8.39322e-05	-1.88242	-3.28476e-10
110336809	chr4:110336809:G:T	1.55384e-11	-1.5048	-3.28476e-10	0.000141328	-1.36	-3.28476e-10	0.000141523	-1.35996	-3.28476e-10
110337051	chr4:110337051:A:G	1.86324e-11	-2.52431e-10	-1.32321	0.000146609	-2.52431e-10	-1.32331	0.000146806	-2.52431e-10	-1.32331
110337606	chr4:110337606:A:G	3.53111e-12	-1.86986	-1.11664	3.2895e-05	-1.69801	-1.11975	3.29385e-05	-1.698	-1.11979
110337633	chr4:110337633:A:G	2.54939e-11	-2.52431e-10	-1.00967	0.00020232	-2.52431e-10	-1.00123	0.000202587	-2.52431e-10	-1.00126
110337911	chr4:110337911:C:T	1.08772e-11	-1.86144	-3.28476e-10	7.93114e-05	-1.9377	-3.28476e-10	7.94184e-05	-1.9377	-3.28476e-10
110338038	chr4:110338038:T:C	4.57954e-11	-2.52431e-10	-0.423927	0.000358353	-2.52431e-10	-0.429567	0.000358868	-2.52431e-10	-0.429474
110338196	chr4:110338196:AT:A	2.79454e-11	-2.52431e-10	-0.917859	0.000221991	-2.52431e-10	-0.908447	0.000222285	-2.52431e-10	-0.908469
110338623	chr4:110338623:A:G	1.86472e-11	-2.52431e-10	-1.32241	0.00014672	-2.52431e-10	-1.32256	0.000146918	-2.52431e-10	-1.32255
110338652	chr4:110338652:A:G	5.6667e-11	-0.21092	-3.28476e-10	0.000817992	0.395768	-3.28476e-10	0.00081907	0.395741	-3.28476e-10
110338685	chr4:110338685:T:C	2.87895e-11	-2.52431e-10	-0.888102	0.000230294	-2.52431e-10	-0.871728	0.000230594	-2.52431e-10	-0.871771
110338865	chr4:110338865:A:G	1.8629e-11	-2.52431e-10	-1.32339	0.000146594	-2.52431e-10	-1.32342	0.000146791	-2.52431e-10	-1.32342
110339255	chr4:110339255:A:G	4.05308e-11	-2.52431e-10	-0.54605	0.000321372	-2.52431e-10	-0.538487	0.000321811	-2.52431e-10	-0.538463
110339310	chr4:110339310:C:T	2.10265e-11	-2.52431e-10	-1.20233	0.000165244	-2.52431e-10	-1.20366	0.00016547	-2.52431e-10	-1.20364
110339399	chr4:110339399:A:G	2.99272e-11	-2.52431e-10	-0.849343	0.000240723	-2.52431e-10	-0.827439	0.000241026	-2.52431e-10	-0.827525
110339496	chr4:110339496:A:G	4.06913e-12	-1.96388	-0.880798	3.35783e-05	-1.92924	-0.867965	3.36217e-05	-1.92925	-0.868005
110339533	chr4:110339533:G:T	3.8391e-12	-1.75405	-1.14882	3.44556e-05	-1.62909	-1.14232	3.45002e-05	-1.62912	-1.14235
110339545	chr4:110339545:C:T	3.20931e-12	-1.95646	-1.12559	2.53199e-05	-1.96385	-1.11565	2.53508e-05	-1.96385	-1.11577
110339743	chr4:110339743:A:T	2.29387e-11	-2.52431e-10	-1.11529	0.000179663	-2.52431e-10	-1.12	0.000179902	-2.52431e-10	-1.12001
110339836	chr4:110339836:G:A	3.65051e-12	-1.79479	-1.15845	3.2327e-05	-1.68314	-1.15204	3.23688e-05	-1.68316	-1.15207
110339869	chr4:110339869:G:A	3.83018e-11	-2.52431e-10	-0.602615	0.0003048	-2.52431e-10	-0.591431	0.000305198	-2.52431e-10	-0.591469
110340089	chr4:110340089:A:G	1.90273e-11	-2.52431e-10	-1.30224	0.000149631	-2.52431e-10	-1.30291	0.000149836	-2.52431e-10	-1.30289
110340122	chr4:110340122:A:T	3.44352e-12	-1.82693	-1.18469	3.04131e-05	-1.7175	-1.17872	3.04525e-05	-1.71752	-1.17874
110340334	chr4:110340334:T:C	3.35126e-12	-1.86205	-1.17672	2.91101e-05	-1.76944	-1.17056	2.91479e-05	-1.76946	-1.17059
110340382	chr4:110340382:G:A	3.48569e-12	-1.84378	-1.15567	3.0633e-05	-1.7399	-1.1491	3.06726e-05	-1.73992	-1.14913
110340624	chr4:110340624:C:T	2.52023e-11	-2.52431e-10	-1.02118	0.000198629	-2.52431e-10	-1.01965	0.000198896	-2.52431e-10	-1.01965
110340635	chr4:110340635:A:T	1.86273e-11	-2.52431e-10	-1.32349	0.000146582	-2.52431e-10	-1.3235	0.000146779	-2.52431e-10	-1.3235
110340648	chr4:110340648:A:C	1.9367e-11	-2.52431e-10	-1.28454	0.000152211	-2.52431e-10	-1.28582	0.000152416	-2.52431e-10	-1.28582
110340651	chr4:110340651:A:T	1.9367e-11	-2.52431e-10	-1.28454	0.000152211	-2.52431e-10	-1.28582	0.000152416	-2.52431e-10	-1.28582
110340886	chr4:110340886:G:A	9.06983e-12	-1.41593	-0.627231	7.20903e-05	-1.40847	-0.624695	7.21916e-05	-1.40845	-0.624653
110340985	chr4:110340985:A:T	2.58272e-11	-2.52431e-10	-0.996684	0.000204942	-2.52431e-10	-0.988356	0.000205213	-2.52431e-10	-0.988377
110341030	chr4:110341030:C:A	2.62257e-11	-2.52431e-10	-0.981373	0.000206407	-2.52431e-10	-0.981237	0.000206708	-2.52431e-10	-0.981118
110341065	chr4:110341065:T:C	3.16895e-11	-2.52431e-10	-0.792127	0.000250283	-2.52431e-10	-0.788492	0.00025064	-2.52431e-10	-0.788409
110341250	chr4:110341250:A:T	3.31077e-12	-1.86623	-1.1847	2.87008e-05	-1.77549	-1.17867	2.8738e-05	-1.7755	-1.1787
110341435	chr4:110341435:T:C	3.00933e-11	-2.52431e-10	-0.843811	0.000242008	-2.52431e-10	-0.822116	0.000242313	-2.52431e-10	-0.822197
110341462	chr4:110341462:C:T	3.29225e-12	-1.85095	-1.20559	2.8701e-05	-1.75411	-1.20004	2.87383e-05	-1.75413	-1.20007
110341546	chr4:110341546:C:T	3.4046e-12	-1.85667	-1.16632	2.9641e-05	-1.76199	-1.15994	2.96794e-05	-1.76201	-1.15997
110341900	chr4:110341900:T:G	3.33237e-12	-1.86336	-1.18107	2.89152e-05	-1.7717	-1.17502	2.89527e-05	-1.77172	-1.17504
110341991	chr4:110341991:G:T	4.51429e-11	-2.52431e-10	-0.438279	0.00036014	-2.52431e-10	-0.424592	0.000360611	-2.52431e-10	-0.424629
110342574	chr4:110342574:C:A	3.29166e-12	-1.84891	-1.20781	2.87156e-05	-1.75134	-1.20231	2.87529e-05	-1.75135	-1.20233
110342614	chr4:110342614:G:C	3.07186e-12	-1.89588	-1.22994	2.26061e-05	-1.96321	-1.22965	2.26371e-05	-1.96321	-1.22963
110342624	chr4:110342624:C:A	3.72869e-11	-2.52431e-10	-0.62947	0.00029667	-2.52431e-10	-0.618463	0.000297058	-2.52431e-10	-0.6185
110342761	chr4:110342761:C:T	2.04268e-11	-2.52431e-10	-1.23126	0.000160555	-2.52431e-10	-1.23245	0.000160775	-2.52431e-10	-1.23242
110342852	chr4:110342852:C:T	3.39289e-12	-1.84942	-1.17701	2.9606e-05	-1.75227	-1.17084	2.96444e-05	-1.75228	-1.17087
110342931	chr4:110342931:A:G	3.34982e-12	-1.74024	-1.29896	2.70708e-05	-1.7168	-1.29583	2.71066e-05	-1.71679	-1.29586
110343046	chr4:110343046:G:T	2.12809e-11	-2.52431e-10	-1.1903	0.000167525	-2.52431e-10	-1.18995	0.000167762	-2.52431e-10	-1.18988
110343194	chr4:110343194:C:T	4.81929e-12	-1.35461	-1.32088	7.89144e-05	-0.621687	-1.32104	7.90089e-05	-0.621838	-1.32103
110343527	chr4:110343527:A:T	3.01868e-12	-1.89113	-1.25216	2.21201e-05	-1.96269	-1.25191	2.21503e-05	-1.96269	-1.25189
110343690	chr4:110343690:C:T	1.37716e-11	-0.879959	-0.745542	0.00024644	-0.0619126	-0.742056	0.000246731	-0.0620906	-0.74204
110344335	chr4:110344335:A:G	2.19601e-11	-2.52431e-10	-1.15888	0.000174749	-2.52431e-10	-1.14774	0.000174968	-2.52431e-10	-1.14782
110345014	chr4:110345014:T:C	8.27963e-12	-0.989827	-1.14449	6.14232e-05	-1.05746	-1.13584	6.15016e-05	-1.05748	-1.13589
110345181	chr4:110345181:C:T	4.93162e-12	-1.41529	-1.23716	4.02949e-05	-1.38236	-1.2325	4.03466e-05	-1.38239	-1.23253
110345206	chr4:110345206:T:C	1.93723e-11	-2.52431e-10	-1.28427	0.000152507	-2.52431e-10	-1.28387	0.000152709	-2.52431e-10	-1.28389
110346172	chr4:110346172:C:T	1.24843e-11	-1.72364	-3.28476e-10	0.000104389	-1.66296	-3.28476e-10	0.000104532	-1.66293	-3.28476e-10
110346182	chr4:110346182:G:C	4.92599e-12	-1.45374	-1.19985	3.49588e-05	-1.56409	-1.19282	3.50042e-05	-1.5641	-1.19286
110346436	chr4:110346436:C:T	3.30899e-12	-1.74528	-1.30618	2.53956e-05	-1.7724	-1.30411	2.5429e-05	-1.77242	-1.30412
110346481	chr4:110346481:A:C	2.94479e-12	-1.85391	-1.31416	2.08076e-05	-1.96158	-1.31419	2.08356e-05	-1.96158	-1.31418
110346515	chr4:110346515:A:G	3.00968e-12	-1.83443	-1.31185	2.08151e-05	-1.96354	-1.31187	2.08432e-05	-1.96354	-1.31186
110346944	chr4:110346944:C:T	4.10804e-11	-2.52431e-10	-0.532581	0.000327228	-2.52431e-10	-0.520427	0.000327662	-2.52431e-10	-0.520446
110347029	chr4:110347029:A:G	2.6843e-11	-2.52431e-10	-0.958107	0.00021304	-2.52431e-10	-0.949604	0.000213323	-2.52431e-10	-0.94962
110347515	chr4:110347515:A:G	9.34821e-12	-1.43514	-0.577788	7.43194e-05	-1.42757	-0.575141	7.4424e-05	-1.42755	-0.575097
110347780	chr4:110347780:A:C	1.97049e-11	-2.52431e-10	-1.26724	0.000154817	-2.52431e-10	-1.26884	0.000155029	-2.52431e-10	-1.26881
110347804	chr4:110347804:C:T	1.86277e-11	-2.52431e-10	-1.32346	0.000146577	-2.52431e-10	-1.32353	0.000146774	-2.52431e-10	-1.32353
110347835	chr4:110347835:G:C	2.0484e-11	-2.52431e-10	-1.22847	0.000161235	-2.52431e-10	-1.22822	0.000161462	-2.52431e-10	-1.22816
110348068	chr4:110348068:A:T	2.35558e-11	-2.52431e-10	-1.08874	0.000185585	-2.52431e-10	-1.08757	0.000185834	-2.52431e-10	-1.08757
110348653	chr4:110348653:C:T	3.37876e-12	-1.73611	-1.29449	2.59335e-05	-1.76378	-1.29177	2.59675e-05	-1.7638	-1.29178
110348807	chr4:110348807:AG:A	2.67942e-11	-2.52431e-10	-0.959927	0.000211118	-2.52431e-10	-0.958666	0.000211401	-2.52431e-10	-0.958671
110348902	chr4:110348902:A:G	3.33118e-11	-2.52431e-10	-0.7422	0.000264596	-2.52431e-10	-0.73288	0.000264946	-2.52431e-10	-0.7329
110348949	chr4:110348949:A:G	7.44524e-12	-1.48772	-0.752822	6.36191e-05	-1.40699	-0.751184	6.3708e-05	-1.40699	-0.75113
110349341	chr4:110349341:C:T	7.90436e-12	-1.47221	-0.708487	6.76173e-05	-1.39104	-0.706185	6.77121e-05	-1.39104	-0.706128
110349467	chr4:110349467:T:C	3.45517e-11	-2.52431e-10	-0.705656	0.000275138	-2.52431e-10	-0.693812	0.000275497	-2.52431e-10	-0.693853
110350411	chr4:110350411:G:A	7.79478e-12	-1.5164	-0.678258	6.65092e-05	-1.43718	-0.676568	6.66024e-05	-1.43718	-0.67651
110350703	chr4:110350703:G:A	2.76257e-11	-2.52431e-10	-0.929367	0.00022179	-2.52431e-10	-0.909353	0.000222071	-2.52431e-10	-0.90943
110350871	chr4:110350871:A:T	2.73921e-11	-2.52431e-10	-0.937859	0.00021569	-2.52431e-10	-0.937241	0.000216006	-2.52431e-10	-0.937121
110350919	chr4:110350919:A:G	3.18638e-11	-2.52431e-10	-0.78664	0.000258065	-2.52431e-10	-0.757874	0.000258378	-2.52431e-10	-0.758003
110351143	chr4:110351143:C:T	1.75895e-11	-1.38081	-3.28476e-10	0.000143735	-1.34311	-3.28476e-10	0.000143927	-1.34312	-3.28476e-10
110351261	chr4:110351261:A:G	1.86592e-11	-2.52431e-10	-1.32177	0.000146847	-2.52431e-10	-1.32169	0.000147044	-2.52431e-10	-1.3217
110351407	chr4:110351407:G:A	9.10606e-12	-1.72338	-0.315792	7.52106e-05	-1.69033	-0.300459	7.52918e-05	-1.69035	-0.300705
110351928	chr4:110351928:G:A	3.1926e-11	-2.52431e-10	-0.784691	0.000254691	-2.52431e-10	-0.771036	0.000255009	-2.52431e-10	-0.771127
110351930	chr4:110351930:C:A	3.84037e-11	-2.52431e-10	-0.599958	0.000305739	-2.52431e-10	-0.588352	0.000306144	-2.52431e-10	-0.588372
110352086	chr4:110352086:C:G	2.83643e-11	-2.52431e-10	-0.902981	0.000219761	-2.52431e-10	-0.918543	0.0002201	-2.52431e-10	-0.918344
110352167	chr4:110352167:A:G	1.63996e-11	-1.45086	-3.28476e-10	0.000150079	-1.29993	-3.28476e-10	0.000150286	-1.29989	-3.28476e-10
110352238	chr4:110352238:T:G	3.4317e-12	-1.77369	-1.24136	2.63772e-05	-1.80158	-1.237	2.64117e-05	-1.8016	-1.23702
110352538	chr4:110352538:C:T	1.95828e-11	-2.52431e-10	-1.27346	0.000154126	-2.52431e-10	-1.27331	0.00015434	-2.52431e-10	-1.27327
110352826	chr4:110352826:T:C	1.9193e-11	-2.52431e-10	-1.29357	0.000151436	-2.52431e-10	-1.29092	0.000151638	-2.52431e-10	-1.29093
110353006	chr4:110353006:G:A	4.26108e-11	-2.52431e-10	-0.496005	0.000339501	-2.52431e-10	-0.483609	0.00033995	-2.52431e-10	-0.483628
110353026	chr4:110353026:C:T	4.59679e-12	-1.39922	-1.32353	7.66668e-05	-0.64809	-1.32353	7.67581e-05	-0.648242	-1.32353
110353297	chr4:110353297:C:G	2.10315e-11	-2.52431e-10	-1.20209	0.000166034	-2.52431e-10	-1.19889	0.000166255	-2.52431e-10	-1.1989
110353397	chr4:110353397:T:C	1.75263e-11	-0.988786	-0.39562	0.000145883	-0.958841	-0.369437	0.000146073	-0.958835	-0.369489
110353738	chr4:110353738:G:A	2.83897e-11	-2.52431e-10	-0.902085	0.000219959	-2.52431e-10	-0.917643	0.000220299	-2.52431e-10	-0.917444
110353785	chr4:110353785:C:A	3.12483e-11	-2.52431e-10	-0.806148	0.000249096	-2.52431e-10	-0.793246	0.00024941	-2.52431e-10	-0.79333
110353918	chr4:110353918:G:A	1.48633e-11	-1.54921	-3.28476e-10	0.000134135	-1.41224	-3.28476e-10	0.00013432	-1.4122	-3.28476e-10
110354021	chr4:110354021:G:A	1.99495e-11	-2.52431e-10	-1.25491	0.000157041	-2.52431e-10	-1.25458	0.00015726	-2.52431e-10	-1.25453
110354067	chr4:110354067:T:C	1.94332e-11	-2.52431e-10	-1.28113	0.000152992	-2.52431e-10	-1.2807	0.000153195	-2.52431e-10	-1.28072
110354280	chr4:110354280:T:C	8.66779e-12	-1.5047	-0.583793	7.38991e-05	-1.42855	-0.579833	7.40026e-05	-1.42855	-0.579777
110354441	chr4:110354441:C:T	3.2757e-12	-1.81146	-1.25012	2.52692e-05	-1.83551	-1.24599	2.53023e-05	-1.83552	-1.24601
110354576	chr4:110354576:T:A	7.33154e-12	-1.49192	-0.764006	6.27028e-05	-1.41091	-0.761765	6.27899e-05	-1.41091	-0.761719
110354666	chr4:110354666:G:A	8.73705e-12	-1.4614	-0.61914	7.46901e-05	-1.38247	-0.615263	7.47945e-05	-1.38247	-0.615209
110354848	chr4:110354848:C:G	2.06396e-11	-2.52431e-10	-1.2209	0.000162761	-2.52431e-10	-1.2188	0.000162978	-2.52431e-10	-1.21881
110355212	chr4:110355212:C:G	4.15451e-11	-2.52431e-10	-0.521333	0.000330927	-2.52431e-10	-0.509188	0.000331365	-2.52431e-10	-0.509207
110355579	chr4:110355579:G:T	2.16583e-11	-2.52431e-10	-1.17272	0.000170502	-2.52431e-10	-1.17234	0.000170727	-2.52431e-10	-1.17236
110355814	chr4:110355814:C:T	2.06564e-11	-2.52431e-10	-1.22009	0.000162338	-2.52431e-10	-1.22141	0.00016256	-2.52431e-10	-1.22138
110355837	chr4:110355837:C:A	9.03923e-12	-1.51127	-0.535266	7.70164e-05	-1.43588	-0.531189	7.71244e-05	-1.43588	-0.531131
110355867	chr4:110355867:C:T	3.91644e-11	-2.52431e-10	-0.580343	0.000311905	-2.52431e-10	-0.568387	0.000312316	-2.52431e-10	-0.568413
110355898	chr4:110355898:C:G	4.80413e-12	-1.35519	-1.32344	8.18986e-05	-0.58219	-1.32341	8.19957e-05	-0.582347	-1.32341
110356074	chr4:110356074:G:A	1.92636e-11	-2.52431e-10	-1.28989	0.00015145	-2.52431e-10	-1.29083	0.000151659	-2.52431e-10	-1.2908
110356086	chr4:110356086:G:A	2.54024e-11	-2.52431e-10	-1.01327	0.000203438	-2.52431e-10	-0.995723	0.000203697	-2.52431e-10	-0.995792
110356299	chr4:110356299:T:G	2.88154e-12	-1.87818	-1.31161	2.09069e-05	-1.95931	-1.3117	2.09352e-05	-1.95931	-1.31169
110356401	chr4:110356401:T:C	5.32764e-12	-1.4218	-1.1534	4.58676e-05	-1.3308	-1.15452	4.593e-05	-1.3308	-1.1545
110356590	chr4:110356590:C:T	5.77557e-12	-1.49749	-0.99698	4.31963e-05	-1.55975	-0.985579	4.32503e-05	-1.55977	-0.985652
110356619	chr4:110356619:A:G	2.16163e-11	-2.52431e-10	-1.17467	0.000171877	-2.52431e-10	-1.16431	0.000172094	-2.52431e-10	-1.16439
110356785	chr4:110356785:C:T	3.31441e-12	-1.7984	-1.25143	2.55372e-05	-1.8236	-1.24735	2.55706e-05	-1.82361	-1.24737
110356828	chr4:110356828:T:C	5.18518e-12	-1.50585	-1.09646	3.87803e-05	-1.56618	-1.08699	3.88296e-05	-1.5662	-1.08704
110357016	chr4:110357016:T:C	5.30881e-12	-1.49892	-1.07983	3.96982e-05	-1.55975	-1.07003	3.97486e-05	-1.55977	-1.07008
110357363	chr4:110357363:A:G	3.22112e-12	-1.86755	-1.21083	2.30917e-05	-1.96111	-1.2105	2.31233e-05	-1.96112	-1.21047
110357451	chr4:110357451:G:A	1.96721e-11	-2.52431e-10	-1.26891	0.000154882	-2.52431e-10	-1.26842	0.000155087	-2.52431e-10	-1.26844
110357611	chr4:110357611:C:T	2.65493e-11	-2.52431e-10	-0.969109	0.000212862	-2.52431e-10	-0.950441	0.000213133	-2.52431e-10	-0.950513
110357808	chr4:110357808:C:T	1.24758e-11	-1.72432	-3.28476e-10	0.000109293	-1.61706	-3.28476e-10	0.00010944	-1.61706	-3.28476e-10
110358371	chr4:110358371:G:C	2.66077e-11	-2.52431e-10	-0.96691	0.000211136	-2.52431e-10	-0.958585	0.000211416	-2.52431e-10	-0.958601
110358589	chr4:110358589:C:A	7.65555e-12	-1.51391	-0.698769	6.53767e-05	-1.43431	-0.696611	6.54677e-05	-1.43431	-0.696562
110358650	chr4:110358650:G:T	1.03121e-11	-1.23008	-0.684714	8.9545e-05	-1.13399	-0.682353	8.96699e-05	-1.13399	-0.682302
110358708	chr4:110358708:T:A	3.41833e-11	-2.52431e-10	-0.716375	0.000272071	-2.52431e-10	-0.705022	0.00027243	-2.52431e-10	-0.705045
110359117	chr4:110359117:C:A	3.63498e-12	-1.96388	-0.993626	2.89052e-05	-1.96239	-0.984674	2.89429e-05	-1.96239	-0.984715
110359472	chr4:110359472:AT:A	2.03184e-11	-2.52431e-10	-1.23659	0.000160106	-2.52431e-10	-1.23525	0.000160318	-2.52431e-10	-1.23527
110359497	chr4:110359497:C:A	2.01646e-11	-2.52431e-10	-1.24418	0.000158884	-2.52431e-10	-1.24291	0.000159095	-2.52431e-10	-1.24293
110359601	chr4:110359601:T:C	4.19045e-12	-1.51372	-1.30159	2.88327e-05	-1.64995	-1.29962	2.88731e-05	-1.64989	-1.29963
110359689	chr4:110359689:T:C	2.62823e-11	-2.52431e-10	-0.979215	0.000205732	-2.52431e-10	-0.984511	0.000206004	-2.52431e-10	-0.984531
110359870	chr4:110359870:T:C	2.68212e-12	-1.96181	-1.29969	2.14082e-05	-1.94651	-1.3008	2.14368e-05	-1.94652	-1.3008
110360032	chr4:110360032:G:A	2.11114e-11	-2.52431e-10	-1.1983	0.000166953	-2.52431e-10	-1.19337	0.000167174	-2.52431e-10	-1.19339
110360040	chr4:110360040:C:G	4.65879e-12	-1.42063	-1.28872	4.19096e-05	-1.28814	-1.28743	4.19661e-05	-1.28814	-1.28742
110360398	chr4:110360398:C:G	2.16015e-11	-2.52431e-10	-1.17535	0.000169698	-2.52431e-10	-1.17706	0.000169937	-2.52431e-10	-1.177
110360613	chr4:110360613:A:G	2.75464e-12	-1.9499	-1.28492	2.14472e-05	-1.96031	-1.28519	2.14758e-05	-1.96031	-1.28518
110360797	chr4:110360797:T:C	1.23567e-11	-1.73391	-3.28476e-10	8.19528e-05	-1.90494	-3.28476e-10	8.20634e-05	-1.90494	-3.28476e-10
110361208	chr4:110361208:A:G	2.23517e-11	-2.52431e-10	-1.14121	0.000176314	-2.52431e-10	-1.13882	0.000176545	-2.52431e-10	-1.13885
110361225	chr4:110361225:T:C	4.95712e-12	-1.60963	-1.03766	3.68787e-05	-1.66938	-1.03407	3.69248e-05	-1.66936	-1.03419
110361289	chr4:110361289:C:T	1.89223e-11	-2.52431e-10	-1.30777	0.000149022	-2.52431e-10	-1.30699	0.000149222	-2.52431e-10	-1.30699
110362050	chr4:110362050:A:G	1.49005e-10	0.755867	-3.28476e-10	0.000787431	0.35769	-3.28476e-10	0.000788531	0.357744	-3.28476e-10
110362225	chr4:110362225:C:T	1.33507e-10	0.646045	-3.28476e-10	0.000974706	0.57105	-3.28476e-10	0.000976205	0.571245	-3.28476e-10
110362298	chr4:110362298:A:G	1.16978e-11	-1.78871	-3.28476e-10	8.47306e-05	-1.87161	-3.28476e-10	8.48448e-05	-1.8716	-3.28476e-10
110362338	chr4:110362338:A:G	2.68679e-12	-1.95285	-1.30692	2.10159e-05	-1.95882	-1.30698	2.1044e-05	-1.95883	-1.30698
110362552	chr4:110362552:T:C	8.13811e-12	-1.03737	-1.11419	0.000152689	-0.166255	-1.11643	0.000152865	-0.166404	-1.11647
110362946	chr4:110362946:G:A	8.1696e-12	-1.23816	-0.909529	0.000142091	-0.443986	-0.910629	0.000142254	-0.444125	-0.910688
110363162	chr4:110363162:A:C	2.33417e-11	-2.52431e-10	-1.09787	0.000184059	-2.52431e-10	-1.09583	0.000184304	-2.52431e-10	-1.09584
110364455	chr4:110364455:G:A	4.39085e-12	-1.46463	-1.30396	3.92493e-05	-1.33805	-1.3031	3.93021e-05	-1.33805	-1.3031
110364876	chr4:110364876:C:T	3.32167e-12	-1.81852	-1.22912	2.62964e-05	-1.81615	-1.2255	2.63304e-05	-1.81617	-1.22553
110364877	chr4:110364877:G:A	2.19483e-11	-2.52431e-10	-1.15942	0.000172488	-2.52431e-10	-1.16076	0.000172722	-2.52431e-10	-1.16075
110365111	chr4:110365111:A:G	2.17207e-11	-2.52431e-10	-1.16985	0.000170889	-2.52431e-10	-1.17007	0.000171122	-2.52431e-10	-1.17005
110365691	chr4:110365691:G:A	1.07925e-11	-0.9144	-0.954862	0.000106581	-0.703992	-0.938192	0.000106718	-0.703998	-0.938243
110365925	chr4:110365925:A:G	3.62975e-12	-1.95383	-1.00512	2.95931e-05	-1.92677	-0.996771	2.96339e-05	-1.92676	-0.996746
110366109	chr4:110366109:C:T	1.12583e-11	-0.886335	-0.940669	0.00011153	-0.673184	-0.923609	0.000111673	-0.67319	-0.923661
110366189	chr4:110366189:G:A	6.59015e-11	-2.52431e-10	-0.059951	0.000524032	-2.52431e-10	-0.0495322	0.00052467	-2.52431e-10	-0.0496577
110366631	chr4:110366631:G:A	3.56896e-12	-1.76897	-1.20687	3.13873e-05	-1.66418	-1.2005	3.1429e-05	-1.66416	-1.20054
110367098	chr4:110367098:C:T	4.28647e-12	-1.60444	-1.18821	3.78164e-05	-1.49217	-1.18618	3.78679e-05	-1.49216	-1.18616
110367314	chr4:110367314:T:A	3.43294e-12	-1.94982	-1.06488	2.80548e-05	-1.91946	-1.05746	2.80935e-05	-1.91945	-1.05744
110367386	chr4:110367386:T:C	2.6347e-11	-2.52431e-10	-0.976759	0.000208307	-2.52431e-10	-0.972073	0.000208583	-2.52431e-10	-0.97209
110367493	chr4:110367493:T:G	1.87215e-11	-2.52431e-10	-1.31844	0.000147402	-2.52431e-10	-1.31792	0.0001476	-2.52431e-10	-1.31792
110367626	chr4:110367626:T:C	1.02375e-11	-0.963313	-0.958742	0.000100704	-0.756629	-0.942269	0.000100834	-0.756635	-0.942319
110367868	chr4:110367868:A:G	2.02041e-11	-0.980737	-0.26149	0.000361879	-0.151418	-0.268358	0.000362353	-0.151566	-0.268243
110368041	chr4:110368041:T:C	3.81653e-12	-1.7558	-1.15297	3.36993e-05	-1.64841	-1.1452	3.37439e-05	-1.64838	-1.14525
110368086	chr4:110368086:C:T	3.69045e-12	-1.77386	-1.16851	3.24129e-05	-1.67133	-1.1612	3.24558e-05	-1.67131	-1.16124
110368093	chr4:110368093:G:T	3.66503e-12	-1.77161	-1.17766	3.21944e-05	-1.66873	-1.17056	3.22371e-05	-1.6687	-1.17061
110368108	chr4:110368108:G:A	5.67247e-12	-1.74749	-0.764994	8.00845e-05	-1.17884	-0.749163	8.01818e-05	-1.17894	-0.749189
110368183	chr4:110368183:C:T	2.73363e-11	-2.52431e-10	-0.939897	0.00021568	-2.52431e-10	-0.937289	0.000215968	-2.52431e-10	-0.937297
110368722	chr4:110368722:T:A	4.30183e-12	-1.47012	-1.31896	3.72874e-05	-1.3736	-1.31883	3.73392e-05	-1.37356	-1.31883
110368976	chr4:110368976:T:TC	4.35369e-12	-1.55075	-1.22634	3.91194e-05	-1.41822	-1.22624	3.91729e-05	-1.41822	-1.22622
110368991	chr4:110368991:C:T	4.40328e-12	-1.57125	-1.19451	3.9028e-05	-1.45423	-1.19257	3.90812e-05	-1.45423	-1.19256
110369036	chr4:110369036:A:C	2.30125e-11	-2.52431e-10	-1.11208	0.000181441	-2.52431e-10	-1.11015	0.000181684	-2.52431e-10	-1.11016
110369140	chr4:110369140:T:A	4.44708e-12	-1.43707	-1.31879	3.86209e-05	-1.33862	-1.31867	3.86746e-05	-1.33858	-1.31866
110369145	chr4:110369145:G:A	4.3335e-12	-1.57156	-1.21018	3.84029e-05	-1.45459	-1.20836	3.84551e-05	-1.45459	-1.20834
110369275	chr4:110369275:A:G	1.60719e-11	-0.230959	-1.24008	0.00014549	-0.0941689	-1.23681	0.000145684	-0.0941696	-1.23682
110369288	chr4:110369288:A:G	2.50851e-11	-2.52431e-10	-1.02584	0.000200154	-2.52431e-10	-1.012	0.000200414	-2.52431e-10	-1.01204
110369351	chr4:110369351:G:A	4.44172e-12	-1.5413	-1.21577	3.99836e-05	-1.40702	-1.2156	4.00384e-05	-1.40701	-1.21558
110369519	chr4:110369519:T:C	1.56481e-11	-0.246384	-1.25138	0.000141497	-0.110491	-1.24831	0.000141686	-0.110491	-1.24832
110369570	chr4:110369570:T:G	3.88153e-12	-1.64187	-1.25002	2.71433e-05	-1.76538	-1.24458	2.7178e-05	-1.76539	-1.24463
110369582	chr4:110369582:G:T	2.32216e-11	-2.52431e-10	-1.10303	0.000183477	-2.52431e-10	-1.099	0.00018372	-2.52431e-10	-1.09902
110369676	chr4:110369676:G:A	1.86334e-11	-2.52431e-10	-1.32316	0.000146672	-2.52431e-10	-1.32289	0.000146869	-2.52431e-10	-1.32289
110369861	chr4:110369861:T:C	2.73003e-11	-2.52431e-10	-0.941216	0.000215034	-2.52431e-10	-0.94029	0.000215306	-2.52431e-10	-0.940368
110369917	chr4:110369917:T:TTGC	2.36083e-11	-2.52431e-10	-1.08651	0.000187054	-2.52431e-10	-1.07969	0.0001873	-2.52431e-10	-1.07972
110370081	chr4:110370081:C:T	4.46867e-12	-1.56819	-1.18283	3.96276e-05	-1.45075	-1.18081	3.96816e-05	-1.45075	-1.18079
110370206	chr4:110370206:A:G	1.48881e-11	-0.291623	-1.25592	0.000132141	-0.174255	-1.25296	0.000132317	-0.174253	-1.25297
110370212	chr4:110370212:A:G	2.28245e-11	-2.52431e-10	-1.12028	0.00017983	-2.52431e-10	-1.11907	0.000180063	-2.52431e-10	-1.11912
110370469	chr4:110370469:C:A	1.55452e-10	0.798225	-3.28476e-10	0.00157931	1.05366	-3.28476e-10	0.00158146	1.05368	-3.28476e-10
110370647	chr4:110370647:CAGAAAGGGCCCA:C	1.42099e-11	-1.59417	-3.28476e-10	0.000127604	-1.46215	-3.28476e-10	0.00012778	-1.46212	-3.28476e-10
110370660	chr4:110370660:A:T	1.41113e-11	-1.60114	-3.28476e-10	0.000126585	-1.47017	-3.28476e-10	0.000126759	-1.47014	-3.28476e-10
110370681	chr4:110370681:C:T	1.97307e-11	-2.52431e-10	-1.26594	0.000155165	-2.52431e-10	-1.2666	0.000155377	-2.52431e-10	-1.26658
110370775	chr4:110370775:G:A	4.31087e-12	-1.46555	-1.32143	3.70148e-05	-1.37843	-1.32133	3.70662e-05	-1.37839	-1.32133
110370924	chr4:110370924:C:A	2.08319e-11	-2.52431e-10	-1.21163	0.00016417	-2.52431e-10	-1.21018	0.000164386	-2.52431e-10	-1.21021
110371075	chr4:110371075:G:A	2.62639e-11	-2.52431e-10	-0.979916	0.00020818	-2.52431e-10	-0.972684	0.000208449	-2.52431e-10	-0.972731
110371218	chr4:110371218:TAATTA:T	3.42754e-12	-1.95016	-1.06611	2.80118e-05	-1.91981	-1.05865	2.80504e-05	-1.91979	-1.05863
110371608	chr4:110371608:C:T	6.02047e-12	-1.31081	-1.14213	3.3013e-05	-1.67859	-1.13559	3.30577e-05	-1.67855	-1.13563
110371914	chr4:110371914:G:A	1.97336e-11	-2.52431e-10	-1.26579	0.000155187	-2.52431e-10	-1.26645	0.000155399	-2.52431e-10	-1.26643
110372486	chr4:110372486:C:T	2.20428e-11	-2.52431e-10	-1.15512	0.000173821	-2.52431e-10	-1.15306	0.000174052	-2.52431e-10	-1.15307
110372497	chr4:110372497:G:A	3.55955e-11	-2.52431e-10	-0.675893	0.000281225	-2.52431e-10	-0.671929	0.000281584	-2.52431e-10	-0.671999
110372740	chr4:110372740:T:C	3.45213e-12	-1.95336	-1.05576	2.81544e-05	-1.9253	-1.04808	2.81932e-05	-1.92529	-1.04806
110372841	chr4:110372841:A:G	2.84641e-11	-2.52431e-10	-0.899469	0.000221176	-2.52431e-10	-0.912125	0.000221513	-2.52431e-10	-0.911947
110372843	chr4:110372843:A:T	3.31865e-12	-1.82015	-1.2284	2.58162e-05	-1.83514	-1.22494	2.58506e-05	-1.83516	-1.22493
110372932	chr4:110372932:C:T	3.4235e-12	-1.95058	-1.06687	2.79686e-05	-1.92065	-1.05936	2.80071e-05	-1.92063	-1.05933
110373012	chr4:110373012:G:A	2.27241e-11	-2.52431e-10	-1.12469	0.000179458	-2.52431e-10	-1.12114	0.000179698	-2.52431e-10	-1.12115
110373189	chr4:110373189:T:C	3.67191e-12	-1.78444	-1.16296	3.1969e-05	-1.69094	-1.15538	3.20113e-05	-1.69091	-1.15543
110373233	chr4:110373233:G:A	1.87035e-11	-2.52431e-10	-1.3194	0.000147268	-2.52431e-10	-1.31883	0.000147466	-2.52431e-10	-1.31883
110373467	chr4:110373467:A:T	2.08718e-11	-2.52431e-10	-1.20971	0.000163949	-2.52431e-10	-1.21153	0.000164175	-2.52431e-10	-1.2115
110373561	chr4:110373561:G:A	3.28104e-12	-1.81305	-1.2469	2.55036e-05	-1.8285	-1.24376	2.55374e-05	-1.82852	-1.24376
110373855	chr4:110373855:G:A	3.67302e-12	-1.7818	-1.1653	3.19983e-05	-1.68766	-1.15774	3.20406e-05	-1.68764	-1.15779
110374220	chr4:110374220:T:C	3.63108e-12	-1.76805	-1.19053	3.17552e-05	-1.66936	-1.18367	3.17973e-05	-1.66933	-1.18371
110374358	chr4:110374358:G:A	1.51929e-11	-0.302161	-1.22513	0.000134139	-0.190712	-1.2215	0.000134318	-0.19071	-1.22151
110374767	chr4:110374767:A:G	4.13597e-12	-1.50787	-1.32052	3.53513e-05	-1.42534	-1.32041	3.54003e-05	-1.4253	-1.32041
110374818	chr4:110374818:T:A	4.65165e-12	-1.50715	-1.20374	4.16309e-05	-1.38031	-1.20193	4.16876e-05	-1.38031	-1.20192
110375205	chr4:110375205:A:G	3.98081e-12	-1.54607	-1.32056	3.39079e-05	-1.46697	-1.32047	3.39548e-05	-1.46693	-1.32046
110375356	chr4:110375356:T:C	1.53853e-11	-1.0264	-0.488298	0.00026611	-0.232002	-0.495175	0.000266456	-0.232144	-0.495074
110376065	chr4:110376065:G:A	1.01958e-11	-1.92614	-3.28476e-10	8.00495e-05	-1.92844	-3.28476e-10	8.01529e-05	-1.92849	-3.28476e-10
110376164	chr4:110376164:G:A	3.76947e-12	-1.95096	-0.970222	3.08754e-05	-1.91962	-0.96151	3.09178e-05	-1.9196	-0.961491
110376354	chr4:110376354:A:G	8.03091e-12	-1.16852	-0.996296	4.17195e-05	-1.59219	-0.98793	4.17766e-05	-1.59213	-0.987957
110376532	chr4:110376532:A:G	5.18888e-12	-1.3377	-1.2639	4.38565e-05	-1.26631	-1.26385	4.39168e-05	-1.26626	-1.26387
110376672	chr4:110376672:A:G	2.27643e-11	-2.52431e-10	-1.12292	0.000179823	-2.52431e-10	-1.11911	0.000180061	-2.52431e-10	-1.11913
110376893	chr4:110376893:TCTC:T	1.88264e-11	-2.52431e-10	-1.31285	0.000148268	-2.52431e-10	-1.31207	0.000148466	-2.52431e-10	-1.31207
110376921	chr4:110376921:C:G	1.86266e-11	-2.52431e-10	-1.32352	0.000146577	-2.52431e-10	-1.32353	0.000146774	-2.52431e-10	-1.32353
110377120	chr4:110377120:A:G	7.62246e-12	-1.16798	-1.04903	3.95628e-05	-1.59184	-1.04136	3.96171e-05	-1.59178	-1.04138
110377475	chr4:110377475:G:A	4.48766e-12	-1.42496	-1.32182	3.82857e-05	-1.34425	-1.32176	3.83389e-05	-1.34421	-1.32175
110377667	chr4:110377667:G:A	8.54707e-12	-1.11232	-0.990204	4.36606e-05	-1.55282	-0.981823	4.37206e-05	-1.55276	-0.981849
110377917	chr4:110377917:C:T	3.5332e-12	-1.79785	-1.18805	2.74124e-05	-1.81613	-1.18396	2.74487e-05	-1.81615	-1.18396
110378100	chr4:110378100:C:T	2.74795e-11	-2.52431e-10	-0.934671	0.000219727	-2.52431e-10	-0.918699	0.000220011	-2.52431e-10	-0.918748
110378354	chr4:110378354:A:G	4.57062e-12	-1.56694	-1.16152	4.05751e-05	-1.44854	-1.15939	4.06304e-05	-1.44854	-1.15937
110378664	chr4:110378664:T:A	2.8183e-11	-2.52431e-10	-0.909391	0.000219025	-2.52431e-10	-0.9219	0.000219358	-2.52431e-10	-0.921723
110379000	chr4:110379000:A:G	3.8626e-12	-1.76549	-1.13128	3.36286e-05	-1.6728	-1.12291	3.36727e-05	-1.67277	-1.12297
110379335	chr4:110379335:A:G	1.97649e-11	-0.108781	-1.15543	0.000171376	-0.0167255	-1.1505	0.000171602	-0.016724	-1.15052
110379370	chr4:110379370:C:G	2.35529e-11	-2.52431e-10	-1.08886	0.000186069	-2.52431e-10	-1.08497	0.000186316	-2.52431e-10	-1.08498
110379384	chr4:110379384:T:C	2.49594e-11	-2.52431e-10	-1.03086	0.000199125	-2.52431e-10	-1.01715	0.000199385	-2.52431e-10	-1.01719
110379471	chr4:110379471:G:A	1.46455e-11	-1.08922	-0.474758	0.000247648	-0.317495	-0.481584	0.000247971	-0.317633	-0.481483
110379700	chr4:110379700:G:C	2.38754e-11	-2.52431e-10	-1.07526	0.000189148	-2.52431e-10	-1.06856	0.000189397	-2.52431e-10	-1.06858
110380164	chr4:110380164:C:T	4.31621e-12	-1.46248	-1.32326	3.67121e-05	-1.38475	-1.32323	3.6763e-05	-1.38471	-1.32323
110380533	chr4:110380533:G:A	2.09121e-11	-1.20778	-3.28476e-10	0.000143675	-1.34353	-3.28476e-10	0.000143875	-1.34348	-3.28476e-10
110380710	chr4:110380710:A:G	1.86785e-11	-2.52431e-10	-1.32074	0.000146961	-2.52431e-10	-1.32092	0.000147159	-2.52431e-10	-1.32091
110380978	chr4:110380978:AAGATAGGG:A	4.36859e-12	-1.52434	-1.24933	3.94517e-05	-1.38672	-1.24929	3.95056e-05	-1.38672	-1.24926
110381319	chr4:110381319:T:C	2.86219e-11	-2.52431e-10	-0.893941	0.000226413	-2.52431e-10	-0.888725	0.000226719	-2.52431e-10	-0.888719
110381394	chr4:110381394:C:T	2.07715e-11	-2.52431e-10	-1.21453	0.000162851	-2.52431e-10	-1.21825	0.00016307	-2.52431e-10	-1.21825
110381466	chr4:110381466:G:A	3.38157e-12	-1.9544	-1.07537	2.75444e-05	-1.92725	-1.06803	2.75823e-05	-1.92724	-1.06801
110381478	chr4:110381478:G:A	3.36662e-12	-1.79663	-1.23758	2.61435e-05	-1.81321	-1.23427	2.61782e-05	-1.81323	-1.23427
110381664	chr4:110381664:TA:T	1.87171e-11	-2.52431e-10	-1.31867	0.000147449	-2.52431e-10	-1.3176	0.000147646	-2.52431e-10	-1.31761
110381915	chr4:110381915:C:T	9.8527e-12	-0.660984	-1.29938	7.92545e-05	-0.640415	-1.29801	7.93613e-05	-0.640406	-1.29801
110381977	chr4:110381977:G:T	4.63811e-12	-1.51054	-1.20326	4.14464e-05	-1.38519	-1.2015	4.15029e-05	-1.38518	-1.20148
110382056	chr4:110382056:G:A	1.85791e-11	-0.127718	-1.19836	0.000162447	-0.0264163	-1.19432	0.000162664	-0.0264147	-1.19433
110382197	chr4:110382197:G:A	4.11214e-12	-1.51066	-1.32351	3.4921e-05	-1.4345	-1.3235	3.49693e-05	-1.43446	-1.3235
110382334	chr4:110382334:A:T	1.18377e-11	-0.485139	-1.29168	9.36948e-05	-0.480757	-1.29029	9.38219e-05	-0.480747	-1.29028
110382409	chr4:110382409:C:T	1.86311e-11	-2.52431e-10	-1.32328	0.000146606	-2.52431e-10	-1.32333	0.000146804	-2.52431e-10	-1.32333
110382718	chr4:110382718:G:A	4.67536e-12	-1.49592	-1.20989	3.18453e-05	-1.64703	-1.20317	3.18856e-05	-1.64704	-1.20324
110383149	chr4:110383149:A:G	2.62375e-11	-2.52431e-10	-0.980923	0.000206652	-2.52431e-10	-0.980047	0.000206915	-2.52431e-10	-0.980121
110383636	chr4:110383636:A:G	7.87565e-12	-1.15864	-1.0257	4.06925e-05	-1.58738	-1.01766	4.07482e-05	-1.58733	-1.01769
110383660	chr4:110383660:C:T	2.32588e-11	-2.52431e-10	-1.10143	0.000183095	-2.52431e-10	-1.10108	0.000183342	-2.52431e-10	-1.10107
110384059	chr4:110384059:A:T	4.30834e-12	-1.46418	-1.32337	3.67028e-05	-1.38483	-1.3234	3.67537e-05	-1.38479	-1.3234
110384120	chr4:110384120:C:A	3.44318e-12	-1.9517	-1.06002	2.81144e-05	-1.92241	-1.05239	2.81531e-05	-1.9224	-1.05237
110384362	chr4:110384362:G:A	4.43918e-12	-1.55702	-1.20063	3.94297e-05	-1.43775	-1.19882	3.94834e-05	-1.43775	-1.1988
110384854	chr4:110384854:A:G	4.11114e-12	-1.75689	-1.07752	3.5922e-05	-1.66148	-1.06826	3.59692e-05	-1.66145	-1.06831
110384973	chr4:110384973:C:T	4.25309e-12	-1.47695	-1.32351	3.62058e-05	-1.39837	-1.3235	3.62559e-05	-1.39832	-1.3235
110385017	chr4:110385017:A:G	2.94411e-11	-2.52431e-10	-0.86572	0.000228659	-2.52431e-10	-0.878853	0.000229009	-2.52431e-10	-0.878668
110385032	chr4:110385032:G:A	2.60768e-11	-2.52431e-10	-0.987068	0.000206208	-2.52431e-10	-0.982199	0.000206482	-2.52431e-10	-0.982217
110385107	chr4:110385107:C:T	7.04989e-12	-1.18284	-1.11226	3.68087e-05	-1.60004	-1.10531	3.68587e-05	-1.59999	-1.10535
110385699	chr4:110385699:C:CAG	4.17191e-12	-1.517	-1.30273	3.52276e-05	-1.44707	-1.30218	3.52766e-05	-1.44703	-1.30218
110385703	chr4:110385703:A:AG	2.53746e-11	-2.52431e-10	-1.01436	0.000200641	-2.52431e-10	-1.00957	0.000200905	-2.52431e-10	-1.0096
110385806	chr4:110385806:T:C	3.40398e-12	-1.95915	-1.06402	2.76128e-05	-1.93637	-1.05643	2.76507e-05	-1.93636	-1.05641
110385900	chr4:110385900:G:A	3.56236e-11	-2.52431e-10	-0.675105	0.000281482	-2.52431e-10	-0.671015	0.000281856	-2.52431e-10	-0.671033
110385920	chr4:110385920:A:T	4.27198e-12	-1.47251	-1.32352	3.63538e-05	-1.39426	-1.32353	3.64042e-05	-1.39422	-1.32353
110385951	chr4:110385951:C:T	3.37968e-12	-1.96187	-1.06846	2.72883e-05	-1.94367	-1.06096	2.73257e-05	-1.94366	-1.06094
110386184	chr4:110386184:G:A	4.49061e-12	-1.53755	-1.20857	4.00011e-05	-1.41537	-1.2068	4.00556e-05	-1.41537	-1.20679
110386291	chr4:110386291:C:T	3.64714e-11	-0.832602	0.181019	0.000661872	0.0114745	0.172513	0.000662769	0.011331	0.172668
110386309	chr4:110386309:G:A	4.2682e-12	-1.47342	-1.3235	3.63234e-05	-1.39513	-1.32349	3.63737e-05	-1.39509	-1.32349
110386322	chr4:110386322:G:A	8.20792e-11	-2.52431e-10	0.159573	0.000653038	-2.52431e-10	0.17055	0.00065388	-2.52431e-10	0.170496
110386426	chr4:110386426:A:G	3.43602e-12	-1.77104	-1.24275	2.65656e-05	-1.79198	-1.23949	2.66008e-05	-1.792	-1.23948
110386439	chr4:110386439:C:T	1.90575e-11	-0.095718	-1.20493	0.000163443	-0.0136845	-1.20093	0.000163662	-0.0136781	-1.20094
110386476	chr4:110386476:T:A	1.20098e-11	-1.76239	-3.28476e-10	7.91068e-05	-1.94029	-3.28476e-10	7.92162e-05	-1.94025	-3.28476e-10
110386497	chr4:110386497:TC:T	8.72135e-12	-1.10805	-0.974284	4.43818e-05	-1.5528	-0.965453	4.44424e-05	-1.55275	-0.965488
110386606	chr4:110386606:T:C	2.54098e-11	-2.52431e-10	-1.01298	0.000201712	-2.52431e-10	-1.00424	0.000201984	-2.52431e-10	-1.00424
110386719	chr4:110386719:G:T	3.3967e-12	-1.95987	-1.06544	2.75286e-05	-1.93802	-1.05784	2.75664e-05	-1.93801	-1.05782
110386724	chr4:110386724:G:T	3.36678e-12	-1.95454	-1.07962	2.74624e-05	-1.92606	-1.07221	2.75001e-05	-1.92605	-1.07219
110386804	chr4:110386804:A:G	5.03355e-12	-1.56606	-1.06593	3.79158e-05	-1.61662	-1.0591	3.79668e-05	-1.61662	-1.0591
110387198	chr4:110387198:C:T	3.1371e-11	-2.52431e-10	-0.802228	0.000247214	-2.52431e-10	-0.80083	0.000247524	-2.52431e-10	-0.800922
110387330	chr4:110387330:C:T	3.43317e-12	-1.9624	-1.05223	2.76926e-05	-1.94545	-1.04447	2.77306e-05	-1.94544	-1.04445
110387349	chr4:110387349:C:T	2.62544e-11	-2.52431e-10	-0.980279	0.000208526	-2.52431e-10	-0.971024	0.000208806	-2.52431e-10	-0.971021
110387350	chr4:110387350:C:T	4.16978e-12	-1.61872	-1.20153	3.67191e-05	-1.50803	-1.19976	3.67691e-05	-1.50803	-1.19974
110387412	chr4:110387412:A:G	3.31778e-12	-1.9625	-1.08632	2.6738e-05	-1.94584	-1.07916	2.67747e-05	-1.94583	-1.07914
110387422	chr4:110387422:T:C	3.59606e-11	-2.52431e-10	-0.665688	0.000284158	-2.52431e-10	-0.661553	0.000284535	-2.52431e-10	-0.661571
110387458	chr4:110387458:C:A	1.19613e-11	-1.76644	-3.28476e-10	8.10352e-05	-1.9162	-3.28476e-10	8.11445e-05	-1.9162	-3.28476e-10
110387489	chr4:110387489:T:G	2.57293e-11	-2.52431e-10	-1.00048	0.000203395	-2.52431e-10	-0.995934	0.000203665	-2.52431e-10	-0.99595
110387523	chr4:110387523:T:C	2.49381e-11	-2.52431e-10	-1.03172	0.000199009	-2.52431e-10	-1.01774	0.000199266	-2.52431e-10	-1.01779
110387593	chr4:110387593:T:A	4.4852e-12	-1.42382	-1.32351	3.83022e-05	-1.34207	-1.3235	3.83554e-05	-1.34203	-1.3235
110387774	chr4:110387774:G:T	2.8121e-11	-2.52431e-10	-0.911594	0.000222486	-2.52431e-10	-0.906223	0.000222779	-2.52431e-10	-0.90625
110388086	chr4:110388086:A:G	2.22388e-11	-0.072806	-1.07347	0.000193142	0.019813	-1.06747	0.0001934	0.0198192	-1.06748
110388222	chr4:110388222:G:A	1.22446e-11	-1.74303	-3.28476e-10	0.000106234	-1.64545	-3.28476e-10	0.000106377	-1.64544	-3.28476e-10
110388229	chr4:110388229:C:T	2.53182e-11	-2.52431e-10	-1.01659	0.000202106	-2.52431e-10	-1.00229	0.000202368	-2.52431e-10	-1.00234
110388265	chr4:110388265:T:C	2.05188e-11	-0.0126569	-1.21411	0.000178051	0.0813764	-1.21039	0.00017829	0.0813828	-1.2104
110388279	chr4:110388279:G:T	7.66752e-12	-1.18518	-1.02594	3.99316e-05	-1.60609	-1.01783	3.99861e-05	-1.60603	-1.01786
110388574	chr4:110388574:C:T	2.11168e-11	-2.52431e-10	-1.19804	0.000165858	-2.52431e-10	-1.19995	0.000166086	-2.52431e-10	-1.19992
110388594	chr4:110388594:A:G	3.35324e-12	-1.91171	-1.12648	2.77715e-05	-1.8688	-1.11827	2.78078e-05	-1.86879	-1.11833
110388688	chr4:110388688:C:T	4.15335e-12	-1.59914	-1.22505	3.66688e-05	-1.48573	-1.22343	3.67187e-05	-1.48573	-1.22341
110388814	chr4:110388814:G:A	2.50623e-11	-2.52431e-10	-1.02675	0.000198125	-2.52431e-10	-1.02219	0.000198387	-2.52431e-10	-1.02221
110388914	chr4:110388914:G:T	1.16266e-11	-1.79482	-3.28476e-10	0.000104887	-1.6582	-3.28476e-10	0.000105022	-1.65825	-3.28476e-10
110388980	chr4:110388980:G:A	4.48324e-12	-1.57337	-1.1744	3.97609e-05	-1.45575	-1.17245	3.98152e-05	-1.45575	-1.17243
110389074	chr4:110389074:A:G	8.87683e-12	-1.85308	-0.21159	9.26737e-05	-1.58657	-0.195434	9.27784e-05	-1.58662	-0.19559
110389188	chr4:110389188:G:T	2.03211e-11	-0.0369376	-1.19951	0.000176128	0.0556532	-1.19553	0.000176364	0.0556595	-1.19554
110389197	chr4:110389197:T:C	3.53516e-12	-1.74713	-1.23822	2.73142e-05	-1.76882	-1.23486	2.73504e-05	-1.76884	-1.23486
110389206	chr4:110389206:T:C	1.86608e-11	-2.52431e-10	-1.32169	0.000146809	-2.52431e-10	-1.32195	0.000147007	-2.52431e-10	-1.32195
110389521	chr4:110389521:GTTTTT:G	4.28806e-12	-1.46899	-1.32329	3.65183e-05	-1.39001	-1.32326	3.65689e-05	-1.38997	-1.32326
110389545	chr4:110389545:C:A	2.55236e-11	-2.52431e-10	-1.00851	0.000201833	-2.52431e-10	-1.00364	0.000202101	-2.52431e-10	-1.00366
110389641	chr4:110389641:C:T	2.62438e-11	-2.52431e-10	-0.980683	0.000206702	-2.52431e-10	-0.979806	0.000206965	-2.52431e-10	-0.97988
110389758	chr4:110389758:G:A	1.90016e-11	-0.851638	-0.45195	0.000343547	-0.0121082	-0.459652	0.000343998	-0.0122513	-0.45954
110390012	chr4:110390012:C:T	2.70313e-11	-2.52431e-10	-0.951116	0.000212684	-2.52431e-10	-0.951276	0.000212964	-2.52431e-10	-0.951306
110390015	chr4:110390015:A:G	3.46988e-12	-1.75556	-1.24843	2.68041e-05	-1.7772	-1.24533	2.68397e-05	-1.77722	-1.24533
110390060	chr4:110390060:C:G	3.38668e-12	-1.96231	-1.06595	2.73178e-05	-1.94514	-1.05841	2.73553e-05	-1.94513	-1.05839
110390120	chr4:110390120:T:C	2.61351e-11	-2.52431e-10	-0.984833	0.000208788	-2.52431e-10	-0.969767	0.000209058	-2.52431e-10	-0.969817
110390145	chr4:110390145:T:C	1.86738e-11	-2.52431e-10	-1.32099	0.000146925	-2.52431e-10	-1.32116	0.000147123	-2.52431e-10	-1.32116
110390185	chr4:110390185:A:G	4.27286e-12	-1.47232	-1.3235	3.63648e-05	-1.39399	-1.32349	3.64152e-05	-1.39395	-1.32349
110390924	chr4:110390924:T:C	3.68718e-12	-1.73022	-1.21303	3.27559e-05	-1.61451	-1.20749	3.28e-05	-1.61448	-1.20752
110391078	chr4:110391078:G:A	2.60983e-11	-2.52431e-10	-0.986241	0.000208486	-2.52431e-10	-0.971212	0.000208756	-2.52431e-10	-0.971262
110391729	chr4:110391729:T:C	1.1945e-11	-1.7678	-3.28476e-10	0.000104148	-1.66527	-3.28476e-10	0.000104288	-1.66527	-3.28476e-10
110391907	chr4:110391907:C:T	1.86568e-11	-2.52431e-10	-1.3219	0.000146796	-2.52431e-10	-1.32204	0.000146993	-2.52431e-10	-1.32204
110392032	chr4:110392032:G:A	4.30548e-12	-1.46469	-1.32353	3.66602e-05	-1.38586	-1.32353	3.6711e-05	-1.38582	-1.32353
110392107	chr4:110392107:C:G	2.30174e-11	-2.52431e-10	-1.11186	0.000181772	-2.52431e-10	-1.10833	0.000182015	-2.52431e-10	-1.10834
110392206	chr4:110392206:T:G	2.49882e-11	-2.52431e-10	-1.02971	0.000197569	-2.52431e-10	-1.025	0.00019783	-2.52431e-10	-1.02502
110392304	chr4:110392304:C:T	2.49496e-11	-2.52431e-10	-1.03126	0.000197262	-2.52431e-10	-1.02655	0.000197522	-2.52431e-10	-1.02658
110392414	chr4:110392414:A:G	3.44517e-12	-1.95976	-1.05138	2.79307e-05	-1.93773	-1.04363	2.79691e-05	-1.93773	-1.0436
110392700	chr4:110392700:G:C	3.83966e-12	-1.77982	-1.12291	3.34175e-05	-1.687	-1.115	3.34615e-05	-1.68698	-1.11505
110393052	chr4:110393052:A:G	3.42721e-12	-1.76426	-1.2521	2.64877e-05	-1.78535	-1.24905	2.65228e-05	-1.78537	-1.24905
110393251	chr4:110393251:G:A	4.43109e-12	-1.56414	-1.19532	3.93359e-05	-1.44544	-1.19351	3.93895e-05	-1.44544	-1.19349
110393341	chr4:110393341:G:A	1.90056e-11	-2.52431e-10	-1.30338	0.000149758	-2.52431e-10	-1.30206	0.000149959	-2.52431e-10	-1.30207
110393419	chr4:110393419:A:G	3.97209e-12	-1.76216	-1.10666	3.4712e-05	-1.66555	-1.09845	3.47577e-05	-1.66552	-1.09851
110393520	chr4:110393520:C:T	2.5156e-11	-1.02302	-3.28476e-10	0.000168436	-1.18453	-3.28476e-10	0.000168672	-1.18447	-3.28476e-10
110393576	chr4:110393576:C:T	4.33472e-12	-1.45808	-1.32338	3.69458e-05	-1.37823	-1.3234	3.6997e-05	-1.37819	-1.3234
110393651	chr4:110393651:G:C	2.14124e-11	0.0155874	-1.19973	0.000185712	0.108803	-1.19569	0.000185961	0.108809	-1.1957
110393712	chr4:110393712:C:T	4.07071e-12	-1.75753	-1.08677	3.55536e-05	-1.66236	-1.07768	3.56003e-05	-1.66233	-1.07774
110393923	chr4:110393923:A:T	1.88048e-11	-2.52431e-10	-1.314	0.000147861	-2.52431e-10	-1.31481	0.000148061	-2.52431e-10	-1.3148
110394176	chr4:110394176:G:A	2.58403e-11	-2.52431e-10	-0.996176	0.000206374	-2.52431e-10	-0.981394	0.000206641	-2.52431e-10	-0.981444
110394259	chr4:110394259:A:G	4.38287e-12	-1.57848	-1.19193	3.88211e-05	-1.46202	-1.1901	3.8874e-05	-1.46202	-1.19008
110394342	chr4:110394342:C:T	8.27617e-11	0.167853	-3.28476e-10	0.000630159	0.134887	-3.28476e-10	0.000631077	0.135001	-3.28476e-10
110394926	chr4:110394926:TCAATGACTG:T	4.74557e-12	-1.4969	-1.194	4.25221e-05	-1.36888	-1.19218	4.25801e-05	-1.36888	-1.19217
110394960	chr4:110394960:T:C	3.12869e-11	-2.52431e-10	-0.804912	0.00024509	-2.52431e-10	-0.809459	0.000245434	-2.52431e-10	-0.809401
110394976	chr4:110394976:A:G	3.3856e-12	-1.96048	-1.0681	2.74097e-05	-1.93959	-1.06059	2.74474e-05	-1.93959	-1.06057
110395008	chr4:110395008:A:G	2.49171e-11	-2.52431e-10	-1.03256	0.000196971	-2.52431e-10	-1.02803	0.000197231	-2.52431e-10	-1.02805
110395050	chr4:110395050:G:A	2.07438e-11	-0.0170379	-1.19883	0.000179778	0.075404	-1.19477	0.000180019	0.0754102	-1.19478
110395362	chr4:110395362:A:G	2.355e-11	-2.52431e-10	-1.08899	0.000186231	-2.52431e-10	-1.0841	0.000186475	-2.52431e-10	-1.08413
110395408	chr4:110395408:A:G	9.49105e-12	-1.0716	-0.926165	4.78294e-05	-1.52664	-0.916804	4.78948e-05	-1.52658	-0.916839
110395804	chr4:110395804:T:C	2.34795e-11	-2.52431e-10	-1.09199	0.000185739	-2.52431e-10	-1.08674	0.00018598	-2.52431e-10	-1.08679
110395858	chr4:110395858:A:T	2.96561e-12	-1.96387	-1.19716	2.37268e-05	-1.95297	-1.19151	2.3759e-05	-1.95296	-1.19151
110395961	chr4:110395961:T:C	2.36772e-11	-2.52431e-10	-1.0836	0.000187301	-2.52431e-10	-1.07837	0.000187544	-2.52431e-10	-1.07841
110395998	chr4:110395998:C:T	2.39754e-11	-2.52431e-10	-1.07108	0.00018997	-2.52431e-10	-1.06422	0.000190221	-2.52431e-10	-1.06424
110396129	chr4:110396129:C:T	2.34961e-11	-2.52431e-10	-1.09128	0.000186114	-2.52431e-10	-1.08472	0.00018636	-2.52431e-10	-1.08475
110396277	chr4:110396277:G:A	4.32081e-12	-1.55199	-1.23268	3.88768e-05	-1.41802	-1.23266	3.893e-05	-1.41802	-1.23264
110396405	chr4:110396405:A:G	3.13385e-12	-1.96383	-1.14202	2.50903e-05	-1.95288	-1.13572	2.51246e-05	-1.95288	-1.1357
110396482	chr4:110396482:G:A	3.91138e-12	-1.5608	-1.32342	3.30325e-05	-1.49016	-1.32343	3.30781e-05	-1.49012	-1.32343
110396704	chr4:110396704:A:G	3.93684e-12	-1.55429	-1.32344	3.32815e-05	-1.48263	-1.32345	3.33275e-05	-1.4826	-1.32345
110397065	chr4:110397065:T:C	5.36923e-12	-1.24499	-1.32244	6.12692e-05	-0.873617	-1.32219	6.13558e-05	-0.873553	-1.32219
110397077	chr4:110397077:C:T	2.71964e-11	-0.914976	-0.030052	0.000480452	-0.0983049	-0.0380523	0.000481098	-0.0984441	-0.037913
110397448	chr4:110397448:G:C	4.505e-12	-1.55603	-1.1869	4.05171e-05	-1.4225	-1.18686	4.05728e-05	-1.4225	-1.18683
110397511	chr4:110397511:C:A	3.13929e-12	-1.96393	-1.14018	2.50869e-05	-1.95481	-1.13393	2.51212e-05	-1.95481	-1.13391
110397661	chr4:110397661:A:T	3.94126e-12	-1.55327	-1.32334	3.32894e-05	-1.48253	-1.32332	3.33354e-05	-1.48249	-1.32332
110397832	chr4:110397832:G:A	3.60208e-12	-1.7326	-1.234	2.78663e-05	-1.75277	-1.2309	2.79033e-05	-1.75279	-1.23089
110398607	chr4:110398607:C:T	2.0021e-11	-0.121603	-1.12973	0.000174608	-0.0237772	-1.12477	0.000174841	-0.0237711	-1.12478
110398661	chr4:110398661:G:C	1.91594e-11	-2.52431e-10	-1.29532	0.000150395	-2.52431e-10	-1.29782	0.0001506	-2.52431e-10	-1.2978
110398873	chr4:110398873:T:C	3.40335e-11	-2.52431e-10	-0.720766	0.000267037	-2.52431e-10	-0.723698	0.000267411	-2.52431e-10	-0.72364
110399089	chr4:110399089:G:T	2.69398e-11	-2.52431e-10	-0.954508	0.000212226	-2.52431e-10	-0.953433	0.000212495	-2.52431e-10	-0.953511
110399379	chr4:110399379:T:C	3.57059e-12	-1.73367	-1.24171	2.76296e-05	-1.7534	-1.2388	2.76663e-05	-1.75342	-1.23879
110399523	chr4:110399523:C:T	7.37253e-12	-1.77033	-0.480017	6.13774e-05	-1.73609	-0.457955	6.14411e-05	-1.7361	-0.458245
110399542	chr4:110399542:C:T	3.89456e-12	-1.80314	-1.08539	3.36472e-05	-1.71941	-1.07574	3.36911e-05	-1.71939	-1.07581
110399548	chr4:110399548:A:G	3.86975e-12	-1.61306	-1.28186	3.40812e-05	-1.50187	-1.28047	3.41272e-05	-1.50187	-1.28047
110399583	chr4:110399583:TG:T	2.08817e-11	-0.0902105	-1.11903	0.000182264	0.00831095	-1.11394	0.000182507	0.00831711	-1.11396
110399742	chr4:110399742:A:G	1.3495e-11	-1.22584	-0.419954	0.000204342	-0.564619	-0.426671	0.000204612	-0.564739	-0.426572
110399939	chr4:110399939:G:C	2.6529e-11	-2.52431e-10	-0.969874	0.000209483	-2.52431e-10	-0.966442	0.000209759	-2.52431e-10	-0.966469
110400026	chr4:110400026:T:G	9.89581e-12	-1.956	-3.28476e-10	7.72937e-05	-1.96347	-3.28476e-10	7.73976e-05	-1.96347	-3.28476e-10
110400140	chr4:110400140:G:T	1.06275e-11	-0.624704	-1.25996	8.48164e-05	-0.612499	-1.2581	8.49315e-05	-0.612486	-1.2581
110400218	chr4:110400218:C:T	2.27294e-11	-2.52431e-10	-1.12445	0.000180916	-2.52431e-10	-1.11305	0.000181153	-2.52431e-10	-1.11309
110400285	chr4:110400285:G:A	1.63612e-11	-1.4532	-3.28476e-10	0.00013964	-1.37201	-3.28476e-10	0.000139833	-1.37198	-3.28476e-10
110400303	chr4:110400303:C:T	3.61119e-12	-1.71786	-1.24621	2.79236e-05	-1.73821	-1.24341	2.79608e-05	-1.73823	-1.2434
110400317	chr4:110400317:C:T	2.14576e-11	-2.52431e-10	-1.18203	0.000168815	-2.52431e-10	-1.18228	0.00016904	-2.52431e-10	-1.18229
110400318	chr4:110400318:G:A	5.92786e-12	-1.37785	-1.0906	4.34995e-05	-1.45106	-1.08728	4.35592e-05	-1.45102	-1.08729
110400371	chr4:110400371:G:A	3.66014e-12	-1.80506	-1.14555	3.16159e-05	-1.72012	-1.1373	3.16573e-05	-1.7201	-1.13736
110400495	chr4:110400495:T:C	2.40825e-11	-2.52431e-10	-1.06663	0.00019053	-2.52431e-10	-1.06128	0.000190777	-2.52431e-10	-1.06132
110400499	chr4:110400499:C:T	4.02587e-12	-1.53496	-1.32041	3.40635e-05	-1.46238	-1.32047	3.41105e-05	-1.46235	-1.32048
110400513	chr4:110400513:T:G	3.98137e-12	-1.54731	-1.31917	3.36551e-05	-1.47568	-1.31924	3.37015e-05	-1.47564	-1.31924
110400518	chr4:110400518:C:T	2.18555e-11	-0.0452415	-1.11842	0.000191341	0.0563	-1.11333	0.000191596	0.0563062	-1.11334
110400524	chr4:110400524:G:T	2.31854e-11	-2.52431e-10	-1.10459	0.000184672	-2.52431e-10	-1.09251	0.000184912	-2.52431e-10	-1.09255
110400570	chr4:110400570:G:T	1.86424e-11	-2.52431e-10	-1.32267	0.000146653	-2.52431e-10	-1.32301	0.000146851	-2.52431e-10	-1.32301
110400658	chr4:110400658:A:G	2.08586e-11	-2.52431e-10	-1.21035	0.000165569	-2.52431e-10	-1.2017	0.000165787	-2.52431e-10	-1.20173
110400669	chr4:110400669:A:G	2.09085e-11	-1.20796	-3.28476e-10	0.000143723	-1.3432	-3.28476e-10	0.000143923	-1.34315	-3.28476e-10
110400722	chr4:110400722:T:C	4.38691e-12	-1.45569	-1.3138	3.72292e-05	-1.38012	-1.31387	3.72806e-05	-1.38008	-1.31388
110400799	chr4:110400799:A:G	3.27321e-12	-1.788	-1.27434	2.54397e-05	-1.80272	-1.27206	2.54736e-05	-1.80274	-1.27205
110400973	chr4:110400973:A:G	2.56513e-11	-2.52431e-10	-1.00352	0.000202506	-2.52431e-10	-1.00032	0.000202781	-2.52431e-10	-1.0003
110400997	chr4:110400997:C:T	1.09655e-11	-1.85335	-3.28476e-10	8.04214e-05	-1.9238	-3.28476e-10	8.05299e-05	-1.9238	-3.28476e-10
110401104	chr4:110401104:G:A	2.26806e-11	-1.1266	-3.28476e-10	0.000138671	-1.37898	-3.28476e-10	0.000138855	-1.379	-3.28476e-10
110401552	chr4:110401552:C:A	1.88599e-11	-2.52431e-10	-1.31107	0.000148219	-2.52431e-10	-1.3124	0.000148419	-2.52431e-10	-1.31239
110401560	chr4:110401560:T:G	5.07913e-12	-1.40808	-1.21489	4.43792e-05	-1.30312	-1.2152	4.44397e-05	-1.30308	-1.21522
110401701	chr4:110401701:T:C	3.2695e-12	-1.89692	-1.16655	2.4392e-05	-1.95599	-1.16084	2.44244e-05	-1.95598	-1.16086
110401865	chr4:110401865:C:T	5.16766e-12	-1.29158	-1.31411	4.69219e-05	-1.14843	-1.31417	4.69864e-05	-1.14839	-1.31418
110402034	chr4:110402034:T:C	3.83983e-12	-1.58469	-1.31799	3.30215e-05	-1.49589	-1.31804	3.30667e-05	-1.49585	-1.31805
110402038	chr4:110402038:A:T	2.06129e-11	-0.23557	-0.986625	0.000199374	-0.0401958	-0.975706	0.000199597	-0.0402691	-0.975857
110402136	chr4:110402136:CA:C	2.58378e-11	-2.52431e-10	-0.996272	0.000204907	-2.52431e-10	-0.988527	0.000205178	-2.52431e-10	-0.988551
110402547	chr4:110402547:G:A	3.27031e-11	-2.52431e-10	-0.760641	0.000258612	-2.52431e-10	-0.755755	0.000258949	-2.52431e-10	-0.755798
110402752	chr4:110402752:A:T	7.74808e-12	-1.01277	-1.1879	0.000135154	-0.214364	-1.19031	0.000135314	-0.2145	-1.19033
110402930	chr4:110402930:A:G	1.05598e-11	-1.89106	-3.28476e-10	8.85297e-05	-1.82775	-3.28476e-10	8.86489e-05	-1.82774	-3.28476e-10
110402939	chr4:110402939:C:T	2.30832e-11	-0.872469	-0.236539	0.000612063	0.31412	-0.208371	0.000612691	0.313948	-0.208514
110403093	chr4:110403093:G:A	1.87297e-11	-2.52431e-10	-1.318	0.000147315	-2.52431e-10	-1.31851	0.000147514	-2.52431e-10	-1.31851
110403435	chr4:110403435:A:G	2.99523e-11	-2.52431e-10	-0.848506	0.000238979	-2.52431e-10	-0.834709	0.000239283	-2.52431e-10	-0.834781
110403522	chr4:110403522:A:C	2.12948e-11	-2.52431e-10	-1.18965	0.000167586	-2.52431e-10	-1.18959	0.000167818	-2.52431e-10	-1.18955
110403523	chr4:110403523:G:A	3.68046e-12	-1.91582	-1.02926	2.91465e-05	-1.92274	-1.01601	2.91821e-05	-1.92273	-1.01614
110403712	chr4:110403712:A:C	2.07376e-11	-2.52431e-10	-1.21617	0.000163243	-2.52431e-10	-1.21585	0.000163467	-2.52431e-10	-1.21582
110403935	chr4:110403935:T:A	1.92979e-11	-2.52431e-10	-1.28812	0.000151728	-2.52431e-10	-1.289	0.000151931	-2.52431e-10	-1.289
110404833	chr4:110404833:G:A	2.98412e-12	-1.8546	-1.30021	2.15812e-05	-1.93992	-1.29935	2.16104e-05	-1.9399	-1.29936
110404840	chr4:110404840:G:A	3.06646e-12	-1.8332	-1.29438	2.19595e-05	-1.92847	-1.29341	2.19893e-05	-1.92845	-1.29342
110404904	chr4:110404904:C:T	2.97743e-12	-1.86562	-1.29143	2.16656e-05	-1.94495	-1.29041	2.16948e-05	-1.94494	-1.29042
110404974	chr4:110404974:T:A	2.66559e-11	-2.52431e-10	-0.965102	0.000212638	-2.52431e-10	-0.951492	0.00021291	-2.52431e-10	-0.951558
110405347	chr4:110405347:A:C	3.64157e-11	-2.52431e-10	-0.653112	0.000289203	-2.52431e-10	-0.643958	0.000289606	-2.52431e-10	-0.643906
110405501	chr4:110405501:G:T	3.80187e-11	-2.52431e-10	-0.610034	0.000302016	-2.52431e-10	-0.600605	0.000302438	-2.52431e-10	-0.600551
110405753	chr4:110405753:A:G	7.82671e-12	-0.946186	-1.24438	7.23652e-05	-0.78167	-1.24769	7.24614e-05	-0.781674	-1.2477
110405801	chr4:110405801:G:T	4.44078e-11	0.566572	-1.02127	0.0002846	0.349862	-1.00986	0.000285006	0.349971	-1.00989
110405922	chr4:110405922:C:T	1.12772e-11	-1.82532	-3.28476e-10	0.000100816	-1.69778	-3.28476e-10	0.000100949	-1.69781	-3.28476e-10
110406363	chr4:110406363:C:T	1.68511e-11	-0.402699	-1.021	0.00017344	-0.149239	-1.00601	0.000173675	-0.149201	-1.00604
110407033	chr4:110407033:G:A	2.05107e-11	-2.52431e-10	-1.22716	0.000161456	-2.52431e-10	-1.22685	0.000161674	-2.52431e-10	-1.22685
110407318	chr4:110407318:T:C	2.26209e-11	-2.52431e-10	-1.12924	0.000178551	-2.52431e-10	-1.12621	0.000178779	-2.52431e-10	-1.12628
110407918	chr4:110407918:C:A	8.97074e-11	1.56426	-1.31582	0.000376922	0.937085	-1.31613	0.000377464	0.937173	-1.31613
110407932	chr4:110407932:G:C	1.86357e-11	-2.52431e-10	-1.32304	0.000146651	-2.52431e-10	-1.32303	0.000146848	-2.52431e-10	-1.32303
110408466	chr4:110408466:G:C	2.18306e-11	-2.52431e-10	-1.1648	0.000171882	-2.52431e-10	-1.16428	0.000172114	-2.52431e-10	-1.16427
110408567	chr4:110408567:C:T	8.71815e-12	-1.96181	-0.120891	7.18477e-05	-1.9286	-0.107936	7.19356e-05	-1.92861	-0.108042
110408596	chr4:110408596:T:C	2.30968e-11	0.0625392	-1.17096	0.000255617	0.398651	-1.16606	0.000255973	0.398667	-1.16603
110408665	chr4:110408665:T:C	2.19037e-11	-2.52431e-10	-1.16146	0.000172063	-2.52431e-10	-1.16323	0.000172296	-2.52431e-10	-1.16321
110409429	chr4:110409429:T:C	4.91982e-12	-1.34716	-1.30768	4.41064e-05	-1.21863	-1.30585	4.41661e-05	-1.21863	-1.30584
110409792	chr4:110409792:G:A	3.18502e-11	-2.52431e-10	-0.78707	0.000252212	-2.52431e-10	-0.780816	0.000252545	-2.52431e-10	-0.780838
110409900	chr4:110409900:C:G	8.79033e-11	-2.52431e-10	0.228125	0.000733163	-2.52431e-10	0.286283	0.000733836	-2.52431e-10	0.285858
110410266	chr4:110410266:G:A	3.0652e-12	-1.81842	-1.30958	2.17562e-05	-1.92254	-1.30865	2.17857e-05	-1.92251	-1.30866
110410730	chr4:110410730:G:A	2.25914e-11	-2.52431e-10	-1.13054	0.0001769	-2.52431e-10	-1.1355	0.000177149	-2.52431e-10	-1.13544
110410971	chr4:110410971:CTTTG:C	1.35121e-11	-1.64453	-3.28476e-10	0.000112548	-1.58771	-3.28476e-10	0.0001127	-1.5877	-3.28476e-10
110411096	chr4:110411096:C:T	3.12989e-11	0.309338	-1.11387	0.000172932	-0.0588638	-1.09932	0.000173172	-0.0587137	-1.09943
110411217	chr4:110411217:G:A	2.36825e-11	0.219572	-1.30295	0.000217902	0.371588	-1.29863	0.000218201	0.371635	-1.29865
110412214	chr4:110412214:T:C	1.5795e-10	-2.52431e-10	0.814169	0.00125277	-2.52431e-10	0.822024	0.00125474	-2.52431e-10	0.822254
110412334	chr4:110412334:A:G	2.38344e-11	-2.52431e-10	-1.07698	0.000186507	-2.52431e-10	-1.08261	0.000186771	-2.52431e-10	-1.08254
110412731	chr4:110412731:C:T	1.35767e-11	-0.488047	-1.15171	0.000135422	-0.262239	-1.14045	0.000135603	-0.262201	-1.1405
110412811	chr4:110412811:C:T	3.37303e-12	-1.74849	-1.28381	2.32085e-05	-1.88133	-1.28524	2.32409e-05	-1.88129	-1.28522
110413646	chr4:110413646:G:C	1.75624e-11	-1.38235	-3.28476e-10	0.000134448	-1.40991	-3.28476e-10	0.000134624	-1.40994	-3.28476e-10
110414038	chr4:110414038:A:G	2.48141e-11	-2.52431e-10	-1.0367	0.000194075	-2.52431e-10	-1.04284	0.000194351	-2.52431e-10	-1.04276
110414194	chr4:110414194:T:C	2.97664e-11	-2.52431e-10	-0.854731	0.000235888	-2.52431e-10	-0.847728	0.000236216	-2.52431e-10	-0.847683
110414359	chr4:110414359:A:G	3.53847e-11	-2.52431e-10	-0.681831	0.000280998	-2.52431e-10	-0.672738	0.000281389	-2.52431e-10	-0.67269
110414448	chr4:110414448:C:T	6.13214e-11	0.577084	-0.709068	0.000321695	0.147793	-0.685276	0.000322126	0.147932	-0.685417
110414566	chr4:110414566:C:T	7.36271e-11	0.498046	-0.447145	0.000392098	0.0793255	-0.4189	0.00039261	0.0794626	-0.419073
110415078	chr4:110415078:C:T	2.72876e-11	-2.52431e-10	-0.941679	0.000215829	-2.52431e-10	-0.936599	0.000216116	-2.52431e-10	-0.936612
110415230	chr4:110415230:C:T	3.11095e-11	-2.52431e-10	-0.8106	0.00024305	-2.52431e-10	-0.817818	0.00024339	-2.52431e-10	-0.817761
110416019	chr4:110416019:G:A	1.0034e-11	-1.94213	-3.28476e-10	8.93804e-05	-1.81818	-3.28476e-10	8.94993e-05	-1.8182	-3.28476e-10
110416316	chr4:110416316:G:A	1.39682e-11	-1.61133	-3.28476e-10	9.42752e-05	-1.76487	-3.28476e-10	9.44067e-05	-1.76482	-3.28476e-10
110416322	chr4:110416322:G:A	2.67023e-12	-1.96363	-1.30232	2.11399e-05	-1.96189	-1.29803	2.11671e-05	-1.96189	-1.29809
110416453	chr4:110416453:A:G	2.14945e-11	-2.52431e-10	-1.18032	0.000169092	-2.52431e-10	-1.18064	0.00016932	-2.52431e-10	-1.18064
110416684	chr4:110416684:A:G	5.70078e-12	-1.18407	-1.32344	5.1841e-05	-1.0394	-1.32351	5.19108e-05	-1.0394	-1.32351
110416708	chr4:110416708:A:G	6.35378e-11	0.610813	-0.70729	0.00033184	0.177204	-0.683635	0.000332288	0.177344	-0.683772
110417121	chr4:110417121:T:C	6.31902e-11	0.636642	-0.738604	0.00032891	0.200029	-0.715331	0.000329353	0.200171	-0.715469
110417690	chr4:110417690:C:T	1.18864e-11	-0.639032	-1.13369	0.000118547	-0.413665	-1.12211	0.000118706	-0.41363	-1.12215
110417731	chr4:110417731:C:G	5.95795e-12	-1.13992	-1.32346	5.43939e-05	-0.991316	-1.32352	5.44671e-05	-0.991314	-1.32352
110418282	chr4:110418282:G:C	2.57001e-11	-2.52431e-10	-1.00162	0.00020095	-2.52431e-10	-1.00803	0.000201237	-2.52431e-10	-1.00795
110418470	chr4:110418470:C:T	2.96933e-11	-2.52431e-10	-0.857192	0.000235302	-2.52431e-10	-0.850214	0.000235629	-2.52431e-10	-0.850169
110418865	chr4:110418865:G:A	2.05468e-11	-2.52431e-10	-1.22541	0.000161913	-2.52431e-10	-1.22402	0.000162126	-2.52431e-10	-1.22405
110419457	chr4:110419457:G:A	2.55575e-11	-2.52431e-10	-1.00718	0.000202932	-2.52431e-10	-0.998216	0.000203193	-2.52431e-10	-0.998272
110419681	chr4:110419681:G:A	2.55051e-11	-2.52431e-10	-1.00923	0.000199439	-2.52431e-10	-1.01558	0.000199723	-2.52431e-10	-1.0155
110420404	chr4:110420404:T:G	3.42445e-11	-0.714585	-3.28476e-10	0.000318352	-0.547928	-3.28476e-10	0.000318773	-0.547948	-3.28476e-10
110420710	chr4:110420710:A:G	1.23043e-11	-1.73816	-3.28476e-10	0.000126429	-1.47141	-3.28476e-10	0.000126599	-1.4714	-3.28476e-10
110420872	chr4:110420872:C:T	2.93495e-12	-1.89188	-1.27954	2.144e-05	-1.96275	-1.28307	2.14693e-05	-1.96275	-1.28306
110420985	chr4:110420985:A:C	9.82247e-12	-1.96344	-3.28476e-10	7.85181e-05	-1.94776	-3.28476e-10	7.86233e-05	-1.94776	-3.28476e-10
110421181	chr4:110421181:G:A	4.1362e-11	-2.52431e-10	-0.52575	0.000325716	-2.52431e-10	-0.525061	0.000326145	-2.52431e-10	-0.525086
110421711	chr4:110421711:T:A	1.48737e-11	-0.501028	-1.04749	0.000147718	-0.281213	-1.03457	0.000147918	-0.281175	-1.03459
110421793	chr4:110421793:G:GA	3.52796e-11	-2.52431e-10	-0.684807	0.000280156	-2.52431e-10	-0.67574	0.000280545	-2.52431e-10	-0.675693
110421996	chr4:110421996:A:C	5.23977e-12	-1.38628	-1.20555	3.32156e-05	-1.60587	-1.20219	3.32616e-05	-1.6058	-1.20222
110422180	chr4:110422180:A:C	2.10461e-11	-2.52431e-10	-1.2014	0.000165534	-2.52431e-10	-1.20191	0.000165769	-2.52431e-10	-1.20183
110422537	chr4:110422537:G:A	4.3708e-12	-1.51639	-1.25677	3.77943e-05	-1.42395	-1.25498	3.78444e-05	-1.42395	-1.255
110422760	chr4:110422760:T:C	1.88946e-11	-2.52431e-10	-1.30924	0.000148677	-2.52431e-10	-1.30931	0.000148877	-2.52431e-10	-1.30931
110422785	chr4:110422785:A:G	4.30297e-12	-1.54343	-1.24538	3.71143e-05	-1.45365	-1.24344	3.71634e-05	-1.45364	-1.24346
110423670	chr4:110423670:G:A	4.31267e-12	-1.52126	-1.26529	3.73084e-05	-1.42824	-1.26362	3.73579e-05	-1.42824	-1.26364
110423858	chr4:110423858:A:G	2.04152e-11	-1.23183	-3.28476e-10	0.000202874	-0.998501	-3.28476e-10	0.000203149	-0.99849	-3.28476e-10
110424219	chr4:110424219:T:C	2.1979e-11	-2.52431e-10	-1.15802	0.000172906	-2.52431e-10	-1.15834	0.000173138	-2.52431e-10	-1.15834
110424245	chr4:110424245:G:A	5.17262e-12	-1.39548	-1.20925	3.28713e-05	-1.61254	-1.20595	3.29168e-05	-1.61247	-1.20598
110425366	chr4:110425366:G:A	2.06593e-11	-2.52431e-10	-1.21995	0.000162498	-2.52431e-10	-1.22042	0.000162728	-2.52431e-10	-1.22035
110425388	chr4:110425388:A:G	1.98835e-11	-2.52431e-10	-1.25822	0.000156396	-2.52431e-10	-1.25869	0.000156616	-2.52431e-10	-1.25863
110425759	chr4:110425759:A:G	2.34847e-11	-2.52431e-10	-1.09176	0.000184725	-2.52431e-10	-1.09222	0.000184975	-2.52431e-10	-1.09221
110425826	chr4:110425826:G:A	2.25742e-11	-2.52431e-10	-1.1313	0.000176868	-2.52431e-10	-1.13568	0.000177113	-2.52431e-10	-1.13564
110426199	chr4:110426199:CTTTA:C	2.01988e-11	-2.52431e-10	-1.24249	0.000158943	-2.52431e-10	-1.24254	0.000159157	-2.52431e-10	-1.24254
110426335	chr4:110426335:CT:C	2.72056e-11	-2.52431e-10	-0.944689	0.000215177	-2.52431e-10	-0.939626	0.000215463	-2.52431e-10	-0.939639
110426383	chr4:110426383:G:A	1.22775e-11	-1.74035	-3.28476e-10	9.29661e-05	-1.77885	-3.28476e-10	9.30907e-05	-1.77885	-3.28476e-10
110426803	chr4:110426803:C:T	1.64756e-11	-0.44382	-1.00241	0.000164505	-0.219632	-0.98851	0.000164728	-0.219594	-0.988537
110426986	chr4:110426986:A:G	3.08559e-11	-2.52431e-10	-0.818783	0.00024444	-2.52431e-10	-0.812115	0.000244757	-2.52431e-10	-0.812161
110427038	chr4:110427038:G:A	3.02605e-11	-2.52431e-10	-0.838268	0.000236468	-2.52431e-10	-0.845272	0.000236799	-2.52431e-10	-0.845217
110427582	chr4:110427582:G:T	7.45904e-11	0.753456	-0.689557	0.000382841	0.301908	-0.665374	0.000383356	0.302052	-0.665517
110427636	chr4:110427636:TTTG:T	2.71704e-11	-2.52431e-10	-0.945984	0.000214894	-2.52431e-10	-0.94094	0.00021518	-2.52431e-10	-0.940952
110427692	chr4:110427692:T:C	2.88311e-11	-2.52431e-10	-0.886659	0.000229266	-2.52431e-10	-0.876201	0.000229556	-2.52431e-10	-0.876279
110427822	chr4:110427822:G:A	7.28912e-12	-1.96342	-0.298306	6.08439e-05	-1.9167	-0.286076	6.09187e-05	-1.91671	-0.286176
110427909	chr4:110427909:C:T	7.23318e-11	0.740616	-0.707465	0.000371256	0.289371	-0.683566	0.000371755	0.289515	-0.683707
110427996	chr4:110427996:A:G	1.25492e-11	-1.71845	-3.28476e-10	0.000103431	-1.67218	-3.28476e-10	0.00010357	-1.67218	-3.28476e-10
110428363	chr4:110428363:C:T	1.93357e-11	-2.52431e-10	-1.28616	0.000152064	-2.52431e-10	-1.28679	0.000152274	-2.52431e-10	-1.28675
110428518	chr4:110428518:A:C	2.51928e-11	-2.52431e-10	-1.02155	0.000197026	-2.52431e-10	-1.02775	0.000197306	-2.52431e-10	-1.02767
110428568	chr4:110428568:G:C	2.89688e-11	-2.52431e-10	-0.881891	0.000230375	-2.52431e-10	-0.871379	0.000230666	-2.52431e-10	-0.871457
110428746	chr4:110428746:A:G	1.67731e-11	-0.389174	-1.03916	0.000167974	-0.161225	-1.02605	0.000168202	-0.161186	-1.02608
110428888	chr4:110428888:G:A	2.50503e-11	-2.52431e-10	-1.02722	0.000195921	-2.52431e-10	-1.03337	0.0001962	-2.52431e-10	-1.0333
110428983	chr4:110428983:G:A	2.51387e-11	-2.52431e-10	-1.0237	0.000196606	-2.52431e-10	-1.02988	0.000196886	-2.52431e-10	-1.02981
110429307	chr4:110429307:C:T	1.56711e-11	-0.432767	-1.06353	0.000156576	-0.206629	-1.05091	0.000156789	-0.206591	-1.05094
110429491	chr4:110429491:T:G	1.68735e-11	-0.403317	-1.01905	0.000168879	-0.176393	-1.00551	0.000169108	-0.176355	-1.00554
110429597	chr4:110429597:T:C	2.99354e-12	-1.9032	-1.24846	2.20622e-05	-1.96383	-1.2534	2.20924e-05	-1.96382	-1.25337
110429900	chr4:110429900:G:C	9.30386e-11	-2.52431e-10	0.284903	0.000725797	-2.52431e-10	0.276185	0.000726962	-2.52431e-10	0.276447
110430068	chr4:110430068:G:A	2.79877e-11	-0.0324421	-0.883903	0.000189362	-0.20118	-0.866243	0.000189608	-0.201128	-0.86634
110430540	chr4:110430540:C:G	4.2515e-12	-1.53076	-1.27008	3.66966e-05	-1.4399	-1.26851	3.67453e-05	-1.43989	-1.26852
110430664	chr4:110430664:A:G	2.53748e-11	-2.52431e-10	-1.01436	0.000198433	-2.52431e-10	-1.02063	0.000198715	-2.52431e-10	-1.02055
110430964	chr4:110430964:G:T	3.36614e-11	-2.52431e-10	-0.73176	0.000262857	-2.52431e-10	-0.739477	0.000263226	-2.52431e-10	-0.739416
110431021	chr4:110431021:A:C	2.09014e-11	-2.52431e-10	-1.2083	0.000164396	-2.52431e-10	-1.20881	0.000164629	-2.52431e-10	-1.20873
110431066	chr4:110431066:T:C	3.42427e-11	-2.52431e-10	-0.714637	0.000271884	-2.52431e-10	-0.705709	0.000272262	-2.52431e-10	-0.705664
110431350	chr4:110431350:G:A	1.05133e-11	-1.89547	-3.28476e-10	0.000113663	-1.57785	-3.28476e-10	0.000113799	-1.57799	-3.28476e-10
110431722	chr4:110431722:G:C	2.72452e-11	-2.52431e-10	-0.943234	0.000215492	-2.52431e-10	-0.938162	0.000215779	-2.52431e-10	-0.938175
110432149	chr4:110432149:T:A	6.74848e-11	0.647471	-0.68368	0.000349304	0.204191	-0.659333	0.000349773	0.204332	-0.659477
110433068	chr4:110433068:C:G	4.44507e-12	-1.49216	-1.26415	3.85208e-05	-1.3974	-1.26249	3.85719e-05	-1.39739	-1.26251
110433342	chr4:110433342:T:C	2.72469e-11	-2.52431e-10	-0.943173	0.000215506	-2.52431e-10	-0.938098	0.000215792	-2.52431e-10	-0.938111
110433619	chr4:110433619:T:C	2.12734e-11	-2.52431e-10	-1.19065	0.000167346	-2.52431e-10	-1.19102	0.000167571	-2.52431e-10	-1.19102
110433940	chr4:110433940:G:A	3.43012e-11	-2.52431e-10	-0.712932	0.000272351	-2.52431e-10	-0.703994	0.000272729	-2.52431e-10	-0.703949
110434180	chr4:110434180:G:A	1.28974e-11	-1.69109	-3.28476e-10	0.000108013	-1.62883	-3.28476e-10	0.000108159	-1.62883	-3.28476e-10
110434223	chr4:110434223:G:C	4.98546e-12	-1.31837	-1.32321	3.40587e-05	-1.45956	-1.32344	3.41064e-05	-1.45951	-1.32343
110434428	chr4:110434428:G:C	2.72375e-11	-2.52431e-10	-0.943517	0.00021543	-2.52431e-10	-0.938447	0.000215717	-2.52431e-10	-0.93846
110434441	chr4:110434441:C:T	1.50772e-11	-0.500236	-1.03469	0.000150065	-0.278487	-1.02153	0.000150269	-0.27845	-1.02155
110434470	chr4:110434470:G:A	2.89172e-11	-2.52431e-10	-0.883676	0.00022912	-2.52431e-10	-0.876841	0.000229437	-2.52431e-10	-0.876799
110434547	chr4:110434547:T:A	5.17604e-12	-1.40808	-1.19599	3.29525e-05	-1.62352	-1.1925	3.29981e-05	-1.62345	-1.19253
110434607	chr4:110434607:G:A	3.32808e-11	-0.743131	-3.28476e-10	0.000303805	-0.5947	-3.28476e-10	0.000304243	-0.594603	-3.28476e-10
110434630	chr4:110434630:A:G	2.72566e-11	-2.52431e-10	-0.942816	0.000215581	-2.52431e-10	-0.937747	0.000215868	-2.52431e-10	-0.93776
110434637	chr4:110434637:G:A	8.94141e-11	0.511046	-0.26588	0.000498862	0.133746	-0.232502	0.000499524	0.133883	-0.232656
110434882	chr4:110434882:A:C	6.83502e-11	0.681139	-0.704607	0.000353233	0.236694	-0.680652	0.000353708	0.236837	-0.680794
110435065	chr4:110435065:C:A	3.9004e-11	0.302762	-0.88721	0.000201792	-0.136907	-0.866939	0.000202066	-0.136776	-0.867058
110435376	chr4:110435376:C:T	3.61374e-12	-1.68067	-1.2827	3.13458e-05	-1.58089	-1.28512	3.13872e-05	-1.58091	-1.28512
110436014	chr4:110436014:T:C	5.29755e-11	-2.52431e-10	-0.278282	0.000419512	-2.52431e-10	-0.271993	0.000420136	-2.52431e-10	-0.27185
110436085	chr4:110436085:G:T	8.90366e-11	-2.52431e-10	0.240936	0.000707205	-2.52431e-10	0.250235	0.000708057	-2.52431e-10	0.250096
110436299	chr4:110436299:G:A	4.05563e-11	-0.54542	-3.28476e-10	0.00030311	-0.596988	-3.28476e-10	0.000303562	-0.596844	-3.28476e-10
110437058	chr4:110437058:A:G	4.29269e-11	-2.52431e-10	-0.488614	0.000344583	-2.52431e-10	-0.468749	0.000345013	-2.52431e-10	-0.468845
110437319	chr4:110437319:G:A	9.92396e-12	-1.95316	-3.28476e-10	7.95779e-05	-1.93435	-3.28476e-10	7.96844e-05	-1.93435	-3.28476e-10
110437475	chr4:110437475:A:G	4.30452e-11	-2.52431e-10	-0.485862	0.00034009	-2.52431e-10	-0.481874	0.000340475	-2.52431e-10	-0.482088
110437532	chr4:110437532:C:G	4.5359e-12	-1.46923	-1.26686	3.93717e-05	-1.3728	-1.26524	3.9424e-05	-1.3728	-1.26525
110437764	chr4:110437764:A:G	2.17589e-11	-2.52431e-10	-1.16809	0.000171145	-2.52431e-10	-1.16857	0.000171389	-2.52431e-10	-1.16849
110437765	chr4:110437765:C:T	1.39222e-11	-1.61463	-3.28476e-10	0.000121281	-1.51297	-3.28476e-10	0.000121442	-1.51299	-3.28476e-10
110438041	chr4:110438041:G:A	1.88884e-11	-2.52431e-10	-1.30956	0.000148631	-2.52431e-10	-1.30962	0.000148831	-2.52431e-10	-1.30961
110438100	chr4:110438100:G:A	5.10162e-12	-1.41685	-1.2017	3.25509e-05	-1.62985	-1.19843	3.2596e-05	-1.62978	-1.19846
110438411	chr4:110438411:A:C	3.57241e-11	-2.52431e-10	-0.672287	0.000279261	-2.52431e-10	-0.67894	0.000279684	-2.52431e-10	-0.678768
110438412	chr4:110438412:G:A	3.1753e-11	-2.52431e-10	-0.790125	0.000248034	-2.52431e-10	-0.797518	0.000248382	-2.52431e-10	-0.79746
110438540	chr4:110438540:G:C	3.17743e-11	-0.789453	-3.28476e-10	0.000289103	-0.644301	-3.28476e-10	0.000289519	-0.644206	-3.28476e-10
110438547	chr4:110438547:T:C	2.4058e-11	-2.52431e-10	-1.06765	0.000190346	-2.52431e-10	-1.06224	0.000190591	-2.52431e-10	-1.0623
110439172	chr4:110439172:TCA:T	5.42483e-11	-2.52431e-10	-0.254541	0.000436816	-2.52431e-10	-0.231573	0.000437356	-2.52431e-10	-0.23168
110439267	chr4:110439267:T:C	2.72165e-11	-2.52431e-10	-0.94429	0.000215262	-2.52431e-10	-0.939228	0.000215549	-2.52431e-10	-0.939241
110439314	chr4:110439314:T:C	2.25588e-11	-2.52431e-10	-1.13199	0.000178808	-2.52431e-10	-1.12477	0.000179043	-2.52431e-10	-1.1248
110439463	chr4:110439463:C:T	3.42741e-11	-2.52431e-10	-0.713723	0.000272115	-2.52431e-10	-0.704859	0.000272494	-2.52431e-10	-0.704813
110439533	chr4:110439533:C:T	9.18655e-12	-0.890585	-1.13979	4.8777e-05	-1.29034	-1.13349	4.88429e-05	-1.29026	-1.13355
110439655	chr4:110439655:G:A	2.19826e-11	-2.52431e-10	-1.15786	0.000172254	-2.52431e-10	-1.16212	0.000172499	-2.52431e-10	-1.16204
110439818	chr4:110439818:G:A	3.43039e-11	-2.52431e-10	-0.712852	0.000272373	-2.52431e-10	-0.703912	0.000272752	-2.52431e-10	-0.703867
110440434	chr4:110440434:A:C	6.56307e-11	-2.52431e-10	-0.064069	0.000528017	-2.52431e-10	-0.041956	0.000528628	-2.52431e-10	-0.0421426
110440441	chr4:110440441:A:G	1.87644e-11	-2.52431e-10	-1.31615	0.000147808	-2.52431e-10	-1.31517	0.000148008	-2.52431e-10	-1.31516
110440500	chr4:110440500:C:T	2.20519e-11	-2.52431e-10	-1.15472	0.000172823	-2.52431e-10	-1.15881	0.000173062	-2.52431e-10	-1.15878
110440642	chr4:110440642:A:G	3.03578e-11	-2.52431e-10	-0.835059	0.000237228	-2.52431e-10	-0.842065	0.000237559	-2.52431e-10	-0.84201
110440724	chr4:110440724:G:C	1.865e-11	-2.52431e-10	-1.32226	0.000146755	-2.52431e-10	-1.32232	0.000146953	-2.52431e-10	-1.32232
110441122	chr4:110441122:G:T	5.29429e-12	-1.39437	-1.18711	3.36279e-05	-1.61221	-1.18352	3.36744e-05	-1.61214	-1.18355
110441172	chr4:110441172:A:T	4.27469e-11	-2.52431e-10	-0.492815	0.000343122	-2.52431e-10	-0.472998	0.000343551	-2.52431e-10	-0.473093
110441237	chr4:110441237:T:C	2.21552e-11	-2.52431e-10	-1.15004	0.000173623	-2.52431e-10	-1.1542	0.000173863	-2.52431e-10	-1.15416
110441537	chr4:110441537:C:A	2.11269e-11	-2.52431e-10	-1.19756	0.000166206	-2.52431e-10	-1.19786	0.00016643	-2.52431e-10	-1.19786
110441787	chr4:110441787:G:A	1.94296e-11	-0.288232	-0.993083	0.000196765	-0.0499388	-0.979138	0.000197032	-0.0498988	-0.979161
110441842	chr4:110441842:C:G	4.13e-11	-2.52431e-10	-0.52725	0.000325519	-2.52431e-10	-0.525663	0.000325967	-2.52431e-10	-0.525632
110441952	chr4:110441952:C:T	1.93339e-11	-0.340642	-0.945612	0.00019451	-0.109934	-0.930669	0.000194773	-0.109895	-0.930697
110442037	chr4:110442037:T:A	2.5989e-11	-2.52431e-10	-0.990437	0.000203225	-2.52431e-10	-0.996772	0.000203515	-2.52431e-10	-0.99669
110443011	chr4:110443011:T:C	4.84381e-12	-1.35965	-1.31076	4.21954e-05	-1.25864	-1.31013	4.2252e-05	-1.25864	-1.31014
110443162	chr4:110443162:T:C	4.2641e-12	-1.52711	-1.27077	3.68218e-05	-1.43587	-1.26913	3.68706e-05	-1.43587	-1.26915
110443294	chr4:110443294:C:T	5.42938e-11	-2.52431e-10	-0.253701	0.000437187	-2.52431e-10	-0.230724	0.000437727	-2.52431e-10	-0.230832
110443361	chr4:110443361:G:A	3.43039e-11	-2.52431e-10	-0.712852	0.000272373	-2.52431e-10	-0.703912	0.000272752	-2.52431e-10	-0.703867
110443717	chr4:110443717:G:A	3.61347e-11	-2.52431e-10	-0.660859	0.000286998	-2.52431e-10	-0.651612	0.000287397	-2.52431e-10	-0.651564
110444252	chr4:110444252:T:C	2.48297e-11	-2.52431e-10	-1.03607	0.000194251	-2.52431e-10	-1.04193	0.000194527	-2.52431e-10	-1.04186
110444332	chr4:110444332:T:C	3.53711e-11	-2.52431e-10	-0.682217	0.000280889	-2.52431e-10	-0.673125	0.00028128	-2.52431e-10	-0.673078
110444433	chr4:110444433:C:T	4.27469e-11	-2.52431e-10	-0.492815	0.000343122	-2.52431e-10	-0.472998	0.000343551	-2.52431e-10	-0.473093
110444796	chr4:110444796:C:T	2.97757e-11	-2.52431e-10	-0.854421	0.000235232	-2.52431e-10	-0.850513	0.000235562	-2.52431e-10	-0.850454
110444926	chr4:110444926:T:C	3.53552e-11	-2.52431e-10	-0.682668	0.000280759	-2.52431e-10	-0.673589	0.000281149	-2.52431e-10	-0.673542
110445058	chr4:110445058:T:C	4.14217e-12	-1.5034	-1.32349	2.68178e-05	-1.69849	-1.32353	2.68554e-05	-1.69843	-1.32353
110445583	chr4:110445583:A:G	2.71173e-11	-2.52431e-10	-0.947939	0.00021209	-2.52431e-10	-0.954076	0.000212382	-2.52431e-10	-0.954043
110446186	chr4:110446186:A:G	2.48196e-11	-2.52431e-10	-1.03648	0.000195814	-2.52431e-10	-1.03392	0.000196067	-2.52431e-10	-1.03397
110446269	chr4:110446269:A:G	2.64379e-11	-2.52431e-10	-0.973315	0.000209048	-2.52431e-10	-0.968523	0.000209326	-2.52431e-10	-0.968534
110446519	chr4:110446519:A:T	5.51686e-11	-2.52431e-10	-0.237718	0.00043694	-2.52431e-10	-0.23129	0.00043759	-2.52431e-10	-0.231144
110446685	chr4:110446685:A:G	7.31591e-11	0.698253	-0.653729	0.000382483	0.264582	-0.628982	0.000382995	0.264724	-0.629129
110446893	chr4:110446893:C:A	3.39865e-11	-2.52431e-10	-0.722149	0.00026985	-2.52431e-10	-0.71322	0.000270224	-2.52431e-10	-0.713176
110447007	chr4:110447007:A:T	1.86666e-11	-0.337414	-0.983964	0.000187761	-0.106123	-0.96979	0.000188016	-0.106084	-0.969817
110447247	chr4:110447247:C:T	2.84751e-11	-2.52431e-10	-0.899082	0.000226488	-2.52431e-10	-0.888395	0.000226774	-2.52431e-10	-0.888473
110447255	chr4:110447255:G:A	1.89582e-11	-2.52431e-10	-1.30588	0.000149176	-2.52431e-10	-1.30596	0.000149378	-2.52431e-10	-1.30595
110447388	chr4:110447388:A:G	2.54798e-11	-2.52431e-10	-1.01022	0.000202308	-2.52431e-10	-1.00129	0.000202568	-2.52431e-10	-1.00135
110447546	chr4:110447546:C:T	2.64567e-11	-2.52431e-10	-0.972603	0.000209198	-2.52431e-10	-0.967805	0.000209477	-2.52431e-10	-0.967816
110447667	chr4:110447667:T:G	1.071e-11	-0.787324	-1.08961	5.67908e-05	-1.18939	-1.08232	5.68678e-05	-1.18931	-1.08239
110448028	chr4:110448028:C:T	3.13016e-11	-2.52431e-10	-0.804442	0.00024656	-2.52431e-10	-0.803481	0.000246867	-2.52431e-10	-0.803577
110448294	chr4:110448294:C:T	2.93158e-11	-0.869985	-3.28476e-10	0.000268735	-0.717359	-3.28476e-10	0.00026912	-0.717269	-3.28476e-10
110448410	chr4:110448410:T:G	4.2859e-12	-1.49935	-1.29343	3.73904e-05	-1.39748	-1.2922	3.74402e-05	-1.39747	-1.29221
110448658	chr4:110448658:A:G	2.69744e-11	-2.52431e-10	-0.953222	0.000214312	-2.52431e-10	-0.943652	0.000214585	-2.52431e-10	-0.943723
110449100	chr4:110449100:T:C	2.13626e-11	-2.52431e-10	-1.18647	0.000167969	-2.52431e-10	-1.18731	0.000168207	-2.52431e-10	-1.18724
110449945	chr4:110449945:G:T	4.49003e-12	-1.45677	-1.28948	3.93555e-05	-1.35028	-1.28817	3.94078e-05	-1.35027	-1.28819
110450039	chr4:110450039:C:T	4.1931e-12	-1.52125	-1.29343	3.65272e-05	-1.42083	-1.2922	3.65758e-05	-1.42083	-1.29221
110450059	chr4:110450059:A:T	3.39624e-11	-2.52431e-10	-0.722859	0.000269653	-2.52431e-10	-0.71395	0.000270027	-2.52431e-10	-0.713906
110451025	chr4:110451025:G:A	1.86264e-11	-2.52431e-10	-1.32353	0.000146578	-2.52431e-10	-1.32353	0.000146775	-2.52431e-10	-1.32353
110451027	chr4:110451027:G:A	4.82992e-11	-2.52431e-10	-0.370696	0.000380582	-2.52431e-10	-0.369384	0.000381131	-2.52431e-10	-0.369284
110451406	chr4:110451406:A:G	5.27339e-11	-2.52431e-10	-0.282853	0.000417589	-2.52431e-10	-0.276588	0.00041821	-2.52431e-10	-0.276445
110451770	chr4:110451770:C:T	2.13983e-11	-2.52431e-10	-1.1848	0.000168126	-2.52431e-10	-1.18637	0.000168365	-2.52431e-10	-1.18629
110451994	chr4:110451994:C:T	5.03998e-12	-1.46087	-1.16984	3.24849e-05	-1.6646	-1.16571	3.25295e-05	-1.66454	-1.16574
110452006	chr4:110452006:G:A	1.9003e-11	-2.52431e-10	-1.30351	0.000149529	-2.52431e-10	-1.3036	0.000149731	-2.52431e-10	-1.30359
110452617	chr4:110452617:C:T	2.69816e-11	-2.52431e-10	-0.952957	0.000210916	-2.52431e-10	-0.959626	0.000211217	-2.52431e-10	-0.959541
```
