## Supplementary material for "Characterization of shared and ancestry-specific signals driving complex traits using multi-ancestry fine-mapping": susiex_nc3.cs80.summary

```
# chr4:109452770-110452770
CS_ID	CS_LENGTH	CS_PURITY	MAX_PIP_SNP	BP	REF_ALLELE	ALT_ALLELE	REF_FRQ	BETA	SE	-LOG10P	MAX_PIP	POST-HOC_PROB_POP1	POST-HOC_PROB_POP2
1	13	0.907815	chr4:109927638:A:G	109927638	G,G	A,A	1,1	inf,inf	inf,inf	11.7661,0.100366	0.112489	1	0.216915
2	2156	0	chr4:110309540:G:A	110309540	NA,A	NA,G	NA,1	NA,-inf	NA,inf	NA,3.3561	0.0309074	0.391232	0.377109
3	2158	0	chr4:110309540:G:A	110309540	NA,A	NA,G	NA,1	NA,-inf	NA,inf	NA,3.3561	0.0308386	0.391228	0.376802
```
