## Supplementary material for "Characterization of shared and ancestry-specific signals driving complex traits using multi-ancestry fine-mapping": susiex_nc1.cs80.snp

```
BP	SNP	PIP(CS1)	LogBF(CS1,Pop1)	LogBF(CS1,Pop2)
146863062	chr4:146863062:C:T	1.32124e-06	-0.749976	-0.963912
146863613	chr4:146863613:CAT:C	2.17176e-06	-1.01395e-10	-1.21692
146863615	chr4:146863615:T:C	1.96087e-06	-1.01395e-10	-1.31907
146863618	chr4:146863618:G:A	9.59575e-07	-1.19721	-0.836513
146863825	chr4:146863825:T:C	6.3766e-07	-1.0494	-1.393
146864109	chr4:146864109:C:T	7.32238e-06	-1.01395e-10	-0.0015192
146864276	chr4:146864276:C:T	7.15977e-07	-1.00818	-1.31838
146864426	chr4:146864426:T:C	2.55173e-06	-0.716562	-0.339122
146864701	chr4:146864701:C:T	7.20871e-07	-0.996534	-1.32322
146865250	chr4:146865250:A:G	4.7903e-07	-1.5188	-1.20965
146866022	chr4:146866022:A:G	4.86033e-07	-1.51723	-1.19671
146866059	chr4:146866059:A:G	1.33079e-06	-0.728706	-0.977976
146866249	chr4:146866249:A:G	7.03192e-06	-1.01395e-10	-0.0419951
146866849	chr4:146866849:G:A	1.05558e-06	-0.898476	-1.03989
146866965	chr4:146866965:C:T	4.89533e-06	-1.01395e-10	-0.404172
146867257	chr4:146867257:T:C	1.28301e-06	-1.28821	-0.455032
146867327	chr4:146867327:C:T	7.03334e-07	-0.95683	-1.38755
146867557	chr4:146867557:C:T	4.59759e-07	-1.51682	-1.25268
146867576	chr4:146867576:G:A	7.60331e-07	-0.945489	-1.32097
146867710	chr4:146867710:A:C	8.05263e-07	-0.888508	-1.32053
146867745	chr4:146867745:G:A	2.35233e-06	-1.01395e-10	-1.13705
146867847	chr4:146867847:T:C	2.19512e-06	-1.2589	0.0526828
146868354	chr4:146868354:C:A	5.18169e-06	-0.347323	-3.83722e-10
146868418	chr4:146868418:G:C	1.27475e-06	-0.774016	-0.975688
146868574	chr4:146868574:C:G	2.94927e-06	-1.01395e-10	-0.910898
146868594	chr4:146868594:A:G	5.33937e-06	-0.317347	-3.83722e-10
146868742	chr4:146868742:A:T	7.05364e-07	-0.949364	-1.39213
146869214	chr4:146869214:A:G	3.32742e-06	-1.01395e-10	-0.790257
146869381	chr4:146869381:T:G	3.31632e-06	-1.01395e-10	-0.793599
146869406	chr4:146869406:C:T	7.32197e-07	-0.984206	-1.31995
146869668	chr4:146869668:C:CTGATA	1.64994e-06	-1.49171	-3.83722e-10
146869819	chr4:146869819:T:C	2.27741e-06	-1.25598	0.0865675
146869957	chr4:146869957:A:G	2.2689e-06	-1.2617	0.0885417
146870418	chr4:146870418:C:T	2.07514e-06	-1.01395e-10	-1.26243
146870568	chr4:146870568:T:C	8.05078e-06	-1.01395e-10	0.0933142
146870747	chr4:146870747:T:C	5.55112e-06	-1.01395e-10	-0.278456
146870994	chr4:146870994:CAGT:C	2.04411e-06	-1.01395e-10	-1.27749
146871287	chr4:146871287:C:T	1.79771e-06	-0.215022	-1.19092
146871468	chr4:146871468:C:A	1.73496e-06	-0.220889	-1.22058
146871569	chr4:146871569:C:A	1.83841e-06	-1.01395e-10	-1.38355
146872382	chr4:146872382:T:C	2.73118e-06	-1.01395e-10	-0.987721
146872438	chr4:146872438:G:A	2.09633e-06	-1.28092	0.0286571
146872611	chr4:146872611:T:C	2.02974e-06	-1.01395e-10	-1.28455
146872768	chr4:146872768:C:T	4.72063e-06	-1.01395e-10	-0.440513
146872927	chr4:146872927:C:A	4.64631e-07	-1.5148	-1.24416
146873052	chr4:146873052:A:G	7.64073e-07	-0.941346	-1.3202
146873157	chr4:146873157:C:T	2.51166e-06	-0.669498	-0.402015
146873294	chr4:146873294:A:G	2.85014e-06	-1.01395e-10	-0.945086
146873671	chr4:146873671:A:G	1.96274e-06	-1.01395e-10	-1.31811
146874751	chr4:146874751:T:C	4.79192e-06	-1.01395e-10	-0.425524
146875507	chr4:146875507:TTTC:T	6.99047e-07	-0.961945	-1.38855
146875822	chr4:146875822:C:T	2.44654e-06	-0.72543	-0.372352
146876044	chr4:146876044:AGAGT:A	1.81731e-06	-1.01395e-10	-1.3951
146876048	chr4:146876048:T:G	7.12824e-07	-0.947713	-1.38326
146876062	chr4:146876062:G:A	1.30198e-06	-1.32535	-0.403222
146876126	chr4:146876126:T:C	1.95601e-06	-1.32859	0.00703757
146876163	chr4:146876163:A:G	2.50281e-06	-1.01395e-10	-1.07504
146876251	chr4:146876251:C:T	7.09663e-07	-0.944769	-1.39065
146876867	chr4:146876867:T:C	2.90972e-06	-0.586663	-0.337737
146876998	chr4:146876998:G:A	2.23016e-06	-1.34044	0.150054
146877057	chr4:146877057:G:A	7.48476e-07	-0.959008	-1.32316
146877236	chr4:146877236:T:C	4.64921e-07	-1.50851	-1.24983
146877248	chr4:146877248:TATTTTCTG:T	1.20181e-05	-1.01395e-10	0.49396
146877509	chr4:146877509:C:T	2.07142e-06	-1.01395e-10	-1.26422
146877673	chr4:146877673:TCC:T	7.36007e-07	-0.908779	-1.39019
146877678	chr4:146877678:T:TTCA	7.35339e-07	-0.907045	-1.39283
146877701	chr4:146877701:C:A	1.84455e-06	-1.01395e-10	-1.38022
146877765	chr4:146877765:T:G	4.83191e-06	-1.01395e-10	-0.417214
146877879	chr4:146877879:T:A	2.26754e-06	-1.01395e-10	-1.17376
146877990	chr4:146877990:G:A	2.26879e-06	-1.01395e-10	-1.17321
146878002	chr4:146878002:G:A	1.93936e-06	-1.01395e-10	-1.3301
146878144	chr4:146878144:T:C	3.44113e-06	-1.01395e-10	-0.756654
146878226	chr4:146878226:A:G	4.53959e-06	-1.01395e-10	-0.479618
146878363	chr4:146878363:T:A	2.26314e-06	-1.01395e-10	-1.1757
146878540	chr4:146878540:A:G	2.14728e-06	-1.35457	0.12632
146878692	chr4:146878692:G:T	2.24487e-06	-1.01395e-10	-1.18381
146879017	chr4:146879017:G:C	1.13946e-06	-1.38824	-0.473663
146879027	chr4:146879027:T:C	2.01456e-06	-1.01395e-10	-1.29206
146879076	chr4:146879076:G:A	2.17115e-05	-1.01395e-10	1.08539
146879079	chr4:146879079:A:T	4.79945e-06	-1.01395e-10	-0.423953
146879227	chr4:146879227:G:A	2.24472e-06	-1.01395e-10	-1.18388
146879410	chr4:146879410:T:TATTA	8.15415e-07	-0.812961	-1.38355
146879423	chr4:146879423:T:C	7.85402e-07	-0.853494	-1.38052
146879656	chr4:146879656:C:A	1.94025e-06	-1.01395e-10	-1.32964
146880424	chr4:146880424:C:T	2.6299e-06	-1.01395e-10	-1.02551
146880619	chr4:146880619:A:G	2.32624e-06	-1.01395e-10	-1.1482
146881204	chr4:146881204:G:A	5.38151e-07	-1.5007	-1.11137
146881318	chr4:146881318:G:T	6.61743e-07	-1.33875	-1.06659
146881398	chr4:146881398:G:A	1.02041e-06	-0.949319	-1.02293
146881483	chr4:146881483:C:T	1.65133e-06	-1.49088	-3.83722e-10
146881566	chr4:146881566:G:A	1.33717e-06	-1.44159	-0.260309
146883116	chr4:146883116:A:G	5.28074e-07	-1.33147	-1.29951
146883162	chr4:146883162:T:C	1.8337e-06	-1.01395e-10	-1.38612
146883337	chr4:146883337:A:G	8.43344e-06	-1.01395e-10	0.139749
146883358	chr4:146883358:A:G	1.82994e-06	-1.01395e-10	-1.38817
146884072	chr4:146884072:T:C	9.76023e-07	-0.9481	-1.06862
146884306	chr4:146884306:T:C	3.68831e-06	-1.01395e-10	-0.687288
146885192	chr4:146885192:C:T	2.42252e-06	-1.01395e-10	-1.10765
146885251	chr4:146885251:A:G	2.06123e-06	-1.01395e-10	-1.26915
146885279	chr4:146885279:A:G	1.68322e-06	-1.47175	-3.83722e-10
146885632	chr4:146885632:C:A	1.82763e-06	-1.01395e-10	-1.38943
146885911	chr4:146885911:T:A	1.81697e-06	-1.01395e-10	-1.39529
146886001	chr4:146886001:A:T	1.84077e-06	-1.01395e-10	-1.38227
146886149	chr4:146886149:T:C	1.88184e-06	-1.01395e-10	-1.36021
146886257	chr4:146886257:T:G	1.00062e-05	-1.30991	1.62066
146886259	chr4:146886259:T:C	1.8495e-06	-1.01395e-10	-1.37754
146886285	chr4:146886285:A:T	1.8164e-06	-1.01395e-10	-1.3956
146886534	chr4:146886534:C:T	4.24737e-06	-0.208326	-0.337829
146887293	chr4:146887293:T:C	1.89282e-06	-1.01395e-10	-1.35439
146887404	chr4:146887404:C:T	1.03826e-06	-1.45749	-0.497412
146887413	chr4:146887413:A:G	1.93714e-06	-1.01395e-10	-1.33124
146887446	chr4:146887446:T:C	4.26054e-06	-1.01395e-10	-0.54306
146888159	chr4:146888159:G:A	5.99346e-07	-1.10987	-1.3945
146888293	chr4:146888293:G:A	1.95722e-06	-1.01395e-10	-1.32093
146888989	chr4:146888989:C:A	2.63354e-06	-1.01395e-10	-1.02413
146889009	chr4:146889009:C:T	2.15426e-06	-1.01395e-10	-1.22501
146889141	chr4:146889141:C:T	2.70639e-06	-0.996839	-3.83722e-10
146889162	chr4:146889162:A:G	2.11325e-06	-1.01395e-10	-1.24423
146889809	chr4:146889809:T:A	5.72026e-07	-1.19544	-1.35559
146889857	chr4:146889857:T:A	1.8677e-06	-1.01395e-10	-1.36775
146889962	chr4:146889962:G:A	1.82659e-06	-1.01395e-10	-1.39
146890259	chr4:146890259:T:C	6.06618e-07	-1.44591	-1.0464
146890267	chr4:146890267:G:A	9.39068e-07	-1.46171	-0.593611
146890293	chr4:146890293:C:T	5.93379e-07	-1.45642	-1.05796
146890399	chr4:146890399:G:A	1.8195e-06	-1.01395e-10	-1.39389
146890538	chr4:146890538:C:T	1.85107e-06	-1.01395e-10	-1.37669
146890841	chr4:146890841:T:C	3.91958e-06	-0.281217	-0.345253
146892021	chr4:146892021:C:T	1.79315e-06	-1.40848	-3.83722e-10
146892123	chr4:146892123:C:T	2.15723e-06	-1.01395e-10	-1.22363
146892417	chr4:146892417:A:C	1.63192e-06	-1.5027	-3.83722e-10
146892484	chr4:146892484:C:T	1.83056e-06	-1.01395e-10	-1.38783
146892527	chr4:146892527:C:T	9.31646e-07	-1.42939	-0.633871
146892607	chr4:146892607:C:T	1.70291e-06	-1.46012	-3.83722e-10
146892722	chr4:146892722:T:C	1.81667e-06	-1.01395e-10	-1.39545
146892818	chr4:146892818:T:G	6.08849e-07	-1.12443	-1.36421
146892821	chr4:146892821:G:A	1.14239e-06	-0.827312	-1.03202
146892918	chr4:146892918:C:T	1.81539e-06	-1.01395e-10	-1.39615
146893261	chr4:146893261:T:C	5.82376e-07	-1.1379	-1.39519
146893278	chr4:146893278:C:T	5.98996e-07	-1.10912	-1.39583
146893281	chr4:146893281:T:C	1.43017e-06	-0.370612	-1.26405
146893297	chr4:146893297:T:G	6.00865e-07	-1.10664	-1.3952
146893302	chr4:146893302:A:C	5.89683e-07	-1.12561	-1.39502
146893513	chr4:146893513:A:C	1.85872e-06	-1.01395e-10	-1.37257
146893549	chr4:146893549:C:T	1.83474e-06	-1.01395e-10	-1.38555
146893591	chr4:146893591:C:T	1.81627e-06	-1.01395e-10	-1.39567
146894161	chr4:146894161:C:T	1.39484e-06	-0.372286	-1.28739
146894166	chr4:146894166:A:C	2.76615e-06	-1.01395e-10	-0.975
146894222	chr4:146894222:C:T	8.30321e-07	-1.46661	-0.711784
146894953	chr4:146894953:T:G	1.36189e-06	-0.554418	-1.12916
146895319	chr4:146895319:G:A	2.06078e-06	-1.01395e-10	-1.26937
146895496	chr4:146895496:C:T	2.01615e-06	-1.01395e-10	-1.29126
146895933	chr4:146895933:T:A	1.44232e-06	-0.344451	-1.28175
146896035	chr4:146896035:G:A	3.9327e-06	-0.275784	-0.347345
146896367	chr4:146896367:C:T	8.16605e-07	-1.45974	-0.735313
146896564	chr4:146896564:G:A	1.08145e-06	-1.44843	-0.465723
146896824	chr4:146896824:A:G	1.83829e-06	-1.01395e-10	-1.38362
146896961	chr4:146896961:G:T	1.03732e-06	-1.43707	-0.518743
146897313	chr4:146897313:C:T	5.69021e-07	-1.41262	-1.14368
146897375	chr4:146897375:T:C	3.23153e-06	-1.01395e-10	-0.819499
146897895	chr4:146897895:T:C	4.31341e-06	-1.01395e-10	-0.530726
146898485	chr4:146898485:C:T	2.58853e-06	-1.01395e-10	-1.04136
146898525	chr4:146898525:G:A	1.38937e-06	-0.39638	-1.26722
146899003	chr4:146899003:G:A	4.02736e-06	-0.254091	-0.345253
146899323	chr4:146899323:A:G	1.83229e-06	-1.01395e-10	-1.38689
146899838	chr4:146899838:T:C	8.2665e-07	-1.37868	-0.804152
146900218	chr4:146900218:C:G	2.00077e-06	-1.01395e-10	-1.29892
146900356	chr4:146900356:G:A	6.395e-07	-1.11677	-1.32276
146900557	chr4:146900557:G:A	1.74849e-06	-1.4337	-3.83722e-10
146900934	chr4:146900934:T:C	1.83215e-06	-1.01395e-10	-1.38696
146901361	chr4:146901361:A:G	1.82075e-06	-1.01395e-10	-1.39321
146901556	chr4:146901556:C:T	3.87561e-06	-1.01395e-10	-0.637752
146902213	chr4:146902213:C:A	1.16313e-06	-0.641135	-1.20021
146902231	chr4:146902231:G:A	1.82008e-06	-1.01395e-10	-1.39357
146902247	chr4:146902247:G:A	1.81522e-06	-1.01395e-10	-1.39625
146902304	chr4:146902304:G:A	1.83229e-06	-1.01395e-10	-1.38689
146902734	chr4:146902734:T:C	2.07397e-06	-1.01395e-10	-1.26299
146902756	chr4:146902756:T:C	1.85139e-06	-1.01395e-10	-1.37652
146903712	chr4:146903712:G:A	1.04959e-06	-1.44277	-0.501288
146903809	chr4:146903809:A:G	5.90693e-07	-1.15277	-1.36615
146903877	chr4:146903877:ATTTAT:A	1.81992e-06	-1.01395e-10	-1.39366
146904556	chr4:146904556:C:T	8.48583e-07	-1.46856	-0.688081
146904867	chr4:146904867:C:T	2.56321e-06	-1.05119	-3.83722e-10
146904910	chr4:146904910:A:G	1.1855e-06	-0.79429	-1.028
146905721	chr4:146905721:A:T	7.91381e-07	-1.48092	-0.745512
146905949	chr4:146905949:C:A	2.43573e-06	-1.01395e-10	-1.10221
146906074	chr4:146906074:T:C	1.9348e-06	-1.01395e-10	-1.33245
146906164	chr4:146906164:A:T	7.9361e-07	-1.52003	-0.703592
146906762	chr4:146906762:C:A	2.62444e-06	-1.02759	-3.83722e-10
146906951	chr4:146906951:G:A	9.2328e-07	-1.48759	-0.58469
146907201	chr4:146907201:ATAT:A	1.82075e-06	-1.01395e-10	-1.39321
146907449	chr4:146907449:T:G	2.09639e-06	-1.01395e-10	-1.25224
146907692	chr4:146907692:T:G	1.03364e-06	-1.44511	-0.514256
146908626	chr4:146908626:T:A	8.3258e-07	-1.46904	-0.706639
146909145	chr4:146909145:A:G	1.60197e-06	-1.52122	-3.83722e-10
146909347	chr4:146909347:C:T	8.76576e-07	-1.47177	-0.652419
146909488	chr4:146909488:T:C	1.81623e-06	-1.01395e-10	-1.39569
146909616	chr4:146909616:G:T	1.84663e-06	-1.37909	-3.83722e-10
146910167	chr4:146910167:G:A	2.70348e-06	-1.01395e-10	-0.997914
146910218	chr4:146910218:C:T	2.98261e-06	-0.899655	-3.83722e-10
146910379	chr4:146910379:A:T	1.81588e-06	-1.01395e-10	-1.39589
146911069	chr4:146911069:T:C	1.81533e-06	-1.01395e-10	-1.39619
146911394	chr4:146911394:A:G	1.97858e-06	-1.01395e-10	-1.31007
146912089	chr4:146912089:A:G	2.19039e-06	-1.20838	-3.83722e-10
146912191	chr4:146912191:C:T	6.11112e-06	-1.01395e-10	-0.182345
146913005	chr4:146913005:G:A	5.795e-07	-1.46135	-1.07669
146913196	chr4:146913196:T:C	2.42892e-06	-1.01395e-10	-1.10501
146913606	chr4:146913606:T:C	7.40194e-07	-1.42768	-0.865619
146913737	chr4:146913737:A:T	6.01403e-07	-1.14387	-1.35707
146913830	chr4:146913830:C:A	6.16056e-07	-1.12613	-1.35074
146913928	chr4:146913928:T:G	1.3971e-06	-1.41837	-0.239683
146914841	chr4:146914841:A:G	1.9254e-06	-1.01395e-10	-1.33732
146914849	chr4:146914849:A:G	5.71859e-07	-1.1608	-1.39052
146914890	chr4:146914890:G:A	1.41598e-06	-1.40976	-0.234876
146915073	chr4:146915073:C:T	2.91442e-06	-1.01395e-10	-0.922783
146915146	chr4:146915146:T:C	6.08588e-07	-1.13274	-1.35633
146915332	chr4:146915332:A:G	6.13353e-07	-1.12517	-1.3561
146915812	chr4:146915812:A:C	6.1445e-07	-1.13134	-1.34814
146916183	chr4:146916183:G:A	1.85382e-06	-1.01395e-10	-1.37521
146916254	chr4:146916254:G:T	1.79593e-06	-0.939224	-0.467707
146916633	chr4:146916633:C:A	6.16299e-07	-1.12605	-1.35043
146916635	chr4:146916635:T:G	1.13047e-06	-1.47806	-0.391765
146917117	chr4:146917117:T:A	1.86223e-06	-1.01395e-10	-1.37068
146917126	chr4:146917126:T:C	1.00865e-06	-0.742081	-1.24176
146917307	chr4:146917307:C:A	2.40681e-06	-1.01395e-10	-1.11415
146917373	chr4:146917373:A:ATC	5.79455e-07	-1.19687	-1.34125
146917594	chr4:146917594:A:G	5.93759e-07	-1.17239	-1.34135
146917801	chr4:146917801:T:C	2.62776e-06	-1.01395e-10	-1.02632
146918110	chr4:146918110:C:T	1.8273e-06	-1.01395e-10	-1.38961
146918111	chr4:146918111:G:A	1.90152e-06	-1.01395e-10	-1.3498
146918112	chr4:146918112:A:C	2.71573e-06	-1.01395e-10	-0.993395
146918224	chr4:146918224:A:C	6.32413e-07	-1.13203	-1.31864
146918322	chr4:146918322:T:C	6.98277e-07	-1.46412	-0.88747
146918479	chr4:146918479:A:G	6.12669e-07	-1.12957	-1.35281
146918841	chr4:146918841:A:G	6.21777e-07	-1.11345	-1.35418
146919179	chr4:146919179:G:C	3.14621e-06	-1.01395e-10	-0.846258
146920329	chr4:146920329:G:A	5.8839e-07	-1.15729	-1.36553
146920348	chr4:146920348:T:C	5.49684e-07	-1.20261	-1.38826
146920462	chr4:146920462:A:G	4.03025e-06	-1.01395e-10	-0.598627
146920571	chr4:146920571:T:C	6.08488e-07	-1.13738	-1.35185
146920642	chr4:146920642:ACTTAT:A	5.92123e-07	-1.17135	-1.34514
146921198	chr4:146921198:T:C	6.27625e-07	-1.10485	-1.35342
146921698	chr4:146921698:G:A	2.32569e-06	-1.01395e-10	-1.14844
146922079	chr4:146922079:C:T	1.84402e-06	-1.01395e-10	-1.38051
146922107	chr4:146922107:G:A	5.91825e-07	-1.14958	-1.36742
146922271	chr4:146922271:A:G	6.09668e-07	-1.13124	-1.35605
146922442	chr4:146922442:CAGAT:C	2.22808e-06	-1.01395e-10	-1.19132
146922512	chr4:146922512:TTAC:T	2.35518e-06	-1.01395e-10	-1.13584
146922739	chr4:146922739:G:A	2.47552e-06	-1.01395e-10	-1.086
146923108	chr4:146923108:A:G	6.21775e-07	-1.11297	-1.35466
146923272	chr4:146923272:A:G	6.11661e-07	-1.12696	-1.35707
146923410	chr4:146923410:T:C	7.11407e-07	-1.44994	-0.883025
146923974	chr4:146923974:TAC:T	2.25473e-06	-1.01395e-10	-1.17942
146924209	chr4:146924209:T:C	2.7748e-06	-1.01395e-10	-0.971878
146924232	chr4:146924232:G:A	2.25978e-06	-1.01395e-10	-1.17719
146924608	chr4:146924608:A:G	2.03353e-06	-1.01395e-10	-1.28268
146924707	chr4:146924707:G:T	8.1743e-07	-0.815535	-1.37851
146925101	chr4:146925101:T:C	2.23372e-06	-1.01395e-10	-1.18879
146925359	chr4:146925359:T:C	2.24395e-06	-1.01395e-10	-1.18422
146925553	chr4:146925553:C:T	2.25875e-06	-1.01395e-10	-1.17764
146925771	chr4:146925771:C:T	4.20824e-06	-1.01395e-10	-0.555412
146925772	chr4:146925772:A:G	1.15861e-06	-1.4775	-0.367735
146925961	chr4:146925961:T:C	1.6865e-06	-1.4698	-3.83722e-10
146926282	chr4:146926282:G:A	2.21221e-06	-1.01395e-10	-1.19846
146926440	chr4:146926440:C:G	2.22109e-06	-1.01395e-10	-1.19446
146926643	chr4:146926643:A:G	1.25608e-06	-1.44361	-0.320845
146926714	chr4:146926714:C:T	1.46195e-06	-0.417297	-1.19539
146926743	chr4:146926743:G:A	2.16211e-06	-1.01395e-10	-1.22137
146926744	chr4:146926744:C:T	2.18994e-06	-1.01395e-10	-1.20858
146926955	chr4:146926955:A:G	2.26535e-06	-1.01395e-10	-1.17472
146927016	chr4:146927016:A:G	1.84305e-06	-1.01395e-10	-1.38104
146927109	chr4:146927109:C:T	5.04675e-06	-1.01395e-10	-0.373711
146927328	chr4:146927328:G:A	1.09723e-06	-0.655305	-1.24436
146927397	chr4:146927397:T:C	1.85375e-06	-1.01395e-10	-1.37525
146927482	chr4:146927482:T:A	4.86361e-06	-1.01395e-10	-0.410673
146928094	chr4:146928094:T:A	1.81617e-06	-1.01395e-10	-1.39573
146928237	chr4:146928237:C:T	1.85306e-06	-1.01395e-10	-1.37562
146928243	chr4:146928243:T:C	5.76189e-07	-1.15328	-1.3905
146928602	chr4:146928602:G:A	3.04084e-06	-0.880322	-3.83722e-10
146928672	chr4:146928672:T:C	2.01996e-06	-1.01395e-10	-1.28938
146928690	chr4:146928690:A:G	2.25489e-06	-1.01395e-10	-1.17935
146928776	chr4:146928776:T:C	2.25877e-06	-1.01395e-10	-1.17764
146928835	chr4:146928835:A:C	2.22324e-06	-1.01395e-10	-1.19349
146928855	chr4:146928855:T:C	1.02465e-06	-1.47212	-0.49599
146928941	chr4:146928941:C:T	1.60033e-06	-1.52225	-3.83722e-10
146928991	chr4:146928991:T:G	1.27404e-06	-0.626278	-1.12398
146929047	chr4:146929047:G:A	2.2567e-06	-1.01395e-10	-1.17855
146929068	chr4:146929068:T:TA	1.92963e-06	-1.01395e-10	-1.33513
146929095	chr4:146929095:ATTAAT:A	2.36572e-06	-1.01395e-10	-1.13137
146929137	chr4:146929137:G:A	7.46034e-07	-0.904158	-1.38128
146929407	chr4:146929407:C:T	1.85195e-06	-1.01395e-10	-1.37622
146929409	chr4:146929409:C:T	8.05835e-07	-0.894153	-1.31418
146929487	chr4:146929487:C:T	7.81982e-07	-0.922305	-1.31607
146929742	chr4:146929742:T:C	2.24256e-06	-1.01395e-10	-1.18484
146929820	chr4:146929820:G:A	2.19445e-06	-1.01395e-10	-1.20652
146930624	chr4:146930624:T:C	1.54165e-06	-1.40988	-0.149721
146930632	chr4:146930632:T:C	2.35518e-06	-1.01395e-10	-1.13584
146931241	chr4:146931241:C:T	2.2439e-06	-1.18424	-3.83722e-10
146931373	chr4:146931373:A:T	2.24086e-06	-1.01395e-10	-1.1856
146931389	chr4:146931389:C:T	4.72463e-06	-1.01395e-10	-0.439667
146931464	chr4:146931464:T:C	1.99719e-06	-1.01395e-10	-1.30072
146931503	chr4:146931503:G:T	2.21628e-06	-1.01395e-10	-1.19663
146931646	chr4:146931646:C:T	1.9337e-06	-1.01395e-10	-1.33302
146932066	chr4:146932066:A:G	1.32123e-06	-1.42992	-0.283972
146932379	chr4:146932379:C:T	1.28028e-06	-0.796514	-0.948863
146932501	chr4:146932501:G:A	1.8598e-06	-1.01395e-10	-1.37199
146932585	chr4:146932585:G:C	6.42995e-07	-1.03838	-1.3957
146932784	chr4:146932784:C:T	2.36979e-06	-1.01395e-10	-1.12965
146932930	chr4:146932930:C:T	4.17703e-07	-1.51177	-1.35367
146932958	chr4:146932958:T:G	2.36759e-06	-1.01395e-10	-1.13058
146933359	chr4:146933359:G:A	4.02532e-06	-1.01395e-10	-0.59985
146933548	chr4:146933548:C:T	4.25969e-06	-0.145093	-0.398166
146933893	chr4:146933893:C:A	5.72437e-07	-1.15633	-1.39398
146934006	chr4:146934006:G:T	8.36595e-07	-1.43074	-0.740129
146934139	chr4:146934139:G:T	2.36986e-06	-1.01395e-10	-1.12962
146934787	chr4:146934787:C:T	7.23922e-07	-1.4306	-0.884922
146934937	chr4:146934937:T:C	2.22094e-06	-1.01395e-10	-1.19453
146935010	chr4:146935010:G:A	3.1756e-06	-1.01395e-10	-0.836957
146935334	chr4:146935334:A:T	1.72201e-06	-1.44896	-3.83722e-10
146935542	chr4:146935542:C:T	1.84834e-06	-1.01395e-10	-1.37816
146935607	chr4:146935607:T:C	1.06762e-06	-0.619143	-1.30788
146935624	chr4:146935624:G:A	2.05914e-06	-1.01395e-10	-1.27016
146935947	chr4:146935947:C:T	1.23002e-06	-0.809174	-0.976254
146936155	chr4:146936155:A:G	1.05048e-06	-0.632162	-1.31105
146936382	chr4:146936382:A:T	2.2275e-06	-1.01395e-10	-1.19157
146936625	chr4:146936625:C:T	2.21615e-06	-1.01395e-10	-1.19669
146936684	chr4:146936684:A:G	2.29893e-06	-1.16001	-3.83722e-10
146936850	chr4:146936850:T:C	1.82184e-06	-1.01395e-10	-1.39261
146936919	chr4:146936919:A:G	2.25637e-06	-1.01395e-10	-1.1787
146936988	chr4:146936988:TA:T	2.1729e-06	-1.01395e-10	-1.21639
146937014	chr4:146937014:C:A	2.42316e-06	-1.01395e-10	-1.10738
146937140	chr4:146937140:A:T	2.23233e-06	-1.01395e-10	-1.18941
146937291	chr4:146937291:T:C	2.2256e-06	-1.01395e-10	-1.19243
146937312	chr4:146937312:T:C	4.41287e-07	-1.48957	-1.32095
146937843	chr4:146937843:A:G	2.13069e-06	-1.01395e-10	-1.23601
146937888	chr4:146937888:G:A	1.39475e-06	-1.39914	-0.2606
146937933	chr4:146937933:A:G	2.25547e-06	-1.01395e-10	-1.1791
146938074	chr4:146938074:G:A	4.91077e-07	-1.35948	-1.34413
146938316	chr4:146938316:G:A	2.34705e-06	-1.01395e-10	-1.13929
146938361	chr4:146938361:C:T	2.25806e-06	-1.01395e-10	-1.17795
146938498	chr4:146938498:T:A	2.43957e-06	-1.01395e-10	-1.10063
146938597	chr4:146938597:G:A	5.76642e-07	-1.45245	-1.09054
146939358	chr4:146939358:G:T	2.25272e-06	-1.01395e-10	-1.18032
146939363	chr4:146939363:G:A	2.24838e-06	-1.01395e-10	-1.18224
146939549	chr4:146939549:C:T	2.21863e-06	-1.01395e-10	-1.19556
146939828	chr4:146939828:G:A	1.99832e-06	-1.01395e-10	-1.30015
146940022	chr4:146940022:A:C	2.23028e-06	-1.01395e-10	-1.19033
146940056	chr4:146940056:T:G	2.41628e-06	-1.01395e-10	-1.11022
146940088	chr4:146940088:C:A	2.20969e-06	-1.01395e-10	-1.1996
146940113	chr4:146940113:C:T	2.23128e-06	-1.01395e-10	-1.18988
146940187	chr4:146940187:G:C	2.20234e-06	-1.01395e-10	-1.20293
146940409	chr4:146940409:A:G	2.19779e-06	-1.01395e-10	-1.205
146941065	chr4:146941065:C:T	3.43576e-06	-0.758216	-3.83722e-10
146941068	chr4:146941068:T:C	4.68553e-07	-1.46296	-1.2876
146941309	chr4:146941309:C:T	2.94985e-06	-0.910701	-3.83722e-10
146941431	chr4:146941431:G:C	1.64904e-06	-0.227102	-1.26516
146941432	chr4:146941432:A:C	8.82718e-07	-0.762418	-1.35479
146941690	chr4:146941690:C:G	1.79411e-06	-0.170796	-1.23715
146941782	chr4:146941782:T:C	2.26208e-06	-1.01395e-10	-1.17617
146942099	chr4:146942099:T:A	1.05444e-06	-0.681908	-1.25753
146942352	chr4:146942352:A:G	2.01822e-06	-1.01395e-10	-1.29024
146942373	chr4:146942373:T:C	1.60803e-06	-0.258733	-1.25871
146942902	chr4:146942902:C:T	2.18484e-06	-1.01395e-10	-1.21091
146943002	chr4:146943002:C:T	2.38437e-06	-1.01395e-10	-1.12352
146943643	chr4:146943643:G:A	1.64633e-06	-0.213438	-1.28047
146943740	chr4:146943740:T:C	3.32529e-06	-0.790897	-3.83722e-10
146943932	chr4:146943932:G:C	1.29702e-06	-0.753257	-0.979129
146943953	chr4:146943953:T:A	6.94919e-07	-1.52208	-0.834338
146943997	chr4:146943997:C:T	1.83591e-06	-0.150743	-1.23417
146944177	chr4:146944177:G:A	1.95828e-06	-1.01395e-10	-1.32039
146944908	chr4:146944908:T:C	1.85423e-06	-1.01395e-10	-1.37499
146944960	chr4:146944960:A:C	3.18112e-06	-1.01395e-10	-0.835222
146945118	chr4:146945118:A:G	1.86449e-06	-0.0150885	-1.35438
146945572	chr4:146945572:G:A	2.76682e-06	-1.01395e-10	-0.974756
146946140	chr4:146946140:C:G	1.55914e-06	-0.660194	-0.888128
146946155	chr4:146946155:T:C	4.03743e-07	-1.50319	-1.39625
146947162	chr4:146947162:T:C	2.74792e-06	-1.01395e-10	-0.98161
146947278	chr4:146947278:C:T	4.04375e-07	-1.50257	-1.39529
146947353	chr4:146947353:A:AT	5.64688e-07	-1.18087	-1.38306
146947466	chr4:146947466:G:T	4.37757e-07	-1.5111	-1.30745
146947926	chr4:146947926:A:T	2.45483e-06	-1.01395e-10	-1.0944
146948177	chr4:146948177:G:T	4.83516e-07	-1.5163	-1.20282
146948199	chr4:146948199:T:C	1.11275e-06	-0.851681	-1.03394
146948236	chr4:146948236:A:C	2.05845e-06	-1.01395e-10	-1.2705
146948361	chr4:146948361:A:G	4.05251e-07	-1.50183	-1.39388
146948513	chr4:146948513:G:A	2.99038e-06	-1.01395e-10	-0.897054
146948517	chr4:146948517:C:T	2.00474e-06	-1.01395e-10	-1.29694
146948573	chr4:146948573:T:A	4.03061e-07	-1.50626	-1.39486
146948875	chr4:146948875:T:C	3.03747e-06	-1.21196	0.33053
146948993	chr4:146948993:A:ATT	4.92751e-06	-0.397622	-3.83722e-10
146949594	chr4:146949594:A:C	4.05222e-07	-1.50114	-1.39463
146949736	chr4:146949736:A:G	1.60472e-06	-1.51951	-3.83722e-10
146949853	chr4:146949853:G:A	4.03073e-07	-1.50724	-1.39385
146950119	chr4:146950119:AGAG:A	4.05818e-07	-1.4994	-1.3949
146950124	chr4:146950124:AG:A	4.06693e-07	-1.49709	-1.39506
146950423	chr4:146950423:T:C	2.21503e-06	-1.01395e-10	-1.19719
146951010	chr4:146951010:T:C	1.12486e-06	-0.651071	-1.22373
146951016	chr4:146951016:A:G	1.67663e-06	-1.47567	-3.83722e-10
146951220	chr4:146951220:GC:G	5.8325e-07	-1.51735	-1.01424
146951458	chr4:146951458:G:A	1.97157e-06	-0.6191	-0.694526
146951560	chr4:146951560:C:T	4.84044e-07	-1.5189	-1.19914
146951590	chr4:146951590:A:T	5.41732e-07	-1.34932	-1.25612
146951612	chr4:146951612:A:G	4.07703e-07	-1.4959	-1.39377
146951694	chr4:146951694:G:A	4.67461e-06	-0.450309	-3.83722e-10
146951729	chr4:146951729:G:A	2.95294e-06	-1.01395e-10	-0.909654
146952546	chr4:146952546:T:C	2.05604e-06	-1.01395e-10	-1.27168
146953073	chr4:146953073:G:T	2.56756e-06	-1.0495	-3.83722e-10
146953090	chr4:146953090:C:T	2.0438e-06	-1.01395e-10	-1.27764
146953114	chr4:146953114:C:T	4.37562e-07	-1.51822	-1.30078
146953708	chr4:146953708:A:G	2.80876e-06	-1.01395e-10	-0.959712
146953723	chr4:146953723:T:C	6.20697e-07	-1.51541	-0.953953
146953875	chr4:146953875:A:G	4.06857e-07	-1.49809	-1.39366
146954046	chr4:146954046:G:A	1.61498e-06	-1.51313	-3.83722e-10
146954406	chr4:146954406:A:G	1.22157e-06	-0.82573	-0.966592
146954475	chr4:146954475:ATTGT:A	1.25272e-06	-0.618351	-1.14879
146954926	chr4:146954926:T:C	7.25703e-07	-0.94593	-1.36714
146956031	chr4:146956031:A:G	4.06029e-07	-1.50069	-1.3931
146956732	chr4:146956732:A:G	7.23132e-07	-0.949603	-1.36702
146956820	chr4:146956820:T:C	4.85735e-07	-1.51608	-1.19847
146956996	chr4:146956996:T:C	2.0185e-06	-1.01395e-10	-1.2901
146957090	chr4:146957090:A:G	4.72289e-07	-1.51832	-1.2243
146957113	chr4:146957113:CT:C	1.57694e-05	-1.01395e-10	0.765615
146957566	chr4:146957566:A:G	1.81625e-06	-0.637843	-0.757836
146957999	chr4:146957999:C:T	2.11806e-06	-0.715683	-0.526272
146958645	chr4:146958645:G:A	1.75083e-06	-1.43237	-3.83722e-10
146958841	chr4:146958841:C:T	4.01519e-07	-1.52253	-1.38242
146958890	chr4:146958890:G:T	1.11932e-06	-0.859511	-1.02023
146958916	chr4:146958916:G:A	4.93183e-07	-1.51387	-1.18546
146959314	chr4:146959314:C:T	1.94005e-06	-1.01395e-10	-1.32974
146959406	chr4:146959406:G:C	4.87331e-06	-1.01395e-10	-0.408681
146959612	chr4:146959612:A:G	4.8696e-07	-1.51705	-1.19497
146959870	chr4:146959870:C:A	5.56947e-06	-0.275155	-3.83722e-10
146960173	chr4:146960173:C:T	3.73817e-06	-1.01395e-10	-0.673859
146960246	chr4:146960246:C:T	1.96342e-06	-1.01395e-10	-1.31777
146960267	chr4:146960267:T:C	4.92227e-07	-1.51823	-1.18304
146960305	chr4:146960305:CAG:C	2.19576e-06	-1.01395e-10	-1.20593
146963144	chr4:146963144:C:T	2.89517e-06	-1.01395e-10	-0.929413
146963630	chr4:146963630:T:C	4.89081e-07	-1.51512	-1.19257
146964677	chr4:146964677:TCTGA:T	4.02529e-07	-1.52211	-1.38034
146964808	chr4:146964808:C:A	2.84371e-06	-1.01395e-10	-0.947344
146965324	chr4:146965324:T:C	2.79322e-06	-1.01395e-10	-0.96526
146965623	chr4:146965623:T:C	1.15292e-06	-0.754059	-1.0961
146965639	chr4:146965639:A:G	2.16114e-06	-1.01395e-10	-1.22182
146965655	chr4:146965655:A:G	2.62237e-06	-1.01395e-10	-1.02838
146965735	chr4:146965735:A:G	1.12719e-06	-0.837073	-1.03566
146965914	chr4:146965914:A:G	7.21491e-07	-0.942724	-1.37617
146965967	chr4:146965967:C:T	6.75688e-07	-1.12965	-1.25483
146966569	chr4:146966569:T:C	2.63859e-06	-1.01395e-10	-1.02221
146966668	chr4:146966668:C:T	4.1319e-07	-1.52102	-1.35528
146967024	chr4:146967024:C:T	2.8004e-06	-0.962693	-3.83722e-10
146967045	chr4:146967045:T:C	4.13797e-07	-1.51979	-1.35505
146967179	chr4:146967179:G:A	4.10081e-07	-1.52121	-1.36264
146967244	chr4:146967244:T:C	1.70391e-06	-1.45953	-3.83722e-10
146967582	chr4:146967582:C:T	6.29654e-07	-1.50962	-0.945416
146967783	chr4:146967783:ACCCAATACCTGTACC:A	5.68132e-07	-1.49687	-1.06099
146968051	chr4:146968051:C:A	4.13104e-07	-1.51849	-1.35802
146968181	chr4:146968181:A:G	2.75081e-06	-0.98056	-3.83722e-10
146968292	chr4:146968292:G:A	7.26538e-06	-0.00933479	-3.83722e-10
146969255	chr4:146969255:T:C	4.15572e-07	-1.51935	-1.35121
146969391	chr4:146969391:C:G	1.72692e-06	-1.44611	-3.83722e-10
146969496	chr4:146969496:G:C	4.13505e-07	-1.51795	-1.35759
146969810	chr4:146969810:A:G	1.48042e-05	-1.01395e-10	0.702455
146969822	chr4:146969822:A:G	5.62137e-07	-1.50263	-1.06584
146970641	chr4:146970641:G:A	4.11424e-07	-1.51827	-1.36232
146970650	chr4:146970650:G:A	7.59799e-07	-1.12748	-1.13968
146970913	chr4:146970913:T:G	1.94116e-06	-0.739211	-0.589957
146971468	chr4:146971468:T:TG	3.05003e-06	-1.01395e-10	-0.877302
146971929	chr4:146971929:G:A	2.77953e-06	-0.970174	-3.83722e-10
146972293	chr4:146972293:G:A	2.08874e-06	-1.01395e-10	-1.2559
146972433	chr4:146972433:T:G	6.68833e-07	-1.52037	-0.874302
146972483	chr4:146972483:A:G	5.15036e-07	-1.49977	-1.1562
146972612	chr4:146972612:T:C	1.81756e-06	-1.01395e-10	-1.39496
146973777	chr4:146973777:G:A	7.30859e-07	-0.916605	-1.38938
146973789	chr4:146973789:G:A	2.64888e-06	-1.01395e-10	-1.01832
146973974	chr4:146973974:A:G	2.33821e-06	-1.01395e-10	-1.14307
146974520	chr4:146974520:C:T	1.84999e-06	-1.01395e-10	-1.37727
146974604	chr4:146974604:G:T	5.99967e-07	-1.26301	-1.24033
146974633	chr4:146974633:G:A	2.34218e-06	-1.01395e-10	-1.14137
146974651	chr4:146974651:A:G	1.43272e-06	-0.435837	-1.19704
146974832	chr4:146974832:C:T	1.55354e-06	-1.14985	-0.40207
146975033	chr4:146975033:C:T	5.21459e-07	-1.32147	-1.32211
146975317	chr4:146975317:A:AGTG	6.00113e-07	-1.25827	-1.24483
146975401	chr4:146975401:A:G	7.42768e-07	-0.979535	-1.31029
146975704	chr4:146975704:C:A	2.47335e-06	-1.01395e-10	-1.08688
146976521	chr4:146976521:C:T	3.35244e-06	-0.182025	-0.600743
146976524	chr4:146976524:A:G	1.95598e-06	-1.01395e-10	-1.32156
146976548	chr4:146976548:C:A	1.52189e-06	-1.11812	-0.454387
146976569	chr4:146976569:T:G	1.51875e-06	-1.12402	-0.450545
146976666	chr4:146976666:C:A	2.63093e-06	-1.01395e-10	-1.02512
146976770	chr4:146976770:T:C	2.95976e-06	-1.01395e-10	-0.907346
146977460	chr4:146977460:G:A	1.46379e-06	-1.12573	-0.485695
146977607	chr4:146977607:A:G	1.96576e-06	-1.01395e-10	-1.31658
146977912	chr4:146977912:AG:A	1.99563e-06	-1.3015	-3.83722e-10
146978396	chr4:146978396:G:T	6.13739e-06	-1.01395e-10	-0.178056
146978577	chr4:146978577:A:G	2.64467e-06	-1.01395e-10	-1.01991
146978745	chr4:146978745:G:A	2.12254e-06	-1.01395e-10	-1.23984
146978851	chr4:146978851:C:T	2.34079e-06	-1.14196	-3.83722e-10
146979032	chr4:146979032:T:A	6.11797e-07	-1.23013	-1.25368
146979126	chr4:146979126:T:C	4.14136e-06	-1.01395e-10	-0.571432
146979826	chr4:146979826:T:A	1.6193e-06	-1.11608	-0.394374
146979995	chr4:146979995:T:C	1.80632e-06	-1.40116	-3.83722e-10
146980339	chr4:146980339:A:G	1.6421e-06	-1.49648	-3.83722e-10
146980359	chr4:146980359:G:A	5.05804e-07	-1.40357	-1.27049
146980652	chr4:146980652:G:T	2.5586e-06	-1.053	-3.83722e-10
146981237	chr4:146981237:T:A	3.03153e-06	-1.01395e-10	-0.883387
146981776	chr4:146981776:T:G	2.1836e-06	-1.01395e-10	-1.21148
146982036	chr4:146982036:G:A	1.89945e-06	-1.01395e-10	-1.35089
146982240	chr4:146982240:T:C	1.42498e-06	-1.0711	-0.567194
146982376	chr4:146982376:A:C	1.6739e-06	-1.4773	-3.83722e-10
146982587	chr4:146982587:G:A	1.85913e-06	-1.01395e-10	-1.37235
146982775	chr4:146982775:C:A	4.25338e-06	-0.544741	-3.83722e-10
146983018	chr4:146983018:C:G	2.87951e-06	-0.934834	-3.83722e-10
146983325	chr4:146983325:G:C	2.13377e-06	-1.01395e-10	-1.23456
146984222	chr4:146984222:C:T	2.32682e-06	-1.14795	-3.83722e-10
146984223	chr4:146984223:G:A	1.48743e-06	-0.77236	-0.823046
146984234	chr4:146984234:A:G	2.01645e-06	-1.01395e-10	-1.29112
146984745	chr4:146984745:C:T	1.41673e-06	-0.39758	-1.24652
146984786	chr4:146984786:C:T	1.88425e-06	-1.01395e-10	-1.35892
146985424	chr4:146985424:A:G	2.0152e-06	-1.01395e-10	-1.29174
146986006	chr4:146986006:G:A	2.12705e-06	-1.01395e-10	-1.23772
146986593	chr4:146986593:C:G	1.06289e-06	-0.825373	-1.10609
146986897	chr4:146986897:C:T	1.35964e-06	-1.06717	-0.618065
146986972	chr4:146986972:G:A	1.06391e-06	-0.85395	-1.07655
146987132	chr4:146987132:C:T	1.95065e-06	-1.32429	-3.83722e-10
146987550	chr4:146987550:A:G	2.67737e-06	-1.01395e-10	-1.00762
146987826	chr4:146987826:G:T	2.01563e-06	-1.01395e-10	-1.29152
146987859	chr4:146987859:C:T	1.64224e-06	-1.49639	-3.83722e-10
146987860	chr4:146987860:G:A	1.42115e-06	-0.3708	-1.27019
146987870	chr4:146987870:G:A	2.31001e-06	-1.01395e-10	-1.1552
146988225	chr4:146988225:T:C	1.96394e-06	-1.01395e-10	-1.3175
146988257	chr4:146988257:T:C	4.89031e-07	-1.43133	-1.27646
146988297	chr4:146988297:G:A	2.50448e-06	-1.07437	-3.83722e-10
146988308	chr4:146988308:TTA:T	1.90034e-06	-1.01395e-10	-1.35042
146989304	chr4:146989304:G:A	1.46612e-06	-1.1037	-0.506129
146989721	chr4:146989721:G:A	2.58952e-06	-1.01395e-10	-1.04098
146990180	chr4:146990180:T:C	1.73457e-06	-1.4417	-3.83722e-10
146990210	chr4:146990210:T:C	1.85101e-06	-1.01395e-10	-1.37673
146990277	chr4:146990277:C:T	2.47165e-06	-1.01395e-10	-1.08757
146990647	chr4:146990647:T:C	2.66004e-06	-1.01395e-10	-1.01412
146990738	chr4:146990738:T:C	6.39502e-07	-1.22576	-1.21376
146991095	chr4:146991095:C:T	2.65858e-06	-1.01395e-10	-1.01466
146991711	chr4:146991711:A:T	2.53265e-06	-1.01395e-10	-1.06319
146991782	chr4:146991782:C:T	2.97884e-06	-1.01395e-10	-0.900922
146992285	chr4:146992285:T:A	6.71623e-07	-1.08613	-1.30438
146992787	chr4:146992787:C:G	2.57772e-06	-1.01395e-10	-1.04555
146993297	chr4:146993297:C:T	1.54746e-06	-1.08864	-0.4672
146993344	chr4:146993344:A:G	2.66408e-06	-1.01395e-10	-1.0126
146993497	chr4:146993497:T:C	1.85101e-06	-1.01395e-10	-1.37673
146993512	chr4:146993512:C:T	2.51148e-06	-1.01395e-10	-1.07158
146993769	chr4:146993769:A:G	3.10883e-06	-1.01395e-10	-0.858209
146993793	chr4:146993793:A:G	6.14249e-07	-1.23982	-1.23999
146994206	chr4:146994206:T:C	1.85101e-06	-1.01395e-10	-1.37673
146994293	chr4:146994293:G:T	6.75775e-07	-1.05044	-1.33392
146994311	chr4:146994311:A:T	6.41138e-07	-1.09295	-1.34402
146994415	chr4:146994415:T:C	6.78291e-07	-1.01668	-1.36396
146995372	chr4:146995372:T:C	2.36604e-06	-1.13124	-3.83722e-10
146995420	chr4:146995420:G:A	2.56796e-06	-1.01395e-10	-1.04934
146995681	chr4:146995681:A:C	3.0252e-06	-1.01395e-10	-0.88548
146995953	chr4:146995953:G:A	1.65877e-06	-1.48638	-3.83722e-10
146995994	chr4:146995994:G:A	3.97081e-06	-1.01395e-10	-0.613484
146996146	chr4:146996146:T:G	8.74355e-07	-1.0256	-1.10112
146996478	chr4:146996478:G:A	6.48696e-07	-1.05222	-1.37302
146996669	chr4:146996669:G:A	6.7597e-07	-1.01401	-1.37005
146996722	chr4:146996722:A:G	2.36411e-06	-1.01395e-10	-1.13205
146997133	chr4:146997133:C:T	1.79711e-06	-0.464127	-0.942147
146997137	chr4:146997137:T:C	2.58395e-06	-1.01395e-10	-1.04314
146997654	chr4:146997654:G:C	4.01486e-06	-1.01395e-10	-0.602453
146998750	chr4:146998750:A:G	1.45769e-06	-1.12246	-0.493144
146998759	chr4:146998759:A:T	5.61705e-06	-1.01395e-10	-0.266648
146998806	chr4:146998806:C:T	1.56529e-06	-1.12692	-0.417466
146999241	chr4:146999241:G:A	2.19537e-06	-1.01395e-10	-1.2061
147000589	chr4:147000589:C:T	3.31373e-06	-1.01395e-10	-0.794382
147000737	chr4:147000737:G:A	9.46805e-07	-0.925115	-1.122
147001225	chr4:147001225:G:A	2.60017e-06	-1.01395e-10	-1.03688
147001236	chr4:147001236:A:G	2.25577e-06	-1.01395e-10	-1.17896
147001681	chr4:147001681:G:T	3.02681e-06	-1.01395e-10	-0.884945
147001705	chr4:147001705:A:G	1.57522e-06	-1.4162	-0.121864
147001745	chr4:147001745:C:T	1.24667e-06	-0.573043	-1.19894
147002014	chr4:147002014:T:C	6.07772e-07	-1.21873	-1.27168
147002464	chr4:147002464:T:C	6.29859e-07	-1.20222	-1.2525
147002645	chr4:147002645:A:G	5.94424e-07	-1.23634	-1.27628
147002777	chr4:147002777:G:A	1.39072e-05	-1.01395e-10	0.639948
147002788	chr4:147002788:C:T	2.62553e-06	-1.01395e-10	-1.02717
147002868	chr4:147002868:C:G	3.48533e-06	-1.01395e-10	-0.743891
147003148	chr4:147003148:T:C	2.25508e-06	-1.01395e-10	-1.17927
147003215	chr4:147003215:G:T	9.41881e-07	-1.24306	-0.809276
147003229	chr4:147003229:T:A	4.30078e-07	-1.5029	-1.33334
147003252	chr4:147003252:T:C	6.17822e-07	-1.19667	-1.27734
147003304	chr4:147003304:C:T	3.96543e-06	-1.01395e-10	-0.61484
147003355	chr4:147003355:A:C	2.6597e-06	-1.01424	-3.83722e-10
147003451	chr4:147003451:A:G	9.26968e-07	-1.47899	-0.589297
147004059	chr4:147004059:G:T	1.80119e-06	-0.972925	-0.431083
147004194	chr4:147004194:G:A	5.95247e-07	-1.25396	-1.25727
147004748	chr4:147004748:C:T	6.82634e-07	-1.22255	-1.1517
147005076	chr4:147005076:T:C	1.94379e-06	-1.01395e-10	-1.32782
147006075	chr4:147006075:T:C	1.05281e-06	-1.5086	-0.43239
147006127	chr4:147006127:C:A	2.0922e-06	-1.01395e-10	-1.25424
147006163	chr4:147006163:T:A	5.09991e-07	-1.42813	-1.23769
147006215	chr4:147006215:A:G	2.65082e-06	-1.01395e-10	-1.01759
147006728	chr4:147006728:C:T	1.43994e-06	-1.00233	-0.625529
147006792	chr4:147006792:C:G	5.96329e-07	-1.24233	-1.26709
147006801	chr4:147006801:A:G	1.11967e-06	-1.50618	-0.373242
147007162	chr4:147007162:T:A	2.21787e-06	-1.19591	-3.83722e-10
147007429	chr4:147007429:C:T	2.24586e-06	-1.18337	-3.83722e-10
147007885	chr4:147007885:C:A	2.6242e-06	-1.01395e-10	-1.02768
147007901	chr4:147007901:A:G	1.0814e-06	-1.50706	-0.407137
147007943	chr4:147007943:T:G	2.51804e-06	-1.06897	-3.83722e-10
147007944	chr4:147007944:A:G	5.12325e-06	-0.358665	-3.83722e-10
147008309	chr4:147008309:T:C	6.78124e-07	-1.23577	-1.14511
147009227	chr4:147009227:G:T	2.25259e-06	-1.01395e-10	-1.18037
147009258	chr4:147009258:G:A	1.98397e-06	-1.01395e-10	-1.30736
147009405	chr4:147009405:A:G	5.14297e-07	-1.48609	-1.17132
147011126	chr4:147011126:T:C	1.81951e-06	-1.01395e-10	-1.39389
147011255	chr4:147011255:A:G	6.34222e-07	-1.23118	-1.21663
147011529	chr4:147011529:G:A	3.07138e-06	-0.870328	-3.83722e-10
147011975	chr4:147011975:T:G	2.92495e-06	-1.01395e-10	-0.919178
147012229	chr4:147012229:C:G	4.02586e-06	-1.01395e-10	-0.599717
147012465	chr4:147012465:G:A	2.39163e-06	-1.01395e-10	-1.12048
147015940	chr4:147015940:A:AT	4.64401e-07	-1.46101	-1.29845
147016128	chr4:147016128:T:C	7.71204e-07	-1.17418	-1.07808
147016255	chr4:147016255:T:A	7.69109e-07	-1.3508	-0.904177
147016261	chr4:147016261:A:T	1.89803e-06	-1.01395e-10	-1.35164
147016320	chr4:147016320:C:T	4.932e-07	-1.37504	-1.32426
147016868	chr4:147016868:C:T	4.00922e-06	-1.01395e-10	-0.603858
147016980	chr4:147016980:G:A	1.89739e-06	-1.01395e-10	-1.35198
147017272	chr4:147017272:T:C	4.77016e-07	-1.34708	-1.38558
147017352	chr4:147017352:G:A	1.92235e-06	-1.01395e-10	-1.33891
147017736	chr4:147017736:C:T	4.87332e-07	-1.33009	-1.38117
147017825	chr4:147017825:G:A	1.91628e-06	-1.01395e-10	-1.34207
147018163	chr4:147018163:C:A	1.92056e-06	-1.01395e-10	-1.33984
147018181	chr4:147018181:G:T	7.26803e-07	-1.27311	-1.03845
147018288	chr4:147018288:C:T	3.37326e-06	-1.01395e-10	-0.776574
147018292	chr4:147018292:C:T	8.8594e-07	-1.43992	-0.673638
147018335	chr4:147018335:C:T	2.16212e-06	-1.01395e-10	-1.22137
147018338	chr4:147018338:G:A	8.96696e-07	-1.42717	-0.674326
147018340	chr4:147018340:T:C	8.77099e-07	-1.43445	-0.689136
147018407	chr4:147018407:C:T	1.89086e-06	-1.01395e-10	-1.35543
147018426	chr4:147018426:C:A	3.81697e-06	-1.01395e-10	-0.652998
147018456	chr4:147018456:G:GT	8.88871e-07	-1.4467	-0.663557
147018459	chr4:147018459:A:G	6.36942e-07	-1.38677	-1.05676
147018876	chr4:147018876:G:A	8.75285e-07	-1.42671	-0.698949
147019009	chr4:147019009:G:A	9.02629e-07	-1.43228	-0.662622
147019326	chr4:147019326:A:G	2.88373e-06	-1.01395e-10	-0.933371
147019441	chr4:147019441:A:G	8.87605e-07	-1.43932	-0.672361
147019514	chr4:147019514:A:G	1.63843e-06	-1.49872	-3.83722e-10
147019533	chr4:147019533:C:A	8.61535e-07	-1.43834	-0.703157
147019861	chr4:147019861:A:G	9.0412e-07	-1.44851	-0.644735
147020073	chr4:147020073:A:G	7.44499e-07	-1.47349	-0.814011
147020101	chr4:147020101:C:T	5.14973e-07	-1.4689	-1.1872
147020322	chr4:147020322:T:C	1.61051e-06	-1.51591	-3.83722e-10
147020328	chr4:147020328:G:A	1.02702e-06	-1.52251	-0.443284
147020420	chr4:147020420:G:A	2.18874e-06	-1.01395e-10	-1.20913
147020440	chr4:147020440:T:C	9.09275e-07	-1.42501	-0.662551
147020542	chr4:147020542:T:C	9.31392e-07	-1.13721	-0.92632
147021076	chr4:147021076:C:T	9.46664e-07	-1.45127	-0.595995
147021661	chr4:147021661:T:G	2.16824e-06	-1.01395e-10	-1.21854
147021955	chr4:147021955:T:C	6.21842e-07	-1.41146	-1.05606
147022076	chr4:147022076:C:T	2.82863e-06	-1.01395e-10	-0.952663
147022112	chr4:147022112:A:G	8.93276e-07	-1.47794	-0.627371
147022140	chr4:147022140:C:T	3.54313e-06	-1.01395e-10	-0.727445
147022157	chr4:147022157:G:A	9.00277e-07	-1.47024	-0.627266
147022252	chr4:147022252:A:G	7.68967e-07	-1.29208	-0.963085
147022256	chr4:147022256:T:C	1.82842e-06	-1.01395e-10	-1.38901
147022268	chr4:147022268:T:G	8.89329e-07	-1.47672	-0.633025
147022330	chr4:147022330:C:A	7.30696e-07	-1.51142	-0.79479
147022403	chr4:147022403:G:T	2.82712e-06	-1.01395e-10	-0.953196
147022491	chr4:147022491:G:T	1.8995e-06	-1.01395e-10	-1.35087
147022619	chr4:147022619:G:A	3.77173e-06	-1.01395e-10	-0.664922
147023031	chr4:147023031:T:C	9.06331e-07	-1.48596	-0.604848
147023165	chr4:147023165:A:G	0.000177454	3.18625	-3.83722e-10
147023328	chr4:147023328:A:T	8.55909e-07	-1.47934	-0.668709
147023375	chr4:147023375:G:A	7.25338e-07	-1.51524	-0.798334
147023434	chr4:147023434:A:C	8.73918e-07	-1.47869	-0.648532
147023472	chr4:147023472:C:T	8.6312e-07	-1.48387	-0.655782
147023657	chr4:147023657:T:C	8.9476e-07	-1.48413	-0.619521
147023829	chr4:147023829:T:TC	8.65738e-07	-1.47233	-0.6643
147024060	chr4:147024060:A:G	9.00195e-07	-1.46955	-0.628052
147024115	chr4:147024115:G:A	9.13207e-07	-1.47932	-0.603931
147024118	chr4:147024118:T:C	7.47518e-07	-0.901437	-1.38202
147024244	chr4:147024244:C:T	9.03775e-07	-1.4795	-0.614125
147024299	chr4:147024299:C:T	5.02221e-07	-1.49611	-1.18506
147024574	chr4:147024574:T:A	2.33224e-06	-1.01395e-10	-1.14563
147024581	chr4:147024581:A:G	6.99489e-07	-1.21025	-1.13961
147024705	chr4:147024705:G:C	1.30552e-06	-1.28308	-0.44277
147024915	chr4:147024915:G:A	1.85066e-06	-1.01395e-10	-1.37691
147025169	chr4:147025169:G:A	9.26373e-07	-1.47127	-0.597659
147025452	chr4:147025452:T:C	8.22157e-07	-1.41773	-0.770552
147025613	chr4:147025613:T:C	7.63187e-07	-1.47187	-0.790839
147025914	chr4:147025914:A:G	9.14013e-07	-1.47346	-0.608908
147026123	chr4:147026123:G:T	1.73023e-06	-1.52252	0.0783189
147026178	chr4:147026178:G:C	8.96182e-07	-1.47405	-0.628013
147026179	chr4:147026179:A:G	6.43282e-07	-1.3849	-1.04873
147026213	chr4:147026213:G:T	9.07041e-07	-1.46802	-0.622006
147026281	chr4:147026281:T:C	1.84139e-06	-1.01395e-10	-1.38194
147026326	chr4:147026326:T:C	3.419e-06	-0.763106	-3.83722e-10
147026367	chr4:147026367:G:T	9.29539e-07	-1.47484	-0.59068
147026428	chr4:147026428:G:A	9.16614e-07	-1.47973	-0.599799
147026470	chr4:147026470:T:G	7.08549e-07	-1.27603	-1.06097
147026523	chr4:147026523:G:A	2.39403e-06	-1.01395e-10	-1.11947
147026535	chr4:147026535:C:T	9.16261e-07	-1.46033	-0.619583
147026636	chr4:147026636:T:C	2.41836e-06	-1.01395e-10	-1.10936
147026695	chr4:147026695:G:C	2.59121e-06	-1.01395e-10	-1.04033
147026894	chr4:147026894:G:A	3.39302e-06	-1.01395e-10	-0.770734
147026998	chr4:147026998:G:A	1.26442e-06	-0.750728	-1.00711
147027132	chr4:147027132:G:A	1.20609e-06	-0.738543	-1.06653
147027233	chr4:147027233:G:A	9.21019e-07	-1.46804	-0.606687
147027493	chr4:147027493:G:A	1.24626e-06	-1.25366	-0.51864
147027973	chr4:147027973:A:G	1.612e-06	-1.51498	-3.83722e-10
147028160	chr4:147028160:T:G	1.83623e-06	-1.01395e-10	-1.38474
147028660	chr4:147028660:T:C	9.47852e-07	-1.48888	-0.557127
147028691	chr4:147028691:A:G	9.63773e-07	-1.48602	-0.543334
147028722	chr4:147028722:G:A	1.15281e-06	-1.51471	-0.33555
147030100	chr4:147030100:AATAGTCATCT:A	9.37124e-07	-1.48356	-0.573831
147030595	chr4:147030595:T:C	1.89964e-06	-1.01395e-10	-1.35079
147030651	chr4:147030651:C:A	2.2151e-06	-1.01395e-10	-1.19716
147030697	chr4:147030697:T:G	4.83411e-07	-1.33173	-1.38761
147031053	chr4:147031053:T:C	2.18586e-06	-1.01395e-10	-1.21045
147031089	chr4:147031089:G:A	6.98061e-07	-1.4954	-0.8565
147031282	chr4:147031282:C:T	1.60498e-06	-1.51934	-3.83722e-10
147031836	chr4:147031836:A:AT	1.12416e-06	-1.48	-0.395419
147031993	chr4:147031993:C:T	1.91894e-06	-1.01395e-10	-1.34068
147032113	chr4:147032113:A:G	1.20276e-06	-0.701557	-1.10628
147032134	chr4:147032134:A:G	1.03282e-05	-1.01395e-10	0.342424
147032168	chr4:147032168:T:A	3.2591e-06	-1.01395e-10	-0.811005
147033212	chr4:147033212:G:C	1.15266e-06	-1.45291	-0.397474
147033240	chr4:147033240:A:G	1.13584e-06	-1.48419	-0.380891
147033386	chr4:147033386:G:C	4.09623e-06	-1.01395e-10	-0.582387
147033888	chr4:147033888:G:A	1.88928e-06	-1.01395e-10	-1.35626
147034091	chr4:147034091:C:T	1.20211e-06	-1.4535	-0.354873
147034365	chr4:147034365:G:A	1.17154e-06	-1.46605	-0.368086
147034804	chr4:147034804:GACTTTTCCTGTTA:G	2.27029e-06	-1.17255	-3.83722e-10
147035106	chr4:147035106:A:T	1.33586e-06	-1.45839	-0.244492
147035152	chr4:147035152:G:A	2.2298e-06	-1.01395e-10	-1.19054
147035978	chr4:147035978:T:C	1.26471e-06	-0.678652	-1.07896
147035991	chr4:147035991:G:T	8.30674e-07	-1.48788	-0.69009
147036277	chr4:147036277:A:G	9.48638e-07	-1.48157	-0.563611
147036312	chr4:147036312:A:C	8.49784e-07	-1.08223	-1.073
147036563	chr4:147036563:T:G	1.87335e-06	-1.01395e-10	-1.36473
147036668	chr4:147036668:A:G	1.90233e-06	-1.01395e-10	-1.34938
147037420	chr4:147037420:ATACTC:A	2.05429e-06	-1.52253	0.250006
147037446	chr4:147037446:C:T	2.02117e-06	-1.52253	0.233748
147037451	chr4:147037451:T:C	3.42918e-06	-1.01395e-10	-0.760133
147037521	chr4:147037521:C:T	1.83989e-06	-1.01395e-10	-1.38275
147037908	chr4:147037908:C:T	2.4702e-06	-1.01395e-10	-1.08816
147037937	chr4:147037937:G:A	1.12587e-06	-0.831502	-1.04239
147038198	chr4:147038198:CAATA:C	6.4897e-07	-1.51133	-0.913494
147038237	chr4:147038237:C:G	1.86259e-06	-1.01395e-10	-1.37049
147038255	chr4:147038255:C:T	5.69127e-07	-1.48987	-1.06624
147038260	chr4:147038260:G:A	7.62761e-07	-1.2222	-1.04107
147038354	chr4:147038354:T:C	1.96717e-06	-1.43491	0.119047
147038393	chr4:147038393:C:T	1.98466e-06	-1.42986	0.122857
147038416	chr4:147038416:T:G	1.64173e-06	-1.45303	-0.0436735
147038503	chr4:147038503:A:T	1.92745e-06	-1.43052	0.0942639
147038553	chr4:147038553:G:A	1.8201e-06	-1.44665	0.0530842
147038848	chr4:147038848:C:T	1.94948e-06	-1.42134	0.096452
147039006	chr4:147039006:C:A	1.72463e-06	-1.44095	-0.00649134
147039090	chr4:147039090:G:A	5.81949e-07	-1.48772	-1.04611
147039310	chr4:147039310:A:G	2.46524e-06	-1.01395e-10	-1.09017
147039343	chr4:147039343:T:C	5.80449e-07	-1.48859	-1.04782
147039924	chr4:147039924:C:T	5.0566e-06	-1.01395e-10	-0.371762
147040364	chr4:147040364:T:C	4.27681e-07	-1.50296	-1.33887
147040559	chr4:147040559:A:G	3.33307e-06	-1.01395e-10	-0.788563
147041187	chr4:147041187:A:G	2.23763e-06	-1.01395e-10	-1.18704
147041280	chr4:147041280:T:C	4.30442e-07	-1.50697	-1.32843
147041621	chr4:147041621:C:T	1.62022e-06	-1.50989	-3.83722e-10
147042409	chr4:147042409:G:A	6.03507e-07	-1.48053	-1.01692
147042514	chr4:147042514:TGAAA:T	6.14426e-07	-1.50166	-0.977857
147042573	chr4:147042573:G:A	6.3145e-07	-1.4937	-0.958495
147043623	chr4:147043623:C:A	1.80569e-06	-1.42086	0.0193448
147043735	chr4:147043735:C:T	2.0587e-06	-1.01395e-10	-1.27038
147043749	chr4:147043749:G:A	1.11382e-05	-0.788029	1.20595
147043781	chr4:147043781:A:G	2.43493e-06	-1.52119	0.418649
147043893	chr4:147043893:G:A	4.60543e-07	-1.37448	-1.39333
147044329	chr4:147044329:G:A	5.37701e-07	-1.48621	-1.1267
147044357	chr4:147044357:T:C	2.42903e-06	-1.01395e-10	-1.10496
147044389	chr4:147044389:G:C	2.58502e-06	-1.01395e-10	-1.04272
147044789	chr4:147044789:T:C	1.78842e-06	-1.41112	-3.83722e-10
147044865	chr4:147044865:T:C	2.29536e-06	-1.01395e-10	-1.16157
147044914	chr4:147044914:G:A	5.48358e-07	-1.52252	-1.07077
147045497	chr4:147045497:C:T	7.87747e-07	-0.861135	-1.3699
147045909	chr4:147045909:G:A	4.63661e-07	-1.36766	-1.3934
147046018	chr4:147046018:G:A	8.55685e-07	-0.781621	-1.36669
147046233	chr4:147046233:A:G	1.89076e-06	-1.39275	0.0372762
147046352	chr4:147046352:T:C	5.55965e-07	-1.51354	-1.06596
147046453	chr4:147046453:G:A	8.44374e-07	-0.793158	-1.36846
147046465	chr4:147046465:C:T	8.18175e-07	-0.817354	-1.37578
147046529	chr4:147046529:C:T	1.7729e-06	-1.41984	-3.83722e-10
147046530	chr4:147046530:G:A	5.72265e-07	-1.50836	-1.04225
147047748	chr4:147047748:G:A	8.62681e-07	-0.759202	-1.38096
147047829	chr4:147047829:A:G	4.77093e-07	-1.34042	-1.39208
147047939	chr4:147047939:A:T	2.11181e-06	-1.01395e-10	-1.24491
147048026	chr4:147048026:T:C	1.09349e-06	-1.48633	-0.41675
147048162	chr4:147048162:C:T	2.61372e-06	-1.01395e-10	-1.03168
147048206	chr4:147048206:C:T	2.24079e-06	-1.01395e-10	-1.18563
147048299	chr4:147048299:A:G	7.26785e-07	-0.972221	-1.33936
147048666	chr4:147048666:C:T	4.93044e-07	-1.31013	-1.38949
147048870	chr4:147048870:G:A	7.42996e-07	-1.1059	-1.18362
147048894	chr4:147048894:G:T	2.97041e-06	-0.903756	-3.83722e-10
147048900	chr4:147048900:C:T	2.45381e-06	-1.30999	0.215175
147049088	chr4:147049088:T:TA	1.05329e-06	-1.1919	-0.748635
147049365	chr4:147049365:G:A	1.53629e-06	-0.654643	-0.90844
147049448	chr4:147049448:G:A	3.26835e-06	-0.808169	-3.83722e-10
147049686	chr4:147049686:T:C	2.18246e-06	-1.01395e-10	-1.212
147050013	chr4:147050013:G:A	2.70936e-06	-1.01395e-10	-0.995741
147050126	chr4:147050126:C:T	3.96284e-07	-1.52247	-1.39561
147050777	chr4:147050777:T:C	1.84236e-06	-1.01395e-10	-1.38141
147050798	chr4:147050798:G:T	3.27914e-06	-0.804874	-3.83722e-10
147050799	chr4:147050799:G:A	3.24791e-06	-0.814445	-3.83722e-10
147050800	chr4:147050800:C:T	3.28686e-06	-0.802522	-3.83722e-10
147050921	chr4:147050921:C:T	1.14269e-05	-0.822538	1.26605
147051184	chr4:147051184:C:T	7.82905e-06	-0.786113	0.851499
147051302	chr4:147051302:T:C	1.73371e-05	-0.756202	1.61659
147051469	chr4:147051469:G:A	2.49138e-06	0.271707	-1.35133
147051512	chr4:147051512:G:A	1.84097e-06	-1.01395e-10	-1.38216
147051518	chr4:147051518:G:A	5.00642e-07	-1.51266	-1.17166
147051565	chr4:147051565:G:A	5.00565e-07	-1.51747	-1.167
147051648	chr4:147051648:T:C	1.65087e-05	-0.0074872	0.818923
147051724	chr4:147051724:C:G	2.25274e-06	-1.01395e-10	-1.18031
147051909	chr4:147051909:C:T	1.20382e-05	-0.804267	1.2999
147051913	chr4:147051913:A:T	2.09698e-06	-1.01395e-10	-1.25196
147052471	chr4:147052471:A:T	1.65559e-05	-0.735551	1.54984
147052491	chr4:147052491:A:G	3.4626e-06	-0.750436	-3.83722e-10
147052828	chr4:147052828:T:G	4.23921e-06	-1.01395e-10	-0.548077
147052957	chr4:147052957:T:C	1.03853e-05	-0.810046	1.15798
147053080	chr4:147053080:A:G	3.51562e-06	-1.01395e-10	-0.735239
147053539	chr4:147053539:A:T	1.66549e-06	-1.48233	-3.83722e-10
147053677	chr4:147053677:C:T	1.98834e-06	-1.01395e-10	-1.30515
147053952	chr4:147053952:G:T	1.99601e-06	-1.01395e-10	-1.3013
147054065	chr4:147054065:T:C	2.36675e-05	-0.0616816	1.23333
147054241	chr4:147054241:T:A	2.11742e-06	-1.01395e-10	-1.24225
147054389	chr4:147054389:C:T	1.88152e-06	-1.01395e-10	-1.36038
147054613	chr4:147054613:T:C	4.20461e-06	-0.556275	-3.83722e-10
147054634	chr4:147054634:G:C	2.29739e-06	-1.01395e-10	-1.16068
147054687	chr4:147054687:C:A	2.08232e-06	-1.01395e-10	-1.25897
147055024	chr4:147055024:GC:G	1.60871e-06	-1.51702	-3.83722e-10
147055104	chr4:147055104:T:C	2.24793e-06	-1.01395e-10	-1.18245
147055278	chr4:147055278:C:T	2.21582e-06	-1.01395e-10	-1.19683
147055369	chr4:147055369:G:A	2.0639e-06	-1.01395e-10	-1.26786
147055469	chr4:147055469:A:G	2.54224e-06	-1.01395e-10	-1.05941
147056293	chr4:147056293:A:C	2.02637e-06	-1.01395e-10	-1.28621
147056664	chr4:147056664:T:C	4.25994e-07	-1.44968	-1.3961
147057035	chr4:147057035:T:C	2.70894e-06	-1.01395e-10	-0.995896
147057936	chr4:147057936:C:T	2.27179e-06	-1.01395e-10	-1.17189
147057946	chr4:147057946:C:T	1.83654e-06	-1.01395e-10	-1.38457
147058015	chr4:147058015:G:A	2.13419e-06	-1.01395e-10	-1.23437
147058222	chr4:147058222:C:T	2.75456e-06	-1.01395e-10	-0.979198
147058365	chr4:147058365:C:A	3.93175e-06	-0.976749	0.353379
147058439	chr4:147058439:A:T	4.39665e-06	-1.01395e-10	-0.511612
147058652	chr4:147058652:T:A	2.43866e-06	-1.17487	0.0738675
147059276	chr4:147059276:C:T	1.82181e-06	-1.01395e-10	-1.39262
147059734	chr4:147059734:T:A	6.60131e-06	-0.946662	0.841475
147059969	chr4:147059969:GATAGTGGAGACAA:G	9.59415e-07	-1.48084	-0.553045
147060179	chr4:147060179:C:T	2.18987e-06	-1.01395e-10	-1.20861
147060358	chr4:147060358:C:T	4.41677e-07	-1.51144	-1.29819
147060558	chr4:147060558:T:C	4.82606e-07	-1.52177	-1.19924
147060915	chr4:147060915:A:G	1.87848e-06	-1.01395e-10	-1.36199
147061169	chr4:147061169:A:T	5.9105e-07	-1.52081	-0.997504
147061312	chr4:147061312:A:G	6.04124e-07	-1.51933	-0.977097
147061577	chr4:147061577:A:G	2.05207e-06	-1.01395e-10	-1.27361
147061783	chr4:147061783:G:A	2.07702e-06	-1.01395e-10	-1.26152
147061822	chr4:147061822:A:C	2.20972e-06	-1.01395e-10	-1.19959
147061899	chr4:147061899:A:G	2.17005e-05	0.417103	0.66778
147061943	chr4:147061943:A:G	4.52286e-07	-1.51399	-1.2719
147061995	chr4:147061995:G:C	1.82561e-06	-1.01395e-10	-1.39054
147062202	chr4:147062202:A:G	1.73553e-06	-1.47407	0.0329281
147062308	chr4:147062308:T:C	5.11418e-07	-1.47584	-1.18718
147062413	chr4:147062413:T:C	8.4746e-06	0.144618	-3.83722e-10
147062491	chr4:147062491:T:C	2.07831e-06	-1.01395e-10	-1.2609
147062866	chr4:147062866:A:G	2.1431e-06	-1.01395e-10	-1.2302
147063508	chr4:147063508:C:T	2.16813e-06	-1.01395e-10	-1.21859
147063547	chr4:147063547:CAG:C	3.08982e-06	-1.01395e-10	-0.864343
147063669	chr4:147063669:T:C	4.48903e-07	-1.50112	-1.29228
147063696	chr4:147063696:T:C	1.83906e-06	-1.01395e-10	-1.3832
147064079	chr4:147064079:C:T	5.67627e-06	-0.92977	0.673609
147064544	chr4:147064544:G:T	2.80397e-06	-0.961419	-3.83722e-10
147064651	chr4:147064651:C:A	3.03588e-06	-1.01395e-10	-0.881952
147064719	chr4:147064719:C:T	1.60406e-06	-1.51992	-3.83722e-10
147064762	chr4:147064762:G:A	1.68977e-06	-1.46786	-3.83722e-10
147065139	chr4:147065139:A:G	4.08183e-07	-1.49233	-1.39617
147065230	chr4:147065230:G:A	1.6002e-06	-1.52233	-3.83722e-10
147065455	chr4:147065455:C:T	1.83085e-06	-1.01395e-10	-1.38767
147065755	chr4:147065755:T:C	2.00814e-06	-1.01395e-10	-1.29525
147065795	chr4:147065795:G:C	1.90736e-06	-1.01395e-10	-1.34674
147065845	chr4:147065845:C:T	1.02459e-06	-1.09473	-0.873431
147066337	chr4:147066337:T:C	2.2793e-06	0.159902	-1.32849
147067085	chr4:147067085:C:T	1.4012e-05	-0.406427	1.05388
147067479	chr4:147067479:A:G	1.9102e-06	-1.01395e-10	-1.34525
147067935	chr4:147067935:A:G	5.05191e-06	-1.01395e-10	-0.372688
147068181	chr4:147068181:G:A	5.92688e-06	-1.03121	0.818251
147068267	chr4:147068267:C:T	1.82676e-06	-1.01395e-10	-1.38991
147068492	chr4:147068492:C:T	6.17411e-07	-1.1059	-1.36877
147068520	chr4:147068520:A:G	5.61767e-07	-1.46171	-1.10742
147069219	chr4:147069219:G:C	2.65669e-06	-0.948046	-0.0673295
147069223	chr4:147069223:T:C	6.93614e-07	-1.3103	-1.048
147069225	chr4:147069225:G:A	2.70199e-06	-0.943575	-0.0548916
147069478	chr4:147069478:T:C	4.82582e-05	0.24058	1.64353
147069647	chr4:147069647:G:A	4.04962e-05	0.342634	1.36612
147069668	chr4:147069668:T:G	1.5035e-05	-0.49062	1.20855
147069764	chr4:147069764:C:T	7.05587e-07	-1.3703	-0.970876
147069798	chr4:147069798:T:C	1.50083e-05	-0.501814	1.21796
147069807	chr4:147069807:A:G	5.74523e-07	-1.15958	-1.38709
147069901	chr4:147069901:C:G	1.93518e-06	-1.01395e-10	-1.33226
147070065	chr4:147070065:C:T	4.66047e-07	-1.37118	-1.38475
147070250	chr4:147070250:T:C	7.73774e-07	-1.01695	-1.23198
147070301	chr4:147070301:A:C	4.46632e-07	-1.51965	-1.27883
147070454	chr4:147070454:A:G	1.89635e-06	-1.01395e-10	-1.35252
147070545	chr4:147070545:T:C	7.29956e-07	-0.930407	-1.37682
147070922	chr4:147070922:A:C	5.49314e-07	-1.23046	-1.36108
147071119	chr4:147071119:C:G	3.8475e-06	-1.01395e-10	-0.645032
147072035	chr4:147072035:T:C	5.73687e-06	-1.01395e-10	-0.245541
147072125	chr4:147072125:G:C	1.90441e-05	0.877669	0.076636
147072152	chr4:147072152:AAAAAAAG:A	2.32761e-06	-1.01395e-10	-1.14761
147072166	chr4:147072166:GA:G	6.12631e-06	-0.890214	0.710352
147072550	chr4:147072550:A:G	4.34013e-05	0.703095	1.07494
147072776	chr4:147072776:C:T	2.09289e-06	-1.01395e-10	-1.25391
147073229	chr4:147073229:G:A	6.52079e-07	-1.07806	-1.34199
147073438	chr4:147073438:C:T	2.68877e-06	-1.01395e-10	-1.00337
147073472	chr4:147073472:C:G	4.18088e-06	-0.561933	-3.83722e-10
147073715	chr4:147073715:G:T	7.74353e-07	-0.853101	-1.39508
147073806	chr4:147073806:C:T	7.04552e-07	-1.10235	-1.2403
147074008	chr4:147074008:G:A	1.83693e-06	-1.01395e-10	-1.38436
147074105	chr4:147074105:T:C	4.70098e-07	-1.45821	-1.28905
147075223	chr4:147075223:A:G	1.81784e-06	-1.01395e-10	-1.39481
147075682	chr4:147075682:G:A	2.05218e-06	-1.01395e-10	-1.27355
147075957	chr4:147075957:C:G	6.49138e-07	-1.07322	-1.35134
147077476	chr4:147077476:T:C	2.00115e-06	-1.01395e-10	-1.29873
147077806	chr4:147077806:A:G	3.67156e-06	-0.91815	0.226312
147078186	chr4:147078186:A:G	6.35183e-07	-1.08504	-1.36126
147078287	chr4:147078287:A:G	1.61184e-05	0.809832	-0.0223291
147078407	chr4:147078407:A:G	1.97534e-06	-1.01395e-10	-1.31172
147078669	chr4:147078669:A:T	4.36747e-07	-1.48283	-1.33803
147079070	chr4:147079070:A:G	2.07174e-06	-1.01395e-10	-1.26406
147079308	chr4:147079308:C:T	1.88315e-06	-1.01395e-10	-1.35951
147079585	chr4:147079585:G:A	1.93856e-06	-1.01395e-10	-1.33051
147079719	chr4:147079719:A:G	1.81705e-06	-1.01395e-10	-1.39524
147080365	chr4:147080365:G:A	1.39921e-05	0.300613	0.345427
147081251	chr4:147081251:C:T	2.28556e-06	-1.16585	-3.83722e-10
147081664	chr4:147081664:A:T	2.15423e-06	-1.01395e-10	-1.22502
147081728	chr4:147081728:C:A	1.8347e-06	-1.01395e-10	-1.38557
147081901	chr4:147081901:G:A	3.20015e-06	-1.01395e-10	-0.829258
147081922	chr4:147081922:T:C	5.27695e-07	-1.52232	-1.10937
147082401	chr4:147082401:G:A	1.98889e-05	0.282301	0.715407
147082680	chr4:147082680:T:C	2.12283e-06	-1.01395e-10	-1.23971
147082810	chr4:147082810:GT:G	2.36741e-06	-1.13066	-3.83722e-10
147082932	chr4:147082932:A:G	1.82087e-06	-1.01395e-10	-1.39314
147084019	chr4:147084019:G:A	3.10321e-06	-1.01395e-10	-0.860018
147084254	chr4:147084254:G:A	1.81526e-06	-1.01395e-10	-1.39622
147084554	chr4:147084554:C:T	4.07861e-07	-1.49829	-1.39099
147085579	chr4:147085579:A:G	2.10317e-06	-1.01395e-10	-1.24901
147085708	chr4:147085708:A:G	8.2063e-07	-1.49387	-0.696269
147086088	chr4:147086088:T:C	2.1712e-06	-1.01395e-10	-1.21718
147086325	chr4:147086325:A:C	4.06869e-07	-1.4956	-1.39612
147086605	chr4:147086605:G:T	4.07358e-07	-1.49722	-1.3933
147086621	chr4:147086621:C:T	6.91967e-07	-1.50638	-0.854294
147086763	chr4:147086763:G:A	3.00153e-06	-1.01395e-10	-0.893334
147087100	chr4:147087100:A:C	4.32541e-07	-1.48375	-1.34679
147087410	chr4:147087410:AG:A	1.83836e-06	-1.38358	-3.83722e-10
147087626	chr4:147087626:C:T	1.94499e-06	-1.01395e-10	-1.3272
147087665	chr4:147087665:G:A	1.81563e-06	-1.01395e-10	-1.39602
147088157	chr4:147088157:T:TA	5.90661e-07	-1.14731	-1.37166
147088306	chr4:147088306:T:C	2.33744e-06	-1.01395e-10	-1.1434
147088330	chr4:147088330:A:T	4.06935e-07	-1.49535	-1.39621
147088582	chr4:147088582:C:T	7.17733e-07	-1.51638	-0.80773
147088806	chr4:147088806:A:G	4.09363e-07	-1.49368	-1.39193
147088968	chr4:147088968:C:T	4.10275e-07	-1.48789	-1.39549
147089053	chr4:147089053:G:A	1.81941e-06	-1.01395e-10	-1.39394
147089375	chr4:147089375:C:T	9.43678e-06	-1.01395e-10	0.25216
147089831	chr4:147089831:A:T	1.9425e-06	-1.01395e-10	-1.32848
147089911	chr4:147089911:T:C	6.49642e-07	-1.48284	-0.94095
147090080	chr4:147090080:C:A	4.08083e-07	-1.50172	-1.38702
147090163	chr4:147090163:A:T	4.67836e-07	-1.47705	-1.27504
147090776	chr4:147090776:T:A	4.04829e-07	-1.51676	-1.37999
147090778	chr4:147090778:G:A	5.05955e-07	-1.28823	-1.38553
147090829	chr4:147090829:A:T	3.49573e-06	-1.01395e-10	-0.740913
147090912	chr4:147090912:C:T	4.11634e-07	-1.52039	-1.35969
147091324	chr4:147091324:A:G	4.49151e-07	-1.51008	-1.28277
147091813	chr4:147091813:T:C	6.37139e-07	-1.27152	-1.1717
147092128	chr4:147092128:C:A	8.37587e-07	-1.5014	-0.668285
147092297	chr4:147092297:G:C	1.99885e-06	-1.01395e-10	-1.29988
147092320	chr4:147092320:C:T	5.14766e-07	-1.50165	-1.15484
147092430	chr4:147092430:A:C	2.09277e-06	-1.01395e-10	-1.25397
147092474	chr4:147092474:G:A	1.64474e-06	-1.49488	-3.83722e-10
147092512	chr4:147092512:C:T	1.83859e-06	-1.01395e-10	-1.38346
147092951	chr4:147092951:A:G	2.00937e-06	-1.01395e-10	-1.29464
147093018	chr4:147093018:T:C	8.1452e-07	-1.36204	-0.835574
147093020	chr4:147093020:C:T	1.83099e-06	-1.01395e-10	-1.3876
147093647	chr4:147093647:G:A	1.50361e-05	0.717999	-3.83722e-10
147093804	chr4:147093804:C:T	4.11344e-06	-0.578196	-3.83722e-10
147093999	chr4:147093999:A:C	7.36712e-07	-1.40248	-0.895531
147094298	chr4:147094298:G:A	7.08204e-07	-1.4369	-0.900583
147094361	chr4:147094361:G:C	3.60812e-06	-1.01395e-10	-0.709268
147094440	chr4:147094440:C:T	7.1978e-07	-1.51514	-0.806127
147094487	chr4:147094487:A:G	7.25017e-07	-1.42819	-0.885821
147094839	chr4:147094839:G:C	7.50114e-07	-1.50691	-0.773073
147094926	chr4:147094926:C:T	7.44395e-07	-1.51668	-0.77096
147095158	chr4:147095158:C:T	7.7637e-07	-1.51855	-0.727029
147096142	chr4:147096142:GACAGAC:G	1.83802e-06	-1.01395e-10	-1.38377
147096253	chr4:147096253:G:A	7.47625e-07	-1.51587	-0.767438
147096396	chr4:147096396:G:A	1.92282e-06	-1.33866	-3.83722e-10
147096513	chr4:147096513:A:G	7.41267e-07	-1.51445	-0.777402
147096575	chr4:147096575:A:G	7.60397e-07	-1.51527	-0.751103
147096668	chr4:147096668:A:G	7.42509e-07	-1.51555	-0.774623
147096703	chr4:147096703:G:A	7.56952e-07	-1.51602	-0.754894
147096804	chr4:147096804:T:C	7.68353e-07	-1.51569	-0.74027
147097118	chr4:147097118:A:G	7.44465e-07	-1.51372	-0.773822
147097250	chr4:147097250:A:T	7.62988e-07	-1.51384	-0.749132
147097251	chr4:147097251:G:A	1.94337e-06	-1.01395e-10	-1.32803
147097402	chr4:147097402:A:G	1.87858e-06	-1.01395e-10	-1.36194
147097560	chr4:147097560:C:T	4.79956e-07	-1.42945	-1.29707
147097701	chr4:147097701:GAAATGC:G	3.17085e-06	-1.01395e-10	-0.838454
147097797	chr4:147097797:A:G	7.67101e-07	-1.51842	-0.739172
147097853	chr4:147097853:G:A	7.86931e-07	-1.52172	-0.710352
147098219	chr4:147098219:G:A	7.11863e-07	-1.51344	-0.818889
147098412	chr4:147098412:A:G	3.76846e-06	-1.01395e-10	-0.665788
147098663	chr4:147098663:C:T	7.43589e-07	-1.51465	-0.774071
147098866	chr4:147098866:T:C	1.82223e-06	-1.01395e-10	-1.39239
147098893	chr4:147098893:C:T	8.05782e-07	-1.51605	-0.692349
147098998	chr4:147098998:ATT:A	2.18444e-05	-1.01395e-10	1.09149
147099464	chr4:147099464:T:A	2.34237e-06	-1.01395e-10	-1.14129
147099631	chr4:147099631:G:A	3.56372e-06	-1.01395e-10	-0.721651
147099685	chr4:147099685:C:T	7.85684e-07	-1.51732	-0.716331
147099720	chr4:147099720:T:C	7.56358e-07	-1.51438	-0.75732
147099934	chr4:147099934:G:C	7.62419e-07	-1.51035	-0.753362
147099935	chr4:147099935:C:T	7.69447e-07	-1.51047	-0.744065
147099992	chr4:147099992:T:C	5.52572e-07	-1.40824	-1.17738
147100003	chr4:147100003:T:C	7.79149e-07	-1.50731	-0.734698
147100078	chr4:147100078:A:G	7.80647e-07	-1.51107	-0.729016
147100199	chr4:147100199:A:G	7.40509e-07	-1.51527	-0.777597
147100268	chr4:147100268:A:G	8.7848e-07	-1.52253	-0.599488
147100370	chr4:147100370:C:T	3.20423e-06	-0.827984	-3.83722e-10
147100457	chr4:147100457:T:C	8.11205e-07	-1.51648	-0.685211
147100517	chr4:147100517:G:A	1.95059e-06	-1.01395e-10	-1.32432
147100532	chr4:147100532:G:A	7.63084e-07	-1.51885	-0.743992
147100964	chr4:147100964:A:G	6.79728e-07	-1.52229	-0.856228
147100998	chr4:147100998:T:C	6.882e-07	-1.52172	-0.844409
147101070	chr4:147101070:T:A	6.99118e-07	-1.52049	-0.8299
147101193	chr4:147101193:A:G	6.66067e-07	-1.52221	-0.876614
147101229	chr4:147101229:A:G	5.21397e-06	-1.01395e-10	-0.341113
147101263	chr4:147101263:CA:C	1.82165e-06	-1.01395e-10	-1.39271
147101328	chr4:147101328:C:A	6.54886e-07	-1.52176	-0.893993
147101474	chr4:147101474:C:T	6.9007e-07	-1.52192	-0.841501
147101530	chr4:147101530:T:C	7.69491e-07	-1.52178	-0.732699
147101561	chr4:147101561:G:A	6.91045e-07	-1.52181	-0.840197
147101572	chr4:147101572:A:G	2.8692e-06	-1.01395e-10	-0.938424
147101579	chr4:147101579:A:G	5.0572e-07	-1.32014	-1.35409
147101621	chr4:147101621:G:A	5.0223e-07	-1.32239	-1.35876
147101692	chr4:147101692:A:G	6.72891e-07	-1.52113	-0.867494
147101894	chr4:147101894:A:G	3.45404e-06	-1.01395e-10	-0.752911
147101960	chr4:147101960:C:T	6.79658e-07	-1.52183	-0.856786
147102020	chr4:147102020:G:A	6.94892e-07	-1.52177	-0.834681
147102058	chr4:147102058:C:T	4.47841e-07	-1.52191	-1.27387
147102206	chr4:147102206:T:A	7.11275e-07	-1.514	-0.819155
147102297	chr4:147102297:C:T	1.00009e-06	-1.41145	-0.580919
147102584	chr4:147102584:AAAAAG:A	1.93894e-06	-1.33032	-3.83722e-10
147102676	chr4:147102676:C:T	6.14169e-07	-1.41886	-1.06108
147102721	chr4:147102721:G:A	5.22732e-07	-1.42051	-1.22064
147102790	chr4:147102790:T:C	3.77583e-06	-1.01395e-10	-0.663834
147102952	chr4:147102952:GT:G	3.29474e-06	-0.800128	-3.83722e-10
147103052	chr4:147103052:T:C	4.06694e-06	-1.01395e-10	-0.589564
147103072	chr4:147103072:C:G	4.22892e-07	-1.4951	-1.35799
147103336	chr4:147103336:T:C	2.92551e-06	0.359656	-1.27864
147103385	chr4:147103385:G:A	5.48684e-06	-1.01395e-10	-0.290102
147103472	chr4:147103472:T:A	1.1476e-06	-0.873751	-0.981028
147103528	chr4:147103528:A:G	3.51356e-06	-1.01395e-10	-0.735826
147103668	chr4:147103668:A:G	2.24372e-06	-1.01395e-10	-1.18432
147103778	chr4:147103778:G:T	1.4901e-06	-0.700586	-0.893026
147103890	chr4:147103890:G:A	1.93433e-06	-1.01395e-10	-1.33269
147104375	chr4:147104375:A:G	1.82075e-06	-1.01395e-10	-1.39321
147104407	chr4:147104407:T:C	1.33083e-06	-0.898927	-0.807727
147104426	chr4:147104426:A:G	1.23804e-06	-0.930816	-0.84811
147104562	chr4:147104562:G:A	1.35458e-06	-0.8587	-0.830261
147104582	chr4:147104582:CT:C	1.32453e-06	-0.873042	-0.838355
147104983	chr4:147104983:C:T	4.47897e-07	-1.50389	-1.29175
147105257	chr4:147105257:A:G	5.20968e-07	-1.24828	-1.39624
147105369	chr4:147105369:T:C	6.08415e-07	-1.46353	-1.02582
147105430	chr4:147105430:T:C	6.17014e-07	-1.46725	-1.00807
147105537	chr4:147105537:A:C	1.06284e-06	-1.46275	-0.468765
147105955	chr4:147105955:T:C	1.19387e-06	-1.44752	-0.367733
147106046	chr4:147106046:A:C	1.01479e-06	-1.45359	-0.524182
147106104	chr4:147106104:A:G	2.90448e-06	-1.01395e-10	-0.926202
147106405	chr4:147106405:G:A	1.19093e-06	-1.44952	-0.368201
147106649	chr4:147106649:C:T	5.03187e-07	-1.43328	-1.24597
147106701	chr4:147106701:T:C	8.66968e-07	-1.22336	-0.911853
147106717	chr4:147106717:C:T	1.1363e-06	-1.43232	-0.432355
147106718	chr4:147106718:A:G	1.01678e-06	-1.45887	-0.516942
147106842	chr4:147106842:A:G	1.04208e-06	-1.44722	-0.504016
147107002	chr4:147107002:T:C	1.28363e-06	-1.46584	-0.276924
147107244	chr4:147107244:G:A	7.27767e-06	-1.01395e-10	-0.00764448
147107375	chr4:147107375:G:A	1.64433e-06	-1.44869	-0.0464347
147107536	chr4:147107536:C:G	5.51605e-07	-1.51013	-1.07724
147107592	chr4:147107592:A:G	4.07363e-07	-1.49457	-1.39594
147108418	chr4:147108418:A:C	2.33303e-06	-1.01395e-10	-1.14529
147108517	chr4:147108517:A:G	1.69758e-05	-0.578669	1.418
147108771	chr4:147108771:G:C	2.80437e-06	-1.01395e-10	-0.961276
147109097	chr4:147109097:T:C	2.38552e-06	-1.01395e-10	-1.12304
147109329	chr4:147109329:C:T	3.56416e-06	-0.848917	0.12739
147109828	chr4:147109828:C:T	4.79201e-06	-1.01395e-10	-0.425504
147109876	chr4:147109876:C:A	1.22157e-06	-0.743591	-1.04873
147110002	chr4:147110002:C:A	4.03336e-07	-1.50536	-1.39508
147110243	chr4:147110243:C:T	9.7761e-07	-1.34641	-0.668687
147110244	chr4:147110244:G:A	9.78345e-07	-1.36229	-0.652059
147110350	chr4:147110350:C:T	4.86353e-07	-1.31703	-1.39625
147110380	chr4:147110380:C:A	0.000104916	-1.01395e-10	2.6607
147110424	chr4:147110424:GAA:G	4.31818e-06	-1.01395e-10	-0.529621
147110572	chr4:147110572:G:A	4.30609e-06	-0.532424	-3.83722e-10
147111024	chr4:147111024:T:C	1.99307e-06	-0.939435	-0.363346
147111336	chr4:147111336:G:A	4.05205e-07	-1.50312	-1.39269
147111438	chr4:147111438:G:A	7.81642e-07	-1.46781	-0.771005
147111959	chr4:147111959:T:G	1.76032e-06	-1.42696	-3.83722e-10
147112199	chr4:147112199:A:T	4.12459e-07	-1.52095	-1.35712
147112217	chr4:147112217:A:C	6.64503e-07	-1.45278	-0.948392
147112284	chr4:147112284:T:G	6.60404e-07	-1.45013	-0.957227
147112630	chr4:147112630:C:T	5.66505e-07	-1.4473	-1.11342
147112634	chr4:147112634:G:A	1.83587e-06	-1.01395e-10	-1.38494
147113071	chr4:147113071:T:A	6.6824e-07	-1.45191	-0.943649
147113713	chr4:147113713:C:T	8.69555e-07	-1.4652	-0.667025
147113753	chr4:147113753:G:A	3.27189e-06	-0.807086	-3.83722e-10
147114794	chr4:147114794:G:A	1.93441e-06	-1.01395e-10	-1.33265
147114861	chr4:147114861:T:C	1.82704e-06	-1.01395e-10	-1.38976
147114949	chr4:147114949:C:G	6.08859e-07	-1.44226	-1.04636
147114999	chr4:147114999:G:A	1.98859e-06	-1.01395e-10	-1.30503
147115147	chr4:147115147:A:G	6.85209e-07	-1.45184	-0.918648
147115264	chr4:147115264:C:T	4.39454e-07	-1.51472	-1.29995
147115393	chr4:147115393:C:T	1.21768e-06	-0.778116	-1.0174
147115997	chr4:147115997:T:G	4.56275e-07	-1.47571	-1.30141
147116077	chr4:147116077:C:T	1.86325e-06	-1.01395e-10	-1.37013
147116175	chr4:147116175:A:G	1.81806e-06	-1.01395e-10	-1.39469
147116322	chr4:147116322:T:G	2.20221e-06	-1.01395e-10	-1.203
147116533	chr4:147116533:G:T	2.15451e-06	-1.01395e-10	-1.22489
147116628	chr4:147116628:A:G	1.94187e-06	-1.01395e-10	-1.3288
147117622	chr4:147117622:G:A	1.09211e-06	-1.45323	-0.451107
147118078	chr4:147118078:A:G	1.60886e-06	-0.363582	-1.15335
147118256	chr4:147118256:A:G	2.54701e-06	-1.01395e-10	-1.05754
147118866	chr4:147118866:C:CT	1.11042e-06	-1.51638	-0.371334
147119168	chr4:147119168:G:A	1.83248e-06	-1.01395e-10	-1.38679
147119221	chr4:147119221:G:A	7.67719e-06	-1.01395e-10	0.045799
147119491	chr4:147119491:C:A	1.84885e-06	-1.01395e-10	-1.37789
147119540	chr4:147119540:T:C	1.88586e-06	-1.01395e-10	-1.35807
147119713	chr4:147119713:G:A	3.12965e-06	-1.01395e-10	-0.851534
147119823	chr4:147119823:C:T	2.29764e-06	-0.123811	-1.03676
147119828	chr4:147119828:G:T	4.66887e-07	-1.49712	-1.257
147119953	chr4:147119953:C:T	1.82779e-06	-1.01395e-10	-1.38935
147120125	chr4:147120125:A:G	2.17387e-06	-0.922999	-0.292947
147120336	chr4:147120336:G:T	2.39327e-06	-1.01395e-10	-1.11979
147120392	chr4:147120392:G:A	1.24397e-05	-1.01395e-10	0.528434
147120522	chr4:147120522:G:A	1.00252e-06	-1.51499	-0.474951
147120602	chr4:147120602:T:A	8.03416e-06	-1.01395e-10	0.0912476
147120870	chr4:147120870:C:T	7.71211e-07	-1.52104	-0.731209
147121043	chr4:147121043:T:G	1.82093e-06	-1.01395e-10	-1.39311
147122423	chr4:147122423:A:C	2.31972e-06	-1.01395e-10	-1.15101
147122953	chr4:147122953:C:T	1.82397e-06	-1.01395e-10	-1.39144
147123529	chr4:147123529:C:T	4.53878e-07	-1.41	-1.37238
147123590	chr4:147123590:T:C	2.41948e-06	-0.0116809	-1.09722
147123683	chr4:147123683:A:G	2.48103e-06	0.0820121	-1.1658
147123731	chr4:147123731:A:G	2.5355e-06	0.126333	-1.1884
147123776	chr4:147123776:C:A	4.64737e-07	-1.40766	-1.35108
147123932	chr4:147123932:G:A	2.1435e-05	-1.01395e-10	1.07257
147123990	chr4:147123990:A:T	1.83651e-06	-1.01395e-10	-1.38459
147124100	chr4:147124100:C:T	1.81666e-06	-1.01395e-10	-1.39546
147124133	chr4:147124133:C:T	1.12033e-05	-1.01395e-10	0.423756
147124146	chr4:147124146:A:G	2.71242e-05	-1.01395e-10	1.30797
147124434	chr4:147124434:G:A	1.97826e-06	-1.31024	-3.83722e-10
147124481	chr4:147124481:A:G	1.2053e-05	-1.01395e-10	0.496857
147124734	chr4:147124734:G:C	1.20016e-05	-1.01395e-10	0.492581
147124740	chr4:147124740:G:T	1.06176e-05	-1.01395e-10	0.370054
147124744	chr4:147124744:A:G	1.32781e-05	-1.01395e-10	0.593658
147124752	chr4:147124752:A:T	1.16826e-05	-1.01395e-10	0.465645
147125169	chr4:147125169:T:C	1.24706e-05	-1.01395e-10	0.530921
147125302	chr4:147125302:C:T	1.42677e-06	-1.17783	-0.459211
147125436	chr4:147125436:A:G	1.6588e-06	-1.48636	-3.83722e-10
147125506	chr4:147125506:C:T	1.21141e-05	-1.01395e-10	0.501918
147125722	chr4:147125722:A:G	1.41948e-05	-1.01395e-10	0.660422
147126357	chr4:147126357:G:C	1.25332e-06	-1.19377	-0.572891
147126398	chr4:147126398:C:T	4.54775e-07	-1.4833	-1.29711
147126820	chr4:147126820:G:C	9.77972e-07	-1.5203	-0.494432
147126857	chr4:147126857:A:G	1.0543e-05	-1.01395e-10	0.363004
147126958	chr4:147126958:C:T	1.2131e-05	-1.01395e-10	0.503306
147127207	chr4:147127207:G:A	1.01261e-05	-1.01395e-10	0.322666
147127256	chr4:147127256:G:C	1.17885e-05	-1.01395e-10	0.474668
147127358	chr4:147127358:C:T	3.19712e-06	-0.830204	-3.83722e-10
147127521	chr4:147127521:A:G	1.17693e-05	-1.01395e-10	0.473035
147127577	chr4:147127577:A:T	1.11426e-05	-1.01395e-10	0.418317
147127729	chr4:147127729:A:T	1.11894e-05	-1.01395e-10	0.422514
147127796	chr4:147127796:C:T	1.21141e-05	-1.01395e-10	0.501918
147127854	chr4:147127854:C:A	1.61535e-05	-1.01395e-10	0.789679
147127870	chr4:147127870:A:C	8.81364e-06	-1.01395e-10	0.183845
147128048	chr4:147128048:A:T	1.13497e-05	-1.01395e-10	0.436737
147128590	chr4:147128590:C:T	9.52047e-06	-1.01395e-10	0.260989
147128684	chr4:147128684:G:C	9.94139e-06	-1.01395e-10	0.304251
147128723	chr4:147128723:T:C	1.6106e-06	-1.51585	-3.83722e-10
147129142	chr4:147129142:T:C	9.87579e-06	-1.01395e-10	0.297632
147129326	chr4:147129326:A:G	1.00123e-05	-1.01395e-10	0.311361
147129406	chr4:147129406:G:A	8.81712e-06	-1.01395e-10	0.18424
147129663	chr4:147129663:A:G	1.8302e-06	-1.01395e-10	-1.38803
147129957	chr4:147129957:T:G	9.73758e-06	-1.01395e-10	0.283538
147130063	chr4:147130063:A:G	9.6858e-06	-1.01395e-10	0.278206
147130277	chr4:147130277:G:A	9.6429e-06	-1.01395e-10	0.273766
147130582	chr4:147130582:G:A	1.82728e-06	-1.01395e-10	-1.38963
147130834	chr4:147130834:A:C	2.7689e-06	-1.01395e-10	-0.974004
147131020	chr4:147131020:A:G	2.20975e-06	-0.142211	-1.05737
147131249	chr4:147131249:T:C	1.62706e-05	-1.01395e-10	0.796904
147131458	chr4:147131458:T:C	8.65358e-06	-1.01395e-10	0.165518
147131800	chr4:147131800:AT:A	8.34688e-06	-1.01395e-10	0.129432
147132468	chr4:147132468:T:G	1.15665e-05	-1.01395e-10	0.455659
147132527	chr4:147132527:G:A	5.41834e-07	-1.51102	-1.09423
147133384	chr4:147133384:C:T	3.49136e-06	-0.163741	-0.578423
147134280	chr4:147134280:A:G	7.63445e-07	-1.50742	-0.754953
147134403	chr4:147134403:C:A	1.00315e-05	-1.01395e-10	0.313272
147134981	chr4:147134981:A:T	2.08613e-06	-1.01395e-10	-1.25715
147135018	chr4:147135018:T:A	4.03478e-07	-1.51284	-1.38725
147135076	chr4:147135076:T:C	1.25215e-06	-1.33625	-0.431338
147135168	chr4:147135168:T:C	4.30041e-07	-1.45249	-1.38384
147136183	chr4:147136183:G:C	1.98456e-06	-1.01395e-10	-1.30706
147136248	chr4:147136248:G:A	6.53665e-06	-1.01395e-10	-0.11503
147136282	chr4:147136282:T:C	2.39922e-06	-1.01395e-10	-1.11731
147136446	chr4:147136446:G:A	2.15802e-06	-1.01395e-10	-1.22326
147136809	chr4:147136809:C:T	5.80243e-06	-1.01395e-10	-0.234178
147136890	chr4:147136890:T:G	2.08389e-06	-1.01395e-10	-1.25822
147137030	chr4:147137030:GT:G	7.97072e-06	0.08332	-3.83722e-10
147137104	chr4:147137104:C:A	2.16853e-06	-1.01395e-10	-1.2184
147137352	chr4:147137352:C:T	2.02049e-06	-1.01395e-10	-1.28912
147137586	chr4:147137586:C:A	4.32615e-06	-1.01395e-10	-0.527777
147137820	chr4:147137820:C:T	4.05899e-07	-1.51805	-1.37605
147137934	chr4:147137934:A:G	1.81752e-06	-1.01395e-10	-1.39498
147139163	chr4:147139163:A:C	2.20397e-06	-1.01395e-10	-1.2022
147139299	chr4:147139299:A:G	4.3942e-07	-1.51829	-1.29646
147139375	chr4:147139375:C:T	4.38274e-06	-1.01395e-10	-0.514782
147140124	chr4:147140124:A:G	4.42801e-07	-1.51458	-1.29251
147140415	chr4:147140415:T:G	2.43001e-05	-1.01395e-10	1.19802
147140872	chr4:147140872:T:C	2.92936e-06	-1.01395e-10	-0.91767
147140936	chr4:147140936:C:T	2.43688e-06	-1.01395e-10	-1.10174
147141023	chr4:147141023:C:T	2.46599e-06	-1.01395e-10	-1.08986
147141232	chr4:147141232:T:C	2.01669e-06	-1.01395e-10	-1.291
147141404	chr4:147141404:T:C	4.1278e-07	-1.50362	-1.37368
147141544	chr4:147141544:G:A	1.52498e-06	-1.51233	-0.0581361
147141663	chr4:147141663:C:T	1.86196e-06	-1.01395e-10	-1.37083
147142070	chr4:147142070:G:A	1.85214e-06	-1.01395e-10	-1.37612
147142109	chr4:147142109:G:A	4.50823e-06	-1.01395e-10	-0.486551
147142270	chr4:147142270:T:C	3.08887e-06	-1.01395e-10	-0.864649
147143287	chr4:147143287:A:G	8.35437e-07	-1.5041	-0.668152
147144124	chr4:147144124:A:G	1.81541e-06	-1.01395e-10	-1.39615
147144465	chr4:147144465:A:G	5.65711e-07	-1.52072	-1.04141
147145475	chr4:147145475:G:T	4.73483e-07	-1.47441	-1.26568
147145857	chr4:147145857:C:T	4.30569e-06	-1.01395e-10	-0.532518
147145932	chr4:147145932:T:C	4.7935e-07	-1.49677	-1.23101
147146149	chr4:147146149:T:C	1.13503e-05	-1.01395e-10	0.436791
147146411	chr4:147146411:A:C	4.81252e-07	-1.50107	-1.22275
147146427	chr4:147146427:T:C	1.86177e-06	-1.01395e-10	-1.37092
147146456	chr4:147146456:G:A	1.84063e-05	-1.01395e-10	0.920239
147146595	chr4:147146595:A:G	4.12743e-07	-1.5054	-1.37198
147147474	chr4:147147474:G:A	1.81694e-06	-1.01395e-10	-1.3953
147147564	chr4:147147564:A:G	5.65731e-07	-1.52116	-1.04093
147147716	chr4:147147716:C:T	0.000334285	-0.217579	4.03712
147148287	chr4:147148287:C:T	1.04658e-06	-1.51223	-0.434694
147148315	chr4:147148315:A:T	3.14111e-06	-1.01395e-10	-0.84788
147148373	chr4:147148373:TTATC:T	2.00797e-06	-1.01395e-10	-1.29533
147148388	chr4:147148388:T:C	4.38965e-07	-1.51669	-1.2991
147148449	chr4:147148449:C:T	4.5076e-06	-1.01395e-10	-0.486689
147148704	chr4:147148704:T:C	5.79889e-07	-1.52168	-1.0157
147150051	chr4:147150051:T:C	1.64422e-05	-1.01395e-10	0.807395
147151230	chr4:147151230:G:A	1.65468e-06	-1.48885	-3.83722e-10
147151891	chr4:147151891:C:T	2.30587e-06	-1.01395e-10	-1.157
147152457	chr4:147152457:C:T	9.3255e-06	-1.01395e-10	0.240297
147152825	chr4:147152825:T:C	4.29552e-07	-1.44793	-1.38954
147152833	chr4:147152833:A:G	6.44312e-06	-1.01395e-10	-0.129442
147152980	chr4:147152980:G:A	1.10846e-05	-1.01395e-10	0.413099
147153036	chr4:147153036:T:C	2.11876e-06	-1.01395e-10	-1.24163
147153194	chr4:147153194:A:G	1.98264e-06	-1.01395e-10	-1.30803
147153364	chr4:147153364:A:G	2.289e-06	-1.01395e-10	-1.16434
147153646	chr4:147153646:A:G	5.22665e-06	-0.338684	-3.83722e-10
147153826	chr4:147153826:T:C	1.90037e-06	-1.01395e-10	-1.35041
147154221	chr4:147154221:T:C	7.11573e-07	-1.50097	-0.831763
147155252	chr4:147155252:G:A	6.03045e-06	-1.01395e-10	-0.195634
147155522	chr4:147155522:A:T	7.27272e-07	-1.48469	-0.826221
147156098	chr4:147156098:A:G	2.44018e-06	-1.01395e-10	-1.10038
147156266	chr4:147156266:T:C	6.25677e-07	-1.49108	-0.970293
147156356	chr4:147156356:A:G	4.01852e-07	-1.51518	-1.38895
147156531	chr4:147156531:A:G	1.6134e-06	-1.51411	-3.83722e-10
147157052	chr4:147157052:G:A	1.97448e-06	-1.01395e-10	-1.31215
147157893	chr4:147157893:A:G	3.7256e-06	-1.01395e-10	-0.677228
147158261	chr4:147158261:G:A	1.37543e-05	-1.01395e-10	0.628897
147158583	chr4:147158583:C:T	1.60238e-06	-1.52097	-3.83722e-10
147160173	chr4:147160173:T:C	4.97047e-07	-1.51702	-1.17451
147160261	chr4:147160261:C:T	1.05637e-05	0.364964	-3.83722e-10
147160455	chr4:147160455:A:C	7.11963e-05	-1.01395e-10	2.27299
147160482	chr4:147160482:C:T	4.77808e-07	-1.50022	-1.23078
147160918	chr4:147160918:C:T	1.62548e-06	-1.50665	-3.83722e-10
147161236	chr4:147161236:T:A	6.1981e-05	0.693074	1.4413
147161752	chr4:147161752:A:G	2.05643e-06	-1.01395e-10	-1.27148
147161877	chr4:147161877:C:T	8.27022e-06	-1.01395e-10	0.120206
147161915	chr4:147161915:G:A	1.14262e-05	-1.01395e-10	0.443452
147162163	chr4:147162163:C:T	1.9536e-06	-1.01395e-10	-1.32278
147162380	chr4:147162380:T:C	1.9168e-06	-1.01395e-10	-1.3418
147163153	chr4:147163153:A:G	6.25007e-05	2.24076	-0.0980392
147163870	chr4:147163870:A:G	6.33166e-07	-1.50529	-0.94419
147163877	chr4:147163877:C:A	2.55905e-06	-1.01395e-10	-1.05282
147164486	chr4:147164486:T:A	2.15731e-06	-1.01395e-10	-1.22359
147165115	chr4:147165115:C:T	3.73872e-06	-1.01395e-10	-0.673712
147165190	chr4:147165190:T:C	6.56944e-07	-1.50168	-0.91093
147165192	chr4:147165192:T:C	1.82873e-06	-1.01395e-10	-1.38883
147165198	chr4:147165198:T:C	2.81052e-06	-1.01395e-10	-0.959087
147165342	chr4:147165342:T:C	4.86955e-06	-1.01395e-10	-0.409453
147165551	chr4:147165551:G:A	9.08324e-07	-1.32222	-0.766389
147165778	chr4:147165778:A:T	6.80734e-07	-1.49147	-0.885566
147166067	chr4:147166067:A:G	9.03673e-07	-1.31718	-0.776567
147166802	chr4:147166802:T:C	6.57919e-07	-1.50534	-0.905793
147166834	chr4:147166834:A:AT	2.2946e-06	-1.01395e-10	-1.16189
147166944	chr4:147166944:G:A	1.66057e-06	-0.64031	-0.844982
147167129	chr4:147167129:A:C	8.6666e-07	-1.48306	-0.652504
147168593	chr4:147168593:G:A	2.56873e-06	-1.01395e-10	-1.04904
147169094	chr4:147169094:T:C	8.74771e-07	-1.23506	-0.891192
147169334	chr4:147169334:A:G	0.000196308	2.26396	1.02327
147169633	chr4:147169633:GA:G	5.50761e-06	-0.286325	-3.83722e-10
147170127	chr4:147170127:A:G	6.68461e-07	-1.52251	-0.872721
147170520	chr4:147170520:A:G	2.5065e-06	-1.01395e-10	-1.07357
147170887	chr4:147170887:A:G	4.35688e-07	-1.52126	-1.30202
147170900	chr4:147170900:AC:A	1.81552e-06	-1.01395e-10	-1.39609
147171177	chr4:147171177:AAT:A	2.36724e-06	-1.01395e-10	-1.13073
147171829	chr4:147171829:A:G	4.24463e-06	-0.5468	-3.83722e-10
147172381	chr4:147172381:C:T	5.02177e-06	-1.01395e-10	-0.378673
147172391	chr4:147172391:C:T	6.45853e-07	-1.06551	-1.36413
147172652	chr4:147172652:C:T	6.57183e-07	-1.52185	-0.890398
147172805	chr4:147172805:T:A	2.36735e-06	-1.01395e-10	-1.13068
147172985	chr4:147172985:T:C	4.34884e-07	-1.52219	-1.30295
147173126	chr4:147173126:T:C	2.3746e-06	-1.01395e-10	-1.12763
147173239	chr4:147173239:A:G	3.11947e-06	-0.854792	-3.83722e-10
147174949	chr4:147174949:A:AT	7.06612e-07	-1.51547	-0.824259
147174974	chr4:147174974:G:C	2.23174e-06	-1.01395e-10	-1.18967
147175068	chr4:147175068:C:T	1.17316e-05	-1.01395e-10	0.469834
147175211	chr4:147175211:G:A	5.10869e-07	-1.29998	-1.36412
147175452	chr4:147175452:A:G	1.87641e-06	-1.01395e-10	-1.3631
147176071	chr4:147176071:G:A	1.82901e-06	-1.01395e-10	-1.38868
147176257	chr4:147176257:G:A	1.86494e-06	-1.01395e-10	-1.36922
147176407	chr4:147176407:T:C	2.44026e-06	-1.01395e-10	-1.10035
147176554	chr4:147176554:T:C	9.6288e-07	-1.51489	-0.515395
147177027	chr4:147177027:CA:C	2.1435e-06	-1.01395e-10	-1.23002
147177173	chr4:147177173:G:C	7.52065e-06	0.741733	-0.716535
147177244	chr4:147177244:G:A	1.87851e-06	-1.01395e-10	-1.36198
147177313	chr4:147177313:A:G	1.8191e-06	-1.01395e-10	-1.39411
147177512	chr4:147177512:C:T	1.06008e-05	-1.01395e-10	0.368471
147178431	chr4:147178431:CA:C	6.81131e-05	-1.01395e-10	2.22871
147178470	chr4:147178470:A:C	6.91822e-07	-1.52251	-0.838369
147178679	chr4:147178679:A:G	8.25599e-07	-1.5089	-0.675198
147178770	chr4:147178770:CAG:C	7.53916e-07	-1.51964	-0.75529
147178900	chr4:147178900:G:C	6.87148e-07	-1.52242	-0.845245
147179004	chr4:147179004:T:C	3.55249e-06	-1.01395e-10	-0.724806
147179032	chr4:147179032:T:C	6.87265e-07	-1.51825	-0.849237
147179087	chr4:147179087:T:C	7.9311e-07	-1.51822	-0.706032
147179991	chr4:147179991:C:T	1.73264e-06	-1.44281	-3.83722e-10
147180300	chr4:147180300:G:A	4.50645e-06	-1.01395e-10	-0.486944
147180348	chr4:147180348:G:A	4.69837e-07	-1.3711	-1.37672
147180678	chr4:147180678:A:G	1.81564e-06	-1.01395e-10	-1.39602
147180778	chr4:147180778:C:T	2.17146e-06	-1.01395e-10	-1.21705
147180820	chr4:147180820:T:C	1.71296e-06	-0.578885	-0.875345
147182757	chr4:147182757:A:G	3.10068e-06	-1.01395e-10	-0.860835
147182811	chr4:147182811:T:C	4.38289e-06	-0.514747	-3.83722e-10
147183710	chr4:147183710:G:A	2.25521e-06	-1.01395e-10	-1.17921
147183797	chr4:147183797:C:T	9.21153e-07	-1.51926	-0.555326
147183986	chr4:147183986:G:C	7.50485e-07	-1.51888	-0.760614
147184001	chr4:147184001:T:C	6.52972e-07	-1.51784	-0.900836
147184195	chr4:147184195:G:A	5.14133e-07	-1.29498	-1.36275
147184730	chr4:147184730:C:T	4.83174e-05	1.15997	0.725363
147184805	chr4:147184805:A:G	1.94514e-06	-1.01395e-10	-1.32712
147184975	chr4:147184975:T:C	6.47095e-07	-1.52154	-0.906173
147185642	chr4:147185642:A:T	1.89009e-06	-1.01395e-10	-1.35583
147186014	chr4:147186014:C:T	2.62393e-06	-1.01395e-10	-1.02778
147186025	chr4:147186025:T:C	7.67505e-07	-1.51849	-0.738574
147186469	chr4:147186469:A:T	6.47123e-07	-1.51977	-0.907903
147186496	chr4:147186496:T:A	2.88858e-06	-0.931689	-3.83722e-10
147186522	chr4:147186522:C:T	7.7433e-07	-1.52205	-0.72616
147186977	chr4:147186977:A:G	2.5828e-06	-1.04358	-3.83722e-10
147187129	chr4:147187129:C:T	2.12268e-06	-1.01395e-10	-1.23977
147187526	chr4:147187526:G:A	4.2643e-06	-0.608094	0.0659156
147187634	chr4:147187634:C:T	9.10537e-07	-1.15825	-0.927924
147187682	chr4:147187682:A:G	4.11605e-05	-1.01395e-10	1.72502
147188198	chr4:147188198:A:C	7.6707e-07	-1.51999	-0.73764
147188331	chr4:147188331:C:T	1.89772e-06	-1.01395e-10	-1.3518
147188565	chr4:147188565:T:A	1.95642e-06	-1.01395e-10	-1.32134
147188601	chr4:147188601:C:T	7.32942e-07	-1.52201	-0.78113
147189796	chr4:147189796:G:A	1.81801e-06	-1.01395e-10	-1.39471
147189868	chr4:147189868:G:A	2.23184e-06	-1.01395e-10	-1.18963
147190120	chr4:147190120:A:C	6.5913e-07	-1.51902	-0.890265
147190240	chr4:147190240:C:T	1.10003e-05	0.405466	-3.83722e-10
147190340	chr4:147190340:T:C	6.84764e-07	-1.51864	-0.852491
147190367	chr4:147190367:C:T	6.57855e-07	-1.02014	-1.39109
147190442	chr4:147190442:T:C	1.84965e-06	-1.01395e-10	-1.37746
147190743	chr4:147190743:C:T	1.80493e-05	1.38604	-0.485388
147191209	chr4:147191209:A:G	1.85996e-06	-1.01395e-10	-1.3719
147191855	chr4:147191855:T:G	5.86153e-07	-1.52249	-1.00414
147193040	chr4:147193040:G:A	7.29492e-07	-1.16524	-1.14262
147194040	chr4:147194040:CA:C	1.8885e-06	-1.01395e-10	-1.35667
147195411	chr4:147195411:T:C	2.44272e-06	-1.01395e-10	-1.09934
147195413	chr4:147195413:T:A	2.44489e-06	-1.01395e-10	-1.09846
147195986	chr4:147195986:A:G	2.12531e-06	-1.23854	-3.83722e-10
147197061	chr4:147197061:TA:T	1.84867e-06	-1.01395e-10	-1.37799
147197116	chr4:147197116:T:C	8.29976e-07	-1.52251	-0.656301
147197216	chr4:147197216:T:C	6.21214e-07	-1.50511	-0.963423
147197571	chr4:147197571:G:A	1.64812e-06	-0.934961	-0.557856
147198676	chr4:147198676:G:A	1.60125e-06	-1.52167	-3.83722e-10
147198994	chr4:147198994:C:T	1.83005e-06	-1.01395e-10	-1.38811
147199058	chr4:147199058:T:C	6.07788e-07	-1.51661	-0.973776
147199448	chr4:147199448:T:C	6.74719e-07	-1.52049	-0.865423
147199773	chr4:147199773:A:G	1.2153e-06	-1.5082	-0.289259
147199809	chr4:147199809:G:A	1.54247e-06	-1.51544	-0.0436332
147199829	chr4:147199829:A:G	1.27948e-06	-1.51958	-0.226418
147200162	chr4:147200162:T:C	1.95278e-06	-1.01395e-10	-1.3232
147201304	chr4:147201304:A:G	5.82641e-07	-1.25768	-1.27496
147201462	chr4:147201462:G:A	3.53494e-05	1.57283	-3.83722e-10
147201508	chr4:147201508:G:A	5.32649e-07	-1.28455	-1.33779
147201719	chr4:147201719:C:T	2.21119e-06	-1.01395e-10	-1.19893
147202064	chr4:147202064:C:T	5.9107e-07	-1.3629	-1.15538
147202336	chr4:147202336:AT:A	2.13345e-06	-1.01395e-10	-1.23471
147202778	chr4:147202778:T:C	1.83771e-06	-0.291037	-1.0929
147202838	chr4:147202838:C:T	5.3095e-07	-1.27509	-1.35045
147203484	chr4:147203484:T:C	2.15676e-06	-1.01395e-10	-1.22385
147204460	chr4:147204460:T:C	2.09319e-06	-1.01395e-10	-1.25377
147204601	chr4:147204601:C:T	1.60039e-06	-1.52221	-3.83722e-10
147205130	chr4:147205130:T:C	5.40125e-07	-1.25405	-1.35436
147205235	chr4:147205235:GAACT:G	1.00148e-05	-1.01395e-10	0.311613
147205294	chr4:147205294:C:A	5.55067e-07	-1.22547	-1.35565
147205319	chr4:147205319:T:A	1.98025e-06	-1.01395e-10	-1.30923
147205373	chr4:147205373:T:C	4.10984e-06	-1.01395e-10	-0.579071
147205680	chr4:147205680:T:C	5.7926e-07	-1.27095	-1.26751
147205743	chr4:147205743:C:T	1.83922e-06	-1.01395e-10	-1.38311
147206151	chr4:147206151:T:C	1.83891e-06	-1.01395e-10	-1.38328
147206207	chr4:147206207:T:C	5.75549e-07	-1.25594	-1.28895
147206291	chr4:147206291:A:G	5.26361e-07	-1.29376	-1.34046
147206430	chr4:147206430:C:T	5.34883e-07	-1.27931	-1.33885
147206611	chr4:147206611:T:C	1.79171e-06	-1.40928	-3.83722e-10
147206640	chr4:147206640:A:G	6.2919e-07	-1.16592	-1.28986
147206652	chr4:147206652:G:T	9.75655e-07	-0.895107	-1.12199
147206678	chr4:147206678:C:G	2.80875e-06	-0.959714	-3.83722e-10
147207633	chr4:147207633:T:C	1.82386e-06	-1.01395e-10	-1.3915
147207978	chr4:147207978:A:G	1.60173e-06	-1.52137	-3.83722e-10
147208146	chr4:147208146:T:A	1.59998e-06	-1.52247	-3.83722e-10
147208610	chr4:147208610:T:G	6.47343e-07	-1.18386	-1.24347
147208720	chr4:147208720:A:G	1.18295e-06	-1.52142	-0.303019
147208723	chr4:147208723:T:A	1.84781e-06	-1.01395e-10	-1.37846
147208791	chr4:147208791:A:T	6.48497e-07	-1.17922	-1.24633
147210582	chr4:147210582:C:T	9.08803e-06	-1.01395e-10	0.214503
147210632	chr4:147210632:T:C	0.000136196	3.70202	-0.78038
147211795	chr4:147211795:G:A	6.74585e-06	-1.01395e-10	-0.0835271
147211921	chr4:147211921:T:A	8.61294e-06	-1.01395e-10	0.16081
147212198	chr4:147212198:C:T	1.82125e-06	-1.01395e-10	-1.39293
147212406	chr4:147212406:G:T	1.82112e-06	-1.01395e-10	-1.393
147212465	chr4:147212465:T:C	5.8942e-07	-1.13718	-1.38389
147212516	chr4:147212516:C:A	1.89356e-06	-1.01395e-10	-1.354
147212526	chr4:147212526:T:C	1.91628e-06	-1.01395e-10	-1.34207
147212959	chr4:147212959:G:A	3.73103e-06	-1.01395e-10	-0.67577
147213064	chr4:147213064:C:T	8.83405e-07	-0.738892	-1.37753
147213122	chr4:147213122:A:T	8.75378e-07	-0.744637	-1.38092
147213162	chr4:147213162:C:T	8.84929e-07	-0.736392	-1.37831
147213186	chr4:147213186:C:T	8.18499e-07	-1.52138	-0.671359
147213501	chr4:147213501:G:A	2.54215e-06	-1.01395e-10	-1.05945
147215271	chr4:147215271:AG:A	1.64516e-06	-0.697983	-0.796633
147215309	chr4:147215309:G:C	1.82514e-06	-1.01395e-10	-1.3908
147215382	chr4:147215382:G:C	1.81707e-06	-1.01395e-10	-1.39523
147215854	chr4:147215854:TC:T	1.81693e-06	-1.01395e-10	-1.39531
147215911	chr4:147215911:G:C	1.81697e-06	-1.01395e-10	-1.39528
147216355	chr4:147216355:A:G	2.47665e-06	-1.01395e-10	-1.08555
147216456	chr4:147216456:T:C	2.43272e-06	-1.01395e-10	-1.10344
147217002	chr4:147217002:G:C	2.2378e-06	-1.01395e-10	-1.18696
147217223	chr4:147217223:C:A	2.97229e-06	-0.903123	-3.83722e-10
147218526	chr4:147218526:A:G	1.82208e-06	-1.01395e-10	-1.39248
147218537	chr4:147218537:A:G	5.44687e-07	-1.23913	-1.36087
147218682	chr4:147218682:AGTGTGTT:A	1.82826e-06	-1.01395e-10	-1.38909
147219097	chr4:147219097:G:A	1.82178e-06	-1.01395e-10	-1.39264
147219232	chr4:147219232:T:C	3.29851e-06	-1.01395e-10	-0.798986
147219390	chr4:147219390:C:T	9.73223e-07	-0.834751	-1.18485
147219486	chr4:147219486:A:G	2.23573e-06	-1.01395e-10	-1.18789
147219812	chr4:147219812:C:T	1.77805e-06	-1.41694	-3.83722e-10
147220434	chr4:147220434:TCTA:T	3.16513e-06	-0.840262	-3.83722e-10
147220479	chr4:147220479:G:A	5.91358e-07	-1.12846	-1.38933
147220601	chr4:147220601:CTG:C	4.13106e-06	-1.01395e-10	-0.573922
147221076	chr4:147221076:A:T	1.91595e-06	-1.01395e-10	-1.34224
147221128	chr4:147221128:T:C	1.81993e-06	-1.01395e-10	-1.39366
147221131	chr4:147221131:G:A	1.0849e-06	-1.52116	-0.389802
147221387	chr4:147221387:C:T	1.8213e-06	-1.01395e-10	-1.39291
147221558	chr4:147221558:C:T	2.35083e-06	-0.0496359	-1.08805
147222603	chr4:147222603:G:T	2.70669e-06	-0.996728	-3.83722e-10
147223172	chr4:147223172:G:T	3.7974e-06	-0.658139	-3.83722e-10
147223240	chr4:147223240:C:G	1.73956e-06	-1.43882	-3.83722e-10
147223257	chr4:147223257:G:A	3.97655e-06	-0.61204	-3.83722e-10
147223747	chr4:147223747:A:G	6.40455e-07	-1.08943	-1.3486
147223872	chr4:147223872:G:C	6.40056e-07	-1.10441	-1.33425
147224396	chr4:147224396:T:C	7.56393e-07	-0.941351	-1.3303
147224868	chr4:147224868:G:A	1.82204e-06	-1.01395e-10	-1.3925
147225187	chr4:147225187:G:C	8.08428e-07	-0.87318	-1.33194
147225225	chr4:147225225:C:T	7.87957e-07	-0.904073	-1.32669
147226069	chr4:147226069:T:C	5.09872e-06	-1.01395e-10	-0.363465
147226306	chr4:147226306:AT:A	5.38819e-06	-1.01395e-10	-0.308246
147226308	chr4:147226308:T:C	2.26881e-06	-1.01395e-10	-1.1732
147226348	chr4:147226348:T:C	7.77459e-07	-0.913882	-1.3303
147226533	chr4:147226533:C:A	2.05459e-06	-1.01395e-10	-1.27238
147226698	chr4:147226698:G:A	8.23981e-07	-0.856538	-1.32952
147226713	chr4:147226713:T:C	5.45854e-07	-1.23448	-1.36338
147226832	chr4:147226832:T:C	2.48035e-06	-1.01395e-10	-1.08406
147226849	chr4:147226849:G:A	2.06259e-06	-1.01395e-10	-1.26849
147226917	chr4:147226917:C:T	8.01671e-07	-0.899965	-1.31355
147227211	chr4:147227211:A:T	1.63867e-06	-1.49857	-3.83722e-10
147227480	chr4:147227480:C:T	2.70196e-06	-1.01395e-10	-0.998477
147227607	chr4:147227607:C:T	8.48767e-07	-0.83228	-1.32415
147227691	chr4:147227691:T:C	1.59988e-06	-1.52253	-3.83722e-10
147227692	chr4:147227692:G:C	0.000154527	2.51131	0.536609
147227840	chr4:147227840:A:G	3.88733e-06	-1.01395e-10	-0.634733
147228009	chr4:147228009:C:G	8.12623e-07	-0.875797	-1.32415
147228023	chr4:147228023:C:A	2.32362e-06	-1.01395e-10	-1.14933
147228292	chr4:147228292:GA:G	1.8271e-06	-1.01395e-10	-1.38973
147228893	chr4:147228893:A:T	1.35259e-06	-0.471635	-1.2188
147229055	chr4:147229055:T:C	7.90772e-05	3.10539	-0.727419
147229396	chr4:147229396:AAAG:A	1.76837e-06	-1.4224	-3.83722e-10
147229408	chr4:147229408:T:C	5.92981e-06	-1.01395e-10	-0.212463
147230995	chr4:147230995:T:C	7.31366e-07	-0.913072	-1.39222
147231337	chr4:147231337:T:A	1.54114e-05	-1.01395e-10	0.742653
147231477	chr4:147231477:T:G	6.65401e-07	-1.32147	-1.07835
147231982	chr4:147231982:C:T	1.94715e-06	-1.01395e-10	-1.32609
147232078	chr4:147232078:G:A	5.38076e-07	-1.50083	-1.11138
147232703	chr4:147232703:A:C	1.82971e-06	-1.01395e-10	-1.3883
147233730	chr4:147233730:GT:G	5.09169e-07	-1.50503	-1.1624
147233998	chr4:147233998:A:C	9.14231e-07	-0.707706	-1.37442
147234265	chr4:147234265:G:A	8.75779e-07	-0.751578	-1.37352
147234331	chr4:147234331:G:A	2.81105e-06	-1.01395e-10	-0.958896
147234665	chr4:147234665:C:T	7.22664e-07	-0.937708	-1.37956
147235030	chr4:147235030:G:T	1.83004e-06	-1.01395e-10	-1.38812
147236454	chr4:147236454:T:C	9.8064e-07	-0.635602	-1.3764
147236466	chr4:147236466:C:T	1.353e-06	-0.423555	-1.26658
147237096	chr4:147237096:T:G	1.92182e-06	-1.01395e-10	-1.33918
147237129	chr4:147237129:TCCTA:T	1.70972e-06	-1.45613	-3.83722e-10
147237136	chr4:147237136:T:C	2.09576e-06	-1.01395e-10	-1.25254
147237140	chr4:147237140:G:A	2.64358e-06	-1.01395e-10	-1.02032
147237144	chr4:147237144:A:G	6.29666e-06	-1.01395e-10	-0.152437
147237236	chr4:147237236:C:T	2.59343e-06	-1.01395e-10	-1.03947
147237655	chr4:147237655:A:G	3.03745e-05	-1.01395e-10	1.42115
147238235	chr4:147238235:A:T	1.49333e-06	-0.461389	-1.13006
147238286	chr4:147238286:A:G	7.30753e-07	-0.911505	-1.39463
147238361	chr4:147238361:C:T	7.65384e-06	-1.01395e-10	0.0427528
147238641	chr4:147238641:G:C	1.38254e-06	-0.401952	-1.26658
147238707	chr4:147238707:G:T	3.78293e-06	-1.01395e-10	-0.661957
147238850	chr4:147238850:GAACTCATTATGATC:G	8.63709e-07	-0.771562	-1.36741
147238949	chr4:147238949:G:A	8.92591e-07	-0.738925	-1.36716
147239249	chr4:147239249:A:G	2.09935e-06	-1.01395e-10	-1.25083
147239593	chr4:147239593:C:G	1.00534e-05	0.315454	-3.83722e-10
147239970	chr4:147239970:T:C	1.99159e-06	-1.01395e-10	-1.30352
147240008	chr4:147240008:T:C	9.23948e-07	-0.675312	-1.39624
147240249	chr4:147240249:A:T	1.81723e-06	-1.01395e-10	-1.39514
147240267	chr4:147240267:C:T	2.60518e-06	-1.01395e-10	-1.03495
147240721	chr4:147240721:C:T	1.0463e-06	-0.564874	-1.38232
147240823	chr4:147240823:G:T	2.12584e-06	-1.23829	-3.83722e-10
147241403	chr4:147241403:T:C	2.74101e-06	-1.01395e-10	-0.984129
147241810	chr4:147241810:G:A	2.07792e-06	-0.105542	-1.15555
147241953	chr4:147241953:G:T	1.84087e-06	-0.100149	-1.28207
147242021	chr4:147242021:G:A	2.74119e-06	-1.01395e-10	-0.984062
147242639	chr4:147242639:T:A	1.81837e-06	-1.01395e-10	-1.39452
147242981	chr4:147242981:C:A	2.02032e-06	-0.178606	-1.1106
147243139	chr4:147243139:T:C	1.03559e-06	-0.561758	-1.39573
147243584	chr4:147243584:C:T	9.86779e-07	-0.611189	-1.39458
147243770	chr4:147243770:G:A	9.69364e-07	-0.630055	-1.39352
147243944	chr4:147243944:C:T	1.81829e-06	-1.01395e-10	-1.39456
147244037	chr4:147244037:T:C	2.26038e-06	-1.01395e-10	-1.17692
147244104	chr4:147244104:C:T	1.59995e-06	-1.52248	-3.83722e-10
147244141	chr4:147244141:A:T	2.05913e-06	-1.01395e-10	-1.27017
147244843	chr4:147244843:C:T	9.74483e-07	-0.62919	-1.38911
147244866	chr4:147244866:T:C	8.18829e-07	-0.811207	-1.38113
147245552	chr4:147245552:C:T	2.52888e-06	-1.01395e-10	-1.06468
147245606	chr4:147245606:T:C	7.57097e-05	-1.01395e-10	2.33445
147245842	chr4:147245842:C:T	2.14594e-06	-1.01395e-10	-1.22888
147246169	chr4:147246169:T:C	9.92467e-07	-0.61605	-1.38397
147246188	chr4:147246188:T:C	1.81825e-06	-1.01395e-10	-1.39458
147246241	chr4:147246241:C:T	1.92289e-06	-1.01395e-10	-1.33863
147246638	chr4:147246638:T:C	5.43933e-07	-1.51446	-1.08692
147247546	chr4:147247546:C:T	2.17286e-05	-1.01395e-10	1.08617
147248012	chr4:147248012:T:C	8.89551e-07	-0.716152	-1.39334
147248013	chr4:147248013:G:A	7.93934e-07	-0.859533	-1.36368
147248097	chr4:147248097:T:C	8.15597e-06	0.106295	-3.83722e-10
147248221	chr4:147248221:T:C	2.11669e-06	-1.01395e-10	-1.2426
147248472	chr4:147248472:A:G	2.25232e-06	-1.01395e-10	-1.18049
147248578	chr4:147248578:C:A	1.81523e-06	-1.01395e-10	-1.39624
147248861	chr4:147248861:A:G	1.59996e-06	-1.52247	-3.83722e-10
147249042	chr4:147249042:T:C	8.72555e-07	-0.742305	-1.38648
147249236	chr4:147249236:A:G	9.95068e-07	-0.602216	-1.39518
147249474	chr4:147249474:T:C	2.273e-06	-1.01395e-10	-1.17136
147249696	chr4:147249696:T:C	1.81584e-06	-1.01395e-10	-1.39591
147250388	chr4:147250388:G:C	2.69274e-06	-1.00189	-3.83722e-10
147251197	chr4:147251197:A:G	9.57943e-07	-0.643921	-1.3915
147251218	chr4:147251218:T:C	6.52202e-06	-1.01395e-10	-0.11727
147251358	chr4:147251358:T:C	1.95441e-06	-1.01395e-10	-1.32237
147251420	chr4:147251420:G:A	9.59275e-07	-0.63828	-1.39575
147251465	chr4:147251465:G:A	9.82367e-07	-0.619628	-1.39062
147251705	chr4:147251705:T:A	1.98643e-06	-0.193816	-1.1123
147251788	chr4:147251788:A:G	6.10501e-06	-1.01395e-10	-0.183345
147252410	chr4:147252410:C:T	1.11145e-05	-1.01395e-10	0.4158
147252554	chr4:147252554:A:G	1.84032e-06	-1.01395e-10	-1.38251
147252634	chr4:147252634:T:C	1.83164e-06	-1.01395e-10	-1.38724
147252772	chr4:147252772:T:C	1.92151e-06	-1.01395e-10	-1.33935
147252932	chr4:147252932:G:T	0.000276855	3.41681	0.214235
147253184	chr4:147253184:C:T	1.81539e-06	-1.01395e-10	-1.39616
147253223	chr4:147253223:C:T	2.71708e-06	-1.01395e-10	-0.992899
147253474	chr4:147253474:T:C	9.75081e-07	-0.626834	-1.39086
147253483	chr4:147253483:A:G	8.24823e-07	-0.819083	-1.36596
147253859	chr4:147253859:G:A	1.49443e-06	-0.66505	-0.925662
147253953	chr4:147253953:T:A	4.87358e-06	-1.01395e-10	-0.408627
147254305	chr4:147254305:C:T	8.96154e-07	-0.706136	-1.39596
147254813	chr4:147254813:A:G	2.56616e-06	-1.05005	-3.83722e-10
147255239	chr4:147255239:C:T	9.30734e-07	-0.6682	-1.39604
147255396	chr4:147255396:C:T	1.81725e-06	-1.01395e-10	-1.39513
147255408	chr4:147255408:C:T	1.84036e-06	-1.01395e-10	-1.38249
147255905	chr4:147255905:T:C	9.21386e-07	-0.678358	-1.39597
147255983	chr4:147255983:A:C	2.1781e-06	-1.01395e-10	-1.214
147256118	chr4:147256118:T:C	9.07884e-07	-0.701873	-1.38722
147256159	chr4:147256159:C:G	2.87116e-06	-1.01395e-10	-0.93774
147256267	chr4:147256267:A:G	9.72206e-07	-0.635004	-1.38564
147256339	chr4:147256339:T:G	8.86441e-07	-0.721617	-1.39138
147256453	chr4:147256453:T:C	2.17461e-06	-1.21561	-3.83722e-10
147256863	chr4:147256863:A:G	1.87108e-06	-1.01395e-10	-1.36594
147256960	chr4:147256960:C:T	6.51929e-06	-1.01395e-10	-0.117689
147257203	chr4:147257203:C:T	4.59946e-05	1.75902	0.0770464
147257385	chr4:147257385:C:A	1.87132e-06	-1.01395e-10	-1.36581
147257386	chr4:147257386:A:G	1.87229e-06	-1.01395e-10	-1.36529
147257464	chr4:147257464:T:C	9.02196e-07	-0.699138	-1.39624
147257610	chr4:147257610:A:C	5.90362e-07	-1.51076	-1.00871
147257954	chr4:147257954:A:T	9.21918e-07	-0.677508	-1.39625
147258024	chr4:147258024:A:C	2.76966e-06	-1.01395e-10	-0.973731
147258235	chr4:147258235:T:C	3.15391e-06	-0.843812	-3.83722e-10
147258388	chr4:147258388:C:T	7.91854e-06	-1.01395e-10	0.0767513
147258453	chr4:147258453:C:T	1.82408e-06	-1.01395e-10	-1.39138
147258773	chr4:147258773:C:T	3.52733e-06	-1.01395e-10	-0.731914
147258819	chr4:147258819:C:T	1.88849e-06	-1.01395e-10	-1.35668
147258827	chr4:147258827:C:T	2.45887e-06	-1.01395e-10	-1.09275
147258883	chr4:147258883:G:A	1.86611e-06	-1.01395e-10	-1.3686
147259177	chr4:147259177:A:T	1.8683e-06	-1.01395e-10	-1.36742
147259193	chr4:147259193:T:C	9.48774e-07	-0.648841	-1.3962
147259346	chr4:147259346:CA:C	9.38415e-07	-0.659771	-1.39625
147259550	chr4:147259550:C:A	1.62124e-06	-1.50926	-3.83722e-10
147259745	chr4:147259745:C:T	5.5934e-05	2.56379	-0.53207
147260093	chr4:147260093:T:C	8.99016e-07	-0.707315	-1.39159
147260410	chr4:147260410:T:C	9.74558e-07	-0.623822	-1.3944
147261032	chr4:147261032:T:G	7.99982e-07	-0.825378	-1.39024
147261294	chr4:147261294:A:G	2.27003e-05	1.12992	-3.83722e-10
147262135	chr4:147262135:G:A	1.68412e-06	-0.296293	-1.17492
147262981	chr4:147262981:G:C	2.73762e-06	-0.985365	-3.83722e-10
147262988	chr4:147262988:A:C	3.26877e-06	-1.01395e-10	-0.80804
147263143	chr4:147263143:C:A	6.51846e-06	-1.01395e-10	-0.117817
147263702	chr4:147263702:C:G	1.03265e-06	-0.572525	-1.3878
147264007	chr4:147264007:C:T	1.60039e-06	-1.52221	-3.83722e-10
147264249	chr4:147264249:A:T	3.48362e-06	-1.01395e-10	-0.744384
147264321	chr4:147264321:G:T	7.04724e-06	-1.01395e-10	-0.0398192
147264498	chr4:147264498:G:A	8.58123e-07	-0.754562	-1.3909
147264557	chr4:147264557:T:C	8.27911e-07	-0.808388	-1.37292
147264964	chr4:147264964:T:C	1.59999e-06	-1.52246	-3.83722e-10
147265321	chr4:147265321:C:T	2.3823e-06	-1.01395e-10	-1.12439
147265418	chr4:147265418:A:G	9.579e-07	-0.643554	-1.39191
147265703	chr4:147265703:C:T	1.00071e-06	-0.600842	-1.39091
147266029	chr4:147266029:G:A	1.59355e-05	-1.01395e-10	0.776093
147266276	chr4:147266276:C:T	2.58576e-06	-1.01395e-10	-1.04243
147266339	chr4:147266339:T:C	2.46951e-06	-1.01395e-10	-1.08844
147266555	chr4:147266555:G:A	2.14919e-06	-1.01395e-10	-1.22737
147266659	chr4:147266659:T:C	1.86526e-06	-1.01395e-10	-1.36905
147266871	chr4:147266871:A:T	8.87887e-07	-0.715138	-1.39623
147267406	chr4:147267406:A:C	6.04029e-07	-1.50353	-0.993062
147267530	chr4:147267530:A:G	8.85681e-07	-0.723252	-1.3906
147267558	chr4:147267558:A:G	1.82821e-06	-1.01395e-10	-1.38912
147267847	chr4:147267847:G:T	2.7278e-06	-1.01395e-10	-0.988961
147267932	chr4:147267932:T:C	1.86682e-06	-1.01395e-10	-1.36822
147267946	chr4:147267946:A:G	1.54418e-05	0.744622	-3.83722e-10
147267997	chr4:147267997:A:C	1.8279e-06	-1.01395e-10	-1.38929
147268425	chr4:147268425:A:C	3.69027e-06	-1.01395e-10	-0.686756
147268477	chr4:147268477:T:C	8.94167e-07	-0.712662	-1.39166
147268550	chr4:147268550:A:G	1.60074e-06	-1.52199	-3.83722e-10
147269033	chr4:147269033:T:G	2.90957e-06	-1.01395e-10	-0.924451
147269399	chr4:147269399:G:A	1.81691e-06	-1.01395e-10	-1.39532
147269437	chr4:147269437:T:G	2.24633e-05	1.11943	-3.83722e-10
147269649	chr4:147269649:C:T	8.50442e-07	-0.759648	-1.39481
147269813	chr4:147269813:T:C	1.86659e-06	-1.01395e-10	-1.36834
147269845	chr4:147269845:A:T	8.7594e-07	-0.733044	-1.39187
147269913	chr4:147269913:T:G	9.15764e-07	-0.686446	-1.39401
147270097	chr4:147270097:G:T	3.64397e-05	1.68986	-0.0866575
147270210	chr4:147270210:T:C	7.35682e-06	-1.01395e-10	0.00317292
147270267	chr4:147270267:G:A	8.71704e-07	-0.733565	-1.39619
147270547	chr4:147270547:G:A	9.24195e-07	-0.67506	-1.39623
147270774	chr4:147270774:T:C	2.75784e-06	-1.01395e-10	-0.978009
147270813	chr4:147270813:T:C	8.50497e-07	-0.768746	-1.38564
147271657	chr4:147271657:C:T	9.04989e-07	-0.699221	-1.39307
147272130	chr4:147272130:A:G	8.69181e-06	-1.01395e-10	0.169926
147272405	chr4:147272405:G:A	7.81039e-07	-0.843618	-1.39597
147272749	chr4:147272749:T:C	1.42911e-06	-0.422725	-1.21268
147273103	chr4:147273103:A:T	2.25418e-06	-1.01395e-10	-1.17967
147273134	chr4:147273134:G:A	9.35819e-07	-0.662681	-1.39611
147273220	chr4:147273220:C:T	9.36872e-07	-0.661732	-1.39593
147273460	chr4:147273460:C:T	9.52818e-07	-0.644582	-1.3962
147273565	chr4:147273565:T:G	1.87018e-06	-1.01395e-10	-1.36642
147273685	chr4:147273685:A:G	5.86885e-07	-1.5131	-1.01228
147273805	chr4:147273805:T:C	8.86168e-07	-0.72333	-1.38997
147273889	chr4:147273889:G:A	8.92446e-07	-0.715782	-1.39046
147274025	chr4:147274025:C:T	8.92217e-07	-0.717164	-1.38934
147274187	chr4:147274187:G:A	8.95451e-07	-0.706664	-1.39622
147274188	chr4:147274188:G:C	9.43991e-07	-0.653898	-1.39619
147274203	chr4:147274203:T:C	8.9744e-07	-0.710195	-1.39047
147274423	chr4:147274423:C:T	3.33261e-06	-1.01395e-10	-0.788699
147274485	chr4:147274485:T:C	9.46279e-07	-0.651853	-1.39582
147274705	chr4:147274705:T:C	1.59996e-06	-1.52248	-3.83722e-10
147274808	chr4:147274808:A:T	3.32183e-06	0.509212	-1.30115
147274965	chr4:147274965:C:T	1.82824e-06	-1.01395e-10	-1.3891
147274991	chr4:147274991:G:A	1.83531e-06	-1.01395e-10	-1.38524
147275027	chr4:147275027:CT:C	8.86793e-07	-0.718787	-1.39381
147275229	chr4:147275229:T:C	8.98258e-07	-0.703962	-1.39579
147275259	chr4:147275259:T:G	8.66274e-07	-0.742294	-1.39371
147275387	chr4:147275387:C:G	1.94943e-06	-1.01395e-10	-1.32492
147275501	chr4:147275501:C:T	1.81863e-06	-1.01395e-10	-1.39437
147275808	chr4:147275808:A:AC	8.045e-07	-0.813968	-1.39602
147275904	chr4:147275904:G:T	2.74346e-06	-0.983234	-3.83722e-10
147276150	chr4:147276150:G:A	3.11281e-06	-1.01395e-10	-0.856929
147276241	chr4:147276241:A:G	7.97764e-07	-0.822755	-1.39564
147276339	chr4:147276339:G:A	4.5009e-05	-1.01395e-10	1.81441
147276430	chr4:147276430:G:A	1.15132e-06	-0.458708	-1.39284
147276724	chr4:147276724:A:G	2.92093e-06	-1.01395e-10	-0.920554
147276774	chr4:147276774:C:T	3.15891e-06	-1.01395e-10	-0.842227
147276829	chr4:147276829:T:C	8.55284e-07	-0.754937	-1.39384
147277145	chr4:147277145:A:C	9.53056e-06	-1.01395e-10	0.262048
147277352	chr4:147277352:G:A	2.14437e-06	-1.22961	-3.83722e-10
147277454	chr4:147277454:C:T	9.01319e-07	-0.702344	-1.39401
147277499	chr4:147277499:C:T	1.15054e-06	-0.511179	-1.34105
147277546	chr4:147277546:G:A	9.95194e-07	-0.684071	-1.3132
147277601	chr4:147277601:T:C	8.43765e-07	-0.772232	-1.3901
147278332	chr4:147278332:G:A	2.26738e-06	-1.01395e-10	-1.17383
147278481	chr4:147278481:A:G	2.33853e-06	-1.01395e-10	-1.14293
147278887	chr4:147278887:A:T	1.21482e-06	-0.838316	-0.95954
147279053	chr4:147279053:G:A	1.05676e-05	1.66175	-1.29642
147279241	chr4:147279241:T:C	1.83008e-06	-1.01395e-10	-1.3881
147279257	chr4:147279257:T:C	2.91853e-06	-1.01395e-10	-0.921376
147279370	chr4:147279370:T:C	3.60338e-06	-1.01395e-10	-0.710584
147279372	chr4:147279372:C:A	3.18986e-06	-1.01395e-10	-0.832478
147279516	chr4:147279516:C:T	1.3889e-06	-0.503675	-1.16026
147279665	chr4:147279665:C:T	3.61046e-06	-1.01395e-10	-0.708621
147279718	chr4:147279718:T:A	3.62788e-06	-1.01395e-10	-0.703806
147279731	chr4:147279731:C:T	3.61046e-06	-1.01395e-10	-0.708621
147279743	chr4:147279743:A:G	3.61046e-06	-1.01395e-10	-0.708621
147280028	chr4:147280028:G:T	5.18087e-06	-1.01395e-10	-0.347483
147280181	chr4:147280181:C:A	3.60721e-06	-1.01395e-10	-0.709521
147280290	chr4:147280290:G:A	1.59439e-05	-1.01395e-10	0.776622
147280587	chr4:147280587:C:T	2.90929e-06	-1.01395e-10	-0.924548
147280674	chr4:147280674:G:A	1.81778e-06	-1.01395e-10	-1.39484
147280764	chr4:147280764:A:T	3.75842e-06	-1.01395e-10	-0.668455
147280885	chr4:147280885:T:C	1.34505e-06	-0.55894	-1.13708
147281007	chr4:147281007:C:A	3.47908e-06	-1.01395e-10	-0.745687
147281122	chr4:147281122:TACCA:T	1.81932e-06	-1.01395e-10	-1.39399
147281124	chr4:147281124:C:T	5.24307e-06	-1.01395e-10	-0.335548
147281128	chr4:147281128:A:T	1.82346e-06	-1.01395e-10	-1.39172
147281146	chr4:147281146:T:C	2.97153e-06	-1.01395e-10	-0.903378
147281201	chr4:147281201:C:T	2.96977e-06	-1.01395e-10	-0.903972
147281507	chr4:147281507:T:A	3.08525e-06	-1.01395e-10	-0.865823
147281631	chr4:147281631:G:A	5.11657e-06	-1.01395e-10	-0.359972
147281879	chr4:147281879:A:G	2.96815e-06	-1.01395e-10	-0.904515
147282129	chr4:147282129:T:C	1.88677e-06	-1.01395e-10	-1.35759
147282326	chr4:147282326:C:T	3.62846e-06	-1.01395e-10	-0.703647
147282811	chr4:147282811:G:A	2.98752e-06	-1.01395e-10	-0.898013
147282931	chr4:147282931:A:G	3.60978e-06	-1.01395e-10	-0.708808
147282933	chr4:147282933:C:T	3.61046e-06	-1.01395e-10	-0.708621
147283041	chr4:147283041:G:A	1.1492e-06	-0.812892	-1.04049
147283101	chr4:147283101:C:T	3.76968e-06	-1.01395e-10	-0.665464
147283397	chr4:147283397:G:T	5.11657e-06	-1.01395e-10	-0.359972
147283850	chr4:147283850:A:G	1.61701e-06	-1.51187	-3.83722e-10
147283999	chr4:147283999:T:C	6.87807e-07	-0.992273	-1.37443
147284038	chr4:147284038:G:GA	2.96206e-06	-1.01395e-10	-0.906571
147284123	chr4:147284123:T:TGGGA	3.85682e-05	-1.01395e-10	1.65997
147284139	chr4:147284139:G:A	2.96815e-06	-1.01395e-10	-0.904515
147284250	chr4:147284250:A:AT	2.96715e-06	-1.01395e-10	-0.904854
147284371	chr4:147284371:T:C	3.03155e-06	-1.01395e-10	-0.883382
147284452	chr4:147284452:T:C	2.96341e-06	-1.01395e-10	-0.906114
147284464	chr4:147284464:G:C	3.13206e-06	-1.01395e-10	-0.850765
147284714	chr4:147284714:A:G	3.42926e-06	-1.01395e-10	-0.760111
147284757	chr4:147284757:C:T	2.63189e-06	-1.01395e-10	-1.02475
147284779	chr4:147284779:G:A	8.67107e-07	-0.745877	-1.38917
147285375	chr4:147285375:T:G	2.96815e-06	-1.01395e-10	-0.904515
147285430	chr4:147285430:G:GC	3.05881e-06	-1.01395e-10	-0.87443
147285451	chr4:147285451:C:G	2.52892e-06	-1.01395e-10	-1.06466
147285477	chr4:147285477:C:T	2.67231e-06	-1.01395e-10	-1.00951
147285582	chr4:147285582:A:G	2.97416e-06	-1.01395e-10	-0.902493
147285765	chr4:147285765:C:T	7.75136e-06	-1.01395e-10	0.0554131
147285774	chr4:147285774:G:A	2.934e-06	-1.01395e-10	-0.91609
147285896	chr4:147285896:G:T	1.86267e-06	-1.01395e-10	-1.37044
147285980	chr4:147285980:C:T	2.7459e-06	-1.01395e-10	-0.982346
147286036	chr4:147286036:C:T	1.83404e-06	-1.01395e-10	-1.38594
147286261	chr4:147286261:T:C	7.04109e-07	-0.992113	-1.35116
147286353	chr4:147286353:C:T	2.73269e-06	-1.01395e-10	-0.987169
147286530	chr4:147286530:G:A	9.95847e-07	-0.722863	-1.27375
147286691	chr4:147286691:A:G	2.20096e-06	-1.01395e-10	-1.20356
147287078	chr4:147287078:A:G	5.85667e-07	-1.14754	-1.37992
147287224	chr4:147287224:A:G	1.81802e-06	-1.01395e-10	-1.39471
147287476	chr4:147287476:A:T	1.00858e-06	-0.771996	-1.21192
147288311	chr4:147288311:A:G	1.11506e-06	-0.858891	-1.02465
147289741	chr4:147289741:C:T	7.43985e-06	-1.01395e-10	0.0143962
147290025	chr4:147290025:C:T	2.61461e-06	-1.01395e-10	-1.03134
147290690	chr4:147290690:A:G	1.62104e-06	-1.50939	-3.83722e-10
147291847	chr4:147291847:G:A	8.95105e-07	-0.767554	-1.33571
147291882	chr4:147291882:C:T	2.79476e-06	-1.01395e-10	-0.96471
147292431	chr4:147292431:A:T	9.51741e-07	-0.708062	-1.33386
147292506	chr4:147292506:C:T	8.93759e-07	-0.768896	-1.33588
147292580	chr4:147292580:C:T	2.26302e-06	-1.50358	0.327829
147292711	chr4:147292711:T:C	2.21307e-06	-1.19807	-3.83722e-10
147292749	chr4:147292749:G:C	9.68436e-07	-0.704133	-1.32039
147292960	chr4:147292960:G:T	1.8423e-06	-1.01395e-10	-1.38144
147292986	chr4:147292986:G:A	4.93418e-05	1.67554	0.230775
147293215	chr4:147293215:C:T	3.3023e-06	-1.01395e-10	-0.797836
147293311	chr4:147293311:C:T	0.000213372	3.03266	0.337925
147293838	chr4:147293838:A:G	4.81221e-06	-1.01395e-10	-0.421299
147293957	chr4:147293957:G:T	8.63915e-07	-0.800428	-1.33831
147294403	chr4:147294403:C:T	2.4259e-06	-1.01395e-10	-1.10625
147294520	chr4:147294520:C:T	9.46308e-07	-0.708864	-1.33878
147294610	chr4:147294610:C:A	1.4458e-06	-0.23116	-1.39263
147294629	chr4:147294629:A:C	9.37143e-07	-0.722427	-1.33495
147295129	chr4:147295129:T:A	9.49837e-07	-0.709573	-1.33435
147295181	chr4:147295181:A:G	1.90817e-06	-1.01395e-10	-1.34631
147295239	chr4:147295239:G:T	9.35442e-07	-0.671371	-1.38782
147295287	chr4:147295287:T:C	1.90769e-06	-1.01395e-10	-1.34656
147295300	chr4:147295300:T:A	2.73269e-06	-1.01395e-10	-0.987169
147295419	chr4:147295419:A:G	3.40365e-06	-1.01395e-10	-0.767607
147295439	chr4:147295439:T:C	1.27872e-05	-1.01395e-10	0.555988
147295562	chr4:147295562:A:G	8.73511e-07	-1.52025	-0.60744
147295681	chr4:147295681:T:C	1.64641e-06	-0.192187	-1.30167
147296443	chr4:147296443:A:G	1.90842e-06	-1.01395e-10	-1.34618
147296531	chr4:147296531:A:G	9.10048e-07	-0.7507	-1.33601
147296726	chr4:147296726:C:T	1.8185e-06	-1.01395e-10	-1.39444
147296933	chr4:147296933:T:A	9.4999e-07	-0.703087	-1.34067
147297070	chr4:147297070:G:A	1.91e-06	-1.01395e-10	-1.34535
147297161	chr4:147297161:T:C	1.60094e-06	-1.52187	-3.83722e-10
147297217	chr4:147297217:A:G	2.06603e-06	-1.01395e-10	-1.26682
147297284	chr4:147297284:C:G	9.66528e-07	-0.691277	-1.33522
147297634	chr4:147297634:TGCACA:T	2.81064e-06	-1.01395e-10	-0.959041
147297894	chr4:147297894:A:C	1.80631e-06	-0.0975976	-1.30357
147297915	chr4:147297915:C:T	4.23286e-05	1.70465	0.0483573
147298000	chr4:147298000:T:C	3.2627e-06	-1.01395e-10	-0.809899
147298035	chr4:147298035:T:C	9.35338e-07	-0.727605	-1.3317
147298055	chr4:147298055:A:G	4.37436e-06	-0.516696	-3.83722e-10
147298235	chr4:147298235:G:A	1.23801e-05	-1.01395e-10	0.523638
147298471	chr4:147298471:A:G	9.96302e-07	-0.65853	-1.33763
147298576	chr4:147298576:A:G	8.35912e-07	-0.817913	-1.35377
147298613	chr4:147298613:T:C	3.14059e-06	-1.01395e-10	-0.848045
147298617	chr4:147298617:A:T	9.68181e-07	-1.11816	-0.90663
147299021	chr4:147299021:G:A	2.21436e-06	-1.01395e-10	-1.19749
147299462	chr4:147299462:T:C	2.41992e-06	-1.01395e-10	-1.10872
147299515	chr4:147299515:A:G	1.92971e-06	-1.01395e-10	-1.33508
147299548	chr4:147299548:G:A	1.45369e-06	-0.225751	-1.3926
147299648	chr4:147299648:G:A	9.62136e-07	-0.7251	-1.30595
147299663	chr4:147299663:C:T	5.37758e-07	-1.52083	-1.09197
147299793	chr4:147299793:G:A	3.42236e-06	-0.762124	-3.83722e-10
147300515	chr4:147300515:A:C	1.00168e-06	-0.653265	-1.33751
147301115	chr4:147301115:T:C	1.02871e-06	-0.601738	-1.36241
147301481	chr4:147301481:A:G	1.09727e-06	-0.524547	-1.37509
147301504	chr4:147301504:G:A	1.86007e-06	-1.01395e-10	-1.37184
147301723	chr4:147301723:T:C	2.95488e-06	-1.01395e-10	-0.908996
147301894	chr4:147301894:T:C	1.85459e-06	-1.01395e-10	-1.37479
147301905	chr4:147301905:A:G	1.05132e-06	-0.596026	-1.34639
147302030	chr4:147302030:C:T	2.85869e-06	-1.01395e-10	-0.942092
147302210	chr4:147302210:T:C	1.07272e-06	-0.575912	-1.34634
147302542	chr4:147302542:C:G	1.11365e-06	-0.539069	-1.34574
147302611	chr4:147302611:A:G	1.62071e-06	-0.168558	-1.34103
147303146	chr4:147303146:T:C	2.18797e-06	-1.01395e-10	-1.20948
147303325	chr4:147303325:T:A	3.34686e-06	-1.01395e-10	-0.784431
147303355	chr4:147303355:G:C	1.0744e-06	-0.584929	-1.33577
147303356	chr4:147303356:G:A	1.04958e-06	-0.553303	-1.39076
147303752	chr4:147303752:T:C	1.04494e-06	-0.594214	-1.35428
147304242	chr4:147304242:A:G	1.08102e-06	-0.539205	-1.37535
147304824	chr4:147304824:T:C	1.81534e-06	-1.01395e-10	-1.39618
147305503	chr4:147305503:G:T	1.08916e-06	-0.543115	-1.36394
147305603	chr4:147305603:A:G	1.98855e-06	-1.01395e-10	-1.30505
147306096	chr4:147306096:C:G	9.24594e-07	-0.688113	-1.38274
147306454	chr4:147306454:C:T	9.39563e-07	-0.708372	-1.34642
147306714	chr4:147306714:G:C	1.81652e-06	-1.01395e-10	-1.39553
147306727	chr4:147306727:T:A	1.0829e-06	-0.524302	-1.38851
147306730	chr4:147306730:G:T	5.3674e-06	-0.312111	-3.83722e-10
147307466	chr4:147307466:A:G	1.12229e-06	-0.49477	-1.38232
147307566	chr4:147307566:A:G	1.17388e-06	-0.518338	-1.3138
147307647	chr4:147307647:G:A	3.70951e-06	-1.01395e-10	-0.681556
147307663	chr4:147307663:T:C	4.29805e-07	-1.45433	-1.38255
147307941	chr4:147307941:C:T	3.59302e-05	-1.01395e-10	1.58912
147307987	chr4:147307987:A:G	4.00465e-06	-1.01395e-10	-0.604999
147308051	chr4:147308051:T:A	5.39897e-07	-1.50915	-1.09969
147308121	chr4:147308121:C:A	3.21969e-05	-1.01395e-10	1.47941
147308388	chr4:147308388:A:G	5.77915e-06	1.07555	-1.31375
147308510	chr4:147308510:C:T	0.000116576	2.95857	-0.192486
147308617	chr4:147308617:A:G	1.39613e-05	-1.01395e-10	0.643836
147308932	chr4:147308932:T:A	3.22115e-06	-1.01395e-10	-0.822717
147309100	chr4:147309100:A:G	3.53023e-06	-1.01395e-10	-0.731093
147309185	chr4:147309185:A:G	3.32975e-06	-1.01395e-10	-0.789559
147309904	chr4:147309904:G:C	1.8407e-06	-1.01395e-10	-1.38231
147310666	chr4:147310666:T:C	3.72137e-06	-1.01395e-10	-0.678363
147310984	chr4:147310984:A:G	1.8653e-06	-1.01395e-10	-1.36903
147311860	chr4:147311860:T:C	4.00526e-05	1.69774	-3.83722e-10
147312321	chr4:147312321:A:G	0.000730489	5.71632	-1.11506
147313463	chr4:147313463:A:C	3.85458e-06	-1.01395e-10	-0.643192
147314525	chr4:147314525:T:G	2.79795e-06	-1.01395e-10	-0.963569
147314761	chr4:147314761:T:C	3.11229e-05	1.44549	-3.83722e-10
147314812	chr4:147314812:G:GA	2.57461e-06	0.135993	-1.18275
147314832	chr4:147314832:ATC:A	2.43529e-06	0.0865192	-1.18891
147315229	chr4:147315229:C:G	3.33779e-06	-1.01395e-10	-0.787145
147315386	chr4:147315386:T:C	0.00042436	5.35174	-1.29361
147316421	chr4:147316421:C:T	0.000948073	6.09337	-1.2314
147316547	chr4:147316547:C:T	1.6079e-06	-1.51753	-3.83722e-10
147317015	chr4:147317015:C:T	2.92617e-06	-1.01395e-10	-0.918761
147318499	chr4:147318499:C:A	3.00664e-06	-0.891633	-3.83722e-10
147318980	chr4:147318980:T:C	3.3265e-06	-1.01395e-10	-0.790536
147319451	chr4:147319451:G:A	2.13283e-06	0.104604	-1.33961
147320301	chr4:147320301:A:C	0.00128257	6.28279	-1.11863
147320866	chr4:147320866:C:T	2.79501e-06	-1.01395e-10	-0.964621
147321351	chr4:147321351:A:G	7.39213e-05	-1.01395e-10	2.31055
147321713	chr4:147321713:T:C	1.61122e-06	-1.51546	-3.83722e-10
147322146	chr4:147322146:C:A	0.00105096	6.2369	-1.2719
147322458	chr4:147322458:C:T	5.03494e-06	-1.01395e-10	-0.376054
147322465	chr4:147322465:C:T	0.00119254	6.17091	-1.07952
147322571	chr4:147322571:G:A	4.97925e-06	-1.01395e-10	-0.387176
147322621	chr4:147322621:A:T	4.96601e-06	-1.01395e-10	-0.389839
147322630	chr4:147322630:A:G	3.46686e-06	-1.01395e-10	-0.749206
147323103	chr4:147323103:C:T	3.34323e-06	-1.01395e-10	-0.785518
147323650	chr4:147323650:T:A	0.000689412	5.89635	-1.35297
147324097	chr4:147324097:C:T	0.00061758	5.77891	-1.34556
147324483	chr4:147324483:T:C	0.000469771	5.44974	-1.28995
147324780	chr4:147324780:A:G	1.81546e-06	-1.01395e-10	-1.39612
147325159	chr4:147325159:G:A	1.82604e-06	-1.01395e-10	-1.3903
147325369	chr4:147325369:G:T	2.38166e-06	-1.01395e-10	-1.12466
147325475	chr4:147325475:A:G	1.90264e-06	-1.01395e-10	-1.34921
147325494	chr4:147325494:G:T	2.30565e-06	-1.01395e-10	-1.15709
147325668	chr4:147325668:G:A	1.84652e-06	-1.01395e-10	-1.37915
147325761	chr4:147325761:C:A	2.12757e-06	-1.01395e-10	-1.23747
147325786	chr4:147325786:C:T	6.78069e-06	-1.01395e-10	-0.0783764
147325788	chr4:147325788:G:A	3.03265e-06	-1.01395e-10	-0.883017
147325906	chr4:147325906:G:A	2.22204e-06	-1.01395e-10	-1.19403
147326216	chr4:147326216:C:T	0.000649268	5.77469	-1.2913
147326330	chr4:147326330:T:C	0.000813873	6.00556	-1.29621
147326436	chr4:147326436:C:CA	1.611e-06	-1.5156	-3.83722e-10
147326858	chr4:147326858:T:C	1.85516e-06	-1.01395e-10	-1.37449
147326984	chr4:147326984:C:T	2.39603e-06	-1.01395e-10	-1.11864
147327038	chr4:147327038:T:C	0.000577446	5.66149	-1.29533
147327555	chr4:147327555:G:A	1.81554e-06	-1.01395e-10	-1.39607
147327594	chr4:147327594:A:G	0.00265136	5.69894	0.191431
147327674	chr4:147327674:T:A	1.85516e-06	-1.01395e-10	-1.37449
147327805	chr4:147327805:T:C	1.85469e-06	-1.01395e-10	-1.37474
147327902	chr4:147327902:C:T	1.6658e-06	-1.48215	-3.83722e-10
147328141	chr4:147328141:T:C	1.82143e-06	-1.01395e-10	-1.39283
147328631	chr4:147328631:G:A	1.82201e-06	-1.01395e-10	-1.39251
147329066	chr4:147329066:C:G	0.00241072	-1.01395e-10	5.79523
147329079	chr4:147329079:A:G	1.86948e-06	-1.01395e-10	-1.3668
147329674	chr4:147329674:G:A	1.85422e-06	-1.01395e-10	-1.37499
147330475	chr4:147330475:A:G	1.84275e-06	-1.01395e-10	-1.38119
147330620	chr4:147330620:C:T	7.50279e-06	-1.01395e-10	0.0228196
147331239	chr4:147331239:C:T	7.20867e-06	-1.01395e-10	-0.0171701
147331259	chr4:147331259:C:T	1.85039e-06	-1.01395e-10	-1.37706
147331763	chr4:147331763:C:T	1.85015e-06	-1.01395e-10	-1.37719
147331764	chr4:147331764:G:A	1.60024e-06	-1.5223	-3.83722e-10
147331918	chr4:147331918:C:A	0.00282469	5.78393	0.169766
147332172	chr4:147332172:T:C	0.000696411	5.84744	-1.29396
147332181	chr4:147332181:T:A	1.81554e-06	-1.01395e-10	-1.39607
147332401	chr4:147332401:C:G	2.12928e-06	-1.01395e-10	-1.23667
147333112	chr4:147333112:C:G	0.00167108	6.39523	-0.966456
147333443	chr4:147333443:A:G	1.85128e-06	-1.01395e-10	-1.37658
147333727	chr4:147333727:A:C	0.000781114	5.96289	-1.29463
147333794	chr4:147333794:G:A	1.81555e-06	-1.01395e-10	-1.39607
147334310	chr4:147334310:G:C	7.21756e-06	-1.01395e-10	-0.0159388
147334550	chr4:147334550:T:G	5.52041e-06	-1.01395e-10	-0.284003
147334582	chr4:147334582:C:T	2.53287e-06	-1.01395e-10	-1.0631
147334652	chr4:147334652:C:T	2.41714e-06	-1.01395e-10	-1.10987
147335130	chr4:147335130:T:C	2.1181e-06	-1.01395e-10	-1.24193
147335583	chr4:147335583:T:C	0.000110679	3.3907	-0.676514
147335995	chr4:147335995:A:G	3.27188e-06	-1.01395e-10	-0.80709
147336226	chr4:147336226:C:T	5.49553e-06	-1.01395e-10	-0.28852
147338270	chr4:147338270:G:A	0.00131219	6.51235	-1.32535
147338342	chr4:147338342:G:A	1.81564e-06	-1.01395e-10	-1.39602
147338558	chr4:147338558:G:A	1.8156e-06	-1.01395e-10	-1.39604
147338600	chr4:147338600:G:C	0.00123351	6.3906	-1.26544
147338726	chr4:147338726:A:G	7.24397e-06	0.427585	-0.43987
147338918	chr4:147338918:A:G	0.00114746	6.33636	-1.28351
147339056	chr4:147339056:A:G	1.83538e-06	-1.01395e-10	-1.38521
147339609	chr4:147339609:T:A	0.00129414	6.4196	-1.24646
147339656	chr4:147339656:C:G	1.81555e-06	-1.01395e-10	-1.39607
147339744	chr4:147339744:G:A	0.00130708	6.4464	-1.2633
147339757	chr4:147339757:A:T	1.82553e-06	-1.01395e-10	-1.39059
147339771	chr4:147339771:G:A	0.00128833	6.48505	-1.3164
147340892	chr4:147340892:T:G	2.37761e-06	-1.01395e-10	-1.12636
147341192	chr4:147341192:C:T	0.00236176	6.66769	-0.892979
147341514	chr4:147341514:C:G	1.86966e-06	-1.01395e-10	-1.3667
147341770	chr4:147341770:G:A	0.00109934	6.25306	-1.24305
147342386	chr4:147342386:C:G	2.19237e-06	-1.01395e-10	-1.20747
147342497	chr4:147342497:G:A	1.84384e-06	-1.01395e-10	-1.3806
147342677	chr4:147342677:A:G	0.00309226	7.43675	-1.39255
147342822	chr4:147342822:G:A	3.98732e-07	-1.51794	-1.39398
147342933	chr4:147342933:C:T	1.8155e-06	-1.01395e-10	-1.39609
147343071	chr4:147343071:G:A	5.46601e-07	-1.33857	-1.25792
147343111	chr4:147343111:C:T	1.68483e-06	-1.47079	-3.83722e-10
147343130	chr4:147343130:C:T	2.91717e-06	-1.01395e-10	-0.921842
147343371	chr4:147343371:A:C	2.40206e-06	-1.01395e-10	-1.11613
147343521	chr4:147343521:C:A	0.0010338	6.29433	-1.34579
147344036	chr4:147344036:C:T	0.00103517	6.21255	-1.26268
147344518	chr4:147344518:AATTT:A	0.00110268	6.30357	-1.29053
147345210	chr4:147345210:A:G	1.8156e-06	-1.01395e-10	-1.39604
147345917	chr4:147345917:A:T	1.94407e-06	-1.01395e-10	-1.32767
147345978	chr4:147345978:T:C	0.00119123	6.38844	-1.29815
147346421	chr4:147346421:A:T	7.30403e-06	0.366383	-0.370411
147346571	chr4:147346571:TTAGA:T	2.86694e-06	-1.01395e-10	-0.93921
147346817	chr4:147346817:T:C	3.18914e-06	-1.01395e-10	-0.832703
147346875	chr4:147346875:G:A	0.0031732	5.71999	0.350049
147347460	chr4:147347460:G:A	1.84868e-06	-1.01395e-10	-1.37798
147347499	chr4:147347499:C:T	0.000855085	6.05848	-1.29973
147347610	chr4:147347610:A:C	1.88382e-06	-1.01395e-10	-1.35916
147347936	chr4:147347936:T:C	5.6464e-06	-1.01395e-10	-0.261436
147348453	chr4:147348453:G:A	1.88702e-06	-1.01395e-10	-1.35746
147348521	chr4:147348521:T:C	2.07887e-06	-1.01395e-10	-1.26063
147348568	chr4:147348568:G:A	2.09753e-06	-1.01395e-10	-1.25169
147348627	chr4:147348627:C:T	2.01661e-06	-1.01395e-10	-1.29104
147348746	chr4:147348746:T:C	0.000189184	-1.01395e-10	3.25027
147349777	chr4:147349777:G:A	2.3723e-06	-1.01395e-10	-1.1286
147350426	chr4:147350426:GA:G	2.68464e-06	-1.01395e-10	-1.00491
147350520	chr4:147350520:A:G	2.47008e-06	-1.01395e-10	-1.08821
147350999	chr4:147350999:T:C	1.81949e-06	-1.01395e-10	-1.3939
147351005	chr4:147351005:A:G	1.82045e-06	-1.01395e-10	-1.39337
147351643	chr4:147351643:T:C	3.35399e-05	2.09023	-0.569945
147351724	chr4:147351724:G:T	5.31276e-06	0.160091	-0.482434
147351837	chr4:147351837:C:T	2.48219e-06	-1.01395e-10	-1.08331
147351886	chr4:147351886:G:A	2.30711e-06	-1.01395e-10	-1.15646
147352017	chr4:147352017:C:A	1.59766e-05	1.40886	-0.630194
147353131	chr4:147353131:A:G	1.61537e-06	-1.51289	-3.83722e-10
147353459	chr4:147353459:T:C	2.13041e-06	-1.01395e-10	-1.23614
147353713	chr4:147353713:G:A	2.305e-06	-1.01395e-10	-1.15737
147354095	chr4:147354095:C:A	1.81723e-06	-1.01395e-10	-1.39514
147354228	chr4:147354228:A:G	7.61106e-06	-1.01395e-10	0.0371469
147354833	chr4:147354833:C:T	1.15583e-05	-1.01395e-10	0.454948
147354891	chr4:147354891:T:C	0.00037247	3.9277	-3.83722e-10
147355248	chr4:147355248:A:G	6.12027e-05	3.05805	-0.936315
147355541	chr4:147355541:G:A	2.37834e-06	-1.12605	-3.83722e-10
147355797	chr4:147355797:T:C	6.64773e-06	-1.01395e-10	-0.0981795
147355859	chr4:147355859:G:A	3.6318e-06	0.400882	-1.10361
147356572	chr4:147356572:T:C	2.01437e-06	-1.01395e-10	-1.29215
147356959	chr4:147356959:T:C	2.21417e-06	-1.01395e-10	-1.19758
147357044	chr4:147357044:G:A	2.29617e-06	-1.01395e-10	-1.16121
147357284	chr4:147357284:T:C	2.27471e-06	-1.01395e-10	-1.1706
147357608	chr4:147357608:C:T	0.000744291	4.08465	0.535322
147357694	chr4:147357694:C:T	7.81362e-05	3.01624	-0.650244
147357739	chr4:147357739:C:T	7.26679e-05	2.9714	-0.677957
147357849	chr4:147357849:G:A	1.82842e-06	-1.01395e-10	-1.389
147357932	chr4:147357932:C:T	8.13603e-05	2.98007	-0.573638
147358807	chr4:147358807:T:C	1.71701e-06	-1.45187	-3.83722e-10
147359319	chr4:147359319:C:T	1.08655e-05	-1.01395e-10	0.393136
147359357	chr4:147359357:A:G	2.32643e-06	-1.01395e-10	-1.14812
147359520	chr4:147359520:C:T	1.71778e-06	-1.45142	-3.83722e-10
147359533	chr4:147359533:C:A	9.32723e-06	0.883691	-0.643207
147359576	chr4:147359576:TG:T	2.11955e-06	-1.01395e-10	-1.24125
147359722	chr4:147359722:T:G	2.15239e-06	-0.000774614	-1.2251
147360660	chr4:147360660:C:T	0.00289074	5.90564	0.0711734
147360957	chr4:147360957:C:T	5.71061e-05	2.77793	-0.725476
147360965	chr4:147360965:A:G	5.95173e-06	0.61555	-0.824323
147361266	chr4:147361266:G:A	1.95127e-06	-1.01395e-10	-1.32397
147361702	chr4:147361702:A:G	1.34823e-05	-1.01395e-10	0.608925
147361988	chr4:147361988:T:C	5.48457e-05	2.7797	-0.767631
147362160	chr4:147362160:A:G	2.92057e-06	-1.01395e-10	-0.920675
147362368	chr4:147362368:G:C	2.67148e-06	-1.01395e-10	-1.00982
147362632	chr4:147362632:G:A	4.40641e-05	2.64485	-0.851659
147363187	chr4:147363187:G:A	9.05452e-06	0.96428	-0.753471
147363221	chr4:147363221:T:C	4.26481e-05	2.6163	-0.855772
147363335	chr4:147363335:A:G	6.11444e-06	-1.01395e-10	-0.181801
147363509	chr4:147363509:C:T	2.24311e-06	-1.01395e-10	-1.18459
147363722	chr4:147363722:T:A	1.95955e-06	-1.01395e-10	-1.31974
147364638	chr4:147364638:CAG:C	2.43151e-06	-1.01395e-10	-1.10394
147364945	chr4:147364945:C:T	2.82476e-06	-1.01395e-10	-0.95403
147365563	chr4:147365563:A:C	2.18186e-06	-1.01395e-10	-1.21228
147365736	chr4:147365736:A:T	1.89342e-06	-1.01395e-10	-1.35407
147366208	chr4:147366208:C:T	7.62124e-05	2.68897	-0.347901
147366360	chr4:147366360:C:T	0.00166867	5.53121	-0.103887
147366415	chr4:147366415:G:A	9.14885e-06	-1.01395e-10	0.221173
147366484	chr4:147366484:C:T	2.27201e-06	-1.17179	-3.83722e-10
147366915	chr4:147366915:T:C	0.000264977	2.63847	0.948724
147367305	chr4:147367305:T:G	7.66282e-06	0.925729	-0.881803
147367599	chr4:147367599:CAAGA:C	4.43715e-06	-1.01395e-10	-0.502442
147367748	chr4:147367748:T:C	0.000299796	2.80986	0.900784
147368062	chr4:147368062:A:G	2.40204e-06	-1.01395e-10	-1.11614
147368237	chr4:147368237:T:C	0.000206747	2.54859	0.790455
147368376	chr4:147368376:G:A	6.29676e-06	0.333406	-0.485826
147368380	chr4:147368380:T:C	2.96457e-06	-1.01395e-10	-0.905724
147369283	chr4:147369283:T:C	5.65708e-06	-1.01395e-10	-0.259548
147369359	chr4:147369359:A:T	8.14981e-06	-1.01395e-10	0.10554
147369673	chr4:147369673:CTG:C	1.95267e-06	-1.01395e-10	-1.32326
147369872	chr4:147369872:C:T	2.18824e-06	-1.01395e-10	-1.20936
147370047	chr4:147370047:A:G	2.46644e-06	-1.01395e-10	-1.08968
147370055	chr4:147370055:C:G	2.34291e-06	-1.01395e-10	-1.14106
147370090	chr4:147370090:C:T	0.000124582	3.02156	-0.189049
147370150	chr4:147370150:A:T	9.68339e-06	-1.01395e-10	0.277956
147370429	chr4:147370429:C:T	8.55758e-05	2.60697	-0.150021
147370805	chr4:147370805:T:C	2.03234e-06	-1.01395e-10	-1.28327
147371059	chr4:147371059:A:G	2.86679e-06	-1.01395e-10	-0.939261
147371159	chr4:147371159:C:T	2.17247e-06	-1.01395e-10	-1.21659
147371305	chr4:147371305:G:A	1.99277e-06	-1.01395e-10	-1.30293
147371387	chr4:147371387:G:A	3.72697e-06	-0.248567	-0.428293
147371715	chr4:147371715:A:ATTT	0.00018862	4.46481	-1.21754
147371776	chr4:147371776:C:A	1.90889e-06	-1.01395e-10	-1.34593
147372187	chr4:147372187:C:CCATGTGCAGA	8.27326e-05	2.44915	-0.0259868
147372271	chr4:147372271:T:A	2.11263e-06	-1.01395e-10	-1.24452
147372332	chr4:147372332:C:T	2.38319e-06	-1.01395e-10	-1.12401
147372443	chr4:147372443:T:G	7.93466e-05	2.64294	-0.261565
147372800	chr4:147372800:GTT:G	3.76649e-05	2.30587	-0.669598
147372880	chr4:147372880:G:C	2.05533e-06	-1.01395e-10	-1.27202
147373338	chr4:147373338:T:C	2.18051e-06	-1.01395e-10	-1.2129
147373469	chr4:147373469:A:G	7.42142e-06	-1.01395e-10	0.0119154
147373683	chr4:147373683:C:A	2.07136e-06	-1.01395e-10	-1.26425
147373684	chr4:147373684:C:T	2.0754e-06	-1.01395e-10	-1.2623
147373911	chr4:147373911:C:T	1.927e-06	-1.01395e-10	-1.33649
147373940	chr4:147373940:G:GT	4.18427e-06	-0.156862	-0.40426
147374166	chr4:147374166:A:G	3.42067e-06	-0.133225	-0.629395
147374175	chr4:147374175:T:A	7.06541e-07	-0.944317	-1.39551
147374219	chr4:147374219:G:A	1.63032e-06	-1.50368	-3.83722e-10
147374305	chr4:147374305:T:C	2.02114e-06	-1.01395e-10	-1.28879
147374309	chr4:147374309:G:T	4.39503e-06	-0.119586	-0.392395
147374873	chr4:147374873:A:G	0.00075082	4.64234	-0.0136316
147375014	chr4:147375014:T:C	0.000542963	4.61537	-0.310782
147375030	chr4:147375030:G:A	5.23555e-06	-1.01395e-10	-0.336982
147375405	chr4:147375405:G:A	3.67086e-05	2.30485	-0.694294
147375705	chr4:147375705:G:A	3.24106e-05	2.54462	-1.05859
147375752	chr4:147375752:T:C	0.000410173	4.41013	-0.386006
147376039	chr4:147376039:G:A	2.67945e-06	-1.01395e-10	-1.00684
147376621	chr4:147376621:T:C	1.83268e-06	-1.01395e-10	-1.38668
147376792	chr4:147376792:G:C	1.02376e-05	-1.01395e-10	0.333609
147377046	chr4:147377046:GC:G	1.89453e-06	-1.01395e-10	-1.35348
147377610	chr4:147377610:C:T	4.19075e-06	-0.186165	-0.37341
147378863	chr4:147378863:AG:A	2.68794e-06	-1.01395e-10	-1.00368
147379674	chr4:147379674:AC:A	7.43033e-06	0.0131151	-3.83722e-10
147379832	chr4:147379832:A:G	2.1394e-06	-1.01395e-10	-1.23193
147380154	chr4:147380154:A:G	1.35568e-05	-0.22885	0.84328
147380196	chr4:147380196:T:C	7.34796e-06	0.00196757	-3.83722e-10
147380260	chr4:147380260:C:A	2.61019e-06	-1.01395e-10	-1.03303
147380527	chr4:147380527:A:G	1.60997e-06	-0.202268	-1.31397
147380554	chr4:147380554:T:C	9.56788e-07	-1.15876	-0.877871
147381198	chr4:147381198:T:C	2.18105e-06	-1.01395e-10	-1.21265
147381224	chr4:147381224:T:C	6.20914e-06	-1.01395e-10	-0.166432
147381902	chr4:147381902:T:C	2.72012e-06	-0.991778	-3.83722e-10
147381937	chr4:147381937:A:G	3.92409e-06	-1.01395e-10	-0.62532
147382034	chr4:147382034:A:G	1.81875e-06	-1.01395e-10	-1.3943
147382043	chr4:147382043:C:T	6.87376e-05	0.240796	1.99704
147382222	chr4:147382222:A:G	6.03295e-06	-1.01395e-10	-0.195219
147382463	chr4:147382463:C:T	5.89386e-06	-1.01395e-10	-0.218544
147382497	chr4:147382497:C:T	1.04759e-05	-1.01395e-10	0.356627
147383518	chr4:147383518:A:G	1.86335e-06	-1.01395e-10	-1.37008
147384651	chr4:147384651:T:G	3.84388e-06	-0.660872	0.0148988
147384906	chr4:147384906:G:A	2.89431e-06	0.160528	-1.09023
147384975	chr4:147384975:A:G	1.80263e-06	-1.40321	-3.83722e-10
147385763	chr4:147385763:T:C	2.46099e-06	-1.01395e-10	-1.09189
147385910	chr4:147385910:ATC:A	6.11428e-06	-1.01395e-10	-0.181828
147386452	chr4:147386452:A:G	3.38652e-05	2.71619	-1.18625
147386473	chr4:147386473:T:G	6.66104e-07	-1.01464	-1.38413
147386493	chr4:147386493:C:T	3.89883e-06	-0.631777	-3.83722e-10
147386692	chr4:147386692:G:A	2.44236e-06	-0.102186	-0.997305
147386959	chr4:147386959:G:A	2.33057e-06	-1.01395e-10	-1.14634
147386974	chr4:147386974:T:C	1.77554e-06	-0.493699	-0.924652
147387181	chr4:147387181:T:C	6.72184e-07	-1.00385	-1.38582
147387280	chr4:147387280:C:G	2.89342e-05	2.60368	-1.23111
147387853	chr4:147387853:T:C	2.38287e-06	-1.01395e-10	-1.12415
147388217	chr4:147388217:A:C	6.86225e-07	-0.986065	-1.38294
147389196	chr4:147389196:G:A	2.05888e-06	0.122678	-1.39297
147389206	chr4:147389206:G:A	2.19131e-05	2.44274	-1.34811
147389789	chr4:147389789:A:C	6.81e-07	-0.993214	-1.38343
147390426	chr4:147390426:C:T	2.36997e-06	-1.01395e-10	-1.12958
147390670	chr4:147390670:G:A	7.55797e-07	-0.916022	-1.35642
147390808	chr4:147390808:A:T	2.48303e-06	-1.01395e-10	-1.08297
147390854	chr4:147390854:T:A	6.29665e-06	-1.01395e-10	-0.152438
147391412	chr4:147391412:A:C	2.47626e-06	-1.01395e-10	-1.08571
147391728	chr4:147391728:C:T	3.24222e-06	0.481575	-1.29777
147392146	chr4:147392146:C:CA	1.83458e-06	-1.01395e-10	-1.38564
147392210	chr4:147392210:A:G	2.63435e-05	1.11132	0.167444
147392263	chr4:147392263:C:A	2.42953e-06	-1.01395e-10	-1.10476
147392538	chr4:147392538:G:A	1.81648e-06	-1.01395e-10	-1.39556
147392583	chr4:147392583:A:G	1.81655e-06	-1.01395e-10	-1.39552
147392921	chr4:147392921:A:G	2.42057e-06	-1.01395e-10	-1.10845
147393457	chr4:147393457:A:G	2.97048e-06	-1.01395e-10	-0.903732
147393664	chr4:147393664:C:T	6.05068e-06	-1.01395e-10	-0.192284
147394177	chr4:147394177:G:T	1.85971e-06	-1.01395e-10	-1.37204
147394284	chr4:147394284:C:T	3.02424e-05	1.10228	0.314514
147394631	chr4:147394631:C:T	1.85589e-06	-1.01395e-10	-1.37409
147394681	chr4:147394681:A:G	2.45439e-06	-1.01395e-10	-1.09458
147394704	chr4:147394704:A:C	2.20722e-06	0.188015	-1.38874
147395134	chr4:147395134:C:T	0.000105797	2.16739	0.501671
147395463	chr4:147395463:G:A	1.81527e-06	-1.01395e-10	-1.39622
147395517	chr4:147395517:T:C	0.000205098	3.43808	-0.107046
147396394	chr4:147396394:G:A	1.8383e-06	-1.01395e-10	-1.38361
147396704	chr4:147396704:C:T	2.79223e-05	2.66529	-1.32832
147396896	chr4:147396896:C:A	2.63642e-05	2.59139	-1.31183
147397296	chr4:147397296:G:A	6.37384e-06	-1.01395e-10	-0.140252
147397483	chr4:147397483:T:C	2.40583e-05	2.57966	-1.39164
147397578	chr4:147397578:G:A	2.50007e-05	2.61692	-1.39047
147397776	chr4:147397776:G:A	1.84856e-05	2.272	-1.34746
147397781	chr4:147397781:AG:A	2.78001e-05	2.66441	-1.33183
147397953	chr4:147397953:A:G	2.45363e-06	-1.09489	-3.83722e-10
147397965	chr4:147397965:C:T	0.000196386	3.61811	-0.330482
147398040	chr4:147398040:C:T	6.02074e-06	-1.01395e-10	-0.197245
147398111	chr4:147398111:C:A	1.75922e-06	-0.0315803	-1.39601
147398221	chr4:147398221:G:T	2.16989e-06	-1.01395e-10	-1.21778
147399047	chr4:147399047:C:T	1.88143e-06	0.0272135	-1.38764
147399065	chr4:147399065:G:T	1.61432e-06	-1.51354	-3.83722e-10
147399533	chr4:147399533:T:A	1.90553e-06	-1.01395e-10	-1.34769
147399604	chr4:147399604:A:G	2.58548e-06	-1.01395e-10	-1.04254
147399654	chr4:147399654:C:T	2.10165e-06	-1.24973	-3.83722e-10
147400014	chr4:147400014:C:T	1.24695e-05	0.530834	-3.83722e-10
147400073	chr4:147400073:C:T	0.000114713	3.75709	-1.00711
147400140	chr4:147400140:C:T	2.18107e-06	-1.01395e-10	-1.21264
147400259	chr4:147400259:A:G	1.90243e-06	-1.01395e-10	-1.34932
147400731	chr4:147400731:G:A	1.91012e-06	-1.01395e-10	-1.34529
147400882	chr4:147400882:C:T	8.73931e-05	3.84224	-1.36428
147401079	chr4:147401079:A:C	8.63874e-05	3.83678	-1.3704
147401235	chr4:147401235:A:G	0.000104416	3.98622	-1.3303
147401323	chr4:147401323:C:T	0.000106034	3.89503	-1.22372
147401777	chr4:147401777:T:C	7.13493e-07	-0.937176	-1.39286
147402550	chr4:147402550:G:A	3.70076e-06	-0.683918	-3.83722e-10
147402635	chr4:147402635:C:T	1.82991e-06	-1.01395e-10	-1.38819
147402651	chr4:147402651:T:A	1.43589e-05	-1.01395e-10	0.671915
147403011	chr4:147403011:A:T	2.2818e-06	0.212202	-1.37969
147403157	chr4:147403157:A:G	7.01781e-07	-0.973527	-1.37306
147403544	chr4:147403544:C:A	0.000264881	3.85141	-0.26458
147403628	chr4:147403628:G:A	2.3779e-06	0.248634	-1.37487
147403861	chr4:147403861:C:T	1.70018e-06	-1.46172	-3.83722e-10
147404205	chr4:147404205:C:T	0.000279357	3.86765	-0.22761
147404268	chr4:147404268:C:T	3.15682e-06	-1.01395e-10	-0.842889
147404675	chr4:147404675:G:A	3.94256e-06	-1.01395e-10	-0.620626
147405111	chr4:147405111:A:G	8.52975e-05	3.77363	-1.31994
147405381	chr4:147405381:G:C	2.74133e-06	-1.01395e-10	-0.984011
147405653	chr4:147405653:C:T	9.33625e-05	3.8699	-1.32586
147405660	chr4:147405660:G:A	0.000106714	4.00768	-1.32998
147405715	chr4:147405715:C:T	2.50704e-06	-0.204642	-0.868712
147406152	chr4:147406152:C:T	3.04844e-06	-0.877825	-3.83722e-10
147406288	chr4:147406288:T:C	2.45062e-06	-1.01395e-10	-1.09611
147406833	chr4:147406833:TG:T	3.33663e-06	-1.01395e-10	-0.787495
147407111	chr4:147407111:G:A	1.88006e-06	-1.01395e-10	-1.36115
147407556	chr4:147407556:T:C	1.81575e-06	-1.01395e-10	-1.39595
147407644	chr4:147407644:C:T	7.47671e-05	3.69319	-1.37127
147407716	chr4:147407716:C:T	1.80161e-06	-0.0864692	-1.3173
147407872	chr4:147407872:T:C	1.61595e-06	-1.51253	-3.83722e-10
147407890	chr4:147407890:G:A	2.15899e-06	-0.246551	-0.976265
147408199	chr4:147408199:G:C	2.25607e-06	0.124108	-1.30294
147408237	chr4:147408237:G:T	3.64837e-06	-1.01395e-10	-0.698173
147408917	chr4:147408917:T:C	2.31294e-06	0.22609	-1.38003
147409193	chr4:147409193:G:C	2.48064e-06	0.285921	-1.36986
147409362	chr4:147409362:T:G	0.000364461	4.10694	-0.20097
147409820	chr4:147409820:C:A	1.83905e-06	-1.01395e-10	-1.38321
147410347	chr4:147410347:A:T	1.85027e-06	-1.01395e-10	-1.37713
147410387	chr4:147410387:C:T	2.80666e-06	-1.01395e-10	-0.960459
147410394	chr4:147410394:G:T	1.60181e-06	-1.52132	-3.83722e-10
147410631	chr4:147410631:A:T	2.43552e-06	-1.01395e-10	-1.1023
147411018	chr4:147411018:A:G	3.00071e-06	0.148634	-1.04224
147411386	chr4:147411386:G:A	4.48173e-06	0.85224	-1.34469
147411929	chr4:147411929:G:A	1.82307e-06	-1.01395e-10	-1.39193
147412267	chr4:147412267:T:C	4.32857e-06	-1.01395e-10	-0.527218
147412729	chr4:147412729:A:G	4.82367e-06	-1.01395e-10	-0.41892
147412962	chr4:147412962:C:G	3.14801e-06	-1.01395e-10	-0.845685
147413464	chr4:147413464:G:A	3.36814e-06	-1.01395e-10	-0.778096
147413792	chr4:147413792:C:T	4.23521e-07	-1.46964	-1.38197
147413972	chr4:147413972:C:T	1.64158e-06	-0.187676	-1.30912
147414166	chr4:147414166:G:T	3.05309e-06	-1.01395e-10	-0.8763
147414720	chr4:147414720:C:T	0.000305618	4.1778	-0.447915
147415181	chr4:147415181:G:C	2.22993e-06	-1.01395e-10	-1.19048
147415183	chr4:147415183:A:C	2.82107e-06	0.349792	-1.30513
147415322	chr4:147415322:T:A	5.97692e-06	0.607499	-0.812048
147415369	chr4:147415369:G:T	2.2325e-06	-1.01395e-10	-1.18933
147415458	chr4:147415458:G:A	1.81534e-06	-1.01395e-10	-1.39618
147416533	chr4:147416533:T:C	1.9588e-06	-1.01395e-10	-1.32013
147416595	chr4:147416595:A:G	3.2063e-06	0.549995	-1.37733
147417022	chr4:147417022:A:G	1.81534e-06	-1.01395e-10	-1.39618
147417873	chr4:147417873:C:T	1.53495e-05	2.13487	-1.39624
147418010	chr4:147418010:G:A	3.21425e-06	0.454405	-1.27927
147418293	chr4:147418293:A:C	3.01883e-06	-1.01395e-10	-0.887587
147418358	chr4:147418358:C:T	9.10757e-06	-1.01395e-10	0.216651
147418491	chr4:147418491:C:G	2.25004e-06	-1.01395e-10	-1.18151
147419179	chr4:147419179:A:G	1.84125e-06	-1.01395e-10	-1.38201
147419244	chr4:147419244:C:T	2.23903e-06	-1.01395e-10	-1.18641
147419285	chr4:147419285:A:G	5.04967e-06	0.831915	-1.20505
147419437	chr4:147419437:T:G	4.85128e-06	0.799629	-1.21284
147419781	chr4:147419781:G:A	3.00147e-06	0.480854	-1.37421
147420034	chr4:147420034:G:C	3.14368e-06	-1.01395e-10	-0.847061
147420120	chr4:147420120:A:C	1.817e-06	-1.01395e-10	-1.39527
147420178	chr4:147420178:T:G	9.10918e-06	-1.01395e-10	0.216827
147420954	chr4:147420954:G:A	2.50663e-06	-1.01395e-10	-1.07352
147420996	chr4:147420996:C:T	1.0389e-05	0.540093	-0.191802
147421122	chr4:147421122:G:A	1.93353e-06	-1.01395e-10	-1.33311
147421765	chr4:147421765:C:T	2.97152e-06	-1.01395e-10	-0.903383
147422224	chr4:147422224:T:C	1.96121e-06	-1.01395e-10	-1.31889
147422736	chr4:147422736:C:T	2.21902e-06	-1.01395e-10	-1.19539
147423033	chr4:147423033:G:T	2.99788e-06	-1.01395e-10	-0.894551
147423059	chr4:147423059:A:G	0.000523485	4.40427	-0.136213
147423489	chr4:147423489:T:A	2.95564e-05	2.77575	-1.3819
147423551	chr4:147423551:A:G	0.000496061	4.4329	-0.218655
147423561	chr4:147423561:G:T	0.00053379	4.4968	-0.209255
147423652	chr4:147423652:G:GA	0.000546254	4.49756	-0.186933
147423680	chr4:147423680:A:G	2.35333e-06	-1.01395e-10	-1.13662
147423904	chr4:147423904:T:G	0.000551793	4.51718	-0.196465
147423984	chr4:147423984:G:A	2.9945e-05	2.79009	-1.38318
147424316	chr4:147424316:T:C	1.81925e-06	-1.01395e-10	-1.39403
147424387	chr4:147424387:T:C	3.45937e-06	0.50223	-1.2536
147424446	chr4:147424446:G:A	0.000541419	4.4781	-0.176364
147424595	chr4:147424595:C:A	2.81924e-05	2.70071	-1.35412
147424610	chr4:147424610:C:T	0.00048952	4.42622	-0.225245
147424709	chr4:147424709:G:A	2.67734e-06	-1.01395e-10	-1.00763
147424873	chr4:147424873:C:G	7.42753e-06	-1.01395e-10	0.0127377
147425063	chr4:147425063:A:G	0.00053083	4.49057	-0.208579
147425351	chr4:147425351:T:C	7.0775e-06	-1.01395e-10	-0.0355342
147425524	chr4:147425524:A:G	1.88538e-06	-1.01395e-10	-1.35832
147425855	chr4:147425855:A:T	7.6049e-06	-1.01395e-10	0.0363383
147425993	chr4:147425993:A:T	1.81536e-06	-1.01395e-10	-1.39617
147426166	chr4:147426166:C:T	1.83621e-06	-1.01395e-10	-1.38475
147426718	chr4:147426718:G:C	0.000569703	4.53972	-0.187064
147426720	chr4:147426720:T:C	0.000118029	4.10771	-1.32923
147426841	chr4:147426841:C:G	0.00050537	4.41677	-0.183931
147427149	chr4:147427149:G:A	0.000512918	4.48916	-0.2415
147427432	chr4:147427432:A:T	0.00049412	4.34473	-0.134401
147427528	chr4:147427528:C:A	0.000500605	4.41796	-0.194598
147427597	chr4:147427597:A:T	2.3456e-06	-1.01395e-10	-1.13991
147427792	chr4:147427792:C:T	7.71476e-06	-1.01395e-10	0.05068
147428353	chr4:147428353:G:A	0.000118365	4.12096	-1.33964
147428604	chr4:147428604:A:G	0.000471531	4.4071	-0.243571
147428620	chr4:147428620:G:C	0.000461665	4.38733	-0.244949
147428657	chr4:147428657:T:C	0.000470244	4.41904	-0.258247
147429299	chr4:147429299:A:C	2.29681e-06	-1.16093	-3.83722e-10
147429305	chr4:147429305:A:G	1.81601e-06	-1.01395e-10	-1.39581
147429838	chr4:147429838:C:A	0.000411018	4.17058	-0.144403
147429934	chr4:147429934:C:T	7.86607e-06	-1.01395e-10	0.0701033
147429945	chr4:147429945:T:C	2.76075e-06	-1.01395e-10	-0.976952
147430104	chr4:147430104:C:T	0.000400793	4.16841	-0.167419
147430204	chr4:147430204:G:T	2.13217e-06	-1.01395e-10	-1.23531
147430207	chr4:147430207:G:A	0.00036202	4.05873	-0.159488
147430230	chr4:147430230:G:A	1.60109e-06	-1.52177	-3.83722e-10
147430268	chr4:147430268:C:A	0.000396009	4.14085	-0.151864
147430396	chr4:147430396:C:T	7.51748e-06	-1.01395e-10	0.0247764
147430548	chr4:147430548:G:A	0.000394171	4.11558	-0.131249
147430571	chr4:147430571:G:C	0.000391089	4.12679	-0.150311
147430653	chr4:147430653:G:A	0.000388285	4.12485	-0.155566
147430697	chr4:147430697:G:T	0.000407951	4.17263	-0.153937
147430876	chr4:147430876:G:A	2.82637e-06	-1.01395e-10	-0.953464
147431094	chr4:147431094:T:G	3.56571e-05	2.92366	-1.34216
147431180	chr4:147431180:C:T	0.000411169	4.18389	-0.157345
147431229	chr4:147431229:T:C	0.00044038	4.2844	-0.18922
147431424	chr4:147431424:C:T	0.000414385	4.19288	-0.158537
147431487	chr4:147431487:G:A	4.66197e-06	-1.01395e-10	-0.453016
147431488	chr4:147431488:A:T	1.8673e-06	-1.01395e-10	-1.36796
147431513	chr4:147431513:T:A	0.000424264	4.20476	-0.146859
147431559	chr4:147431559:A:T	0.000406383	4.18398	-0.169137
147431601	chr4:147431601:T:C	0.000308414	4.21565	-0.47666
147431689	chr4:147431689:T:C	0.000454712	4.23622	-0.109006
147431766	chr4:147431766:C:T	2.82722e-06	-1.01395e-10	-0.953162
147432130	chr4:147432130:T:C	2.00286e-06	-1.01395e-10	-1.29788
147432403	chr4:147432403:C:T	5.58163e-07	-1.504	-1.07156
147432405	chr4:147432405:A:G	0.00040235	4.23574	-0.230874
147432481	chr4:147432481:CTT:C	0.000473588	4.32592	-0.158035
147432638	chr4:147432638:G:A	7.2362e-06	-1.01395e-10	-0.0133583
147432693	chr4:147432693:T:C	1.99096e-06	-1.01395e-10	-1.30384
147432915	chr4:147432915:T:C	3.4269e-06	-1.01395e-10	-0.760799
147432949	chr4:147432949:C:T	8.26e-06	-1.01395e-10	0.11897
147432962	chr4:147432962:C:A	1.69709e-05	1.82914	-0.990096
147433075	chr4:147433075:G:A	9.29621e-07	-1.03038	-1.03506
147433219	chr4:147433219:C:T	1.52882e-05	1.78619	-1.05156
147433220	chr4:147433220:G:A	7.70578e-06	-1.01395e-10	0.049515
147433291	chr4:147433291:T:A	0.000454418	4.30448	-0.177912
147433476	chr4:147433476:G:A	0.000391161	4.246	-0.269332
147433671	chr4:147433671:C:T	0.000303655	4.19471	-0.47127
147433963	chr4:147433963:G:A	1.83839e-06	-1.01395e-10	-1.38357
147434091	chr4:147434091:CT:C	3.72166e-05	2.94272	-1.31842
147434118	chr4:147434118:A:G	2.64414e-06	-1.01395e-10	-1.02011
147434287	chr4:147434287:A:G	4.69422e-06	-0.446122	-3.83722e-10
147434607	chr4:147434607:T:C	2.11257e-06	0.0389796	-1.28353
147435934	chr4:147435934:A:T	1.79962e-06	-1.40488	-3.83722e-10
147436023	chr4:147436023:T:C	2.95125e-05	2.77147	-1.37911
147436276	chr4:147436276:G:A	0.000358471	4.11672	-0.227332
147436377	chr4:147436377:A:C	0.00021197	4.75971	-1.39572
147436590	chr4:147436590:T:C	0.000184328	4.62051	-1.39625
147436591	chr4:147436591:A:T	2.56568e-06	-1.05023	-3.83722e-10
147436605	chr4:147436605:T:C	0.000182945	4.61219	-1.39547
147436778	chr4:147436778:G:A	4.16506e-05	3.0372	-1.30034
147436852	chr4:147436852:T:G	3.7577e-06	-1.01395e-10	-0.668647
147436867	chr4:147436867:A:C	1.04324e-05	-1.01395e-10	0.352462
147437110	chr4:147437110:G:A	0.000226531	4.81022	-1.37979
147437114	chr4:147437114:C:T	0.000202394	4.70891	-1.39115
147437115	chr4:147437115:A:G	0.000189451	4.63923	-1.38755
147437159	chr4:147437159:A:G	3.31943e-05	2.87485	-1.36493
147437332	chr4:147437332:TATC:T	0.000187669	4.39505	-1.15282
147437504	chr4:147437504:T:G	1.03581e-05	-1.01395e-10	0.34531
147437578	chr4:147437578:T:C	2.11139e-06	-1.01395e-10	-1.24511
147437579	chr4:147437579:T:C	2.00646e-06	-1.01395e-10	-1.29608
147437883	chr4:147437883:G:A	0.000352029	4.14816	-0.276905
147438170	chr4:147438170:G:A	1.21046e-05	-1.01395e-10	0.501133
147438198	chr4:147438198:G:A	0.000194867	4.67562	-1.39576
147438284	chr4:147438284:C:A	2.99156e-05	-1.01395e-10	1.40592
147438473	chr4:147438473:A:G	0.000194071	4.67202	-1.39625
147438489	chr4:147438489:A:G	9.82653e-06	-1.01395e-10	0.292631
147438673	chr4:147438673:T:C	8.59678e-06	-1.01395e-10	0.158932
147438708	chr4:147438708:G:A	1.82805e-06	-1.01395e-10	-1.38921
147438715	chr4:147438715:C:T	2.98746e-05	-1.01395e-10	1.40455
147438808	chr4:147438808:A:G	2.13802e-06	-1.01395e-10	-1.23257
147439736	chr4:147439736:G:A	4.4598e-06	-1.01395e-10	-0.497351
147440376	chr4:147440376:A:C	1.98115e-06	-1.01395e-10	-1.30878
147440383	chr4:147440383:G:A	0.000200398	4.6877	-1.37985
147440556	chr4:147440556:C:T	3.6199e-05	2.96123	-1.36465
147440710	chr4:147440710:AT:A	0.000410821	4.23843	-0.212727
147440985	chr4:147440985:T:A	3.68774e-06	0.67813	-1.36557
147441221	chr4:147441221:C:T	1.81781e-06	-1.01395e-10	-1.39482
147441364	chr4:147441364:A:G	2.25705e-06	-1.01395e-10	-1.1784
147441492	chr4:147441492:A:G	4.8468e-06	0.901305	-1.31544
147442074	chr4:147442074:AG:A	1.84133e-06	-1.01395e-10	-1.38197
147442293	chr4:147442293:T:C	2.34208e-06	-1.01395e-10	-1.14142
147442329	chr4:147442329:C:T	2.27395e-06	-1.01395e-10	-1.17094
147442422	chr4:147442422:G:C	2.25008e-06	-1.18149	-3.83722e-10
147442685	chr4:147442685:T:C	8.95528e-06	-1.01395e-10	0.199788
147442847	chr4:147442847:G:T	2.42676e-06	-1.01395e-10	-1.1059
147443198	chr4:147443198:C:G	1.06765e-06	-1.44595	-0.48104
147443367	chr4:147443367:A:C	1.90214e-06	-1.01395e-10	-1.34947
147443500	chr4:147443500:G:A	6.05284e-07	-1.47701	-1.0175
147443595	chr4:147443595:T:C	1.82535e-06	-1.01395e-10	-1.39068
147443756	chr4:147443756:G:C	2.84831e-06	-0.545079	-0.40065
147443768	chr4:147443768:G:A	2.7035e-05	0.646087	0.658592
147443787	chr4:147443787:A:G	1.82218e-06	-1.01395e-10	-1.39242
147443821	chr4:147443821:T:C	2.48825e-06	-1.01395e-10	-1.08088
147444187	chr4:147444187:T:A	6.14565e-06	0.769686	-0.946397
147444523	chr4:147444523:A:T	2.06975e-06	-1.01395e-10	-1.26503
147445585	chr4:147445585:C:T	1.90701e-06	-1.01395e-10	-1.34692
147445815	chr4:147445815:A:G	6.72154e-06	0.233137	-0.320274
147446081	chr4:147446081:A:G	2.22486e-06	-1.01395e-10	-1.19276
147448157	chr4:147448157:T:G	2.66652e-06	-1.01168	-3.83722e-10
147448564	chr4:147448564:G:T	1.94939e-06	-1.32494	-3.83722e-10
147448981	chr4:147448981:T:C	1.87522e-06	-1.01395e-10	-1.36373
147449226	chr4:147449226:G:C	3.69883e-06	-1.01395e-10	-0.684439
147449267	chr4:147449267:T:C	6.73852e-06	0.270041	-0.354655
147449323	chr4:147449323:A:T	3.81485e-06	-0.653554	-3.83722e-10
147449396	chr4:147449396:A:G	1.24038e-05	0.886482	-0.360933
147449565	chr4:147449565:T:A	4.90446e-07	-1.50654	-1.19835
147449963	chr4:147449963:ACTT:A	1.87731e-06	-1.01395e-10	-1.36262
147449993	chr4:147449993:T:C	4.66555e-07	-1.43585	-1.31898
147450226	chr4:147450226:T:G	1.8829e-06	-1.01395e-10	-1.35964
147450289	chr4:147450289:C:A	1.80096e-06	-1.40414	-3.83722e-10
147450325	chr4:147450325:T:C	2.79501e-06	-1.01395e-10	-0.964619
147450902	chr4:147450902:G:A	6.73088e-06	0.195436	-0.281186
147450959	chr4:147450959:T:C	4.98662e-06	-1.01395e-10	-0.385696
147451154	chr4:147451154:T:C	6.52032e-06	0.231121	-0.348653
147451414	chr4:147451414:A:T	3.15744e-06	0.055765	-0.898458
147453012	chr4:147453012:T:C	1.901e-06	-1.01395e-10	-1.35008
147453077	chr4:147453077:A:G	2.22375e-06	-1.01395e-10	-1.19326
147453577	chr4:147453577:T:C	1.74561e-06	-1.43535	-3.83722e-10
147453615	chr4:147453615:G:A	5.67975e-06	0.722431	-0.977979
147453779	chr4:147453779:G:A	1.87565e-06	-1.01395e-10	-1.3635
147454035	chr4:147454035:A:G	1.97697e-06	-1.01395e-10	-1.31089
147454150	chr4:147454150:G:A	1.88547e-06	-1.01395e-10	-1.35828
147454337	chr4:147454337:C:A	3.21824e-06	0.09786	-0.921481
147454512	chr4:147454512:A:G	6.12457e-06	0.182133	-0.36228
147454646	chr4:147454646:C:T	1.61488e-06	-1.51319	-3.83722e-10
147454647	chr4:147454647:C:G	3.44512e-06	-0.385279	-0.370219
147454954	chr4:147454954:T:C	2.44653e-06	-1.50774	0.409957
147455228	chr4:147455228:G:T	2.46304e-06	-1.50226	0.411198
147455517	chr4:147455517:A:C	2.65565e-06	-1.50725	0.491486
147455671	chr4:147455671:C:G	2.37247e-06	-1.509	0.380475
147455811	chr4:147455811:TC:T	6.17153e-06	-1.45948	1.28697
147455917	chr4:147455917:T:C	5.32204e-07	-1.52217	-1.10102
147456344	chr4:147456344:C:G	2.24752e-06	-1.01395e-10	-1.18263
147456372	chr4:147456372:T:C	1.82042e-06	-1.01395e-10	-1.39339
147456808	chr4:147456808:C:T	6.0108e-06	0.154916	-0.353813
147457073	chr4:147457073:G:A	1.22083e-05	1.32661	-0.816954
147457234	chr4:147457234:GGA:G	3.1447e-06	-1.01395e-10	-0.846735
147457290	chr4:147457290:T:C	1.66624e-05	1.53472	-0.714023
147457343	chr4:147457343:T:C	1.9327e-06	-1.01395e-10	-1.33354
147457452	chr4:147457452:C:T	9.91344e-06	1.19374	-0.892299
147457532	chr4:147457532:C:T	6.60287e-06	0.206458	-0.311408
147457553	chr4:147457553:T:C	7.56859e-05	-1.01395e-10	2.33414
147457697	chr4:147457697:G:A	5.88724e-07	-1.51381	-1.00844
147457883	chr4:147457883:C:A	6.10886e-06	0.176982	-0.359697
147458008	chr4:147458008:G:T	2.44618e-06	-0.181823	-0.916103
147458150	chr4:147458150:G:A	7.39741e-07	-1.52011	-0.7738
147458226	chr4:147458226:C:T	2.35141e-05	-1.01395e-10	1.16514
147458234	chr4:147458234:C:T	1.92363e-06	-0.000633637	-1.33761
147458361	chr4:147458361:G:A	4.71181e-06	0.306152	-0.748534
147458364	chr4:147458364:G:A	2.66932e-06	-0.066193	-0.944439
147458398	chr4:147458398:A:T	2.50286e-06	-1.01395e-10	-1.07502
147458426	chr4:147458426:A:C	2.86601e-06	-0.0337395	-0.905794
147458548	chr4:147458548:G:A	2.29612e-06	-1.01395e-10	-1.16124
147458657	chr4:147458657:A:G	2.81683e-06	-0.0548766	-0.901967
147458980	chr4:147458980:T:G	2.78336e-06	-0.072535	-0.89626
147459065	chr4:147459065:T:C	1.92923e-06	-1.01395e-10	-1.33533
147459097	chr4:147459097:T:G	1.93219e-06	-1.01395e-10	-1.3338
147459196	chr4:147459196:G:T	9.759e-06	0.763642	-0.477908
147459518	chr4:147459518:A:G	1.9002e-06	-0.160014	-1.19048
147459630	chr4:147459630:A:G	6.43798e-06	0.215672	-0.345912
147459653	chr4:147459653:T:C	2.44358e-06	-0.116428	-0.982565
147459751	chr4:147459751:C:G	1.84051e-06	-1.38241	-3.83722e-10
147460101	chr4:147460101:G:A	4.8731e-07	-1.51726	-1.19405
147460103	chr4:147460103:C:T	1.81536e-06	-1.01395e-10	-1.39617
147460178	chr4:147460178:A:G	3.51235e-06	-1.51962	0.783447
147460401	chr4:147460401:T:C	2.73109e-06	0.139744	-1.1275
147461195	chr4:147461195:A:G	1.6137e-06	-1.51393	-3.83722e-10
147461344	chr4:147461344:C:T	5.7481e-05	-1.01395e-10	2.059
147461939	chr4:147461939:A:C	4.52595e-07	-1.48131	-1.3039
147462176	chr4:147462176:C:A	3.8723e-06	-0.298851	-0.339756
147462182	chr4:147462182:G:A	3.99476e-06	-0.285993	-0.321478
147462408	chr4:147462408:C:A	2.1785e-06	-1.01395e-10	-1.21382
147462925	chr4:147462925:T:C	4.87439e-07	-1.52252	-1.18853
147462949	chr4:147462949:G:A	2.62955e-06	-1.01395e-10	-1.02564
147462964	chr4:147462964:C:T	2.50008e-06	-1.01395e-10	-1.07613
147463020	chr4:147463020:A:G	1.95825e-06	-1.01395e-10	-1.3204
147463146	chr4:147463146:C:A	3.67278e-05	-1.01395e-10	1.61108
147463298	chr4:147463298:C:T	2.74346e-06	0.152636	-1.13587
147463360	chr4:147463360:C:T	3.82309e-06	-1.52147	0.870073
147463604	chr4:147463604:G:C	1.64903e-06	-1.49227	-3.83722e-10
147463614	chr4:147463614:G:A	3.84634e-06	-0.280727	-0.364606
147463633	chr4:147463633:C:T	3.82512e-06	0.138735	-0.789599
147463644	chr4:147463644:C:G	2.0464e-06	-1.01395e-10	-1.27637
147463723	chr4:147463723:T:C	1.87807e-06	-0.301584	-1.06063
147463942	chr4:147463942:C:T	1.68958e-06	-1.49671	0.0287287
147464192	chr4:147464192:C:T	3.85033e-06	-0.644295	-3.83722e-10
147464343	chr4:147464343:T:C	5.17861e-06	-1.01395e-10	-0.347918
147464569	chr4:147464569:C:G	5.0014e-07	-1.51885	-1.16648
147464883	chr4:147464883:A:G	1.92912e-06	-1.01395e-10	-1.33539
147465055	chr4:147465055:C:T	3.07962e-06	-1.01395e-10	-0.86765
147465095	chr4:147465095:G:A	2.17115e-06	-1.01395e-10	-1.2172
147465155	chr4:147465155:C:T	2.79814e-06	0.172881	-1.13638
147465215	chr4:147465215:G:C	2.68864e-06	-1.00342	-3.83722e-10
147465344	chr4:147465344:T:C	1.82148e-06	-1.01395e-10	-1.39281
147465359	chr4:147465359:A:G	3.6101e-05	-1.01395e-10	1.59386
147465683	chr4:147465683:A:T	2.22726e-06	-1.01395e-10	-1.19168
147466533	chr4:147466533:G:T	1.9038e-06	-1.01395e-10	-1.3486
147466549	chr4:147466549:A:G	1.22965e-05	0.88168	-0.364822
147466550	chr4:147466550:T:A	4.20255e-06	-0.0565066	-0.500258
147466755	chr4:147466755:A:C	1.82265e-06	-1.01395e-10	-1.39216
147466789	chr4:147466789:G:T	1.8485e-06	-1.01395e-10	-1.37808
147467231	chr4:147467231:A:G	2.49579e-06	-1.07785	-3.83722e-10
147467307	chr4:147467307:T:C	3.82426e-06	-0.418854	-0.232237
147467345	chr4:147467345:G:T	4.26961e-06	-0.136093	-0.40484
147467599	chr4:147467599:T:G	4.15931e-06	-0.227804	-0.339302
147467649	chr4:147467649:T:G	1.94937e-06	-1.01395e-10	-1.32495
147467769	chr4:147467769:G:A	4.37263e-07	-1.51538	-1.30429
147467835	chr4:147467835:G:T	4.29614e-06	-1.01395e-10	-0.534739
147467962	chr4:147467962:A:G	3.88809e-06	-0.395986	-0.238552
147468323	chr4:147468323:G:A	2.71758e-06	-1.01395e-10	-0.992715
147468352	chr4:147468352:G:C	3.56394e-06	-0.344587	-0.377001
147468643	chr4:147468643:T:C	3.92394e-06	-0.28341	-0.341949
147468668	chr4:147468668:T:C	1.96922e-06	-1.01395e-10	-1.31482
147468733	chr4:147468733:G:A	1.35522e-05	1.01824	-0.404146
147468867	chr4:147468867:G:C	1.94002e-06	-1.01395e-10	-1.32976
147468921	chr4:147468921:G:A	2.32263e-05	-1.01395e-10	1.15283
147469053	chr4:147469053:T:C	6.02494e-07	-1.51663	-0.9825
147469434	chr4:147469434:T:C	2.1652e-05	-1.01395e-10	1.08264
147469652	chr4:147469652:T:C	3.58858e-06	-0.33216	-0.382538
147469957	chr4:147469957:T:C	4.04126e-06	-0.29171	-0.304187
147469994	chr4:147469994:C:G	1.917e-06	-1.01395e-10	-1.3417
147470163	chr4:147470163:G:A	2.79516e-06	-1.01395e-10	-0.964567
147470173	chr4:147470173:C:G	1.94238e-06	-1.01395e-10	-1.32854
147470532	chr4:147470532:C:T	2.03017e-06	-1.01395e-10	-1.28434
147470561	chr4:147470561:CA:C	2.76666e-06	0.157522	-1.13234
147470904	chr4:147470904:T:C	1.95363e-06	-1.01395e-10	-1.32277
147471004	chr4:147471004:G:C	1.83068e-06	-1.01395e-10	-1.38777
147471128	chr4:147471128:C:T	1.93585e-06	-1.01395e-10	-1.33191
147471138	chr4:147471138:G:A	1.9577e-06	-1.01395e-10	-1.32068
147471284	chr4:147471284:A:T	2.31795e-06	-1.01395e-10	-1.15177
147471441	chr4:147471441:G:A	2.05857e-06	-1.01395e-10	-1.27044
147471469	chr4:147471469:CTT:C	1.93156e-06	-1.01395e-10	-1.33413
147471559	chr4:147471559:T:A	2.64427e-06	-0.0921643	-0.927896
147471565	chr4:147471565:G:A	1.12237e-05	0.425573	-3.83722e-10
147471576	chr4:147471576:C:T	1.13008e-05	0.807358	-0.374942
147471736	chr4:147471736:T:C	3.92394e-06	-0.251093	-0.374265
147471881	chr4:147471881:G:T	3.05562e-06	-1.01395e-10	-0.875471
147471889	chr4:147471889:T:C	3.37517e-06	-0.332573	-0.443437
147471919	chr4:147471919:A:G	2.24552e-06	-1.01395e-10	-1.18352
147472439	chr4:147472439:T:C	1.91744e-06	-1.01395e-10	-1.34146
147472502	chr4:147472502:C:T	4.48966e-07	-1.47765	-1.31562
147473150	chr4:147473150:G:A	1.62213e-06	-1.50872	-3.83722e-10
147473329	chr4:147473329:T:G	1.95439e-06	-1.01395e-10	-1.32238
147473380	chr4:147473380:G:GT	5.78218e-05	-1.01395e-10	2.06491
147473416	chr4:147473416:C:T	1.89642e-06	-1.01395e-10	-1.35249
147473665	chr4:147473665:T:C	4.61399e-06	-0.261901	-0.201462
147474075	chr4:147474075:T:C	3.44095e-06	-1.01395e-10	-0.756707
147474132	chr4:147474132:G:GT	9.77781e-06	0.709359	-0.421699
147474180	chr4:147474180:A:G	1.90064e-06	-1.01395e-10	-1.35026
147474506	chr4:147474506:T:C	1.83896e-06	-1.01395e-10	-1.38326
147474751	chr4:147474751:A:G	7.06214e-06	0.817855	-0.855562
147474770	chr4:147474770:G:A	1.22341e-05	-1.01395e-10	0.511771
147474891	chr4:147474891:G:A	5.81083e-06	0.295923	-0.528654
147475129	chr4:147475129:G:C	5.8015e-06	0.276838	-0.511177
147475419	chr4:147475419:T:C	5.52514e-07	-1.32888	-1.25685
147475775	chr4:147475775:C:T	5.63084e-07	-1.30986	-1.25692
147476340	chr4:147476340:A:G	5.83349e-06	-1.01395e-10	-0.22884
147476374	chr4:147476374:G:A	1.74591e-06	-1.43518	-3.83722e-10
147476599	chr4:147476599:G:T	1.42896e-05	1.34755	-0.680472
147476867	chr4:147476867:C:A	2.78579e-06	-1.01395e-10	-0.967923
147476899	chr4:147476899:G:T	4.63514e-07	-1.47916	-1.28221
147476950	chr4:147476950:A:T	3.81875e-06	-1.01395e-10	-0.652532
147477077	chr4:147477077:T:C	4.40464e-07	-1.48459	-1.32779
147477098	chr4:147477098:T:A	9.08227e-06	-1.01395e-10	0.213869
147477372	chr4:147477372:A:T	9.76348e-06	-1.01395e-10	0.286194
147477493	chr4:147477493:C:G	2.81343e-06	-1.01395e-10	-0.958049
147477874	chr4:147477874:G:A	7.90225e-06	-1.01395e-10	0.0746919
147478225	chr4:147478225:A:G	5.95189e-06	0.284235	-0.492981
147478285	chr4:147478285:G:T	1.46359e-05	-1.01395e-10	0.691024
147478292	chr4:147478292:G:A	7.8891e-06	-1.52015	1.59318
147478308	chr4:147478308:G:A	2.35367e-05	0.420299	0.745806
147478494	chr4:147478494:G:A	3.57969e-06	-1.01395e-10	-0.717179
147478795	chr4:147478795:G:A	3.73959e-06	-1.01395e-10	-0.67348
147478859	chr4:147478859:A:G	4.821e-06	0.966262	-1.38574
147479104	chr4:147479104:T:C	5.22296e-06	1.04812	-1.38751
147479210	chr4:147479210:T:C	2.67709e-06	-1.01395e-10	-1.00772
147479261	chr4:147479261:C:T	1.38671e-05	1.32997	-0.692903
147479348	chr4:147479348:C:T	4.02749e-06	-1.01395e-10	-0.599312
147479415	chr4:147479415:T:C	2.61567e-06	-1.01395e-10	-1.03094
147479569	chr4:147479569:A:G	5.57266e-06	-1.01395e-10	-0.274583
147479667	chr4:147479667:C:A	1.5346e-05	1.44872	-0.710319
147480246	chr4:147480246:G:T	1.82502e-06	-1.01395e-10	-1.39086
147480357	chr4:147480357:T:C	3.74486e-06	-1.01395e-10	-0.672072
147480661	chr4:147480661:G:A	1.99824e-06	-1.01395e-10	-1.30019
147481085	chr4:147481085:G:C	3.68759e-06	-1.01395e-10	-0.687483
147481150	chr4:147481150:T:C	1.88504e-06	-1.01395e-10	-1.3585
147481217	chr4:147481217:G:A	4.15514e-06	-0.081759	-0.486349
147481585	chr4:147481585:C:T	6.54651e-06	1.21519	-1.32871
147481758	chr4:147481758:G:A	2.31453e-06	-1.01395e-10	-1.15325
147482023	chr4:147482023:G:A	3.65404e-06	-1.01395e-10	-0.696621
147482333	chr4:147482333:C:T	2.07662e-06	0.0459684	-1.30768
147482397	chr4:147482397:C:T	1.88219e-06	0.0139352	-1.37396
147482526	chr4:147482526:G:T	4.03265e-06	-1.01395e-10	-0.598032
147482907	chr4:147482907:C:T	1.81662e-06	-1.01395e-10	-1.39548
147483179	chr4:147483179:T:C	4.44726e-06	-1.01395e-10	-0.500167
147483537	chr4:147483537:C:T	1.94211e-06	-0.0154832	-1.3132
147483984	chr4:147483984:G:T	2.87231e-06	-0.937339	-3.83722e-10
147484332	chr4:147484332:T:C	3.24848e-06	-1.01395e-10	-0.814267
147484735	chr4:147484735:G:A	2.12671e-06	0.0750814	-1.31296
147484811	chr4:147484811:C:T	4.60392e-06	0.0447757	-0.510323
147485054	chr4:147485054:C:T	5.57372e-06	0.32972	-0.604113
147485166	chr4:147485166:G:C	5.60921e-07	-1.38795	-1.18268
147485176	chr4:147485176:A:ACTACTACTTAAAGGAAAAACTGACATAGC	5.42477e-07	-1.41913	-1.18493
147485381	chr4:147485381:T:C	4.75859e-06	-1.01395e-10	-0.432503
147485437	chr4:147485437:A:AT	1.59991e-06	-1.52251	-3.83722e-10
147486127	chr4:147486127:G:A	4.3539e-06	-1.01395e-10	-0.521384
147486433	chr4:147486433:A:G	2.61187e-06	-1.01395e-10	-1.03239
147486500	chr4:147486500:C:T	1.03941e-05	1.1396	-0.790818
147486625	chr4:147486625:A:T	2.79019e-06	-1.01395e-10	-0.966344
147486717	chr4:147486717:T:G	7.18275e-06	0.427413	-0.448185
147487504	chr4:147487504:A:G	4.93761e-06	-1.01395e-10	-0.395573
147488173	chr4:147488173:T:G	1.83809e-06	-1.01395e-10	-1.38373
147488358	chr4:147488358:C:T	2.69856e-06	-1.01395e-10	-0.999736
147488968	chr4:147488968:T:C	1.82879e-06	-1.01395e-10	-1.3888
147488996	chr4:147488996:G:A	3.92321e-06	-1.01395e-10	-0.625545
147489116	chr4:147489116:T:C	1.86737e-06	-1.01395e-10	-1.36792
147489262	chr4:147489262:A:G	5.39665e-06	0.239372	-0.546048
147490026	chr4:147490026:G:A	1.86413e-06	-1.01395e-10	-1.36966
147490211	chr4:147490211:CA:C	1.91737e-06	-1.01395e-10	-1.3415
147490520	chr4:147490520:T:G	1.81279e-05	-1.01395e-10	0.904996
147490571	chr4:147490571:A:G	1.83789e-06	-1.01395e-10	-1.38383
147491011	chr4:147491011:G:A	1.83908e-06	-1.01395e-10	-1.38319
147491175	chr4:147491175:C:T	1.8633e-06	-1.01395e-10	-1.37011
147491260	chr4:147491260:A:G	3.49096e-06	-1.01395e-10	-0.742279
147491305	chr4:147491305:T:C	1.66007e-06	-0.181197	-1.3044
147491437	chr4:147491437:A:G	4.04324e-07	-1.50258	-1.39542
147491444	chr4:147491444:A:G	3.5221e-06	-1.01395e-10	-0.733398
147491572	chr4:147491572:GGGT:G	3.7337e-06	-1.01395e-10	-0.675056
147491582	chr4:147491582:G:A	1.86334e-06	-1.01395e-10	-1.37008
147491928	chr4:147491928:T:C	4.02691e-06	-0.169318	-0.430137
147492331	chr4:147492331:G:A	5.89983e-06	0.197542	-0.415074
147492524	chr4:147492524:A:G	4.24283e-06	-0.117793	-0.42943
147492987	chr4:147492987:C:T	3.29172e-06	-1.01395e-10	-0.801046
147493314	chr4:147493314:A:T	3.2845e-06	-1.01395e-10	-0.803241
147493499	chr4:147493499:T:C	1.00025e-05	1.22959	-0.919203
147493628	chr4:147493628:C:T	4.46285e-06	-0.0412665	-0.455402
147493963	chr4:147493963:T:C	1.92458e-06	-1.01395e-10	-1.33775
147494010	chr4:147494010:T:C	1.95693e-06	-1.01395e-10	-1.32108
147494353	chr4:147494353:A:G	3.50259e-06	-1.01395e-10	-0.738952
147494455	chr4:147494455:G:A	2.1714e-05	-1.01395e-10	1.0855
147494460	chr4:147494460:G:C	1.9102e-06	-1.01395e-10	-1.34525
147494462	chr4:147494462:G:A	1.8156e-06	-1.01395e-10	-1.39604
147495737	chr4:147495737:A:G	2.12015e-05	-1.01395e-10	1.06162
147495931	chr4:147495931:C:T	2.5424e-06	-1.01395e-10	-1.05935
147496380	chr4:147496380:A:AAAG	2.18529e-05	-1.01395e-10	1.09188
147496448	chr4:147496448:T:A	3.30566e-06	-1.01395e-10	-0.796819
147496728	chr4:147496728:G:A	1.82635e-06	-1.01395e-10	-1.39013
147497021	chr4:147497021:G:A	3.16742e-06	-1.01395e-10	-0.839537
147497058	chr4:147497058:G:C	1.87944e-06	-1.36148	-3.83722e-10
147497403	chr4:147497403:T:C	2.64036e-06	-1.01395e-10	-1.02154
147497496	chr4:147497496:G:A	1.95106e-06	-1.01395e-10	-1.32408
147497817	chr4:147497817:C:T	1.60157e-06	-1.52147	-3.83722e-10
147497888	chr4:147497888:G:A	2.92119e-06	0.161174	-1.08164
147497934	chr4:147497934:A:G	2.17171e-06	-1.01395e-10	-1.21694
147497994	chr4:147497994:G:T	1.87328e-06	-1.01395e-10	-1.36476
147498052	chr4:147498052:A:T	1.86666e-06	-1.01395e-10	-1.3683
147498120	chr4:147498120:C:T	3.66517e-06	-1.01395e-10	-0.693581
147498218	chr4:147498218:C:T	7.89463e-06	0.753868	-0.680141
147498456	chr4:147498456:C:A	1.84578e-06	-1.01395e-10	-1.37955
147498972	chr4:147498972:C:G	1.84754e-06	-1.01395e-10	-1.3786
147499484	chr4:147499484:A:G	1.8935e-05	0.857272	0.0912827
147499493	chr4:147499493:CT:C	3.11219e-06	-1.01395e-10	-0.857129
147500707	chr4:147500707:G:A	5.10381e-06	0.858588	-1.22106
147500722	chr4:147500722:G:A	2.51819e-06	-1.01395e-10	-1.06891
147500814	chr4:147500814:C:T	1.86609e-06	-1.01395e-10	-1.36861
147500943	chr4:147500943:G:A	7.2467e-06	1.10884	-1.12075
147500968	chr4:147500968:G:T	2.65052e-05	-1.01395e-10	1.28489
147500984	chr4:147500984:C:A	1.84535e-06	-1.01395e-10	-1.37979
147501324	chr4:147501324:G:T	2.46548e-06	-1.01395e-10	-1.09007
147501473	chr4:147501473:A:G	5.1597e-06	0.862505	-1.21408
147501643	chr4:147501643:T:C	1.82783e-06	-1.01395e-10	-1.38932
147501656	chr4:147501656:T:G	3.2072e-06	-1.01395e-10	-0.827055
147502013	chr4:147502013:T:C	2.47593e-06	-1.01395e-10	-1.08584
147502622	chr4:147502622:TC:T	4.55799e-06	0.757891	-1.23346
147502852	chr4:147502852:AT:A	5.49092e-06	0.822041	-1.1114
147503030	chr4:147503030:A:G	2.43565e-06	-1.01395e-10	-1.10224
147503351	chr4:147503351:C:G	8.55215e-06	0.984265	-0.830537
147503715	chr4:147503715:C:T	2.28996e-06	-1.01395e-10	-1.16392
147503718	chr4:147503718:C:T	3.30293e-06	-0.797644	-3.83722e-10
147503834	chr4:147503834:G:A	5.83261e-06	0.989453	-1.21844
147503876	chr4:147503876:T:TA	2.36963e-06	-1.01395e-10	-1.12972
147503944	chr4:147503944:G:GA	2.20711e-06	-1.01395e-10	-1.20077
147504161	chr4:147504161:G:A	2.13302e-06	-1.01395e-10	-1.23492
147504258	chr4:147504258:A:T	9.85094e-06	1.11053	-0.815422
147504324	chr4:147504324:T:G	2.16062e-06	-1.01395e-10	-1.22206
147504391	chr4:147504391:A:G	1.90842e-06	-1.01395e-10	-1.34618
147504432	chr4:147504432:C:T	2.17147e-06	-1.01395e-10	-1.21705
147504440	chr4:147504440:C:CA	2.41086e-06	-1.01395e-10	-1.11247
147504533	chr4:147504533:G:A	2.22569e-06	-1.01395e-10	-1.19239
147504566	chr4:147504566:A:G	5.66875e-05	-1.01395e-10	2.0451
147504595	chr4:147504595:G:A	2.15123e-06	-1.01395e-10	-1.22641
147504779	chr4:147504779:T:A	2.0236e-05	0.832792	0.182219
147505299	chr4:147505299:G:A	7.42939e-06	-1.01395e-10	0.0129892
147505603	chr4:147505603:T:C	3.34348e-05	-1.01395e-10	1.51714
147505630	chr4:147505630:C:T	1.98664e-06	-1.01395e-10	-1.30601
147505638	chr4:147505638:C:T	1.93735e-06	-1.01395e-10	-1.33114
147505798	chr4:147505798:G:A	1.84567e-06	-1.01395e-10	-1.37961
147506059	chr4:147506059:G:A	1.89706e-06	-1.01395e-10	-1.35215
147506268	chr4:147506268:C:T	2.20223e-06	-1.01395e-10	-1.20299
147506351	chr4:147506351:A:C	1.4683e-05	0.737191	-0.0429537
147506710	chr4:147506710:C:T	1.81739e-06	-1.01395e-10	-1.39505
147506741	chr4:147506741:C:G	3.39956e-05	2.48924	-0.955463
147507375	chr4:147507375:T:A	0.000134548	1.33233	1.57713
147507415	chr4:147507415:T:C	2.06625e-06	-1.01395e-10	-1.26672
147507438	chr4:147507438:A:G	1.96243e-06	-1.01395e-10	-1.31827
147507530	chr4:147507530:G:A	7.67484e-05	1.15437	1.19371
147507950	chr4:147507950:G:A	0.000310177	2.86908	0.875607
147508060	chr4:147508060:T:C	2.02252e-06	-1.01395e-10	-1.28811
147508091	chr4:147508091:T:A	1.98373e-06	-1.01395e-10	-1.30748
147508128	chr4:147508128:CTTTAT:C	2.30525e-06	-1.01395e-10	-1.15726
147508259	chr4:147508259:T:C	0.000986145	4.11402	0.787332
147508331	chr4:147508331:G:T	5.48968e-06	-0.139756	-0.149829
147508598	chr4:147508598:C:T	0.000228973	2.63199	0.809158
147508623	chr4:147508623:C:T	0.00034418	2.90495	0.943761
147509030	chr4:147509030:T:C	3.55127e-06	-0.72515	-3.83722e-10
147509278	chr4:147509278:G:C	0.000165057	3.22404	-0.110199
147509600	chr4:147509600:C:T	2.80795e-06	-1.01395e-10	-0.959999
147509735	chr4:147509735:A:G	2.81011e-06	-1.01395e-10	-0.95923
147510005	chr4:147510005:G:A	1.83253e-06	-1.01395e-10	-1.38676
147510406	chr4:147510406:T:A	1.91601e-06	-1.01395e-10	-1.34221
147510508	chr4:147510508:T:A	5.00138e-07	-1.52252	-1.1628
147510543	chr4:147510543:C:T	1.82498e-06	-1.01395e-10	-1.39088
147510598	chr4:147510598:G:A	2.0571e-06	-1.01395e-10	-1.27116
147511288	chr4:147511288:A:T	0.0116965	6.45453	0.920062
147511710	chr4:147511710:T:G	7.08635e-06	-0.114428	0.0801441
147511893	chr4:147511893:G:A	1.81708e-06	-1.01395e-10	-1.39522
147512450	chr4:147512450:G:A	2.32065e-06	-1.01395e-10	-1.15061
147512512	chr4:147512512:A:T	1.82026e-06	-1.01395e-10	-1.39348
147512756	chr4:147512756:T:A	1.85346e-06	-1.01395e-10	-1.3754
147512976	chr4:147512976:C:T	1.83126e-06	-1.01395e-10	-1.38745
147512994	chr4:147512994:C:T	0.000177414	4.19883	-1.0128
147513395	chr4:147513395:C:T	2.04038e-06	-1.01395e-10	-1.27932
147513399	chr4:147513399:C:A	1.85289e-06	-1.01395e-10	-1.37571
147513657	chr4:147513657:C:G	1.86682e-06	-1.01395e-10	-1.36822
147513828	chr4:147513828:C:T	2.34828e-06	-1.01395e-10	-1.13877
147513858	chr4:147513858:C:T	0.00107086	4.23689	0.746872
147514028	chr4:147514028:C:T	1.82661e-06	-1.01395e-10	-1.38999
147514081	chr4:147514081:A:G	1.818e-06	-1.01395e-10	-1.39472
147514209	chr4:147514209:G:A	2.09048e-06	-1.01395e-10	-1.25506
147514294	chr4:147514294:C:T	0.0128484	4.48076	2.98776
147514621	chr4:147514621:G:A	1.85558e-06	-1.01395e-10	-1.37426
147515019	chr4:147515019:G:A	1.99206e-06	-1.01395e-10	-1.30328
147515267	chr4:147515267:G:A	1.82951e-06	-1.01395e-10	-1.3884
147515719	chr4:147515719:T:C	4.62265e-07	-1.44726	-1.31681
147515979	chr4:147515979:A:G	1.78949e-06	-1.41052	-3.83722e-10
147516003	chr4:147516003:A:T	0.0129608	6.36937	1.10785
147516360	chr4:147516360:T:C	0.0126344	6.33864	1.11309
147516530	chr4:147516530:T:C	2.02882e-06	-1.01395e-10	-1.285
147516607	chr4:147516607:T:C	2.2481e-06	-1.01395e-10	-1.18237
147516790	chr4:147516790:C:A	3.19054e-06	-1.01395e-10	-0.832265
147516940	chr4:147516940:A:C	1.81846e-06	-1.01395e-10	-1.39446
147517348	chr4:147517348:A:G	6.75425e-07	-1.2113	-1.17357
147517563	chr4:147517563:G:A	1.91074e-06	-1.01395e-10	-1.34496
147518290	chr4:147518290:A:T	1.81548e-06	-1.01395e-10	-1.39611
147518449	chr4:147518449:A:G	0.00211226	4.64374	1.01931
147518768	chr4:147518768:G:A	2.21347e-06	-1.19789	-3.83722e-10
147519409	chr4:147519409:G:A	1.84659e-06	-1.01395e-10	-1.37911
147519473	chr4:147519473:G:A	0.00321148	4.84966	1.23237
147519755	chr4:147519755:A:C	1.65053e-06	-1.49136	-3.83722e-10
147519987	chr4:147519987:G:A	4.12645e-06	-0.366907	-0.208131
147520323	chr4:147520323:TA:T	1.81821e-06	-1.01395e-10	-1.3946
147520994	chr4:147520994:C:T	1.81982e-06	-1.01395e-10	-1.39372
147521854	chr4:147521854:C:T	4.53038e-06	0.0469283	-0.528578
147522195	chr4:147522195:C:T	1.82336e-06	-1.01395e-10	-1.39177
147522998	chr4:147522998:C:T	1.93743e-06	-1.33109	-3.83722e-10
147523388	chr4:147523388:C:T	3.92452e-06	-1.01395e-10	-0.62521
147523731	chr4:147523731:C:T	9.74206e-06	-1.01395e-10	0.283997
147524024	chr4:147524024:T:C	2.30165e-06	-1.01395e-10	-1.15883
147524265	chr4:147524265:T:G	5.75368e-06	-0.242616	-3.83722e-10
147524319	chr4:147524319:G:A	1.88271e-06	-1.01395e-10	-1.35974
147524329	chr4:147524329:T:C	2.11326e-06	-1.01395e-10	-1.24422
147524662	chr4:147524662:AG:A	0.182179	7.97321	2.14708
147524742	chr4:147524742:G:A	1.67837e-06	-1.47463	-3.83722e-10
147525169	chr4:147525169:A:G	2.22216e-05	2.18824	-1.07963
147526227	chr4:147526227:C:T	0.188915	7.95854	2.19806
147526644	chr4:147526644:A:G	5.83129e-07	-1.52224	-1.00956
147527102	chr4:147527102:G:A	1.93907e-06	-1.01395e-10	-1.33025
147527295	chr4:147527295:C:T	0.12154	7.56462	2.15092
147527665	chr4:147527665:A:G	1.79206e-06	-1.40909	-3.83722e-10
147527714	chr4:147527714:A:G	1.84412e-06	-1.01395e-10	-1.38045
147527718	chr4:147527718:A:G	0.000281595	2.33141	1.31661
147528101	chr4:147528101:A:C	0.000304429	2.4509	1.27508
147528360	chr4:147528360:T:TC	0.00103436	2.65952	2.28956
147528623	chr4:147528623:C:T	1.81537e-06	-1.01395e-10	-1.39616
147529268	chr4:147529268:T:C	1.94017e-06	-1.01395e-10	-1.32968
147529600	chr4:147529600:A:T	4.00954e-06	-1.01395e-10	-0.603779
147529625	chr4:147529625:G:C	1.89417e-06	-1.01395e-10	-1.35367
147529765	chr4:147529765:G:A	1.63614e-06	-1.50012	-3.83722e-10
147530383	chr4:147530383:A:G	4.09096e-06	-1.01395e-10	-0.583675
147530682	chr4:147530682:G:A	0.189966	8.00691	2.15524
147531451	chr4:147531451:G:T	4.09197e-06	-1.01395e-10	-0.583429
147531734	chr4:147531734:T:C	1.46238e-05	-1.01395e-10	0.690194
147533255	chr4:147533255:C:T	0.00633888	6.82972	-0.0677158
147533722	chr4:147533722:T:A	0.0336799	6.91787	1.51433
147533967	chr4:147533967:C:T	1.82443e-06	-1.01395e-10	-1.39118
147534180	chr4:147534180:T:C	0.038216	7.03089	1.52766
147534217	chr4:147534217:G:A	2.72793e-06	-1.01395e-10	-0.988911
147534313	chr4:147534313:A:G	1.71646e-05	0.507214	0.343182
147534466	chr4:147534466:T:C	1.81821e-06	-1.01395e-10	-1.3946
147534880	chr4:147534880:ACTC:A	2.2228e-06	-1.19369	-3.83722e-10
147534934	chr4:147534934:C:A	0.00934477	7.006	0.144121
147535021	chr4:147535021:T:C	5.41433e-06	-1.01395e-10	-0.303406
147535638	chr4:147535638:T:C	0.00826662	6.90965	0.117878
147536068	chr4:147536068:G:A	1.87197e-06	-1.01395e-10	-1.36546
147536207	chr4:147536207:G:A	1.96757e-06	-1.31566	-3.83722e-10
147536306	chr4:147536306:T:C	0.00757208	6.81465	0.125121
147536353	chr4:147536353:A:G	0.0081012	6.84188	0.16543
147536948	chr4:147536948:A:G	0.00760911	6.81882	0.125831
147537502	chr4:147537502:A:C	0.00818115	6.87325	0.143883
147537848	chr4:147537848:GCAAATCCT:G	0.0053434	6.46844	0.12272
147537913	chr4:147537913:A:T	1.88694e-06	-1.01395e-10	-1.3575
147538289	chr4:147538289:A:G	0.00653452	6.68756	0.104838
147538411	chr4:147538411:C:T	1.87312e-06	-1.01395e-10	-1.36485
147539622	chr4:147539622:T:C	1.82721e-06	-1.01395e-10	-1.38967
147539885	chr4:147539885:T:C	0.00715634	6.68195	0.201352
147539921	chr4:147539921:G:A	0.00784483	6.78461	0.190541
147540002	chr4:147540002:T:C	2.36836e-06	-1.01395e-10	-1.13026
147540040	chr4:147540040:G:A	5.98631e-06	-1.01395e-10	-0.202979
147540539	chr4:147540539:A:C	1.82493e-06	-1.01395e-10	-1.39091
147540618	chr4:147540618:T:C	1.97707e-06	-1.01395e-10	-1.31084
147541085	chr4:147541085:A:G	1.81687e-06	-1.01395e-10	-1.39534
147541116	chr4:147541116:G:A	0.00361613	6.60991	-0.409208
147541222	chr4:147541222:C:T	1.84889e-06	-1.01395e-10	-1.37787
147541454	chr4:147541454:C:T	4.98189e-06	-1.01395e-10	-0.386646
147541485	chr4:147541485:G:A	1.81728e-06	-1.01395e-10	-1.39511
147541690	chr4:147541690:A:G	3.53923e-06	-1.01395e-10	-0.728546
147541835	chr4:147541835:G:C	5.63346e-07	-1.32721	-1.2391
147541878	chr4:147541878:G:A	6.67598e-07	-1.35311	-1.04342
147542112	chr4:147542112:T:C	6.7376e-06	-1.01395e-10	-0.0847506
147542688	chr4:147542688:G:C	5.86773e-07	-1.30368	-1.22189
147543103	chr4:147543103:G:A	1.15826e-05	-1.01395e-10	0.457048
147543250	chr4:147543250:A:G	1.8322e-06	-1.01395e-10	-1.38694
147543412	chr4:147543412:T:C	1.8308e-06	-1.01395e-10	-1.3877
147543447	chr4:147543447:T:C	2.59215e-06	-1.01395e-10	-1.03997
147543619	chr4:147543619:A:G	7.88614e-07	-0.905495	-1.32444
147543825	chr4:147543825:T:TA	6.40906e-07	-1.07178	-1.36555
147543840	chr4:147543840:C:T	6.80933e-05	0.959161	1.26926
147544274	chr4:147544274:C:T	1.71887e-06	-1.45079	-3.83722e-10
147544473	chr4:147544473:G:A	1.81937e-06	-1.01395e-10	-1.39397
147545005	chr4:147545005:T:C	1.80628e-06	-1.40119	-3.83722e-10
147545735	chr4:147545735:AG:A	4.8461e-05	0.612998	1.27531
147545940	chr4:147545940:A:G	1.82621e-06	-1.01395e-10	-1.39021
147546274	chr4:147546274:G:T	5.75036e-07	-1.16508	-1.3807
147546322	chr4:147546322:A:C	4.42803e-05	1.61673	0.181359
147546982	chr4:147546982:A:C	1.83792e-06	-1.01395e-10	-1.38382
147547098	chr4:147547098:A:G	1.90063e-06	-1.01395e-10	-1.35027
147547345	chr4:147547345:C:T	1.8361e-06	-1.01395e-10	-1.38481
147547943	chr4:147547943:T:C	1.83339e-06	-1.01395e-10	-1.38629
147548565	chr4:147548565:C:T	3.27414e-05	1.91557	-0.41938
147548566	chr4:147548566:G:A	2.45205e-06	-1.01395e-10	-1.09553
147548627	chr4:147548627:G:A	1.83224e-06	-1.01395e-10	-1.38691
147548789	chr4:147548789:A:G	6.10654e-07	-1.20111	-1.28456
147548967	chr4:147548967:T:C	1.70189e-06	-1.46072	-3.83722e-10
147549129	chr4:147549129:A:G	5.38908e-05	0.761406	1.2331
147549287	chr4:147549287:C:T	1.83404e-06	-1.01395e-10	-1.38593
147549336	chr4:147549336:C:G	1.83325e-06	-1.01395e-10	-1.38637
147549802	chr4:147549802:C:T	3.15757e-06	-1.01395e-10	-0.842651
147549819	chr4:147549819:A:T	1.84022e-06	-1.01395e-10	-1.38257
147549862	chr4:147549862:G:A	1.83358e-06	-1.01395e-10	-1.38619
147550100	chr4:147550100:T:A	3.15741e-06	-1.01395e-10	-0.842702
147550124	chr4:147550124:A:T	1.83767e-06	-1.01395e-10	-1.38396
147550152	chr4:147550152:C:G	1.83272e-06	-1.01395e-10	-1.38666
147550180	chr4:147550180:T:G	7.81001e-07	-0.9968	-1.24283
147550261	chr4:147550261:C:T	3.36932e-05	1.52484	-3.83722e-10
147550931	chr4:147550931:C:A	1.84255e-06	-1.01395e-10	-1.3813
147550951	chr4:147550951:G:A	2.07966e-06	-1.01395e-10	-1.26025
147551158	chr4:147551158:G:T	2.89632e-06	-0.929015	-3.83722e-10
147551301	chr4:147551301:A:T	7.19102e-07	-1.07099	-1.25122
147551496	chr4:147551496:G:A	3.15387e-06	-1.01395e-10	-0.843825
147551506	chr4:147551506:G:A	4.73043e-05	0.766075	1.09807
147551677	chr4:147551677:T:C	2.38064e-06	-0.00606758	-1.11902
147551750	chr4:147551750:G:A	5.91181e-07	-1.12583	-1.39226
147551968	chr4:147551968:C:T	1.83325e-06	-1.01395e-10	-1.38637
147552922	chr4:147552922:C:T	4.38283e-07	-1.49782	-1.31952
147553293	chr4:147553293:G:A	2.1614e-06	-1.01395e-10	-1.2217
147553614	chr4:147553614:A:G	6.92006e-07	-0.982234	-1.37838
147553760	chr4:147553760:G:A	1.83329e-06	-1.01395e-10	-1.38635
147553768	chr4:147553768:G:A	4.65481e-05	0.807437	1.04059
147554051	chr4:147554051:T:G	1.82018e-06	-1.01395e-10	-1.39352
147554095	chr4:147554095:T:C	5.17291e-06	-1.50274	1.15372
147555132	chr4:147555132:C:T	3.81928e-06	-0.213097	-0.439298
147555265	chr4:147555265:T:C	1.82701e-06	-1.01395e-10	-1.38978
147555460	chr4:147555460:G:A	1.86204e-06	-1.01395e-10	-1.37078
147556166	chr4:147556166:G:A	2.5201e-06	-1.06816	-3.83722e-10
147556436	chr4:147556436:A:T	7.55897e-06	0.501254	-0.470974
147556588	chr4:147556588:A:G	5.48478e-05	1.6422	0.369905
147556725	chr4:147556725:T:C	1.22259e-05	0.944111	-0.433011
147557068	chr4:147557068:C:T	5.33001e-07	-1.24893	-1.37275
147557618	chr4:147557618:C:T	1.9779e-06	-1.01395e-10	-1.31042
147558139	chr4:147558139:A:G	3.15624e-06	-1.01395e-10	-0.843075
147559235	chr4:147559235:T:C	2.53306e-06	-1.01395e-10	-1.06303
147560219	chr4:147560219:A:G	3.15972e-06	-1.01395e-10	-0.841972
147560408	chr4:147560408:C:T	2.17013e-05	-1.01395e-10	1.08492
147560467	chr4:147560467:C:T	4.88192e-05	1.61396	0.281707
147560728	chr4:147560728:C:T	5.31571e-07	-1.24568	-1.37869
147561003	chr4:147561003:T:A	1.06461e-06	-0.938394	-0.99145
147561188	chr4:147561188:T:C	2.2411e-06	-1.18549	-3.83722e-10
147561453	chr4:147561453:A:G	1.07664e-05	1.70793	-1.32395
147561881	chr4:147561881:T:C	2.5445e-06	-1.01395e-10	-1.05852
147561943	chr4:147561943:G:C	3.16052e-06	-1.01395e-10	-0.841719
147562116	chr4:147562116:A:G	3.10674e-05	0.958509	0.485194
147562990	chr4:147562990:TC:T	1.82412e-06	-1.01395e-10	-1.39136
147563112	chr4:147563112:G:A	1.89235e-06	-1.01395e-10	-1.35464
147563179	chr4:147563179:C:G	1.82359e-06	-1.01395e-10	-1.39165
147563318	chr4:147563318:C:T	7.13187e-05	0.90696	1.36774
147563538	chr4:147563538:C:T	5.55562e-07	-1.44163	-1.1386
147563913	chr4:147563913:G:A	2.17467e-06	-1.01395e-10	-1.21558
147564186	chr4:147564186:A:G	2.23616e-06	-1.01395e-10	-1.1877
147564294	chr4:147564294:T:C	1.98987e-06	-1.01395e-10	-1.30438
147564770	chr4:147564770:G:A	5.45533e-07	-1.20348	-1.39497
147564894	chr4:147564894:A:G	3.15682e-06	-1.01395e-10	-0.842888
147564906	chr4:147564906:G:T	5.64563e-07	-1.51516	-1.049
147564908	chr4:147564908:C:T	5.57907e-07	-1.51578	-1.06024
147565015	chr4:147565015:T:C	2.59503e-06	-1.01395e-10	-1.03886
147565134	chr4:147565134:T:A	1.82559e-06	-1.01395e-10	-1.39055
147565147	chr4:147565147:G:A	6.08849e-07	-1.09273	-1.39591
147565197	chr4:147565197:A:G	5.11097e-07	-1.28243	-1.38122
147565277	chr4:147565277:G:A	2.17609e-06	-1.01395e-10	-1.21492
147566194	chr4:147566194:AT:A	2.36131e-06	-1.13324	-3.83722e-10
147566485	chr4:147566485:TTAG:T	3.89223e-05	1.61536	0.0537505
147567045	chr4:147567045:C:T	2.29101e-06	-1.01395e-10	-1.16346
147567271	chr4:147567271:C:T	1.81581e-06	-1.01395e-10	-1.39592
147567617	chr4:147567617:T:C	4.79854e-07	-1.47844	-1.24829
147567730	chr4:147567730:C:T	5.49579e-06	-1.01395e-10	-0.288473
147568086	chr4:147568086:A:T	5.90659e-07	-1.13011	-1.38886
147569172	chr4:147569172:C:G	4.18961e-06	-1.01395e-10	-0.559848
147569190	chr4:147569190:G:A	4.18897e-05	1.64336	0.0992204
147569466	chr4:147569466:T:C	4.19227e-06	-1.01395e-10	-0.559212
147570227	chr4:147570227:A:G	3.56115e-05	-1.01395e-10	1.58021
147570786	chr4:147570786:A:C	2.10011e-06	-1.01395e-10	-1.25047
147570852	chr4:147570852:A:C	2.01024e-06	-1.01395e-10	-1.2942
147570966	chr4:147570966:A:C	2.20031e-06	-1.01395e-10	-1.20385
147571228	chr4:147571228:G:A	5.49304e-06	-1.01395e-10	-0.288973
147571779	chr4:147571779:C:T	1.88535e-06	-1.01395e-10	-1.35834
147571793	chr4:147571793:C:T	2.61079e-05	1.77177	-0.501983
147571895	chr4:147571895:T:G	2.10796e-06	-1.01395e-10	-1.24673
147572149	chr4:147572149:G:A	1.69551e-06	-1.46447	-3.83722e-10
147572183	chr4:147572183:C:G	2.34134e-06	-1.01395e-10	-1.14173
147572314	chr4:147572314:C:T	2.16241e-06	-1.01395e-10	-1.22123
147572521	chr4:147572521:T:C	2.03765e-06	-1.01395e-10	-1.28066
147572605	chr4:147572605:C:T	0.000574017	1.23503	3.12518
147572701	chr4:147572701:G:C	0.00042376	1.63207	2.42464
147572795	chr4:147572795:G:T	2.39354e-06	-1.01395e-10	-1.11968
147572975	chr4:147572975:G:A	1.85408e-06	-1.01395e-10	-1.37507
147573301	chr4:147573301:A:G	8.73764e-07	-0.765862	-1.36154
147573388	chr4:147573388:C:A	8.6585e-07	-0.754889	-1.38161
147573857	chr4:147573857:T:C	7.93759e-07	-0.856846	-1.36658
147574321	chr4:147574321:T:C	2.12192e-06	-1.52213	0.281996
147574991	chr4:147574991:C:T	5.91051e-06	-1.01395e-10	-0.215723
147574992	chr4:147574992:G:A	0.000790179	1.62645	3.05336
147575052	chr4:147575052:C:T	9.8874e-05	1.34648	1.25491
147575090	chr4:147575090:C:T	3.76293e-05	0.425003	1.21032
147575100	chr4:147575100:G:A	1.82304e-06	-1.01395e-10	-1.39195
147575140	chr4:147575140:A:G	6.70904e-07	-1.0197	-1.37188
147575421	chr4:147575421:T:TGTTTG	1.89417e-06	-1.52149	0.167816
147576073	chr4:147576073:A:G	4.16401e-06	-1.01395e-10	-0.565977
147576082	chr4:147576082:T:C	2.27887e-06	-1.16878	-3.83722e-10
147576373	chr4:147576373:C:T	1.83318e-06	-1.01395e-10	-1.3864
147576870	chr4:147576870:A:AGAT	1.35866e-05	-1.01395e-10	0.616631
147577094	chr4:147577094:C:T	3.49309e-06	-1.01395e-10	-0.741669
147577135	chr4:147577135:G:A	9.31178e-05	1.45239	1.08902
147577260	chr4:147577260:A:G	1.91677e-05	1.87916	-0.918385
147577273	chr4:147577273:C:T	2.78428e-06	-1.01395e-10	-0.968467
147577349	chr4:147577349:G:GA	0.000108092	1.38356	1.30697
147577369	chr4:147577369:C:A	0.000547391	1.48997	2.82274
147577449	chr4:147577449:A:G	1.5227e-06	-0.849846	-0.722124
147577854	chr4:147577854:T:C	6.75728e-07	-1.0509	-1.33352
147577861	chr4:147577861:A:C	7.18043e-07	-0.939221	-1.38446
147578079	chr4:147578079:T:C	1.90922e-06	-1.01395e-10	-1.34576
147578455	chr4:147578455:C:T	0.000329468	1.59328	2.21175
147578888	chr4:147578888:G:A	3.85783e-05	0.636573	1.02366
147578900	chr4:147578900:C:T	0.000281493	1.37191	2.27575
147578961	chr4:147578961:C:T	1.83736e-06	-1.01395e-10	-1.38412
147579024	chr4:147579024:A:C	8.55074e-07	-0.789399	-1.35962
147579118	chr4:147579118:A:G	1.42756e-05	0.666094	-3.83722e-10
147579197	chr4:147579197:T:C	3.29125e-05	0.546001	0.955395
147579269	chr4:147579269:C:T	2.09641e-06	-1.01395e-10	-1.25223
147579385	chr4:147579385:A:G	0.000186232	1.50012	1.73442
147579662	chr4:147579662:T:C	1.04636e-05	1.16129	-0.805842
147579847	chr4:147579847:AG:A	1.86513e-06	-1.36913	-3.83722e-10
147580049	chr4:147580049:C:CTT	6.21108e-07	-1.09273	-1.37598
147580065	chr4:147580065:T:C	1.87389e-06	-1.01395e-10	-1.36444
147580092	chr4:147580092:A:G	9.17426e-05	0.350525	2.17601
147580344	chr4:147580344:T:C	5.29634e-07	-1.46187	-1.16615
147580362	chr4:147580362:A:G	3.02785e-06	-1.01395e-10	-0.884603
147580429	chr4:147580429:A:G	4.41705e-07	-1.41693	-1.39264
147580437	chr4:147580437:G:A	4.13674e-06	-1.01395e-10	-0.572548
147580776	chr4:147580776:T:C	2.37058e-06	-1.01395e-10	-1.12932
147580885	chr4:147580885:T:C	6.21256e-06	-1.01395e-10	-0.165883
147580886	chr4:147580886:A:G	6.00405e-06	-1.01395e-10	-0.20002
147580929	chr4:147580929:C:G	6.21608e-06	-1.01395e-10	-0.165315
147581129	chr4:147581129:T:C	2.81701e-06	-1.01395e-10	-0.956779
147581540	chr4:147581540:T:C	6.77052e-07	-1.00566	-1.3768
147581713	chr4:147581713:A:G	1.70645e-06	-1.18699	-0.271049
147581754	chr4:147581754:C:G	1.81523e-06	-1.01395e-10	-1.39624
147581994	chr4:147581994:G:A	1.99833e-06	-1.01395e-10	-1.30014
147582146	chr4:147582146:A:G	1.41709e-06	-1.17286	-0.470988
147582441	chr4:147582441:C:T	3.27373e-06	-1.01395e-10	-0.806524
147582575	chr4:147582575:A:G	1.98179e-06	-1.01395e-10	-1.30846
147582712	chr4:147582712:C:T	4.36955e-07	-1.52202	-1.29836
147582720	chr4:147582720:A:C	7.26812e-06	-1.01395e-10	-0.00895758
147582949	chr4:147582949:C:T	1.19094e-05	0.793221	-0.308349
147583063	chr4:147583063:T:C	1.7339e-06	-1.17894	-0.263137
147583221	chr4:147583221:T:G	1.52559e-06	-1.175	-0.395073
147583510	chr4:147583510:A:G	1.99144e-06	-1.01395e-10	-1.3036
147583644	chr4:147583644:A:G	7.41146e-06	-1.01395e-10	0.0105717
147584457	chr4:147584457:C:T	4.4038e-07	-1.41672	-1.39585
147584609	chr4:147584609:C:T	7.73488e-06	-1.01395e-10	0.0532851
147584639	chr4:147584639:A:G	1.74618e-06	-1.2381	-0.196925
147584705	chr4:147584705:AG:A	1.3874e-05	-1.01395e-10	0.637562
147585022	chr4:147585022:C:T	1.10967e-06	-1.16049	-0.7279
147585028	chr4:147585028:T:C	6.07856e-06	-1.01395e-10	-0.187688
147585100	chr4:147585100:A:G	1.72719e-06	-1.25162	-0.194343
147585233	chr4:147585233:A:G	1.86102e-06	-1.01395e-10	-1.37133
147585315	chr4:147585315:C:T	2.1667e-06	-1.01395e-10	-1.21925
147585767	chr4:147585767:C:T	6.59021e-07	-1.01671	-1.39274
147585941	chr4:147585941:G:C	7.05521e-07	-0.965179	-1.37609
147586288	chr4:147586288:G:C	6.96984e-06	0.868325	-0.919188
147586793	chr4:147586793:TA:T	2.89126e-06	-1.01395e-10	-0.930762
147586910	chr4:147586910:TTTTTTTTTC:T	1.83444e-06	-1.01395e-10	-1.38572
147587590	chr4:147587590:A:AG	1.45903e-06	-0.917034	-0.697651
147587686	chr4:147587686:G:T	2.71579e-05	0.931126	0.378086
147587746	chr4:147587746:G:T	2.45614e-06	-1.01395e-10	-1.09386
147587839	chr4:147587839:A:T	4.32711e-07	-1.43412	-1.39602
147588137	chr4:147588137:A:ATAAAT	1.65303e-06	-0.91382	-0.576026
147588149	chr4:147588149:ATAAAT:A	2.88414e-06	-1.01395e-10	-0.933229
147588328	chr4:147588328:A:G	6.48317e-06	-0.123246	-3.83722e-10
147588367	chr4:147588367:A:G	1.55455e-06	-0.946293	-0.604976
147588865	chr4:147588865:T:C	1.81561e-06	-1.01395e-10	-1.39603
147589322	chr4:147589322:C:T	7.38419e-07	-1.1962	-1.0995
147589495	chr4:147589495:A:G	4.35133e-07	-1.42839	-1.39617
147589555	chr4:147589555:T:A	4.34656e-07	-1.42946	-1.39619
147589644	chr4:147589644:A:G	8.48632e-07	-1.18563	-0.970958
147590035	chr4:147590035:A:G	2.89358e-06	-1.01395e-10	-0.92996
147590120	chr4:147590120:G:C	9.04933e-07	-1.11291	-0.979444
147590408	chr4:147590408:G:A	8.88885e-07	-1.11963	-0.990611
147590594	chr4:147590594:G:A	9.14386e-07	-1.31817	-0.763785
147590631	chr4:147590631:T:A	9.0172e-07	-1.11533	-0.980571
147590662	chr4:147590662:C:T	9.10127e-07	-1.11388	-0.972747
147590681	chr4:147590681:T:C	1.76936e-06	-1.42184	-3.83722e-10
147590776	chr4:147590776:T:C	8.94751e-07	-1.13144	-0.972221
147591120	chr4:147591120:A:AT	9.36215e-07	-1.0974	-0.960964
147591810	chr4:147591810:T:A	9.21195e-07	-1.14027	-0.934265
147591842	chr4:147591842:A:C	3.81207e-06	-1.01395e-10	-0.654283
147591968	chr4:147591968:C:T	9.00613e-07	-1.14661	-0.950528
147591981	chr4:147591981:A:C	8.38143e-07	-1.10621	-1.06281
147592107	chr4:147592107:G:A	8.59392e-07	-1.30904	-0.834945
147592135	chr4:147592135:A:G	2.82393e-06	-1.01395e-10	-0.954325
147592180	chr4:147592180:A:G	5.63431e-06	-1.01395e-10	-0.263581
147592410	chr4:147592410:A:G	9.66101e-07	-1.07803	-0.948913
147592468	chr4:147592468:C:T	7.08808e-07	-1.20733	-1.12929
147592518	chr4:147592518:A:G	1.52806e-06	-0.87323	-0.695224
147592721	chr4:147592721:T:C	3.7885e-05	1.10938	0.532724
147592729	chr4:147592729:T:C	2.7456e-06	-0.982455	-3.83722e-10
147592821	chr4:147592821:C:T	1.83118e-06	-1.01395e-10	-1.38749
147593141	chr4:147593141:G:A	9.61745e-07	-1.07761	-0.953847
147593223	chr4:147593223:T:G	5.61171e-07	-1.17408	-1.3961
147593582	chr4:147593582:T:G	1.53844e-06	-0.957189	-0.604498
147593656	chr4:147593656:T:G	6.598e-07	-1.22016	-1.18811
147593679	chr4:147593679:T:G	1.52485e-06	-0.935206	-0.635355
147593788	chr4:147593788:C:G	1.48263e-06	-0.969255	-0.629386
147593789	chr4:147593789:T:C	2.73581e-06	-1.01395e-10	-0.986028
147594131	chr4:147594131:T:TTA	7.80764e-07	-1.33391	-0.906027
147594133	chr4:147594133:A:T	1.82555e-06	-1.01395e-10	-1.39057
147594349	chr4:147594349:G:A	4.0471e-07	-1.51271	-1.38433
147594472	chr4:147594472:G:T	1.84437e-06	-1.01395e-10	-1.38032
147594517	chr4:147594517:C:T	1.64059e-06	-0.923152	-0.574244
147594583	chr4:147594583:A:AT	5.93984e-07	-1.51015	-1.00321
147594606	chr4:147594606:T:TG	1.68942e-06	-0.922604	-0.545463
147594656	chr4:147594656:C:T	2.79016e-06	-1.01395e-10	-0.966355
147594681	chr4:147594681:C:G	1.68603e-06	-0.939255	-0.530824
147594715	chr4:147594715:T:C	1.93914e-06	-1.01395e-10	-1.33021
147595214	chr4:147595214:A:G	7.37532e-06	0.0056848	-3.83722e-10
147595235	chr4:147595235:AG:A	3.77853e-06	-1.01395e-10	-0.663119
147595236	chr4:147595236:G:A	1.55485e-06	-0.87669	-0.674384
147595466	chr4:147595466:T:C	1.88067e-06	-1.01395e-10	-1.36083
147595479	chr4:147595479:C:T	2.66701e-06	-1.0115	-3.83722e-10
147595510	chr4:147595510:G:A	1.81522e-06	-1.01395e-10	-1.39625
147595726	chr4:147595726:T:C	1.77453e-06	-0.889392	-0.529527
147595938	chr4:147595938:G:A	8.06153e-07	-0.83613	-1.37181
147595986	chr4:147595986:C:T	2.58959e-06	-1.04095	-3.83722e-10
147596223	chr4:147596223:C:T	1.47842e-05	1.29326	-0.592155
147596229	chr4:147596229:A:G	1.74966e-06	-0.827291	-0.605746
147596232	chr4:147596232:G:A	1.75226e-06	-0.819415	-0.612132
147596352	chr4:147596352:T:C	4.50409e-06	-1.01395e-10	-0.487468
147596433	chr4:147596433:A:G	1.7868e-06	-0.822419	-0.589608
147596900	chr4:147596900:A:C	1.88016e-06	-0.822674	-0.538424
147596981	chr4:147596981:C:T	1.87607e-06	-1.36327	-3.83722e-10
147597114	chr4:147597114:T:C	2.08429e-06	-0.790677	-0.467347
147597284	chr4:147597284:A:T	1.97548e-06	-0.78804	-0.523603
147597311	chr4:147597311:G:A	1.92079e-06	-0.809633	-0.530087
147597330	chr4:147597330:G:A	3.77805e-06	-1.01395e-10	-0.663248
147597458	chr4:147597458:C:G	3.26773e-06	-1.01395e-10	-0.808358
147597557	chr4:147597557:T:C	1.95195e-06	-0.746945	-0.576682
147597771	chr4:147597771:T:C	8.28085e-07	-1.03649	-1.1446
147597792	chr4:147597792:G:A	2.0446e-06	-0.749366	-0.527886
147597803	chr4:147597803:C:G	1.94718e-06	-0.76594	-0.560132
147597809	chr4:147597809:G:A	1.98292e-06	-0.752406	-0.555479
147597902	chr4:147597902:C:A	1.8843e-06	-0.723924	-0.634973
147597993	chr4:147597993:G:A	2.03055e-06	-0.726755	-0.557394
147598188	chr4:147598188:A:T	2.01738e-06	-0.735428	-0.555228
147598203	chr4:147598203:G:A	1.93641e-06	-0.698159	-0.633462
147598292	chr4:147598292:C:T	2.06484e-06	-0.740479	-0.526925
147598384	chr4:147598384:T:G	2.08001e-06	-0.757072	-0.503012
147598474	chr4:147598474:T:C	2.0088e-06	-0.729831	-0.565086
147598489	chr4:147598489:T:C	6.02797e-07	-1.12149	-1.37714
147598680	chr4:147598680:C:A	1.78401e-06	-0.797902	-0.61569
147598741	chr4:147598741:A:G	4.31487e-06	-1.01395e-10	-0.530387
147599041	chr4:147599041:A:G	1.82161e-06	-1.01395e-10	-1.39273
147599349	chr4:147599349:T:C	2.65807e-06	-1.01395e-10	-1.01485
147599663	chr4:147599663:GA:G	5.20704e-07	-1.51767	-1.12736
147599673	chr4:147599673:C:T	1.25151e-06	-1.41726	-0.350851
147599681	chr4:147599681:T:G	6.96563e-06	-0.0514673	-3.83722e-10
147600087	chr4:147600087:A:G	2.31246e-06	-1.01395e-10	-1.15414
147600118	chr4:147600118:T:C	3.35305e-06	-1.01395e-10	-0.782585
147600307	chr4:147600307:C:A	2.8868e-06	-1.01395e-10	-0.932307
147600624	chr4:147600624:T:C	2.43167e-06	-1.01395e-10	-1.10388
147600722	chr4:147600722:T:C	1.8226e-06	-0.166553	-1.22564
147600728	chr4:147600728:G:A	1.96593e-06	-1.01395e-10	-1.31649
147600834	chr4:147600834:T:C	7.87703e-06	-1.01395e-10	0.0714963
147600846	chr4:147600846:T:C	8.17476e-06	-1.01395e-10	0.108596
147601017	chr4:147601017:A:G	3.04116e-06	-0.353087	-0.527128
147601102	chr4:147601102:A:G	3.20059e-06	-0.311321	-0.5178
147601143	chr4:147601143:A:G	1.60742e-06	-0.938954	-0.578868
147601353	chr4:147601353:T:C	2.35196e-06	-0.253309	-0.883898
147601361	chr4:147601361:T:C	7.28329e-07	-0.994872	-1.31459
147601428	chr4:147601428:C:T	3.24728e-06	-0.262524	-0.552115
147601440	chr4:147601440:G:A	2.88445e-06	-0.407597	-0.525523
147601499	chr4:147601499:G:A	1.22811e-05	-1.01395e-10	0.515608
147601512	chr4:147601512:G:A	2.87746e-06	-0.359796	-0.57575
147601979	chr4:147601979:C:T	2.98914e-06	-0.360657	-0.536813
147601987	chr4:147601987:TG:T	2.9881e-06	-0.361004	-0.536813
147602056	chr4:147602056:G:A	3.00139e-06	-0.356565	-0.536813
147602282	chr4:147602282:T:C	6.24539e-06	0.175059	-0.335671
147602369	chr4:147602369:C:T	1.23594e-05	-1.01395e-10	0.521961
147602385	chr4:147602385:T:C	1.03906e-05	-1.01395e-10	0.348446
147602395	chr4:147602395:T:C	1.05421e-05	-1.01395e-10	0.362922
147602688	chr4:147602688:A:G	1.00633e-05	-1.01395e-10	0.316442
147602856	chr4:147602856:C:A	2.38438e-06	-0.0552759	-1.06824
147602972	chr4:147602972:C:CTT	7.28914e-06	-1.01395e-10	-0.00606966
147603452	chr4:147603452:A:G	5.54124e-07	-1.51669	-1.06613
147603480	chr4:147603480:C:T	2.11244e-06	-1.01395e-10	-1.24461
147603580	chr4:147603580:T:C	1.59418e-05	-1.01395e-10	0.776488
147603592	chr4:147603592:T:C	1.22493e-06	-0.914699	-0.874872
147603620	chr4:147603620:C:T	6.09158e-06	-1.01869	0.833139
147603701	chr4:147603701:A:G	1.0272e-06	-1.16358	-0.802043
147603968	chr4:147603968:C:G	3.88869e-06	-0.634383	-3.83722e-10
147603978	chr4:147603978:G:A	2.20685e-06	-1.01395e-10	-1.20089
147604245	chr4:147604245:C:T	2.60316e-05	-1.01395e-10	1.26686
147604526	chr4:147604526:C:T	2.56146e-05	-1.01395e-10	1.25071
147604731	chr4:147604731:G:A	2.94406e-06	-1.01395e-10	-0.912666
147604852	chr4:147604852:A:G	2.13654e-06	-1.01395e-10	-1.23327
147604920	chr4:147604920:A:C	2.22783e-06	-1.01395e-10	-1.19143
147605064	chr4:147605064:G:A	2.57069e-05	-1.01395e-10	1.2543
147605485	chr4:147605485:C:T	2.35922e-06	-1.01395e-10	-1.13412
147605651	chr4:147605651:T:C	2.18565e-06	-1.01395e-10	-1.21054
147605863	chr4:147605863:C:T	1.95701e-05	-1.01395e-10	0.981547
147605954	chr4:147605954:G:A	2.58898e-05	-1.01395e-10	1.26139
147606093	chr4:147606093:C:A	2.41079e-05	-1.01395e-10	1.19009
147606638	chr4:147606638:C:T	2.17929e-06	-1.01395e-10	-1.21346
147606984	chr4:147606984:A:G	2.61632e-06	-1.01395e-10	-1.03069
147607001	chr4:147607001:A:G	7.22545e-06	-1.01395e-10	-0.0148452
147607030	chr4:147607030:T:G	4.00926e-06	-1.01395e-10	-0.603848
147607088	chr4:147607088:T:C	5.43428e-07	-1.48308	-1.11924
147607091	chr4:147607091:T:C	4.28399e-06	-1.01395e-10	-0.53757
147607428	chr4:147607428:C:T	3.21528e-06	-0.142721	-0.681821
147607765	chr4:147607765:C:T	4.61641e-06	-1.01395e-10	-0.462837
147607899	chr4:147607899:T:A	1.84343e-06	-1.01395e-10	-1.38082
147607913	chr4:147607913:T:C	2.44319e-06	-1.01395e-10	-1.09915
147608042	chr4:147608042:C:T	2.391e-06	-1.01395e-10	-1.12074
147608130	chr4:147608130:C:T	3.70334e-06	-1.01395e-10	-0.683219
147608157	chr4:147608157:A:T	2.7813e-05	-1.01395e-10	1.33305
147608161	chr4:147608161:G:T	2.38709e-06	-1.01395e-10	-1.12238
147608210	chr4:147608210:T:C	1.64679e-06	-1.49363	-3.83722e-10
147608222	chr4:147608222:G:A	2.49666e-06	-1.01395e-10	-1.0775
147608692	chr4:147608692:C:T	4.32188e-06	-1.01395e-10	-0.528764
147608862	chr4:147608862:G:A	2.94607e-06	-1.01395e-10	-0.911984
147609653	chr4:147609653:T:C	3.84047e-06	-1.01395e-10	-0.64686
147609726	chr4:147609726:G:A	1.92702e-06	-1.01395e-10	-1.33648
147609863	chr4:147609863:G:C	1.61183e-05	-1.01395e-10	0.787498
147609961	chr4:147609961:C:T	1.70115e-06	-1.46115	-3.83722e-10
147610394	chr4:147610394:G:A	1.14714e-05	-1.01395e-10	0.447406
147610440	chr4:147610440:C:T	6.79636e-06	-1.01395e-10	-0.0760681
147610954	chr4:147610954:G:A	2.09922e-06	-1.01395e-10	-1.25089
147611324	chr4:147611324:G:A	9.65032e-07	-0.718359	-1.30969
147611691	chr4:147611691:A:G	3.73697e-06	-1.01395e-10	-0.67418
147612731	chr4:147612731:G:T	4.345e-07	-1.51747	-1.30854
147613084	chr4:147613084:AC:A	2.74942e-06	-1.01395e-10	-0.981067
147613245	chr4:147613245:A:G	3.22903e-06	-0.820273	-3.83722e-10
147613481	chr4:147613481:A:G	2.41401e-06	0.162296	-1.27346
147613508	chr4:147613508:T:C	5.22406e-06	-0.339181	-3.83722e-10
147613729	chr4:147613729:C:T	1.9596e-05	-1.01395e-10	0.982869
147613781	chr4:147613781:C:T	1.86524e-06	-1.01395e-10	-1.36906
147613966	chr4:147613966:A:C	5.2168e-06	-0.318034	-0.0225375
147614170	chr4:147614170:G:A	2.24995e-06	-1.01395e-10	-1.18155
147614241	chr4:147614241:A:C	4.62365e-06	-1.01395e-10	-0.46127
147614350	chr4:147614350:G:A	9.6194e-07	-0.741979	-1.28928
147614392	chr4:147614392:C:T	2.86135e-06	-1.01395e-10	-0.941163
147614485	chr4:147614485:T:C	8.00511e-06	-1.01395e-10	0.0876247
147614682	chr4:147614682:G:T	2.19524e-06	-0.45093	-0.755234
147614867	chr4:147614867:C:T	1.614e-05	-1.01395e-10	0.788845
147616040	chr4:147616040:T:A	9.33653e-06	-0.45409	0.69557
147616159	chr4:147616159:C:A	1.84983e-06	-1.01395e-10	-1.37736
147616446	chr4:147616446:C:T	1.12074e-06	-0.564078	-1.31439
147616738	chr4:147616738:G:C	1.14891e-05	-1.01395e-10	0.448941
147617097	chr4:147617097:C:G	6.03166e-05	-1.01395e-10	2.10715
147617676	chr4:147617676:T:A	1.88152e-06	-1.01395e-10	-1.36037
147617724	chr4:147617724:G:A	1.8531e-06	-1.01395e-10	-1.3756
147619198	chr4:147619198:TTTTA:T	2.62072e-06	-1.02901	-3.83722e-10
147619386	chr4:147619386:C:T	9.75441e-06	-0.216191	0.501456
147619835	chr4:147619835:A:G	1.8532e-06	-1.01395e-10	-1.37554
147620317	chr4:147620317:C:A	4.77507e-05	-1.01395e-10	1.87354
147621259	chr4:147621259:C:G	4.28255e-05	-1.01395e-10	1.76468
147621450	chr4:147621450:G:T	2.11678e-06	-1.01395e-10	-1.24256
147621468	chr4:147621468:C:T	9.99548e-07	-0.651407	-1.3415
147622459	chr4:147622459:A:T	5.18186e-06	-1.01395e-10	-0.347291
147622528	chr4:147622528:C:T	3.8425e-06	-0.646333	-3.83722e-10
147623130	chr4:147623130:G:A	9.69588e-06	-0.268995	0.548241
147623360	chr4:147623360:C:T	9.81715e-07	-1.47937	-0.531541
147623395	chr4:147623395:G:A	1.9256e-06	-1.01395e-10	-1.33722
147623444	chr4:147623444:AAG:A	4.89556e-06	-1.01395e-10	-0.404127
147623564	chr4:147623564:AAAAG:A	9.6407e-07	-0.705554	-1.32349
147624107	chr4:147624107:G:A	1.90566e-06	-1.01395e-10	-1.34762
147624274	chr4:147624274:T:G	6.78456e-06	-1.01395e-10	-0.0778053
147624325	chr4:147624325:CAG:C	3.31348e-06	-1.01395e-10	-0.794457
147624329	chr4:147624329:TTGTTAAAGAATGTAATATTTTAAATTAATATACTACTCTTTTTATTTATTACGTCTTTTATTTGAATCAAAAATTTAAAAACCTTCCCCA:T	2.49666e-06	-1.01395e-10	-1.0775
147624670	chr4:147624670:T:G	1.75986e-06	-1.42722	-3.83722e-10
147625373	chr4:147625373:A:G	1.05537e-05	-1.01395e-10	0.364018
147625709	chr4:147625709:A:G	1.82731e-06	-1.01395e-10	-1.38961
147625765	chr4:147625765:G:A	5.01358e-06	-1.01395e-10	-0.380305
147625911	chr4:147625911:G:A	8.50414e-07	-0.767999	-1.38649
147627436	chr4:147627436:G:A	4.78318e-05	-1.01395e-10	1.87524
147627514	chr4:147627514:C:T	1.87257e-06	-1.01395e-10	-1.36514
147627725	chr4:147627725:CT:C	1.8553e-06	-1.01395e-10	-1.37441
147627849	chr4:147627849:T:C	5.36945e-07	-1.46314	-1.15118
147628747	chr4:147628747:A:G	8.16273e-06	-0.352814	0.459937
147628759	chr4:147628759:T:C	4.70332e-06	-1.01395e-10	-0.444186
147629293	chr4:147629293:A:T	1.83264e-06	-1.01395e-10	-1.3867
147629361	chr4:147629361:T:C	1.09386e-06	-0.579036	-1.3237
147629439	chr4:147629439:T:C	1.08764e-06	-0.576498	-1.33195
147629690	chr4:147629690:T:C	1.68599e-06	-1.4701	-3.83722e-10
147629733	chr4:147629733:G:A	1.82416e-06	-1.01395e-10	-1.39133
147629820	chr4:147629820:T:G	5.06748e-06	-1.01395e-10	-0.36961
147629906	chr4:147629906:G:T	4.11656e-06	-1.01395e-10	-0.577437
147630253	chr4:147630253:G:A	1.82545e-06	-1.01395e-10	-1.39063
147631913	chr4:147631913:C:T	6.26606e-07	-1.44172	-1.01817
147631968	chr4:147631968:T:C	3.57749e-06	-1.01395e-10	-0.717793
147632652	chr4:147632652:G:T	1.8175e-06	-1.01395e-10	-1.39499
147633724	chr4:147633724:T:C	2.13365e-06	-1.01395e-10	-1.23462
147634061	chr4:147634061:C:T	1.8937e-06	-1.01395e-10	-1.35392
147634709	chr4:147634709:G:A	8.98246e-05	-1.01395e-10	2.5054
147634796	chr4:147634796:G:A	0.00013624	-1.01395e-10	2.92196
147634903	chr4:147634903:T:C	4.65285e-06	-1.01395e-10	-0.454976
147635541	chr4:147635541:T:C	2.98891e-05	-0.340334	1.74537
147636236	chr4:147636236:T:C	6.47674e-06	-1.01395e-10	-0.124238
147636482	chr4:147636482:C:A	4.63428e-06	-1.01395e-10	-0.458974
147636681	chr4:147636681:T:C	6.4265e-06	-1.01395e-10	-0.132026
147636784	chr4:147636784:C:CAA	5.61451e-06	-0.381207	0.114106
147637007	chr4:147637007:T:C	8.92412e-07	-0.817496	-1.28879
147637593	chr4:147637593:CA:C	1.81545e-06	-1.01395e-10	-1.39612
147637695	chr4:147637695:G:C	3.21495e-05	-1.01395e-10	1.47794
147637835	chr4:147637835:GATCA:G	1.60017e-06	-1.52234	-3.83722e-10
147638005	chr4:147638005:T:G	2.1627e-06	-1.2211	-3.83722e-10
147638252	chr4:147638252:G:A	6.04911e-06	-1.01395e-10	-0.192544
147638697	chr4:147638697:A:G	2.58512e-06	-1.01395e-10	-1.04268
147639059	chr4:147639059:G:A	1.85699e-05	0.929085	-3.83722e-10
147639173	chr4:147639173:G:T	5.7689e-06	-0.239973	-3.83722e-10
147639279	chr4:147639279:G:T	5.22507e-06	-1.01395e-10	-0.338987
147640179	chr4:147640179:C:T	1.48472e-05	-0.608524	1.31388
147640337	chr4:147640337:G:T	1.60729e-05	-1.01395e-10	0.784679
147640589	chr4:147640589:T:G	5.20796e-05	-0.302902	2.26322
147640593	chr4:147640593:C:T	8.86047e-06	-1.01395e-10	0.189144
147640818	chr4:147640818:C:T	5.4528e-06	-1.01395e-10	-0.296326
147641171	chr4:147641171:A:G	2.85294e-06	-1.01395e-10	-0.944106
147641366	chr4:147641366:T:A	3.41973e-05	-1.01395e-10	1.53969
147641738	chr4:147641738:C:T	5.84405e-07	-1.51849	-1.01113
147642159	chr4:147642159:G:A	3.42055e-05	-0.274098	1.81403
147642376	chr4:147642376:T:C	3.38318e-06	-0.773638	-3.83722e-10
147642528	chr4:147642528:A:AC	8.16384e-06	-1.01395e-10	0.107259
147642769	chr4:147642769:TCTC:T	4.64604e-06	-1.01395e-10	-0.45644
147643032	chr4:147643032:G:A	1.89556e-06	-1.01395e-10	-1.35294
147643081	chr4:147643081:G:A	2.9306e-06	-1.01395e-10	-0.917247
147643210	chr4:147643210:T:G	1.08064e-06	-0.556656	-1.35825
147643218	chr4:147643218:C:T	5.63082e-06	-1.01395e-10	-0.264199
147645312	chr4:147645312:T:C	9.98938e-06	0.889247	-0.58018
147646882	chr4:147646882:T:C	7.51824e-06	-1.01395e-10	0.0248769
147647130	chr4:147647130:G:A	4.92824e-05	0.0474827	1.85763
147647618	chr4:147647618:G:C	3.17252e-05	-0.29724	1.7619
147649138	chr4:147649138:C:T	3.44458e-06	-1.01395e-10	-0.755652
147649948	chr4:147649948:C:T	3.50121e-06	-1.01395e-10	-0.739345
147650128	chr4:147650128:G:T	9.57621e-07	-0.676977	-1.35878
147650567	chr4:147650567:C:T	1.73992e-06	-1.43861	-3.83722e-10
147650721	chr4:147650721:T:C	6.0816e-06	-1.01395e-10	-0.187188
147650829	chr4:147650829:A:G	1.6043e-06	-1.51977	-3.83722e-10
147650899	chr4:147650899:G:A	1.84313e-06	-1.01395e-10	-1.38099
147651129	chr4:147651129:T:A	6.29171e-06	-1.01395e-10	-0.153222
147651430	chr4:147651430:T:C	2.1349e-06	-1.01395e-10	-1.23403
147651445	chr4:147651445:G:T	3.00604e-06	-1.01395e-10	-0.891833
147651446	chr4:147651446:G:A	1.82001e-06	-1.01395e-10	-1.39361
147651451	chr4:147651451:C:G	3.98032e-06	-1.01395e-10	-0.611092
147651696	chr4:147651696:G:A	2.21903e-06	-1.01395e-10	-1.19538
147652036	chr4:147652036:G:A	5.2429e-06	-1.01395e-10	-0.33558
147652070	chr4:147652070:C:T	1.17058e-06	-0.493314	-1.34164
147652769	chr4:147652769:G:A	2.17187e-06	-1.01395e-10	-1.21687
147652796	chr4:147652796:A:T	3.37192e-05	-1.01395e-10	1.52561
147652951	chr4:147652951:A:G	6.26338e-06	-1.01395e-10	-0.157735
147653042	chr4:147653042:T:C	1.38375e-05	1.34319	-0.708262
147653454	chr4:147653454:AT:A	8.355e-06	-1.01395e-10	0.130405
147653552	chr4:147653552:G:T	3.42867e-05	-0.270114	1.81242
147654450	chr4:147654450:T:C	1.98745e-06	-1.01395e-10	-1.3056
147655034	chr4:147655034:C:T	6.167e-06	-1.01395e-10	-0.173243
147655114	chr4:147655114:A:G	6.03171e-06	-1.01395e-10	-0.195425
147655430	chr4:147655430:T:G	2.32041e-06	-1.01395e-10	-1.15071
147655856	chr4:147655856:T:C	5.36173e-06	-1.01395e-10	-0.313169
147655899	chr4:147655899:ATCTG:A	3.67872e-05	-1.01395e-10	1.6127
147656568	chr4:147656568:C:T	5.29435e-06	-1.01395e-10	-0.325815
147656715	chr4:147656715:T:G	1.95185e-06	-1.01395e-10	-1.32368
147657175	chr4:147657175:T:C	3.60627e-05	-1.01395e-10	1.5928
147657398	chr4:147657398:G:A	1.87553e-06	-1.01395e-10	-1.36356
147657457	chr4:147657457:G:A	4.27228e-05	-1.01395e-10	1.76228
147658081	chr4:147658081:C:T	3.74804e-06	-1.01395e-10	-0.671223
147658339	chr4:147658339:A:G	1.81735e-06	-1.01395e-10	-1.39508
147658497	chr4:147658497:A:C	5.16967e-06	-1.01395e-10	-0.349646
147658871	chr4:147658871:G:A	2.05795e-05	-0.451076	1.48292
147659198	chr4:147659198:C:T	1.54317e-05	-0.514601	1.25857
147659231	chr4:147659231:T:C	1.86916e-06	-1.01395e-10	-1.36697
147659709	chr4:147659709:C:T	1.42968e-05	-1.01395e-10	0.667582
147659743	chr4:147659743:A:G	2.13829e-06	-1.01395e-10	-1.23245
147660248	chr4:147660248:G:C	6.06583e-06	-1.01395e-10	-0.189783
147660436	chr4:147660436:C:T	3.01132e-06	-1.01395e-10	-0.890078
147661042	chr4:147661042:G:T	1.1368e-06	-0.51763	-1.34661
147661538	chr4:147661538:C:T	1.89772e-06	-1.01395e-10	-1.3518
147661673	chr4:147661673:C:T	5.42583e-06	-1.01395e-10	-0.301284
147661960	chr4:147661960:G:A	1.01102e-06	-0.599637	-1.38186
147662097	chr4:147662097:T:TA	3.48663e-06	-1.01395e-10	-0.74352
147662098	chr4:147662098:TCTG:T	3.48663e-06	-1.01395e-10	-0.74352
147662157	chr4:147662157:T:C	3.23403e-05	-0.269777	1.75364
147662408	chr4:147662408:G:C	5.43233e-06	-1.01395e-10	-0.300086
147663251	chr4:147663251:G:A	2.63351e-06	-1.01395e-10	-1.02414
147663321	chr4:147663321:A:G	1.82243e-06	-1.01395e-10	-1.39228
147663643	chr4:147663643:G:A	3.71757e-06	-1.01395e-10	-0.679386
147664118	chr4:147664118:G:A	2.19257e-06	-1.20738	-3.83722e-10
147664257	chr4:147664257:A:G	6.24316e-06	-1.01395e-10	-0.160968
147664548	chr4:147664548:C:G	3.72164e-06	-1.01395e-10	-0.678292
147665490	chr4:147665490:G:C	6.42025e-06	-1.01395e-10	-0.132997
147665491	chr4:147665491:T:A	3.69865e-05	-1.01395e-10	1.6181
147665634	chr4:147665634:A:C	3.34177e-06	-1.01395e-10	-0.785953
147665847	chr4:147665847:C:T	5.83176e-06	-0.134521	-0.0946159
147666600	chr4:147666600:T:C	1.81894e-06	-1.01395e-10	-1.3942
147668526	chr4:147668526:C:T	3.48854e-05	-0.229536	1.78915
147669053	chr4:147669053:T:TC	2.06332e-06	-1.01395e-10	-1.26814
147669323	chr4:147669323:C:A	3.38193e-05	-0.266319	1.7949
147669378	chr4:147669378:A:G	3.07794e-06	-1.01395e-10	-0.868196
147669505	chr4:147669505:A:C	3.913e-06	-1.01395e-10	-0.628151
147669545	chr4:147669545:T:C	3.2966e-05	-0.363939	1.86696
147669963	chr4:147669963:A:G	3.61992e-05	-1.01395e-10	1.59658
147670394	chr4:147670394:G:A	2.18451e-06	-1.01395e-10	-1.21106
147670399	chr4:147670399:G:A	3.22961e-05	-0.261789	1.74428
147670618	chr4:147670618:G:T	1.81566e-06	-1.01395e-10	-1.39601
147670837	chr4:147670837:T:C	4.07937e-06	-1.01395e-10	-0.586514
147671477	chr4:147671477:A:C	3.74195e-05	-1.01395e-10	1.62974
147671947	chr4:147671947:G:T	2.56542e-06	-1.01395e-10	-1.05033
147672186	chr4:147672186:C:T	1.07029e-06	-0.559907	-1.36462
147672209	chr4:147672209:T:C	1.94232e-06	-1.01395e-10	-1.32857
147672227	chr4:147672227:T:C	3.36543e-05	-0.291591	1.81528
147673026	chr4:147673026:C:T	1.81816e-06	-1.01395e-10	-1.39463
147673498	chr4:147673498:AC:A	2.52111e-06	-1.01395e-10	-1.06776
147674334	chr4:147674334:G:A	3.89053e-06	-1.01395e-10	-0.633911
147674575	chr4:147674575:C:T	5.46332e-06	-1.01395e-10	-0.294399
147675084	chr4:147675084:G:A	1.89603e-06	-1.01395e-10	-1.35269
147676070	chr4:147676070:T:C	2.52111e-06	-1.01395e-10	-1.06776
147676421	chr4:147676421:C:A	3.9875e-06	-1.01395e-10	-0.609292
147676917	chr4:147676917:G:A	3.16227e-06	-1.01395e-10	-0.841167
147676938	chr4:147676938:G:A	2.34168e-06	-1.01395e-10	-1.14159
147677038	chr4:147677038:C:T	4.16549e-05	-1.01395e-10	1.73697
147677834	chr4:147677834:T:C	1.97947e-06	-1.01395e-10	-1.30963
147678325	chr4:147678325:TTAAC:T	6.11917e-06	-1.01395e-10	-0.181029
147678349	chr4:147678349:G:A	5.52277e-06	-1.01395e-10	-0.283575
147678480	chr4:147678480:A:G	3.15613e-05	-0.284276	1.74375
147678863	chr4:147678863:T:G	5.1083e-06	-1.01395e-10	-0.361588
147679321	chr4:147679321:G:A	5.21696e-06	-1.01395e-10	-0.34054
147679549	chr4:147679549:A:G	8.88133e-05	-1.01395e-10	2.49408
147679939	chr4:147679939:A:G	7.25256e-06	-0.0111004	-3.83722e-10
147679990	chr4:147679990:A:G	1.07989e-06	-0.570068	-1.34553
147680578	chr4:147680578:C:T	3.34688e-05	-0.242293	1.76045
147680609	chr4:147680609:G:A	2.16609e-06	-1.01395e-10	-1.21953
147681541	chr4:147681541:C:T	4.56472e-06	-1.01395e-10	-0.474098
147681594	chr4:147681594:A:C	5.54229e-06	-0.18607	-0.0939769
147681616	chr4:147681616:A:G	3.41381e-05	-0.28632	1.82428
147681764	chr4:147681764:G:A	2.18399e-06	-1.01395e-10	-1.2113
147682062	chr4:147682062:A:G	1.70173e-05	-1.01395e-10	0.841776
147682120	chr4:147682120:G:A	1.60178e-06	-1.52134	-3.83722e-10
147682401	chr4:147682401:A:C	1.34771e-05	-1.01395e-10	0.608534
147682997	chr4:147682997:G:A	3.70267e-06	-1.01395e-10	-0.683402
147683000	chr4:147683000:A:G	9.07681e-06	-1.01395e-10	0.213268
147683421	chr4:147683421:T:C	3.49332e-05	-1.01395e-10	1.56098
147684103	chr4:147684103:T:C	1.59647e-05	-1.01395e-10	0.777926
147684398	chr4:147684398:G:A	5.87043e-06	-1.01395e-10	-0.222528
147685642	chr4:147685642:C:T	8.48931e-06	-1.01395e-10	0.146353
147686394	chr4:147686394:A:G	1.86134e-06	-1.01395e-10	-1.37116
147686540	chr4:147686540:A:T	0.000150846	-1.01395e-10	3.02381
147686623	chr4:147686623:A:C	1.15309e-06	-0.491504	-1.35851
147686711	chr4:147686711:C:T	5.26592e-06	-1.01395e-10	-0.331199
147686732	chr4:147686732:G:C	5.48004e-06	-1.01395e-10	-0.291343
147686796	chr4:147686796:C:T	7.51135e-06	-1.01395e-10	0.0239607
147687296	chr4:147687296:T:A	1.91151e-06	-1.01395e-10	-1.34456
147687430	chr4:147687430:T:A	1.94803e-06	-1.01395e-10	-1.32563
147687444	chr4:147687444:C:T	9.37707e-07	-0.692189	-1.36458
147687551	chr4:147687551:T:C	3.42893e-05	-1.01395e-10	1.54238
147687605	chr4:147687605:A:C	4.96397e-06	-1.01395e-10	-0.390248
147687889	chr4:147687889:T:C	3.47475e-05	-1.01395e-10	1.55565
147689283	chr4:147689283:T:C	1.25095e-05	-1.01395e-10	0.534032
147689328	chr4:147689328:G:T	2.14152e-06	-1.23094	-3.83722e-10
147689573	chr4:147689573:G:A	4.24412e-06	-1.01395e-10	-0.54692
147689594	chr4:147689594:A:C	4.82187e-06	-1.01395e-10	-0.419293
147689783	chr4:147689783:A:G	5.17062e-06	-1.01395e-10	-0.349463
147690738	chr4:147690738:C:A	2.1547e-06	-1.01395e-10	-1.2248
147691014	chr4:147691014:T:C	1.99465e-06	-1.30199	-3.83722e-10
147691337	chr4:147691337:C:T	5.39942e-07	-1.51372	-1.09503
147691934	chr4:147691934:G:A	2.78819e-06	-1.51489	0.547823
147692194	chr4:147692194:G:A	1.18256e-05	-1.01395e-10	0.477815
147692257	chr4:147692257:A:G	1.00511e-06	-1.41607	-0.571291
147692726	chr4:147692726:T:C	2.11609e-06	-1.01395e-10	-1.24288
147692764	chr4:147692764:T:C	4.86472e-06	-1.01395e-10	-0.410446
147692881	chr4:147692881:G:A	1.60086e-06	-1.52192	-3.83722e-10
147692980	chr4:147692980:A:G	4.22179e-05	-0.207013	1.9574
147692990	chr4:147692990:G:A	3.16939e-06	-1.01395e-10	-0.838916
147693161	chr4:147693161:G:A	2.19185e-06	-1.01395e-10	-1.20771
147693343	chr4:147693343:T:C	4.62797e-06	-1.01395e-10	-0.460337
147693695	chr4:147693695:G:A	2.60159e-06	-1.01395e-10	-1.03633
147693737	chr4:147693737:G:A	5.17477e-06	-1.01395e-10	-0.34866
147694280	chr4:147694280:C:T	3.09183e-06	-1.01395e-10	-0.863692
147694334	chr4:147694334:T:C	5.6024e-06	-1.01395e-10	-0.269259
147694636	chr4:147694636:T:C	1.68596e-06	-1.47012	-3.83722e-10
147695276	chr4:147695276:T:C	2.43378e-06	-1.01395e-10	-1.10301
147695345	chr4:147695345:C:T	5.57783e-06	-1.01395e-10	-0.273656
147695717	chr4:147695717:G:A	1.60781e-06	-1.51758	-3.83722e-10
147695871	chr4:147695871:T:C	1.92403e-06	-1.01395e-10	-1.33803
147695977	chr4:147695977:C:T	0.000165899	-1.01395e-10	3.11892
147696018	chr4:147696018:A:G	1.04968e-05	0.153491	0.205129
147696140	chr4:147696140:T:C	1.87134e-06	-1.01395e-10	-1.3658
147696396	chr4:147696396:A:G	1.35611e-05	-1.01395e-10	0.61475
147696744	chr4:147696744:G:C	2.03954e-06	-1.01395e-10	-1.27973
147697316	chr4:147697316:A:G	1.83426e-06	-1.01395e-10	-1.38582
147697415	chr4:147697415:C:T	2.28849e-06	-1.16456	-3.83722e-10
147697953	chr4:147697953:C:T	2.37993e-06	-1.01395e-10	-1.12538
147697982	chr4:147697982:G:A	5.77892e-06	-1.01395e-10	-0.238238
147698174	chr4:147698174:G:A	5.02117e-06	-1.01395e-10	-0.378792
147698267	chr4:147698267:C:CA	1.82193e-06	-1.01395e-10	-1.39256
147698364	chr4:147698364:G:A	2.03126e-05	-1.01395e-10	1.01879
147698389	chr4:147698389:A:G	0.000318785	-0.42726	4.19932
147698610	chr4:147698610:C:T	1.60055e-06	-1.52211	-3.83722e-10
147698725	chr4:147698725:A:T	4.23232e-06	-1.01395e-10	-0.549705
147698880	chr4:147698880:C:T	3.21282e-06	-1.01395e-10	-0.825307
147698883	chr4:147698883:C:T	6.09238e-06	-1.01395e-10	-0.185417
147698997	chr4:147698997:T:C	0.000320924	-0.346437	4.12519
147699499	chr4:147699499:C:G	3.24262e-06	-1.01395e-10	-0.816072
147700208	chr4:147700208:T:G	1.85176e-06	-1.01395e-10	-1.37632
147700623	chr4:147700623:T:A	2.14696e-06	-1.01395e-10	-1.2284
147701048	chr4:147701048:G:A	2.11727e-06	-1.24233	-3.83722e-10
147701113	chr4:147701113:G:A	2.71029e-05	-1.01395e-10	1.30719
147701298	chr4:147701298:G:A	2.83439e-05	-1.01395e-10	1.35196
147701303	chr4:147701303:G:T	0.000288781	-0.506916	4.18013
147701565	chr4:147701565:G:A	1.93481e-06	-1.01395e-10	-1.33245
147701645	chr4:147701645:TATAATCCC:T	6.01803e-06	-1.01395e-10	-0.197695
147701952	chr4:147701952:G:T	1.98995e-05	-1.01395e-10	0.99824
147702185	chr4:147702185:C:T	1.6082e-06	-1.51734	-3.83722e-10
147702249	chr4:147702249:T:C	4.75755e-06	-1.01395e-10	-0.432723
147702655	chr4:147702655:C:A	3.77595e-06	-1.01395e-10	-0.663802
147702923	chr4:147702923:G:A	2.72643e-05	-1.01395e-10	1.31312
147703062	chr4:147703062:T:C	4.36365e-06	-1.01395e-10	-0.519147
147703157	chr4:147703157:C:T	1.14287e-05	0.0444281	0.399241
147703383	chr4:147703383:G:C	1.87609e-06	-1.01395e-10	-1.36326
147703637	chr4:147703637:C:T	2.64956e-05	-1.01395e-10	1.28452
147703680	chr4:147703680:A:G	2.57818e-06	-1.01395e-10	-1.04537
147703958	chr4:147703958:A:G	3.86418e-06	-1.01395e-10	-0.640704
147704348	chr4:147704348:G:A	2.91427e-06	-1.01395e-10	-0.922835
147704355	chr4:147704355:C:T	2.57684e-06	-1.01395e-10	-1.04589
147704376	chr4:147704376:T:C	5.81482e-06	-1.01395e-10	-0.232045
147704419	chr4:147704419:G:A	1.86913e-06	-1.01395e-10	-1.36698
147704444	chr4:147704444:G:A	2.53413e-05	-1.01395e-10	1.23998
147704641	chr4:147704641:C:T	2.1604e-05	-1.24738	2.3278
147705275	chr4:147705275:C:T	1.74106e-06	-1.43796	-3.83722e-10
147705328	chr4:147705328:G:A	2.88263e-05	-1.01395e-10	1.36883
147705357	chr4:147705357:G:C	2.80125e-05	-1.01395e-10	1.34019
147705525	chr4:147705525:C:T	2.75212e-06	-0.980083	-3.83722e-10
147705885	chr4:147705885:T:A	2.23277e-05	-1.01395e-10	1.11337
147706112	chr4:147706112:A:G	2.87821e-06	-1.01395e-10	-0.935288
147706644	chr4:147706644:A:G	2.41334e-05	-1.01395e-10	1.19114
147707123	chr4:147707123:A:G	1.81898e-06	-1.01395e-10	-1.39418
147707429	chr4:147707429:A:G	1.24993e-06	-0.497799	-1.27157
147708297	chr4:147708297:A:C	2.25337e-05	-1.01395e-10	1.12255
147708302	chr4:147708302:A:T	2.25095e-05	-1.01395e-10	1.12148
147708452	chr4:147708452:C:A	2.77879e-06	-1.01395e-10	-0.970439
147708820	chr4:147708820:G:A	6.99092e-06	-1.01395e-10	-0.0478431
147709635	chr4:147709635:GAA:G	2.36011e-06	-1.13375	-3.83722e-10
147709729	chr4:147709729:A:T	6.49975e-05	-0.786552	2.96845
147709766	chr4:147709766:T:C	1.48521e-06	-0.314231	-1.28267
147709871	chr4:147709871:G:A	1.67095e-06	-1.47906	-3.83722e-10
147710206	chr4:147710206:G:A	1.82637e-06	-1.01395e-10	-1.39013
147710363	chr4:147710363:C:T	1.61972e-06	-0.197093	-1.31311
147710376	chr4:147710376:A:G	1.29633e-05	-1.40144	1.97111
147710811	chr4:147710811:G:A	1.11792e-05	-1.40093	1.82253
147710963	chr4:147710963:G:A	1.06355e-05	-1.41211	1.78386
147710983	chr4:147710983:A:G	2.19587e-06	-1.01395e-10	-1.20588
147710995	chr4:147710995:G:A	1.95009e-06	-1.01395e-10	-1.32458
147711074	chr4:147711074:A:G	4.58899e-06	-1.01395e-10	-0.468796
147711457	chr4:147711457:G:A	2.00251e-05	1.67156	-0.667027
147711820	chr4:147711820:GCAA:G	9.89073e-06	-1.40222	1.70136
147711839	chr4:147711839:G:C	4.44052e-07	-1.41785	-1.38642
147712182	chr4:147712182:T:C	1.62234e-06	-0.188083	-1.3205
147712183	chr4:147712183:A:C	1.60106e-06	-0.200436	-1.32136
147712185	chr4:147712185:T:A	1.59421e-06	-0.205575	-1.3205
147712191	chr4:147712191:TTCTTCTG:T	1.62352e-06	-0.177298	-1.33056
147712277	chr4:147712277:A:G	1.03945e-05	-1.40678	1.7556
147712287	chr4:147712287:A:G	1.89269e-06	-1.01395e-10	-1.35446
147712431	chr4:147712431:A:G	5.35498e-06	-0.7523	0.437872
147712665	chr4:147712665:T:C	4.08085e-05	-1.01395e-10	1.71644
147712734	chr4:147712734:C:A	2.11555e-06	-1.01395e-10	-1.24314
147713351	chr4:147713351:G:A	2.81637e-06	-0.957006	-3.83722e-10
147713616	chr4:147713616:C:T	2.20128e-06	-1.01395e-10	-1.20342
147713715	chr4:147713715:G:A	3.28617e-06	-1.01395e-10	-0.802731
147713753	chr4:147713753:G:C	1.28242e-06	-0.429573	-1.31413
147713804	chr4:147713804:C:G	2.16085e-06	-1.01395e-10	-1.22195
147713975	chr4:147713975:C:A	3.66351e-06	-1.01395e-10	-0.694034
147714899	chr4:147714899:T:C	1.32272e-05	-1.01395e-10	0.589823
147715098	chr4:147715098:T:C	4.17396e-06	-1.01395e-10	-0.563589
147715109	chr4:147715109:T:C	2.16769e-06	-1.01395e-10	-1.21879
147715711	chr4:147715711:T:G	4.21981e-06	-1.01395e-10	-0.552664
147715921	chr4:147715921:C:T	4.44318e-06	-1.01395e-10	-0.501084
147716132	chr4:147716132:C:T	2.14023e-06	-1.01395e-10	-1.23154
147716307	chr4:147716307:G:C	2.49053e-06	-1.01395e-10	-1.07996
147717281	chr4:147717281:T:G	4.24789e-06	-1.01395e-10	-0.546032
147717834	chr4:147717834:TTAAA:T	1.66364e-06	-1.48345	-3.83722e-10
147718396	chr4:147718396:T:C	2.17917e-06	-1.01395e-10	-1.21351
147718701	chr4:147718701:A:G	3.97728e-06	-1.01395e-10	-0.611858
147718778	chr4:147718778:T:C	4.43754e-06	-1.01395e-10	-0.502354
147719103	chr4:147719103:G:A	3.65532e-06	-0.696273	-3.83722e-10
147719509	chr4:147719509:G:T	4.39522e-07	-1.42543	-1.3891
147719908	chr4:147719908:C:T	1.02617e-06	-0.647116	-1.31951
147719913	chr4:147719913:CAAAGAA:C	2.1799e-06	-1.01395e-10	-1.21318
147720034	chr4:147720034:T:A	2.1139e-06	-1.01395e-10	-1.24392
147720301	chr4:147720301:C:T	4.19411e-06	-1.01395e-10	-0.558773
147720731	chr4:147720731:C:T	2.63663e-06	-1.02295	-3.83722e-10
147720764	chr4:147720764:G:A	2.61879e-06	-1.27931	0.249564
147720770	chr4:147720770:G:A	4.18238e-06	-1.01395e-10	-0.561575
147720959	chr4:147720959:T:C	2.83272e-06	-0.951216	-3.83722e-10
147721427	chr4:147721427:A:G	1.62751e-05	-1.01395e-10	0.797182
147721963	chr4:147721963:G:A	4.52325e-06	-1.01395e-10	-0.483223
147722152	chr4:147722152:C:T	1.62072e-05	-1.01395e-10	0.793
147722639	chr4:147722639:G:T	1.70231e-06	-1.46047	-3.83722e-10
147723656	chr4:147723656:G:A	4.75993e-06	-1.01395e-10	-0.432223
147723898	chr4:147723898:T:TA	6.05872e-07	-1.25965	-1.2339
147723901	chr4:147723901:T:A	2.4845e-06	-1.08238	-3.83722e-10
147723909	chr4:147723909:T:A	2.04513e-06	-1.01395e-10	-1.27699
147724119	chr4:147724119:C:T	2.00616e-06	-1.01395e-10	-1.29623
147724121	chr4:147724121:G:A	1.14867e-06	-0.603182	-1.25067
147724197	chr4:147724197:G:A	1.89669e-06	-1.01395e-10	-1.35235
147724298	chr4:147724298:T:C	1.57058e-06	-0.215335	-1.32568
147724852	chr4:147724852:C:T	2.24381e-06	-1.01395e-10	-1.18428
147724950	chr4:147724950:G:A	4.53508e-06	-1.01395e-10	-0.480613
147725431	chr4:147725431:G:T	1.78936e-05	-1.01395e-10	0.891989
147725618	chr4:147725618:C:T	1.0355e-05	-1.01395e-10	0.345019
147726228	chr4:147726228:T:G	4.61981e-07	-1.50131	-1.26338
147726254	chr4:147726254:C:T	2.24345e-06	-1.48631	0.301875
147726273	chr4:147726273:G:T	1.29071e-05	-1.01395e-10	0.565322
147727290	chr4:147727290:T:A	1.94656e-05	-1.01395e-10	0.976194
147727426	chr4:147727426:A:G	1.8181e-06	-1.39466	-3.83722e-10
147727576	chr4:147727576:C:T	4.48479e-07	-1.43893	-1.35541
147727671	chr4:147727671:A:G	5.35487e-07	-1.32666	-1.29038
147727710	chr4:147727710:T:C	1.95742e-06	-1.37784	0.0570062
147727981	chr4:147727981:C:G	5.45142e-06	-0.29658	-3.83722e-10
147728096	chr4:147728096:G:A	4.39751e-06	-1.01395e-10	-0.511416
147728824	chr4:147728824:A:G	2.19971e-06	-1.01395e-10	-1.20413
147729178	chr4:147729178:GCTGGAA:G	4.39751e-06	-1.01395e-10	-0.511416
147729859	chr4:147729859:C:T	7.06322e-07	-0.959386	-1.38075
147729911	chr4:147729911:T:C	4.34725e-06	-1.01395e-10	-0.522912
147729976	chr4:147729976:G:C	6.6734e-07	-1.50458	-0.892331
147730011	chr4:147730011:T:C	5.73701e-07	-1.20615	-1.34195
147730295	chr4:147730295:C:T	7.21605e-07	-1.50333	-0.815401
147730593	chr4:147730593:T:C	4.39858e-06	-1.01395e-10	-0.511173
147730612	chr4:147730612:G:T	1.83663e-06	-1.01395e-10	-1.38452
147731161	chr4:147731161:G:A	1.68148e-06	-1.47278	-3.83722e-10
147731243	chr4:147731243:A:C	4.18646e-07	-1.51806	-1.34513
147731329	chr4:147731329:C:T	2.59752e-06	-1.01395e-10	-1.0379
147731463	chr4:147731463:G:A	4.55513e-06	-1.01395e-10	-0.476202
147731583	chr4:147731583:A:T	1.65895e-06	-1.48627	-3.83722e-10
147731705	chr4:147731705:C:T	2.05083e-06	-1.27421	-3.83722e-10
147731972	chr4:147731972:G:A	2.29082e-06	-1.01395e-10	-1.16355
147732064	chr4:147732064:A:G	3.74213e-06	-1.01395e-10	-0.6728
147732578	chr4:147732578:C:T	4.1103e-06	-1.01395e-10	-0.578959
147732724	chr4:147732724:C:T	2.24953e-06	-1.01395e-10	-1.18173
147732889	chr4:147732889:T:C	2.15927e-06	-1.22268	-3.83722e-10
147733338	chr4:147733338:A:ATTAGCCCCAGCTC	5.74047e-06	-1.01395e-10	-0.244913
147733500	chr4:147733500:T:C	1.26344e-06	-1.52246	-0.236157
147734059	chr4:147734059:G:A	2.1244e-06	-1.01395e-10	-1.23897
147734203	chr4:147734203:G:C	1.86482e-06	-1.01395e-10	-1.36929
147734327	chr4:147734327:T:A	2.36673e-06	-1.01395e-10	-1.13094
147734591	chr4:147734591:G:T	5.86649e-06	-1.01395e-10	-0.223199
147734691	chr4:147734691:T:TC	1.823e-06	-1.01395e-10	-1.39197
147734924	chr4:147734924:A:G	5.64726e-07	-1.43201	-1.13186
147735379	chr4:147735379:T:C	6.47666e-06	-1.01395e-10	-0.12425
147735853	chr4:147735853:G:A	3.3078e-06	-1.01395e-10	-0.796172
147736051	chr4:147736051:CA:C	6.84925e-06	-1.01395e-10	-0.0683153
147736538	chr4:147736538:A:G	2.28912e-06	-1.16429	-3.83722e-10
147736621	chr4:147736621:C:T	6.9918e-07	-1.37733	-0.972968
147736793	chr4:147736793:C:A	5.44845e-07	-1.50871	-1.091
147736851	chr4:147736851:G:GGAGACGT	1.86041e-06	-1.01395e-10	-1.37166
147736925	chr4:147736925:T:A	1.82119e-06	-1.01395e-10	-1.39297
147736957	chr4:147736957:G:A	2.12004e-06	-1.35699	0.115964
147737291	chr4:147737291:C:T	2.85366e-06	-1.01395e-10	-0.943854
147737483	chr4:147737483:T:TA	4.21793e-07	-1.46605	-1.38965
147737986	chr4:147737986:C:T	4.79192e-07	-1.40829	-1.31982
147738051	chr4:147738051:T:C	3.99172e-06	-1.01395e-10	-0.608232
147738273	chr4:147738273:T:C	3.02293e-06	-1.01395e-10	-0.886228
147738637	chr4:147738637:G:A	1.03385e-05	-1.01395e-10	0.343416
147738838	chr4:147738838:T:G	3.25993e-06	-1.01395e-10	-0.810751
147739170	chr4:147739170:G:C	1.88895e-06	-1.01395e-10	-1.35643
147739502	chr4:147739502:C:T	8.50685e-06	-1.01395e-10	0.148417
147739562	chr4:147739562:G:T	3.19729e-06	-1.01395e-10	-0.830151
147739564	chr4:147739564:A:T	1.90616e-06	-1.01395e-10	-1.34736
147739581	chr4:147739581:A:C	2.70138e-06	-1.01395e-10	-0.998692
147739919	chr4:147739919:A:G	1.95457e-06	-1.01395e-10	-1.32228
147739939	chr4:147739939:T:C	8.60204e-06	-1.01395e-10	0.159545
147740011	chr4:147740011:C:T	1.45392e-06	-1.47048	-0.147717
147740106	chr4:147740106:T:C	6.67667e-07	-1.45762	-0.938803
147740393	chr4:147740393:C:T	2.05201e-06	-1.01395e-10	-1.27364
147740809	chr4:147740809:A:G	3.04913e-06	-1.01395e-10	-0.8776
147740902	chr4:147740902:C:CAT	1.61884e-06	-1.51075	-3.83722e-10
147741051	chr4:147741051:C:T	2.94707e-06	-1.01395e-10	-0.911645
147741584	chr4:147741584:A:G	3.34781e-06	-1.01395e-10	-0.784147
147741951	chr4:147741951:G:A	2.41887e-06	-1.01395e-10	-1.10915
147741995	chr4:147741995:C:T	8.28138e-06	-1.01395e-10	0.121555
147742018	chr4:147742018:T:G	3.24342e-06	-1.01395e-10	-0.815826
147742466	chr4:147742466:T:C	2.30061e-06	-1.01395e-10	-1.15928
147742484	chr4:147742484:T:A	3.28043e-06	-1.01395e-10	-0.804481
147742727	chr4:147742727:C:T	1.83359e-06	-1.01395e-10	-1.38618
147743057	chr4:147743057:A:G	2.87188e-06	-1.01395e-10	-0.937488
147743307	chr4:147743307:A:G	1.33335e-05	-1.01395e-10	0.597824
147743408	chr4:147743408:AC:A	3.07793e-06	-1.01395e-10	-0.868197
147744007	chr4:147744007:C:CTA	3.03754e-06	-1.01395e-10	-0.881407
147744055	chr4:147744055:A:G	1.07195e-06	-1.41116	-0.511814
147744115	chr4:147744115:A:G	1.80881e-06	-1.51226	0.112476
147744286	chr4:147744286:A:G	5.00399e-07	-1.375	-1.3098
147745324	chr4:147745324:A:C	9.60805e-06	-1.01395e-10	0.270146
147745427	chr4:147745427:G:A	3.1933e-06	-1.01395e-10	-0.8314
147745616	chr4:147745616:C:T	3.45054e-06	-1.01395e-10	-0.753924
147745687	chr4:147745687:T:G	9.02878e-07	-1.35732	-0.737304
147745771	chr4:147745771:G:A	5.51115e-06	-1.01395e-10	-0.285681
147746782	chr4:147746782:G:A	5.62757e-06	-1.01395e-10	-0.264778
147746829	chr4:147746829:C:T	5.92671e-06	-1.01395e-10	-0.212987
147746884	chr4:147746884:G:T	4.85285e-07	-1.33408	-1.38139
147748123	chr4:147748123:A:G	1.8712e-06	-1.01395e-10	-1.36587
147748486	chr4:147748486:A:G	9.65025e-07	-1.50122	-0.526835
147748703	chr4:147748703:G:A	5.17284e-06	-1.01395e-10	-0.349033
147748994	chr4:147748994:AACTTTT:A	1.39813e-06	-1.3521	-0.305223
147749613	chr4:147749613:T:G	2.31775e-05	-1.01395e-10	1.15073
147750458	chr4:147750458:G:A	1.88497e-06	-1.01395e-10	-1.35854
147750843	chr4:147750843:C:T	9.28013e-07	-1.44365	-0.623512
147751365	chr4:147751365:G:A	1.60013e-06	-1.52237	-3.83722e-10
147751688	chr4:147751688:A:G	3.22947e-06	-1.01395e-10	-0.820137
147751711	chr4:147751711:CAGTGTTTT:C	2.11241e-05	-1.01395e-10	1.05796
147751805	chr4:147751805:G:C	6.48035e-06	-1.01395e-10	-0.123681
147752188	chr4:147752188:T:C	4.8021e-06	-1.01395e-10	-0.423402
147752488	chr4:147752488:T:C	6.23069e-06	-1.01395e-10	-0.162968
147752562	chr4:147752562:G:A	4.81156e-06	-1.01395e-10	-0.421434
147752588	chr4:147752588:C:T	6.1586e-06	-1.01395e-10	-0.174606
147752734	chr4:147752734:C:T	2.24642e-05	-1.01395e-10	1.11947
147752795	chr4:147752795:G:A	3.52423e-06	-1.01395e-10	-0.732793
147753611	chr4:147753611:C:T	2.16426e-06	-1.01395e-10	-1.22038
147754042	chr4:147754042:T:C	4.45941e-07	-1.41064	-1.38939
147754084	chr4:147754084:C:T	6.41514e-06	-1.01395e-10	-0.133794
147754147	chr4:147754147:A:T	3.13727e-06	-1.01395e-10	-0.849101
147754646	chr4:147754646:A:G	6.24525e-06	-1.01395e-10	-0.160634
147755034	chr4:147755034:A:T	1.64793e-06	-1.49294	-3.83722e-10
147755075	chr4:147755075:T:A	1.31069e-06	-1.44974	-0.272165
147755277	chr4:147755277:C:T	2.44625e-06	-1.01395e-10	-1.0979
147756224	chr4:147756224:C:T	5.66399e-06	-1.01395e-10	-0.258327
147756460	chr4:147756460:G:A	1.25884e-05	-1.51128	2.0516
147756723	chr4:147756723:T:C	1.04141e-05	-1.01395e-10	0.350703
147756908	chr4:147756908:A:G	3.00041e-06	-1.01395e-10	-0.893707
147757109	chr4:147757109:G:A	2.6171e-06	-1.01395e-10	-1.03039
147757258	chr4:147757258:C:T	1.8747e-06	-1.364	-3.83722e-10
147757442	chr4:147757442:C:T	2.32292e-06	-0.336184	-0.813445
147757611	chr4:147757611:A:G	2.02115e-06	-1.01395e-10	-1.28879
147757699	chr4:147757699:C:T	1.81636e-06	-1.01395e-10	-1.39562
147758107	chr4:147758107:A:G	2.75805e-06	-1.01395e-10	-0.977931
147758409	chr4:147758409:A:G	1.91527e-06	-1.01395e-10	-1.34259
147758671	chr4:147758671:T:A	6.05099e-06	-1.01395e-10	-0.192234
147758933	chr4:147758933:C:T	4.10419e-07	-1.51785	-1.36519
147759035	chr4:147759035:A:G	4.41165e-06	-1.01395e-10	-0.508206
147759154	chr4:147759154:C:G	1.84508e-06	-1.37993	-3.83722e-10
147759210	chr4:147759210:G:A	1.68336e-06	-0.564851	-0.906811
147759923	chr4:147759923:A:G	4.87861e-06	-1.01395e-10	-0.407594
147759938	chr4:147759938:C:T	4.31856e-06	-1.01395e-10	-0.529533
147760400	chr4:147760400:G:T	3.75836e-06	-1.01395e-10	-0.668472
147760906	chr4:147760906:A:G	2.71732e-06	-1.01395e-10	-0.992808
147760980	chr4:147760980:G:C	1.19134e-05	-1.01395e-10	0.485208
147761853	chr4:147761853:T:G	1.88526e-06	-1.01395e-10	-1.35839
147762036	chr4:147762036:C:T	1.36041e-05	-1.01395e-10	0.617915
147762197	chr4:147762197:C:T	7.8578e-06	0.069051	-3.83722e-10
147762299	chr4:147762299:C:T	3.38519e-06	-0.351082	-0.421964
147762349	chr4:147762349:A:G	3.36269e-06	-0.333497	-0.446217
147762687	chr4:147762687:G:A	1.73507e-06	-1.44141	-3.83722e-10
147762731	chr4:147762731:C:T	4.41379e-06	-1.01395e-10	-0.507722
147762920	chr4:147762920:C:G	4.34495e-06	-1.01395e-10	-0.523441
147762926	chr4:147762926:T:C	4.12583e-05	-1.01395e-10	1.7274
147763088	chr4:147763088:G:A	1.89755e-06	-1.01395e-10	-1.35189
147763845	chr4:147763845:T:C	1.18294e-06	-1.03038	-0.794069
147764002	chr4:147764002:G:A	4.20885e-06	-1.01395e-10	-0.555266
147764846	chr4:147764846:T:G	2.69284e-05	-1.29012	2.59085
147765154	chr4:147765154:C:T	2.82308e-06	-1.01395e-10	-0.954628
147766044	chr4:147766044:T:C	3.28633e-06	-1.01395e-10	-0.802683
147766052	chr4:147766052:C:T	9.54373e-07	-1.0847	-0.954452
147766129	chr4:147766129:T:A	4.60359e-06	-1.01395e-10	-0.465619
147766183	chr4:147766183:A:G	9.11796e-07	-1.04897	-1.03583
147766459	chr4:147766459:A:G	8.4726e-07	-1.14111	-1.01709
147766488	chr4:147766488:T:C	9.80041e-07	-1.01479	-0.99783
147766546	chr4:147766546:CTGTGTGTGGG:C	1.93962e-06	-1.01395e-10	-1.32996
147766743	chr4:147766743:G:A	4.27687e-06	-0.539234	-3.83722e-10
147766934	chr4:147766934:C:T	1.62818e-06	-1.50499	-3.83722e-10
147767820	chr4:147767820:T:C	1.94789e-06	-1.01395e-10	-1.32571
147767830	chr4:147767830:G:A	4.33487e-06	-1.01395e-10	-0.525762
147768026	chr4:147768026:A:G	1.81651e-06	-1.01395e-10	-1.39554
147768360	chr4:147768360:G:A	9.33681e-07	-1.10597	-0.955101
147768495	chr4:147768495:C:A	4.33487e-06	-1.01395e-10	-0.525762
147768513	chr4:147768513:GTAAT:G	2.36864e-06	-1.13014	-3.83722e-10
147768522	chr4:147768522:G:A	1.91187e-06	-1.01395e-10	-1.34437
147768576	chr4:147768576:A:C	1.61803e-06	-1.51125	-3.83722e-10
147768769	chr4:147768769:T:C	4.72557e-07	-1.51859	-1.22346
147769001	chr4:147769001:G:T	1.76721e-06	-1.42305	-3.83722e-10
147769097	chr4:147769097:A:G	4.49385e-07	-1.52216	-1.27017
147769329	chr4:147769329:A:G	1.84386e-06	-1.01395e-10	-1.3806
147769459	chr4:147769459:A:G	3.84061e-06	-1.01395e-10	-0.646824
147769537	chr4:147769537:C:T	2.12544e-06	-1.01395e-10	-1.23847
147769847	chr4:147769847:T:A	5.43061e-06	-1.01395e-10	-0.300404
147770150	chr4:147770150:G:T	1.89755e-06	-1.01395e-10	-1.35189
147770271	chr4:147770271:C:T	8.97324e-07	-1.08397	-1.01683
147770398	chr4:147770398:G:A	8.57108e-07	-1.10602	-1.04063
147770750	chr4:147770750:C:G	3.93914e-06	-1.01395e-10	-0.621494
147770971	chr4:147770971:C:G	3.28729e-06	-0.354197	-0.448195
147771018	chr4:147771018:C:T	8.75071e-07	-1.09352	-1.03238
147771453	chr4:147771453:G:A	2.12709e-05	-1.01395e-10	1.06488
147771827	chr4:147771827:T:G	7.1221e-06	-1.01395e-10	-0.0292522
147772069	chr4:147772069:C:T	8.30155e-06	-1.01395e-10	0.123987
147772079	chr4:147772079:C:T	6.67693e-07	-1.43229	-0.964094
147773092	chr4:147773092:T:A	7.38424e-07	-1.24061	-1.05508
147773243	chr4:147773243:A:G	9.2609e-06	-1.01395e-10	0.233346
147773507	chr4:147773507:C:T	9.3213e-07	-1.0673	-0.995442
147773621	chr4:147773621:A:G	1.81525e-06	-1.01395e-10	-1.39623
147774805	chr4:147774805:G:T	1.02154e-06	-1.03929	-0.931854
147775179	chr4:147775179:C:T	4.91918e-06	-1.01395e-10	-0.399313
147775214	chr4:147775214:A:G	1.66806e-06	-1.48079	-3.83722e-10
147775432	chr4:147775432:TA:T	5.96927e-06	-1.01395e-10	-0.20583
147775443	chr4:147775443:T:C	6.47425e-07	-1.41767	-1.00954
147775516	chr4:147775516:T:C	1.02709e-06	-0.996264	-0.969457
147775742	chr4:147775742:G:A	5.64381e-06	-1.01395e-10	-0.261896
147775753	chr4:147775753:C:T	3.90393e-06	-1.01395e-10	-0.630471
147775766	chr4:147775766:T:C	1.0326e-06	-0.982363	-0.97801
147775781	chr4:147775781:G:A	3.2678e-06	-1.01395e-10	-0.808338
147776114	chr4:147776114:C:T	1.00361e-06	-1.03266	-0.956188
147776899	chr4:147776899:TATGGTAA:CATGGTAA	2.44438e-06	-1.09866	-3.83722e-10
147777074	chr4:147777074:T:C	4.76202e-06	-1.01395e-10	-0.431784
147777214	chr4:147777214:C:T	2.00967e-06	-0.613716	-0.680767
147777282	chr4:147777282:G:A	8.85797e-07	-1.04658	-1.06714
147777352	chr4:147777352:G:A	9.63767e-07	-0.99941	-1.02995
147777708	chr4:147777708:G:T	3.7227e-06	-1.01395e-10	-0.678005
147778126	chr4:147778126:G:A	1.93358e-06	-1.01395e-10	-1.33308
147778152	chr4:147778152:T:G	7.31505e-06	-0.00252112	-3.83722e-10
147778758	chr4:147778758:C:T	1.92843e-06	-1.01395e-10	-1.33575
147778877	chr4:147778877:T:C	3.01948e-06	0.207827	-1.0952
147778888	chr4:147778888:GACTTAA:G	3.42021e-06	-1.01395e-10	-0.762753
147779185	chr4:147779185:C:T	4.74633e-06	-1.01395e-10	-0.435083
147779637	chr4:147779637:G:A	3.17207e-06	-0.735832	-0.10224
147779873	chr4:147779873:A:C	7.45137e-06	-0.511781	0.527725
147780209	chr4:147780209:C:G	1.89154e-06	-1.01395e-10	-1.35506
147780269	chr4:147780269:G:T	3.401e-06	-1.01395e-10	-0.768385
147781115	chr4:147781115:T:G	2.15492e-06	-1.01395e-10	-1.2247
147781234	chr4:147781234:C:T	2.95349e-06	-1.01395e-10	-0.909467
147781242	chr4:147781242:G:A	3.36759e-06	-0.481274	-0.296983
147781450	chr4:147781450:C:A	2.8333e-06	-1.01395e-10	-0.951014
147781464	chr4:147781464:G:A	1.0362e-05	0.34569	-3.83722e-10
147781474	chr4:147781474:T:C	1.81611e-06	-1.01395e-10	-1.39576
147781977	chr4:147781977:T:TA	1.81615e-06	-1.01395e-10	-1.39574
147782407	chr4:147782407:G:A	1.44374e-06	-0.519184	-1.10603
147782619	chr4:147782619:G:A	2.94742e-06	-1.01395e-10	-0.911526
147782687	chr4:147782687:A:T	2.00641e-06	-1.29611	-3.83722e-10
147783410	chr4:147783410:T:C	1.88022e-06	-1.01395e-10	-1.36106
147783746	chr4:147783746:T:A	1.83502e-06	-1.01395e-10	-1.3854
147784025	chr4:147784025:AAC:A	3.15598e-06	-0.338803	-0.504355
147785406	chr4:147785406:T:C	5.30421e-06	-1.01395e-10	-0.323954
147785592	chr4:147785592:T:G	2.43146e-06	-1.10396	-3.83722e-10
147785994	chr4:147785994:C:T	2.68658e-06	-1.01395e-10	-1.00419
147786113	chr4:147786113:G:A	5.10543e-07	-1.52253	-1.14221
147786198	chr4:147786198:T:C	5.12147e-07	-1.52252	-1.13907
147786382	chr4:147786382:A:G	5.31902e-06	-1.01395e-10	-0.321165
147786965	chr4:147786965:C:G	2.68278e-06	-1.01395e-10	-1.0056
147787353	chr4:147787353:A:G	7.7378e-07	-0.992076	-1.25685
147788002	chr4:147788002:G:A	4.78475e-07	-1.51053	-1.21908
147788025	chr4:147788025:T:C	1.81666e-06	-1.01395e-10	-1.39546
147788458	chr4:147788458:A:T	1.33559e-06	-1.1181	-0.584983
147788679	chr4:147788679:C:A	3.77054e-06	-1.01395e-10	-0.665236
147789086	chr4:147789086:T:A	2.45631e-06	-1.01395e-10	-1.0938
147789814	chr4:147789814:G:A	1.16704e-06	-1.4172	-0.420784
147790047	chr4:147790047:A:T	3.8448e-06	-1.01395e-10	-0.645734
147790150	chr4:147790150:G:A	8.35357e-07	-0.958334	-1.21402
147790417	chr4:147790417:T:C	8.01408e-07	-0.981294	-1.23255
147790427	chr4:147790427:A:G	1.83927e-06	-1.01395e-10	-1.38309
147790495	chr4:147790495:T:C	1.84399e-06	-1.01395e-10	-1.38053
147790685	chr4:147790685:A:G	1.84732e-06	-1.01395e-10	-1.37872
147790782	chr4:147790782:G:C	8.88935e-06	-1.01395e-10	0.192399
147790984	chr4:147790984:T:C	8.73346e-07	-0.90374	-1.22414
147791546	chr4:147791546:G:A	1.62557e-06	-1.5066	-3.83722e-10
147792061	chr4:147792061:G:A	1.68658e-06	-1.46975	-3.83722e-10
147792560	chr4:147792560:T:G	3.67294e-06	-1.01395e-10	-0.691462
147792686	chr4:147792686:AGTT:A	4.97805e-07	-1.31969	-1.37031
147792990	chr4:147792990:T:A	2.20903e-06	-1.01395e-10	-1.1999
147792998	chr4:147792998:T:C	1.83487e-06	-1.01395e-10	-1.38548
147793005	chr4:147793005:A:T	1.24169e-06	-1.42768	-0.34831
147793125	chr4:147793125:G:A	2.16921e-06	-1.01395e-10	-1.21809
147793238	chr4:147793238:A:G	1.59992e-06	-1.5225	-3.83722e-10
147793323	chr4:147793323:T:A	1.10218e-06	-1.04893	-0.846235
147793324	chr4:147793324:T:A	3.07604e-06	-1.01395e-10	-0.868811
147793325	chr4:147793325:T:A	2.0636e-06	-1.01395e-10	-1.268
147793383	chr4:147793383:G:A	4.64564e-06	-0.737176	0.28065
147793776	chr4:147793776:C:T	3.00302e-06	-0.0544634	-0.838373
147793784	chr4:147793784:C:A	1.84825e-06	-1.01395e-10	-1.37822
147793789	chr4:147793789:T:C	1.88169e-06	-1.36029	-3.83722e-10
147793895	chr4:147793895:T:C	1.84829e-06	-1.01395e-10	-1.37819
147794515	chr4:147794515:A:T	1.84007e-06	-1.01395e-10	-1.38265
147794646	chr4:147794646:T:C	1.26166e-06	-1.42544	-0.334587
147794817	chr4:147794817:A:G	3.96879e-06	-1.01395e-10	-0.613995
147795003	chr4:147795003:T:C	1.97367e-06	-1.01395e-10	-1.31256
147795256	chr4:147795256:T:C	1.84153e-06	-1.01395e-10	-1.38186
147795339	chr4:147795339:G:A	7.77558e-07	-1.0446	-1.19945
147795734	chr4:147795734:G:T	1.83512e-06	-1.01395e-10	-1.38535
147795929	chr4:147795929:G:A	2.04362e-06	-1.27773	-3.83722e-10
147796089	chr4:147796089:T:C	3.06878e-06	-1.01395e-10	-0.871176
147796440	chr4:147796440:G:A	1.97866e-06	-1.01395e-10	-1.31004
147796580	chr4:147796580:A:C	1.88742e-06	-1.01395e-10	-1.35724
147796686	chr4:147796686:C:T	8.27695e-07	-0.926234	-1.25533
147796727	chr4:147796727:G:A	6.98194e-06	-1.01395e-10	-0.0491279
147796820	chr4:147796820:C:T	8.35712e-06	0.130658	-3.83722e-10
147796830	chr4:147796830:C:T	4.88847e-06	-1.01395e-10	-0.405577
147796896	chr4:147796896:G:A	3.70896e-05	-1.01395e-10	1.62088
147797647	chr4:147797647:G:A	2.59217e-06	-1.01395e-10	-1.03996
147798253	chr4:147798253:C:T	5.32009e-06	-0.298149	-0.0228157
147798308	chr4:147798308:C:G	1.52167e-06	-1.36124	-0.211405
147798436	chr4:147798436:T:C	7.17692e-07	-1.41471	-0.909458
147798496	chr4:147798496:A:C	2.80356e-06	-1.01395e-10	-0.961566
147799223	chr4:147799223:C:T	5.9833e-06	-1.01395e-10	-0.203483
147799428	chr4:147799428:A:G	1.15177e-06	-0.914477	-0.936674
147799515	chr4:147799515:C:T	2.69328e-06	-1.01395e-10	-1.0017
147800304	chr4:147800304:C:A	1.79291e-06	-1.39217	-0.0164429
147800737	chr4:147800737:G:T	1.9018e-06	-1.01395e-10	-1.34966
147800793	chr4:147800793:G:A	2.1002e-06	-1.01395e-10	-1.25042
147801130	chr4:147801130:T:C	1.88119e-06	-1.01395e-10	-1.36055
147801536	chr4:147801536:C:T	4.00895e-06	-0.603925	-3.83722e-10
147802324	chr4:147802324:A:G	3.19108e-06	-1.01395e-10	-0.832096
147803487	chr4:147803487:A:G	1.06467e-06	-0.914387	-1.01541
147803641	chr4:147803641:G:A	2.25001e-06	-1.01395e-10	-1.18152
147803762	chr4:147803762:T:G	2.15326e-06	-1.22547	-3.83722e-10
147803955	chr4:147803955:A:G	1.81788e-06	-1.38416	-0.0106229
147804782	chr4:147804782:G:A	5.84587e-06	-1.01395e-10	-0.22672
147804817	chr4:147804817:T:A	2.72611e-06	-1.01395e-10	-0.989579
147805496	chr4:147805496:A:G	1.84e-06	-1.01395e-10	-1.38269
147806009	chr4:147806009:A:G	2.49181e-06	-1.01395e-10	-1.07944
147806103	chr4:147806103:A:G	1.84183e-06	-1.36516	-0.0165393
147806972	chr4:147806972:C:T	7.97283e-07	-1.51295	-0.706048
147807119	chr4:147807119:G:A	1.25765e-06	-1.37724	-0.385968
147807186	chr4:147807186:AC:A	1.8697e-06	-1.48685	0.120177
147807901	chr4:147807901:G:A	5.40003e-05	-1.01395e-10	1.99653
147808110	chr4:147808110:T:G	5.74566e-06	-1.01395e-10	-0.24401
147808186	chr4:147808186:G:A	1.84005e-06	-1.01395e-10	-1.38266
147808779	chr4:147808779:G:A	2.2325e-06	-1.01395e-10	-1.18933
147809302	chr4:147809302:G:A	1.61402e-05	-0.127626	0.916485
147809873	chr4:147809873:G:A	2.52133e-06	-1.06767	-3.83722e-10
147809933	chr4:147809933:C:G	2.22431e-06	-1.01395e-10	-1.19301
147810578	chr4:147810578:C:T	9.21193e-06	-1.01395e-10	0.228044
147810842	chr4:147810842:C:G	2.20087e-06	-1.01395e-10	-1.2036
147811599	chr4:147811599:AAAAC:A	4.48618e-06	-0.491454	-3.83722e-10
147811973	chr4:147811973:G:A	2.61712e-06	-1.43756	0.407174
147812252	chr4:147812252:C:G	4.43846e-06	-1.31039	0.808246
147812315	chr4:147812315:G:A	2.27788e-06	-1.01395e-10	-1.16921
147812575	chr4:147812575:C:A	4.33893e-06	-1.2919	0.76707
147812601	chr4:147812601:T:G	3.80043e-06	-1.27363	0.616285
147812613	chr4:147812613:T:G	1.2518e-05	-1.05173	1.58644
147813257	chr4:147813257:T:C	2.71219e-05	-0.229158	1.53704
147813476	chr4:147813476:A:G	9.88645e-07	-1.4695	-0.534373
147813553	chr4:147813553:C:G	5.38849e-07	-1.24648	-1.36429
147813828	chr4:147813828:A:G	4.15975e-06	-1.28475	0.717745
147813911	chr4:147813911:T:G	2.17844e-06	-1.01395e-10	-1.21385
147814300	chr4:147814300:T:G	4.76454e-06	-1.01395e-10	-0.431255
147814302	chr4:147814302:T:G	2.34981e-06	-1.01395e-10	-1.13812
147814493	chr4:147814493:C:T	4.51146e-06	-1.28863	0.802791
147814576	chr4:147814576:G:A	1.96481e-06	-1.01395e-10	-1.31706
147814713	chr4:147814713:A:G	5.7071e-06	-1.01395e-10	-0.250744
147814995	chr4:147814995:G:A	0.000244832	-1.01395e-10	3.50812
147815270	chr4:147815270:T:C	2.02477e-06	-1.01395e-10	-1.287
147815619	chr4:147815619:G:T	2.21718e-06	-1.01395e-10	-1.19622
147815732	chr4:147815732:GT:G	1.79439e-05	-0.18556	1.08035
147815756	chr4:147815756:C:T	2.00745e-06	-1.01395e-10	-1.29559
147815858	chr4:147815858:A:G	6.33979e-06	-1.14333	0.997719
147815932	chr4:147815932:G:T	2.03521e-06	-1.01395e-10	-1.28186
147815993	chr4:147815993:A:G	1.66085e-05	0.0124146	0.805048
147816539	chr4:147816539:T:C	1.4179e-05	0.0384299	0.620877
147816629	chr4:147816629:T:C	7.11844e-06	0.336769	-0.366535
147817289	chr4:147817289:G:C	1.61797e-06	-1.51128	-3.83722e-10
147817556	chr4:147817556:C:T	7.7946e-06	-1.01395e-10	0.0609756
147818454	chr4:147818454:C:T	1.36551e-06	-1.48375	-0.197176
147818509	chr4:147818509:T:C	1.81759e-06	-1.01395e-10	-1.39495
147818863	chr4:147818863:G:T	2.03908e-06	-1.01395e-10	-1.27995
147819068	chr4:147819068:A:G	4.46493e-05	-0.949647	2.75603
147819814	chr4:147819814:C:A	7.03745e-07	-1.33976	-1.00403
147820007	chr4:147820007:G:A	1.4476e-06	-0.965733	-0.656819
147820150	chr4:147820150:C:G	1.76165e-06	-1.4262	-3.83722e-10
147820322	chr4:147820322:C:G	8.31315e-06	-1.01395e-10	0.125384
147820446	chr4:147820446:C:T	3.75955e-06	-1.01395e-10	-0.668156
147820793	chr4:147820793:G:C	5.37804e-06	-1.01395e-10	-0.310131
147820957	chr4:147820957:T:C	1.42128e-06	-1.49336	-0.147539
147821163	chr4:147821163:G:A	1.39829e-06	-1.47311	-0.184094
147821273	chr4:147821273:C:T	1.95566e-06	-1.01395e-10	-1.32173
147821303	chr4:147821303:T:A	2.68261e-06	-1.01395e-10	-1.00567
147821422	chr4:147821422:A:G	2.70806e-06	-1.01395e-10	-0.996223
147821772	chr4:147821772:G:A	2.21457e-06	-1.01395e-10	-1.1974
147821777	chr4:147821777:C:T	3.49652e-06	-1.01395e-10	-0.740687
147824352	chr4:147824352:A:G	2.32759e-06	-1.01395e-10	-1.14762
147824636	chr4:147824636:AC:A	1.84427e-06	-1.01395e-10	-1.38037
147824981	chr4:147824981:T:G	5.47717e-06	-1.01395e-10	-0.291866
147825149	chr4:147825149:T:C	5.87759e-07	-1.25551	-1.26839
147825187	chr4:147825187:CCT:C	2.08479e-06	-1.01395e-10	-1.25779
147825425	chr4:147825425:C:T	1.93648e-06	-1.01395e-10	-1.33158
147825810	chr4:147825810:C:T	4.2054e-06	0.467106	-1.02319
147826064	chr4:147826064:C:T	2.85954e-06	-1.01395e-10	-0.941793
147826313	chr4:147826313:G:A	4.11884e-06	0.357065	-0.933948
147826681	chr4:147826681:C:T	7.06097e-07	-1.46974	-0.870717
147827207	chr4:147827207:G:C	6.18704e-07	-1.47356	-0.999018
147829423	chr4:147829423:G:A	1.15765e-06	-1.39228	-0.453781
147829478	chr4:147829478:C:T	2.66762e-05	-0.480652	1.77197
147829955	chr4:147829955:G:A	1.81524e-06	-1.01395e-10	-1.39624
147830078	chr4:147830078:C:T	2.2136e-06	-1.01395e-10	-1.19784
147830079	chr4:147830079:G:A	3.20726e-05	-0.63021	2.10576
147830891	chr4:147830891:G:A	8.05853e-07	-1.45724	-0.75107
147830952	chr4:147830952:C:T	2.30797e-06	-1.15609	-3.83722e-10
147831012	chr4:147831012:G:A	2.32575e-06	-1.14841	-3.83722e-10
147831759	chr4:147831759:G:A	1.81537e-06	-1.01395e-10	-1.39617
147832082	chr4:147832082:C:T	1.1691e-06	-1.48259	-0.353627
147832084	chr4:147832084:C:T	2.61266e-05	-0.641089	1.91159
147832159	chr4:147832159:A:G	1.23826e-06	-1.50172	-0.277033
147832357	chr4:147832357:A:T	1.96415e-05	1.48045	-0.49526
147832361	chr4:147832361:A:C	2.26256e-06	-1.01395e-10	-1.17596
147832422	chr4:147832422:G:T	6.34602e-07	-1.45767	-0.989539
147832691	chr4:147832691:G:A	1.81722e-06	-1.01395e-10	-1.39515
147832792	chr4:147832792:A:C	1.19903e-06	-1.46939	-0.34155
147833089	chr4:147833089:G:A	1.84179e-06	-1.01395e-10	-1.38172
147833807	chr4:147833807:A:G	1.91843e-06	-1.01395e-10	-1.34095
147833825	chr4:147833825:A:G	2.5374e-06	-1.01395e-10	-1.06132
147833900	chr4:147833900:C:T	1.90563e-05	-1.01395e-10	0.954945
147834376	chr4:147834376:C:T	4.95693e-07	-1.31358	-1.38067
147834420	chr4:147834420:T:C	4.93219e-07	-1.30554	-1.39372
147834633	chr4:147834633:T:C	3.82042e-06	-1.01395e-10	-0.652094
147834966	chr4:147834966:C:A	1.853e-06	-1.01395e-10	-1.37565
147835137	chr4:147835137:C:T	1.81557e-06	-1.01395e-10	-1.39606
147835196	chr4:147835196:G:A	1.9499e-06	-1.01395e-10	-1.32468
147835433	chr4:147835433:C:T	1.81546e-06	-1.01395e-10	-1.39612
147835792	chr4:147835792:A:T	4.63707e-06	-0.088373	-0.369999
147836020	chr4:147836020:C:T	1.70151e-05	-1.01395e-10	0.841648
147836194	chr4:147836194:A:T	1.95274e-06	-1.01395e-10	-1.32322
147836226	chr4:147836226:T:C	5.39891e-06	-1.01395e-10	-0.306259
147836315	chr4:147836315:A:C	6.22291e-07	-1.44346	-1.02334
147836530	chr4:147836530:C:T	1.99199e-06	-1.01395e-10	-1.30332
147836608	chr4:147836608:G:A	1.93977e-06	-1.01395e-10	-1.32989
147837247	chr4:147837247:A:G	1.89574e-06	-1.01395e-10	-1.35284
147838118	chr4:147838118:G:A	2.11125e-06	-1.24518	-3.83722e-10
147838307	chr4:147838307:A:C	1.8883e-06	-1.01395e-10	-1.35678
147838362	chr4:147838362:T:C	4.85034e-07	-1.41768	-1.29831
147838545	chr4:147838545:CT:C	2.158e-05	-0.316517	1.39583
147838946	chr4:147838946:G:A	2.31934e-05	-0.290453	1.44186
147839792	chr4:147839792:A:T	2.18306e-06	-1.21173	-3.83722e-10
147839852	chr4:147839852:C:G	2.48283e-06	-1.08306	-3.83722e-10
147840563	chr4:147840563:G:A	1.61723e-06	-0.746943	-0.764798
147840907	chr4:147840907:G:A	1.60101e-05	-1.01395e-10	0.780762
147840946	chr4:147840946:T:C	1.11552e-06	-0.486889	-1.39624
147840976	chr4:147840976:T:G	2.00835e-06	-1.01395e-10	-1.29514
147841839	chr4:147841839:T:TGG	2.44137e-06	-1.01395e-10	-1.0999
147841868	chr4:147841868:A:G	5.89804e-06	-1.01395e-10	-0.217835
147841873	chr4:147841873:C:T	2.52885e-06	-1.01395e-10	-1.06469
147842536	chr4:147842536:C:T	2.20357e-05	0.526597	0.573614
147842852	chr4:147842852:G:C	1.81522e-06	-1.01395e-10	-1.39625
147843066	chr4:147843066:A:G	2.7825e-06	-1.01395e-10	-0.969106
147843101	chr4:147843101:G:A	1.38743e-06	-0.498713	-1.16629
147843451	chr4:147843451:A:G	2.21261e-06	-1.01395e-10	-1.19828
147843462	chr4:147843462:T:C	4.00792e-06	-1.01395e-10	-0.604184
147843803	chr4:147843803:T:C	3.99943e-06	-0.704698	0.0983945
147843835	chr4:147843835:C:T	1.83375e-06	-1.01395e-10	-1.38609
147843999	chr4:147843999:G:A	3.39494e-06	-1.01395e-10	-0.77017
147844325	chr4:147844325:C:G	4.3564e-06	-0.639822	0.119013
147844696	chr4:147844696:A:G	2.11057e-06	-1.01395e-10	-1.2455
147844982	chr4:147844982:C:T	2.60795e-06	-1.01395e-10	-1.03389
147845317	chr4:147845317:A:C	2.42011e-06	-1.01395e-10	-1.10864
147845480	chr4:147845480:A:T	2.64757e-06	-1.01395e-10	-1.01881
147846262	chr4:147846262:C:T	2.68137e-06	-1.01395e-10	-1.00613
147846332	chr4:147846332:A:C	2.14648e-06	-1.01395e-10	-1.22863
147846357	chr4:147846357:G:A	2.63309e-06	-1.01395e-10	-1.0243
147847081	chr4:147847081:A:G	2.06316e-06	-1.01395e-10	-1.26821
147847510	chr4:147847510:A:G	4.99999e-06	-1.01395e-10	-0.38302
147847541	chr4:147847541:G:A	1.90745e-06	-1.01395e-10	-1.34669
147847826	chr4:147847826:G:A	3.27578e-06	-1.3787	0.572797
147847872	chr4:147847872:T:C	4.07385e-06	-1.01395e-10	-0.587865
147847969	chr4:147847969:C:T	4.15079e-06	-1.01395e-10	-0.569157
147848311	chr4:147848311:G:T	1.83254e-06	-1.01395e-10	-1.38675
147848642	chr4:147848642:C:G	2.0639e-06	-1.01395e-10	-1.26786
147848722	chr4:147848722:A:G	2.59424e-06	-1.39134	0.352177
147849380	chr4:147849380:G:A	2.06577e-06	-1.01395e-10	-1.26695
147849511	chr4:147849511:A:G	1.19463e-05	-0.690691	1.17866
147849753	chr4:147849753:T:C	1.86105e-06	-1.01395e-10	-1.37131
147849977	chr4:147849977:A:G	4.72909e-06	-1.01395e-10	-0.438722
147850019	chr4:147850019:C:T	5.60083e-06	-0.784135	0.514595
147850107	chr4:147850107:T:C	1.71077e-06	-1.45551	-3.83722e-10
147850228	chr4:147850228:A:G	2.09521e-06	-1.01395e-10	-1.2528
147850512	chr4:147850512:C:T	9.64629e-06	-0.512819	0.786937
147850529	chr4:147850529:G:A	6.59149e-06	-1.01395e-10	-0.106676
147850639	chr4:147850639:G:A	2.68886e-06	-1.01395e-10	-1.00334
147850673	chr4:147850673:G:A	6.34089e-06	-0.714482	0.569046
147850684	chr4:147850684:C:T	1.88967e-06	-1.01395e-10	-1.35605
147851074	chr4:147851074:G:A	4.71039e-06	-1.01395e-10	-0.442685
147851271	chr4:147851271:A:T	1.94453e-06	-1.01395e-10	-1.32744
147851307	chr4:147851307:A:T	8.929e-06	0.61793	-0.421081
147851530	chr4:147851530:A:G	1.04715e-05	-0.735579	1.09178
147851708	chr4:147851708:T:C	4.7354e-06	-1.01395e-10	-0.43739
147851714	chr4:147851714:C:T	4.96036e-06	-1.01395e-10	-0.390977
147852828	chr4:147852828:C:T	5.66608e-06	-1.01395e-10	-0.257958
147853092	chr4:147853092:A:G	4.24026e-06	-0.480335	-0.0674961
147853634	chr4:147853634:C:G	2.98346e-06	-1.37303	0.473657
147853863	chr4:147853863:T:C	1.95737e-06	-1.32085	-3.83722e-10
147853893	chr4:147853893:G:T	2.89696e-06	-1.01395e-10	-0.928793
147854228	chr4:147854228:T:C	2.21507e-06	-1.01395e-10	-1.19717
147854237	chr4:147854237:T:G	3.61405e-06	-1.39335	0.685723
147854354	chr4:147854354:G:A	3.96421e-06	-1.01395e-10	-0.615149
147854583	chr4:147854583:T:G	6.17407e-06	-1.01395e-10	-0.172096
147854818	chr4:147854818:C:T	1.87854e-06	-1.01395e-10	-1.36196
147854986	chr4:147854986:C:T	4.58788e-06	0.770718	-1.23976
147854994	chr4:147854994:A:G	6.60876e-06	-1.01395e-10	-0.104059
147855190	chr4:147855190:CAG:C	2.05779e-06	-1.01395e-10	-1.27082
147855221	chr4:147855221:A:G	3.67339e-06	-1.36918	0.677843
147855257	chr4:147855257:C:T	3.74103e-06	-1.01395e-10	-0.673095
147855302	chr4:147855302:A:G	1.05817e-05	-0.754053	1.12073
147855362	chr4:147855362:TGTTA:T	7.17592e-06	-1.01395e-10	-0.0217246
147855414	chr4:147855414:A:G	1.89174e-06	-1.01395e-10	-1.35496
147855442	chr4:147855442:G:A	1.66182e-06	-1.48454	-3.83722e-10
147855685	chr4:147855685:T:G	1.97524e-06	-1.31176	-3.83722e-10
147856175	chr4:147856175:A:G	2.32151e-05	-0.735113	1.88746
147856374	chr4:147856374:A:G	2.07945e-06	-1.01395e-10	-1.26035
147856430	chr4:147856430:C:T	1.61856e-06	-1.51092	-3.83722e-10
147856435	chr4:147856435:C:T	3.48697e-06	0.520286	-1.26371
147856704	chr4:147856704:A:G	4.46036e-06	0.689904	-1.18713
147856727	chr4:147856727:G:A	2.17105e-06	-1.01395e-10	-1.21724
147857020	chr4:147857020:C:G	6.00558e-06	-1.01395e-10	-0.199766
147857110	chr4:147857110:C:T	5.67317e-06	-0.797509	0.540802
147857268	chr4:147857268:G:A	3.80254e-06	-0.646823	-0.00996348
147858039	chr4:147858039:G:A	1.37417e-06	-1.10916	-0.565446
147858168	chr4:147858168:ATTTATAT:A	2.25076e-06	-1.01395e-10	-1.18119
147858397	chr4:147858397:G:C	9.31763e-07	-0.718995	-1.34414
147858742	chr4:147858742:C:T	7.26478e-06	-0.127908	0.118492
147859979	chr4:147859979:A:C	1.11293e-05	-0.67598	1.09311
147860045	chr4:147860045:G:A	5.52939e-06	-0.206484	-0.0758942
147860143	chr4:147860143:T:C	2.27043e-06	-1.01395e-10	-1.17249
147860258	chr4:147860258:C:T	4.18349e-06	-0.303174	-0.258135
147860320	chr4:147860320:C:T	4.54582e-06	-0.224247	-0.253999
147860495	chr4:147860495:T:C	5.23634e-06	-0.47033	0.133499
147860589	chr4:147860589:A:G	2.49078e-06	-1.01395e-10	-1.07986
147860737	chr4:147860737:A:C	1.44223e-05	-1.01395e-10	0.676323
147860825	chr4:147860825:T:C	2.21735e-06	-1.01395e-10	-1.19614
147860913	chr4:147860913:G:A	3.40184e-06	0.472571	-1.24071
147861058	chr4:147861058:T:C	2.63087e-05	-0.379071	1.65651
147861298	chr4:147861298:G:C	3.69965e-06	-1.01395e-10	-0.684216
147861318	chr4:147861318:C:T	6.91851e-06	-1.01395e-10	-0.0582553
147861419	chr4:147861419:G:A	1.25627e-05	-1.01395e-10	0.538279
147861441	chr4:147861441:C:A	1.21479e-05	-1.01395e-10	0.504703
147861683	chr4:147861683:C:G	2.17048e-06	-0.990529	-0.226978
147861708	chr4:147861708:G:A	1.25159e-05	-1.01395e-10	0.534542
147861995	chr4:147861995:C:T	4.72242e-06	-1.01395e-10	-0.440134
147862057	chr4:147862057:G:A	1.1218e-05	-1.01395e-10	0.425064
147862246	chr4:147862246:C:T	1.8371e-06	-1.38427	-3.83722e-10
147862251	chr4:147862251:G:A	5.5639e-06	-0.499417	0.223261
147862360	chr4:147862360:C:T	1.89116e-06	-1.01395e-10	-1.35527
147862507	chr4:147862507:C:T	1.98058e-06	-1.01395e-10	-1.30906
147862680	chr4:147862680:T:A	1.48838e-05	-1.01395e-10	0.707821
147862730	chr4:147862730:G:T	8.60826e-07	-0.793345	-1.34897
147862822	chr4:147862822:C:T	8.02275e-07	-0.909567	-1.30319
```
