## Supplementary material for "Characterization of shared and ancestry-specific signals driving complex traits using multi-ancestry fine-mapping": susiex_nc2.cs80.cs

```
CS_ID	SNP	BP	REF_ALLELE	ALT_ALLELE	REF_FRQ	BETA	SE	-LOG10P	CS_PIP	OVRL_PIP
1	chr4:147530682:G:A	147530682	A,A	G,G	1,1	-inf,-inf	inf,inf	5.1128,2.22526	0.196099	0.196099
1	chr4:147526227:C:T	147526227	T,T	C,C	1,1	-inf,-inf	inf,inf	5.08973,2.24723	0.194436	0.194436
1	chr4:147524662:AG:A	147524662	A,A	AG,AG	1,1	-inf,-inf	inf,inf	5.09673,2.22107	0.187589	0.187589
1	chr4:147527295:C:T	147527295	T,T	C,C	1,1	-inf,-inf	inf,inf	4.90169,2.22305	0.119908	0.119908
1	chr4:147534180:T:C	147534180	C,C	T,T	1,1	-inf,-inf	inf,inf	4.64635,1.90045	0.0403642	0.0403642
1	chr4:147533722:T:A	147533722	A,A	T,T	1,1	-inf,-inf	inf,inf	4.59219,1.89348	0.035666	0.035666
1	chr4:147514294:C:T	147514294	T,T	C,C	1,1	-inf,-inf	inf,inf	3.41472,2.6488	0.0105893	0.0105893
1	chr4:147534934:C:A	147534934	A,A	C,C	1,1	-inf,-inf	inf,inf	4.63442,1.15434	0.01031	0.01031
1	chr4:147516003:A:T	147516003	T,T	A,A	1,1	-inf,-inf	inf,inf	4.32888,1.67947	0.0100183	0.0100183
```
