## Supplementary material for "Characterization of shared and ancestry-specific signals driving complex traits using multi-ancestry fine-mapping": susiex_nc2.cs80.snp

```
BP	SNP	PIP(CS1)	LogBF(CS1,Pop1)	LogBF(CS1,Pop2)
146863062	chr4:146863062:C:T	2.03162e-06	-0.753679	-0.97179
146863613	chr4:146863613:CAT:C	3.36986e-06	-1.01395e-10	-1.21943
146863615	chr4:146863615:T:C	3.06931e-06	-1.01395e-10	-1.31285
146863618	chr4:146863618:G:A	1.38613e-06	-1.18604	-0.92174
146863825	chr4:146863825:T:C	9.61877e-07	-1.08018	-1.39299
146864109	chr4:146864109:C:T	1.13301e-05	-1.01395e-10	-0.00683498
146864276	chr4:146864276:C:T	1.07534e-06	-1.04151	-1.32015
146864426	chr4:146864426:T:C	4.15086e-06	-0.747874	-0.263112
146864701	chr4:146864701:C:T	1.08237e-06	-1.03022	-1.32493
146865250	chr4:146865250:A:G	7.28641e-07	-1.52062	-1.23025
146866022	chr4:146866022:A:G	7.38516e-07	-1.51947	-1.21794
146866059	chr4:146866059:A:G	2.04726e-06	-0.73244	-0.98536
146866249	chr4:146866249:A:G	1.10006e-05	-1.01395e-10	-0.0363551
146866849	chr4:146866849:G:A	1.54907e-06	-0.868731	-1.12791
146866965	chr4:146866965:C:T	8.57871e-06	-1.01395e-10	-0.285018
146867257	chr4:146867257:T:C	2.02971e-06	-1.28209	-0.444316
146867327	chr4:146867327:C:T	1.05819e-06	-0.990237	-1.3875
146867557	chr4:146867557:C:T	7.0103e-07	-1.51918	-1.27033
146867576	chr4:146867576:G:A	1.13957e-06	-0.980807	-1.32285
146867710	chr4:146867710:A:C	1.20484e-06	-0.925553	-1.3224
146867745	chr4:146867745:G:A	3.64977e-06	-1.01395e-10	-1.13964
146867847	chr4:146867847:T:C	3.83567e-06	-1.25624	0.166278
146868354	chr4:146868354:C:A	7.99592e-06	-0.355371	-3.83722e-10
146868418	chr4:146868418:G:C	1.96137e-06	-0.777625	-0.983033
146868574	chr4:146868574:C:G	4.52827e-06	-1.01395e-10	-0.923961
146868594	chr4:146868594:A:G	8.23856e-06	-0.325476	-3.83722e-10
146868742	chr4:146868742:A:T	1.06095e-06	-0.983012	-1.39212
146869214	chr4:146869214:A:G	5.269e-06	-1.01395e-10	-0.772462
146869381	chr4:146869381:T:G	5.34663e-06	-1.01395e-10	-0.757836
146869406	chr4:146869406:C:T	1.09876e-06	-1.01828	-1.32184
146869668	chr4:146869668:C:CTGATA	2.56575e-06	-1.49205	-3.83722e-10
146869819	chr4:146869819:T:C	3.98477e-06	-1.2533	0.201479
146869957	chr4:146869957:A:G	3.97018e-06	-1.25905	0.203558
146870418	chr4:146870418:C:T	3.23976e-06	-1.01395e-10	-1.2588
146870568	chr4:146870568:T:C	1.2424e-05	-1.01395e-10	0.0853275
146870747	chr4:146870747:T:C	8.78749e-06	-1.01395e-10	-0.260973
146870994	chr4:146870994:CAGT:C	3.16703e-06	-1.01395e-10	-1.28151
146871287	chr4:146871287:C:T	2.66326e-06	-0.26152	-1.19323
146871468	chr4:146871468:C:A	2.57109e-06	-0.267257	-1.22272
146871569	chr4:146871569:C:A	2.8693e-06	-1.01395e-10	-1.38023
146872382	chr4:146872382:T:C	4.26563e-06	-1.01395e-10	-0.983712
146872438	chr4:146872438:G:A	3.65812e-06	-1.27834	0.140985
146872611	chr4:146872611:T:C	3.14214e-06	-1.01395e-10	-1.2894
146872768	chr4:146872768:C:T	8.25566e-06	-1.01395e-10	-0.323403
146872927	chr4:146872927:C:A	7.07713e-07	-1.51761	-1.26241
146873052	chr4:146873052:A:G	1.14502e-06	-0.976792	-1.32209
146873157	chr4:146873157:C:T	4.07235e-06	-0.701654	-0.328428
146873294	chr4:146873294:A:G	4.3789e-06	-1.01395e-10	-0.957504
146873671	chr4:146873671:A:G	3.06404e-06	-1.01395e-10	-1.31457
146874751	chr4:146874751:T:C	8.39094e-06	-1.01395e-10	-0.30715
146875507	chr4:146875507:TTTC:T	1.05188e-06	-0.995213	-1.38851
146875822	chr4:146875822:C:T	3.97905e-06	-0.756485	-0.296774
146876044	chr4:146876044:AGAGT:A	2.82758e-06	-1.01395e-10	-1.39488
146876048	chr4:146876048:T:G	1.07229e-06	-0.981293	-1.38321
146876062	chr4:146876062:G:A	2.0605e-06	-1.31967	-0.391685
146876126	chr4:146876126:T:C	3.41241e-06	-1.32631	0.119431
146876163	chr4:146876163:A:G	3.95622e-06	-1.01395e-10	-1.05901
146876251	chr4:146876251:C:T	1.06735e-06	-0.97852	-1.3906
146876867	chr4:146876867:T:C	4.72222e-06	-0.620085	-0.261938
146876998	chr4:146876998:G:A	3.91097e-06	-1.33822	0.267704
146877057	chr4:146877057:G:A	1.1224e-06	-0.993921	-1.32491
146877236	chr4:146877236:T:C	7.07576e-07	-1.51242	-1.26779
146877248	chr4:146877248:TATTTTCTG:T	1.72788e-05	-1.01395e-10	0.415181
146877509	chr4:146877509:C:T	3.20514e-06	-1.01395e-10	-1.26955
146877673	chr4:146877673:TCC:T	1.10579e-06	-0.943619	-1.39013
146877678	chr4:146877678:T:TTCA	1.10471e-06	-0.941919	-1.3928
146877701	chr4:146877701:C:A	2.87204e-06	-1.01395e-10	-1.37928
146877765	chr4:146877765:T:G	8.46491e-06	-1.01395e-10	-0.298372
146877879	chr4:146877879:T:A	3.51932e-06	-1.01395e-10	-1.17603
146877990	chr4:146877990:G:A	3.52126e-06	-1.01395e-10	-1.17548
146878002	chr4:146878002:G:A	3.00557e-06	-1.01395e-10	-1.33383
146878144	chr4:146878144:T:C	5.3583e-06	-1.01395e-10	-0.755655
146878226	chr4:146878226:A:G	8.0954e-06	-1.01395e-10	-0.343006
146878363	chr4:146878363:T:A	3.51253e-06	-1.01395e-10	-1.17797
146878540	chr4:146878540:A:G	3.7629e-06	-1.35241	0.243293
146878692	chr4:146878692:G:T	3.48419e-06	-1.01395e-10	-1.18607
146879017	chr4:146879017:G:C	1.94605e-06	-1.38614	-0.382356
146879027	chr4:146879027:T:C	3.13447e-06	-1.01395e-10	-1.29184
146879076	chr4:146879076:G:A	3.2263e-05	-1.01395e-10	1.03962
146879079	chr4:146879079:A:T	8.40465e-06	-1.01395e-10	-0.305517
146879227	chr4:146879227:G:A	3.48394e-06	-1.01395e-10	-1.18614
146879410	chr4:146879410:T:TATTA	1.25802e-06	-0.830953	-1.37381
146879423	chr4:146879423:T:C	1.21352e-06	-0.870952	-1.36983
146879656	chr4:146879656:C:A	3.01027e-06	-1.01395e-10	-1.33227
146880424	chr4:146880424:C:T	4.04184e-06	-1.01395e-10	-1.0376
146880619	chr4:146880619:A:G	3.60601e-06	-1.01395e-10	-1.1517
146881204	chr4:146881204:G:A	8.13974e-07	-1.50527	-1.13486
146881318	chr4:146881318:G:T	9.89711e-07	-1.32919	-1.11546
146881398	chr4:146881398:G:A	1.57933e-06	-0.953391	-1.02391
146881483	chr4:146881483:C:T	2.5788e-06	-1.48698	-3.83722e-10
146881566	chr4:146881566:G:A	2.10501e-06	-1.43859	-0.251395
146883116	chr4:146883116:A:G	8.13235e-07	-1.34665	-1.29438
146883162	chr4:146883162:T:C	2.84825e-06	-1.01395e-10	-1.3876
146883337	chr4:146883337:A:G	1.29905e-05	-1.01395e-10	0.129913
146883358	chr4:146883358:A:G	2.8511e-06	-1.01395e-10	-1.3866
146884072	chr4:146884072:T:C	1.50755e-06	-0.986396	-1.03742
146884306	chr4:146884306:T:C	5.67036e-06	-1.01395e-10	-0.699049
146885192	chr4:146885192:C:T	3.7565e-06	-1.01395e-10	-1.11081
146885251	chr4:146885251:A:G	3.20382e-06	-1.01395e-10	-1.26996
146885279	chr4:146885279:A:G	2.59865e-06	-1.47931	-3.83722e-10
146885632	chr4:146885632:C:A	2.8261e-06	-1.01395e-10	-1.3954
146885911	chr4:146885911:T:A	2.82505e-06	-1.01395e-10	-1.39578
146886001	chr4:146886001:A:T	2.85845e-06	-1.01395e-10	-1.38402
146886149	chr4:146886149:T:C	2.93504e-06	-1.01395e-10	-1.35758
146886257	chr4:146886257:T:G	1.3935e-05	-1.33366	1.53377
146886259	chr4:146886259:T:C	2.84352e-06	-1.01395e-10	-1.38926
146886285	chr4:146886285:A:T	2.82717e-06	-1.01395e-10	-1.39503
146886534	chr4:146886534:C:T	6.08842e-06	-0.217076	-0.410838
146887293	chr4:146887293:T:C	2.9529e-06	-1.01395e-10	-1.35151
146887404	chr4:146887404:C:T	1.6254e-06	-1.45467	-0.493884
146887413	chr4:146887413:A:G	2.941e-06	-1.01395e-10	-1.35555
146887446	chr4:146887446:T:C	6.75029e-06	-1.01395e-10	-0.524716
146888159	chr4:146888159:G:A	9.51328e-07	-1.08833	-1.39587
146888293	chr4:146888293:G:A	2.96543e-06	-1.01395e-10	-1.34728
146888989	chr4:146888989:C:A	4.08305e-06	-1.01395e-10	-1.02746
146889009	chr4:146889009:C:T	3.39226e-06	-1.01395e-10	-1.21281
146889141	chr4:146889141:C:T	4.29904e-06	-0.97591	-3.83722e-10
146889162	chr4:146889162:A:G	3.26933e-06	-1.01395e-10	-1.24972
146889809	chr4:146889809:T:A	8.63831e-07	-1.22222	-1.35846
146889857	chr4:146889857:T:A	2.8981e-06	-1.01395e-10	-1.37025
146889962	chr4:146889962:G:A	2.84534e-06	-1.01395e-10	-1.38862
146890259	chr4:146890259:T:C	9.45286e-07	-1.44316	-1.04741
146890267	chr4:146890267:G:A	1.3239e-06	-1.4677	-0.686015
146890293	chr4:146890293:C:T	9.24466e-07	-1.45386	-1.05898
146890399	chr4:146890399:G:A	2.82831e-06	-1.01395e-10	-1.39462
146890538	chr4:146890538:C:T	2.88637e-06	-1.01395e-10	-1.3743
146890841	chr4:146890841:T:C	5.62057e-06	-0.289851	-0.418018
146892021	chr4:146892021:C:T	2.76938e-06	-1.41568	-3.83722e-10
146892123	chr4:146892123:C:T	3.31746e-06	-1.01395e-10	-1.2351
146892417	chr4:146892417:A:C	2.53161e-06	-1.50545	-3.83722e-10
146892484	chr4:146892484:C:T	2.84382e-06	-1.01395e-10	-1.38915
146892527	chr4:146892527:C:T	1.31691e-06	-1.43568	-0.723334
146892607	chr4:146892607:C:T	2.64847e-06	-1.46032	-3.83722e-10
146892722	chr4:146892722:T:C	2.82776e-06	-1.01395e-10	-1.39482
146892818	chr4:146892818:T:G	9.17112e-07	-1.15404	-1.36679
146892821	chr4:146892821:G:A	1.76458e-06	-0.833499	-1.03289
146892918	chr4:146892918:C:T	2.82607e-06	-1.01395e-10	-1.39542
146893261	chr4:146893261:T:C	9.24766e-07	-1.1172	-1.39532
146893278	chr4:146893278:C:T	9.5858e-07	-1.08746	-1.38915
146893281	chr4:146893281:T:C	2.10989e-06	-0.415884	-1.27178
146893297	chr4:146893297:T:G	9.63138e-07	-1.08489	-1.38697
146893302	chr4:146893302:A:C	9.45076e-07	-1.10436	-1.38643
146893513	chr4:146893513:A:C	2.8525e-06	-1.01395e-10	-1.38611
146893549	chr4:146893549:C:T	2.84978e-06	-1.01395e-10	-1.38706
146893591	chr4:146893591:C:T	2.82639e-06	-1.01395e-10	-1.3953
146894161	chr4:146894161:C:T	2.0591e-06	-0.417595	-1.29444
146894166	chr4:146894166:A:C	4.24163e-06	-1.01395e-10	-0.989354
146894222	chr4:146894222:C:T	1.17932e-06	-1.47237	-0.796997
146894953	chr4:146894953:T:G	2.01132e-06	-0.599792	-1.13572
146895319	chr4:146895319:G:A	3.20312e-06	-1.01395e-10	-1.27018
146895496	chr4:146895496:C:T	3.03908e-06	-1.01395e-10	-1.32275
146895933	chr4:146895933:T:A	2.12783e-06	-0.39025	-1.28895
146896035	chr4:146896035:G:A	5.64029e-06	-0.284327	-0.420039
146896367	chr4:146896367:C:T	1.16117e-06	-1.46584	-0.819034
146896564	chr4:146896564:G:A	1.69403e-06	-1.44541	-0.46178
146896824	chr4:146896824:A:G	2.85487e-06	-1.01395e-10	-1.38528
146896961	chr4:146896961:G:T	1.62462e-06	-1.43384	-0.51519
146897313	chr4:146897313:C:T	8.55094e-07	-1.40498	-1.18587
146897375	chr4:146897375:T:C	5.03589e-06	-1.01395e-10	-0.817712
146897895	chr4:146897895:T:C	6.70116e-06	-1.01395e-10	-0.532021
146898485	chr4:146898485:C:T	4.01357e-06	-1.01395e-10	-1.04462
146898525	chr4:146898525:G:A	2.05074e-06	-0.441211	-1.27489
146899003	chr4:146899003:G:A	5.77511e-06	-0.262726	-0.418018
146899323	chr4:146899323:A:G	2.8551e-06	-1.01395e-10	-1.3852
146899838	chr4:146899838:T:C	1.18869e-06	-1.37135	-0.890094
146900218	chr4:146900218:C:G	3.01986e-06	-1.01395e-10	-1.32909
146900356	chr4:146900356:G:A	9.61717e-07	-1.14666	-1.32668
146900557	chr4:146900557:G:A	2.7025e-06	-1.44013	-3.83722e-10
146900934	chr4:146900934:T:C	2.85487e-06	-1.01395e-10	-1.38528
146901361	chr4:146901361:A:G	2.83486e-06	-1.01395e-10	-1.39231
146901556	chr4:146901556:C:T	6.11281e-06	-1.01395e-10	-0.623916
146902213	chr4:146902213:C:A	1.723e-06	-0.684386	-1.20585
146902231	chr4:146902231:G:A	2.82903e-06	-1.01395e-10	-1.39437
146902247	chr4:146902247:G:A	2.82391e-06	-1.01395e-10	-1.39618
146902304	chr4:146902304:G:A	2.8551e-06	-1.01395e-10	-1.3852
146902734	chr4:146902734:T:C	3.23033e-06	-1.01395e-10	-1.26172
146902756	chr4:146902756:T:C	2.8453e-06	-1.01395e-10	-1.38863
146903712	chr4:146903712:G:A	1.64316e-06	-1.43965	-0.498023
146903809	chr4:146903809:A:G	8.90793e-07	-1.18129	-1.36866
146903877	chr4:146903877:ATTTAT:A	2.82881e-06	-1.01395e-10	-1.39445
146904556	chr4:146904556:C:T	1.20347e-06	-1.4742	-0.774892
146904867	chr4:146904867:C:T	4.06707e-06	-1.03138	-3.83722e-10
146904910	chr4:146904910:A:G	1.83083e-06	-0.800661	-1.02887
146905721	chr4:146905721:A:T	1.12644e-06	-1.48601	-0.829229
146905949	chr4:146905949:C:A	3.77667e-06	-1.01395e-10	-1.10546
146906074	chr4:146906074:T:C	2.93801e-06	-1.01395e-10	-1.35657
146906164	chr4:146906164:A:T	1.13319e-06	-1.52113	-0.788139
146906762	chr4:146906762:C:A	4.11223e-06	-1.02034	-3.83722e-10
146906951	chr4:146906951:G:A	1.30506e-06	-1.49226	-0.675794
146907201	chr4:146907201:ATAT:A	2.83486e-06	-1.01395e-10	-1.39231
146907449	chr4:146907449:T:G	3.26544e-06	-1.01395e-10	-1.25091
146907692	chr4:146907692:T:G	1.61822e-06	-1.44204	-0.51093
146908626	chr4:146908626:T:A	1.18252e-06	-1.47463	-0.792019
146909145	chr4:146909145:A:G	2.49453e-06	-1.5202	-3.83722e-10
146909347	chr4:146909347:C:T	1.24094e-06	-1.4772	-0.741234
146909488	chr4:146909488:T:C	2.82631e-06	-1.01395e-10	-1.39533
146909616	chr4:146909616:G:T	2.8154e-06	-1.3992	-3.83722e-10
146910167	chr4:146910167:G:A	4.62607e-06	-1.01395e-10	-0.902595
146910218	chr4:146910218:C:T	4.73685e-06	-0.87893	-3.83722e-10
146910379	chr4:146910379:A:T	2.82389e-06	-1.01395e-10	-1.39619
146911069	chr4:146911069:T:C	2.82421e-06	-1.01395e-10	-1.39607
146911394	chr4:146911394:A:G	2.99216e-06	-1.01395e-10	-1.33831
146912089	chr4:146912089:A:G	3.36143e-06	-1.22194	-3.83722e-10
146912191	chr4:146912191:C:T	9.58505e-06	-1.01395e-10	-0.174097
146913005	chr4:146913005:G:A	8.62848e-07	-1.45612	-1.1257
146913196	chr4:146913196:T:C	3.92988e-06	-1.01395e-10	-1.06569
146913606	chr4:146913606:T:C	1.0881e-06	-1.4212	-0.928673
146913737	chr4:146913737:A:T	9.05131e-07	-1.16083	-1.37315
146913830	chr4:146913830:C:A	9.25496e-07	-1.1435	-1.36823
146913928	chr4:146913928:T:G	1.92554e-06	-1.42571	-0.35338
146914841	chr4:146914841:A:G	2.98383e-06	-1.01395e-10	-1.3411
146914849	chr4:146914849:A:G	8.63431e-07	-1.18945	-1.39169
146914890	chr4:146914890:G:A	1.95126e-06	-1.4174	-0.348427
146915073	chr4:146915073:C:T	4.68257e-06	-1.01395e-10	-0.890455
146915146	chr4:146915146:T:C	9.15599e-07	-1.14994	-1.37254
146915332	chr4:146915332:A:G	9.22517e-07	-1.14256	-1.37239
146915812	chr4:146915812:A:C	9.22768e-07	-1.14857	-1.36611
146916183	chr4:146916183:G:A	2.87554e-06	-1.01395e-10	-1.37806
146916254	chr4:146916254:G:T	2.80833e-06	-0.977634	-0.424078
146916633	chr4:146916633:C:A	9.25825e-07	-1.14341	-1.36796
146916635	chr4:146916635:T:G	1.78241e-06	-1.47604	-0.380291
146917117	chr4:146917117:T:A	2.88949e-06	-1.01395e-10	-1.37322
146917126	chr4:146917126:T:C	1.49802e-06	-0.782764	-1.24739
146917307	chr4:146917307:C:A	3.54483e-06	-1.01395e-10	-1.16881
146917373	chr4:146917373:A:ATC	8.70184e-07	-1.21256	-1.36079
146917594	chr4:146917594:A:G	8.93893e-07	-1.18763	-1.35884
146917801	chr4:146917801:T:C	4.08924e-06	-1.01395e-10	-1.02594
146918110	chr4:146918110:C:T	2.83883e-06	-1.01395e-10	-1.39091
146918111	chr4:146918111:G:A	2.94512e-06	-1.01395e-10	-1.35415
146918112	chr4:146918112:A:C	4.16639e-06	-1.01395e-10	-1.00725
146918224	chr4:146918224:A:C	9.44549e-07	-1.14925	-1.3421
146918322	chr4:146918322:T:C	1.02676e-06	-1.45899	-0.948902
146918479	chr4:146918479:A:G	9.20946e-07	-1.14688	-1.36977
146918841	chr4:146918841:A:G	9.3457e-07	-1.1311	-1.37087
146919179	chr4:146919179:G:C	5.05204e-06	-1.01395e-10	-0.81451
146920329	chr4:146920329:G:A	8.87691e-07	-1.17393	-1.3795
146920348	chr4:146920348:T:C	8.31264e-07	-1.22949	-1.38962
146920462	chr4:146920462:A:G	6.22217e-06	-1.01395e-10	-0.606183
146920571	chr4:146920571:T:C	9.14653e-07	-1.15446	-1.36905
146920642	chr4:146920642:ACTTAT:A	8.89436e-07	-1.1877	-1.36377
146921198	chr4:146921198:T:C	9.43031e-07	-1.12267	-1.37028
146921698	chr4:146921698:G:A	3.43911e-06	-1.01395e-10	-1.19909
146922079	chr4:146922079:C:T	2.86263e-06	-1.01395e-10	-1.38256
146922107	chr4:146922107:G:A	8.93165e-07	-1.16641	-1.38087
146922271	chr4:146922271:A:G	9.17105e-07	-1.14852	-1.37232
146922442	chr4:146922442:CAGAT:C	3.45629e-06	-1.01395e-10	-1.19411
146922512	chr4:146922512:TTAC:T	3.65332e-06	-1.01395e-10	-1.13866
146922739	chr4:146922739:G:A	3.786e-06	-1.01395e-10	-1.10299
146923108	chr4:146923108:A:G	9.34671e-07	-1.13062	-1.37125
146923272	chr4:146923272:A:G	9.20248e-07	-1.1443	-1.37311
146923410	chr4:146923410:T:C	1.04621e-06	-1.44425	-0.944871
146923974	chr4:146923974:TAC:T	3.34591e-06	-1.01395e-10	-1.22656
146924209	chr4:146924209:T:C	4.30933e-06	-1.01395e-10	-0.973521
146924232	chr4:146924232:G:A	3.35233e-06	-1.01395e-10	-1.22465
146924608	chr4:146924608:A:G	3.06099e-06	-1.01395e-10	-1.31556
146924707	chr4:146924707:G:T	1.24124e-06	-0.830626	-1.38756
146925101	chr4:146925101:T:C	3.31796e-06	-1.01395e-10	-1.23495
146925359	chr4:146925359:T:C	3.33165e-06	-1.01395e-10	-1.23084
146925553	chr4:146925553:C:T	3.3508e-06	-1.01395e-10	-1.2251
146925771	chr4:146925771:C:T	6.84143e-06	-1.01395e-10	-0.511305
146925772	chr4:146925772:A:G	1.82673e-06	-1.47547	-0.356302
146925961	chr4:146925961:T:C	2.63203e-06	-1.46655	-3.83722e-10
146926282	chr4:146926282:G:A	3.29032e-06	-1.01395e-10	-1.24332
146926440	chr4:146926440:C:G	3.30197e-06	-1.01395e-10	-1.23978
146926643	chr4:146926643:A:G	1.73871e-06	-1.45024	-0.430916
146926714	chr4:146926714:C:T	2.15406e-06	-0.465298	-1.20165
146926743	chr4:146926743:G:A	3.22531e-06	-1.01395e-10	-1.26327
146926744	chr4:146926744:C:T	3.26127e-06	-1.01395e-10	-1.25219
146926955	chr4:146926955:A:G	3.35949e-06	-1.01395e-10	-1.22251
146927016	chr4:146927016:A:G	2.85934e-06	-1.01395e-10	-1.38371
146927109	chr4:146927109:C:T	7.84717e-06	-1.01395e-10	-0.374149
146927328	chr4:146927328:G:A	1.62618e-06	-0.698222	-1.24985
146927397	chr4:146927397:T:C	2.87697e-06	-1.01395e-10	-1.37756
146927482	chr4:146927482:T:A	7.31302e-06	-1.01395e-10	-0.444646
146928094	chr4:146928094:T:A	2.82419e-06	-1.01395e-10	-1.39608
146928237	chr4:146928237:C:T	2.87452e-06	-1.01395e-10	-1.37842
146928243	chr4:146928243:T:C	8.69705e-07	-1.18223	-1.39167
146928602	chr4:146928602:G:A	4.65449e-06	-0.896469	-3.83722e-10
146928672	chr4:146928672:T:C	3.15306e-06	-1.01395e-10	-1.28593
146928690	chr4:146928690:A:G	3.34594e-06	-1.01395e-10	-1.22655
146928776	chr4:146928776:T:C	3.35109e-06	-1.01395e-10	-1.22502
146928835	chr4:146928835:A:C	3.30443e-06	-1.01395e-10	-1.23904
146928855	chr4:146928855:T:C	1.61448e-06	-1.46998	-0.485307
146928941	chr4:146928941:C:T	2.48912e-06	-1.52237	-3.83722e-10
146928991	chr4:146928991:T:G	1.88293e-06	-0.670045	-1.13143
146929047	chr4:146929047:G:A	3.34831e-06	-1.01395e-10	-1.22585
146929068	chr4:146929068:T:TA	2.99024e-06	-1.01395e-10	-1.33895
146929095	chr4:146929095:ATTAAT:A	3.6696e-06	-1.01395e-10	-1.13422
146929137	chr4:146929137:G:A	1.12945e-06	-0.923071	-1.3895
146929407	chr4:146929407:C:T	2.87291e-06	-1.01395e-10	-1.37898
146929409	chr4:146929409:C:T	1.19168e-06	-0.926129	-1.33281
146929487	chr4:146929487:C:T	1.15742e-06	-0.953653	-1.33446
146929742	chr4:146929742:T:C	3.32932e-06	-1.01395e-10	-1.23153
146929820	chr4:146929820:G:A	3.2669e-06	-1.01395e-10	-1.25046
146930624	chr4:146930624:T:C	2.11009e-06	-1.4175	-0.27007
146930632	chr4:146930632:T:C	3.65332e-06	-1.01395e-10	-1.13866
146931241	chr4:146931241:C:T	3.47226e-06	-1.1895	-3.83722e-10
146931373	chr4:146931373:A:T	3.32789e-06	-1.01395e-10	-1.23196
146931389	chr4:146931389:C:T	7.41522e-06	-1.01395e-10	-0.430768
146931464	chr4:146931464:T:C	3.1732e-06	-1.01395e-10	-1.27956
146931503	chr4:146931503:G:T	3.29573e-06	-1.01395e-10	-1.24167
146931646	chr4:146931646:C:T	3.00028e-06	-1.01395e-10	-1.33559
146932066	chr4:146932066:A:G	1.82691e-06	-1.43682	-0.39485
146932379	chr4:146932379:C:T	1.97611e-06	-0.802932	-0.950242
146932501	chr4:146932501:G:A	2.88593e-06	-1.01395e-10	-1.37446
146932585	chr4:146932585:G:C	1.03013e-06	-1.0152	-1.38942
146932784	chr4:146932784:C:T	3.76828e-06	-1.01395e-10	-1.10768
146932930	chr4:146932930:C:T	6.55482e-07	-1.50832	-1.34837
146932958	chr4:146932958:T:G	3.67239e-06	-1.01395e-10	-1.13346
146933359	chr4:146933359:G:A	6.21429e-06	-1.01395e-10	-0.607451
146933548	chr4:146933548:C:T	6.11612e-06	-0.154377	-0.468997
146933893	chr4:146933893:C:A	8.64516e-07	-1.18516	-1.39473
146934006	chr4:146934006:G:T	1.21851e-06	-1.42439	-0.812282
146934139	chr4:146934139:G:T	3.70672e-06	-1.01395e-10	-1.12416
146934787	chr4:146934787:C:T	1.06366e-06	-1.42425	-0.948335
146934937	chr4:146934937:T:C	3.30241e-06	-1.01395e-10	-1.23965
146935010	chr4:146935010:G:A	4.94828e-06	-1.01395e-10	-0.835262
146935334	chr4:146935334:A:T	2.68896e-06	-1.44515	-3.83722e-10
146935542	chr4:146935542:C:T	2.87029e-06	-1.01395e-10	-1.37989
146935607	chr4:146935607:T:C	1.58468e-06	-0.662578	-1.31134
146935624	chr4:146935624:G:A	3.0924e-06	-1.01395e-10	-1.30535
146935947	chr4:146935947:C:T	1.89888e-06	-0.815525	-0.97751
146936155	chr4:146936155:A:G	1.55983e-06	-0.675272	-1.31445
146936382	chr4:146936382:A:T	3.31098e-06	-1.01395e-10	-1.23706
146936625	chr4:146936625:C:T	3.29626e-06	-1.01395e-10	-1.24151
146936684	chr4:146936684:A:G	3.45889e-06	-1.19335	-3.83722e-10
146936850	chr4:146936850:T:C	2.83071e-06	-1.01395e-10	-1.39377
146936919	chr4:146936919:A:G	3.34862e-06	-1.01395e-10	-1.22575
146936988	chr4:146936988:TA:T	3.3845e-06	-1.01395e-10	-1.21509
146937014	chr4:146937014:C:A	3.71546e-06	-1.01395e-10	-1.1218
146937140	chr4:146937140:A:T	3.31722e-06	-1.01395e-10	-1.23518
146937291	chr4:146937291:T:C	3.30805e-06	-1.01395e-10	-1.23794
146937312	chr4:146937312:T:C	6.87251e-07	-1.48785	-1.32151
146937843	chr4:146937843:A:G	3.35307e-06	-1.01395e-10	-1.22442
146937888	chr4:146937888:G:A	1.91912e-06	-1.40712	-0.375313
146937933	chr4:146937933:A:G	3.34768e-06	-1.01395e-10	-1.22604
146938074	chr4:146938074:G:A	7.60823e-07	-1.35137	-1.35629
146938316	chr4:146938316:G:A	3.64082e-06	-1.01395e-10	-1.14209
146938361	chr4:146938361:C:T	3.35115e-06	-1.01395e-10	-1.225
146938498	chr4:146938498:T:A	3.81661e-06	-1.01395e-10	-1.09494
146938597	chr4:146938597:G:A	9.07001e-07	-1.44966	-1.08225
146939358	chr4:146939358:G:T	3.34403e-06	-1.01395e-10	-1.22713
146939363	chr4:146939363:G:A	3.33871e-06	-1.01395e-10	-1.22872
146939549	chr4:146939549:C:T	3.29978e-06	-1.01395e-10	-1.24045
146939828	chr4:146939828:G:A	3.01698e-06	-1.01395e-10	-1.33005
146940022	chr4:146940022:A:C	3.31521e-06	-1.01395e-10	-1.23578
146940056	chr4:146940056:T:G	3.77976e-06	-1.01395e-10	-1.10464
146940088	chr4:146940088:C:A	3.28798e-06	-1.01395e-10	-1.24403
146940113	chr4:146940113:C:T	3.31627e-06	-1.01395e-10	-1.23546
146940187	chr4:146940187:G:C	3.27836e-06	-1.01395e-10	-1.24696
146940409	chr4:146940409:A:G	3.27244e-06	-1.01395e-10	-1.24877
146941065	chr4:146941065:C:T	5.44961e-06	-0.738758	-3.83722e-10
146941068	chr4:146941068:T:C	7.30022e-07	-1.46069	-1.28829
146941309	chr4:146941309:C:T	4.47112e-06	-0.936664	-3.83722e-10
146941431	chr4:146941431:G:C	2.46796e-06	-0.233103	-1.29781
146941432	chr4:146941432:A:C	1.40209e-06	-0.744961	-1.35138
146941690	chr4:146941690:C:G	2.67503e-06	-0.176918	-1.27342
146941782	chr4:146941782:T:C	3.53686e-06	-1.01395e-10	-1.17106
146942099	chr4:146942099:T:A	1.56425e-06	-0.723895	-1.263
146942352	chr4:146942352:A:G	3.12254e-06	-1.01395e-10	-1.29565
146942373	chr4:146942373:T:C	2.40472e-06	-0.264665	-1.2922
146942902	chr4:146942902:C:T	3.40323e-06	-1.01395e-10	-1.20958
146943002	chr4:146943002:C:T	3.69784e-06	-1.01395e-10	-1.12655
146943643	chr4:146943643:G:A	2.46931e-06	-0.219469	-1.31089
146943740	chr4:146943740:T:C	5.27217e-06	-0.77186	-3.83722e-10
146943932	chr4:146943932:G:C	2.11777e-06	-0.735466	-0.948472
146943953	chr4:146943953:T:A	1.00681e-06	-1.52107	-0.906448
146943997	chr4:146943997:C:T	2.73683e-06	-0.157088	-1.27041
146944177	chr4:146944177:G:A	3.10403e-06	-1.01395e-10	-1.3016
146944908	chr4:146944908:T:C	2.88142e-06	-1.01395e-10	-1.37602
146944960	chr4:146944960:A:C	5.10821e-06	-1.01395e-10	-0.803453
146945118	chr4:146945118:A:G	2.8214e-06	-0.0249598	-1.37211
146945572	chr4:146945572:G:A	4.22526e-06	-1.01395e-10	-0.993222
146946140	chr4:146946140:C:G	2.30776e-06	-0.704167	-0.893857
146946155	chr4:146946155:T:C	6.25766e-07	-1.50693	-1.39615
146947162	chr4:146947162:T:C	4.24613e-06	-1.01395e-10	-0.988294
146947278	chr4:146947278:C:T	6.27273e-07	-1.50637	-1.39431
146947353	chr4:146947353:A:AT	8.52381e-07	-1.20859	-1.38543
146947466	chr4:146947466:G:T	6.6577e-07	-1.50923	-1.33189
146947926	chr4:146947926:A:T	3.77812e-06	-1.01395e-10	-1.10508
146948177	chr4:146948177:G:T	7.64922e-07	-1.51495	-1.18734
146948199	chr4:146948199:T:C	1.69375e-06	-0.859112	-1.04824
146948236	chr4:146948236:A:C	3.23721e-06	-1.01395e-10	-1.25959
146948361	chr4:146948361:A:G	6.28892e-07	-1.5057	-1.39239
146948513	chr4:146948513:G:A	4.61931e-06	-1.01395e-10	-0.904056
146948517	chr4:146948517:C:T	3.14815e-06	-1.01395e-10	-1.28749
146948573	chr4:146948573:T:A	6.25588e-07	-1.50967	-1.3937
146948875	chr4:146948875:T:C	4.54035e-06	-1.21187	0.290571
146948993	chr4:146948993:A:ATT	7.55313e-06	-0.41234	-3.83722e-10
146949594	chr4:146949594:A:C	6.28653e-07	-1.50509	-1.39339
146949736	chr4:146949736:A:G	2.49613e-06	-1.51956	-3.83722e-10
146949853	chr4:146949853:G:A	6.25881e-07	-1.51054	-1.39236
146950119	chr4:146950119:AGAG:A	6.29414e-07	-1.50352	-1.39375
146950124	chr4:146950124:AG:A	6.30598e-07	-1.50142	-1.39397
146950423	chr4:146950423:T:C	3.45414e-06	-1.01395e-10	-1.19473
146951010	chr4:146951010:T:C	1.64184e-06	-0.687267	-1.25122
146951016	chr4:146951016:A:G	2.62226e-06	-1.47026	-3.83722e-10
146951220	chr4:146951220:GC:G	8.43821e-07	-1.51632	-1.0878
146951458	chr4:146951458:G:A	3.0072e-06	-0.64848	-0.684812
146951560	chr4:146951560:C:T	7.65671e-07	-1.51783	-1.18347
146951590	chr4:146951590:A:T	8.49445e-07	-1.34978	-1.24769
146951612	chr4:146951612:A:G	6.32361e-07	-1.50034	-1.39226
146951694	chr4:146951694:G:A	7.28105e-06	-0.449027	-3.83722e-10
146951729	chr4:146951729:G:A	4.56197e-06	-1.01395e-10	-0.916547
146952546	chr4:146952546:T:C	3.23243e-06	-1.01395e-10	-1.26107
146953073	chr4:146953073:G:T	3.90372e-06	-1.07237	-3.83722e-10
146953090	chr4:146953090:C:T	3.21247e-06	-1.01395e-10	-1.26726
146953114	chr4:146953114:C:T	6.64449e-07	-1.51701	-1.32608
146953708	chr4:146953708:A:G	4.34183e-06	-1.01395e-10	-0.966006
146953723	chr4:146953723:T:C	9.75387e-07	-1.51413	-0.945096
146953875	chr4:146953875:A:G	6.31192e-07	-1.50233	-1.39211
146954046	chr4:146954046:G:A	2.50719e-06	-1.51514	-3.83722e-10
146954406	chr4:146954406:A:G	1.85728e-06	-0.833415	-0.981772
146954475	chr4:146954475:ATTGT:A	1.83274e-06	-0.663737	-1.16475
146954926	chr4:146954926:T:C	1.10378e-06	-0.974174	-1.36139
146956031	chr4:146956031:A:G	6.30157e-07	-1.50468	-1.39141
146956732	chr4:146956732:A:G	1.09998e-06	-0.977756	-1.36125
146956820	chr4:146956820:T:C	7.68527e-07	-1.5147	-1.18288
146956996	chr4:146956996:T:C	3.14003e-06	-1.01395e-10	-1.29007
146957090	chr4:146957090:A:G	7.4641e-07	-1.51718	-1.2096
146957113	chr4:146957113:CT:C	2.26344e-05	-1.01395e-10	0.685168
146957566	chr4:146957566:A:G	2.76952e-06	-0.666962	-0.748667
146957999	chr4:146957999:C:T	3.75763e-06	-0.724816	-0.385697
146958645	chr4:146958645:G:A	2.73025e-06	-1.42991	-3.83722e-10
146958841	chr4:146958841:C:T	6.29585e-07	-1.5223	-1.3747
146958890	chr4:146958890:G:T	1.70333e-06	-0.866923	-1.0348
146958916	chr4:146958916:G:A	7.80956e-07	-1.51229	-1.16925
146959314	chr4:146959314:C:T	3.08584e-06	-1.01395e-10	-1.30748
146959406	chr4:146959406:G:C	7.63947e-06	-1.01395e-10	-0.400974
146959612	chr4:146959612:A:G	7.70867e-07	-1.51577	-1.17877
146959870	chr4:146959870:C:A	8.53001e-06	-0.290712	-3.83722e-10
146960173	chr4:146960173:C:T	5.94754e-06	-1.01395e-10	-0.651325
146960246	chr4:146960246:C:T	3.06741e-06	-1.01395e-10	-1.31347
146960267	chr4:146960267:T:C	7.79079e-07	-1.51709	-1.16686
146960305	chr4:146960305:CAG:C	3.38695e-06	-1.01395e-10	-1.21437
146963144	chr4:146963144:C:T	4.45213e-06	-1.01395e-10	-0.94092
146963630	chr4:146963630:T:C	7.74074e-07	-1.51365	-1.17674
146964677	chr4:146964677:TCTGA:T	6.31141e-07	-1.52241	-1.37212
146964808	chr4:146964808:C:A	4.39495e-06	-1.01395e-10	-0.953846
146965324	chr4:146965324:T:C	4.31787e-06	-1.01395e-10	-0.97154
146965623	chr4:146965623:T:C	1.75892e-06	-0.798511	-1.07109
146965639	chr4:146965639:A:G	3.38738e-06	-1.01395e-10	-1.21424
146965655	chr4:146965655:A:G	4.03078e-06	-1.01395e-10	-1.04034
146965735	chr4:146965735:A:G	1.71582e-06	-0.844488	-1.04992
146965914	chr4:146965914:A:G	1.09623e-06	-0.971063	-1.37136
146965967	chr4:146965967:C:T	1.0233e-06	-1.15903	-1.25224
146966569	chr4:146966569:T:C	3.98037e-06	-1.01395e-10	-1.05293
146966668	chr4:146966668:C:T	6.50512e-07	-1.5218	-1.3425
146967024	chr4:146967024:C:T	4.36294e-06	-0.961156	-3.83722e-10
146967045	chr4:146967045:T:C	6.51246e-07	-1.52092	-1.34225
146967179	chr4:146967179:G:A	6.44901e-07	-1.52192	-1.35104
146967244	chr4:146967244:T:C	2.63641e-06	-1.46488	-3.83722e-10
146967582	chr4:146967582:C:T	9.85693e-07	-1.51241	-0.936299
146967783	chr4:146967783:ACCCAATACCTGTACC:A	8.84744e-07	-1.50085	-1.05591
146968051	chr4:146968051:C:A	6.49672e-07	-1.51991	-1.34568
146968181	chr4:146968181:A:G	4.28564e-06	-0.979033	-3.83722e-10
146968292	chr4:146968292:G:A	1.13455e-05	-0.00548344	-3.83722e-10
146969255	chr4:146969255:T:C	6.54375e-07	-1.52058	-1.33779
146969391	chr4:146969391:C:G	2.66884e-06	-1.45266	-3.83722e-10
146969496	chr4:146969496:G:C	6.50269e-07	-1.51948	-1.34519
146969810	chr4:146969810:A:G	2.12619e-05	-1.01395e-10	0.622615
146969822	chr4:146969822:A:G	8.75815e-07	-1.50611	-1.06079
146970641	chr4:146970641:G:A	6.46575e-07	-1.51973	-1.35063
146970650	chr4:146970650:G:A	1.13767e-06	-1.10207	-1.20325
146970913	chr4:146970913:T:G	3.42781e-06	-0.748216	-0.454165
146971468	chr4:146971468:T:TG	4.6736e-06	-1.01395e-10	-0.892371
146971929	chr4:146971929:G:A	4.21923e-06	-0.99465	-3.83722e-10
146972293	chr4:146972293:G:A	3.51198e-06	-1.01395e-10	-1.17812
146972433	chr4:146972433:T:G	1.06859e-06	-1.5192	-0.848763
146972483	chr4:146972483:A:G	8.25433e-07	-1.49809	-1.12806
146972612	chr4:146972612:T:C	2.82821e-06	-1.01395e-10	-1.39466
146973777	chr4:146973777:G:A	1.09736e-06	-0.957123	-1.38427
146973789	chr4:146973789:G:A	4.09669e-06	-1.01395e-10	-1.02412
146973974	chr4:146973974:A:G	3.58802e-06	-1.01395e-10	-1.1567
146974520	chr4:146974520:C:T	2.86978e-06	-1.01395e-10	-1.38007
146974604	chr4:146974604:G:T	9.02919e-07	-1.28791	-1.24852
146974633	chr4:146974633:G:A	3.70056e-06	-1.01395e-10	-1.12582
146974651	chr4:146974651:A:G	2.16665e-06	-0.434829	-1.22629
146974832	chr4:146974832:C:T	2.72334e-06	-1.15724	-0.275197
146975033	chr4:146975033:C:T	7.93195e-07	-1.31794	-1.34805
146975317	chr4:146975317:A:AGTG	9.0304e-07	-1.28344	-1.25285
146975401	chr4:146975401:A:G	1.14826e-06	-0.951141	-1.34491
146975704	chr4:146975704:C:A	3.78995e-06	-1.01395e-10	-1.10195
146976521	chr4:146976521:C:T	5.30973e-06	-0.15536	-0.609401
146976524	chr4:146976524:A:G	3.05055e-06	-1.01395e-10	-1.31898
146976548	chr4:146976548:C:A	2.658e-06	-1.12583	-0.3309
146976569	chr4:146976569:T:G	2.65266e-06	-1.13171	-0.327028
146976666	chr4:146976666:C:A	4.06925e-06	-1.01395e-10	-1.03084
146976770	chr4:146976770:T:C	4.44554e-06	-1.01395e-10	-0.9424
146977460	chr4:146977460:G:A	2.55097e-06	-1.1334	-0.364434
146977607	chr4:146977607:A:G	3.06718e-06	-1.01395e-10	-1.31354
146977912	chr4:146977912:AG:A	3.12949e-06	-1.29343	-3.83722e-10
146978396	chr4:146978396:G:T	9.62905e-06	-1.01395e-10	-0.169518
146978577	chr4:146978577:A:G	4.09034e-06	-1.01395e-10	-1.02567
146978745	chr4:146978745:G:A	3.26639e-06	-1.01395e-10	-1.25062
146978851	chr4:146978851:C:T	3.64612e-06	-1.14064	-3.83722e-10
146979032	chr4:146979032:T:A	9.19576e-07	-1.25664	-1.2615
146979126	chr4:146979126:T:C	6.33306e-06	-1.01395e-10	-0.588518
146979826	chr4:146979826:T:A	2.83871e-06	-1.12383	-0.267126
146979995	chr4:146979995:T:C	2.7868e-06	-1.40941	-3.83722e-10
146980339	chr4:146980339:A:G	2.56624e-06	-1.49186	-3.83722e-10
146980359	chr4:146980359:G:A	7.66473e-07	-1.39916	-1.3011
146980652	chr4:146980652:G:T	3.90831e-06	-1.0712	-3.83722e-10
146981237	chr4:146981237:T:A	4.54951e-06	-1.01395e-10	-0.919282
146981776	chr4:146981776:T:G	3.44207e-06	-1.01395e-10	-1.19823
146982036	chr4:146982036:G:A	2.9629e-06	-1.01395e-10	-1.34813
146982240	chr4:146982240:T:C	2.46964e-06	-1.07933	-0.450894
146982376	chr4:146982376:A:C	2.59148e-06	-1.48207	-3.83722e-10
146982587	chr4:146982587:G:A	2.88291e-06	-1.01395e-10	-1.3755
146982775	chr4:146982775:C:A	6.62752e-06	-0.543071	-3.83722e-10
146983018	chr4:146983018:C:G	4.51483e-06	-0.926935	-3.83722e-10
146983325	chr4:146983325:G:C	3.36164e-06	-1.01395e-10	-1.22187
146984222	chr4:146984222:C:T	3.62428e-06	-1.14665	-3.83722e-10
146984223	chr4:146984223:G:A	2.2781e-06	-0.738278	-0.872682
146984234	chr4:146984234:A:G	3.13624e-06	-1.01395e-10	-1.29128
146984745	chr4:146984745:C:T	2.15173e-06	-0.396381	-1.27165
146984786	chr4:146984786:C:T	2.91313e-06	-1.01395e-10	-1.36507
146985424	chr4:146985424:A:G	3.13429e-06	-1.01395e-10	-1.2919
146986006	chr4:146986006:G:A	3.2975e-06	-1.01395e-10	-1.24114
146986593	chr4:146986593:C:G	1.66213e-06	-0.794167	-1.13204
146986897	chr4:146986897:C:T	2.34561e-06	-1.0754	-0.506358
146986972	chr4:146986972:G:A	1.66045e-06	-0.823355	-1.10386
146987132	chr4:146987132:C:T	3.03328e-06	-1.32466	-3.83722e-10
146987550	chr4:146987550:A:G	4.14031e-06	-1.01395e-10	-1.01353
146987826	chr4:146987826:G:T	3.13498e-06	-1.01395e-10	-1.29168
146987859	chr4:146987859:C:T	2.54613e-06	-1.49973	-3.83722e-10
146987860	chr4:146987860:G:A	2.16089e-06	-0.369517	-1.29426
146987870	chr4:146987870:G:A	3.57972e-06	-1.01395e-10	-1.15902
146988225	chr4:146988225:T:C	3.12877e-06	-1.01395e-10	-1.29366
146988257	chr4:146988257:T:C	7.41221e-07	-1.4275	-1.30625
146988297	chr4:146988297:G:A	3.81828e-06	-1.0945	-3.83722e-10
146988308	chr4:146988308:TTA:T	2.93529e-06	-1.01395e-10	-1.3575
146989304	chr4:146989304:G:A	2.55131e-06	-1.11159	-0.386102
146989721	chr4:146989721:G:A	4.00567e-06	-1.01395e-10	-1.04659
146990180	chr4:146990180:T:C	2.71723e-06	-1.43469	-3.83722e-10
146990210	chr4:146990210:T:C	2.87123e-06	-1.01395e-10	-1.37956
146990277	chr4:146990277:C:T	3.78731e-06	-1.01395e-10	-1.10265
146990647	chr4:146990647:T:C	4.11386e-06	-1.01395e-10	-1.01994
146990738	chr4:146990738:T:C	9.60041e-07	-1.25247	-1.22261
146991095	chr4:146991095:C:T	4.11267e-06	-1.01395e-10	-1.02023
146991711	chr4:146991711:A:T	3.91859e-06	-1.01395e-10	-1.06857
146991782	chr4:146991782:C:T	4.47215e-06	-1.01395e-10	-0.936433
146992285	chr4:146992285:T:A	1.03626e-06	-1.05842	-1.34026
146992787	chr4:146992787:C:G	3.94482e-06	-1.01395e-10	-1.0619
146993297	chr4:146993297:C:T	2.7767e-06	-1.09551	-0.31753
146993344	chr4:146993344:A:G	4.07413e-06	-1.01395e-10	-1.02964
146993497	chr4:146993497:T:C	2.87123e-06	-1.01395e-10	-1.37956
146993512	chr4:146993512:C:T	3.84417e-06	-1.01395e-10	-1.08775
146993769	chr4:146993769:A:G	4.77372e-06	-1.01395e-10	-0.871176
146993793	chr4:146993793:A:G	9.23364e-07	-1.26587	-1.24816
146994206	chr4:146994206:T:C	2.87123e-06	-1.01395e-10	-1.37956
146994293	chr4:146994293:G:T	1.05216e-06	-1.01799	-1.36547
146994311	chr4:146994311:A:T	9.99849e-07	-1.06202	-1.37243
146994415	chr4:146994415:T:C	1.06809e-06	-0.982999	-1.38543
146995372	chr4:146995372:T:C	3.61068e-06	-1.15041	-3.83722e-10
146995420	chr4:146995420:G:A	3.92882e-06	-1.01395e-10	-1.06596
146995681	chr4:146995681:A:C	4.64684e-06	-1.01395e-10	-0.898116
146995953	chr4:146995953:G:A	2.57723e-06	-1.48759	-3.83722e-10
146995994	chr4:146995994:G:A	6.07984e-06	-1.01395e-10	-0.629323
146996146	chr4:146996146:T:G	1.34021e-06	-0.98752	-1.15396
146996478	chr4:146996478:G:A	1.02446e-06	-1.01975	-1.39038
146996669	chr4:146996669:G:A	1.06738e-06	-0.980255	-1.38884
146996722	chr4:146996722:A:G	3.62731e-06	-1.01395e-10	-1.14581
146997133	chr4:146997133:C:T	2.78464e-06	-0.417892	-0.992293
146997137	chr4:146997137:T:C	3.9973e-06	-1.01395e-10	-1.04868
146997654	chr4:146997654:G:C	6.14651e-06	-1.01395e-10	-0.618418
146998750	chr4:146998750:A:G	2.59503e-06	-1.12975	-0.350954
146998759	chr4:146998759:A:T	8.80293e-06	-1.01395e-10	-0.259218
146998806	chr4:146998806:C:T	2.81972e-06	-1.13388	-0.263787
146999241	chr4:146999241:G:A	3.4599e-06	-1.01395e-10	-1.19306
147000589	chr4:147000589:C:T	5.34116e-06	-1.01395e-10	-0.758859
147000737	chr4:147000737:G:A	1.47823e-06	-0.896073	-1.14738
147001225	chr4:147001225:G:A	4.02319e-06	-1.01395e-10	-1.04223
147001236	chr4:147001236:A:G	3.55825e-06	-1.01395e-10	-1.16503
147001681	chr4:147001681:G:T	5.33246e-06	-1.01395e-10	-0.760489
147001705	chr4:147001705:A:G	2.49976e-06	-1.41088	-0.107228
147001745	chr4:147001745:C:T	1.91002e-06	-0.546745	-1.24044
147002014	chr4:147002014:T:C	9.25376e-07	-1.21013	-1.30172
147002464	chr4:147002464:T:C	9.56898e-07	-1.19344	-1.28492
147002645	chr4:147002645:A:G	8.90827e-07	-1.2626	-1.28731
147002777	chr4:147002777:G:A	2.0319e-05	-1.01395e-10	0.577254
147002788	chr4:147002788:C:T	4.06229e-06	-1.01395e-10	-1.03256
147002868	chr4:147002868:C:G	5.46882e-06	-1.01395e-10	-0.735239
147003148	chr4:147003148:T:C	3.55712e-06	-1.01395e-10	-1.16535
147003215	chr4:147003215:G:T	1.43512e-06	-1.2237	-0.84935
147003229	chr4:147003229:T:A	6.85198e-07	-1.49926	-1.31309
147003252	chr4:147003252:T:C	9.41623e-07	-1.18782	-1.30663
147003304	chr4:147003304:C:T	6.07171e-06	-1.01395e-10	-0.630661
147003355	chr4:147003355:A:C	4.05042e-06	-1.03548	-3.83722e-10
147003451	chr4:147003451:A:G	1.30082e-06	-1.47562	-0.695687
147004059	chr4:147004059:G:T	3.24285e-06	-0.979868	-0.277981
147004194	chr4:147004194:G:A	8.92124e-07	-1.27936	-1.26909
147004748	chr4:147004748:C:T	1.06717e-06	-1.2228	-1.14649
147005076	chr4:147005076:T:C	3.03228e-06	-1.01395e-10	-1.32499
147006075	chr4:147006075:T:C	1.79333e-06	-1.51282	-0.337403
147006127	chr4:147006127:C:A	3.52199e-06	-1.01395e-10	-1.17528
147006163	chr4:147006163:T:A	7.96878e-07	-1.42904	-1.23231
147006215	chr4:147006215:A:G	4.10104e-06	-1.01395e-10	-1.02306
147006728	chr4:147006728:C:T	2.53302e-06	-1.00958	-0.495313
147006792	chr4:147006792:C:G	8.93656e-07	-1.26826	-1.27848
147006801	chr4:147006801:A:G	1.91222e-06	-1.51079	-0.27525
147007162	chr4:147007162:T:A	3.44855e-06	-1.19635	-3.83722e-10
147007429	chr4:147007429:C:T	3.49803e-06	-1.1821	-3.83722e-10
147007885	chr4:147007885:C:A	4.06025e-06	-1.01395e-10	-1.03306
147007901	chr4:147007901:A:G	1.84441e-06	-1.51154	-0.310605
147007943	chr4:147007943:T:G	3.84708e-06	-1.08699	-3.83722e-10
147007944	chr4:147007944:A:G	8.06263e-06	-0.347062	-3.83722e-10
147008309	chr4:147008309:T:C	1.05979e-06	-1.23604	-1.14019
147009227	chr4:147009227:G:T	3.46098e-06	-1.01395e-10	-1.19275
147009258	chr4:147009258:G:A	3.08861e-06	-1.01395e-10	-1.30658
147009405	chr4:147009405:A:G	8.054e-07	-1.4866	-1.16411
147011126	chr4:147011126:T:C	2.82707e-06	-1.01395e-10	-1.39506
147011255	chr4:147011255:A:G	9.48302e-07	-1.2577	-1.22969
147011529	chr4:147011529:G:A	4.56385e-06	-0.916135	-3.83722e-10
147011975	chr4:147011975:T:G	4.52007e-06	-1.01395e-10	-0.925775
147012229	chr4:147012229:C:G	6.21872e-06	-1.01395e-10	-0.606738
147012465	chr4:147012465:G:A	3.75898e-06	-1.01395e-10	-1.11015
147015940	chr4:147015940:A:AT	7.15235e-07	-1.45478	-1.31467
147016128	chr4:147016128:T:C	1.20738e-06	-1.17409	-1.07176
147016255	chr4:147016255:T:A	1.13059e-06	-1.34429	-0.96727
147016261	chr4:147016261:A:T	2.93437e-06	-1.01395e-10	-1.35781
147016320	chr4:147016320:C:T	7.65565e-07	-1.36614	-1.33531
147016868	chr4:147016868:C:T	6.18571e-06	-1.01395e-10	-0.612061
147016980	chr4:147016980:G:A	2.92245e-06	-1.01395e-10	-1.36188
147017272	chr4:147017272:T:C	7.57003e-07	-1.35074	-1.36195
147017352	chr4:147017352:G:A	2.9565e-06	-1.01395e-10	-1.3503
147017736	chr4:147017736:C:T	7.75691e-07	-1.33395	-1.35435
147017825	chr4:147017825:G:A	2.94852e-06	-1.01395e-10	-1.353
147018163	chr4:147018163:C:A	2.95443e-06	-1.01395e-10	-1.351
147018181	chr4:147018181:G:T	1.06521e-06	-1.25108	-1.12005
147018288	chr4:147018288:C:T	5.21198e-06	-1.01395e-10	-0.783343
147018292	chr4:147018292:C:T	1.2523e-06	-1.45059	-0.758732
147018335	chr4:147018335:C:T	3.35472e-06	-1.01395e-10	-1.22393
147018338	chr4:147018338:G:A	1.26655e-06	-1.43866	-0.759348
147018340	chr4:147018340:T:C	1.24057e-06	-1.44548	-0.773253
147018407	chr4:147018407:C:T	2.92398e-06	-1.01395e-10	-1.36136
147018426	chr4:147018426:C:A	5.88954e-06	-1.01395e-10	-0.661124
147018456	chr4:147018456:G:GT	1.25633e-06	-1.4569	-0.749211
147018459	chr4:147018459:A:G	9.4625e-07	-1.381	-1.10855
147018876	chr4:147018876:G:A	1.2381e-06	-1.43822	-0.782506
147019009	chr4:147019009:G:A	1.27445e-06	-1.44344	-0.748341
147019326	chr4:147019326:A:G	4.45439e-06	-1.01395e-10	-0.940411
147019441	chr4:147019441:A:G	1.25454e-06	-1.45003	-0.757505
147019514	chr4:147019514:A:G	2.55857e-06	-1.49485	-3.83722e-10
147019533	chr4:147019533:C:A	1.21987e-06	-1.4491	-0.786455
147019861	chr4:147019861:A:G	1.27659e-06	-1.45859	-0.731527
147020073	chr4:147020073:A:G	1.06203e-06	-1.4815	-0.892619
147020101	chr4:147020101:C:T	7.944e-07	-1.46052	-1.20395
147020322	chr4:147020322:T:C	2.51179e-06	-1.51331	-3.83722e-10
147020328	chr4:147020328:G:A	1.49109e-06	-1.52216	-0.512628
147020420	chr4:147020420:G:A	3.4523e-06	-1.01395e-10	-1.19526
147020440	chr4:147020440:T:C	1.28338e-06	-1.43664	-0.748162
147020542	chr4:147020542:T:C	1.35219e-06	-1.1273	-1.00528
147021076	chr4:147021076:C:T	1.33376e-06	-1.46111	-0.685191
147021661	chr4:147021661:T:G	3.36417e-06	-1.01395e-10	-1.22112
147021955	chr4:147021955:T:C	9.23275e-07	-1.40624	-1.10789
147022076	chr4:147022076:C:T	4.373e-06	-1.01395e-10	-0.958852
147022112	chr4:147022112:A:G	1.26376e-06	-1.48565	-0.714554
147022140	chr4:147022140:C:T	5.46948e-06	-1.01395e-10	-0.735119
147022157	chr4:147022157:G:A	1.2728e-06	-1.47863	-0.714455
147022252	chr4:147022252:A:G	1.11677e-06	-1.27087	-1.05299
147022256	chr4:147022256:T:C	2.84167e-06	-1.01395e-10	-1.38991
147022268	chr4:147022268:T:G	1.25845e-06	-1.48454	-0.719878
147022330	chr4:147022330:C:A	1.07247e-06	-1.51397	-0.850373
147022403	chr4:147022403:G:T	4.37065e-06	-1.01395e-10	-0.959391
147022491	chr4:147022491:G:T	2.93646e-06	-1.01395e-10	-1.3571
147022619	chr4:147022619:G:A	5.82036e-06	-1.01395e-10	-0.67294
147023031	chr4:147023031:T:C	1.28152e-06	-1.4929	-0.693353
147023165	chr4:147023165:A:G	0.000241865	3.05408	-3.83722e-10
147023328	chr4:147023328:A:T	1.21403e-06	-1.48692	-0.753438
147023375	chr4:147023375:G:A	1.06534e-06	-1.51725	-0.853749
147023434	chr4:147023434:A:C	1.238e-06	-1.48633	-0.734473
147023472	chr4:147023472:C:T	1.22383e-06	-1.49102	-0.741294
147023657	chr4:147023657:T:C	1.26605e-06	-1.49126	-0.707144
147023829	chr4:147023829:T:TC	1.22689e-06	-1.48053	-0.749288
147024060	chr4:147024060:A:G	1.27267e-06	-1.47799	-0.715195
147024115	chr4:147024115:G:A	1.29029e-06	-1.4869	-0.692534
147024118	chr4:147024118:T:C	1.11423e-06	-0.939459	-1.38668
147024244	chr4:147024244:C:T	1.27759e-06	-1.48707	-0.702254
147024299	chr4:147024299:C:T	7.54294e-07	-1.49388	-1.22239
147024574	chr4:147024574:T:A	3.6254e-06	-1.01395e-10	-1.14634
147024581	chr4:147024581:A:G	1.03205e-06	-1.21752	-1.18524
147024705	chr4:147024705:G:C	1.97932e-06	-1.27814	-0.473408
147024915	chr4:147024915:G:A	2.8796e-06	-1.01395e-10	-1.37665
147025169	chr4:147025169:G:A	1.30765e-06	-1.47958	-0.686496
147025452	chr4:147025452:T:C	1.16744e-06	-1.4133	-0.866187
147025613	chr4:147025613:T:C	1.09016e-06	-1.48022	-0.867754
147025914	chr4:147025914:A:G	1.29009e-06	-1.48157	-0.698019
147026123	chr4:147026123:G:T	2.37277e-06	-1.52188	-0.0483611
147026178	chr4:147026178:G:C	1.26648e-06	-1.48212	-0.715943
147026179	chr4:147026179:A:G	9.55393e-07	-1.37912	-1.10082
147026213	chr4:147026213:G:T	1.28068e-06	-1.47659	-0.710317
147026281	chr4:147026281:T:C	2.86783e-06	-1.01395e-10	-1.38075
147026326	chr4:147026326:T:C	5.36844e-06	-0.753765	-3.83722e-10
147026367	chr4:147026367:G:T	1.31078e-06	-1.48284	-0.680845
147026428	chr4:147026428:G:A	1.2936e-06	-1.48727	-0.689599
147026470	chr4:147026470:T:G	1.04047e-06	-1.25409	-1.14054
147026523	chr4:147026523:G:A	3.20451e-06	-1.01395e-10	-1.26974
147026535	chr4:147026535:C:T	1.29244e-06	-1.46952	-0.70825
147026636	chr4:147026636:T:C	3.71053e-06	-1.01395e-10	-1.12313
147026695	chr4:147026695:G:C	3.96583e-06	-1.01395e-10	-1.05659
147026894	chr4:147026894:G:A	5.241e-06	-1.01395e-10	-0.77779
147026998	chr4:147026998:G:A	1.83526e-06	-0.759968	-1.06715
147027132	chr4:147027132:G:A	1.76693e-06	-0.782628	-1.08243
147027233	chr4:147027233:G:A	1.29918e-06	-1.47662	-0.695948
147027493	chr4:147027493:G:A	1.89019e-06	-1.24844	-0.549187
147027973	chr4:147027973:A:G	2.51451e-06	-1.51222	-3.83722e-10
147028160	chr4:147028160:T:G	2.84719e-06	-1.01395e-10	-1.38797
147028660	chr4:147028660:T:C	1.33381e-06	-1.49557	-0.650687
147028691	chr4:147028691:A:G	1.35479e-06	-1.493	-0.637653
147028722	chr4:147028722:G:A	1.65691e-06	-1.5125	-0.416845
147030100	chr4:147030100:AATAGTCATCT:A	1.31987e-06	-1.49079	-0.665972
147030595	chr4:147030595:T:C	2.93661e-06	-1.01395e-10	-1.35705
147030651	chr4:147030651:C:A	3.06099e-06	-1.01395e-10	-1.31556
147030697	chr4:147030697:T:G	7.65644e-07	-1.33556	-1.36578
147031053	chr4:147031053:T:C	3.44758e-06	-1.01395e-10	-1.19663
147031089	chr4:147031089:G:A	1.01722e-06	-1.49337	-0.923866
147031282	chr4:147031282:C:T	2.49671e-06	-1.51933	-3.83722e-10
147031836	chr4:147031836:A:AT	1.5662e-06	-1.48758	-0.498071
147031993	chr4:147031993:C:T	3.04601e-06	-1.01395e-10	-1.32047
147032113	chr4:147032113:A:G	1.76201e-06	-0.746648	-1.1212
147032134	chr4:147032134:A:G	1.54375e-05	-1.01395e-10	0.3025
147032168	chr4:147032168:T:A	5.03484e-06	-1.01395e-10	-0.81792
147033212	chr4:147033212:G:C	1.60533e-06	-1.46268	-0.498294
147033240	chr4:147033240:A:G	1.58474e-06	-1.49132	-0.482556
147033386	chr4:147033386:G:C	6.42286e-06	-1.01395e-10	-0.574439
147033888	chr4:147033888:G:A	2.945e-06	-1.01395e-10	-1.35419
147034091	chr4:147034091:C:T	1.67229e-06	-1.46323	-0.456881
147034365	chr4:147034365:G:A	1.63252e-06	-1.47479	-0.469385
147034804	chr4:147034804:GACTTTTCCTGTTA:G	3.52958e-06	-1.17312	-3.83722e-10
147035106	chr4:147035106:A:T	1.8496e-06	-1.46775	-0.351585
147035152	chr4:147035152:G:A	3.42241e-06	-1.01395e-10	-1.20396
147035978	chr4:147035978:T:C	1.84837e-06	-0.724572	-1.09543
147035991	chr4:147035991:G:T	1.18567e-06	-1.49524	-0.768752
147036277	chr4:147036277:A:G	1.33542e-06	-1.48898	-0.656074
147036312	chr4:147036312:A:C	1.33997e-06	-1.06714	-1.07452
147036563	chr4:147036563:T:G	2.89907e-06	-1.01395e-10	-1.36991
147036668	chr4:147036668:A:G	2.94051e-06	-1.01395e-10	-1.35572
147037420	chr4:147037420:ATACTC:A	2.90336e-06	-1.52242	0.153988
147037446	chr4:147037446:C:T	2.86528e-06	-1.52245	0.140815
147037451	chr4:147037451:T:C	5.24856e-06	-1.01395e-10	-0.776348
147037521	chr4:147037521:C:T	2.86307e-06	-1.01395e-10	-1.38241
147037908	chr4:147037908:C:T	3.78957e-06	-1.01395e-10	-1.10205
147037937	chr4:147037937:G:A	1.65453e-06	-0.872653	-1.05813
147038198	chr4:147038198:CAATA:C	9.56091e-07	-1.50978	-0.969425
147038237	chr4:147038237:C:G	2.88755e-06	-1.01395e-10	-1.37389
147038255	chr4:147038255:C:T	9.45705e-07	-1.4809	-1.00922
147038260	chr4:147038260:G:A	1.1188e-06	-1.202	-1.12005
147038354	chr4:147038354:T:C	2.67893e-06	-1.44322	-0.00566752
147038393	chr4:147038393:C:T	2.70166e-06	-1.43842	-0.00201634
147038416	chr4:147038416:T:G	2.24493e-06	-1.46047	-0.165155
147038503	chr4:147038503:A:T	2.62702e-06	-1.43904	-0.0294065
147038553	chr4:147038553:G:A	2.47699e-06	-1.45411	-0.0731495
147038848	chr4:147038848:C:T	2.65522e-06	-1.43029	-0.0274852
147039006	chr4:147039006:C:A	2.34869e-06	-1.44869	-0.131756
147039090	chr4:147039090:G:A	9.6906e-07	-1.47849	-0.987245
147039310	chr4:147039310:A:G	3.78221e-06	-1.01395e-10	-1.10399
147039343	chr4:147039343:T:C	9.66111e-07	-1.47946	-0.989315
147039924	chr4:147039924:C:T	7.74844e-06	-1.01395e-10	-0.38681
147040364	chr4:147040364:T:C	6.57154e-07	-1.5005	-1.35363
147040559	chr4:147040559:A:G	5.14329e-06	-1.01395e-10	-0.79661
147041187	chr4:147041187:A:G	3.47612e-06	-1.01395e-10	-1.18838
147041280	chr4:147041280:T:C	6.60356e-07	-1.50477	-1.34451
147041621	chr4:147041621:C:T	2.52425e-06	-1.50836	-3.83722e-10
147042409	chr4:147042409:G:A	8.73024e-07	-1.4671	-1.10299
147042514	chr4:147042514:TGAAA:T	9.07173e-07	-1.49962	-1.0321
147042573	chr4:147042573:G:A	9.30854e-07	-1.49132	-1.01463
147043623	chr4:147043623:C:A	2.53346e-06	-1.42512	-0.0795944
147043735	chr4:147043735:C:T	3.14534e-06	-1.01395e-10	-1.28838
147043749	chr4:147043749:G:A	1.51863e-05	-0.838	1.12409
147043781	chr4:147043781:A:G	3.43695e-06	-1.52066	0.320939
147043893	chr4:147043893:G:A	7.24603e-07	-1.37801	-1.37843
147044329	chr4:147044329:G:A	7.89854e-07	-1.47367	-1.19654
147044357	chr4:147044357:T:C	3.9586e-06	-1.01395e-10	-1.05841
147044389	chr4:147044389:G:C	3.99268e-06	-1.01395e-10	-1.04984
147044789	chr4:147044789:T:C	2.76174e-06	-1.41844	-3.83722e-10
147044865	chr4:147044865:T:C	3.4846e-06	-1.01395e-10	-1.18595
147044914	chr4:147044914:G:A	8.34332e-07	-1.52218	-1.09325
147045497	chr4:147045497:C:T	1.17079e-06	-0.900265	-1.37635
147045909	chr4:147045909:G:A	7.29402e-07	-1.37127	-1.37857
147046018	chr4:147046018:G:A	1.26826e-06	-0.823124	-1.37353
147046233	chr4:147046233:A:G	2.712e-06	-1.37695	-0.0596614
147046352	chr4:147046352:T:C	9.19927e-07	-1.50853	-1.00923
147046453	chr4:147046453:G:A	1.25223e-06	-0.83425	-1.37513
147046465	chr4:147046465:C:T	1.2154e-06	-0.857795	-1.38144
147046529	chr4:147046529:C:T	2.7835e-06	-1.41059	-3.83722e-10
147046530	chr4:147046530:G:A	9.49831e-07	-1.50223	-0.983545
147047748	chr4:147047748:G:A	1.28029e-06	-0.801432	-1.38578
147047829	chr4:147047829:A:G	7.51429e-07	-1.34443	-1.37565
147047939	chr4:147047939:A:T	2.9865e-06	-1.01395e-10	-1.3402
147048026	chr4:147048026:T:C	1.58732e-06	-1.4892	-0.483053
147048162	chr4:147048162:C:T	4.01557e-06	-1.01395e-10	-1.04412
147048206	chr4:147048206:C:T	3.36799e-06	-1.01395e-10	-1.21999
147048299	chr4:147048299:A:G	1.16167e-06	-0.962255	-1.32219
147048666	chr4:147048666:C:T	7.78523e-07	-1.31444	-1.37022
147048870	chr4:147048870:G:A	1.21027e-06	-1.09605	-1.1474
147048894	chr4:147048894:G:T	4.57492e-06	-0.913713	-3.83722e-10
147048900	chr4:147048900:C:T	3.51341e-06	-1.28992	0.112208
147049088	chr4:147049088:T:TA	1.75163e-06	-1.18138	-0.692373
147049365	chr4:147049365:G:A	2.5642e-06	-0.636132	-0.856525
147049448	chr4:147049448:G:A	5.1656e-06	-0.792281	-3.83722e-10
147049686	chr4:147049686:T:C	3.32047e-06	-1.01395e-10	-1.2342
147050013	chr4:147050013:G:A	3.51371e-06	-1.01395e-10	-1.17763
147050126	chr4:147050126:C:T	6.24745e-07	-1.52243	-1.38229
147050777	chr4:147050777:T:C	2.85721e-06	-1.01395e-10	-1.38446
147050798	chr4:147050798:G:T	5.14812e-06	-0.79567	-3.83722e-10
147050799	chr4:147050799:G:A	5.09868e-06	-0.805321	-3.83722e-10
147050800	chr4:147050800:C:T	5.16032e-06	-0.793303	-3.83722e-10
147050921	chr4:147050921:C:T	1.38092e-05	-0.883204	1.07424
147051184	chr4:147051184:C:T	1.10157e-05	-0.852418	0.817436
147051302	chr4:147051302:T:C	2.36732e-05	-0.820475	1.55052
147051469	chr4:147051469:G:A	3.79788e-06	0.254771	-1.35463
147051512	chr4:147051512:G:A	2.85532e-06	-1.01395e-10	-1.38512
147051518	chr4:147051518:G:A	8.5073e-07	-1.51291	-1.08305
147051565	chr4:147051565:G:A	8.51383e-07	-1.51763	-1.07757
147051648	chr4:147051648:T:C	2.25936e-05	-0.0541684	0.737531
147051724	chr4:147051724:C:G	3.44158e-06	-1.01395e-10	-1.19837
147051909	chr4:147051909:C:T	1.45183e-05	-0.865737	1.10685
147051913	chr4:147051913:A:T	3.27811e-06	-1.01395e-10	-1.24704
147052471	chr4:147052471:A:T	2.26073e-05	-0.800698	1.48467
147052491	chr4:147052491:A:G	5.20749e-06	-0.784205	-3.83722e-10
147052828	chr4:147052828:T:G	6.38499e-06	-1.01395e-10	-0.580352
147052957	chr4:147052957:T:C	1.25971e-05	-0.871261	0.970423
147053080	chr4:147053080:A:G	5.55225e-06	-1.01395e-10	-0.720098
147053539	chr4:147053539:A:T	2.59947e-06	-1.47899	-3.83722e-10
147053677	chr4:147053677:C:T	3.04452e-06	-1.01395e-10	-1.32096
147053952	chr4:147053952:G:T	3.08462e-06	-1.01395e-10	-1.30787
147054065	chr4:147054065:T:C	3.23436e-05	-0.106193	1.14831
147054241	chr4:147054241:T:A	3.31062e-06	-1.01395e-10	-1.23717
147054389	chr4:147054389:C:T	2.91267e-06	-1.01395e-10	-1.36523
147054613	chr4:147054613:T:C	6.40289e-06	-0.577552	-3.83722e-10
147054634	chr4:147054634:G:C	3.485e-06	-1.01395e-10	-1.18583
147054687	chr4:147054687:C:A	2.96149e-06	-1.01395e-10	-1.34861
147055024	chr4:147055024:GC:G	2.50848e-06	-1.51462	-3.83722e-10
147055104	chr4:147055104:T:C	3.5017e-06	-1.01395e-10	-1.18105
147055278	chr4:147055278:C:T	3.46746e-06	-1.01395e-10	-1.19088
147055369	chr4:147055369:G:A	3.181e-06	-1.01395e-10	-1.27711
147055469	chr4:147055469:A:G	3.94855e-06	-1.01395e-10	-1.06095
147056293	chr4:147056293:A:C	3.13819e-06	-1.01395e-10	-1.29066
147056664	chr4:147056664:T:C	6.62966e-07	-1.45563	-1.3897
147057035	chr4:147057035:T:C	4.11001e-06	-1.01395e-10	-1.02088
147057936	chr4:147057936:C:T	3.44897e-06	-1.01395e-10	-1.19623
147057946	chr4:147057946:C:T	2.85512e-06	-1.01395e-10	-1.38519
147058015	chr4:147058015:G:A	3.2919e-06	-1.01395e-10	-1.24284
147058222	chr4:147058222:C:T	3.52828e-06	-1.01395e-10	-1.17349
147058365	chr4:147058365:C:A	5.12796e-06	-1.00611	0.206515
147058439	chr4:147058439:A:T	6.3883e-06	-1.01395e-10	-0.579834
147058652	chr4:147058652:T:A	3.5387e-06	-1.17342	0.00287949
147059276	chr4:147059276:C:T	2.83329e-06	-1.01395e-10	-1.39287
147059734	chr4:147059734:T:A	8.55211e-06	-1.00102	0.712895
147059969	chr4:147059969:GATAGTGGAGACAA:G	1.62107e-06	-1.48986	-0.461362
147060179	chr4:147060179:C:T	3.42643e-06	-1.01395e-10	-1.20278
147060358	chr4:147060358:C:T	7.01491e-07	-1.51691	-1.27194
147060558	chr4:147060558:T:C	7.63977e-07	-1.52246	-1.18106
147060915	chr4:147060915:A:G	2.91104e-06	-1.01395e-10	-1.36579
147061169	chr4:147061169:A:T	9.46631e-07	-1.52224	-0.966903
147061312	chr4:147061312:A:G	9.67493e-07	-1.52157	-0.945782
147061577	chr4:147061577:A:G	3.23152e-06	-1.01395e-10	-1.26135
147061783	chr4:147061783:G:A	3.24699e-06	-1.01395e-10	-1.25657
147061822	chr4:147061822:A:C	3.45772e-06	-1.01395e-10	-1.19369
147061899	chr4:147061899:A:G	2.92729e-05	0.361814	0.580545
147061943	chr4:147061943:A:G	7.10305e-07	-1.51793	-1.25843
147061995	chr4:147061995:G:C	2.84356e-06	-1.01395e-10	-1.38924
147062202	chr4:147062202:A:G	2.41892e-06	-1.48422	-0.066764
147062308	chr4:147062308:T:C	8.31219e-07	-1.48584	-1.13332
147062413	chr4:147062413:T:C	1.32351e-05	0.148573	-3.83722e-10
147062491	chr4:147062491:T:C	3.24875e-06	-1.01395e-10	-1.25603
147062866	chr4:147062866:A:G	3.3518e-06	-1.01395e-10	-1.2248
147063508	chr4:147063508:C:T	3.39142e-06	-1.01395e-10	-1.21305
147063547	chr4:147063547:CAG:C	4.70616e-06	-1.01395e-10	-0.88543
147063669	chr4:147063669:T:C	7.11804e-07	-1.50911	-1.26515
147063696	chr4:147063696:T:C	2.85923e-06	-1.01395e-10	-1.38375
147064079	chr4:147064079:C:T	7.2621e-06	-0.961218	0.509585
147064544	chr4:147064544:G:T	4.33022e-06	-0.968683	-3.83722e-10
147064651	chr4:147064651:C:A	4.6269e-06	-1.01395e-10	-0.902414
147064719	chr4:147064719:C:T	2.49551e-06	-1.51981	-3.83722e-10
147064762	chr4:147064762:G:A	2.64176e-06	-1.46286	-3.83722e-10
147065139	chr4:147065139:A:G	6.30413e-07	-1.50145	-1.39424
147065230	chr4:147065230:G:A	2.49034e-06	-1.52188	-3.83722e-10
147065455	chr4:147065455:C:T	2.84154e-06	-1.01395e-10	-1.38995
147065755	chr4:147065755:T:C	3.11656e-06	-1.01395e-10	-1.29757
147065795	chr4:147065795:G:C	2.9643e-06	-1.01395e-10	-1.34766
147065845	chr4:147065845:C:T	1.51856e-06	-1.12502	-0.891517
147066337	chr4:147066337:T:C	3.25872e-06	0.0893189	-1.34229
147067085	chr4:147067085:C:T	1.96625e-05	-0.485022	1.02943
147067479	chr4:147067479:A:G	2.96799e-06	-1.01395e-10	-1.34642
147067935	chr4:147067935:A:G	7.73835e-06	-1.01395e-10	-0.388114
147068181	chr4:147068181:G:A	7.81082e-06	-1.06166	0.682863
147068267	chr4:147068267:C:T	2.82685e-06	-1.01395e-10	-1.39514
147068492	chr4:147068492:C:T	1.00914e-06	-1.09692	-1.32829
147068520	chr4:147068520:A:G	8.16665e-07	-1.47618	-1.16065
147069219	chr4:147069219:G:C	3.52805e-06	-0.978864	-0.194692
147069223	chr4:147069223:T:C	1.11836e-06	-1.33731	-0.985125
147069225	chr4:147069225:G:A	3.58552e-06	-0.974522	-0.182875
147069478	chr4:147069478:T:C	6.38757e-05	0.186119	1.53652
147069647	chr4:147069647:G:A	5.38015e-05	0.287069	1.26393
147069668	chr4:147069668:T:G	2.15576e-05	-0.568008	1.20443
147069764	chr4:147069764:C:T	1.14758e-06	-1.3891	-0.907542
147069798	chr4:147069798:T:C	2.15299e-05	-0.578752	1.21389
147069807	chr4:147069807:A:G	9.26183e-07	-1.1512	-1.35978
147069901	chr4:147069901:C:G	3.03722e-06	-1.01395e-10	-1.32336
147070065	chr4:147070065:C:T	7.02371e-07	-1.39288	-1.39471
147070250	chr4:147070250:T:C	1.1519e-06	-1.04987	-1.24302
147070301	chr4:147070301:A:C	6.77274e-07	-1.51761	-1.30637
147070454	chr4:147070454:A:G	2.97543e-06	-1.01395e-10	-1.34391
147070545	chr4:147070545:T:C	1.09338e-06	-0.965787	-1.37924
147070922	chr4:147070922:A:C	8.11096e-07	-1.2625	-1.38117
147071119	chr4:147071119:C:G	6.031e-06	-1.01395e-10	-0.637389
147072035	chr4:147072035:T:C	8.54205e-06	-1.01395e-10	-0.289301
147072125	chr4:147072125:G:C	2.51562e-05	0.826791	-0.0359894
147072152	chr4:147072152:AAAAAAAG:A	3.8478e-06	-1.01395e-10	-1.0868
147072166	chr4:147072166:GA:G	7.74663e-06	-0.92294	0.535897
147072550	chr4:147072550:A:G	5.80013e-05	0.647773	0.978391
147072776	chr4:147072776:C:T	3.22844e-06	-1.01395e-10	-1.2623
147073229	chr4:147073229:G:A	1.00036e-06	-1.11269	-1.32125
147073438	chr4:147073438:C:T	4.17555e-06	-1.01395e-10	-1.00506
147073472	chr4:147073472:C:G	6.01769e-06	-0.639598	-3.83722e-10
147073715	chr4:147073715:G:T	1.16062e-06	-0.890906	-1.39445
147073806	chr4:147073806:C:T	1.01748e-06	-1.13921	-1.27776
147074008	chr4:147074008:G:A	2.85641e-06	-1.01395e-10	-1.38474
147074105	chr4:147074105:T:C	7.68854e-07	-1.45209	-1.24507
147075223	chr4:147075223:A:G	2.82725e-06	-1.01395e-10	-1.395
147075682	chr4:147075682:G:A	3.19126e-06	-1.01395e-10	-1.27389
147075957	chr4:147075957:C:G	9.94233e-07	-1.10768	-1.33241
147077476	chr4:147077476:T:C	3.10557e-06	-1.01395e-10	-1.30111
147077806	chr4:147077806:A:G	4.93426e-06	-0.951361	0.113261
147078186	chr4:147078186:A:G	9.30633e-07	-1.12496	-1.38123
147078287	chr4:147078287:A:G	2.26316e-05	0.757979	-0.0729355
147078407	chr4:147078407:A:G	3.03312e-06	-1.01395e-10	-1.32471
147078669	chr4:147078669:A:T	6.58913e-07	-1.49395	-1.35752
147079070	chr4:147079070:A:G	3.23774e-06	-1.01395e-10	-1.25943
147079308	chr4:147079308:C:T	2.9128e-06	-1.01395e-10	-1.36519
147079585	chr4:147079585:G:A	3.00377e-06	-1.01395e-10	-1.33444
147079719	chr4:147079719:A:G	2.82508e-06	-1.01395e-10	-1.39576
147080365	chr4:147080365:G:A	1.99744e-05	0.25478	0.305367
147081251	chr4:147081251:C:T	3.56546e-06	-1.16301	-3.83722e-10
147081664	chr4:147081664:A:T	3.41296e-06	-1.01395e-10	-1.20672
147081728	chr4:147081728:C:A	2.84443e-06	-1.01395e-10	-1.38894
147081901	chr4:147081901:G:A	5.00634e-06	-1.01395e-10	-0.823596
147081922	chr4:147081922:T:C	8.32579e-07	-1.52233	-1.0952
147082401	chr4:147082401:G:A	2.77391e-05	0.234051	0.654491
147082680	chr4:147082680:T:C	3.01025e-06	-1.01395e-10	-1.33228
147082810	chr4:147082810:GT:G	3.73986e-06	-1.11525	-3.83722e-10
147082932	chr4:147082932:A:G	2.82854e-06	-1.01395e-10	-1.39454
147084019	chr4:147084019:G:A	4.66034e-06	-1.01395e-10	-0.895213
147084254	chr4:147084254:G:A	2.82402e-06	-1.01395e-10	-1.39614
147084554	chr4:147084554:C:T	6.36787e-07	-1.49267	-1.39296
147085579	chr4:147085579:A:G	3.12149e-06	-1.01395e-10	-1.29599
147085708	chr4:147085708:A:G	1.20642e-06	-1.50182	-0.744829
147086088	chr4:147086088:T:C	3.20538e-06	-1.01395e-10	-1.26947
147086325	chr4:147086325:A:C	6.36949e-07	-1.49006	-1.39531
147086605	chr4:147086605:G:T	6.36456e-07	-1.49145	-1.39469
147086621	chr4:147086621:C:T	1.09696e-06	-1.50704	-0.834713
147086763	chr4:147086763:G:A	3.81476e-06	-1.01395e-10	-1.09542
147087100	chr4:147087100:A:C	6.83351e-07	-1.47718	-1.33787
147087410	chr4:147087410:AG:A	2.81646e-06	-1.39882	-3.83722e-10
147087626	chr4:147087626:C:T	2.99947e-06	-1.01395e-10	-1.33587
147087665	chr4:147087665:G:A	2.82395e-06	-1.01395e-10	-1.39616
147088157	chr4:147088157:T:TA	8.90454e-07	-1.17446	-1.37586
147088306	chr4:147088306:T:C	3.40625e-06	-1.01395e-10	-1.20869
147088330	chr4:147088330:A:T	6.36961e-07	-1.48976	-1.39558
147088582	chr4:147088582:C:T	1.13917e-06	-1.51677	-0.787233
147088806	chr4:147088806:A:G	6.42442e-07	-1.48795	-1.38883
147088968	chr4:147088968:C:T	6.43172e-07	-1.48165	-1.394
147089053	chr4:147089053:G:A	2.83399e-06	-1.01395e-10	-1.39262
147089375	chr4:147089375:C:T	1.45401e-05	-1.01395e-10	0.242605
147089831	chr4:147089831:A:T	2.93501e-06	-1.01395e-10	-1.35759
147089911	chr4:147089911:T:C	9.82983e-07	-1.47297	-0.978495
147090080	chr4:147090080:C:A	6.40704e-07	-1.49677	-1.38272
147090163	chr4:147090163:A:T	7.21015e-07	-1.46822	-1.29318
147090776	chr4:147090776:T:A	6.34813e-07	-1.51392	-1.37481
147090778	chr4:147090778:G:A	7.6592e-07	-1.31139	-1.38959
147090829	chr4:147090829:A:T	5.38566e-06	-1.01395e-10	-0.750562
147090912	chr4:147090912:C:T	6.46375e-07	-1.51853	-1.35215
147091324	chr4:147091324:A:G	7.19275e-07	-1.50614	-1.25767
147091813	chr4:147091813:T:C	1.01206e-06	-1.27023	-1.15208
147092128	chr4:147092128:C:A	1.20978e-06	-1.49867	-0.745193
147092297	chr4:147092297:G:C	3.07382e-06	-1.01395e-10	-1.31138
147092320	chr4:147092320:C:T	7.80162e-07	-1.50784	-1.17472
147092430	chr4:147092430:A:C	3.18052e-06	-1.01395e-10	-1.27726
147092474	chr4:147092474:G:A	2.56876e-06	-1.49088	-3.83722e-10
147092512	chr4:147092512:C:T	2.85121e-06	-1.01395e-10	-1.38656
147092951	chr4:147092951:A:G	3.02799e-06	-1.01395e-10	-1.3264
147093018	chr4:147093018:T:C	1.27424e-06	-1.37803	-0.813923
147093020	chr4:147093020:C:T	2.84113e-06	-1.01395e-10	-1.3901
147093647	chr4:147093647:G:A	2.1374e-05	0.627871	-3.83722e-10
147093804	chr4:147093804:C:T	6.06501e-06	-0.631765	-3.83722e-10
147093999	chr4:147093999:A:C	1.1523e-06	-1.4166	-0.875943
147094298	chr4:147094298:G:A	1.11005e-06	-1.44873	-0.881164
147094361	chr4:147094361:G:C	5.38106e-06	-1.01395e-10	-0.751417
147094440	chr4:147094440:C:T	1.07491e-06	-1.51705	-0.845022
147094487	chr4:147094487:A:G	1.13607e-06	-1.44062	-0.866108
147094839	chr4:147094839:G:C	1.11783e-06	-1.50978	-0.813128
147094926	chr4:147094926:C:T	1.11061e-06	-1.51835	-0.811041
147095158	chr4:147095158:C:T	1.15719e-06	-1.51989	-0.768411
147096142	chr4:147096142:GACAGAC:G	2.85744e-06	-1.01395e-10	-1.38438
147096253	chr4:147096253:G:A	1.11519e-06	-1.51767	-0.807604
147096396	chr4:147096396:G:A	2.98829e-06	-1.3396	-3.83722e-10
147096513	chr4:147096513:A:G	1.10588e-06	-1.51645	-0.81721
147096575	chr4:147096575:A:G	1.13352e-06	-1.51716	-0.791818
147096668	chr4:147096668:A:G	1.10774e-06	-1.5174	-0.814583
147096703	chr4:147096703:G:A	1.12872e-06	-1.51779	-0.795421
147096804	chr4:147096804:T:C	1.1451e-06	-1.51752	-0.781294
147097118	chr4:147097118:A:G	1.11038e-06	-1.51582	-0.813776
147097250	chr4:147097250:A:T	1.13709e-06	-1.51592	-0.789903
147097251	chr4:147097251:G:A	3.04381e-06	-1.01395e-10	-1.32119
147097402	chr4:147097402:A:G	2.95645e-06	-1.01395e-10	-1.35031
147097560	chr4:147097560:C:T	7.45781e-07	-1.42505	-1.30257
147097701	chr4:147097701:GAAATGC:G	4.747e-06	-1.01395e-10	-0.87679
147097797	chr4:147097797:A:G	1.14366e-06	-1.51979	-0.780282
147097853	chr4:147097853:G:A	1.17322e-06	-1.52221	-0.752342
147098219	chr4:147098219:G:A	1.06285e-06	-1.51562	-0.857728
147098412	chr4:147098412:A:G	5.61273e-06	-1.01395e-10	-0.709264
147098663	chr4:147098663:C:T	1.10921e-06	-1.51663	-0.814028
147098866	chr4:147098866:T:C	2.83535e-06	-1.01395e-10	-1.39214
147098893	chr4:147098893:C:T	1.19913e-06	-1.51782	-0.734888
147098998	chr4:147098998:ATT:A	3.04635e-05	-1.01395e-10	0.982226
147099464	chr4:147099464:T:A	3.55866e-06	-1.01395e-10	-1.16492
147099631	chr4:147099631:G:A	5.3236e-06	-1.01395e-10	-0.762153
147099685	chr4:147099685:C:T	1.17018e-06	-1.51889	-0.758251
147099720	chr4:147099720:T:C	1.12743e-06	-1.51639	-0.797973
147099934	chr4:147099934:G:C	1.13574e-06	-1.51286	-0.79416
147099935	chr4:147099935:C:T	1.14589e-06	-1.51297	-0.785155
147099992	chr4:147099992:T:C	8.31734e-07	-1.42361	-1.19494
147100003	chr4:147100003:T:C	1.1596e-06	-1.51014	-0.776091
147100078	chr4:147100078:A:G	1.16209e-06	-1.5135	-0.770582
147100199	chr4:147100199:A:G	1.10464e-06	-1.51716	-0.817617
147100268	chr4:147100268:A:G	1.29374e-06	-1.52239	-0.654375
147100370	chr4:147100370:C:T	4.93626e-06	-0.837694	-3.83722e-10
147100457	chr4:147100457:T:C	1.20531e-06	-1.51819	-0.729369
147100517	chr4:147100517:G:A	3.00599e-06	-1.01395e-10	-1.3337
147100532	chr4:147100532:G:A	1.13779e-06	-1.52014	-0.785081
147100964	chr4:147100964:A:G	1.0081e-06	-1.52175	-0.904482
147100998	chr4:147100998:T:C	1.0204e-06	-1.52089	-0.89321
147101070	chr4:147101070:T:A	1.03632e-06	-1.51928	-0.879339
147101193	chr4:147101193:A:G	9.8886e-07	-1.52161	-0.923895
147101229	chr4:147101229:A:G	7.83941e-06	-1.01395e-10	-0.375138
147101263	chr4:147101263:CA:C	2.83009e-06	-1.01395e-10	-1.39399
147101328	chr4:147101328:C:A	9.73302e-07	-1.52093	-0.940429
147101474	chr4:147101474:C:T	1.02297e-06	-1.52116	-0.890433
147101530	chr4:147101530:T:C	1.13544e-06	-1.52097	-0.786311
147101561	chr4:147101561:G:A	1.02439e-06	-1.52101	-0.8892
147101572	chr4:147101572:A:G	4.33957e-06	-1.01395e-10	-0.966526
147101579	chr4:147101579:A:G	7.85045e-07	-1.31474	-1.36158
147101621	chr4:147101621:G:A	7.7995e-07	-1.31702	-1.36581
147101692	chr4:147101692:A:G	9.98955e-07	-1.52009	-0.915256
147101894	chr4:147101894:A:G	4.60997e-06	-1.01395e-10	-0.906082
147101960	chr4:147101960:C:T	1.00804e-06	-1.52104	-0.905253
147102020	chr4:147102020:G:A	1.03001e-06	-1.52096	-0.883775
147102058	chr4:147102058:C:T	7.06923e-07	-1.52145	-1.25968
147102206	chr4:147102206:T:A	1.05507e-06	-1.51177	-0.86893
147102297	chr4:147102297:C:T	1.58608e-06	-1.40699	-0.56604
147102584	chr4:147102584:AAAAAG:A	3.04965e-06	-1.31928	-3.83722e-10
147102676	chr4:147102676:C:T	9.58321e-07	-1.41001	-1.06686
147102721	chr4:147102721:G:A	8.16907e-07	-1.41294	-1.22359
147102790	chr4:147102790:T:C	5.45347e-06	-1.01395e-10	-0.738051
147102952	chr4:147102952:GT:G	5.1385e-06	-0.797542	-3.83722e-10
147103052	chr4:147103052:T:C	5.88007e-06	-1.01395e-10	-0.662733
147103072	chr4:147103072:C:G	6.54501e-07	-1.49883	-1.35936
147103336	chr4:147103336:T:C	4.31796e-06	0.289463	-1.26098
147103385	chr4:147103385:G:A	8.16934e-06	-1.01395e-10	-0.333914
147103472	chr4:147103472:T:A	1.68257e-06	-0.963495	-0.950484
147103528	chr4:147103528:A:G	5.3714e-06	-1.01395e-10	-0.753214
147103668	chr4:147103668:A:G	3.49419e-06	-1.01395e-10	-1.1832
147103778	chr4:147103778:G:T	2.2331e-06	-0.775008	-0.855904
147103890	chr4:147103890:G:A	3.04699e-06	-1.01395e-10	-1.32015
147104375	chr4:147104375:A:G	2.83221e-06	-1.01395e-10	-1.39325
147104407	chr4:147104407:T:C	2.02132e-06	-0.961467	-0.769086
147104426	chr4:147104426:A:G	1.8807e-06	-0.991684	-0.810972
147104562	chr4:147104562:G:A	2.05156e-06	-0.923347	-0.792356
147104582	chr4:147104582:CT:C	2.00698e-06	-0.936936	-0.800733
147104983	chr4:147104983:C:T	6.78556e-07	-1.50568	-1.31641
147105257	chr4:147105257:A:G	8.08056e-07	-1.25186	-1.39557
147105369	chr4:147105369:T:C	9.47217e-07	-1.45733	-1.0312
147105430	chr4:147105430:T:C	9.60364e-07	-1.46125	-1.0135
147105537	chr4:147105537:A:C	1.59176e-06	-1.45645	-0.513009
147105955	chr4:147105955:T:C	1.7856e-06	-1.44056	-0.413995
147106046	chr4:147106046:A:C	1.52351e-06	-1.44691	-0.566377
147106104	chr4:147106104:A:G	4.43455e-06	-1.01395e-10	-0.944877
147106405	chr4:147106405:G:A	1.78105e-06	-1.44264	-0.414459
147106649	chr4:147106649:C:T	8.40666e-07	-1.42605	-1.18181
147106701	chr4:147106701:T:C	1.27285e-06	-1.171	-1.02204
147106717	chr4:147106717:C:T	1.69969e-06	-1.4243	-0.479552
147106718	chr4:147106718:A:G	1.52583e-06	-1.45243	-0.559334
147106842	chr4:147106842:A:G	1.56418e-06	-1.44024	-0.546702
147107002	chr4:147107002:T:C	1.89916e-06	-1.45971	-0.333179
147107244	chr4:147107244:G:A	7.68877e-06	-1.01395e-10	-0.394542
147107375	chr4:147107375:G:A	2.41893e-06	-1.44171	-0.109262
147107536	chr4:147107536:C:G	7.97291e-07	-1.5056	-1.15524
147107592	chr4:147107592:A:G	6.30672e-07	-1.50221	-1.39306
147108418	chr4:147108418:A:C	3.58424e-06	-1.01395e-10	-1.15775
147108517	chr4:147108517:A:G	1.70877e-05	-0.685718	1.08977
147108771	chr4:147108771:G:C	4.28735e-06	-1.01395e-10	-0.978633
147109097	chr4:147109097:T:C	3.66138e-06	-1.01395e-10	-1.13646
147109329	chr4:147109329:C:T	5.92788e-06	-0.776214	0.121578
147109828	chr4:147109828:C:T	7.56938e-06	-1.01395e-10	-0.41019
147109876	chr4:147109876:C:A	1.75627e-06	-0.778966	-1.09214
147110002	chr4:147110002:C:A	6.29984e-07	-1.50056	-1.3958
147110243	chr4:147110243:C:T	1.46845e-06	-1.33311	-0.716982
147110244	chr4:147110244:G:A	1.46782e-06	-1.34957	-0.700952
147110350	chr4:147110350:C:T	7.48409e-07	-1.32835	-1.39576
147110380	chr4:147110380:C:A	0.000155761	-1.01395e-10	2.61402
147110424	chr4:147110424:GAA:G	6.459e-06	-1.01395e-10	-0.568827
147110572	chr4:147110572:G:A	6.79982e-06	-0.517406	-3.83722e-10
147111024	chr4:147111024:T:C	3.09493e-06	-0.939861	-0.364678
147111336	chr4:147111336:G:A	6.24278e-07	-1.50946	-1.396
147111438	chr4:147111438:G:A	1.20798e-06	-1.46169	-0.783658
147111959	chr4:147111959:T:G	2.70252e-06	-1.44012	-3.83722e-10
147112199	chr4:147112199:A:T	6.32879e-07	-1.51904	-1.37274
147112217	chr4:147112217:A:C	1.00624e-06	-1.46413	-0.963943
147112284	chr4:147112284:T:G	9.99955e-07	-1.46171	-0.972635
147112630	chr4:147112630:C:T	8.76508e-07	-1.45939	-1.10672
147112634	chr4:147112634:G:A	2.84582e-06	-1.01395e-10	-1.38845
147113071	chr4:147113071:T:A	1.01176e-06	-1.46335	-0.959259
147113713	chr4:147113713:C:T	1.34367e-06	-1.47561	-0.663285
147113753	chr4:147113753:G:A	5.10509e-06	-0.804063	-3.83722e-10
147114794	chr4:147114794:G:A	3.02629e-06	-1.01395e-10	-1.32696
147114861	chr4:147114861:T:C	2.84691e-06	-1.01395e-10	-1.38807
147114949	chr4:147114949:C:G	9.2388e-07	-1.45444	-1.05904
147114999	chr4:147114999:G:A	3.12024e-06	-1.01395e-10	-1.29639
147115147	chr4:147115147:A:G	1.03773e-06	-1.46328	-0.933984
147115264	chr4:147115264:C:T	6.64472e-07	-1.51764	-1.32543
147115393	chr4:147115393:C:T	1.71904e-06	-0.861636	-1.0309
147115997	chr4:147115997:T:G	7.19035e-07	-1.48374	-1.28041
147116077	chr4:147116077:C:T	2.92586e-06	-1.01395e-10	-1.36071
147116175	chr4:147116175:A:G	2.83313e-06	-1.01395e-10	-1.39292
147116322	chr4:147116322:T:G	3.46879e-06	-1.01395e-10	-1.1905
147116533	chr4:147116533:G:T	3.32199e-06	-1.01395e-10	-1.23374
147116628	chr4:147116628:A:G	2.97269e-06	-1.01395e-10	-1.34484
147117622	chr4:147117622:G:A	1.64126e-06	-1.46444	-0.474396
147118078	chr4:147118078:A:G	2.30711e-06	-0.412217	-1.18609
147118256	chr4:147118256:A:G	3.45932e-06	-1.01395e-10	-1.19323
147118866	chr4:147118866:C:CT	1.58945e-06	-1.52161	-0.449303
147119168	chr4:147119168:G:A	2.85357e-06	-1.01395e-10	-1.38573
147119221	chr4:147119221:G:A	1.09827e-05	-1.01395e-10	-0.0379848
147119491	chr4:147119491:C:A	2.89836e-06	-1.01395e-10	-1.37016
147119540	chr4:147119540:T:C	2.93269e-06	-1.01395e-10	-1.35838
147119713	chr4:147119713:G:A	4.7711e-06	-1.01395e-10	-0.871725
147119823	chr4:147119823:C:T	3.24389e-06	-0.174881	-1.08265
147119828	chr4:147119828:G:T	7.0111e-07	-1.5026	-1.28679
147119953	chr4:147119953:C:T	2.84036e-06	-1.01395e-10	-1.39037
147120125	chr4:147120125:A:G	3.37512e-06	-0.923443	-0.29443
147120336	chr4:147120336:G:T	3.71409e-06	-1.01395e-10	-1.12217
147120392	chr4:147120392:G:A	1.75173e-05	-1.01395e-10	0.428889
147120522	chr4:147120522:G:A	1.45651e-06	-1.51822	-0.540044
147120602	chr4:147120602:T:A	1.14605e-05	-1.01395e-10	0.00460452
147120870	chr4:147120870:C:T	1.1311e-06	-1.52235	-0.788767
147121043	chr4:147121043:T:G	2.83597e-06	-1.01395e-10	-1.39192
147122423	chr4:147122423:A:C	3.53839e-06	-1.01395e-10	-1.17063
147122953	chr4:147122953:C:T	2.85015e-06	-1.01395e-10	-1.38693
147123529	chr4:147123529:C:T	7.05086e-07	-1.4227	-1.36104
147123590	chr4:147123590:T:C	3.43006e-06	-0.0647773	-1.13695
147123683	chr4:147123683:A:G	3.53067e-06	0.0274948	-1.20031
147123731	chr4:147123731:A:G	3.61245e-06	0.0711347	-1.22105
147123776	chr4:147123776:C:A	7.24667e-07	-1.42048	-1.33587
147123932	chr4:147123932:G:A	3.08585e-05	-1.01395e-10	0.99511
147123990	chr4:147123990:A:T	2.87545e-06	-1.01395e-10	-1.37809
147124100	chr4:147124100:C:T	2.82979e-06	-1.01395e-10	-1.3941
147124133	chr4:147124133:C:T	1.64227e-05	-1.01395e-10	0.364361
147124146	chr4:147124146:A:G	3.91034e-05	-1.01395e-10	1.23191
147124434	chr4:147124434:G:A	3.09566e-06	-1.3043	-3.83722e-10
147124481	chr4:147124481:A:G	1.69646e-05	-1.01395e-10	0.396826
147124734	chr4:147124734:G:C	1.68858e-05	-1.01395e-10	0.392169
147124740	chr4:147124740:G:T	1.55028e-05	-1.01395e-10	0.30672
147124744	chr4:147124744:A:G	1.86445e-05	-1.01395e-10	0.491248
147124752	chr4:147124752:A:T	1.64502e-05	-1.01395e-10	0.366037
147125169	chr4:147125169:T:C	1.75323e-05	-1.01395e-10	0.429744
147125302	chr4:147125302:C:T	2.319e-06	-1.12529	-0.467874
147125436	chr4:147125436:A:G	2.58554e-06	-1.48437	-3.83722e-10
147125506	chr4:147125506:C:T	1.70408e-05	-1.01395e-10	0.40131
147125722	chr4:147125722:A:G	1.9879e-05	-1.01395e-10	0.555362
147126357	chr4:147126357:G:C	2.03569e-06	-1.14242	-0.581044
147126398	chr4:147126398:C:T	6.85004e-07	-1.4902	-1.32244
147126820	chr4:147126820:G:C	1.41565e-06	-1.52247	-0.56425
147126857	chr4:147126857:A:G	1.48875e-05	-1.01395e-10	0.26622
147126958	chr4:147126958:C:T	1.70632e-05	-1.01395e-10	0.402623
147127207	chr4:147127207:G:A	1.43162e-05	-1.01395e-10	0.227089
147127256	chr4:147127256:G:C	1.65957e-05	-1.01395e-10	0.374841
147127358	chr4:147127358:C:T	4.9869e-06	-0.827488	-3.83722e-10
147127521	chr4:147127521:A:G	1.65689e-05	-1.01395e-10	0.373228
147127577	chr4:147127577:A:T	1.571e-05	-1.01395e-10	0.319996
147127729	chr4:147127729:A:T	1.57932e-05	-1.01395e-10	0.325276
147127796	chr4:147127796:C:T	1.70408e-05	-1.01395e-10	0.40131
147127854	chr4:147127854:C:A	2.25575e-05	-1.01395e-10	0.681765
147127870	chr4:147127870:A:C	1.25655e-05	-1.01395e-10	0.0966569
147128048	chr4:147128048:A:T	1.59948e-05	-1.01395e-10	0.337964
147128590	chr4:147128590:C:T	1.34965e-05	-1.01395e-10	0.16813
147128684	chr4:147128684:G:C	1.40752e-05	-1.01395e-10	0.210113
147128723	chr4:147128723:T:C	2.50492e-06	-1.51605	-3.83722e-10
147129142	chr4:147129142:T:C	1.39859e-05	-1.01395e-10	0.203748
147129326	chr4:147129326:A:G	1.41738e-05	-1.01395e-10	0.217094
147129406	chr4:147129406:G:A	1.29866e-05	-1.01395e-10	0.129618
147129663	chr4:147129663:A:G	2.85744e-06	-1.01395e-10	-1.38438
147129957	chr4:147129957:T:G	1.37944e-05	-1.01395e-10	0.189962
147130063	chr4:147130063:A:G	1.37236e-05	-1.01395e-10	0.184818
147130277	chr4:147130277:G:A	1.36648e-05	-1.01395e-10	0.180522
147130582	chr4:147130582:G:A	2.85665e-06	-1.01395e-10	-1.38465
147130834	chr4:147130834:A:C	4.23189e-06	-1.01395e-10	-0.991653
147131020	chr4:147131020:A:G	3.13251e-06	-0.19276	-1.09971
147131249	chr4:147131249:T:C	2.35885e-05	-1.01395e-10	0.726458
147131458	chr4:147131458:T:C	1.23007e-05	-1.01395e-10	0.075356
147131800	chr4:147131800:AT:A	1.18828e-05	-1.01395e-10	0.040792
147132468	chr4:147132468:T:G	1.69862e-05	-1.01395e-10	0.398099
147132527	chr4:147132527:G:A	7.85023e-07	-1.50646	-1.16988
147133384	chr4:147133384:C:T	4.85312e-06	-0.213839	-0.640842
147134280	chr4:147134280:A:G	1.1609e-06	-1.51666	-0.768446
147134403	chr4:147134403:C:A	1.53525e-05	-1.01395e-10	0.296979
147134981	chr4:147134981:A:T	3.26734e-06	-1.01395e-10	-1.25033
147135018	chr4:147135018:T:A	6.24419e-07	-1.51973	-1.3855
147135076	chr4:147135076:T:C	1.96829e-06	-1.34345	-0.413688
147135168	chr4:147135168:T:C	6.57844e-07	-1.47421	-1.37888
147136183	chr4:147136183:G:C	3.12146e-06	-1.01395e-10	-1.296
147136248	chr4:147136248:G:A	1.03252e-05	-1.01395e-10	-0.0997184
147136282	chr4:147136282:T:C	3.75015e-06	-1.01395e-10	-1.11251
147136446	chr4:147136446:G:A	3.38289e-06	-1.01395e-10	-1.21557
147136809	chr4:147136809:C:T	9.16367e-06	-1.01395e-10	-0.219055
147136890	chr4:147136890:T:G	3.2638e-06	-1.01395e-10	-1.25141
147137030	chr4:147137030:GT:G	1.17126e-05	0.026359	-3.83722e-10
147137104	chr4:147137104:C:A	3.39962e-06	-1.01395e-10	-1.21064
147137352	chr4:147137352:C:T	3.10499e-06	-1.01395e-10	-1.30129
147137586	chr4:147137586:C:A	6.26526e-06	-1.01395e-10	-0.599282
147137820	chr4:147137820:C:T	6.2676e-07	-1.52208	-1.37941
147137934	chr4:147137934:A:G	2.828e-06	-1.01395e-10	-1.39473
147139163	chr4:147139163:A:C	3.45688e-06	-1.01395e-10	-1.19393
147139299	chr4:147139299:A:G	6.70898e-07	-1.52208	-1.31136
147139375	chr4:147139375:C:T	6.92003e-06	-1.01395e-10	-0.499882
147140124	chr4:147140124:A:G	6.74494e-07	-1.52055	-1.30754
147140415	chr4:147140415:T:G	3.59579e-05	-1.01395e-10	1.14805
147140872	chr4:147140872:T:C	4.50917e-06	-1.01395e-10	-0.928189
147140936	chr4:147140936:C:T	3.71789e-06	-1.01395e-10	-1.12115
147141023	chr4:147141023:C:T	3.90165e-06	-1.01395e-10	-1.0729
147141232	chr4:147141232:T:C	3.14634e-06	-1.01395e-10	-1.28806
147141404	chr4:147141404:T:C	6.34094e-07	-1.51436	-1.3755
147141544	chr4:147141544:G:A	2.24204e-06	-1.52003	-0.106889
147141663	chr4:147141663:C:T	2.90045e-06	-1.01395e-10	-1.36944
147142070	chr4:147142070:G:A	2.87864e-06	-1.01395e-10	-1.37698
147142109	chr4:147142109:G:A	7.12049e-06	-1.01395e-10	-0.471325
147142270	chr4:147142270:T:C	4.70811e-06	-1.01395e-10	-0.885016
147143287	chr4:147143287:A:G	1.27843e-06	-1.48754	-0.701135
147144124	chr4:147144124:A:G	2.8236e-06	-1.01395e-10	-1.39629
147144465	chr4:147144465:A:G	8.93725e-07	-1.52129	-1.02537
147145475	chr4:147145475:G:T	7.08701e-07	-1.48614	-1.29248
147145857	chr4:147145857:C:T	6.80739e-06	-1.01395e-10	-0.516294
147145932	chr4:147145932:T:C	7.36391e-07	-1.50979	-1.23051
147146149	chr4:147146149:T:C	1.77336e-05	-1.01395e-10	0.441156
147146411	chr4:147146411:A:C	7.40347e-07	-1.51274	-1.22219
147146427	chr4:147146427:T:C	2.88479e-06	-1.01395e-10	-1.37485
147146456	chr4:147146456:G:A	2.73281e-05	-1.01395e-10	0.873613
147146595	chr4:147146595:A:G	6.34405e-07	-1.5155	-1.37387
147147474	chr4:147147474:G:A	2.82566e-06	-1.01395e-10	-1.39556
147147564	chr4:147147564:A:G	8.77078e-07	-1.51535	-1.05011
147147716	chr4:147147716:C:T	0.000251938	-0.397994	3.49288
147148287	chr4:147148287:C:T	1.58448e-06	-1.49929	-0.474756
147148315	chr4:147148315:A:T	4.70272e-06	-1.01395e-10	-0.88616
147148373	chr4:147148373:TTATC:T	3.16021e-06	-1.01395e-10	-1.28366
147148388	chr4:147148388:T:C	6.79089e-07	-1.5078	-1.31351
147148449	chr4:147148449:C:T	7.11948e-06	-1.01395e-10	-0.471468
147148704	chr4:147148704:T:C	8.98145e-07	-1.5166	-1.02513
147150051	chr4:147150051:T:C	2.44549e-05	-1.01395e-10	0.762528
147151230	chr4:147151230:G:A	2.5902e-06	-1.48257	-3.83722e-10
147151891	chr4:147151891:C:T	3.52385e-06	-1.01395e-10	-1.17475
147152457	chr4:147152457:C:T	1.43843e-05	-1.01395e-10	0.231839
147152825	chr4:147152825:T:C	6.51682e-07	-1.47197	-1.39053
147152833	chr4:147152833:A:G	1.01395e-05	-1.01395e-10	-0.11786
147152980	chr4:147152980:G:A	1.64131e-05	-1.01395e-10	0.363777
147153036	chr4:147153036:T:C	3.33259e-06	-1.01395e-10	-1.23055
147153194	chr4:147153194:A:G	3.09339e-06	-1.01395e-10	-1.30503
147153364	chr4:147153364:A:G	3.58702e-06	-1.01395e-10	-1.15698
147153646	chr4:147153646:A:G	8.23572e-06	-0.325821	-3.83722e-10
147153826	chr4:147153826:T:C	2.97935e-06	-1.01395e-10	-1.3426
147154221	chr4:147154221:T:C	1.12296e-06	-1.50352	-0.814816
147155252	chr4:147155252:G:A	9.50195e-06	-1.01395e-10	-0.182805
147155522	chr4:147155522:A:T	1.14669e-06	-1.48812	-0.809305
147156098	chr4:147156098:A:G	3.72048e-06	-1.01395e-10	-1.12045
147156266	chr4:147156266:T:C	9.49846e-07	-1.50604	-0.979721
147156356	chr4:147156356:A:G	6.2256e-07	-1.52095	-1.38727
147156531	chr4:147156531:A:G	2.51597e-06	-1.51165	-3.83722e-10
147157052	chr4:147157052:G:A	3.09073e-06	-1.01395e-10	-1.30589
147157893	chr4:147157893:A:G	5.44402e-06	-1.01395e-10	-0.739785
147158261	chr4:147158261:G:A	2.05299e-05	-1.01395e-10	0.587582
147158583	chr4:147158583:C:T	2.4957e-06	-1.51973	-3.83722e-10
147160173	chr4:147160173:T:C	7.74328e-07	-1.52194	-1.16812
147160261	chr4:147160261:C:T	1.46667e-05	0.251277	-3.83722e-10
147160455	chr4:147160455:A:C	0.000106188	-1.01395e-10	2.23091
147160482	chr4:147160482:C:T	7.60597e-07	-1.48256	-1.2254
147160918	chr4:147160918:C:T	2.54292e-06	-1.50099	-3.83722e-10
147161236	chr4:147161236:T:A	5.30854e-05	0.424976	1.11262
147161752	chr4:147161752:A:G	3.16069e-06	-1.01395e-10	-1.28351
147161877	chr4:147161877:C:T	7.67801e-06	-1.01395e-10	-0.395941
147161915	chr4:147161915:G:A	1.70909e-05	-1.01395e-10	0.404243
147162163	chr4:147162163:C:T	3.03299e-06	-1.01395e-10	-1.32475
147162380	chr4:147162380:T:C	3.00199e-06	-1.01395e-10	-1.33503
147163153	chr4:147163153:A:G	5.7064e-05	1.8497	-0.239826
147163870	chr4:147163870:A:G	9.87499e-07	-1.50815	-0.938733
147163877	chr4:147163877:C:A	3.95293e-06	-1.01395e-10	-1.05985
147164486	chr4:147164486:T:A	3.31925e-06	-1.01395e-10	-1.23456
147165115	chr4:147165115:C:T	5.8945e-06	-1.01395e-10	-0.660283
147165190	chr4:147165190:T:C	1.02428e-06	-1.50486	-0.905461
147165192	chr4:147165192:T:C	2.85193e-06	-1.01395e-10	-1.38631
147165198	chr4:147165198:T:C	4.29261e-06	-1.01395e-10	-0.977408
147165342	chr4:147165342:T:C	7.64633e-06	-1.01395e-10	-0.400076
147165551	chr4:147165551:G:A	1.37057e-06	-1.36162	-0.757454
147165778	chr4:147165778:A:T	1.06093e-06	-1.49539	-0.879774
147166067	chr4:147166067:A:G	1.36255e-06	-1.35717	-0.767771
147166802	chr4:147166802:T:C	1.02623e-06	-1.5082	-0.900209
147166834	chr4:147166834:A:AT	3.52322e-06	-1.01395e-10	-1.17493
147166944	chr4:147166944:G:A	2.40953e-06	-0.667033	-0.887838
147167129	chr4:147167129:A:C	1.36229e-06	-1.48664	-0.638496
147168593	chr4:147168593:G:A	3.94514e-06	-1.01395e-10	-1.06182
147169094	chr4:147169094:T:C	1.30526e-06	-1.28404	-0.883859
147169334	chr4:147169334:A:G	0.000136392	1.86897	0.612266
147169633	chr4:147169633:GA:G	7.85832e-06	-0.372729	-3.83722e-10
147170127	chr4:147170127:A:G	1.04564e-06	-1.52241	-0.867255
147170520	chr4:147170520:A:G	3.84224e-06	-1.01395e-10	-1.08825
147170887	chr4:147170887:A:G	6.84095e-07	-1.52184	-1.29212
147170900	chr4:147170900:AC:A	2.82637e-06	-1.01395e-10	-1.39531
147171177	chr4:147171177:AAT:A	3.6319e-06	-1.01395e-10	-1.14454
147171829	chr4:147171829:A:G	6.02871e-06	-0.637769	-3.83722e-10
147172381	chr4:147172381:C:T	7.41595e-06	-1.01395e-10	-0.430669
147172391	chr4:147172391:C:T	9.37176e-07	-1.13633	-1.36286
147172652	chr4:147172652:C:T	1.02801e-06	-1.52105	-0.88563
147172805	chr4:147172805:T:A	3.63118e-06	-1.01395e-10	-1.14474
147172985	chr4:147172985:T:C	6.82827e-07	-1.52241	-1.29341
147173126	chr4:147173126:T:C	3.64192e-06	-1.01395e-10	-1.14179
147173239	chr4:147173239:A:G	4.71941e-06	-0.882618	-3.83722e-10
147174949	chr4:147174949:A:AT	1.10779e-06	-1.51689	-0.815043
147174974	chr4:147174974:G:C	3.45179e-06	-1.01395e-10	-1.19541
147175068	chr4:147175068:C:T	1.82772e-05	-1.01395e-10	0.471353
147175211	chr4:147175211:G:A	7.58353e-07	-1.34788	-1.36302
147175452	chr4:147175452:A:G	2.91157e-06	-1.01395e-10	-1.36561
147176071	chr4:147176071:G:A	2.85247e-06	-1.01395e-10	-1.38612
147176257	chr4:147176257:G:A	2.90576e-06	-1.01395e-10	-1.36761
147176407	chr4:147176407:T:C	3.74262e-06	-1.01395e-10	-1.11452
147176554	chr4:147176554:T:C	1.53231e-06	-1.51647	-0.491059
147177027	chr4:147177027:CA:C	3.35554e-06	-1.01395e-10	-1.22369
147177173	chr4:147177173:G:C	8.84171e-06	0.574305	-0.829126
147177244	chr4:147177244:G:A	2.91492e-06	-1.01395e-10	-1.36446
147177313	chr4:147177313:A:G	2.82548e-06	-1.01395e-10	-1.39562
147177512	chr4:147177512:C:T	1.58896e-05	-1.01395e-10	0.331362
147178431	chr4:147178431:CA:C	0.000101651	-1.01395e-10	2.18725
147178470	chr4:147178470:A:C	1.08609e-06	-1.52244	-0.829272
147178679	chr4:147178679:A:G	1.30953e-06	-1.51106	-0.653571
147178770	chr4:147178770:CAG:C	1.18332e-06	-1.52049	-0.745483
147178900	chr4:147178900:G:C	1.07857e-06	-1.52247	-0.8362
147179004	chr4:147179004:T:C	5.56816e-06	-1.01395e-10	-0.717238
147179032	chr4:147179032:T:C	1.07762e-06	-1.51932	-0.840225
147179087	chr4:147179087:T:C	1.25856e-06	-1.51936	-0.684972
147179991	chr4:147179991:C:T	2.71768e-06	-1.43453	-3.83722e-10
147180300	chr4:147180300:G:A	7.07276e-06	-1.01395e-10	-0.478051
147180348	chr4:147180348:G:A	7.03473e-07	-1.41016	-1.37587
147180678	chr4:147180678:A:G	2.82357e-06	-1.01395e-10	-1.3963
147180778	chr4:147180778:C:T	3.36223e-06	-1.01395e-10	-1.2217
147180820	chr4:147180820:T:C	2.49e-06	-0.6055	-0.916518
147182757	chr4:147182757:A:G	4.9339e-06	-1.01395e-10	-0.838172
147182811	chr4:147182811:T:C	6.18859e-06	-0.611594	-3.83722e-10
147183710	chr4:147183710:G:A	3.48789e-06	-1.01395e-10	-1.18501
147183797	chr4:147183797:C:T	1.37878e-06	-1.52014	-0.592963
147183986	chr4:147183986:G:C	1.1904e-06	-1.51992	-0.740099
147184001	chr4:147184001:T:C	1.02248e-06	-1.51605	-0.896018
147184195	chr4:147184195:G:A	7.66457e-07	-1.34604	-1.35424
147184730	chr4:147184730:C:T	4.31651e-05	0.872178	0.458554
147184805	chr4:147184805:A:G	3.05428e-06	-1.01395e-10	-1.31776
147184975	chr4:147184975:T:C	1.01239e-06	-1.52062	-0.901369
147185642	chr4:147185642:A:T	2.93192e-06	-1.01395e-10	-1.35865
147186014	chr4:147186014:C:T	4.01755e-06	-1.01395e-10	-1.04363
147186025	chr4:147186025:T:C	1.20493e-06	-1.51953	-0.728356
147186469	chr4:147186469:A:T	1.01296e-06	-1.51835	-0.903078
147186496	chr4:147186496:T:A	4.14249e-06	-1.013	-3.83722e-10
147186522	chr4:147186522:C:T	1.2167e-06	-1.52231	-0.715851
147186977	chr4:147186977:A:G	4.06602e-06	-1.03164	-3.83722e-10
147187129	chr4:147187129:C:T	3.26955e-06	-1.01395e-10	-1.24965
147187526	chr4:147187526:G:A	5.81726e-06	-0.659535	-0.013938
147187634	chr4:147187634:C:T	1.30019e-06	-1.22136	-0.950437
147187682	chr4:147187682:A:G	5.6347e-05	-1.01395e-10	1.59723
147188198	chr4:147188198:A:C	1.20453e-06	-1.52078	-0.727426
147188331	chr4:147188331:C:T	2.94345e-06	-1.01395e-10	-1.35472
147188565	chr4:147188565:T:A	3.03227e-06	-1.01395e-10	-1.32499
147188601	chr4:147188601:C:T	1.15028e-06	-1.52229	-0.772009
147189796	chr4:147189796:G:A	2.82539e-06	-1.01395e-10	-1.39566
147189868	chr4:147189868:G:A	3.43154e-06	-1.01395e-10	-1.20129
147190120	chr4:147190120:A:C	1.03206e-06	-1.51745	-0.885297
147190240	chr4:147190240:C:T	1.58519e-05	0.32899	-3.83722e-10
147190340	chr4:147190340:T:C	1.08486e-06	-1.51972	-0.833132
147190367	chr4:147190367:C:T	9.50149e-07	-1.09488	-1.39056
147190442	chr4:147190442:T:C	2.88688e-06	-1.01395e-10	-1.37412
147190743	chr4:147190743:C:T	1.75848e-05	1.07327	-0.640539
147191209	chr4:147191209:A:G	2.88728e-06	-1.01395e-10	-1.37399
147191855	chr4:147191855:T:G	9.16503e-07	-1.52216	-0.999337
147193040	chr4:147193040:G:A	1.07929e-06	-1.22049	-1.13751
147194040	chr4:147194040:CA:C	2.92918e-06	-1.01395e-10	-1.35958
147195411	chr4:147195411:T:C	3.77748e-06	-1.01395e-10	-1.10524
147195413	chr4:147195413:T:A	3.78081e-06	-1.01395e-10	-1.10436
147195986	chr4:147195986:A:G	3.2168e-06	-1.26591	-3.83722e-10
147197061	chr4:147197061:TA:T	2.86165e-06	-1.01395e-10	-1.3829
147197116	chr4:147197116:T:C	1.3173e-06	-1.52241	-0.636315
147197216	chr4:147197216:T:C	9.73248e-07	-1.50122	-0.960197
147197571	chr4:147197571:G:A	2.31432e-06	-1.00859	-0.586599
147198676	chr4:147198676:G:A	2.49291e-06	-1.52085	-3.83722e-10
147198994	chr4:147198994:C:T	2.84327e-06	-1.01395e-10	-1.38935
147199058	chr4:147199058:T:C	9.50966e-07	-1.51423	-0.970347
147199448	chr4:147199448:T:C	1.05272e-06	-1.51899	-0.86393
147199773	chr4:147199773:A:G	1.92358e-06	-1.51089	-0.269219
147199809	chr4:147199809:G:A	2.45032e-06	-1.51726	-0.0208237
147199829	chr4:147199829:A:G	2.00389e-06	-1.52062	-0.218587
147200162	chr4:147200162:T:C	3.05268e-06	-1.01395e-10	-1.31828
147201304	chr4:147201304:A:G	8.68787e-07	-1.30632	-1.26864
147201462	chr4:147201462:G:A	5.06781e-05	1.49119	-3.83722e-10
147201508	chr4:147201508:G:A	7.9541e-07	-1.33052	-1.33268
147201719	chr4:147201719:C:T	3.42271e-06	-1.01395e-10	-1.20387
147202064	chr4:147202064:C:T	8.89466e-07	-1.37652	-1.17492
147202336	chr4:147202336:AT:A	3.34072e-06	-1.01395e-10	-1.22811
147202778	chr4:147202778:T:C	2.52826e-06	-0.394078	-1.11269
147202838	chr4:147202838:C:T	7.91597e-07	-1.32202	-1.34598
147203484	chr4:147203484:T:C	3.31912e-06	-1.01395e-10	-1.2346
147204460	chr4:147204460:T:C	3.23837e-06	-1.01395e-10	-1.25923
147204601	chr4:147204601:C:T	2.489e-06	-1.52242	-3.83722e-10
147205130	chr4:147205130:T:C	8.03601e-07	-1.30297	-1.34999
147205235	chr4:147205235:GAACT:G	1.50492e-05	-1.01395e-10	0.277024
147205294	chr4:147205294:C:A	8.26505e-07	-1.27599	-1.34886
147205319	chr4:147205319:T:A	3.09695e-06	-1.01395e-10	-1.30388
147205373	chr4:147205373:T:C	6.36151e-06	-1.01395e-10	-0.584037
147205680	chr4:147205680:T:C	8.65094e-07	-1.31821	-1.26101
147205743	chr4:147205743:C:T	2.85615e-06	-1.01395e-10	-1.38483
147206151	chr4:147206151:T:C	2.8557e-06	-1.01395e-10	-1.38499
147206207	chr4:147206207:T:C	8.57808e-07	-1.30466	-1.28302
147206291	chr4:147206291:A:G	7.86778e-07	-1.33871	-1.3354
147206430	chr4:147206430:C:T	7.98292e-07	-1.32575	-1.33384
147206611	chr4:147206611:T:C	2.77062e-06	-1.41523	-3.83722e-10
147206640	chr4:147206640:A:G	9.37244e-07	-1.22178	-1.27733
147206652	chr4:147206652:G:T	1.37429e-06	-0.976036	-1.14033
147206678	chr4:147206678:C:G	4.42406e-06	-0.947243	-3.83722e-10
147207633	chr4:147207633:T:C	2.8305e-06	-1.01395e-10	-1.39385
147207978	chr4:147207978:A:G	2.49395e-06	-1.52043	-3.83722e-10
147208146	chr4:147208146:T:A	2.48991e-06	-1.52206	-3.83722e-10
147208610	chr4:147208610:T:G	9.67271e-07	-1.23797	-1.22961
147208720	chr4:147208720:A:G	1.85674e-06	-1.52047	-0.295013
147208723	chr4:147208723:T:A	2.86857e-06	-1.01395e-10	-1.38049
147208791	chr4:147208791:A:T	9.68499e-07	-1.23371	-1.2326
147210582	chr4:147210582:C:T	1.32629e-05	-1.01395e-10	0.15067
147210632	chr4:147210632:T:C	0.000122378	3.29351	-0.920703
147211795	chr4:147211795:G:A	1.01912e-05	-1.01395e-10	-0.112779
147211921	chr4:147211921:T:A	1.2955e-05	-1.01395e-10	0.127179
147212198	chr4:147212198:C:T	2.83636e-06	-1.01395e-10	-1.39178
147212406	chr4:147212406:G:T	2.83609e-06	-1.01395e-10	-1.39188
147212465	chr4:147212465:T:C	8.69365e-07	-1.19541	-1.37888
147212516	chr4:147212516:C:A	2.93601e-06	-1.01395e-10	-1.35725
147212526	chr4:147212526:T:C	2.99639e-06	-1.01395e-10	-1.33689
147212959	chr4:147212959:G:A	5.41195e-06	-1.01395e-10	-0.745693
147213064	chr4:147213064:C:T	1.2805e-06	-0.815626	-1.37142
147213122	chr4:147213122:A:T	1.26854e-06	-0.82108	-1.37535
147213162	chr4:147213162:C:T	1.28241e-06	-0.813242	-1.37232
147213186	chr4:147213186:C:T	1.28113e-06	-1.52038	-0.666182
147213501	chr4:147213501:G:A	3.89317e-06	-1.01395e-10	-1.07508
147215271	chr4:147215271:AG:A	2.38962e-06	-0.722921	-0.840246
147215309	chr4:147215309:G:C	2.84331e-06	-1.01395e-10	-1.38933
147215382	chr4:147215382:G:C	2.82728e-06	-1.01395e-10	-1.39499
147215854	chr4:147215854:TC:T	2.82702e-06	-1.01395e-10	-1.39508
147215911	chr4:147215911:G:C	2.82533e-06	-1.01395e-10	-1.39568
147216355	chr4:147216355:A:G	3.79461e-06	-1.01395e-10	-1.10072
147216456	chr4:147216456:T:C	3.72899e-06	-1.01395e-10	-1.11816
147217002	chr4:147217002:G:C	3.48338e-06	-1.01395e-10	-1.1863
147217223	chr4:147217223:C:A	4.25345e-06	-0.986571	-3.83722e-10
147218526	chr4:147218526:A:G	2.83785e-06	-1.01395e-10	-1.39126
147218537	chr4:147218537:A:G	8.0898e-07	-1.28954	-1.35674
147218682	chr4:147218682:AGTGTGTT:A	2.85124e-06	-1.01395e-10	-1.38655
147219097	chr4:147219097:G:A	2.83732e-06	-1.01395e-10	-1.39144
147219232	chr4:147219232:T:C	5.15825e-06	-1.01395e-10	-0.793704
147219390	chr4:147219390:C:T	1.36821e-06	-0.919647	-1.20115
147219486	chr4:147219486:A:G	3.46115e-06	-1.01395e-10	-1.1927
147219812	chr4:147219812:C:T	2.78933e-06	-1.4085	-3.83722e-10
147220434	chr4:147220434:TCTA:T	4.51089e-06	-0.927806	-3.83722e-10
147220479	chr4:147220479:G:A	8.7049e-07	-1.18702	-1.38598
147220601	chr4:147220601:CTG:C	6.49445e-06	-1.01395e-10	-0.563354
147221076	chr4:147221076:A:T	2.99584e-06	-1.01395e-10	-1.33708
147221128	chr4:147221128:T:C	2.83394e-06	-1.01395e-10	-1.39263
147221131	chr4:147221131:G:A	1.70423e-06	-1.52012	-0.381066
147221387	chr4:147221387:C:T	2.83645e-06	-1.01395e-10	-1.39175
147221558	chr4:147221558:C:T	3.20067e-06	-0.162509	-1.10843
147222603	chr4:147222603:G:T	4.25706e-06	-0.985724	-3.83722e-10
147223172	chr4:147223172:G:T	5.43408e-06	-0.741611	-3.83722e-10
147223240	chr4:147223240:C:G	2.66643e-06	-1.45356	-3.83722e-10
147223257	chr4:147223257:G:A	6.03975e-06	-0.635939	-3.83722e-10
147223747	chr4:147223747:A:G	9.45053e-07	-1.15125	-1.33956
147223872	chr4:147223872:G:C	9.46471e-07	-1.16521	-1.32411
147224396	chr4:147224396:T:C	1.10493e-06	-1.0131	-1.32142
147224868	chr4:147224868:G:A	2.83779e-06	-1.01395e-10	-1.39128
147225187	chr4:147225187:G:C	1.17702e-06	-0.949675	-1.32164
147225225	chr4:147225225:C:T	1.14986e-06	-0.978665	-1.316
147226069	chr4:147226069:T:C	7.74439e-06	-1.01395e-10	-0.387334
147226306	chr4:147226306:AT:A	8.17889e-06	-1.01395e-10	-0.332746
147226308	chr4:147226308:T:C	3.55348e-06	-1.01395e-10	-1.16637
147226348	chr4:147226348:T:C	1.13369e-06	-0.987402	-1.32142
147226533	chr4:147226533:C:A	3.22093e-06	-1.01395e-10	-1.26463
147226698	chr4:147226698:G:A	1.19863e-06	-0.934066	-1.31906
147226713	chr4:147226713:T:C	8.14393e-07	-1.28371	-1.3559
147226832	chr4:147226832:T:C	3.80087e-06	-1.01395e-10	-1.09907
147226849	chr4:147226849:G:A	3.22651e-06	-1.01395e-10	-1.2629
147226917	chr4:147226917:C:T	1.1709e-06	-0.974596	-1.30193
147227211	chr4:147227211:A:T	2.54162e-06	-1.5015	-3.83722e-10
147227480	chr4:147227480:C:T	4.27185e-06	-1.01395e-10	-0.982254
147227607	chr4:147227607:C:T	1.23339e-06	-0.911256	-1.31328
147227691	chr4:147227691:T:C	2.48928e-06	-1.52231	-3.83722e-10
147227692	chr4:147227692:G:C	0.000109995	2.09909	0.167051
147227840	chr4:147227840:A:G	5.62751e-06	-1.01395e-10	-0.706636
147228009	chr4:147228009:C:G	1.18396e-06	-0.952156	-1.31328
147228023	chr4:147228023:C:A	3.69027e-06	-1.01395e-10	-1.1286
147228292	chr4:147228292:GA:G	2.84672e-06	-1.01395e-10	-1.38813
147228893	chr4:147228893:A:T	1.8641e-06	-0.577563	-1.23396
147229055	chr4:147229055:T:C	7.30415e-05	2.7126	-0.855871
147229396	chr4:147229396:AAAG:A	2.77342e-06	-1.41422	-3.83722e-10
147229408	chr4:147229408:T:C	8.97063e-06	-1.01395e-10	-0.240346
147230995	chr4:147230995:T:C	1.05639e-06	-0.988695	-1.39075
147231337	chr4:147231337:T:A	2.30333e-05	-1.01395e-10	0.70264
147231477	chr4:147231477:T:G	9.92586e-07	-1.33675	-1.105
147231982	chr4:147231982:C:T	3.04667e-06	-1.01395e-10	-1.32025
147232078	chr4:147232078:G:A	8.42681e-07	-1.50406	-1.10141
147232703	chr4:147232703:A:C	2.85126e-06	-1.01395e-10	-1.38654
147233730	chr4:147233730:GT:G	7.97212e-07	-1.50791	-1.15303
147233998	chr4:147233998:A:C	1.29543e-06	-0.794866	-1.3806
147234265	chr4:147234265:G:A	1.24383e-06	-0.83628	-1.37983
147234331	chr4:147234331:G:A	4.28695e-06	-1.01395e-10	-0.978725
147234665	chr4:147234665:C:T	1.04707e-06	-1.01173	-1.37658
147235030	chr4:147235030:G:T	2.85182e-06	-1.01395e-10	-1.38635
147236454	chr4:147236454:T:C	1.38456e-06	-0.726653	-1.38226
147236466	chr4:147236466:C:T	1.86263e-06	-0.532727	-1.27958
147237096	chr4:147237096:T:G	2.98414e-06	-1.01395e-10	-1.34099
147237129	chr4:147237129:TCCTA:T	2.64876e-06	-1.46021	-3.83722e-10
147237136	chr4:147237136:T:C	3.24873e-06	-1.01395e-10	-1.25604
147237140	chr4:147237140:G:A	4.03686e-06	-1.01395e-10	-1.03884
147237144	chr4:147237144:A:G	9.72869e-06	-1.01395e-10	-0.159223
147237236	chr4:147237236:C:T	3.96199e-06	-1.01395e-10	-1.05756
147237655	chr4:147237655:A:G	4.73083e-05	-1.01395e-10	1.42238
147238235	chr4:147238235:A:T	2.04825e-06	-0.568547	-1.14877
147238286	chr4:147238286:A:G	1.03764e-06	-1.00109	-1.39626
147238361	chr4:147238361:C:T	1.15802e-05	-1.01395e-10	0.0149966
147238641	chr4:147238641:G:C	1.90113e-06	-0.512267	-1.27958
147238707	chr4:147238707:G:T	6.01405e-06	-1.01395e-10	-0.640203
147238850	chr4:147238850:GAACTCATTATGATC:G	1.22857e-06	-0.854607	-1.37385
147238949	chr4:147238949:G:A	1.2657e-06	-0.824322	-1.37436
147239249	chr4:147239249:A:G	3.25425e-06	-1.01395e-10	-1.25434
147239593	chr4:147239593:C:G	1.44058e-05	0.233332	-3.83722e-10
147239970	chr4:147239970:T:C	3.10446e-06	-1.01395e-10	-1.30146
147240008	chr4:147240008:T:C	1.30925e-06	-0.768578	-1.39627
147240249	chr4:147240249:A:T	2.82874e-06	-1.01395e-10	-1.39447
147240267	chr4:147240267:C:T	3.97944e-06	-1.01395e-10	-1.05316
147240721	chr4:147240721:C:T	1.47315e-06	-0.659737	-1.38716
147240823	chr4:147240823:G:T	3.21944e-06	-1.26509	-3.83722e-10
147241403	chr4:147241403:T:C	4.15415e-06	-1.01395e-10	-1.01019
147241810	chr4:147241810:G:A	2.79494e-06	-0.231805	-1.17468
147241953	chr4:147241953:G:T	2.49635e-06	-0.225208	-1.29426
147242021	chr4:147242021:G:A	4.18272e-06	-1.01395e-10	-1.00334
147242639	chr4:147242639:T:A	2.83101e-06	-1.01395e-10	-1.39367
147242981	chr4:147242981:C:A	2.7301e-06	-0.299979	-1.12998
147243139	chr4:147243139:T:C	1.46268e-06	-0.657718	-1.39631
147243584	chr4:147243584:C:T	1.39603e-06	-0.704706	-1.39597
147243770	chr4:147243770:G:A	1.37306e-06	-0.722007	-1.39525
147243944	chr4:147243944:C:T	2.83086e-06	-1.01395e-10	-1.39372
147244037	chr4:147244037:T:C	3.53469e-06	-1.01395e-10	-1.17168
147244104	chr4:147244104:C:T	2.48973e-06	-1.52213	-3.83722e-10
147244141	chr4:147244141:A:T	3.17421e-06	-1.01395e-10	-1.27924
147244843	chr4:147244843:C:T	1.38895e-06	-0.720404	-1.38535
147244866	chr4:147244866:T:C	1.17571e-06	-0.89416	-1.37827
147245552	chr4:147245552:C:T	3.86666e-06	-1.01395e-10	-1.08191
147245606	chr4:147245606:T:C	5.00687e-05	-1.01395e-10	1.47909
147245842	chr4:147245842:C:T	3.32538e-06	-1.01395e-10	-1.23272
147246169	chr4:147246169:T:C	1.40029e-06	-0.709291	-1.38833
147246188	chr4:147246188:T:C	2.83079e-06	-1.01395e-10	-1.39374
147246241	chr4:147246241:C:T	2.98579e-06	-1.01395e-10	-1.34044
147246638	chr4:147246638:T:C	8.52105e-07	-1.51643	-1.07791
147247546	chr4:147247546:C:T	2.99578e-05	-1.01395e-10	0.965487
147248012	chr4:147248012:T:C	1.27204e-06	-0.802695	-1.39099
147248013	chr4:147248013:G:A	1.14451e-06	-0.939553	-1.35977
147248097	chr4:147248097:T:C	1.25355e-05	0.0942609	-3.83722e-10
147248221	chr4:147248221:T:C	3.26053e-06	-1.01395e-10	-1.25241
147248472	chr4:147248472:A:G	3.52196e-06	-1.01395e-10	-1.17529
147248578	chr4:147248578:C:A	2.82405e-06	-1.01395e-10	-1.39613
147248861	chr4:147248861:A:G	2.4898e-06	-1.5221	-3.83722e-10
147249042	chr4:147249042:T:C	1.25174e-06	-0.827364	-1.38241
147249236	chr4:147249236:A:G	1.40321e-06	-0.700625	-1.39491
147249474	chr4:147249474:T:C	3.55746e-06	-1.01395e-10	-1.16526
147249696	chr4:147249696:T:C	2.82367e-06	-1.01395e-10	-1.39626
147250388	chr4:147250388:G:C	4.2343e-06	-0.991084	-3.83722e-10
147251197	chr4:147251197:A:G	1.35628e-06	-0.735488	-1.39407
147251218	chr4:147251218:T:C	9.87784e-06	-1.01395e-10	-0.144008
147251358	chr4:147251358:T:C	3.05872e-06	-1.01395e-10	-1.31631
147251420	chr4:147251420:G:A	1.36028e-06	-0.730298	-1.39631
147251465	chr4:147251465:G:A	1.38842e-06	-0.712689	-1.39344
147251705	chr4:147251705:T:A	2.68527e-06	-0.314699	-1.13182
147251788	chr4:147251788:A:G	9.25338e-06	-1.01395e-10	-0.209313
147252410	chr4:147252410:C:T	1.64477e-05	-1.01395e-10	0.365884
147252554	chr4:147252554:A:G	2.87423e-06	-1.01395e-10	-1.37852
147252634	chr4:147252634:T:C	2.84306e-06	-1.01395e-10	-1.38942
147252772	chr4:147252772:T:C	2.98249e-06	-1.01395e-10	-1.34154
147252932	chr4:147252932:G:T	0.000182973	2.86347	-0.088429
147253184	chr4:147253184:C:T	2.82354e-06	-1.01395e-10	-1.39631
147253223	chr4:147253223:C:T	4.1491e-06	-1.01395e-10	-1.01141
147253474	chr4:147253474:T:C	1.37876e-06	-0.7195	-1.39361
147253483	chr4:147253483:A:G	1.18608e-06	-0.901558	-1.36209
147253859	chr4:147253859:G:A	2.13608e-06	-0.757245	-0.918083
147253953	chr4:147253953:T:A	7.2141e-06	-1.01395e-10	-0.458265
147254305	chr4:147254305:C:T	1.27757e-06	-0.79449	-1.39485
147254813	chr4:147254813:A:G	4.03322e-06	-1.03974	-3.83722e-10
147255239	chr4:147255239:C:T	1.32415e-06	-0.758505	-1.39502
147255396	chr4:147255396:C:T	2.82483e-06	-1.01395e-10	-1.39585
147255408	chr4:147255408:C:T	2.85974e-06	-1.01395e-10	-1.38357
147255905	chr4:147255905:T:C	1.30985e-06	-0.768103	-1.39629
147255983	chr4:147255983:A:C	3.39943e-06	-1.01395e-10	-1.21069
147256118	chr4:147256118:T:C	1.2994e-06	-0.78906	-1.38334
147256159	chr4:147256159:C:G	4.46304e-06	-1.01395e-10	-0.938471
147256267	chr4:147256267:A:G	1.38561e-06	-0.72729	-1.38087
147256339	chr4:147256339:T:G	1.26032e-06	-0.808955	-1.39398
147256453	chr4:147256453:T:C	3.28733e-06	-1.24423	-3.83722e-10
147256863	chr4:147256863:A:G	2.92244e-06	-1.01395e-10	-1.36188
147256960	chr4:147256960:C:T	9.8741e-06	-1.01395e-10	-0.144387
147257203	chr4:147257203:C:T	3.6071e-05	1.37195	-0.220761
147257385	chr4:147257385:C:A	2.92283e-06	-1.01395e-10	-1.36175
147257386	chr4:147257386:A:G	2.92446e-06	-1.01395e-10	-1.36119
147257464	chr4:147257464:T:C	1.28476e-06	-0.787775	-1.39596
147257610	chr4:147257610:A:C	9.25293e-07	-1.51312	-0.998825
147257954	chr4:147257954:A:T	1.3114e-06	-0.767316	-1.39589
147258024	chr4:147258024:A:C	4.22989e-06	-1.01395e-10	-0.992127
147258235	chr4:147258235:T:C	4.56027e-06	-0.916921	-3.83722e-10
147258388	chr4:147258388:C:T	1.15984e-05	-1.01395e-10	0.0165663
147258453	chr4:147258453:C:T	2.83301e-06	-1.01395e-10	-1.39296
147258773	chr4:147258773:C:T	5.54469e-06	-1.01395e-10	-0.72146
147258819	chr4:147258819:C:T	2.93267e-06	-1.01395e-10	-1.35839
147258827	chr4:147258827:C:T	3.87967e-06	-1.01395e-10	-1.07855
147258883	chr4:147258883:G:A	2.89876e-06	-1.01395e-10	-1.37002
147259177	chr4:147259177:A:T	2.90207e-06	-1.01395e-10	-1.36888
147259193	chr4:147259193:T:C	1.34722e-06	-0.740155	-1.3961
147259346	chr4:147259346:CA:C	1.33372e-06	-0.750471	-1.39586
147259550	chr4:147259550:C:A	2.51274e-06	-1.51293	-3.83722e-10
147259745	chr4:147259745:C:T	5.0193e-05	2.18179	-0.700213
147260093	chr4:147260093:T:C	1.28591e-06	-0.794147	-1.38869
147260410	chr4:147260410:T:C	1.37999e-06	-0.716384	-1.39584
147261032	chr4:147261032:T:G	1.14404e-06	-0.906556	-1.39318
147261294	chr4:147261294:A:G	3.82154e-05	1.20894	-3.83722e-10
147262135	chr4:147262135:G:A	2.28768e-06	-0.413538	-1.19323
147262981	chr4:147262981:G:C	4.30525e-06	-0.974466	-3.83722e-10
147262988	chr4:147262988:A:C	4.88099e-06	-1.01395e-10	-0.848955
147263143	chr4:147263143:C:A	9.87281e-06	-1.01395e-10	-0.144518
147263702	chr4:147263702:C:G	1.45466e-06	-0.668197	-1.39133
147264007	chr4:147264007:C:T	2.48889e-06	-1.52247	-3.83722e-10
147264249	chr4:147264249:A:T	5.42111e-06	-1.01395e-10	-0.744002
147264321	chr4:147264321:G:T	1.03485e-05	-1.01395e-10	-0.0974595
147264498	chr4:147264498:G:A	1.22175e-06	-0.840389	-1.39363
147264557	chr4:147264557:T:C	1.18893e-06	-0.891696	-1.36956
147264964	chr4:147264964:T:C	2.48892e-06	-1.52245	-3.83722e-10
147265321	chr4:147265321:C:T	3.73084e-06	-1.01395e-10	-1.11767
147265418	chr4:147265418:A:G	1.36473e-06	-0.734211	-1.38914
147265703	chr4:147265703:C:T	1.41279e-06	-0.695096	-1.39364
147266029	chr4:147266029:G:A	2.21399e-05	-1.01395e-10	0.66308
147266276	chr4:147266276:C:T	4.05236e-06	-1.01395e-10	-1.035
147266339	chr4:147266339:T:C	3.7808e-06	-1.01395e-10	-1.10437
147266555	chr4:147266555:G:A	3.31016e-06	-1.01395e-10	-1.23731
147266659	chr4:147266659:T:C	2.89746e-06	-1.01395e-10	-1.37047
147266871	chr4:147266871:A:T	1.26486e-06	-0.803318	-1.39602
147267406	chr4:147267406:A:C	9.46049e-07	-1.50673	-0.983036
147267530	chr4:147267530:A:G	1.2585e-06	-0.810962	-1.39342
147267558	chr4:147267558:A:G	2.83838e-06	-1.01395e-10	-1.39107
147267847	chr4:147267847:G:T	4.16633e-06	-1.01395e-10	-1.00727
147267932	chr4:147267932:T:C	2.89983e-06	-1.01395e-10	-1.36965
147267946	chr4:147267946:A:G	2.3694e-05	0.730922	-3.83722e-10
147267997	chr4:147267997:A:C	2.83796e-06	-1.01395e-10	-1.39122
147268425	chr4:147268425:A:C	5.74284e-06	-1.01395e-10	-0.686348
147268477	chr4:147268477:T:C	1.27022e-06	-0.800972	-1.39414
147268550	chr4:147268550:A:G	2.4892e-06	-1.52234	-3.83722e-10
147269033	chr4:147269033:T:G	4.56006e-06	-1.01395e-10	-0.916965
147269399	chr4:147269399:G:A	2.82451e-06	-1.01395e-10	-1.39597
147269437	chr4:147269437:T:G	3.23947e-05	1.04369	-3.83722e-10
147269649	chr4:147269649:C:T	1.21278e-06	-0.845347	-1.39604
147269813	chr4:147269813:T:C	2.89947e-06	-1.01395e-10	-1.36977
147269845	chr4:147269845:A:T	1.2445e-06	-0.824302	-1.39127
147269913	chr4:147269913:T:G	1.29726e-06	-0.780462	-1.39359
147270097	chr4:147270097:G:T	2.91878e-05	1.30628	-0.366834
147270210	chr4:147270210:T:C	1.0793e-05	-1.01395e-10	-0.0554043
147270267	chr4:147270267:G:A	1.24295e-06	-0.820704	-1.39611
147270547	chr4:147270547:G:A	1.31368e-06	-0.765439	-1.39603
147270774	chr4:147270774:T:C	4.21188e-06	-1.01395e-10	-0.996392
147270813	chr4:147270813:T:C	1.22172e-06	-0.852587	-1.38145
147271657	chr4:147271657:C:T	1.29113e-06	-0.787969	-1.39082
147272130	chr4:147272130:A:G	6.49467e-06	-1.01395e-10	-0.563321
147272405	chr4:147272405:G:A	1.12043e-06	-0.924298	-1.39629
147272749	chr4:147272749:T:C	1.9617e-06	-0.532365	-1.22813
147273103	chr4:147273103:A:T	3.53515e-06	-1.01395e-10	-1.17155
147273134	chr4:147273134:G:A	1.3302e-06	-0.753761	-1.39522
147273220	chr4:147273220:C:T	1.32997e-06	-0.752843	-1.3963
147273460	chr4:147273460:C:T	1.35195e-06	-0.736657	-1.39609
147273565	chr4:147273565:T:G	2.90482e-06	-1.01395e-10	-1.36793
147273685	chr4:147273685:A:G	9.19832e-07	-1.5153	-1.00257
147273805	chr4:147273805:T:C	1.25898e-06	-0.811033	-1.39297
147273889	chr4:147273889:G:A	1.26752e-06	-0.803916	-1.39332
147274025	chr4:147274025:C:T	1.26691e-06	-0.805222	-1.3925
147274187	chr4:147274187:G:A	1.27497e-06	-0.795325	-1.39606
147274188	chr4:147274188:G:C	1.34007e-06	-0.745463	-1.39611
147274203	chr4:147274203:T:C	1.27421e-06	-0.798645	-1.39333
147274423	chr4:147274423:C:T	4.97291e-06	-1.01395e-10	-0.830297
147274485	chr4:147274485:T:C	1.34253e-06	-0.743434	-1.39631
147274705	chr4:147274705:T:C	2.48909e-06	-1.52239	-3.83722e-10
147274808	chr4:147274808:A:T	4.46134e-06	0.374027	-1.31288
147274965	chr4:147274965:C:T	2.83841e-06	-1.01395e-10	-1.39106
147274991	chr4:147274991:G:A	2.84802e-06	-1.01395e-10	-1.38768
147275027	chr4:147275027:CT:C	1.26115e-06	-0.806746	-1.39553
147275229	chr4:147275229:T:C	1.27855e-06	-0.792278	-1.3963
147275259	chr4:147275259:T:G	1.23358e-06	-0.828909	-1.39548
147275387	chr4:147275387:C:G	3.02553e-06	-1.01395e-10	-1.32722
147275501	chr4:147275501:C:T	2.82569e-06	-1.01395e-10	-1.39555
147275808	chr4:147275808:A:AC	1.15219e-06	-0.896364	-1.39627
147275904	chr4:147275904:G:T	4.31485e-06	-0.972239	-3.83722e-10
147276150	chr4:147276150:G:A	4.73512e-06	-1.01395e-10	-0.879294
147276241	chr4:147276241:A:G	1.14267e-06	-0.904634	-1.3963
147276339	chr4:147276339:G:A	6.13591e-05	-1.01395e-10	1.68244
147276430	chr4:147276430:G:A	1.60903e-06	-0.567644	-1.39102
147276724	chr4:147276724:A:G	4.45718e-06	-1.01395e-10	-0.939785
147276774	chr4:147276774:C:T	4.88912e-06	-1.01395e-10	-0.847289
147276829	chr4:147276829:T:C	1.22383e-06	-0.840952	-1.39136
147277145	chr4:147277145:A:C	6.93735e-06	-1.01395e-10	-0.497382
147277352	chr4:147277352:G:A	3.24317e-06	-1.25775	-3.83722e-10
147277454	chr4:147277454:C:T	1.2805e-06	-0.791398	-1.39566
147277499	chr4:147277499:C:T	1.63756e-06	-0.609666	-1.33143
147277546	chr4:147277546:G:A	1.4303e-06	-0.77296	-1.30346
147277601	chr4:147277601:T:C	1.20196e-06	-0.85725	-1.39309
147278332	chr4:147278332:G:A	3.48785e-06	-1.01395e-10	-1.18502
147278481	chr4:147278481:A:G	3.59446e-06	-1.01395e-10	-1.15491
147278887	chr4:147278887:A:T	1.75493e-06	-0.920731	-0.951142
147279053	chr4:147279053:G:A	1.16484e-05	1.28226	-1.2614
147279241	chr4:147279241:T:C	2.84594e-06	-1.01395e-10	-1.38841
147279257	chr4:147279257:T:C	4.41441e-06	-1.01395e-10	-0.949428
147279370	chr4:147279370:T:C	5.47325e-06	-1.01395e-10	-0.734429
147279372	chr4:147279372:C:A	4.8588e-06	-1.01395e-10	-0.853511
147279516	chr4:147279516:C:T	1.9868e-06	-0.557764	-1.19001
147279665	chr4:147279665:C:T	5.48384e-06	-1.01395e-10	-0.732496
147279718	chr4:147279718:T:A	5.50976e-06	-1.01395e-10	-0.72778
147279731	chr4:147279731:C:T	5.48384e-06	-1.01395e-10	-0.732496
147279743	chr4:147279743:A:G	5.48384e-06	-1.01395e-10	-0.732496
147280028	chr4:147280028:G:T	8.02691e-06	-1.01395e-10	-0.351503
147280181	chr4:147280181:C:A	5.48055e-06	-1.01395e-10	-0.733096
147280290	chr4:147280290:G:A	2.21688e-05	-1.01395e-10	0.664384
147280587	chr4:147280587:C:T	4.43792e-06	-1.01395e-10	-0.944116
147280674	chr4:147280674:G:A	2.82721e-06	-1.01395e-10	-1.39501
147280764	chr4:147280764:A:T	5.70419e-06	-1.01395e-10	-0.6931
147280885	chr4:147280885:T:C	1.85347e-06	-0.661428	-1.15582
147281007	chr4:147281007:C:A	5.34312e-06	-1.01395e-10	-0.758492
147281122	chr4:147281122:TACCA:T	2.83343e-06	-1.01395e-10	-1.39281
147281124	chr4:147281124:C:T	7.99778e-06	-1.01395e-10	-0.355138
147281128	chr4:147281128:A:T	2.84119e-06	-1.01395e-10	-1.39008
147281146	chr4:147281146:T:C	4.53087e-06	-1.01395e-10	-0.923387
147281201	chr4:147281201:C:T	4.52827e-06	-1.01395e-10	-0.923963
147281507	chr4:147281507:T:A	4.70079e-06	-1.01395e-10	-0.886572
147281631	chr4:147281631:G:A	7.8292e-06	-1.01395e-10	-0.376441
147281879	chr4:147281879:A:G	4.52585e-06	-1.01395e-10	-0.924496
147282129	chr4:147282129:T:C	2.92132e-06	-1.01395e-10	-1.36227
147282326	chr4:147282326:C:T	5.51067e-06	-1.01395e-10	-0.727616
147282811	chr4:147282811:G:A	4.55477e-06	-1.01395e-10	-0.918127
147282931	chr4:147282931:A:G	5.4828e-06	-1.01395e-10	-0.732685
147282933	chr4:147282933:C:T	5.48384e-06	-1.01395e-10	-0.732496
147283041	chr4:147283041:G:A	1.65656e-06	-0.896898	-1.03266
147283101	chr4:147283101:C:T	5.71902e-06	-1.01395e-10	-0.690504
147283397	chr4:147283397:G:T	7.8292e-06	-1.01395e-10	-0.376441
147283850	chr4:147283850:A:G	2.52252e-06	-1.50904	-3.83722e-10
147283999	chr4:147283999:T:C	9.99489e-07	-1.06386	-1.37096
147284038	chr4:147284038:G:GA	4.51674e-06	-1.01395e-10	-0.926511
147284123	chr4:147284123:T:TGGGA	5.27009e-05	-1.01395e-10	1.53033
147284139	chr4:147284139:G:A	4.52585e-06	-1.01395e-10	-0.924496
147284250	chr4:147284250:A:AT	4.52436e-06	-1.01395e-10	-0.924826
147284371	chr4:147284371:T:C	4.69076e-06	-1.01395e-10	-0.888708
147284452	chr4:147284452:T:C	4.51876e-06	-1.01395e-10	-0.926065
147284464	chr4:147284464:G:C	4.84521e-06	-1.01395e-10	-0.856312
147284714	chr4:147284714:A:G	5.37071e-06	-1.01395e-10	-0.753341
147284757	chr4:147284757:C:T	4.07521e-06	-1.01395e-10	-1.02938
147284779	chr4:147284779:G:A	1.23317e-06	-0.836472	-1.38824
147285375	chr4:147285375:T:G	4.52585e-06	-1.01395e-10	-0.924496
147285430	chr4:147285430:G:GC	4.66126e-06	-1.01395e-10	-0.895016
147285451	chr4:147285451:C:G	3.96052e-06	-1.01395e-10	-1.05793
147285477	chr4:147285477:C:T	4.08537e-06	-1.01395e-10	-1.02689
147285582	chr4:147285582:A:G	4.53481e-06	-1.01395e-10	-0.92252
147285765	chr4:147285765:C:T	1.17424e-05	-1.01395e-10	0.0289014
147285774	chr4:147285774:G:A	4.47217e-06	-1.01395e-10	-0.936427
147285896	chr4:147285896:G:T	2.88627e-06	-1.01395e-10	-1.37434
147285980	chr4:147285980:C:T	4.19431e-06	-1.01395e-10	-1.00057
147286036	chr4:147286036:C:T	2.86002e-06	-1.01395e-10	-1.38347
147286261	chr4:147286261:T:C	1.02471e-06	-1.06377	-1.34612
147286353	chr4:147286353:C:T	4.1746e-06	-1.01395e-10	-1.00528
147286530	chr4:147286530:G:A	1.43772e-06	-0.809535	-1.26171
147286691	chr4:147286691:A:G	3.4791e-06	-1.01395e-10	-1.18753
147287078	chr4:147287078:A:G	8.61048e-07	-1.20701	-1.3769
147287224	chr4:147287224:A:G	2.82822e-06	-1.01395e-10	-1.39465
147287476	chr4:147287476:A:T	1.46294e-06	-0.856015	-1.19784
147288311	chr4:147288311:A:G	1.61239e-06	-0.940021	-1.01656
147289741	chr4:147289741:C:T	1.12853e-05	-1.01395e-10	-0.0108018
147290025	chr4:147290025:C:T	4.09624e-06	-1.01395e-10	-1.02423
147290690	chr4:147290690:A:G	2.52086e-06	-1.5097	-3.83722e-10
147291847	chr4:147291847:G:A	1.27467e-06	-0.856808	-1.33481
147291882	chr4:147291882:C:T	4.26809e-06	-1.01395e-10	-0.983136
147292431	chr4:147292431:A:T	1.35054e-06	-0.800873	-1.33292
147292506	chr4:147292506:C:T	1.2729e-06	-0.858034	-1.33497
147292580	chr4:147292580:C:T	3.11305e-06	-1.51197	0.213271
147292711	chr4:147292711:T:C	3.45829e-06	-1.19353	-3.83722e-10
147292749	chr4:147292749:G:C	1.37403e-06	-0.797172	-1.31938
147292960	chr4:147292960:G:T	2.86879e-06	-1.01395e-10	-1.38041
147292986	chr4:147292986:G:A	3.75502e-05	1.28934	-0.0979646
147293215	chr4:147293215:C:T	5.17613e-06	-1.01395e-10	-0.790245
147293311	chr4:147293311:C:T	0.000141769	2.49777	0.0221223
147293838	chr4:147293838:A:G	7.76245e-06	-1.01395e-10	-0.385004
147293957	chr4:147293957:G:T	1.23275e-06	-0.887628	-1.33743
147294403	chr4:147294403:C:T	3.69083e-06	-1.01395e-10	-1.12845
147294520	chr4:147294520:C:T	1.34286e-06	-0.801605	-1.3379
147294610	chr4:147294610:C:A	1.99876e-06	-0.351046	-1.39073
147294629	chr4:147294629:A:C	1.331e-06	-0.81434	-1.33404
147295129	chr4:147295129:T:A	1.34793e-06	-0.802287	-1.33344
147295181	chr4:147295181:A:G	2.95906e-06	-1.01395e-10	-1.34943
147295239	chr4:147295239:G:T	1.32417e-06	-0.766795	-1.38672
147295287	chr4:147295287:T:C	2.95833e-06	-1.01395e-10	-1.34968
147295300	chr4:147295300:T:A	4.1746e-06	-1.01395e-10	-1.00528
147295419	chr4:147295419:A:G	5.32537e-06	-1.01395e-10	-0.76182
147295439	chr4:147295439:T:C	1.88867e-05	-1.01395e-10	0.504153
147295562	chr4:147295562:A:G	1.34673e-06	-1.51872	-0.617898
147295681	chr4:147295681:T:C	2.24668e-06	-0.314026	-1.31082
147296443	chr4:147296443:A:G	2.95942e-06	-1.01395e-10	-1.34931
147296531	chr4:147296531:A:G	1.29463e-06	-0.840953	-1.33512
147296726	chr4:147296726:C:T	2.83125e-06	-1.01395e-10	-1.39358
147296933	chr4:147296933:T:A	1.34756e-06	-0.796185	-1.33982
147297070	chr4:147297070:G:A	2.96179e-06	-1.01395e-10	-1.34851
147297161	chr4:147297161:T:C	2.49246e-06	-1.52103	-3.83722e-10
147297217	chr4:147297217:A:G	3.24781e-06	-1.01395e-10	-1.25632
147297284	chr4:147297284:C:G	1.37032e-06	-0.785008	-1.33425
147297634	chr4:147297634:TGCACA:T	4.29147e-06	-1.01395e-10	-0.977673
147297894	chr4:147297894:A:C	2.4551e-06	-0.228744	-1.30739
147297915	chr4:147297915:C:T	3.27808e-05	1.31574	-0.260196
147298000	chr4:147298000:T:C	5.10794e-06	-1.01395e-10	-0.803506
147298035	chr4:147298035:T:C	1.32898e-06	-0.819202	-1.33069
147298055	chr4:147298055:A:G	6.32801e-06	-0.589316	-3.83722e-10
147298235	chr4:147298235:G:A	1.86176e-05	-1.01395e-10	0.489805
147298471	chr4:147298471:A:G	1.40988e-06	-0.754125	-1.33667
147298576	chr4:147298576:A:G	1.19317e-06	-0.904376	-1.35331
147298613	chr4:147298613:T:C	4.85842e-06	-1.01395e-10	-0.853588
147298617	chr4:147298617:A:T	1.42488e-06	-1.14056	-0.939651
147299021	chr4:147299021:G:A	3.42251e-06	-1.01395e-10	-1.20393
147299462	chr4:147299462:T:C	3.70404e-06	-1.01395e-10	-1.12488
147299515	chr4:147299515:A:G	2.99573e-06	-1.01395e-10	-1.33712
147299548	chr4:147299548:G:A	2.00912e-06	-0.345916	-1.39069
147299648	chr4:147299648:G:A	1.36718e-06	-0.816866	-1.30468
147299663	chr4:147299663:C:T	8.43978e-07	-1.52165	-1.08228
147299793	chr4:147299793:G:A	5.05494e-06	-0.813936	-3.83722e-10
147300515	chr4:147300515:A:C	1.41993e-06	-0.750332	-1.33336
147301115	chr4:147301115:T:C	1.45248e-06	-0.701712	-1.35932
147301481	chr4:147301481:A:G	1.54255e-06	-0.62922	-1.37164
147301504	chr4:147301504:G:A	2.89688e-06	-1.01395e-10	-1.37067
147301723	chr4:147301723:T:C	4.50967e-06	-1.01395e-10	-0.928079
147301894	chr4:147301894:T:C	2.88811e-06	-1.01395e-10	-1.3737
147301905	chr4:147301905:A:G	1.48489e-06	-0.696327	-1.34264
147302030	chr4:147302030:C:T	4.36561e-06	-1.01395e-10	-0.960543
147302210	chr4:147302210:T:C	1.51341e-06	-0.677333	-1.34261
147302542	chr4:147302542:C:G	1.56798e-06	-0.642501	-1.34201
147302611	chr4:147302611:A:G	2.20141e-06	-0.293689	-1.35152
147303146	chr4:147303146:T:C	3.46072e-06	-1.01395e-10	-1.19282
147303325	chr4:147303325:T:A	5.07794e-06	-1.01395e-10	-0.809395
147303355	chr4:147303355:G:C	1.51709e-06	-0.685805	-1.3317
147303356	chr4:147303356:G:A	1.47555e-06	-0.656426	-1.38885
147303752	chr4:147303752:T:C	1.47529e-06	-0.694563	-1.35089
147304242	chr4:147304242:A:G	1.52111e-06	-0.643108	-1.37175
147304824	chr4:147304824:T:C	2.82358e-06	-1.01395e-10	-1.3963
147305503	chr4:147305503:G:T	1.53274e-06	-0.646579	-1.36066
147305603	chr4:147305603:A:G	3.06991e-06	-1.01395e-10	-1.31265
147306096	chr4:147306096:C:G	1.31195e-06	-0.78332	-1.37947
147306454	chr4:147306454:C:T	1.3378e-06	-0.802697	-1.34058
147306714	chr4:147306714:G:C	2.82781e-06	-1.01395e-10	-1.3948
147306727	chr4:147306727:T:A	1.52019e-06	-0.629175	-1.38629
147306730	chr4:147306730:G:T	8.11487e-06	-0.340604	-3.83722e-10
147307466	chr4:147307466:A:G	1.57434e-06	-0.601088	-1.37938
147307566	chr4:147307566:A:G	1.65514e-06	-0.62468	-1.30573
147307647	chr4:147307647:G:A	5.65038e-06	-1.01395e-10	-0.70258
147307663	chr4:147307663:T:C	6.62795e-07	-1.46263	-1.38296
147307941	chr4:147307941:C:T	2.26217e-05	-1.01395e-10	0.684607
147307987	chr4:147307987:A:G	6.08295e-06	-1.01395e-10	-0.628813
147308051	chr4:147308051:T:A	8.3448e-07	-1.51304	-1.10221
147308121	chr4:147308121:C:A	4.40447e-05	-1.01395e-10	1.3509
147308388	chr4:147308388:A:G	7.68215e-06	0.952027	-1.34743
147308510	chr4:147308510:C:T	9.43775e-05	2.47945	-0.366444
147308617	chr4:147308617:A:G	2.12968e-05	-1.01395e-10	0.624253
147308932	chr4:147308932:T:A	5.07829e-06	-1.01395e-10	-0.809328
147309100	chr4:147309100:A:G	5.56965e-06	-1.01395e-10	-0.71697
147309185	chr4:147309185:A:G	5.24344e-06	-1.01395e-10	-0.777324
147309904	chr4:147309904:G:C	2.85646e-06	-1.01395e-10	-1.38472
147310666	chr4:147310666:T:C	5.76265e-06	-1.01395e-10	-0.682904
147310984	chr4:147310984:A:G	2.88941e-06	-1.01395e-10	-1.37325
147311860	chr4:147311860:T:C	5.42745e-05	1.55975	-3.83722e-10
147312321	chr4:147312321:A:G	0.00049597	4.96209	-1.18987
147313463	chr4:147313463:A:C	5.70649e-06	-1.01395e-10	-0.692697
147314525	chr4:147314525:T:G	4.3241e-06	-1.01395e-10	-0.970099
147314761	chr4:147314761:T:C	4.47238e-05	1.3662	-3.83722e-10
147314812	chr4:147314812:G:GA	3.33047e-06	-0.0288406	-1.20235
147314832	chr4:147314832:ATC:A	3.1592e-06	-0.0757789	-1.2082
147315229	chr4:147315229:C:G	5.16299e-06	-1.01395e-10	-0.792785
147315386	chr4:147315386:T:C	0.000300393	4.60879	-1.338
147316421	chr4:147316421:C:T	0.000632911	5.30882	-1.29279
147316547	chr4:147316547:C:T	2.50572e-06	-1.51573	-3.83722e-10
147317015	chr4:147317015:C:T	4.51421e-06	-1.01395e-10	-0.927072
147318499	chr4:147318499:C:A	4.5058e-06	-0.928936	-3.83722e-10
147318980	chr4:147318980:T:C	5.07807e-06	-1.01395e-10	-0.80937
147319451	chr4:147319451:G:A	2.94493e-06	0.0081263	-1.36234
147320301	chr4:147320301:A:C	0.000824795	5.48547	-1.20464
147320866	chr4:147320866:C:T	4.31976e-06	-1.01395e-10	-0.971103
147321351	chr4:147321351:A:G	0.000100366	-1.01395e-10	2.17452
147321713	chr4:147321713:T:C	2.50926e-06	-1.51432	-3.83722e-10
147322146	chr4:147322146:C:A	0.000698907	5.44139	-1.32618
147322458	chr4:147322458:C:T	7.70479e-06	-1.01395e-10	-0.392459
147322465	chr4:147322465:C:T	0.000766372	5.37917	-1.1718
147322571	chr4:147322571:G:A	7.62014e-06	-1.01395e-10	-0.403508
147322621	chr4:147322621:A:T	7.60004e-06	-1.01395e-10	-0.406149
147322630	chr4:147322630:A:G	5.31408e-06	-1.01395e-10	-0.763943
147323103	chr4:147323103:C:T	5.32157e-06	-1.01395e-10	-0.762533
147323650	chr4:147323650:T:A	0.000478689	5.11847	-1.38172
147324097	chr4:147324097:C:T	0.00043016	5.00724	-1.37739
147324483	chr4:147324483:T:C	0.000327142	4.69697	-1.34087
147324780	chr4:147324780:A:G	2.82382e-06	-1.01395e-10	-1.39621
147325159	chr4:147325159:G:A	2.8426e-06	-1.01395e-10	-1.38958
147325369	chr4:147325369:G:T	3.72098e-06	-1.01395e-10	-1.12032
147325475	chr4:147325475:A:G	2.949e-06	-1.01395e-10	-1.35284
147325494	chr4:147325494:G:T	3.62103e-06	-1.01395e-10	-1.14754
147325668	chr4:147325668:G:A	2.87177e-06	-1.01395e-10	-1.37937
147325761	chr4:147325761:C:A	3.32848e-06	-1.01395e-10	-1.23179
147325786	chr4:147325786:C:T	1.04095e-05	-1.01395e-10	-0.091582
147325788	chr4:147325788:G:A	4.53517e-06	-1.01395e-10	-0.922439
147325906	chr4:147325906:G:A	3.47866e-06	-1.01395e-10	-1.18765
147326216	chr4:147326216:C:T	0.000443184	5.00149	-1.34181
147326330	chr4:147326330:T:C	0.000549061	5.21949	-1.34558
147326436	chr4:147326436:C:CA	2.51367e-06	-1.51256	-3.83722e-10
147326858	chr4:147326858:T:C	2.88508e-06	-1.01395e-10	-1.37475
147326984	chr4:147326984:C:T	3.67522e-06	-1.01395e-10	-1.13269
147327038	chr4:147327038:T:C	0.000397053	4.8945	-1.34473
147327555	chr4:147327555:G:A	2.82392e-06	-1.01395e-10	-1.39618
147327594	chr4:147327594:A:G	0.00151164	4.94167	-0.0550198
147327674	chr4:147327674:T:A	2.88508e-06	-1.01395e-10	-1.37475
147327805	chr4:147327805:T:C	2.88436e-06	-1.01395e-10	-1.375
147327902	chr4:147327902:C:T	2.62362e-06	-1.46975	-3.83722e-10
147328141	chr4:147328141:T:C	2.83297e-06	-1.01395e-10	-1.39298
147328631	chr4:147328631:G:A	2.83387e-06	-1.01395e-10	-1.39266
147329066	chr4:147329066:C:G	0.000380864	-1.01395e-10	3.50814
147329079	chr4:147329079:A:G	2.91252e-06	-1.01395e-10	-1.36528
147329674	chr4:147329674:G:A	2.88364e-06	-1.01395e-10	-1.37525
147330475	chr4:147330475:A:G	2.86585e-06	-1.01395e-10	-1.38144
147330620	chr4:147330620:C:T	1.15153e-05	-1.01395e-10	0.00937723
147331239	chr4:147331239:C:T	1.10664e-05	-1.01395e-10	-0.0303891
147331259	chr4:147331259:C:T	2.87251e-06	-1.01395e-10	-1.37911
147331763	chr4:147331763:C:T	2.87216e-06	-1.01395e-10	-1.37924
147331764	chr4:147331764:G:A	2.48909e-06	-1.52239	-3.83722e-10
147331918	chr4:147331918:C:A	0.00160621	5.022	-0.0746744
147332172	chr4:147332172:T:C	0.000473836	5.07027	-1.34371
147332181	chr4:147332181:T:A	2.82393e-06	-1.01395e-10	-1.39617
147332401	chr4:147332401:C:G	3.33116e-06	-1.01395e-10	-1.23098
147333112	chr4:147333112:C:G	0.00103161	5.58612	-1.08155
147333443	chr4:147333443:A:G	2.87383e-06	-1.01395e-10	-1.37866
147333727	chr4:147333727:A:C	0.000528305	5.17956	-1.34419
147333794	chr4:147333794:G:A	2.82394e-06	-1.01395e-10	-1.39617
147334310	chr4:147334310:G:C	1.10799e-05	-1.01395e-10	-0.0291669
147334550	chr4:147334550:T:G	8.63389e-06	-1.01395e-10	-0.278607
147334582	chr4:147334582:C:T	3.91981e-06	-1.01395e-10	-1.06826
147334652	chr4:147334652:C:T	3.79992e-06	-1.01395e-10	-1.09932
147335130	chr4:147335130:T:C	3.22997e-06	-1.01395e-10	-1.26183
147335583	chr4:147335583:T:C	8.5987e-05	2.85431	-0.834413
147335995	chr4:147335995:A:G	5.09505e-06	-1.01395e-10	-0.806033
147336226	chr4:147336226:C:T	8.70233e-06	-1.01395e-10	-0.270711
147338270	chr4:147338270:G:A	0.000869856	5.69876	-1.36474
147338342	chr4:147338342:G:A	2.8243e-06	-1.01395e-10	-1.39604
147338558	chr4:147338558:G:A	2.82425e-06	-1.01395e-10	-1.39606
147338600	chr4:147338600:G:C	0.000808855	5.5835	-1.32218
147338726	chr4:147338726:A:G	9.05577e-06	0.24718	-0.47808
147338918	chr4:147338918:A:G	0.000758193	5.5328	-1.33616
147339056	chr4:147339056:A:G	2.85071e-06	-1.01395e-10	-1.38673
147339609	chr4:147339609:T:A	0.00084291	5.61124	-1.30868
147339656	chr4:147339656:C:G	2.82416e-06	-1.01395e-10	-1.39609
147339744	chr4:147339744:G:A	0.000853672	5.63662	-1.32137
147339757	chr4:147339757:A:T	2.84265e-06	-1.01395e-10	-1.38957
147339771	chr4:147339771:G:A	0.000852306	5.67299	-1.35934
147340892	chr4:147340892:T:G	3.73673e-06	-1.01395e-10	-1.11609
147341192	chr4:147341192:C:T	0.0014243	5.84499	-1.01785
147341514	chr4:147341514:C:G	2.90756e-06	-1.01395e-10	-1.36699
147341770	chr4:147341770:G:A	0.000722188	5.45377	-1.30578
147342386	chr4:147342386:C:G	3.37333e-06	-1.01395e-10	-1.2184
147342497	chr4:147342497:G:A	2.86095e-06	-1.01395e-10	-1.38315
147342677	chr4:147342677:A:G	0.00203861	6.58112	-1.39541
147342822	chr4:147342822:G:A	6.20169e-07	-1.5169	-1.39517
147342933	chr4:147342933:C:T	2.8264e-06	-1.01395e-10	-1.3953
147343071	chr4:147343071:G:A	8.22908e-07	-1.35365	-1.27556
147343111	chr4:147343111:C:T	2.63609e-06	-1.46501	-3.83722e-10
147343130	chr4:147343130:C:T	4.50031e-06	-1.01395e-10	-0.930156
147343371	chr4:147343371:A:C	3.77655e-06	-1.01395e-10	-1.10549
147343521	chr4:147343521:C:A	0.000699109	5.49386	-1.37835
147344036	chr4:147344036:C:T	0.000684715	5.41549	-1.32079
147344518	chr4:147344518:AATTT:A	0.000730864	5.50142	-1.34149
147345210	chr4:147345210:A:G	2.82425e-06	-1.01395e-10	-1.39606
147345917	chr4:147345917:A:T	3.00733e-06	-1.01395e-10	-1.33325
147345978	chr4:147345978:T:C	0.000787903	5.58202	-1.34695
147346421	chr4:147346421:A:T	9.14747e-06	0.189033	-0.409858
147346571	chr4:147346571:TTAGA:T	4.43782e-06	-1.01395e-10	-0.944139
147346817	chr4:147346817:T:C	4.93339e-06	-1.01395e-10	-0.838276
147346875	chr4:147346875:G:A	0.00178756	4.96165	0.0926519
147347460	chr4:147347460:G:A	2.87504e-06	-1.01395e-10	-1.37823
147347499	chr4:147347499:C:T	0.000576196	5.26991	-1.34777
147347610	chr4:147347610:A:C	2.92951e-06	-1.01395e-10	-1.35947
147347936	chr4:147347936:T:C	8.6892e-06	-1.01395e-10	-0.272221
147348453	chr4:147348453:G:A	2.94358e-06	-1.01395e-10	-1.35468
147348521	chr4:147348521:T:C	3.29217e-06	-1.01395e-10	-1.24276
147348568	chr4:147348568:G:A	3.2109e-06	-1.01395e-10	-1.26775
147348627	chr4:147348627:C:T	3.11893e-06	-1.01395e-10	-1.29681
147348746	chr4:147348746:T:C	0.000107357	-1.01395e-10	2.24186
147349777	chr4:147349777:G:A	3.72743e-06	-1.01395e-10	-1.11858
147350426	chr4:147350426:GA:G	4.22735e-06	-1.01395e-10	-0.992726
147350520	chr4:147350520:A:G	3.78604e-06	-1.01395e-10	-1.10298
147350999	chr4:147350999:T:C	2.83056e-06	-1.01395e-10	-1.39383
147351005	chr4:147351005:A:G	2.83209e-06	-1.01395e-10	-1.39329
147351643	chr4:147351643:T:C	2.86782e-05	1.65424	-0.732404
147351724	chr4:147351724:G:T	6.74366e-06	-0.00694982	-0.51875
147351837	chr4:147351837:C:T	3.77899e-06	-1.01395e-10	-1.10485
147351886	chr4:147351886:G:A	3.55896e-06	-1.01395e-10	-1.16483
147352017	chr4:147352017:C:A	1.81898e-05	1.21673	-0.750168
147353131	chr4:147353131:A:G	2.52175e-06	-1.50935	-3.83722e-10
147353459	chr4:147353459:T:C	3.39607e-06	-1.01395e-10	-1.21168
147353713	chr4:147353713:G:A	3.50117e-06	-1.01395e-10	-1.18121
147354095	chr4:147354095:C:A	2.829e-06	-1.01395e-10	-1.39438
147354228	chr4:147354228:A:G	1.17168e-05	-1.01395e-10	0.0267248
147354833	chr4:147354833:C:T	1.78607e-05	-1.01395e-10	0.448302
147354891	chr4:147354891:T:C	0.000310779	3.30478	-3.83722e-10
147355248	chr4:147355248:A:G	5.16719e-05	2.56694	-1.05633
147355541	chr4:147355541:G:A	3.7501e-06	-1.11252	-3.83722e-10
147355797	chr4:147355797:T:C	1.0231e-05	-1.01395e-10	-0.108883
147355859	chr4:147355859:G:A	4.77834e-06	0.222758	-1.09297
147356572	chr4:147356572:T:C	3.15316e-06	-1.01395e-10	-1.2859
147356959	chr4:147356959:T:C	3.41862e-06	-1.01395e-10	-1.20507
147357044	chr4:147357044:G:A	3.60766e-06	-1.01395e-10	-1.15124
147357284	chr4:147357284:T:C	3.51032e-06	-1.01395e-10	-1.1786
147357608	chr4:147357608:C:T	0.000491658	3.49266	0.270826
147357694	chr4:147357694:C:T	6.41625e-05	2.52892	-0.801801
147357739	chr4:147357739:C:T	6.00235e-05	2.48666	-0.826226
147357849	chr4:147357849:G:A	2.83953e-06	-1.01395e-10	-1.39066
147357932	chr4:147357932:C:T	6.6431e-05	2.4948	-0.732933
147358807	chr4:147358807:T:C	2.63424e-06	-1.46571	-3.83722e-10
147359319	chr4:147359319:C:T	1.68008e-05	-1.01395e-10	0.387127
147359357	chr4:147359357:A:G	3.64349e-06	-1.01395e-10	-1.14136
147359520	chr4:147359520:C:T	2.63568e-06	-1.46516	-3.83722e-10
147359533	chr4:147359533:C:A	1.15399e-05	0.684741	-0.673236
147359576	chr4:147359576:TG:T	3.3139e-06	-1.01395e-10	-1.23618
147359722	chr4:147359722:T:G	2.68132e-06	-0.174384	-1.27361
147360660	chr4:147360660:C:T	0.00167322	5.15457	-0.166373
147360957	chr4:147360957:C:T	4.79474e-05	2.30435	-0.868545
147360965	chr4:147360965:A:G	7.45629e-06	0.429187	-0.854431
147361266	chr4:147361266:G:A	3.07719e-06	-1.01395e-10	-1.31028
147361702	chr4:147361702:A:G	2.07318e-05	-1.01395e-10	0.597369
147361988	chr4:147361988:T:C	4.63417e-05	2.30615	-0.904406
147362160	chr4:147362160:A:G	4.37922e-06	-1.01395e-10	-0.957432
147362368	chr4:147362368:G:C	4.05737e-06	-1.01395e-10	-1.03377
147362632	chr4:147362632:G:A	3.78639e-05	2.17949	-0.979793
147363187	chr4:147363187:G:A	1.12006e-05	0.762014	-0.78035
147363221	chr4:147363221:T:C	3.67409e-05	2.15269	-0.983096
147363335	chr4:147363335:A:G	9.2762e-06	-1.01395e-10	-0.20685
147363509	chr4:147363509:C:T	3.40786e-06	-1.01395e-10	-1.20822
147363722	chr4:147363722:T:A	3.02599e-06	-1.01395e-10	-1.32706
147364638	chr4:147364638:CAG:C	3.82504e-06	-1.01395e-10	-1.09273
147364945	chr4:147364945:C:T	4.35548e-06	-1.01395e-10	-0.962868
147365563	chr4:147365563:A:C	3.36968e-06	-1.01395e-10	-1.21948
147365736	chr4:147365736:A:T	2.95851e-06	-1.01395e-10	-1.34962
147366208	chr4:147366208:C:T	6.06814e-05	2.2173	-0.545965
147366360	chr4:147366360:C:T	0.00100333	4.80028	-0.323495
147366415	chr4:147366415:G:A	1.20895e-05	-1.01395e-10	0.0580379
147366484	chr4:147366484:C:T	3.31006e-06	-1.23733	-3.83722e-10
147366915	chr4:147366915:T:C	0.000191403	2.16956	0.650518
147367305	chr4:147367305:T:G	9.53172e-06	0.725206	-0.904883
147367599	chr4:147367599:CAAGA:C	6.9588e-06	-1.01395e-10	-0.494295
147367748	chr4:147367748:T:C	0.000214969	2.33136	0.604829
147368062	chr4:147368062:A:G	3.77805e-06	-1.01395e-10	-1.10509
147368237	chr4:147368237:T:C	0.000151654	2.08563	0.501672
147368376	chr4:147368376:G:A	7.94047e-06	0.159566	-0.521896
147368380	chr4:147368380:T:C	4.60596e-06	-1.01395e-10	-0.906951
147369283	chr4:147369283:T:C	8.66559e-06	-1.01395e-10	-0.274942
147369359	chr4:147369359:A:T	1.2403e-05	-1.01395e-10	0.0836341
147369673	chr4:147369673:CTG:C	3.05352e-06	-1.01395e-10	-1.31801
147369872	chr4:147369872:C:T	3.38104e-06	-1.01395e-10	-1.21612
147370047	chr4:147370047:A:G	3.75618e-06	-1.01395e-10	-1.1109
147370055	chr4:147370055:C:G	3.68375e-06	-1.01395e-10	-1.13037
147370090	chr4:147370090:C:T	9.82001e-05	2.53517	-0.382461
147370150	chr4:147370150:A:T	1.49917e-05	-1.01395e-10	0.273194
147370429	chr4:147370429:C:T	6.91043e-05	2.14873	-0.347417
147370805	chr4:147370805:T:C	3.18283e-06	-1.01395e-10	-1.27653
147371059	chr4:147371059:A:G	4.41526e-06	-1.01395e-10	-0.949234
147371159	chr4:147371159:C:T	3.35827e-06	-1.01395e-10	-1.22288
147371305	chr4:147371305:G:A	3.11832e-06	-1.01395e-10	-1.29701
147371387	chr4:147371387:G:A	4.88732e-06	-0.390509	-0.457148
147371715	chr4:147371715:A:ATTT	0.00014109	3.80162	-1.28653
147371776	chr4:147371776:C:A	2.98361e-06	-1.01395e-10	-1.34117
147372187	chr4:147372187:C:CCATGTGCAGA	6.70323e-05	2.00041	-0.229533
147372271	chr4:147372271:T:A	3.26976e-06	-1.01395e-10	-1.24959
147372332	chr4:147372332:C:T	3.7487e-06	-1.01395e-10	-1.11289
147372443	chr4:147372443:T:G	6.48361e-05	2.18304	-0.44548
147372800	chr4:147372800:GTT:G	3.25529e-05	1.86644	-0.817871
147372880	chr4:147372880:G:C	3.21333e-06	-1.01395e-10	-1.26699
147373338	chr4:147373338:T:C	3.31928e-06	-1.01395e-10	-1.23455
147373469	chr4:147373469:A:G	1.13625e-05	-1.01395e-10	-0.00398514
147373683	chr4:147373683:C:A	3.20698e-06	-1.01395e-10	-1.26897
147373684	chr4:147373684:C:T	3.21314e-06	-1.01395e-10	-1.26705
147373911	chr4:147373911:C:T	3.01267e-06	-1.01395e-10	-1.33148
147373940	chr4:147373940:G:GT	5.45695e-06	-0.304018	-0.433395
147374166	chr4:147374166:A:G	4.44948e-06	-0.282363	-0.659151
147374175	chr4:147374175:T:A	1.01005e-06	-1.03092	-1.39338
147374219	chr4:147374219:G:A	2.528e-06	-1.50687	-3.83722e-10
147374305	chr4:147374305:T:C	3.10395e-06	-1.01395e-10	-1.30163
147374309	chr4:147374309:G:T	5.71935e-06	-0.268707	-0.42174
147374873	chr4:147374873:A:G	0.0004731	3.96769	-0.242686
147375014	chr4:147375014:T:C	0.000352328	3.94227	-0.512006
147375030	chr4:147375030:G:A	7.94067e-06	-1.01395e-10	-0.362304
147375405	chr4:147375405:G:A	3.18024e-05	1.86538	-0.840146
147375705	chr4:147375705:G:A	2.91624e-05	2.09203	-1.15345
147375752	chr4:147375752:T:C	0.000271958	3.74905	-0.57771
147376039	chr4:147376039:G:A	3.99692e-06	-1.01395e-10	-1.04878
147376621	chr4:147376621:T:C	2.85242e-06	-1.01395e-10	-1.38613
147376792	chr4:147376792:G:C	1.58518e-05	-1.01395e-10	0.32898
147377046	chr4:147377046:GC:G	2.95651e-06	-1.01395e-10	-1.35029
147377610	chr4:147377610:C:T	5.47293e-06	-0.331404	-0.403083
147378863	chr4:147378863:AG:A	4.21874e-06	-1.01395e-10	-0.994765
147379674	chr4:147379674:AC:A	1.23143e-05	0.0764575	-3.83722e-10
147379832	chr4:147379832:A:G	3.29505e-06	-1.01395e-10	-1.24188
147380154	chr4:147380154:A:G	1.32306e-05	-0.462717	0.610945
147380196	chr4:147380196:T:C	1.06673e-05	-0.0671186	-3.83722e-10
147380260	chr4:147380260:C:A	4.05768e-06	-1.01395e-10	-1.03369
147380527	chr4:147380527:A:G	1.93547e-06	-0.424641	-1.34931
147380554	chr4:147380554:T:C	1.24652e-06	-1.25239	-0.961551
147381198	chr4:147381198:T:C	3.42267e-06	-1.01395e-10	-1.20388
147381224	chr4:147381224:T:C	9.58394e-06	-1.01395e-10	-0.174213
147381902	chr4:147381902:T:C	4.15171e-06	-1.01078	-3.83722e-10
147381937	chr4:147381937:A:G	5.9892e-06	-1.01395e-10	-0.644344
147382034	chr4:147382034:A:G	2.82612e-06	-1.01395e-10	-1.3954
147382043	chr4:147382043:C:T	5.89691e-05	-0.0355006	1.67821
147382222	chr4:147382222:A:G	9.28498e-06	-1.01395e-10	-0.205904
147382463	chr4:147382463:C:T	9.10752e-06	-1.01395e-10	-0.225201
147382497	chr4:147382497:C:T	1.61335e-05	-1.01395e-10	0.346593
147383518	chr4:147383518:A:G	2.89008e-06	-1.01395e-10	-1.37302
147384651	chr4:147384651:T:G	5.15254e-06	-0.746852	-0.0479595
147384906	chr4:147384906:G:A	3.28638e-06	-0.095353	-1.14916
147384975	chr4:147384975:A:G	2.78454e-06	-1.41022	-3.83722e-10
147385763	chr4:147385763:T:C	3.87786e-06	-1.01395e-10	-1.07902
147385910	chr4:147385910:ATC:A	9.44684e-06	-1.01395e-10	-0.188622
147386452	chr4:147386452:A:G	4.13741e-05	2.49225	-1.2039
147386473	chr4:147386473:T:G	1.03016e-06	-1.03021	-1.37438
147386493	chr4:147386493:C:T	5.69685e-06	-0.694389	-3.83722e-10
147386692	chr4:147386692:G:A	2.79938e-06	-0.337529	-1.06738
147386959	chr4:147386959:G:A	3.66878e-06	-1.01395e-10	-1.13444
147386974	chr4:147386974:T:C	2.05562e-06	-0.684504	-1.02922
147387181	chr4:147387181:T:C	1.0387e-06	-1.01966	-1.37667
147387280	chr4:147387280:C:G	3.57929e-05	2.37346	-1.23001
147387853	chr4:147387853:T:C	3.752e-06	-1.01395e-10	-1.11201
147388217	chr4:147388217:A:C	1.06117e-06	-1.00215	-1.37278
147389196	chr4:147389196:G:A	2.57201e-06	-0.110357	-1.37926
147389206	chr4:147389206:G:A	2.76291e-05	2.22531	-1.34074
147389789	chr4:147389789:A:C	1.053e-06	-1.0092	-1.37347
147390426	chr4:147390426:C:T	3.71789e-06	-1.01395e-10	-1.12115
147390670	chr4:147390670:G:A	1.17755e-06	-1.01622	-1.25464
147390808	chr4:147390808:A:T	3.91169e-06	-1.01395e-10	-1.07033
147390854	chr4:147390854:T:A	9.86834e-06	-1.01395e-10	-0.14497
147391412	chr4:147391412:A:C	3.90056e-06	-1.01395e-10	-1.07318
147391728	chr4:147391728:C:T	3.69519e-06	0.204643	-1.33191
147392146	chr4:147392146:C:CA	2.85664e-06	-1.01395e-10	-1.38466
147392210	chr4:147392210:A:G	2.37839e-05	0.777578	-0.0428725
147392263	chr4:147392263:C:A	3.82569e-06	-1.01395e-10	-1.09256
147392538	chr4:147392538:G:A	2.82457e-06	-1.01395e-10	-1.39595
147392583	chr4:147392583:A:G	2.82821e-06	-1.01395e-10	-1.39466
147392921	chr4:147392921:A:G	3.81115e-06	-1.01395e-10	-1.09637
147393457	chr4:147393457:A:G	4.56199e-06	-1.01395e-10	-0.916542
147393664	chr4:147393664:C:T	9.34872e-06	-1.01395e-10	-0.199062
147394177	chr4:147394177:G:T	2.8965e-06	-1.01395e-10	-1.3708
147394284	chr4:147394284:C:T	2.70121e-05	0.769143	0.0928382
147394631	chr4:147394631:C:T	2.89061e-06	-1.01395e-10	-1.37283
147394681	chr4:147394681:A:G	3.86566e-06	-1.01395e-10	-1.08217
147394704	chr4:147394704:A:C	2.75508e-06	-0.0500744	-1.37078
147395134	chr4:147395134:C:T	8.68296e-05	1.7696	0.260045
147395463	chr4:147395463:G:A	2.82453e-06	-1.01395e-10	-1.39596
147395517	chr4:147395517:T:C	0.000152591	2.91495	-0.321492
147396394	chr4:147396394:G:A	2.86216e-06	-1.01395e-10	-1.38273
147396704	chr4:147396704:C:T	2.63852e-05	2.2011	-1.3626
147396896	chr4:147396896:C:A	2.49615e-05	2.13285	-1.34981
147397296	chr4:147397296:G:A	9.84086e-06	-1.01395e-10	-0.147759
147397483	chr4:147397483:T:C	2.42194e-05	2.12689	-1.37403
147397578	chr4:147397578:G:A	2.51469e-05	2.162	-1.37157
147397776	chr4:147397776:G:A	2.343e-05	2.05969	-1.33998
147397781	chr4:147397781:AG:A	2.62978e-05	2.20022	-1.36503
147397953	chr4:147397953:A:G	3.69272e-06	-1.12794	-3.83722e-10
147397965	chr4:147397965:C:T	0.000147505	3.08496	-0.525399
147398040	chr4:147398040:C:T	9.30262e-06	-1.01395e-10	-0.204006
147398111	chr4:147398111:C:A	2.19584e-06	-0.255126	-1.39261
147398221	chr4:147398221:G:T	3.40843e-06	-1.01395e-10	-1.20805
147399047	chr4:147399047:C:T	2.32864e-06	-0.192778	-1.39624
147399065	chr4:147399065:G:T	2.50547e-06	-1.51583	-3.83722e-10
147399533	chr4:147399533:T:A	2.94176e-06	-1.01395e-10	-1.35529
147399604	chr4:147399604:A:G	4.07288e-06	-1.01395e-10	-1.02995
147399654	chr4:147399654:C:T	3.31475e-06	-1.23592	-3.83722e-10
147400014	chr4:147400014:C:T	1.75268e-05	0.429428	-3.83722e-10
147400073	chr4:147400073:C:T	9.38044e-05	3.22332	-1.11641
147400140	chr4:147400140:C:T	3.42582e-06	-1.01395e-10	-1.20296
147400259	chr4:147400259:A:G	2.94157e-06	-1.01395e-10	-1.35536
147400731	chr4:147400731:G:A	2.95686e-06	-1.01395e-10	-1.35018
147400882	chr4:147400882:C:T	0.000101698	3.55082	-1.36311
147401079	chr4:147401079:A:C	0.00010054	3.54551	-1.36925
147401235	chr4:147401235:A:G	0.00012189	3.69132	-1.32251
147401323	chr4:147401323:C:T	0.000123243	3.59443	-1.21457
147401777	chr4:147401777:T:C	1.09511e-06	-0.955436	-1.38801
147402550	chr4:147402550:G:A	5.41899e-06	-0.744393	-3.83722e-10
147402635	chr4:147402635:C:T	2.84955e-06	-1.01395e-10	-1.38714
147402651	chr4:147402651:T:A	9.38143e-06	-1.01395e-10	-0.195569
147403011	chr4:147403011:A:T	2.7693e-06	-0.0209617	-1.39475
147403157	chr4:147403157:A:G	1.08805e-06	-0.989765	-1.36015
147403544	chr4:147403544:C:A	0.000195405	3.30696	-0.466193
147403628	chr4:147403628:G:A	2.99466e-06	0.0132514	-1.35072
147403861	chr4:147403861:C:T	2.63171e-06	-1.46667	-3.83722e-10
147404205	chr4:147404205:C:T	0.000205127	3.32208	-0.432753
147404268	chr4:147404268:C:T	3.43864e-06	-1.01395e-10	-1.19923
147404675	chr4:147404675:G:A	5.91151e-06	-1.01395e-10	-0.6574
147405111	chr4:147405111:A:G	9.95633e-05	3.48454	-1.31805
147405381	chr4:147405381:G:C	4.17763e-06	-1.01395e-10	-1.00456
147405653	chr4:147405653:C:T	0.000109366	3.57829	-1.31788
147405660	chr4:147405660:G:A	0.000124481	3.71201	-1.32216
147405715	chr4:147405715:C:T	2.81312e-06	-0.412886	-0.987122
147406152	chr4:147406152:C:T	4.78472e-06	-0.868875	-3.83722e-10
147406288	chr4:147406288:T:C	3.6581e-06	-1.01395e-10	-1.13736
147406833	chr4:147406833:TG:T	5.03376e-06	-1.01395e-10	-0.818135
147407111	chr4:147407111:G:A	2.90982e-06	-1.01395e-10	-1.36621
147407556	chr4:147407556:T:C	2.82359e-06	-1.01395e-10	-1.39629
147407644	chr4:147407644:C:T	8.73547e-05	3.40587	-1.3702
147407716	chr4:147407716:C:T	2.18369e-06	-0.300286	-1.353
147407872	chr4:147407872:T:C	2.50889e-06	-1.51446	-3.83722e-10
147407890	chr4:147407890:G:A	3.02373e-06	-0.36184	-0.965972
147408199	chr4:147408199:G:C	2.68359e-06	-0.105043	-1.3421
147408237	chr4:147408237:G:T	5.6982e-06	-1.01395e-10	-0.694151
147408917	chr4:147408917:T:C	2.91647e-06	-0.00544658	-1.35848
147409193	chr4:147409193:G:C	3.13008e-06	0.050506	-1.34375
147409362	chr4:147409362:T:G	0.000264657	3.55268	-0.408551
147409820	chr4:147409820:C:A	2.86523e-06	-1.01395e-10	-1.38166
147410347	chr4:147410347:A:T	2.88428e-06	-1.01395e-10	-1.37503
147410387	chr4:147410387:C:T	4.2754e-06	-1.01395e-10	-0.981424
147410394	chr4:147410394:G:T	2.49424e-06	-1.52032	-3.83722e-10
147410631	chr4:147410631:A:T	3.72536e-06	-1.01395e-10	-1.11914
147411018	chr4:147411018:A:G	3.34336e-06	-0.0814303	-1.1459
147411386	chr4:147411386:G:A	5.66692e-06	0.601749	-1.3014
147411929	chr4:147411929:G:A	2.83711e-06	-1.01395e-10	-1.39151
147412267	chr4:147412267:T:C	6.35131e-06	-1.01395e-10	-0.58564
147412729	chr4:147412729:A:G	6.66602e-06	-1.01395e-10	-0.537278
147412962	chr4:147412962:C:G	4.75138e-06	-1.01395e-10	-0.875867
147413464	chr4:147413464:G:A	4.81872e-06	-1.01395e-10	-0.861795
147413792	chr4:147413792:C:T	6.6558e-07	-1.4686	-1.3728
147413972	chr4:147413972:C:T	2.06233e-06	-0.35408	-1.35638
147414166	chr4:147414166:G:T	4.61174e-06	-1.01395e-10	-0.905697
147414720	chr4:147414720:C:T	0.000248945	3.70321	-0.620278
147415181	chr4:147415181:G:C	3.38686e-06	-1.01395e-10	-1.2144
147415183	chr4:147415183:A:C	3.75038e-06	0.170442	-1.28289
147415322	chr4:147415322:T:A	6.60622e-06	0.398522	-0.944813
147415369	chr4:147415369:G:T	3.39052e-06	-1.01395e-10	-1.21332
147415458	chr4:147415458:G:A	2.82404e-06	-1.01395e-10	-1.39613
147416533	chr4:147416533:T:C	3.04756e-06	-1.01395e-10	-1.31996
147416595	chr4:147416595:A:G	4.18221e-06	0.360477	-1.36394
147417022	chr4:147417022:A:G	2.82403e-06	-1.01395e-10	-1.39614
147417873	chr4:147417873:C:T	1.90356e-05	1.90804	-1.39603
147418010	chr4:147418010:G:A	3.87438e-06	0.254855	-1.33477
147418293	chr4:147418293:A:C	4.56123e-06	-1.01395e-10	-0.916709
147418358	chr4:147418358:C:T	1.42503e-05	-1.01395e-10	0.222479
147418491	chr4:147418491:C:G	3.55121e-06	-1.01395e-10	-1.16701
147419179	chr4:147419179:A:G	2.86025e-06	-1.01395e-10	-1.38339
147419244	chr4:147419244:C:T	3.48013e-06	-1.01395e-10	-1.18723
147419285	chr4:147419285:A:G	6.61319e-06	0.624584	-1.16982
147419437	chr4:147419437:T:G	6.35864e-06	0.5938	-1.17829
147419781	chr4:147419781:G:A	3.92261e-06	0.295507	-1.36305
147420034	chr4:147420034:G:C	4.74416e-06	-1.01395e-10	-0.877388
147420120	chr4:147420120:A:C	2.82379e-06	-1.01395e-10	-1.39622
147420178	chr4:147420178:T:G	1.42529e-05	-1.01395e-10	0.222655
147420954	chr4:147420954:G:A	3.72513e-06	-1.01395e-10	-1.1192
147420996	chr4:147420996:C:T	1.07647e-05	0.337572	-0.395601
147421122	chr4:147421122:G:A	2.97806e-06	-1.01395e-10	-1.34303
147421765	chr4:147421765:C:T	4.49429e-06	-1.01395e-10	-0.931495
147422224	chr4:147422224:T:C	3.01369e-06	-1.01395e-10	-1.33114
147422736	chr4:147422736:C:T	3.3713e-06	-1.01395e-10	-1.219
147423033	chr4:147423033:G:T	4.5222e-06	-1.01395e-10	-0.925303
147423059	chr4:147423059:A:G	0.00040829	3.91849	-0.340814
147423489	chr4:147423489:T:A	3.60251e-05	2.52299	-1.37307
147423551	chr4:147423551:A:G	0.000389484	3.94657	-0.416048
147423561	chr4:147423561:G:T	0.000417643	4.0078	-0.407476
147423652	chr4:147423652:G:GA	0.000426201	4.00786	-0.387249
147423680	chr4:147423680:A:G	3.56551e-06	-1.01395e-10	-1.16299
147423904	chr4:147423904:T:G	0.000430867	4.02734	-0.395839
147423984	chr4:147423984:G:A	3.64727e-05	2.53697	-1.37471
147424316	chr4:147424316:T:C	2.83605e-06	-1.01395e-10	-1.39189
147424387	chr4:147424387:T:C	4.58859e-06	0.315151	-1.22588
147424446	chr4:147424446:G:A	0.000422728	3.98987	-0.377441
147424595	chr4:147424595:C:A	3.45776e-05	2.44903	-1.34012
147424610	chr4:147424610:C:T	0.000384674	3.94018	-0.422083
147424709	chr4:147424709:G:A	4.05157e-06	-1.01395e-10	-1.0352
147424873	chr4:147424873:C:G	1.18766e-05	-1.01395e-10	0.0402661
147425063	chr4:147425063:A:G	0.000415332	4.00187	-0.407093
147425351	chr4:147425351:T:C	1.10666e-05	-1.01395e-10	-0.0303694
147425524	chr4:147425524:A:G	2.90821e-06	-1.01395e-10	-1.36676
147425855	chr4:147425855:A:T	1.21541e-05	-1.01395e-10	0.0633671
147425993	chr4:147425993:A:T	2.82695e-06	-1.01395e-10	-1.3951
147426166	chr4:147426166:C:T	2.86702e-06	-1.01395e-10	-1.38103
147426718	chr4:147426718:G:C	0.000444071	4.04891	-0.387233
147426720	chr4:147426720:T:C	0.000110369	3.63786	-1.36833
147426841	chr4:147426841:C:G	0.000395884	3.93115	-0.384329
147427149	chr4:147427149:G:A	0.000402641	4.00064	-0.436897
147427432	chr4:147427432:A:T	0.000385525	3.86262	-0.342312
147427528	chr4:147427528:C:A	0.000392369	3.93254	-0.39464
147427597	chr4:147427597:A:T	3.42838e-06	-1.01395e-10	-1.20221
147427792	chr4:147427792:C:T	1.23411e-05	-1.01395e-10	0.0786309
147428353	chr4:147428353:G:A	0.000111064	3.65072	-1.37491
147428604	chr4:147428604:A:G	0.000371471	3.92197	-0.438798
147428620	chr4:147428620:G:C	0.000364054	3.90306	-0.440064
147428657	chr4:147428657:T:C	0.000370778	3.93342	-0.452123
147429299	chr4:147429299:A:C	3.51763e-06	-1.17651	-3.83722e-10
147429305	chr4:147429305:A:G	2.82626e-06	-1.01395e-10	-1.39535
147429838	chr4:147429838:C:A	0.000324211	3.69538	-0.348288
147429934	chr4:147429934:C:T	1.2578e-05	-1.01395e-10	0.0976477
147429945	chr4:147429945:T:C	4.17397e-06	-1.01395e-10	-1.00543
147430104	chr4:147430104:C:T	0.00031689	3.69367	-0.369416
147430204	chr4:147430204:G:T	3.24765e-06	-1.01395e-10	-1.25637
147430207	chr4:147430207:G:A	0.000287301	3.58837	-0.362138
147430230	chr4:147430230:G:A	2.48936e-06	-1.52228	-3.83722e-10
147430268	chr4:147430268:C:A	0.000312978	3.66693	-0.3551
147430396	chr4:147430396:C:T	1.20156e-05	-1.01395e-10	0.0519052
147430548	chr4:147430548:G:A	0.000311313	3.64276	-0.336262
147430571	chr4:147430571:G:C	0.000309249	3.65347	-0.353625
147430653	chr4:147430653:G:A	0.00030717	3.65165	-0.358547
147430697	chr4:147430697:G:T	0.000322	3.69736	-0.357112
147430876	chr4:147430876:G:A	4.26885e-06	-1.01395e-10	-0.982959
147431094	chr4:147431094:T:G	4.34906e-05	2.66495	-1.32671
147431180	chr4:147431180:C:T	0.000324497	3.70816	-0.360181
147431229	chr4:147431229:T:C	0.000347021	3.80439	-0.389306
147431424	chr4:147431424:C:T	0.000326913	3.71672	-0.361332
147431487	chr4:147431487:G:A	7.05666e-06	-1.01395e-10	-0.48033
147431488	chr4:147431488:A:T	2.89553e-06	-1.01395e-10	-1.37114
147431513	chr4:147431513:T:A	0.000334197	3.72815	-0.350726
147431559	chr4:147431559:A:T	0.000321012	3.70827	-0.371089
147431601	chr4:147431601:T:C	0.000250367	3.73851	-0.649881
147431689	chr4:147431689:T:C	0.000356266	3.75759	-0.316216
147431766	chr4:147431766:C:T	4.27009e-06	-1.01395e-10	-0.982668
147432130	chr4:147432130:T:C	3.15808e-06	-1.01395e-10	-1.28434
147432403	chr4:147432403:C:T	9.05269e-07	-1.50372	-1.0301
147432405	chr4:147432405:A:G	0.000318702	3.75774	-0.427782
147432481	chr4:147432481:CTT:C	0.000371094	3.84345	-0.361301
147432638	chr4:147432638:G:A	9.80881e-06	-1.01395e-10	-0.151021
147432693	chr4:147432693:T:C	3.13808e-06	-1.01395e-10	-1.29069
147432915	chr4:147432915:T:C	5.19288e-06	-1.01395e-10	-0.787014
147432949	chr4:147432949:C:T	1.32038e-05	-1.01395e-10	0.146203
147432962	chr4:147432962:C:A	1.98108e-05	1.58798	-1.03606
147433075	chr4:147433075:G:A	1.39677e-06	-0.991087	-1.10905
147433219	chr4:147433219:C:T	1.79389e-05	1.54657	-1.0939
147433220	chr4:147433220:G:A	1.23066e-05	-1.01395e-10	0.0758362
147433291	chr4:147433291:T:A	0.000357289	3.82357	-0.37933
147433476	chr4:147433476:G:A	0.000310852	3.76752	-0.46251
147433671	chr4:147433671:C:T	0.000246545	3.71847	-0.645231
147433963	chr4:147433963:G:A	2.85378e-06	-1.01395e-10	-1.38566
147434091	chr4:147434091:CT:C	4.5517e-05	2.68364	-1.29985
147434118	chr4:147434118:A:G	3.81594e-06	-1.01395e-10	-1.09511
147434287	chr4:147434287:A:G	7.29127e-06	-0.447624	-3.83722e-10
147434607	chr4:147434607:T:C	2.86159e-06	-0.12137	-1.26156
147435934	chr4:147435934:A:T	2.78088e-06	-1.41154	-3.83722e-10
147436023	chr4:147436023:T:C	3.59912e-05	2.51858	-1.36961
147436276	chr4:147436276:G:A	0.000285377	3.64331	-0.423804
147436377	chr4:147436377:A:C	0.000202164	4.26794	-1.39317
147436590	chr4:147436590:T:C	0.000176516	4.13428	-1.39517
147436591	chr4:147436591:A:T	3.73128e-06	-1.11755	-3.83722e-10
147436605	chr4:147436605:T:C	0.000174914	4.12628	-1.39629
147436778	chr4:147436778:G:A	5.08779e-05	2.7751	-1.27997
147436852	chr4:147436852:T:G	5.68346e-06	-1.01395e-10	-0.696742
147436867	chr4:147436867:A:C	1.67049e-05	-1.01395e-10	0.381398
147437110	chr4:147437110:G:A	0.000213442	4.31631	-1.38725
147437114	chr4:147437114:C:T	0.000192199	4.21908	-1.39485
147437115	chr4:147437115:A:G	0.000180152	4.1522	-1.3927
147437159	chr4:147437159:A:G	4.03965e-05	2.61734	-1.3529
147437332	chr4:147437332:TATC:T	0.000188585	3.9205	-1.11526
147437504	chr4:147437504:T:G	1.65847e-05	-1.01395e-10	0.374181
147437578	chr4:147437578:T:C	3.21765e-06	-1.01395e-10	-1.26565
147437579	chr4:147437579:T:C	3.16515e-06	-1.01395e-10	-1.2821
147437883	chr4:147437883:G:A	0.00028104	3.67347	-0.469272
147438170	chr4:147438170:G:A	1.46586e-05	-1.01395e-10	0.250725
147438198	chr4:147438198:G:A	0.000185917	4.18719	-1.39619
147438284	chr4:147438284:C:A	4.15954e-05	-1.01395e-10	1.29369
147438473	chr4:147438473:A:G	0.000185457	4.1837	-1.39519
147438489	chr4:147438489:A:G	1.57395e-05	-1.01395e-10	0.321869
147438673	chr4:147438673:T:C	1.3743e-05	-1.01395e-10	0.186231
147438708	chr4:147438708:G:A	2.8493e-06	-1.01395e-10	-1.38723
147438715	chr4:147438715:C:T	4.15392e-05	-1.01395e-10	1.29233
147438808	chr4:147438808:A:G	3.25509e-06	-1.01395e-10	-1.25408
147439736	chr4:147439736:G:A	6.70693e-06	-1.01395e-10	-0.53116
147440376	chr4:147440376:A:C	3.12241e-06	-1.01395e-10	-1.2957
147440383	chr4:147440383:G:A	0.000193049	4.19895	-1.37031
147440556	chr4:147440556:C:T	4.39892e-05	2.70217	-1.35253
147440710	chr4:147440710:AT:A	0.00032488	3.7599	-0.410751
147440985	chr4:147440985:T:A	4.77559e-06	0.474354	-1.34514
147441221	chr4:147441221:C:T	2.82435e-06	-1.01395e-10	-1.39602
147441364	chr4:147441364:A:G	3.57996e-06	-1.01395e-10	-1.15895
147441492	chr4:147441492:A:G	6.78497e-06	0.765081	-1.28467
147442074	chr4:147442074:AG:A	2.88445e-06	-1.01395e-10	-1.37497
147442293	chr4:147442293:T:C	3.33441e-06	-1.01395e-10	-1.23001
147442329	chr4:147442329:C:T	3.6062e-06	-1.01395e-10	-1.15165
147442422	chr4:147442422:G:C	3.45265e-06	-1.19516	-3.83722e-10
147442685	chr4:147442685:T:C	1.37976e-05	-1.01395e-10	0.190192
147442847	chr4:147442847:G:T	3.74222e-06	-1.01395e-10	-1.11462
147443198	chr4:147443198:C:G	1.32165e-06	-1.46902	-0.686403
147443367	chr4:147443367:A:C	2.94655e-06	-1.01395e-10	-1.35367
147443500	chr4:147443500:G:A	9.25412e-07	-1.46409	-1.04773
147443595	chr4:147443595:T:C	2.83021e-06	-1.01395e-10	-1.39395
147443756	chr4:147443756:G:C	3.27608e-06	-0.674335	-0.573321
147443768	chr4:147443768:G:A	3.20923e-05	0.508146	0.526169
147443787	chr4:147443787:A:G	2.82712e-06	-1.01395e-10	-1.39504
147443821	chr4:147443821:T:C	3.7721e-06	-1.01395e-10	-1.10667
147444187	chr4:147444187:T:A	7.90452e-06	0.623112	-0.98998
147444523	chr4:147444523:A:T	3.205e-06	-1.01395e-10	-1.26959
147445585	chr4:147445585:C:T	2.98373e-06	-1.01395e-10	-1.34113
147445815	chr4:147445815:A:G	6.96608e-06	0.0335392	-0.526788
147446081	chr4:147446081:A:G	3.40364e-06	-1.01395e-10	-1.20946
147448157	chr4:147448157:T:G	4.22441e-06	-0.993422	-3.83722e-10
147448564	chr4:147448564:G:T	2.98946e-06	-1.33921	-3.83722e-10
147448981	chr4:147448981:T:C	2.90362e-06	-1.01395e-10	-1.36834
147449226	chr4:147449226:G:C	5.87479e-06	-1.01395e-10	-0.663631
147449267	chr4:147449267:T:C	6.99634e-06	0.0682905	-0.557206
147449323	chr4:147449323:A:T	5.64954e-06	-0.702728	-3.83722e-10
147449396	chr4:147449396:A:G	1.51155e-05	0.738323	-0.456905
147449565	chr4:147449565:T:A	7.0467e-07	-1.51554	-1.26879
147449963	chr4:147449963:ACTT:A	2.90621e-06	-1.01395e-10	-1.36745
147449993	chr4:147449993:T:C	7.05986e-07	-1.44045	-1.34202
147450226	chr4:147450226:T:G	2.91467e-06	-1.01395e-10	-1.36454
147450289	chr4:147450289:C:A	2.71708e-06	-1.43474	-3.83722e-10
147450325	chr4:147450325:T:C	4.23462e-06	-1.01395e-10	-0.991008
147450902	chr4:147450902:G:A	6.96957e-06	-0.0018157	-0.490932
147450959	chr4:147450959:T:C	7.54999e-06	-1.01395e-10	-0.412756
147451154	chr4:147451154:T:C	6.78155e-06	0.031719	-0.551816
147451414	chr4:147451414:A:T	3.70723e-06	-0.122575	-1.00144
147453012	chr4:147453012:T:C	2.94082e-06	-1.01395e-10	-1.35562
147453077	chr4:147453077:A:G	3.40178e-06	-1.01395e-10	-1.21
147453577	chr4:147453577:T:C	2.6898e-06	-1.44483	-3.83722e-10
147453615	chr4:147453615:G:A	7.29353e-06	0.577234	-1.02455
147453779	chr4:147453779:G:A	2.93209e-06	-1.01395e-10	-1.35859
147454035	chr4:147454035:A:G	3.09816e-06	-1.01395e-10	-1.30349
147454150	chr4:147454150:G:A	2.91837e-06	-1.01395e-10	-1.36328
147454337	chr4:147454337:C:A	3.77755e-06	-0.0830476	-1.02218
147454512	chr4:147454512:A:G	6.39288e-06	-0.0143498	-0.564767
147454646	chr4:147454646:C:T	2.50584e-06	-1.51568	-3.83722e-10
147454647	chr4:147454647:C:G	3.9114e-06	-0.524734	-0.545672
147454954	chr4:147454954:T:C	2.76867e-06	-1.51664	0.100706
147455228	chr4:147455228:G:T	2.78382e-06	-1.51304	0.102562
147455517	chr4:147455517:A:C	2.98379e-06	-1.51632	0.175216
147455671	chr4:147455671:C:G	2.69345e-06	-1.51741	0.0739319
147455811	chr4:147455811:TC:T	6.66641e-06	-1.48034	0.943123
147455917	chr4:147455917:T:C	8.22974e-07	-1.52198	-1.10715
147456344	chr4:147456344:C:G	3.47731e-06	-1.01395e-10	-1.18804
147456372	chr4:147456372:T:C	2.82617e-06	-1.01395e-10	-1.39538
147456808	chr4:147456808:C:T	6.28039e-06	-0.0399241	-0.556946
147457073	chr4:147457073:G:A	1.59068e-05	1.15071	-0.818261
147457234	chr4:147457234:GGA:G	4.83879e-06	-1.01395e-10	-0.857636
147457290	chr4:147457290:T:C	2.13371e-05	1.35125	-0.725101
147457343	chr4:147457343:T:C	3.00834e-06	-1.01395e-10	-1.33291
147457452	chr4:147457452:C:T	1.30111e-05	1.02583	-0.894331
147457532	chr4:147457532:C:T	6.84803e-06	0.00854347	-0.518885
147457553	chr4:147457553:T:C	9.83747e-05	-1.01395e-10	2.15448
147457697	chr4:147457697:G:A	9.17221e-07	-1.50441	-1.0163
147457883	chr4:147457883:C:A	6.37784e-06	-0.0192067	-0.562266
147458008	chr4:147458008:G:T	3.47378e-06	-0.347781	-0.841279
147458150	chr4:147458150:G:A	1.07108e-06	-1.5194	-0.846227
147458226	chr4:147458226:C:T	2.93883e-05	-1.01395e-10	0.946296
147458234	chr4:147458234:C:T	2.41046e-06	-0.18083	-1.37365
147458361	chr4:147458361:G:A	5.20037e-06	0.103876	-0.889448
147458364	chr4:147458364:G:A	3.75518e-06	-0.239043	-0.872123
147458398	chr4:147458398:A:T	3.80019e-06	-1.01395e-10	-1.09925
147458426	chr4:147458426:A:C	4.03642e-06	-0.208609	-0.830336
147458548	chr4:147458548:G:A	3.50009e-06	-1.01395e-10	-1.18151
147458657	chr4:147458657:A:G	3.97291e-06	-0.228443	-0.826361
147458980	chr4:147458980:T:G	3.93204e-06	-0.244994	-0.820149
147459065	chr4:147459065:T:C	3.0029e-06	-1.01395e-10	-1.33472
147459097	chr4:147459097:T:G	3.00753e-06	-1.01395e-10	-1.33318
147459196	chr4:147459196:G:T	1.1947e-05	0.619804	-0.573629
147459518	chr4:147459518:A:G	2.64633e-06	-0.328193	-1.13294
147459630	chr4:147459630:A:G	6.69685e-06	0.0171948	-0.54986
147459653	chr4:147459653:T:C	3.43738e-06	-0.286436	-0.913157
147459751	chr4:147459751:C:G	2.82985e-06	-1.39408	-3.83722e-10
147460101	chr4:147460101:G:A	7.02429e-07	-1.5216	-1.26591
147460103	chr4:147460103:C:T	2.82434e-06	-1.01395e-10	-1.39603
147460178	chr4:147460178:A:G	5.28096e-06	-1.51973	0.749531
147460401	chr4:147460401:T:C	3.72079e-06	-0.0386026	-1.08176
147461195	chr4:147461195:A:G	2.50566e-06	-1.51575	-3.83722e-10
147461344	chr4:147461344:C:T	8.82745e-05	-1.01395e-10	2.04615
147461939	chr4:147461939:A:C	6.8429e-07	-1.48444	-1.32924
147462176	chr4:147462176:C:A	4.36127e-06	-0.443619	-0.517919
147462182	chr4:147462182:G:A	4.48845e-06	-0.431552	-0.501244
147462408	chr4:147462408:C:A	3.26478e-06	-1.01395e-10	-1.25111
147462925	chr4:147462925:T:C	7.06392e-07	-1.52032	-1.26157
147462949	chr4:147462949:G:A	4.11866e-06	-1.01395e-10	-1.01878
147462964	chr4:147462964:C:T	3.80131e-06	-1.01395e-10	-1.09896
147463020	chr4:147463020:A:G	3.04829e-06	-1.01395e-10	-1.31972
147463146	chr4:147463146:C:A	4.9575e-05	-1.01395e-10	1.46919
147463298	chr4:147463298:C:T	3.73309e-06	-0.026452	-1.09061
147463360	chr4:147463360:C:T	5.74723e-06	-1.52151	0.835927
147463604	chr4:147463604:G:C	2.55742e-06	-1.4953	-3.83722e-10
147463614	chr4:147463614:G:A	4.33912e-06	-0.426521	-0.540109
147463633	chr4:147463633:C:T	4.65681e-06	-0.0219762	-0.873996
147463644	chr4:147463644:C:G	3.14087e-06	-1.01395e-10	-1.2898
147463723	chr4:147463723:T:C	2.66791e-06	-0.448954	-1.00405
147463942	chr4:147463942:C:T	2.50629e-06	-1.49569	-0.0198115
147464192	chr4:147464192:C:T	6.24522e-06	-0.602485	-3.83722e-10
147464343	chr4:147464343:T:C	7.83496e-06	-1.01395e-10	-0.375707
147464569	chr4:147464569:C:G	7.17786e-07	-1.52216	-1.24372
147464883	chr4:147464883:A:G	3.02089e-06	-1.01395e-10	-1.32875
147465055	chr4:147465055:C:T	4.65656e-06	-1.01395e-10	-0.896025
147465095	chr4:147465095:G:A	3.38731e-06	-1.01395e-10	-1.21427
147465155	chr4:147465155:C:T	3.80321e-06	-0.00729748	-1.09116
147465215	chr4:147465215:G:C	4.11827e-06	-1.01887	-3.83722e-10
147465344	chr4:147465344:T:C	2.82652e-06	-1.01395e-10	-1.39526
147465359	chr4:147465359:A:G	4.87476e-05	-1.01395e-10	1.45235
147465683	chr4:147465683:A:T	3.40716e-06	-1.01395e-10	-1.20842
147466533	chr4:147466533:G:T	2.97898e-06	-1.01395e-10	-1.34272
147466549	chr4:147466549:A:G	1.50047e-05	0.733702	-0.459638
147466550	chr4:147466550:T:A	5.06344e-06	-0.208691	-0.603564
147466755	chr4:147466755:A:C	2.8432e-06	-1.01395e-10	-1.38937
147466789	chr4:147466789:G:T	2.88626e-06	-1.01395e-10	-1.37434
147467231	chr4:147467231:A:G	3.9058e-06	-1.07184	-3.83722e-10
147467307	chr4:147467307:T:C	4.30553e-06	-0.555761	-0.418641
147467345	chr4:147467345:G:T	5.13642e-06	-0.2839	-0.514045
147467599	chr4:147467599:T:G	4.66953e-06	-0.376294	-0.51695
147467649	chr4:147467649:T:G	3.05425e-06	-1.01395e-10	-1.31777
147467769	chr4:147467769:G:A	6.62333e-07	-1.5166	-1.32968
147467835	chr4:147467835:G:T	6.79661e-06	-1.01395e-10	-0.517879
147467962	chr4:147467962:A:G	4.37126e-06	-0.534471	-0.424779
147468323	chr4:147468323:G:A	4.07078e-06	-1.01395e-10	-1.03047
147468352	chr4:147468352:G:C	4.03866e-06	-0.486457	-0.551931
147468643	chr4:147468643:T:C	4.41919e-06	-0.428699	-0.519645
147468668	chr4:147468668:T:C	3.03696e-06	-1.01395e-10	-1.32345
147468733	chr4:147468733:G:A	1.64972e-05	0.866073	-0.497186
147468867	chr4:147468867:G:C	3.03868e-06	-1.01395e-10	-1.32288
147468921	chr4:147468921:G:A	2.9062e-05	-1.01395e-10	0.935129
147469053	chr4:147469053:T:C	9.37084e-07	-1.50858	-0.990701
147469434	chr4:147469434:T:C	2.71756e-05	-1.01395e-10	0.868017
147469652	chr4:147469652:T:C	4.06815e-06	-0.474772	-0.556342
147469957	chr4:147469957:T:C	4.53881e-06	-0.436782	-0.484855
147469994	chr4:147469994:C:G	3.00086e-06	-1.01395e-10	-1.3354
147470163	chr4:147470163:G:A	4.2382e-06	-1.01395e-10	-0.990164
147470173	chr4:147470173:C:G	3.04277e-06	-1.01395e-10	-1.32153
147470532	chr4:147470532:C:T	3.18517e-06	-1.01395e-10	-1.2758
147470561	chr4:147470561:CA:C	3.76522e-06	-0.0216748	-1.08682
147470904	chr4:147470904:T:C	3.06122e-06	-1.01395e-10	-1.31549
147471004	chr4:147471004:G:C	2.96319e-06	-1.01395e-10	-1.34804
147471128	chr4:147471128:C:T	3.03196e-06	-1.01395e-10	-1.32509
147471138	chr4:147471138:G:A	3.0474e-06	-1.01395e-10	-1.32001
147471284	chr4:147471284:A:T	3.45128e-06	-1.01395e-10	-1.19556
147471441	chr4:147471441:G:A	3.19262e-06	-1.01395e-10	-1.27346
147471469	chr4:147471469:CTT:C	3.02494e-06	-1.01395e-10	-1.32741
147471559	chr4:147471559:T:A	3.73256e-06	-0.263188	-0.85402
147471565	chr4:147471565:G:A	1.84085e-05	0.478509	-3.83722e-10
147471576	chr4:147471576:C:T	1.38309e-05	0.661931	-0.469326
147471736	chr4:147471736:T:C	4.42552e-06	-0.398401	-0.548513
147471881	chr4:147471881:G:T	4.6209e-06	-1.01395e-10	-0.903712
147471889	chr4:147471889:T:C	3.84787e-06	-0.475057	-0.611725
147471919	chr4:147471919:A:G	3.47424e-06	-1.01395e-10	-1.18893
147472439	chr4:147472439:T:C	3.0017e-06	-1.01395e-10	-1.33512
147472502	chr4:147472502:C:T	6.799e-07	-1.4809	-1.33921
147473150	chr4:147473150:G:A	2.51022e-06	-1.51393	-3.83722e-10
147473329	chr4:147473329:T:G	3.0422e-06	-1.01395e-10	-1.32172
147473380	chr4:147473380:G:GT	8.87975e-05	-1.01395e-10	2.05206
147473416	chr4:147473416:C:T	2.97917e-06	-1.01395e-10	-1.34266
147473665	chr4:147473665:T:C	5.13105e-06	-0.407513	-0.391479
147474075	chr4:147474075:T:C	5.45449e-06	-1.01395e-10	-0.737863
147474132	chr4:147474132:G:GT	1.19515e-05	0.567384	-0.520827
147474180	chr4:147474180:A:G	2.97453e-06	-1.01395e-10	-1.34421
147474506	chr4:147474506:T:C	2.86602e-06	-1.01395e-10	-1.38138
147474751	chr4:147474751:A:G	8.02104e-06	0.629537	-0.98177
147474770	chr4:147474770:G:A	1.5393e-05	-1.01395e-10	0.299613
147474891	chr4:147474891:G:A	6.55697e-06	0.147246	-0.701021
147475129	chr4:147475129:G:C	6.53895e-06	0.128824	-0.68535
147475419	chr4:147475419:T:C	7.82341e-07	-1.35612	-1.32365
147475775	chr4:147475775:C:T	7.96371e-07	-1.33834	-1.32366
147476340	chr4:147476340:A:G	5.6234e-06	-1.01395e-10	-0.707365
147476374	chr4:147476374:G:A	2.69097e-06	-1.4444	-3.83722e-10
147476599	chr4:147476599:G:T	1.74534e-05	1.18429	-0.759062
147476867	chr4:147476867:C:A	4.35524e-06	-1.01395e-10	-0.962923
147476899	chr4:147476899:G:T	6.70743e-07	-1.49323	-1.34044
147476950	chr4:147476950:A:T	5.67921e-06	-1.01395e-10	-0.697491
147477077	chr4:147477077:T:C	6.69574e-07	-1.48756	-1.34786
147477098	chr4:147477098:T:A	1.22141e-05	-1.01395e-10	0.0682863
147477372	chr4:147477372:A:T	1.47374e-05	-1.01395e-10	0.256086
147477493	chr4:147477493:C:G	4.33778e-06	-1.01395e-10	-0.96694
147477874	chr4:147477874:G:A	1.07077e-05	-1.01395e-10	-0.0633342
147478225	chr4:147478225:A:G	6.71915e-06	0.138672	-0.668012
147478285	chr4:147478285:G:T	2.01743e-05	-1.01395e-10	0.570108
147478292	chr4:147478292:G:A	1.08332e-05	-1.51693	1.46525
147478308	chr4:147478308:G:A	3.25441e-05	0.39279	0.655503
147478494	chr4:147478494:G:A	5.68552e-06	-1.01395e-10	-0.69638
147478795	chr4:147478795:G:A	5.62044e-06	-1.01395e-10	-0.707893
147478859	chr4:147478859:A:G	6.40017e-06	0.807347	-1.38532
147479104	chr4:147479104:T:C	6.91547e-06	0.886594	-1.38714
147479210	chr4:147479210:T:C	3.97647e-06	-1.01395e-10	-1.05391
147479261	chr4:147479261:C:T	1.69763e-05	1.16741	-0.7699
147479348	chr4:147479348:C:T	6.40007e-06	-1.01395e-10	-0.577993
147479415	chr4:147479415:T:C	3.89081e-06	-1.01395e-10	-1.07568
147479569	chr4:147479569:A:G	1.25192e-05	-1.01395e-10	0.0929631
147479667	chr4:147479667:C:A	1.97739e-05	1.26547	-0.715405
147480246	chr4:147480246:G:T	2.84244e-06	-1.01395e-10	-1.38964
147480357	chr4:147480357:T:C	5.63802e-06	-1.01395e-10	-0.704769
147480661	chr4:147480661:G:A	3.06033e-06	-1.01395e-10	-1.31578
147481085	chr4:147481085:G:C	5.86456e-06	-1.01395e-10	-0.665374
147481150	chr4:147481150:T:C	2.9498e-06	-1.01395e-10	-1.35257
147481217	chr4:147481217:G:A	4.7634e-06	-0.21091	-0.662429
147481585	chr4:147481585:C:T	8.04457e-06	1.01265	-1.36195
147481758	chr4:147481758:G:A	3.57304e-06	-1.01395e-10	-1.16089
147482023	chr4:147482023:G:A	5.50021e-06	-1.01395e-10	-0.729515
147482333	chr4:147482333:C:T	2.75599e-06	-0.0778449	-1.34268
147482397	chr4:147482397:C:T	2.56415e-06	-0.106424	-1.38625
147482526	chr4:147482526:G:T	6.40906e-06	-1.01395e-10	-0.57659
147482907	chr4:147482907:C:T	2.82689e-06	-1.01395e-10	-1.39513
147483179	chr4:147483179:T:C	7.0769e-06	-1.01395e-10	-0.477466
147483537	chr4:147483537:C:T	2.58761e-06	-0.136755	-1.34681
147483984	chr4:147483984:G:T	4.5474e-06	-0.919745	-3.83722e-10
147484332	chr4:147484332:T:C	4.90389e-06	-1.01395e-10	-0.844274
147484735	chr4:147484735:G:A	2.82278e-06	-0.0499169	-1.34666
147484811	chr4:147484811:C:T	5.26245e-06	-0.0899073	-0.683798
147485054	chr4:147485054:C:T	6.77966e-06	0.190085	-0.71046
147485166	chr4:147485166:G:C	8.73959e-07	-1.407	-1.16202
147485176	chr4:147485176:A:ACTACTACTTAAAGGAAAAACTGACATAGC	8.47214e-07	-1.4357	-1.1644
147485381	chr4:147485381:T:C	7.58357e-06	-1.01395e-10	-0.408317
147485437	chr4:147485437:A:AT	2.4889e-06	-1.52246	-3.83722e-10
147486127	chr4:147486127:G:A	6.92642e-06	-1.01395e-10	-0.498959
147486433	chr4:147486433:A:G	3.8983e-06	-1.01395e-10	-1.07376
147486500	chr4:147486500:C:T	1.28465e-05	0.984778	-0.86601
147486625	chr4:147486625:A:T	4.14888e-06	-1.01395e-10	-1.01146
147486717	chr4:147486717:T:G	8.61432e-06	0.284077	-0.564953
147487504	chr4:147487504:A:G	7.2849e-06	-1.01395e-10	-0.448498
147488173	chr4:147488173:T:G	2.86395e-06	-1.01395e-10	-1.3821
147488358	chr4:147488358:C:T	4.09641e-06	-1.01395e-10	-1.02419
147488968	chr4:147488968:T:C	2.85341e-06	-1.01395e-10	-1.38579
147488996	chr4:147488996:G:A	6.22453e-06	-1.01395e-10	-0.605803
147489116	chr4:147489116:T:C	2.91279e-06	-1.01395e-10	-1.36519
147489262	chr4:147489262:A:G	6.55233e-06	0.104325	-0.658806
147490026	chr4:147490026:G:A	2.90749e-06	-1.01395e-10	-1.36701
147490211	chr4:147490211:CA:C	3.00364e-06	-1.01395e-10	-1.33448
147490520	chr4:147490520:T:G	2.40995e-05	-1.01395e-10	0.747888
147490571	chr4:147490571:A:G	2.86362e-06	-1.01395e-10	-1.38222
147491011	chr4:147491011:G:A	2.86346e-06	-1.01395e-10	-1.38227
147491175	chr4:147491175:C:T	2.90613e-06	-1.01395e-10	-1.36748
147491260	chr4:147491260:A:G	5.62544e-06	-1.01395e-10	-0.707004
147491305	chr4:147491305:T:C	2.25065e-06	-0.292397	-1.33068
147491437	chr4:147491437:A:G	6.31043e-07	-1.50597	-1.38872
147491444	chr4:147491444:A:G	5.57743e-06	-1.01395e-10	-0.715574
147491572	chr4:147491572:GGGT:G	5.91737e-06	-1.01395e-10	-0.65641
147491582	chr4:147491582:G:A	2.90619e-06	-1.01395e-10	-1.36746
147491928	chr4:147491928:T:C	4.62736e-06	-0.291141	-0.611174
147492331	chr4:147492331:G:A	7.19062e-06	0.0661265	-0.527651
147492524	chr4:147492524:A:G	4.85904e-06	-0.242541	-0.610919
147492987	chr4:147492987:C:T	5.22416e-06	-1.01395e-10	-0.781007
147493314	chr4:147493314:A:T	5.20037e-06	-1.01395e-10	-0.785572
147493499	chr4:147493499:T:C	1.24633e-05	1.0739	-0.985415
147493628	chr4:147493628:C:T	5.10646e-06	-0.169394	-0.634401
147493963	chr4:147493963:T:C	3.01577e-06	-1.01395e-10	-1.33045
147494010	chr4:147494010:T:C	3.0693e-06	-1.01395e-10	-1.31285
147494353	chr4:147494353:A:G	5.55082e-06	-1.01395e-10	-0.720357
147494455	chr4:147494455:G:A	2.87637e-05	-1.01395e-10	0.924814
147494460	chr4:147494460:G:C	2.99233e-06	-1.01395e-10	-1.33825
147494462	chr4:147494462:G:A	2.82388e-06	-1.01395e-10	-1.39619
147495737	chr4:147495737:A:G	2.81073e-05	-1.01395e-10	0.901727
147495931	chr4:147495931:C:T	3.86584e-06	-1.01395e-10	-1.08212
147496380	chr4:147496380:A:AAAG	2.89413e-05	-1.01395e-10	0.930967
147496448	chr4:147496448:T:A	5.23452e-06	-1.01395e-10	-0.779027
147496728	chr4:147496728:G:A	2.83059e-06	-1.01395e-10	-1.39382
147497021	chr4:147497021:G:A	5.01247e-06	-1.01395e-10	-0.822374
147497058	chr4:147497058:G:C	2.86132e-06	-1.38302	-3.83722e-10
147497403	chr4:147497403:T:C	4.18551e-06	-1.01395e-10	-1.00267
147497496	chr4:147497496:G:A	3.05952e-06	-1.01395e-10	-1.31604
147497817	chr4:147497817:C:T	2.48995e-06	-1.52204	-3.83722e-10
147497888	chr4:147497888:G:A	3.76111e-06	0.0352814	-1.14487
147497934	chr4:147497934:A:G	3.39677e-06	-1.01395e-10	-1.21148
147497994	chr4:147497994:G:T	2.89857e-06	-1.01395e-10	-1.37009
147498052	chr4:147498052:A:T	2.88925e-06	-1.01395e-10	-1.3733
147498120	chr4:147498120:C:T	5.65049e-06	-1.01395e-10	-0.702559
147498218	chr4:147498218:C:T	9.72153e-06	0.615024	-0.774983
147498456	chr4:147498456:C:A	2.86174e-06	-1.01395e-10	-1.38287
147498972	chr4:147498972:C:G	2.86421e-06	-1.01395e-10	-1.38201
147499484	chr4:147499484:A:G	2.01942e-05	0.704727	-0.133633
147499493	chr4:147499493:CT:C	4.70723e-06	-1.01395e-10	-0.885202
147500707	chr4:147500707:G:A	6.65479e-06	0.722458	-1.26142
147500722	chr4:147500722:G:A	3.8285e-06	-1.01395e-10	-1.09183
147500814	chr4:147500814:C:T	2.90991e-06	-1.01395e-10	-1.36618
147500943	chr4:147500943:G:A	9.17734e-06	0.961897	-1.17946
147500968	chr4:147500968:G:T	3.49882e-05	-1.01395e-10	1.12071
147500984	chr4:147500984:C:A	2.88311e-06	-1.01395e-10	-1.37543
147501324	chr4:147501324:G:T	3.75226e-06	-1.01395e-10	-1.11194
147501473	chr4:147501473:A:G	6.722e-06	0.726192	-1.25511
147501643	chr4:147501643:T:C	2.83227e-06	-1.01395e-10	-1.39323
147501656	chr4:147501656:T:G	5.03777e-06	-1.01395e-10	-0.817339
147502013	chr4:147502013:T:C	3.76758e-06	-1.01395e-10	-1.10787
147502622	chr4:147502622:TC:T	5.96931e-06	0.624649	-1.27232
147502852	chr4:147502852:AT:A	7.00517e-06	0.683492	-1.17115
147503030	chr4:147503030:A:G	3.70845e-06	-1.01395e-10	-1.12369
147503351	chr4:147503351:C:G	1.05656e-05	0.837523	-0.914224
147503715	chr4:147503715:C:T	3.63365e-06	-1.01395e-10	-1.14406
147503718	chr4:147503718:C:T	5.19325e-06	-0.786942	-3.83722e-10
147503834	chr4:147503834:G:A	7.57386e-06	0.849422	-1.25902
147503876	chr4:147503876:T:TA	3.71586e-06	-1.01395e-10	-1.12169
147503944	chr4:147503944:G:GA	3.45223e-06	-1.01395e-10	-1.19528
147504161	chr4:147504161:G:A	3.33447e-06	-1.01395e-10	-1.22999
147504258	chr4:147504258:A:T	1.2113e-05	0.960222	-0.900248
147504324	chr4:147504324:T:G	3.37844e-06	-1.01395e-10	-1.21689
147504391	chr4:147504391:A:G	2.94347e-06	-1.01395e-10	-1.35471
147504432	chr4:147504432:C:T	3.39551e-06	-1.01395e-10	-1.21185
147504440	chr4:147504440:C:CA	3.67219e-06	-1.01395e-10	-1.13351
147504533	chr4:147504533:G:A	3.48162e-06	-1.01395e-10	-1.1868
147504566	chr4:147504566:A:G	8.48752e-05	-1.01395e-10	2.00688
147504595	chr4:147504595:G:A	3.36353e-06	-1.01395e-10	-1.22131
147504779	chr4:147504779:T:A	2.14378e-05	0.68115	-0.0502948
147505299	chr4:147505299:G:A	9.36051e-06	-1.01395e-10	-0.197802
147505603	chr4:147505603:T:C	4.90829e-05	-1.01395e-10	1.45921
147505630	chr4:147505630:C:T	3.10597e-06	-1.01395e-10	-1.30098
147505638	chr4:147505638:C:T	3.02652e-06	-1.01395e-10	-1.32689
147505798	chr4:147505798:G:A	2.86039e-06	-1.01395e-10	-1.38334
147506059	chr4:147506059:G:A	2.93309e-06	-1.01395e-10	-1.35825
147506268	chr4:147506268:C:T	3.41814e-06	-1.01395e-10	-1.20521
147506351	chr4:147506351:A:C	1.85782e-05	0.605739	-0.118052
147506710	chr4:147506710:C:T	2.82398e-06	-1.01395e-10	-1.39616
147506741	chr4:147506741:C:G	4.41155e-05	2.27678	-0.924271
147507375	chr4:147507375:T:A	0.000133922	1.21612	1.24684
147507415	chr4:147507415:T:C	3.08597e-06	-1.01395e-10	-1.30744
147507438	chr4:147507438:A:G	3.05903e-06	-1.01395e-10	-1.3162
147507530	chr4:147507530:G:A	8.92051e-05	1.06855	0.988089
147507950	chr4:147507950:G:A	0.000363168	2.77728	0.683279
147508060	chr4:147508060:T:C	3.06266e-06	-1.01395e-10	-1.31502
147508091	chr4:147508091:T:A	2.98178e-06	-1.01395e-10	-1.34178
147508128	chr4:147508128:CTTTAT:C	3.38084e-06	-1.01395e-10	-1.21618
147508259	chr4:147508259:T:C	0.000876401	3.87347	0.468055
147508331	chr4:147508331:G:T	7.51775e-06	-0.234344	-0.182691
147508598	chr4:147508598:C:T	0.000355052	2.57237	0.865594
147508623	chr4:147508623:C:T	0.000401685	2.81275	0.748613
147509030	chr4:147509030:T:C	5.28399e-06	-0.769621	-3.83722e-10
147509278	chr4:147509278:G:C	0.000252262	3.16146	-0.0652905
147509600	chr4:147509600:C:T	4.40525e-06	-1.01395e-10	-0.951506
147509735	chr4:147509735:A:G	4.40866e-06	-1.01395e-10	-0.950732
147510005	chr4:147510005:G:A	2.85986e-06	-1.01395e-10	-1.38353
147510406	chr4:147510406:T:A	2.87727e-06	-1.01395e-10	-1.37746
147510508	chr4:147510508:T:A	7.05895e-07	-1.5212	-1.2614
147510543	chr4:147510543:C:T	2.84574e-06	-1.01395e-10	-1.38848
147510598	chr4:147510598:G:A	3.07113e-06	-1.01395e-10	-1.31226
147511288	chr4:147511288:A:T	0.00914548	6.08835	0.598366
147511710	chr4:147511710:T:G	9.67266e-06	-0.209997	0.0449982
147511893	chr4:147511893:G:A	2.828e-06	-1.01395e-10	-1.39473
147512450	chr4:147512450:G:A	3.53118e-06	-1.01395e-10	-1.17267
147512512	chr4:147512512:A:T	2.83388e-06	-1.01395e-10	-1.39266
147512756	chr4:147512756:T:A	2.86733e-06	-1.01395e-10	-1.38092
147512976	chr4:147512976:C:T	2.85778e-06	-1.01395e-10	-1.38426
147512994	chr4:147512994:C:T	0.000233313	3.99588	-0.977802
147513395	chr4:147513395:C:T	3.5201e-06	-1.01395e-10	-1.17581
147513399	chr4:147513399:C:A	2.86657e-06	-1.01395e-10	-1.38119
147513657	chr4:147513657:C:G	2.83744e-06	-1.01395e-10	-1.3914
147513828	chr4:147513828:C:T	3.44424e-06	-1.01395e-10	-1.1976
147513858	chr4:147513858:C:T	0.000951798	3.99347	0.430583
147514028	chr4:147514028:C:T	2.84458e-06	-1.01395e-10	-1.38889
147514081	chr4:147514081:A:G	2.82975e-06	-1.01395e-10	-1.39411
147514209	chr4:147514209:G:A	3.19292e-06	-1.01395e-10	-1.27337
147514294	chr4:147514294:C:T	0.0105893	4.26564	2.56766
147514621	chr4:147514621:G:A	2.83091e-06	-1.01395e-10	-1.3937
147515019	chr4:147515019:G:A	3.40381e-06	-1.01395e-10	-1.20941
147515267	chr4:147515267:G:A	2.85411e-06	-1.01395e-10	-1.38554
147515719	chr4:147515719:T:C	6.80104e-07	-1.46113	-1.35869
147515979	chr4:147515979:A:G	2.80617e-06	-1.40248	-3.83722e-10
147516003	chr4:147516003:A:T	0.0100183	6.00535	0.772518
147516360	chr4:147516360:T:C	0.00976864	5.97524	0.777388
147516530	chr4:147516530:T:C	3.4851e-06	-1.01395e-10	-1.18581
147516607	chr4:147516607:T:C	3.31595e-06	-1.01395e-10	-1.23556
147516790	chr4:147516790:C:A	4.83699e-06	-1.01395e-10	-0.858009
147516940	chr4:147516940:A:C	2.83057e-06	-1.01395e-10	-1.39383
147517348	chr4:147517348:A:G	9.86715e-07	-1.23697	-1.2107
147517563	chr4:147517563:G:A	2.94872e-06	-1.01395e-10	-1.35293
147518290	chr4:147518290:A:T	2.82461e-06	-1.01395e-10	-1.39593
147518449	chr4:147518449:A:G	0.00182338	4.39213	0.682016
147518768	chr4:147518768:G:A	3.42325e-06	-1.20371	-3.83722e-10
147519409	chr4:147519409:G:A	2.89013e-06	-1.01395e-10	-1.373
147519473	chr4:147519473:G:A	0.00272029	4.59402	0.880175
147519755	chr4:147519755:A:C	2.55757e-06	-1.49524	-3.83722e-10
147519987	chr4:147519987:G:A	5.70985e-06	-0.448821	-0.243287
147520323	chr4:147520323:TA:T	2.83233e-06	-1.01395e-10	-1.3932
147520994	chr4:147520994:C:T	2.82843e-06	-1.01395e-10	-1.39458
147521854	chr4:147521854:C:T	6.17351e-06	-0.0523232	-0.561712
147522195	chr4:147522195:C:T	2.84167e-06	-1.01395e-10	-1.38991
147522998	chr4:147522998:C:T	2.9842e-06	-1.34097	-3.83722e-10
147523388	chr4:147523388:C:T	5.67665e-06	-1.01395e-10	-0.697941
147523731	chr4:147523731:C:T	1.45887e-05	-1.01395e-10	0.245946
147524024	chr4:147524024:T:C	3.52629e-06	-1.01395e-10	-1.17405
147524265	chr4:147524265:T:G	9.00767e-06	-0.236225	-3.83722e-10
147524319	chr4:147524319:G:A	2.94611e-06	-1.01395e-10	-1.35382
147524329	chr4:147524329:T:C	3.26979e-06	-1.01395e-10	-1.24958
147524662	chr4:147524662:AG:A	0.187589	7.66798	2.03973
147524742	chr4:147524742:G:A	2.61972e-06	-1.47123	-3.83722e-10
147525169	chr4:147525169:A:G	3.0858e-05	2.05725	-1.06216
147526227	chr4:147526227:C:T	0.194436	7.65355	2.09001
147526644	chr4:147526644:A:G	1.03105e-06	-1.52185	-0.881879
147527102	chr4:147527102:G:A	2.99732e-06	-1.01395e-10	-1.33658
147527295	chr4:147527295:C:T	0.119908	7.2606	1.99958
147527665	chr4:147527665:A:G	2.7895e-06	-1.40844	-3.83722e-10
147527714	chr4:147527714:A:G	2.85312e-06	-1.01395e-10	-1.38589
147527718	chr4:147527718:A:G	0.000380716	2.21848	1.28927
147528101	chr4:147528101:A:C	0.00041036	2.33624	1.24649
147528360	chr4:147528360:T:TC	0.00137274	2.55346	2.2368
147528623	chr4:147528623:C:T	2.82399e-06	-1.01395e-10	-1.39615
147529268	chr4:147529268:T:C	3.04375e-06	-1.01395e-10	-1.32121
147529600	chr4:147529600:A:T	5.95669e-06	-1.01395e-10	-0.649786
147529625	chr4:147529625:G:C	2.96406e-06	-1.01395e-10	-1.34774
147529765	chr4:147529765:G:A	2.55042e-06	-1.49804	-3.83722e-10
147530383	chr4:147530383:A:G	5.41369e-06	-1.01395e-10	-0.74537
147530682	chr4:147530682:G:A	0.196099	7.70233	2.04974
147531451	chr4:147531451:G:T	5.41488e-06	-1.01395e-10	-0.74515
147531734	chr4:147531734:T:C	2.28841e-05	-1.01395e-10	0.69614
147533255	chr4:147533255:C:T	0.00704513	6.55507	-0.129275
147533722	chr4:147533722:T:A	0.035666	6.635	1.41265
147533967	chr4:147533967:C:T	2.83701e-06	-1.01395e-10	-1.39155
147534180	chr4:147534180:T:C	0.0403642	6.74608	1.42531
147534217	chr4:147534217:G:A	4.02774e-06	-1.01395e-10	-1.0411
147534313	chr4:147534313:A:G	2.17012e-05	0.432685	0.210381
147534466	chr4:147534466:T:C	2.82409e-06	-1.01395e-10	-1.39612
147534880	chr4:147534880:ACTC:A	3.50208e-06	-1.18095	-3.83722e-10
147534934	chr4:147534934:C:A	0.01031	6.72824	0.078325
147535021	chr4:147535021:T:C	6.93136e-06	-1.01395e-10	-0.498246
147535638	chr4:147535638:T:C	0.00913789	6.63326	0.0526252
147536068	chr4:147536068:G:A	2.91428e-06	-1.01395e-10	-1.36468
147536207	chr4:147536207:G:A	3.08901e-06	-1.30645	-3.83722e-10
147536306	chr4:147536306:T:C	0.00838124	6.53986	0.0595894
147536353	chr4:147536353:A:G	0.00895694	6.5667	0.0991788
147536948	chr4:147536948:A:G	0.00842249	6.54393	0.0604287
147537502	chr4:147537502:A:C	0.00904438	6.59751	0.0780896
147537848	chr4:147537848:GCAAATCCT:G	0.00594917	6.19958	0.0571271
147537913	chr4:147537913:A:T	2.93891e-06	-1.01395e-10	-1.35626
147538289	chr4:147538289:A:G	0.00725248	6.41516	0.0396327
147538411	chr4:147538411:C:T	2.917e-06	-1.01395e-10	-1.36375
147539622	chr4:147539622:T:C	2.85754e-06	-1.01395e-10	-1.38434
147539885	chr4:147539885:T:C	0.00792963	6.40971	0.134354
147539921	chr4:147539921:G:A	0.00867966	6.51068	0.123758
147540002	chr4:147540002:T:C	3.53341e-06	-1.01395e-10	-1.17204
147540040	chr4:147540040:G:A	9.2874e-06	-1.01395e-10	-0.205643
147540539	chr4:147540539:A:C	2.85266e-06	-1.01395e-10	-1.38605
147540618	chr4:147540618:T:C	3.08364e-06	-1.01395e-10	-1.30819
147541085	chr4:147541085:A:G	2.83285e-06	-1.01395e-10	-1.39302
147541116	chr4:147541116:G:A	0.00406116	6.34199	-0.467062
147541222	chr4:147541222:C:T	2.88351e-06	-1.01395e-10	-1.37529
147541454	chr4:147541454:C:T	7.34813e-06	-1.01395e-10	-0.439856
147541485	chr4:147541485:G:A	2.83334e-06	-1.01395e-10	-1.39285
147541690	chr4:147541690:A:G	5.15645e-06	-1.01395e-10	-0.794054
147541835	chr4:147541835:G:C	8.95526e-07	-1.34737	-1.19727
147541878	chr4:147541878:G:A	1.08296e-06	-1.37184	-0.982764
147542112	chr4:147542112:T:C	9.81103e-06	-1.01395e-10	-0.150795
147542688	chr4:147542688:G:C	9.65803e-07	-1.29812	-1.17098
147543103	chr4:147543103:G:A	1.40556e-05	-1.01395e-10	0.208718
147543250	chr4:147543250:A:G	2.83813e-06	-1.01395e-10	-1.39116
147543412	chr4:147543412:T:C	2.83655e-06	-1.01395e-10	-1.39171
147543447	chr4:147543447:T:C	3.98662e-06	-1.01395e-10	-1.05136
147543619	chr4:147543619:A:G	1.20821e-06	-0.915652	-1.32951
147543825	chr4:147543825:T:TA	9.8099e-07	-1.08144	-1.37205
147543840	chr4:147543840:C:T	7.94787e-05	0.890461	1.05073
147544274	chr4:147544274:C:T	2.65555e-06	-1.45765	-3.83722e-10
147544473	chr4:147544473:G:A	2.83766e-06	-1.01395e-10	-1.39132
147545005	chr4:147545005:T:C	2.7786e-06	-1.41236	-3.83722e-10
147545735	chr4:147545735:AG:A	5.69054e-05	0.549431	1.05766
147545940	chr4:147545940:A:G	2.8315e-06	-1.01395e-10	-1.3935
147546274	chr4:147546274:G:T	8.82964e-07	-1.17363	-1.38514
147546322	chr4:147546322:A:C	5.70014e-05	1.5174	0.0913758
147546982	chr4:147546982:A:C	2.87488e-06	-1.01395e-10	-1.37829
147547098	chr4:147547098:A:G	2.97085e-06	-1.01395e-10	-1.34546
147547345	chr4:147547345:C:T	2.87142e-06	-1.01395e-10	-1.3795
147547943	chr4:147547943:T:C	2.8395e-06	-1.01395e-10	-1.39067
147548565	chr4:147548565:C:T	4.34477e-05	1.81255	-0.475294
147548566	chr4:147548566:G:A	3.81313e-06	-1.01395e-10	-1.09585
147548627	chr4:147548627:G:A	2.83817e-06	-1.01395e-10	-1.39114
147548789	chr4:147548789:A:G	9.30854e-07	-1.2088	-1.29716
147548967	chr4:147548967:T:C	2.66482e-06	-1.45417	-3.83722e-10
147549129	chr4:147549129:A:G	6.32469e-05	0.696061	1.01668
147549287	chr4:147549287:C:T	2.84027e-06	-1.01395e-10	-1.3904
147549336	chr4:147549336:C:G	2.83934e-06	-1.01395e-10	-1.39073
147549802	chr4:147549802:C:T	4.70414e-06	-1.01395e-10	-0.885859
147549819	chr4:147549819:A:T	2.87917e-06	-1.01395e-10	-1.3768
147549862	chr4:147549862:G:A	2.83973e-06	-1.01395e-10	-1.39059
147550100	chr4:147550100:T:A	4.70391e-06	-1.01395e-10	-0.885907
147550124	chr4:147550124:A:T	2.87438e-06	-1.01395e-10	-1.37847
147550152	chr4:147550152:C:G	2.83872e-06	-1.01395e-10	-1.39095
147550180	chr4:147550180:T:G	1.19481e-06	-1.00589	-1.25042
147550261	chr4:147550261:C:T	5.17598e-05	1.51231	-3.83722e-10
147550931	chr4:147550931:C:A	2.88354e-06	-1.01395e-10	-1.37528
147550951	chr4:147550951:G:A	3.25158e-06	-1.01395e-10	-1.25516
147551158	chr4:147551158:G:T	4.40779e-06	-0.950929	-3.83722e-10
147551301	chr4:147551301:A:T	1.10152e-06	-1.07864	-1.25896
147551496	chr4:147551496:G:A	4.69887e-06	-1.01395e-10	-0.886979
147551506	chr4:147551506:G:A	5.58557e-05	0.701082	0.887386
147551677	chr4:147551677:T:C	3.36835e-06	-0.0520776	-1.1678
147551750	chr4:147551750:G:A	9.0961e-07	-1.13463	-1.39441
147551968	chr4:147551968:C:T	2.83934e-06	-1.01395e-10	-1.39073
147552922	chr4:147552922:C:T	6.73542e-07	-1.50117	-1.32834
147553293	chr4:147553293:G:A	3.32139e-06	-1.01395e-10	-1.23392
147553614	chr4:147553614:A:G	1.06389e-06	-0.991493	-1.38087
147553760	chr4:147553760:G:A	2.83939e-06	-1.01395e-10	-1.39071
147553768	chr4:147553768:G:A	5.50602e-05	0.741811	0.832313
147554051	chr4:147554051:T:G	2.83272e-06	-1.01395e-10	-1.39307
147554095	chr4:147554095:T:C	7.0856e-06	-1.50579	1.02955
147555132	chr4:147555132:C:T	5.44593e-06	-0.239001	-0.500432
147555265	chr4:147555265:T:C	2.83218e-06	-1.01395e-10	-1.39326
147555460	chr4:147555460:G:A	2.91901e-06	-1.01395e-10	-1.36306
147556166	chr4:147556166:G:A	3.99221e-06	-1.04996	-3.83722e-10
147556436	chr4:147556436:A:T	9.93718e-06	0.419661	-0.55768
147556588	chr4:147556588:A:G	7.11814e-05	1.55315	0.277776
147556725	chr4:147556725:T:C	1.74979e-05	0.89559	-0.467809
147557068	chr4:147557068:C:T	8.36987e-07	-1.24703	-1.36521
147557618	chr4:147557618:C:T	3.04088e-06	-1.01395e-10	-1.32215
147558139	chr4:147558139:A:G	4.70225e-06	-1.01395e-10	-0.886262
147559235	chr4:147559235:T:C	4.05377e-06	-1.01395e-10	-1.03465
147560219	chr4:147560219:A:G	4.70723e-06	-1.01395e-10	-0.885203
147560408	chr4:147560408:C:T	2.50996e-05	-1.01395e-10	0.78855
147560467	chr4:147560467:C:T	6.4508e-05	1.52547	0.207015
147560728	chr4:147560728:C:T	8.33996e-07	-1.24365	-1.37218
147561003	chr4:147561003:T:A	1.62047e-06	-0.917343	-1.03424
147561188	chr4:147561188:T:C	3.50723e-06	-1.17948	-3.83722e-10
147561453	chr4:147561453:A:G	1.52582e-05	1.61975	-1.32894
147561881	chr4:147561881:T:C	4.07289e-06	-1.01395e-10	-1.02995
147561943	chr4:147561943:G:C	4.70839e-06	-1.01395e-10	-0.884957
147562116	chr4:147562116:A:G	3.9033e-05	0.893978	0.336129
147562990	chr4:147562990:TC:T	2.82921e-06	-1.01395e-10	-1.3943
147563112	chr4:147563112:G:A	2.91939e-06	-1.01395e-10	-1.36293
147563179	chr4:147563179:C:G	2.82868e-06	-1.01395e-10	-1.39449
147563318	chr4:147563318:C:T	8.34962e-05	0.842088	1.14841
147563538	chr4:147563538:C:T	8.5354e-07	-1.43897	-1.15369
147563913	chr4:147563913:G:A	3.40254e-06	-1.01395e-10	-1.20978
147564186	chr4:147564186:A:G	3.52759e-06	-1.01395e-10	-1.17369
147564294	chr4:147564294:T:C	3.05789e-06	-1.01395e-10	-1.31658
147564770	chr4:147564770:G:A	8.47243e-07	-1.20553	-1.39454
147564894	chr4:147564894:A:G	4.7031e-06	-1.01395e-10	-0.886081
147564906	chr4:147564906:G:T	8.5199e-07	-1.51693	-1.07755
147564908	chr4:147564908:C:T	8.42438e-07	-1.51746	-1.08829
147565015	chr4:147565015:T:C	4.15743e-06	-1.01395e-10	-1.00941
147565134	chr4:147565134:T:A	2.84082e-06	-1.01395e-10	-1.39021
147565147	chr4:147565147:G:A	9.44144e-07	-1.09568	-1.3961
147565197	chr4:147565197:A:G	8.01325e-07	-1.28062	-1.37517
147565277	chr4:147565277:G:A	3.40481e-06	-1.01395e-10	-1.20911
147566194	chr4:147566194:AT:A	3.61964e-06	-1.14793	-3.83722e-10
147566485	chr4:147566485:TTAG:T	5.14791e-05	1.52543	-0.018556
147567045	chr4:147567045:C:T	3.51023e-06	-1.01395e-10	-1.17862
147567271	chr4:147567271:C:T	2.82432e-06	-1.01395e-10	-1.39604
147567617	chr4:147567617:T:C	7.29484e-07	-1.4826	-1.26712
147567730	chr4:147567730:C:T	7.14169e-06	-1.01395e-10	-0.468353
147568086	chr4:147568086:A:T	9.17375e-07	-1.13248	-1.38806
147569172	chr4:147569172:C:G	6.60279e-06	-1.01395e-10	-0.54681
147569190	chr4:147569190:G:A	5.52886e-05	1.55297	0.0252901
147569466	chr4:147569466:T:C	6.60716e-06	-1.01395e-10	-0.546148
147570227	chr4:147570227:A:G	6.45293e-05	-1.01395e-10	1.73282
147570786	chr4:147570786:A:C	3.33361e-06	-1.01395e-10	-1.23025
147570852	chr4:147570852:A:C	3.15609e-06	-1.01395e-10	-1.28497
147570966	chr4:147570966:A:C	3.4301e-06	-1.01395e-10	-1.20171
147571228	chr4:147571228:G:A	7.1384e-06	-1.01395e-10	-0.468813
147571779	chr4:147571779:C:T	2.9102e-06	-1.01395e-10	-1.36608
147571793	chr4:147571793:C:T	3.52791e-05	1.68334	-0.554352
147571895	chr4:147571895:T:G	3.34699e-06	-1.01395e-10	-1.22624
147572149	chr4:147572149:G:A	2.63179e-06	-1.46664	-3.83722e-10
147572183	chr4:147572183:C:G	3.74345e-06	-1.01395e-10	-1.11429
147572314	chr4:147572314:C:T	3.43884e-06	-1.01395e-10	-1.19917
147572521	chr4:147572521:T:C	3.19339e-06	-1.01395e-10	-1.27322
147572605	chr4:147572605:C:T	0.000623603	1.16568	2.83553
147572701	chr4:147572701:G:C	0.000469033	1.55512	2.16126
147572795	chr4:147572795:G:T	3.7296e-06	-1.01395e-10	-1.118
147572975	chr4:147572975:G:A	2.88676e-06	-1.01395e-10	-1.37417
147573301	chr4:147573301:A:G	1.34949e-06	-0.772986	-1.36159
147573388	chr4:147573388:C:A	1.33621e-06	-0.762352	-1.38211
147573857	chr4:147573857:T:C	1.23513e-06	-0.860536	-1.36259
147574321	chr4:147574321:T:C	3.03125e-06	-1.52237	0.197042
147574991	chr4:147574991:C:T	7.63139e-06	-1.01395e-10	-0.402032
147574992	chr4:147574992:G:A	0.000851523	1.54974	2.76298
147575052	chr4:147575052:C:T	0.000117541	1.2434	1.08908
147575090	chr4:147575090:C:T	4.56659e-05	0.342602	1.04445
147575100	chr4:147575100:G:A	2.84667e-06	-1.01395e-10	-1.38815
147575140	chr4:147575140:A:G	1.03801e-06	-1.02435	-1.37265
147575421	chr4:147575421:T:TGTTTG	2.71716e-06	-1.52069	0.0859757
147576073	chr4:147576073:A:G	6.14091e-06	-1.01395e-10	-0.619329
147576082	chr4:147576082:T:C	3.60216e-06	-1.15277	-3.83722e-10
147576373	chr4:147576373:C:T	2.85573e-06	-1.01395e-10	-1.38497
147576870	chr4:147576870:A:AGAT	2.00086e-05	-1.01395e-10	0.561862
147577094	chr4:147577094:C:T	5.37246e-06	-1.01395e-10	-0.753017
147577135	chr4:147577135:G:A	0.000110486	1.3478	0.922782
147577260	chr4:147577260:A:G	2.52694e-05	1.77207	-0.976776
147577273	chr4:147577273:C:T	4.27493e-06	-1.01395e-10	-0.981534
147577349	chr4:147577349:G:GA	0.000127996	1.27967	1.13803
147577369	chr4:147577369:C:A	0.00059508	1.41525	2.53915
147577449	chr4:147577449:A:G	2.11403e-06	-0.883569	-0.802136
147577854	chr4:147577854:T:C	1.0905e-06	-1.0465	-1.30117
147577861	chr4:147577861:A:C	1.11589e-06	-0.942945	-1.38171
147578079	chr4:147578079:T:C	2.97383e-06	-1.01395e-10	-1.34445
147578455	chr4:147578455:C:T	0.000364609	1.51242	1.95211
147578888	chr4:147578888:G:A	4.68185e-05	0.551954	0.860024
147578900	chr4:147578900:C:T	0.000311851	1.29498	2.01324
147578961	chr4:147578961:C:T	2.87538e-06	-1.01395e-10	-1.37812
147579024	chr4:147579024:A:C	1.31805e-06	-0.7986	-1.35955
147579118	chr4:147579118:A:G	2.18331e-05	0.649127	-3.83722e-10
147579197	chr4:147579197:T:C	4.01015e-05	0.463049	0.794064
147579269	chr4:147579269:C:T	3.16041e-06	-1.01395e-10	-1.2836
147579385	chr4:147579385:A:G	0.000210486	1.42192	1.4932
147579662	chr4:147579662:T:C	1.39452e-05	1.07272	-0.87188
147579847	chr4:147579847:AG:A	2.86958e-06	-1.38014	-3.83722e-10
147580049	chr4:147580049:C:CTT	9.54732e-07	-1.09596	-1.38466
147580065	chr4:147580065:T:C	2.89663e-06	-1.01395e-10	-1.37075
147580092	chr4:147580092:A:G	9.96998e-05	0.270588	1.89727
147580344	chr4:147580344:T:C	8.51754e-07	-1.45757	-1.13719
147580362	chr4:147580362:A:G	4.33753e-06	-1.01395e-10	-0.966996
147580429	chr4:147580429:A:G	6.98992e-07	-1.41171	-1.38071
147580437	chr4:147580437:G:A	5.75004e-06	-1.01395e-10	-0.685095
147580776	chr4:147580776:T:C	3.60978e-06	-1.01395e-10	-1.15066
147580885	chr4:147580885:T:C	8.32386e-06	-1.01395e-10	-0.315176
147580886	chr4:147580886:A:G	8.0608e-06	-1.01395e-10	-0.347289
147580929	chr4:147580929:C:G	8.3257e-06	-1.01395e-10	-0.314955
147581129	chr4:147581129:T:C	4.19329e-06	-1.01395e-10	-1.00082
147581540	chr4:147581540:T:C	1.0797e-06	-0.98812	-1.3695
147581713	chr4:147581713:A:G	2.16786e-06	-1.21682	-0.443741
147581754	chr4:147581754:C:G	2.82425e-06	-1.01395e-10	-1.39606
147581994	chr4:147581994:G:A	3.04036e-06	-1.01395e-10	-1.32232
147582146	chr4:147582146:A:G	1.82493e-06	-1.20331	-0.629454
147582441	chr4:147582441:C:T	5.25665e-06	-1.01395e-10	-0.774807
147582575	chr4:147582575:A:G	3.01838e-06	-1.01395e-10	-1.32958
147582712	chr4:147582712:C:T	6.7031e-07	-1.52091	-1.3134
147582720	chr4:147582720:A:C	9.38201e-06	-1.01395e-10	-0.195508
147582949	chr4:147582949:C:T	1.80053e-05	0.702316	-0.245955
147583063	chr4:147583063:T:C	2.20042e-06	-1.20915	-0.436505
147583221	chr4:147583221:T:G	1.95187e-06	-1.20538	-0.560133
147583510	chr4:147583510:A:G	3.0314e-06	-1.01395e-10	-1.32528
147583644	chr4:147583644:A:G	9.5571e-06	-1.01395e-10	-0.177018
147584457	chr4:147584457:C:T	6.75875e-07	-1.43132	-1.39473
147584609	chr4:147584609:C:T	1.02016e-05	-1.01395e-10	-0.111753
147584639	chr4:147584639:A:G	2.20861e-06	-1.26583	-0.37611
147584705	chr4:147584705:AG:A	1.73258e-05	-1.01395e-10	0.417897
147585022	chr4:147585022:C:T	1.56498e-06	-1.18712	-0.799316
147585028	chr4:147585028:T:C	7.98941e-06	-1.01395e-10	-0.356186
147585100	chr4:147585100:A:G	2.18587e-06	-1.27866	-0.373631
147585233	chr4:147585233:A:G	2.88889e-06	-1.01395e-10	-1.37343
147585315	chr4:147585315:C:T	3.24514e-06	-1.01395e-10	-1.25714
147585767	chr4:147585767:C:T	1.04051e-06	-0.999465	-1.39513
147585941	chr4:147585941:G:C	1.10893e-06	-0.947817	-1.38309
147586288	chr4:147586288:G:C	9.61984e-06	0.743231	-0.913705
147586793	chr4:147586793:TA:T	4.29786e-06	-1.01395e-10	-0.976184
147586910	chr4:147586910:TTTTTTTTTC:T	2.84523e-06	-1.01395e-10	-1.38866
147587590	chr4:147587590:A:AG	1.96313e-06	-0.940356	-0.819407
147587686	chr4:147587686:G:T	3.55192e-05	0.829322	0.306449
147587746	chr4:147587746:G:T	3.86947e-06	-1.01395e-10	-1.08118
147587839	chr4:147587839:A:T	6.64041e-07	-1.44743	-1.39629
147588137	chr4:147588137:A:ATAAAT	2.19786e-06	-0.937277	-0.709542
147588149	chr4:147588149:ATAAAT:A	3.84914e-06	-1.01395e-10	-1.08645
147588328	chr4:147588328:A:G	9.85236e-06	-0.146591	-3.83722e-10
147588367	chr4:147588367:A:G	2.07323e-06	-0.969119	-0.736074
147588865	chr4:147588865:T:C	2.82463e-06	-1.01395e-10	-1.39593
147589322	chr4:147589322:C:T	1.14076e-06	-1.22004	-1.08257
147589495	chr4:147589495:A:G	6.67629e-07	-1.44213	-1.39619
147589555	chr4:147589555:T:A	6.67388e-07	-1.44312	-1.39556
147589644	chr4:147589644:A:G	1.24991e-06	-1.19049	-1.02074
147590035	chr4:147590035:A:G	4.30114e-06	-1.01395e-10	-0.975422
147590120	chr4:147590120:G:C	1.33249e-06	-1.11843	-1.02883
147590408	chr4:147590408:G:A	1.30995e-06	-1.12513	-1.03919
147590594	chr4:147590594:G:A	1.40085e-06	-1.33765	-0.759575
147590631	chr4:147590631:T:A	1.32802e-06	-1.1209	-1.02972
147590662	chr4:147590662:C:T	1.3397e-06	-1.11945	-1.0224
147590681	chr4:147590681:T:C	2.7229e-06	-1.4326	-3.83722e-10
147590776	chr4:147590776:T:C	1.31725e-06	-1.13688	-1.02188
147591120	chr4:147591120:A:AT	1.37696e-06	-1.10308	-1.01134
147591810	chr4:147591810:T:A	1.35326e-06	-1.14567	-0.986112
147591842	chr4:147591842:A:C	5.34322e-06	-1.01395e-10	-0.758474
147591968	chr4:147591968:C:T	1.32395e-06	-1.15196	-1.00172
147591981	chr4:147591981:A:C	1.24044e-06	-1.11185	-1.10699
147592107	chr4:147592107:G:A	1.31552e-06	-1.32894	-0.83113
147592135	chr4:147592135:A:G	4.20214e-06	-1.01395e-10	-0.998709
147592180	chr4:147592180:A:G	7.6479e-06	-1.01395e-10	-0.399871
147592410	chr4:147592410:A:G	1.41946e-06	-1.0839	-1.00012
147592468	chr4:147592468:C:T	1.09448e-06	-1.23067	-1.11335
147592518	chr4:147592518:A:G	2.05053e-06	-0.897726	-0.818478
147592721	chr4:147592721:T:C	4.92022e-05	1.00338	0.458258
147592729	chr4:147592729:T:C	4.1307e-06	-1.01585	-3.83722e-10
147592821	chr4:147592821:C:T	2.84499e-06	-1.01395e-10	-1.38874
147593141	chr4:147593141:G:A	1.41326e-06	-1.08349	-1.00491
147593223	chr4:147593223:T:G	8.8683e-07	-1.15847	-1.39593
147593582	chr4:147593582:T:G	2.05167e-06	-0.980058	-0.735588
147593656	chr4:147593656:T:G	1.01743e-06	-1.24295	-1.17408
147593679	chr4:147593679:T:G	2.03822e-06	-0.958539	-0.763685
147593788	chr4:147593788:C:G	1.98223e-06	-0.991878	-0.7582
147593789	chr4:147593789:T:C	4.07845e-06	-1.01395e-10	-1.02859
147594131	chr4:147594131:T:TTA	1.19652e-06	-1.35257	-0.902313
147594133	chr4:147594133:A:T	2.83722e-06	-1.01395e-10	-1.39148
147594349	chr4:147594349:G:A	6.34337e-07	-1.50802	-1.38145
147594472	chr4:147594472:G:T	2.86476e-06	-1.01395e-10	-1.38182
147594517	chr4:147594517:C:T	2.1805e-06	-0.946746	-0.708002
147594583	chr4:147594583:A:AT	8.57951e-07	-1.5161	-1.07141
147594606	chr4:147594606:T:TG	2.23943e-06	-0.946271	-0.681811
147594656	chr4:147594656:C:T	4.1546e-06	-1.01395e-10	-1.01009
147594681	chr4:147594681:C:G	2.23271e-06	-0.962548	-0.668538
147594715	chr4:147594715:T:C	3.0295e-06	-1.01395e-10	-1.3259
147595214	chr4:147595214:A:G	1.12659e-05	-0.0125195	-3.83722e-10
147595235	chr4:147595235:AG:A	5.29822e-06	-1.01395e-10	-0.766931
147595236	chr4:147595236:G:A	2.15653e-06	-0.899247	-0.766553
147595466	chr4:147595466:T:C	2.94373e-06	-1.01395e-10	-1.35462
147595479	chr4:147595479:C:T	4.17533e-06	-1.00511	-3.83722e-10
147595510	chr4:147595510:G:A	2.82443e-06	-1.01395e-10	-1.396
147595726	chr4:147595726:T:C	2.35222e-06	-0.912249	-0.666696
147595938	chr4:147595938:G:A	1.26947e-06	-0.816434	-1.37927
147595986	chr4:147595986:C:T	4.01246e-06	-1.0449	-3.83722e-10
147596223	chr4:147596223:C:T	2.2017e-05	1.19069	-0.533181
147596229	chr4:147596229:A:G	2.33131e-06	-0.851516	-0.736357
147596232	chr4:147596232:G:A	2.33574e-06	-0.843784	-0.742191
147596352	chr4:147596352:T:C	6.20227e-06	-1.01395e-10	-0.609387
147596433	chr4:147596433:A:G	2.37689e-06	-0.84673	-0.721779
147596900	chr4:147596900:A:C	2.49014e-06	-0.846966	-0.674999
147596981	chr4:147596981:C:T	2.94065e-06	-1.35567	-3.83722e-10
147597114	chr4:147597114:T:C	2.74316e-06	-0.815558	-0.609632
147597284	chr4:147597284:A:T	2.61154e-06	-0.812959	-0.661402
147597311	chr4:147597311:G:A	2.5416e-06	-0.834156	-0.667352
147597330	chr4:147597330:G:A	5.26861e-06	-1.01395e-10	-0.772536
147597458	chr4:147597458:C:G	4.63488e-06	-1.01395e-10	-0.900692
147597557	chr4:147597557:T:C	2.59004e-06	-0.772561	-0.710067
147597771	chr4:147597771:T:C	1.35491e-06	-1.01307	-1.1175
147597792	chr4:147597792:G:A	2.70306e-06	-0.774564	-0.665353
147597803	chr4:147597803:C:G	2.58197e-06	-0.790856	-0.694893
147597809	chr4:147597809:G:A	2.62776e-06	-0.77754	-0.69063
147597902	chr4:147597902:C:A	2.51304e-06	-0.74953	-0.763276
147597993	chr4:147597993:G:A	2.69002e-06	-0.752322	-0.692431
147598188	chr4:147598188:A:T	2.67229e-06	-0.760923	-0.690442
147598203	chr4:147598203:G:A	2.58043e-06	-0.72422	-0.762125
147598292	chr4:147598292:C:T	2.72889e-06	-0.76581	-0.664597
147598384	chr4:147598384:T:G	2.74466e-06	-0.782184	-0.642461
147598474	chr4:147598474:T:C	2.66231e-06	-0.75592	-0.699189
147598489	chr4:147598489:T:C	9.73805e-07	-1.09871	-1.36213
147598680	chr4:147598680:C:A	2.38232e-06	-0.82197	-0.744259
147598741	chr4:147598741:A:G	5.95805e-06	-1.01395e-10	-0.649559
147599041	chr4:147599041:A:G	2.83129e-06	-1.01395e-10	-1.39357
147599349	chr4:147599349:T:C	4.14683e-06	-1.01395e-10	-1.01196
147599663	chr4:147599663:GA:G	8.00676e-07	-1.51543	-1.14117
147599673	chr4:147599673:C:T	1.7904e-06	-1.40724	-0.444625
147599681	chr4:147599681:T:G	9.96323e-06	-0.135401	-3.83722e-10
147600087	chr4:147600087:A:G	3.43529e-06	-1.01395e-10	-1.2002
147600118	chr4:147600118:T:C	4.81341e-06	-1.01395e-10	-0.862896
147600307	chr4:147600307:C:A	4.32594e-06	-1.01395e-10	-0.969674
147600624	chr4:147600624:T:C	3.62784e-06	-1.01395e-10	-1.14566
147600722	chr4:147600722:T:C	2.69064e-06	-0.223869	-1.22065
147600728	chr4:147600728:G:A	2.98424e-06	-1.01395e-10	-1.34096
147600834	chr4:147600834:T:C	1.14212e-05	-1.01395e-10	0.00117092
147600846	chr4:147600846:T:C	1.18428e-05	-1.01395e-10	0.0374155
147601017	chr4:147601017:A:G	4.2353e-06	-0.4147	-0.576149
147601102	chr4:147601102:A:G	4.45131e-06	-0.374064	-0.56704
147601143	chr4:147601143:A:G	2.24634e-06	-0.976265	-0.648734
147601353	chr4:147601353:T:C	2.89973e-06	-0.344042	-1.02564
147601361	chr4:147601361:T:C	1.11905e-06	-1.03774	-1.28409
147601428	chr4:147601428:C:T	4.48326e-06	-0.324608	-0.609344
147601440	chr4:147601440:G:A	4.02212e-06	-0.467765	-0.574729
147601499	chr4:147601499:G:A	1.77355e-05	-1.01395e-10	0.441266
147601512	chr4:147601512:G:A	4.01323e-06	-0.421268	-0.623439
147601979	chr4:147601979:C:T	4.16452e-06	-0.422101	-0.585601
147601987	chr4:147601987:TG:T	4.16311e-06	-0.422439	-0.585601
147602056	chr4:147602056:G:A	4.18112e-06	-0.418121	-0.585601
147602282	chr4:147602282:T:C	8.53188e-06	0.0997525	-0.390244
147602369	chr4:147602369:C:T	1.79584e-05	-1.01395e-10	0.453756
147602385	chr4:147602385:T:C	1.49646e-05	-1.01395e-10	0.271386
147602395	chr4:147602395:T:C	1.51779e-05	-1.01395e-10	0.285536
147602688	chr4:147602688:A:G	1.45008e-05	-1.01395e-10	0.239904
147602856	chr4:147602856:C:A	3.03065e-06	-0.149987	-1.17554
147602972	chr4:147602972:C:CTT	1.05251e-05	-1.01395e-10	-0.0805394
147603452	chr4:147603452:A:G	8.78122e-07	-1.51596	-1.04831
147603480	chr4:147603480:C:T	3.24222e-06	-1.01395e-10	-1.25804
147603580	chr4:147603580:T:C	2.22806e-05	-1.01395e-10	0.669413
147603592	chr4:147603592:T:C	1.83652e-06	-0.929839	-0.896593
147603620	chr4:147603620:C:T	6.3477e-06	-1.06634	0.48013
147603701	chr4:147603701:A:G	1.5499e-06	-1.19542	-0.800693
147603968	chr4:147603968:C:G	5.9745e-06	-0.646801	-3.83722e-10
147603978	chr4:147603978:G:A	3.31355e-06	-1.01395e-10	-1.23628
147604245	chr4:147604245:C:T	2.84046e-05	-1.01395e-10	0.91225
147604526	chr4:147604526:C:T	2.8765e-05	-1.01395e-10	0.924858
147604731	chr4:147604731:G:A	4.45622e-06	-1.01395e-10	-0.94
147604852	chr4:147604852:A:G	3.31321e-06	-1.01395e-10	-1.23638
147604920	chr4:147604920:A:C	3.44283e-06	-1.01395e-10	-1.19801
147605064	chr4:147605064:G:A	2.8863e-05	-1.01395e-10	0.928257
147605485	chr4:147605485:C:T	3.59265e-06	-1.01395e-10	-1.15541
147605651	chr4:147605651:T:C	3.34463e-06	-1.01395e-10	-1.22695
147605863	chr4:147605863:C:T	2.24118e-05	-1.01395e-10	0.675285
147605954	chr4:147605954:G:A	2.82503e-05	-1.01395e-10	0.906803
147606093	chr4:147606093:C:A	2.64253e-05	-1.01395e-10	0.840019
147606638	chr4:147606638:C:T	3.37819e-06	-1.01395e-10	-1.21696
147606984	chr4:147606984:A:G	3.99225e-06	-1.01395e-10	-1.04995
147607001	chr4:147607001:A:G	1.11e-05	-1.01395e-10	-0.0273526
147607030	chr4:147607030:T:G	5.30461e-06	-1.01395e-10	-0.765726
147607088	chr4:147607088:T:C	8.62206e-07	-1.48654	-1.09602
147607091	chr4:147607091:T:C	6.16143e-06	-1.01395e-10	-0.615994
147607428	chr4:147607428:C:T	4.39894e-06	-0.206132	-0.746807
147607765	chr4:147607765:C:T	6.78168e-06	-1.01395e-10	-0.520078
147607899	chr4:147607899:T:A	2.86693e-06	-1.01395e-10	-1.38106
147607913	chr4:147607913:T:C	3.74747e-06	-1.01395e-10	-1.11322
147608042	chr4:147608042:C:T	3.59412e-06	-1.01395e-10	-1.155
147608130	chr4:147608130:C:T	5.49442e-06	-1.01395e-10	-0.73057
147608157	chr4:147608157:A:T	2.99391e-05	-1.01395e-10	0.964863
147608161	chr4:147608161:G:T	3.58439e-06	-1.01395e-10	-1.15771
147608210	chr4:147608210:T:C	2.54467e-06	-1.5003	-3.83722e-10
147608222	chr4:147608222:G:A	3.75089e-06	-1.01395e-10	-1.11231
147608692	chr4:147608692:C:T	6.33944e-06	-1.01395e-10	-0.587512
147608862	chr4:147608862:G:A	4.50386e-06	-1.01395e-10	-0.929368
147609653	chr4:147609653:T:C	5.68999e-06	-1.01395e-10	-0.695594
147609726	chr4:147609726:G:A	2.97167e-06	-1.01395e-10	-1.34518
147609863	chr4:147609863:G:C	2.36667e-05	-1.01395e-10	0.729765
147609961	chr4:147609961:C:T	2.63912e-06	-1.46386	-3.83722e-10
147610394	chr4:147610394:G:A	1.39512e-05	-1.01395e-10	0.201264
147610440	chr4:147610440:C:T	9.77867e-06	-1.01395e-10	-0.154098
147610954	chr4:147610954:G:A	3.23617e-06	-1.01395e-10	-1.25991
147611324	chr4:147611324:G:A	1.42447e-06	-0.763718	-1.31678
147611691	chr4:147611691:A:G	5.55611e-06	-1.01395e-10	-0.719403
147612731	chr4:147612731:G:T	6.77144e-07	-1.51907	-1.3051
147613084	chr4:147613084:AC:A	4.12343e-06	-1.01395e-10	-1.01762
147613245	chr4:147613245:A:G	5.02755e-06	-0.81937	-3.83722e-10
147613481	chr4:147613481:A:G	3.33531e-06	0.0668912	-1.29663
147613508	chr4:147613508:T:C	7.87826e-06	-0.370195	-3.83722e-10
147613729	chr4:147613729:C:T	2.74894e-05	-1.01395e-10	0.879498
147613781	chr4:147613781:C:T	2.8674e-06	-1.01395e-10	-1.3809
147613966	chr4:147613966:A:C	6.78296e-06	-0.393182	-0.126707
147614170	chr4:147614170:G:A	3.46171e-06	-1.01395e-10	-1.19254
147614241	chr4:147614241:A:C	6.80773e-06	-1.01395e-10	-0.516244
147614350	chr4:147614350:G:A	1.41942e-06	-0.786698	-1.29736
147614392	chr4:147614392:C:T	4.5803e-06	-1.01395e-10	-0.912538
147614485	chr4:147614485:T:C	1.15256e-05	-1.01395e-10	0.0102677
147614682	chr4:147614682:G:T	3.03154e-06	-0.518158	-0.807074
147614867	chr4:147614867:C:T	2.36988e-05	-1.01395e-10	0.731121
147616040	chr4:147616040:T:A	1.01184e-05	-0.535385	0.415434
147616159	chr4:147616159:C:A	2.86715e-06	-1.01395e-10	-1.38098
147616446	chr4:147616446:C:T	1.64794e-06	-0.613708	-1.32107
147616738	chr4:147616738:G:C	1.63623e-05	-1.01395e-10	0.360681
147617097	chr4:147617097:C:G	8.35242e-05	-1.01395e-10	1.99083
147617676	chr4:147617676:T:A	2.90866e-06	-1.01395e-10	-1.36661
147617724	chr4:147617724:G:A	2.85366e-06	-1.01395e-10	-1.3857
147619198	chr4:147619198:TTTTA:T	4.0001e-06	-1.04798	-3.83722e-10
147619386	chr4:147619386:C:T	1.06419e-05	-0.306634	0.237128
147619835	chr4:147619835:A:G	2.85378e-06	-1.01395e-10	-1.38566
147620317	chr4:147620317:C:A	4.96772e-05	-1.01395e-10	1.47124
147621259	chr4:147621259:C:G	4.48472e-05	-1.01395e-10	1.36896
147621450	chr4:147621450:G:T	3.26595e-06	-1.01395e-10	-1.25075
147621468	chr4:147621468:C:T	1.47412e-06	-0.698615	-1.34762
147622459	chr4:147622459:A:T	7.54765e-06	-1.01395e-10	-0.413066
147622528	chr4:147622528:C:T	5.83212e-06	-0.670921	-3.83722e-10
147623130	chr4:147623130:G:A	1.05706e-05	-0.357532	0.281311
147623360	chr4:147623360:C:T	1.32549e-06	-1.49133	-0.661192
147623395	chr4:147623395:G:A	2.94155e-06	-1.01395e-10	-1.35537
147623444	chr4:147623444:AAG:A	7.53427e-06	-1.01395e-10	-0.414841
147623564	chr4:147623564:AAAAG:A	1.4224e-06	-0.751119	-1.33084
147624107	chr4:147624107:G:A	2.97293e-06	-1.01395e-10	-1.34476
147624274	chr4:147624274:T:G	9.51014e-06	-1.01395e-10	-0.181944
147624325	chr4:147624325:CAG:C	5.32433e-06	-1.01395e-10	-0.762015
147624329	chr4:147624329:TTGTTAAAGAATGTAATATTTTAAATTAATATACTACTCTTTTTATTTATTACGTCTTTTATTTGAATCAAAAATTTAAAAACCTTCCCCA:T	3.97836e-06	-1.01395e-10	-1.05343
147624670	chr4:147624670:T:G	2.72179e-06	-1.43301	-3.83722e-10
147625373	chr4:147625373:A:G	1.45855e-05	-1.01395e-10	0.245729
147625709	chr4:147625709:A:G	2.83749e-06	-1.01395e-10	-1.39138
147625765	chr4:147625765:G:A	7.31098e-06	-1.01395e-10	-0.444924
147625911	chr4:147625911:G:A	1.26315e-06	-0.811831	-1.38886
147627436	chr4:147627436:G:A	4.97465e-05	-1.01395e-10	1.47264
147627514	chr4:147627514:C:T	2.8973e-06	-1.01395e-10	-1.37052
147627725	chr4:147627725:CT:C	2.91974e-06	-1.01395e-10	-1.36281
147627849	chr4:147627849:T:C	8.2281e-07	-1.46237	-1.16697
147628747	chr4:147628747:A:G	8.99595e-06	-0.438212	0.200685
147628759	chr4:147628759:T:C	6.88539e-06	-1.01395e-10	-0.5049
147629293	chr4:147629293:A:T	2.84006e-06	-1.01395e-10	-1.39048
147629361	chr4:147629361:T:C	1.60902e-06	-0.628302	-1.33037
147629439	chr4:147629439:T:C	1.60033e-06	-0.625836	-1.33826
147629690	chr4:147629690:T:C	2.62789e-06	-1.46812	-3.83722e-10
147629733	chr4:147629733:G:A	2.84366e-06	-1.01395e-10	-1.38921
147629820	chr4:147629820:T:G	7.38597e-06	-1.01395e-10	-0.43472
147629906	chr4:147629906:G:T	6.11723e-06	-1.01395e-10	-0.623192
147630253	chr4:147630253:G:A	2.84594e-06	-1.01395e-10	-1.38841
147631913	chr4:147631913:C:T	9.24017e-07	-1.45162	-1.0617
147631968	chr4:147631968:T:C	5.15833e-06	-1.01395e-10	-0.793689
147632652	chr4:147632652:G:T	2.82598e-06	-1.01395e-10	-1.39545
147633724	chr4:147633724:T:C	3.2905e-06	-1.01395e-10	-1.24326
147634061	chr4:147634061:C:T	2.98404e-06	-1.01395e-10	-1.34102
147634709	chr4:147634709:G:A	8.9495e-05	-1.01395e-10	2.05988
147634796	chr4:147634796:G:A	0.000132547	-1.01395e-10	2.45263
147634903	chr4:147634903:T:C	7.05201e-06	-1.01395e-10	-0.480989
147635541	chr4:147635541:T:C	2.96838e-05	-0.428185	1.38449
147636236	chr4:147636236:T:C	9.73962e-06	-1.01395e-10	-0.1581
147636482	chr4:147636482:C:A	7.02437e-06	-1.01395e-10	-0.484916
147636681	chr4:147636681:T:C	9.31868e-06	-1.01395e-10	-0.202281
147636784	chr4:147636784:C:CAA	7.37945e-06	-0.450526	0.0149231
147637007	chr4:147637007:T:C	1.34081e-06	-0.831344	-1.30968
147637593	chr4:147637593:CA:C	2.82488e-06	-1.01395e-10	-1.39584
147637695	chr4:147637695:G:C	3.4323e-05	-1.01395e-10	1.10151
147637835	chr4:147637835:GATCA:G	2.48989e-06	-1.52206	-3.83722e-10
147638005	chr4:147638005:T:G	3.40695e-06	-1.20848	-3.83722e-10
147638252	chr4:147638252:G:A	8.80617e-06	-1.01395e-10	-0.25885
147638697	chr4:147638697:A:G	3.88593e-06	-1.01395e-10	-1.07694
147639059	chr4:147639059:G:A	2.56648e-05	0.810818	-3.83722e-10
147639173	chr4:147639173:G:T	8.56742e-06	-0.286336	-3.83722e-10
147639279	chr4:147639279:G:T	7.90713e-06	-1.01395e-10	-0.366537
147640179	chr4:147640179:C:T	1.54284e-05	-0.684653	0.98656
147640337	chr4:147640337:G:T	2.1862e-05	-1.01395e-10	0.650448
147640589	chr4:147640589:T:G	4.9815e-05	-0.392015	1.86603
147640593	chr4:147640593:C:T	1.27017e-05	-1.01395e-10	0.107433
147640818	chr4:147640818:C:T	7.09771e-06	-1.01395e-10	-0.47453
147641171	chr4:147641171:A:G	4.23919e-06	-1.01395e-10	-0.989931
147641366	chr4:147641366:T:A	3.6358e-05	-1.01395e-10	1.15911
147641738	chr4:147641738:C:T	8.875e-07	-1.51833	-1.03532
147642159	chr4:147642159:G:A	3.36661e-05	-0.36447	1.44666
147642376	chr4:147642376:T:C	5.20318e-06	-0.785032	-3.83722e-10
147642528	chr4:147642528:A:AC	1.16796e-05	-1.01395e-10	0.0235431
147642769	chr4:147642769:TCTC:T	7.042e-06	-1.01395e-10	-0.48241
147643032	chr4:147643032:G:A	2.98934e-06	-1.01395e-10	-1.33925
147643081	chr4:147643081:G:A	4.05537e-06	-1.01395e-10	-1.03426
147643210	chr4:147643210:T:G	1.59246e-06	-0.606101	-1.36292
147643218	chr4:147643218:C:T	8.47694e-06	-1.01395e-10	-0.296952
147645312	chr4:147645312:T:C	1.33052e-05	0.799869	-0.646015
147646882	chr4:147646882:T:C	1.12765e-05	-1.01395e-10	-0.0115845
147647130	chr4:147647130:G:A	4.81421e-05	-0.0506026	1.49046
147647618	chr4:147647618:G:C	3.13764e-05	-0.386762	1.39852
147649138	chr4:147649138:C:T	4.75043e-06	-1.01395e-10	-0.876067
147649948	chr4:147649948:C:T	5.3257e-06	-1.01395e-10	-0.761757
147650128	chr4:147650128:G:T	1.4163e-06	-0.722902	-1.36335
147650567	chr4:147650567:C:T	2.69612e-06	-1.44249	-3.83722e-10
147650721	chr4:147650721:T:C	8.83027e-06	-1.01395e-10	-0.256117
147650829	chr4:147650829:A:G	2.4997e-06	-1.51813	-3.83722e-10
147650899	chr4:147650899:G:A	2.85937e-06	-1.01395e-10	-1.3837
147651129	chr4:147651129:T:A	9.12872e-06	-1.01395e-10	-0.222876
147651430	chr4:147651430:T:C	3.29238e-06	-1.01395e-10	-1.24269
147651445	chr4:147651445:G:T	4.58319e-06	-1.01395e-10	-0.911906
147651446	chr4:147651446:G:A	2.83795e-06	-1.01395e-10	-1.39122
147651451	chr4:147651451:C:G	5.90275e-06	-1.01395e-10	-0.658884
147651696	chr4:147651696:G:A	3.36235e-06	-1.01395e-10	-1.22166
147652036	chr4:147652036:G:A	7.94138e-06	-1.01395e-10	-0.362215
147652070	chr4:147652070:C:T	1.72121e-06	-0.544114	-1.34716
147652769	chr4:147652769:G:A	3.29616e-06	-1.01395e-10	-1.24154
147652796	chr4:147652796:A:T	3.58872e-05	-1.01395e-10	1.14608
147652951	chr4:147652951:A:G	9.08857e-06	-1.01395e-10	-0.227285
147653042	chr4:147653042:T:C	1.84145e-05	1.24878	-0.769945
147653454	chr4:147653454:AT:A	1.08225e-05	-1.01395e-10	-0.0526788
147653552	chr4:147653552:G:T	3.3746e-05	-0.360592	1.44515
147654450	chr4:147654450:T:C	3.09178e-06	-1.01395e-10	-1.30556
147655034	chr4:147655034:C:T	8.95556e-06	-1.01395e-10	-0.242028
147655114	chr4:147655114:A:G	8.75987e-06	-1.01395e-10	-0.264121
147655430	chr4:147655430:T:G	3.61848e-06	-1.01395e-10	-1.14825
147655856	chr4:147655856:T:C	6.99034e-06	-1.01395e-10	-0.489773
147655899	chr4:147655899:ATCTG:A	3.89163e-05	-1.01395e-10	1.22711
147656568	chr4:147656568:C:T	8.00938e-06	-1.01395e-10	-0.353689
147656715	chr4:147656715:T:G	3.01544e-06	-1.01395e-10	-1.33056
147657175	chr4:147657175:T:C	3.82061e-05	-1.01395e-10	1.20869
147657398	chr4:147657398:G:A	2.90187e-06	-1.01395e-10	-1.36895
147657457	chr4:147657457:G:A	4.48169e-05	-1.01395e-10	1.36828
147658081	chr4:147658081:C:T	5.68938e-06	-1.01395e-10	-0.695701
147658339	chr4:147658339:A:G	2.82901e-06	-1.01395e-10	-1.39438
147658497	chr4:147658497:A:C	7.82297e-06	-1.01395e-10	-0.377238
147658871	chr4:147658871:G:A	2.14754e-05	-0.541235	1.17384
147659198	chr4:147659198:C:T	1.63688e-05	-0.601722	0.962799
147659231	chr4:147659231:T:C	2.89271e-06	-1.01395e-10	-1.37211
147659709	chr4:147659709:C:T	2.10264e-05	-1.01395e-10	0.611479
147659743	chr4:147659743:A:G	3.33061e-06	-1.01395e-10	-1.23115
147660248	chr4:147660248:G:C	8.80991e-06	-1.01395e-10	-0.258425
147660436	chr4:147660436:C:T	4.50308e-06	-1.01395e-10	-0.92954
147661042	chr4:147661042:G:T	1.67299e-06	-0.567834	-1.35186
147661538	chr4:147661538:C:T	2.99328e-06	-1.01395e-10	-1.33793
147661673	chr4:147661673:C:T	8.20368e-06	-1.01395e-10	-0.329719
147661960	chr4:147661960:G:A	1.49445e-06	-0.647835	-1.38471
147662097	chr4:147662097:T:TA	5.30707e-06	-1.01395e-10	-0.765262
147662098	chr4:147662098:TCTG:T	5.30707e-06	-1.01395e-10	-0.765262
147662157	chr4:147662157:T:C	3.19386e-05	-0.360277	1.38979
147662408	chr4:147662408:G:C	7.07375e-06	-1.01395e-10	-0.477912
147663251	chr4:147663251:G:A	4.05783e-06	-1.01395e-10	-1.03365
147663321	chr4:147663321:A:G	2.83212e-06	-1.01395e-10	-1.39328
147663643	chr4:147663643:G:A	5.65241e-06	-1.01395e-10	-0.70222
147664118	chr4:147664118:G:A	3.39376e-06	-1.21236	-3.83722e-10
147664257	chr4:147664257:A:G	9.05999e-06	-1.01395e-10	-0.230434
147664548	chr4:147664548:C:G	5.65851e-06	-1.01395e-10	-0.701142
147665490	chr4:147665490:G:C	9.30962e-06	-1.01395e-10	-0.203254
147665491	chr4:147665491:T:A	3.91122e-05	-1.01395e-10	1.23213
147665634	chr4:147665634:A:C	5.26383e-06	-1.01395e-10	-0.773443
147665847	chr4:147665847:C:T	7.66505e-06	-0.211006	-0.186625
147666600	chr4:147666600:T:C	2.82819e-06	-1.01395e-10	-1.39466
147668526	chr4:147668526:C:T	3.43339e-05	-0.321452	1.42328
147669053	chr4:147669053:T:TC	3.14426e-06	-1.01395e-10	-1.28872
147669323	chr4:147669323:C:A	3.33151e-05	-0.356908	1.42862
147669378	chr4:147669378:A:G	4.69115e-06	-1.01395e-10	-0.888624
147669505	chr4:147669505:A:C	5.80597e-06	-1.01395e-10	-0.675415
147669545	chr4:147669545:T:C	3.24542e-05	-0.4508	1.49633
147669963	chr4:147669963:A:G	3.83346e-05	-1.01395e-10	1.21205
147670394	chr4:147670394:G:A	3.54153e-06	-1.01395e-10	-1.16974
147670399	chr4:147670399:G:A	3.19097e-05	-0.352535	1.38114
147670618	chr4:147670618:G:T	2.82546e-06	-1.01395e-10	-1.39563
147670837	chr4:147670837:T:C	6.03985e-06	-1.01395e-10	-0.635923
147671477	chr4:147671477:A:C	3.95365e-05	-1.01395e-10	1.24292
147671947	chr4:147671947:G:T	3.95449e-06	-1.01395e-10	-1.05945
147672186	chr4:147672186:C:T	1.57817e-06	-0.609154	-1.36888
147672209	chr4:147672209:T:C	3.0071e-06	-1.01395e-10	-1.33333
147672227	chr4:147672227:T:C	3.31415e-05	-0.381223	1.44771
147673026	chr4:147673026:C:T	2.82536e-06	-1.01395e-10	-1.39567
147673498	chr4:147673498:AC:A	3.93693e-06	-1.01395e-10	-1.0639
147674334	chr4:147674334:G:A	5.90131e-06	-1.01395e-10	-0.659128
147674575	chr4:147674575:C:T	7.1109e-06	-1.01395e-10	-0.472673
147675084	chr4:147675084:G:A	2.99017e-06	-1.01395e-10	-1.33897
147676070	chr4:147676070:T:C	3.93693e-06	-1.01395e-10	-1.0639
147676421	chr4:147676421:C:A	5.91305e-06	-1.01395e-10	-0.65714
147676917	chr4:147676917:G:A	4.854e-06	-1.01395e-10	-0.854498
147676938	chr4:147676938:G:A	3.65167e-06	-1.01395e-10	-1.13912
147677038	chr4:147677038:C:T	4.34705e-05	-1.01395e-10	1.33778
147677834	chr4:147677834:T:C	3.04516e-06	-1.01395e-10	-1.32075
147678325	chr4:147678325:TTAAC:T	8.87992e-06	-1.01395e-10	-0.25051
147678349	chr4:147678349:G:A	7.18211e-06	-1.01395e-10	-0.462709
147678480	chr4:147678480:A:G	3.11945e-05	-0.374231	1.38017
147678863	chr4:147678863:T:G	7.73118e-06	-1.01395e-10	-0.389041
147679321	chr4:147679321:G:A	7.89351e-06	-1.01395e-10	-0.36826
147679549	chr4:147679549:A:G	0.000117365	-1.01395e-10	2.33099
147679939	chr4:147679939:A:G	1.10011e-05	-0.0363106	-3.83722e-10
147679990	chr4:147679990:A:G	1.59133e-06	-0.618893	-1.35084
147680578	chr4:147680578:C:T	3.30166e-05	-0.333789	1.3965
147680609	chr4:147680609:G:A	3.29078e-06	-1.01395e-10	-1.24318
147681541	chr4:147681541:C:T	6.72327e-06	-1.01395e-10	-0.528728
147681594	chr4:147681594:A:C	7.29323e-06	-0.261106	-0.186249
147681616	chr4:147681616:A:G	3.35179e-05	-0.375778	1.45356
147681764	chr4:147681764:G:A	3.31259e-06	-1.01395e-10	-1.23657
147682062	chr4:147682062:A:G	2.31009e-05	-1.01395e-10	0.705569
147682120	chr4:147682120:G:A	2.49081e-06	-1.52169	-3.83722e-10
147682401	chr4:147682401:A:C	1.80504e-05	-1.01395e-10	0.458866
147682997	chr4:147682997:G:A	5.62558e-06	-1.01395e-10	-0.706977
147683000	chr4:147683000:A:G	1.29056e-05	-1.01395e-10	0.123362
147683421	chr4:147683421:T:C	3.7076e-05	-1.01395e-10	1.17867
147684103	chr4:147684103:T:C	2.24549e-05	-1.01395e-10	0.677209
147684398	chr4:147684398:G:A	8.55267e-06	-1.01395e-10	-0.288059
147685642	chr4:147685642:C:T	1.18139e-05	-1.01395e-10	0.0349726
147686394	chr4:147686394:A:G	2.90336e-06	-1.01395e-10	-1.36843
147686540	chr4:147686540:A:T	0.000145366	-1.01395e-10	2.54496
147686623	chr4:147686623:A:C	1.69633e-06	-0.542693	-1.36314
147686711	chr4:147686711:C:T	7.96669e-06	-1.01395e-10	-0.359033
147686732	chr4:147686732:G:C	8.28649e-06	-1.01395e-10	-0.319676
147686796	chr4:147686796:C:T	1.12729e-05	-1.01395e-10	-0.0119035
147687296	chr4:147687296:T:A	2.98218e-06	-1.01395e-10	-1.34165
147687430	chr4:147687430:T:A	3.0409e-06	-1.01395e-10	-1.32215
147687444	chr4:147687444:C:T	1.38691e-06	-0.738159	-1.36907
147687551	chr4:147687551:T:C	3.64387e-05	-1.01395e-10	1.16133
147687605	chr4:147687605:A:C	6.5232e-06	-1.01395e-10	-0.558937
147687889	chr4:147687889:T:C	3.68928e-05	-1.01395e-10	1.17371
147689283	chr4:147689283:T:C	1.7775e-05	-1.01395e-10	0.443492
147689328	chr4:147689328:G:T	3.34979e-06	-1.22541	-3.83722e-10
147689573	chr4:147689573:G:A	6.28318e-06	-1.01395e-10	-0.596427
147689594	chr4:147689594:A:C	6.35316e-06	-1.01395e-10	-0.585349
147689783	chr4:147689783:A:G	7.56582e-06	-1.01395e-10	-0.410661
147690738	chr4:147690738:C:A	3.27469e-06	-1.01395e-10	-1.24808
147691014	chr4:147691014:T:C	3.08506e-06	-1.30773	-3.83722e-10
147691337	chr4:147691337:C:T	8.23084e-07	-1.51352	-1.11548
147691934	chr4:147691934:G:A	3.50851e-06	-1.51661	0.3375
147692194	chr4:147692194:G:A	1.68283e-05	-1.01395e-10	0.388761
147692257	chr4:147692257:A:G	1.35057e-06	-1.43541	-0.698368
147692726	chr4:147692726:T:C	3.21956e-06	-1.01395e-10	-1.26506
147692764	chr4:147692764:T:C	7.44364e-06	-1.01395e-10	-0.426941
147692881	chr4:147692881:G:A	2.4894e-06	-1.52226	-3.83722e-10
147692980	chr4:147692980:A:G	4.10419e-05	-0.30036	1.58065
147692990	chr4:147692990:G:A	4.82838e-06	-1.01395e-10	-0.859791
147693161	chr4:147693161:G:A	3.32928e-06	-1.01395e-10	-1.23154
147693343	chr4:147693343:T:C	6.12419e-06	-1.01395e-10	-0.622055
147693695	chr4:147693695:G:A	4.01e-06	-1.01395e-10	-1.04551
147693737	chr4:147693737:G:A	7.83034e-06	-1.01395e-10	-0.376296
147694280	chr4:147694280:C:T	4.71218e-06	-1.01395e-10	-0.884151
147694334	chr4:147694334:T:C	8.17429e-06	-1.01395e-10	-0.333309
147694636	chr4:147694636:T:C	2.61438e-06	-1.47328	-3.83722e-10
147695276	chr4:147695276:T:C	3.68539e-06	-1.01395e-10	-1.12992
147695345	chr4:147695345:C:T	8.14546e-06	-1.01395e-10	-0.336841
147695717	chr4:147695717:G:A	2.50271e-06	-1.51693	-3.83722e-10
147695871	chr4:147695871:T:C	2.987e-06	-1.01395e-10	-1.34003
147695977	chr4:147695977:C:T	0.000214992	-1.01395e-10	2.9363
147696018	chr4:147696018:A:G	1.34842e-05	0.0669766	0.10024
147696140	chr4:147696140:T:C	2.94584e-06	-1.01395e-10	-1.35391
147696396	chr4:147696396:A:G	1.90029e-05	-1.01395e-10	0.510289
147696744	chr4:147696744:G:C	3.17834e-06	-1.01395e-10	-1.27794
147697316	chr4:147697316:A:G	2.84579e-06	-1.01395e-10	-1.38846
147697415	chr4:147697415:C:T	3.53367e-06	-1.17197	-3.83722e-10
147697953	chr4:147697953:C:T	3.72668e-06	-1.01395e-10	-1.11878
147697982	chr4:147697982:G:A	8.423e-06	-1.01395e-10	-0.303336
147698174	chr4:147698174:G:A	7.3422e-06	-1.01395e-10	-0.440664
147698267	chr4:147698267:C:CA	2.82979e-06	-1.01395e-10	-1.3941
147698364	chr4:147698364:G:A	2.84817e-05	-1.01395e-10	0.914961
147698389	chr4:147698389:A:G	0.000264955	-0.509941	3.6552
147698610	chr4:147698610:C:T	2.48934e-06	-1.52228	-3.83722e-10
147698725	chr4:147698725:A:T	6.24265e-06	-1.01395e-10	-0.602898
147698880	chr4:147698880:C:T	4.92885e-06	-1.01395e-10	-0.839196
147698883	chr4:147698883:C:T	8.84342e-06	-1.01395e-10	-0.254629
147698997	chr4:147698997:T:C	0.000266918	-0.43244	3.58508
147699499	chr4:147699499:C:G	4.93461e-06	-1.01395e-10	-0.838029
147700208	chr4:147700208:T:G	2.87004e-06	-1.01395e-10	-1.37998
147700623	chr4:147700623:T:A	3.26503e-06	-1.01395e-10	-1.25103
147701048	chr4:147701048:G:A	3.2721e-06	-1.24887	-3.83722e-10
147701113	chr4:147701113:G:A	2.93408e-05	-1.01395e-10	0.944676
147701298	chr4:147701298:G:A	3.0562e-05	-1.01395e-10	0.985455
147701303	chr4:147701303:G:T	0.000240988	-0.586699	3.63714
147701565	chr4:147701565:G:A	2.9843e-06	-1.01395e-10	-1.34094
147701645	chr4:147701645:TATAATCCC:T	8.7631e-06	-1.01395e-10	-0.263752
147701952	chr4:147701952:G:T	2.65696e-05	-1.01395e-10	0.845466
147702185	chr4:147702185:C:T	2.49934e-06	-1.51828	-3.83722e-10
147702249	chr4:147702249:T:C	6.96382e-06	-1.01395e-10	-0.493573
147702655	chr4:147702655:C:A	5.59435e-06	-1.01395e-10	-0.712544
147702923	chr4:147702923:G:A	2.94781e-05	-1.01395e-10	0.949346
147703062	chr4:147703062:T:C	6.61031e-06	-1.01395e-10	-0.545671
147703157	chr4:147703157:C:T	1.47353e-05	-0.0399735	0.295916
147703383	chr4:147703383:G:C	2.90107e-06	-1.01395e-10	-1.36922
147703637	chr4:147703637:C:T	2.87073e-05	-1.01395e-10	0.92285
147703680	chr4:147703680:A:G	3.68466e-06	-1.01395e-10	-1.13012
147703958	chr4:147703958:A:G	5.86254e-06	-1.01395e-10	-0.665718
147704348	chr4:147704348:G:A	4.53295e-06	-1.01395e-10	-0.92293
147704355	chr4:147704355:C:T	4.12298e-06	-1.01395e-10	-1.01773
147704376	chr4:147704376:T:C	8.46423e-06	-1.01395e-10	-0.298453
147704419	chr4:147704419:G:A	2.94217e-06	-1.01395e-10	-1.35516
147704444	chr4:147704444:G:A	2.75483e-05	-1.01395e-10	0.881639
147704641	chr4:147704641:C:T	2.06249e-05	-1.28253	1.87473
147705275	chr4:147705275:C:T	2.7253e-06	-1.43172	-3.83722e-10
147705328	chr4:147705328:G:A	3.11497e-05	-1.01395e-10	1.0045
147705357	chr4:147705357:G:C	3.02406e-05	-1.01395e-10	0.974882
147705525	chr4:147705525:C:T	4.25397e-06	-0.986449	-3.83722e-10
147705885	chr4:147705885:T:A	3.27607e-05	-1.01395e-10	1.05493
147706112	chr4:147706112:A:G	4.46134e-06	-1.01395e-10	-0.938852
147706644	chr4:147706644:A:G	2.63862e-05	-1.01395e-10	0.838538
147707123	chr4:147707123:A:G	2.82754e-06	-1.01395e-10	-1.39489
147707429	chr4:147707429:A:G	1.82978e-06	-0.55369	-1.27642
147708297	chr4:147708297:A:C	2.48022e-05	-1.01395e-10	0.776629
147708302	chr4:147708302:A:T	2.47778e-05	-1.01395e-10	0.775645
147708452	chr4:147708452:C:A	4.20953e-06	-1.01395e-10	-0.996951
147708820	chr4:147708820:G:A	9.53929e-06	-1.01395e-10	-0.178883
147709635	chr4:147709635:GAA:G	3.64192e-06	-1.14179	-3.83722e-10
147709729	chr4:147709729:A:T	5.95076e-05	-0.850326	2.50213
147709766	chr4:147709766:T:C	2.16488e-06	-0.374743	-1.28719
147709871	chr4:147709871:G:A	2.5845e-06	-1.48477	-3.83722e-10
147710206	chr4:147710206:G:A	2.83223e-06	-1.01395e-10	-1.39324
147710363	chr4:147710363:C:T	2.35595e-06	-0.260475	-1.31688
147710376	chr4:147710376:A:G	1.36141e-05	-1.41773	1.59453
147710811	chr4:147710811:G:A	1.18414e-05	-1.41726	1.45456
147710963	chr4:147710963:G:A	1.13015e-05	-1.42766	1.4183
147710983	chr4:147710983:A:G	3.33271e-06	-1.01395e-10	-1.23052
147710995	chr4:147710995:G:A	3.01785e-06	-1.01395e-10	-1.32976
147711074	chr4:147711074:A:G	6.95924e-06	-1.01395e-10	-0.494232
147711457	chr4:147711457:G:A	2.64764e-05	1.5734	-0.731449
147711820	chr4:147711820:GCAA:G	1.05554e-05	-1.41845	1.34079
147711839	chr4:147711839:G:C	6.91694e-07	-1.41549	-1.38743
147712182	chr4:147712182:T:C	2.35954e-06	-0.251657	-1.32418
147712183	chr4:147712183:A:C	2.32928e-06	-0.263718	-1.32502
147712185	chr4:147712185:T:A	2.31951e-06	-0.268767	-1.32418
147712191	chr4:147712191:TTCTTCTG:T	2.36128e-06	-0.241109	-1.33399
147712277	chr4:147712277:A:G	1.10547e-05	-1.42265	1.39121
147712287	chr4:147712287:A:G	2.97088e-06	-1.01395e-10	-1.34544
147712431	chr4:147712431:A:G	6.24897e-06	-0.806691	0.204806
147712665	chr4:147712665:T:C	5.69188e-05	-1.01395e-10	1.60732
147712734	chr4:147712734:C:A	3.25578e-06	-1.01395e-10	-1.25387
147713351	chr4:147713351:G:A	4.34063e-06	-0.966282	-3.83722e-10
147713616	chr4:147713616:C:T	3.34258e-06	-1.01395e-10	-1.22756
147713715	chr4:147713715:G:A	5.09244e-06	-1.01395e-10	-0.806546
147713753	chr4:147713753:G:C	1.87703e-06	-0.486665	-1.31794
147713804	chr4:147713804:C:G	3.2849e-06	-1.01395e-10	-1.24497
147713975	chr4:147713975:C:A	5.77462e-06	-1.01395e-10	-0.680829
147714899	chr4:147714899:T:C	1.51375e-05	-1.01395e-10	0.282871
147715098	chr4:147715098:T:C	6.25384e-06	-1.01395e-10	-0.601106
147715109	chr4:147715109:T:C	3.37973e-06	-1.01395e-10	-1.21651
147715711	chr4:147715711:T:G	6.40347e-06	-1.01395e-10	-0.577461
147715921	chr4:147715921:C:T	6.5326e-06	-1.01395e-10	-0.557498
147716132	chr4:147716132:C:T	3.39194e-06	-1.01395e-10	-1.2129
147716307	chr4:147716307:G:C	3.59851e-06	-1.01395e-10	-1.15378
147717281	chr4:147717281:T:G	6.44605e-06	-1.01395e-10	-0.570834
147717834	chr4:147717834:TTAAA:T	2.5988e-06	-1.47925	-3.83722e-10
147718396	chr4:147718396:T:C	3.27303e-06	-1.01395e-10	-1.24859
147718701	chr4:147718701:A:G	5.88409e-06	-1.01395e-10	-0.66205
147718778	chr4:147718778:T:C	6.52264e-06	-1.01395e-10	-0.559022
147719103	chr4:147719103:G:A	5.56607e-06	-0.717612	-3.83722e-10
147719509	chr4:147719509:G:T	6.83852e-07	-1.42358	-1.39074
147719908	chr4:147719908:C:T	1.51647e-06	-0.692825	-1.32509
147719913	chr4:147719913:CAAAGAA:C	3.09909e-06	-1.01395e-10	-1.30319
147720034	chr4:147720034:T:A	3.23224e-06	-1.01395e-10	-1.26113
147720301	chr4:147720301:C:T	6.28332e-06	-1.01395e-10	-0.596403
147720731	chr4:147720731:C:T	4.07719e-06	-1.02889	-3.83722e-10
147720764	chr4:147720764:G:A	2.98991e-06	-1.3115	-0.027565
147720770	chr4:147720770:G:A	6.26617e-06	-1.01395e-10	-0.599137
147720959	chr4:147720959:T:C	4.36617e-06	-0.960416	-3.83722e-10
147721427	chr4:147721427:A:G	1.83289e-05	-1.01395e-10	0.47418
147721963	chr4:147721963:G:A	6.64282e-06	-1.01395e-10	-0.540765
147722152	chr4:147722152:C:T	1.82529e-05	-1.01395e-10	0.470025
147722639	chr4:147722639:G:T	2.62988e-06	-1.46736	-3.83722e-10
147723656	chr4:147723656:G:A	7.13126e-06	-1.01395e-10	-0.469815
147723898	chr4:147723898:T:TA	9.31714e-07	-1.26112	-1.24392
147723901	chr4:147723901:T:A	3.83017e-06	-1.09139	-3.83722e-10
147723909	chr4:147723909:T:A	3.16654e-06	-1.01395e-10	-1.28166
147724119	chr4:147724119:C:T	3.0635e-06	-1.01395e-10	-1.31474
147724121	chr4:147724121:G:A	1.6963e-06	-0.650058	-1.2558
147724197	chr4:147724197:G:A	2.96074e-06	-1.01395e-10	-1.34886
147724298	chr4:147724298:T:C	2.28681e-06	-0.277725	-1.32942
147724852	chr4:147724852:C:T	3.47938e-06	-1.01395e-10	-1.18745
147724950	chr4:147724950:G:A	6.65658e-06	-1.01395e-10	-0.538696
147725431	chr4:147725431:G:T	1.99839e-05	-1.01395e-10	0.560624
147725618	chr4:147725618:C:T	1.60697e-05	-1.01395e-10	0.342635
147726228	chr4:147726228:T:G	7.17618e-07	-1.49978	-1.26634
147726254	chr4:147726254:C:T	2.60516e-06	-1.49756	0.0207567
147726273	chr4:147726273:G:T	1.79407e-05	-1.01395e-10	0.452767
147727290	chr4:147727290:T:A	2.16027e-05	-1.01395e-10	0.638514
147727426	chr4:147727426:A:G	2.84897e-06	-1.38735	-3.83722e-10
147727576	chr4:147727576:C:T	6.88796e-07	-1.45198	-1.35513
147727671	chr4:147727671:A:G	8.07594e-07	-1.34806	-1.29993
147727710	chr4:147727710:T:C	2.34221e-06	-1.40121	-0.181998
147727981	chr4:147727981:C:G	8.41352e-06	-0.304462	-3.83722e-10
147728096	chr4:147728096:G:A	6.66953e-06	-1.01395e-10	-0.536753
147728824	chr4:147728824:A:G	3.43016e-06	-1.01395e-10	-1.2017
147729178	chr4:147729178:GCTGGAA:G	6.66953e-06	-1.01395e-10	-0.536753
147729859	chr4:147729859:C:T	1.08238e-06	-0.971007	-1.38413
147729911	chr4:147729911:T:C	6.39318e-06	-1.01395e-10	-0.579071
147729976	chr4:147729976:G:C	9.38536e-07	-1.5099	-0.987833
147730011	chr4:147730011:T:C	8.66286e-07	-1.23278	-1.34506
147730295	chr4:147730295:C:T	9.9445e-07	-1.50895	-0.930913
147730593	chr4:147730593:T:C	6.67114e-06	-1.01395e-10	-0.536512
147730612	chr4:147730612:G:T	2.86065e-06	-1.01395e-10	-1.38325
147731161	chr4:147731161:G:A	2.59829e-06	-1.47945	-3.83722e-10
147731243	chr4:147731243:A:C	6.50526e-07	-1.51872	-1.34555
147731329	chr4:147731329:C:T	3.99218e-06	-1.01395e-10	-1.04997
147731463	chr4:147731463:G:A	6.905e-06	-1.01395e-10	-0.502056
147731583	chr4:147731583:A:T	2.59863e-06	-1.47932	-3.83722e-10
147731705	chr4:147731705:C:T	3.16949e-06	-1.28073	-3.83722e-10
147731972	chr4:147731972:G:A	3.59094e-06	-1.01395e-10	-1.15589
147732064	chr4:147732064:A:G	5.66197e-06	-1.01395e-10	-0.70053
147732578	chr4:147732578:C:T	6.23777e-06	-1.01395e-10	-0.603679
147732724	chr4:147732724:C:T	3.57365e-06	-1.01395e-10	-1.16071
147732889	chr4:147732889:T:C	3.33015e-06	-1.23129	-3.83722e-10
147733338	chr4:147733338:A:ATTAGCCCCAGCTC	7.50015e-06	-1.01395e-10	-0.419379
147733500	chr4:147733500:T:C	1.63018e-06	-1.522	-0.423614
147734059	chr4:147734059:G:A	3.04642e-06	-1.01395e-10	-1.32034
147734203	chr4:147734203:G:C	2.88873e-06	-1.01395e-10	-1.37348
147734327	chr4:147734327:T:A	3.65593e-06	-1.01395e-10	-1.13795
147734591	chr4:147734591:G:T	8.59779e-06	-1.01395e-10	-0.282797
147734691	chr4:147734691:T:TC	2.83598e-06	-1.01395e-10	-1.39191
147734924	chr4:147734924:A:G	8.64247e-07	-1.44773	-1.13247
147735379	chr4:147735379:T:C	8.3874e-06	-1.01395e-10	-0.307571
147735853	chr4:147735853:G:A	4.91366e-06	-1.01395e-10	-0.842283
147736051	chr4:147736051:CA:C	9.9647e-06	-1.01395e-10	-0.135253
147736538	chr4:147736538:A:G	3.59232e-06	-1.1555	-3.83722e-10
147736621	chr4:147736621:C:T	1.0654e-06	-1.39521	-0.975735
147736793	chr4:147736793:C:A	8.42437e-07	-1.51424	-1.09152
147736851	chr4:147736851:G:GGAGACGT	2.89296e-06	-1.01395e-10	-1.37202
147736925	chr4:147736925:T:A	2.8271e-06	-1.01395e-10	-1.39505
147736957	chr4:147736957:G:A	2.74658e-06	-1.36542	-0.0585265
147737291	chr4:147737291:C:T	4.39158e-06	-1.01395e-10	-0.954614
147737483	chr4:147737483:T:TA	6.55975e-07	-1.47431	-1.38163
147737986	chr4:147737986:C:T	7.37313e-07	-1.42337	-1.31568
147738051	chr4:147738051:T:C	6.1303e-06	-1.01395e-10	-0.621058
147738273	chr4:147738273:T:C	4.64993e-06	-1.01395e-10	-0.89745
147738637	chr4:147738637:G:A	1.49363e-05	-1.01395e-10	0.269492
147738838	chr4:147738838:T:G	4.99718e-06	-1.01395e-10	-0.825429
147739170	chr4:147739170:G:C	2.90911e-06	-1.01395e-10	-1.36645
147739502	chr4:147739502:C:T	1.08017e-05	-1.01395e-10	-0.0545962
147739562	chr4:147739562:G:T	4.75615e-06	-1.01395e-10	-0.874862
147739564	chr4:147739564:A:T	2.9583e-06	-1.01395e-10	-1.34969
147739581	chr4:147739581:A:C	4.20575e-06	-1.01395e-10	-0.99785
147739919	chr4:147739919:A:G	3.03797e-06	-1.01395e-10	-1.32311
147739939	chr4:147739939:T:C	1.09164e-05	-1.01395e-10	-0.0440337
147740011	chr4:147740011:C:T	2.28764e-06	-1.47535	-0.131431
147740106	chr4:147740106:T:C	1.01993e-06	-1.47153	-0.943038
147740393	chr4:147740393:C:T	3.17515e-06	-1.01395e-10	-1.27895
147740809	chr4:147740809:A:G	4.69779e-06	-1.01395e-10	-0.88721
147740902	chr4:147740902:C:CAT	2.5148e-06	-1.51211	-3.83722e-10
147741051	chr4:147741051:C:T	4.39774e-06	-1.01395e-10	-0.953212
147741584	chr4:147741584:A:G	5.13124e-06	-1.01395e-10	-0.798955
147741951	chr4:147741951:G:A	3.48407e-06	-1.01395e-10	-1.1861
147741995	chr4:147741995:C:T	1.05543e-05	-1.01395e-10	-0.0777655
147742018	chr4:147742018:T:G	4.9855e-06	-1.01395e-10	-0.827768
147742466	chr4:147742466:T:C	3.65874e-06	-1.01395e-10	-1.13718
147742484	chr4:147742484:T:A	5.04384e-06	-1.01395e-10	-0.816134
147742727	chr4:147742727:C:T	2.83988e-06	-1.01395e-10	-1.39054
147743057	chr4:147743057:A:G	4.28818e-06	-1.01395e-10	-0.978438
147743307	chr4:147743307:A:G	1.91879e-05	-1.01395e-10	0.519978
147743408	chr4:147743408:AC:A	4.48399e-06	-1.01395e-10	-0.933788
147744007	chr4:147744007:C:CTA	4.68011e-06	-1.01395e-10	-0.890981
147744055	chr4:147744055:A:G	1.42406e-06	-1.42921	-0.651585
147744115	chr4:147744115:A:G	2.62173e-06	-1.51263	0.0421598
147744286	chr4:147744286:A:G	7.68732e-07	-1.39377	-1.30355
147745324	chr4:147745324:A:C	1.30109e-05	-1.01395e-10	0.131488
147745427	chr4:147745427:G:A	4.37627e-06	-1.01395e-10	-0.958106
147745616	chr4:147745616:C:T	4.83681e-06	-1.01395e-10	-0.858046
147745687	chr4:147745687:T:G	1.34414e-06	-1.37804	-0.76051
147745771	chr4:147745771:G:A	8.10604e-06	-1.01395e-10	-0.341692
147746782	chr4:147746782:G:A	8.27168e-06	-1.01395e-10	-0.321465
147746829	chr4:147746829:C:T	8.70081e-06	-1.01395e-10	-0.270886
147746884	chr4:147746884:G:T	7.37529e-07	-1.35308	-1.38567
147748123	chr4:147748123:A:G	2.92194e-06	-1.01395e-10	-1.36206
147748486	chr4:147748486:A:G	1.50494e-06	-1.50505	-0.520497
147748703	chr4:147748703:G:A	7.78981e-06	-1.01395e-10	-0.381486
147748994	chr4:147748994:AACTTTT:A	1.81128e-06	-1.37482	-0.465452
147749613	chr4:147749613:T:G	2.73382e-05	-1.01395e-10	0.873983
147750458	chr4:147750458:G:A	2.91671e-06	-1.01395e-10	-1.36385
147750843	chr4:147750843:C:T	1.44574e-06	-1.45029	-0.615384
147751365	chr4:147751365:G:A	2.48949e-06	-1.52223	-3.83722e-10
147751688	chr4:147751688:A:G	4.96957e-06	-1.01395e-10	-0.830968
147751711	chr4:147751711:CAGTGTTTT:C	2.50648e-05	-1.01395e-10	0.787161
147751805	chr4:147751805:G:C	9.49476e-06	-1.01395e-10	-0.183562
147752188	chr4:147752188:T:C	7.33323e-06	-1.01395e-10	-0.441885
147752488	chr4:147752488:T:C	9.13408e-06	-1.01395e-10	-0.22229
147752562	chr4:147752562:G:A	7.34742e-06	-1.01395e-10	-0.439953
147752588	chr4:147752588:C:T	9.0374e-06	-1.01395e-10	-0.232931
147752734	chr4:147752734:C:T	2.65624e-05	-1.01395e-10	0.845194
147752795	chr4:147752795:G:A	4.92226e-06	-1.01395e-10	-0.840534
147753611	chr4:147753611:C:T	3.36563e-06	-1.01395e-10	-1.22069
147754042	chr4:147754042:T:C	6.82251e-07	-1.42229	-1.39437
147754084	chr4:147754084:C:T	8.33658e-06	-1.01395e-10	-0.313649
147754147	chr4:147754147:A:T	4.66979e-06	-1.01395e-10	-0.893189
147754646	chr4:147754646:A:G	8.1319e-06	-1.01395e-10	-0.338507
147755034	chr4:147755034:A:T	2.55543e-06	-1.49608	-3.83722e-10
147755075	chr4:147755075:T:A	2.03785e-06	-1.45585	-0.266553
147755277	chr4:147755277:C:T	3.74478e-06	-1.01395e-10	-1.11394
147756224	chr4:147756224:C:T	7.39911e-06	-1.01395e-10	-0.432943
147756460	chr4:147756460:G:A	1.37843e-05	-1.50375	1.69298
147756723	chr4:147756723:T:C	1.48316e-05	-1.01395e-10	0.262458
147756908	chr4:147756908:A:G	4.62266e-06	-1.01395e-10	-0.903331
147757109	chr4:147757109:G:A	3.92047e-06	-1.01395e-10	-1.06809
147757258	chr4:147757258:C:T	2.9579e-06	-1.34982	-3.83722e-10
147757442	chr4:147757442:C:T	3.32038e-06	-0.378213	-0.856011
147757611	chr4:147757611:A:G	3.17251e-06	-1.01395e-10	-1.27978
147757699	chr4:147757699:C:T	2.82648e-06	-1.01395e-10	-1.39527
147758107	chr4:147758107:A:G	4.12487e-06	-1.01395e-10	-1.01727
147758409	chr4:147758409:A:G	2.95637e-06	-1.01395e-10	-1.35034
147758671	chr4:147758671:T:A	9.22359e-06	-1.01395e-10	-0.212537
147758933	chr4:147758933:C:T	6.43283e-07	-1.51493	-1.36055
147759035	chr4:147759035:A:G	6.29644e-06	-1.01395e-10	-0.594317
147759154	chr4:147759154:C:G	2.85963e-06	-1.38361	-3.83722e-10
147759210	chr4:147759210:G:A	2.42328e-06	-0.603511	-0.94567
147759923	chr4:147759923:A:G	7.33295e-06	-1.01395e-10	-0.441924
147759938	chr4:147759938:C:T	5.75723e-06	-1.01395e-10	-0.683846
147760400	chr4:147760400:G:T	5.82274e-06	-1.01395e-10	-0.672531
147760906	chr4:147760906:A:G	4.11728e-06	-1.01395e-10	-1.01911
147760980	chr4:147760980:G:C	1.78229e-05	-1.01395e-10	0.44618
147761853	chr4:147761853:T:G	2.90552e-06	-1.01395e-10	-1.36769
147762036	chr4:147762036:C:T	2.06028e-05	-1.01395e-10	0.591124
147762197	chr4:147762197:C:T	1.21901e-05	0.066319	-3.83722e-10
147762299	chr4:147762299:C:T	4.76893e-06	-0.391828	-0.480351
147762349	chr4:147762349:A:G	4.73878e-06	-0.374536	-0.503986
147762687	chr4:147762687:G:A	2.7047e-06	-1.43931	-3.83722e-10
147762731	chr4:147762731:C:T	6.75264e-06	-1.01395e-10	-0.524368
147762920	chr4:147762920:C:G	6.65379e-06	-1.01395e-10	-0.539116
147762926	chr4:147762926:T:C	5.25726e-05	-1.01395e-10	1.52789
147763088	chr4:147763088:G:A	2.92955e-06	-1.01395e-10	-1.35945
147763845	chr4:147763845:T:C	1.56426e-06	-1.07985	-0.907038
147764002	chr4:147764002:G:A	6.44681e-06	-1.01395e-10	-0.570716
147764846	chr4:147764846:T:G	2.66333e-05	-1.30789	2.15575
147765154	chr4:147765154:C:T	4.38473e-06	-1.01395e-10	-0.956175
147766044	chr4:147766044:T:C	4.94561e-06	-1.01395e-10	-0.835801
147766052	chr4:147766052:C:T	1.28845e-06	-1.1311	-1.04976
147766129	chr4:147766129:T:A	6.11738e-06	-1.01395e-10	-0.623168
147766183	chr4:147766183:A:G	1.24087e-06	-1.09733	-1.12116
147766459	chr4:147766459:A:G	1.1563e-06	-1.18439	-1.10469
147766488	chr4:147766488:T:C	1.32524e-06	-1.0649	-1.08781
147766546	chr4:147766546:CTGTGTGTGGG:C	3.05253e-06	-1.01395e-10	-1.31833
147766743	chr4:147766743:G:A	6.78036e-06	-0.520272	-3.83722e-10
147766934	chr4:147766934:C:T	2.52816e-06	-1.50681	-3.83722e-10
147767820	chr4:147767820:T:C	3.00138e-06	-1.01395e-10	-1.33523
147767830	chr4:147767830:G:A	6.64076e-06	-1.01395e-10	-0.541076
147768026	chr4:147768026:A:G	2.82467e-06	-1.01395e-10	-1.39591
147768360	chr4:147768360:G:A	1.26202e-06	-1.15153	-1.05006
147768495	chr4:147768495:C:A	6.64076e-06	-1.01395e-10	-0.541076
147768513	chr4:147768513:GTAAT:G	3.60958e-06	-1.15071	-3.83722e-10
147768522	chr4:147768522:G:A	2.9498e-06	-1.01395e-10	-1.35257
147768576	chr4:147768576:A:C	2.51373e-06	-1.51253	-3.83722e-10
147768769	chr4:147768769:T:C	7.36835e-07	-1.51593	-1.22377
147769001	chr4:147769001:G:T	2.72678e-06	-1.43118	-3.83722e-10
147769097	chr4:147769097:A:G	6.98635e-07	-1.52247	-1.27046
147769329	chr4:147769329:A:G	2.86486e-06	-1.01395e-10	-1.38178
147769459	chr4:147769459:A:G	5.64987e-06	-1.01395e-10	-0.702669
147769537	chr4:147769537:C:T	3.30989e-06	-1.01395e-10	-1.23739
147769847	chr4:147769847:T:A	8.20692e-06	-1.01395e-10	-0.329324
147770150	chr4:147770150:G:T	2.92955e-06	-1.01395e-10	-1.35945
147770271	chr4:147770271:C:T	1.2203e-06	-1.13073	-1.10447
147770398	chr4:147770398:G:A	1.17052e-06	-1.15167	-1.12518
147770750	chr4:147770750:C:G	6.03985e-06	-1.01395e-10	-0.635923
147770971	chr4:147770971:C:G	4.63398e-06	-0.394906	-0.505981
147771018	chr4:147771018:C:T	1.19297e-06	-1.13977	-1.11808
147771453	chr4:147771453:G:A	3.0572e-05	-1.01395e-10	0.985784
147771827	chr4:147771827:T:G	1.0436e-05	-1.01395e-10	-0.089042
147772069	chr4:147772069:C:T	1.19583e-05	-1.01395e-10	0.0471265
147772079	chr4:147772079:C:T	9.45569e-07	-1.4419	-1.04837
147773092	chr4:147773092:T:A	1.01962e-06	-1.27697	-1.1379
147773243	chr4:147773243:A:G	1.34581e-05	-1.01395e-10	0.165279
147773507	chr4:147773507:C:T	1.26468e-06	-1.11346	-1.08602
147773621	chr4:147773621:A:G	2.82371e-06	-1.01395e-10	-1.39625
147774805	chr4:147774805:G:T	1.37362e-06	-1.08691	-1.02995
147775179	chr4:147775179:C:T	7.50861e-06	-1.01395e-10	-0.418251
147775214	chr4:147775214:A:G	2.58781e-06	-1.48349	-3.83722e-10
147775432	chr4:147775432:TA:T	8.60201e-06	-1.01395e-10	-0.282306
147775443	chr4:147775443:T:C	1.00011e-06	-1.42937	-1.00482
147775516	chr4:147775516:T:C	1.38413e-06	-1.04589	-1.06334
147775742	chr4:147775742:G:A	7.38519e-06	-1.01395e-10	-0.434826
147775753	chr4:147775753:C:T	5.90417e-06	-1.01395e-10	-0.658644
147775766	chr4:147775766:T:C	1.39207e-06	-1.03266	-1.07085
147775781	chr4:147775781:G:A	4.86205e-06	-1.01395e-10	-0.852842
147776114	chr4:147776114:C:T	1.35284e-06	-1.08049	-1.05161
147776899	chr4:147776899:TATGGTAA:CATGGTAA	3.72301e-06	-1.11977	-3.83722e-10
147777074	chr4:147777074:T:C	7.19815e-06	-1.01395e-10	-0.460477
147777214	chr4:147777214:C:T	2.89808e-06	-0.6691	-0.701154
147777282	chr4:147777282:G:A	1.21871e-06	-1.09285	-1.14365
147777352	chr4:147777352:G:A	1.31701e-06	-1.048	-1.11095
147777708	chr4:147777708:G:T	5.73641e-06	-1.01395e-10	-0.687468
147778126	chr4:147778126:G:A	3.00249e-06	-1.01395e-10	-1.33486
147778152	chr4:147778152:T:G	1.13591e-05	-0.00428475	-3.83722e-10
147778758	chr4:147778758:C:T	2.9024e-06	-1.01395e-10	-1.36876
147778877	chr4:147778877:T:C	4.54391e-06	0.205736	-1.12625
147778888	chr4:147778888:GACTTAA:G	5.26225e-06	-1.01395e-10	-0.773744
147779185	chr4:147779185:C:T	6.33687e-06	-1.01395e-10	-0.587916
147779637	chr4:147779637:G:A	4.70148e-06	-0.751393	-0.135032
147779873	chr4:147779873:A:C	1.11398e-05	-0.537234	0.513452
147780209	chr4:147780209:C:G	2.93837e-06	-1.01395e-10	-1.35645
147780269	chr4:147780269:G:T	5.28713e-06	-1.01395e-10	-0.769027
147781115	chr4:147781115:T:G	3.27969e-06	-1.01395e-10	-1.24655
147781234	chr4:147781234:C:T	4.66246e-06	-1.01395e-10	-0.894759
147781242	chr4:147781242:G:A	5.11586e-06	-0.493766	-0.308191
147781450	chr4:147781450:C:A	4.42633e-06	-1.01395e-10	-0.946731
147781464	chr4:147781464:G:A	1.59847e-05	0.337332	-3.83722e-10
147781474	chr4:147781474:T:C	2.82838e-06	-1.01395e-10	-1.3946
147781977	chr4:147781977:T:TA	2.82848e-06	-1.01395e-10	-1.39456
147782407	chr4:147782407:G:A	2.12164e-06	-0.544889	-1.13722
147782619	chr4:147782619:G:A	4.65489e-06	-1.01395e-10	-0.896384
147782687	chr4:147782687:A:T	3.09806e-06	-1.30353	-3.83722e-10
147783410	chr4:147783410:T:C	2.93596e-06	-1.01395e-10	-1.35727
147783746	chr4:147783746:T:A	2.84148e-06	-1.01395e-10	-1.38998
147784025	chr4:147784025:AAC:A	4.78742e-06	-0.354077	-0.514233
147785406	chr4:147785406:T:C	8.08716e-06	-1.01395e-10	-0.344025
147785592	chr4:147785592:T:G	3.75843e-06	-1.1103	-3.83722e-10
147785994	chr4:147785994:C:T	4.02529e-06	-1.01395e-10	-1.0417
147786113	chr4:147786113:G:A	7.74955e-07	-1.52227	-1.16698
147786198	chr4:147786198:T:C	7.77259e-07	-1.5223	-1.16398
147786382	chr4:147786382:A:G	8.10972e-06	-1.01395e-10	-0.341238
147786965	chr4:147786965:C:G	4.01978e-06	-1.01395e-10	-1.04308
147787353	chr4:147787353:A:G	1.09191e-06	-1.04153	-1.30484
147788002	chr4:147788002:G:A	7.30965e-07	-1.50692	-1.24078
147788025	chr4:147788025:T:C	2.82611e-06	-1.01395e-10	-1.3954
147788458	chr4:147788458:A:T	1.79208e-06	-1.14867	-0.702252
147788679	chr4:147788679:C:A	5.39925e-06	-1.01395e-10	-0.748041
147789086	chr4:147789086:T:A	3.77024e-06	-1.01395e-10	-1.10716
147789814	chr4:147789814:G:A	1.63006e-06	-1.39626	-0.549422
147790047	chr4:147790047:A:T	5.81292e-06	-1.01395e-10	-0.674219
147790150	chr4:147790150:G:A	1.1681e-06	-1.00939	-1.26954
147790417	chr4:147790417:T:C	1.12532e-06	-1.03125	-1.28499
147790427	chr4:147790427:A:G	2.83755e-06	-1.01395e-10	-1.39136
147790495	chr4:147790495:T:C	2.84222e-06	-1.01395e-10	-1.38972
147790685	chr4:147790685:A:G	2.84563e-06	-1.01395e-10	-1.38852
147790782	chr4:147790782:G:C	1.12166e-05	-1.01395e-10	-0.0169033
147790984	chr4:147790984:T:C	1.22033e-06	-0.95728	-1.2779
147791546	chr4:147791546:G:A	2.52465e-06	-1.5082	-3.83722e-10
147792061	chr4:147792061:G:A	2.61791e-06	-1.47193	-3.83722e-10
147792560	chr4:147792560:T:G	5.61454e-06	-1.01395e-10	-0.708943
147792686	chr4:147792686:AGTT:A	7.58163e-07	-1.33141	-1.37974
147792990	chr4:147792990:T:A	3.43945e-06	-1.01395e-10	-1.19899
147792998	chr4:147792998:T:C	2.83357e-06	-1.01395e-10	-1.39276
147793005	chr4:147793005:A:T	1.72393e-06	-1.40773	-0.481967
147793125	chr4:147793125:G:A	3.389e-06	-1.01395e-10	-1.21377
147793238	chr4:147793238:A:G	2.48927e-06	-1.52231	-3.83722e-10
147793323	chr4:147793323:T:A	1.59951e-06	-1.06122	-0.903381
147793324	chr4:147793324:T:A	4.67988e-06	-1.01395e-10	-0.89103
147793325	chr4:147793325:T:A	3.16978e-06	-1.01395e-10	-1.28064
147793383	chr4:147793383:G:A	5.91526e-06	-0.75453	0.0977642
147793776	chr4:147793776:C:T	4.54205e-06	-0.0744566	-0.846467
147793784	chr4:147793784:C:A	2.84653e-06	-1.01395e-10	-1.3882
147793789	chr4:147793789:T:C	2.90824e-06	-1.36675	-3.83722e-10
147793895	chr4:147793895:T:C	2.84658e-06	-1.01395e-10	-1.38819
147794515	chr4:147794515:A:T	2.83839e-06	-1.01395e-10	-1.39107
147794646	chr4:147794646:T:C	1.75053e-06	-1.40531	-0.469075
147794817	chr4:147794817:A:G	5.99646e-06	-1.01395e-10	-0.643132
147795003	chr4:147795003:T:C	3.07364e-06	-1.01395e-10	-1.31144
147795256	chr4:147795256:T:C	2.86588e-06	-1.01395e-10	-1.38143
147795339	chr4:147795339:G:A	1.08927e-06	-1.09131	-1.25749
147795734	chr4:147795734:G:T	2.8436e-06	-1.01395e-10	-1.38923
147795929	chr4:147795929:G:A	3.16556e-06	-1.28197	-3.83722e-10
147796089	chr4:147796089:T:C	4.70279e-06	-1.01395e-10	-0.886146
147796440	chr4:147796440:G:A	2.99663e-06	-1.01395e-10	-1.33681
147796580	chr4:147796580:A:C	2.908e-06	-1.01395e-10	-1.36684
147796686	chr4:147796686:C:T	1.17004e-06	-0.976178	-1.30109
147796727	chr4:147796727:G:A	1.06496e-05	-1.01395e-10	-0.0687815
147796820	chr4:147796820:C:T	1.29012e-05	0.123019	-3.83722e-10
147796830	chr4:147796830:C:T	7.76181e-06	-1.01395e-10	-0.385087
147796896	chr4:147796896:G:A	4.11794e-05	-1.01395e-10	1.28364
147797647	chr4:147797647:G:A	3.97552e-06	-1.01395e-10	-1.05415
147798253	chr4:147798253:C:T	8.05126e-06	-0.31316	-0.0353139
147798308	chr4:147798308:C:G	2.1222e-06	-1.33684	-0.345006
147798436	chr4:147798436:T:C	1.07992e-06	-1.42583	-0.931583
147798496	chr4:147798496:A:C	4.29323e-06	-1.01395e-10	-0.977262
147799223	chr4:147799223:C:T	9.00395e-06	-1.01395e-10	-0.236639
147799428	chr4:147799428:A:G	1.55893e-06	-0.965781	-1.02452
147799515	chr4:147799515:C:T	4.12722e-06	-1.01395e-10	-1.0167
147800304	chr4:147800304:C:A	2.39874e-06	-1.36922	-0.190133
147800737	chr4:147800737:G:T	2.96021e-06	-1.01395e-10	-1.34904
147800793	chr4:147800793:G:A	3.27589e-06	-1.01395e-10	-1.24771
147801130	chr4:147801130:T:C	2.91264e-06	-1.01395e-10	-1.36524
147801536	chr4:147801536:C:T	6.3541e-06	-0.585201	-3.83722e-10
147802324	chr4:147802324:A:G	4.76074e-06	-1.01395e-10	-0.873899
147803487	chr4:147803487:A:G	1.45246e-06	-0.965862	-1.09518
147803641	chr4:147803641:G:A	3.53085e-06	-1.01395e-10	-1.17276
147803762	chr4:147803762:T:G	3.31882e-06	-1.23469	-3.83722e-10
147803955	chr4:147803955:A:G	2.42849e-06	-1.36035	-0.186682
147804782	chr4:147804782:G:A	8.80142e-06	-1.01395e-10	-0.259389
147804817	chr4:147804817:T:A	4.18165e-06	-1.01395e-10	-1.0036
147805496	chr4:147805496:A:G	2.84976e-06	-1.01395e-10	-1.38707
147806009	chr4:147806009:A:G	3.8278e-06	-1.01395e-10	-1.09201
147806103	chr4:147806103:A:G	2.46392e-06	-1.33987	-0.192678
147806972	chr4:147806972:C:T	1.26654e-06	-1.51196	-0.686054
147807119	chr4:147807119:G:A	1.76909e-06	-1.35447	-0.509362
147807186	chr4:147807186:AC:A	2.47086e-06	-1.48215	-0.047585
147807901	chr4:147807901:G:A	8.27632e-05	-1.01395e-10	1.98168
147808110	chr4:147808110:T:G	8.80624e-06	-1.01395e-10	-0.258842
147808186	chr4:147808186:G:A	2.866e-06	-1.01395e-10	-1.38138
147808779	chr4:147808779:G:A	3.48941e-06	-1.01395e-10	-1.18457
147809302	chr4:147809302:G:A	2.32986e-05	-0.144704	0.858797
147809873	chr4:147809873:G:A	3.87478e-06	-1.07981	-3.83722e-10
147809933	chr4:147809933:C:G	3.47614e-06	-1.01395e-10	-1.18838
147810578	chr4:147810578:C:T	1.3623e-05	-1.01395e-10	0.17746
147810842	chr4:147810842:C:G	3.42733e-06	-1.01395e-10	-1.20252
147811599	chr4:147811599:AAAAC:A	6.8625e-06	-0.50823	-3.83722e-10
147811973	chr4:147811973:G:A	3.66509e-06	-1.43345	0.297998
147812252	chr4:147812252:C:G	6.33627e-06	-1.30644	0.718427
147812315	chr4:147812315:G:A	3.54182e-06	-1.01395e-10	-1.16966
147812575	chr4:147812575:C:A	6.20098e-06	-1.28778	0.678186
147812601	chr4:147812601:T:G	5.4615e-06	-1.26933	0.532751
147812613	chr4:147812613:T:G	1.38788e-05	-1.078	1.27406
147813257	chr4:147813257:T:C	3.88835e-05	-0.245724	1.47199
147813476	chr4:147813476:A:G	1.42618e-06	-1.4755	-0.603804
147813553	chr4:147813553:C:G	8.18343e-07	-1.25964	-1.37513
147813828	chr4:147813828:A:G	5.95055e-06	-1.28056	0.629739
147813911	chr4:147813911:T:G	3.38731e-06	-1.01395e-10	-1.21427
147814300	chr4:147814300:T:G	7.6008e-06	-1.01395e-10	-0.406048
147814302	chr4:147814302:T:G	3.51854e-06	-1.01395e-10	-1.17626
147814493	chr4:147814493:C:T	6.44234e-06	-1.28449	0.71308
147814576	chr4:147814576:G:A	3.06015e-06	-1.01395e-10	-1.31584
147814713	chr4:147814713:A:G	8.344e-06	-1.01395e-10	-0.312759
147814995	chr4:147814995:G:A	0.000271849	-1.01395e-10	3.17095
147815270	chr4:147815270:T:C	3.10555e-06	-1.01395e-10	-1.30111
147815619	chr4:147815619:G:T	3.47211e-06	-1.01395e-10	-1.18954
147815732	chr4:147815732:GT:G	2.62008e-05	-0.202403	1.03389
147815756	chr4:147815756:C:T	3.07339e-06	-1.01395e-10	-1.31152
147815858	chr4:147815858:A:G	7.07763e-06	-1.16186	0.684498
147815932	chr4:147815932:G:T	3.11227e-06	-1.01395e-10	-1.29895
147815993	chr4:147815993:A:G	2.42409e-05	-0.00797942	0.761717
147816539	chr4:147816539:T:C	2.07692e-05	0.0179416	0.581228
147816629	chr4:147816629:T:C	1.07507e-05	0.300802	-0.360131
147817289	chr4:147817289:G:C	2.51914e-06	-1.51038	-3.83722e-10
147817556	chr4:147817556:C:T	1.11877e-05	-1.01395e-10	-0.0194853
147818454	chr4:147818454:C:T	2.04623e-06	-1.48692	-0.231379
147818509	chr4:147818509:T:C	2.82422e-06	-1.01395e-10	-1.39607
147818863	chr4:147818863:G:T	3.08747e-06	-1.01395e-10	-1.30695
147819068	chr4:147819068:A:G	4.27138e-05	-0.984597	2.30482
147819814	chr4:147819814:C:A	1.08272e-06	-1.34422	-1.0106
147820007	chr4:147820007:G:A	2.04538e-06	-0.992329	-0.726388
147820150	chr4:147820150:C:G	2.7326e-06	-1.42905	-3.83722e-10
147820322	chr4:147820322:C:G	1.06742e-05	-1.01395e-10	-0.0664679
147820446	chr4:147820446:C:T	5.24411e-06	-1.01395e-10	-0.777197
147820793	chr4:147820793:G:C	7.51346e-06	-1.01395e-10	-0.417605
147820957	chr4:147820957:T:C	2.13293e-06	-1.49606	-0.180747
147821163	chr4:147821163:G:A	2.24793e-06	-1.47449	-0.149803
147821273	chr4:147821273:C:T	3.09267e-06	-1.01395e-10	-1.30527
147821303	chr4:147821303:T:A	4.20139e-06	-1.01395e-10	-0.998887
147821422	chr4:147821422:A:G	4.11428e-06	-1.01395e-10	-1.01984
147821772	chr4:147821772:G:A	3.43937e-06	-1.01395e-10	-1.19901
147821777	chr4:147821777:C:T	5.41008e-06	-1.01395e-10	-0.746038
147824352	chr4:147824352:A:G	3.67104e-06	-1.01395e-10	-1.13383
147824636	chr4:147824636:AC:A	2.84252e-06	-1.01395e-10	-1.38961
147824981	chr4:147824981:T:G	7.73363e-06	-1.01395e-10	-0.388723
147825149	chr4:147825149:T:C	9.16641e-07	-1.25991	-1.26144
147825187	chr4:147825187:CCT:C	3.20818e-06	-1.01395e-10	-1.2686
147825425	chr4:147825425:C:T	3.04456e-06	-1.01395e-10	-1.32095
147825810	chr4:147825810:C:T	5.84911e-06	0.401812	-1.06982
147826064	chr4:147826064:C:T	4.52448e-06	-1.01395e-10	-0.924799
147826313	chr4:147826313:G:A	5.69854e-06	0.293309	-0.9874
147826681	chr4:147826681:C:T	1.02377e-06	-1.47322	-0.93759
147827207	chr4:147827207:G:C	9.83819e-07	-1.47453	-0.976083
147829423	chr4:147829423:G:A	1.64627e-06	-1.39924	-0.536544
147829478	chr4:147829478:C:T	2.61737e-05	-0.529461	1.35991
147829955	chr4:147829955:G:A	2.82392e-06	-1.01395e-10	-1.39617
147830078	chr4:147830078:C:T	3.42074e-06	-1.01395e-10	-1.20444
147830079	chr4:147830079:G:A	3.1082e-05	-0.676756	1.67908
147830891	chr4:147830891:G:A	1.16333e-06	-1.46116	-0.821854
147830952	chr4:147830952:C:T	3.55497e-06	-1.16596	-3.83722e-10
147831012	chr4:147831012:G:A	3.58199e-06	-1.15838	-3.83722e-10
147831759	chr4:147831759:G:A	2.82378e-06	-1.01395e-10	-1.39623
147832082	chr4:147832082:C:T	1.77088e-06	-1.48429	-0.378535
147832084	chr4:147832084:C:T	2.54988e-05	-0.686201	1.49053
147832159	chr4:147832159:A:G	1.87528e-06	-1.50292	-0.302622
147832357	chr4:147832357:A:T	2.53787e-05	1.3932	-0.59359
147832361	chr4:147832361:A:C	3.50744e-06	-1.01395e-10	-1.17942
147832422	chr4:147832422:G:T	1.00941e-06	-1.45878	-0.966153
147832691	chr4:147832691:G:A	2.82689e-06	-1.01395e-10	-1.39512
147832792	chr4:147832792:A:C	1.81577e-06	-1.47131	-0.366486
147833089	chr4:147833089:G:A	2.90602e-06	-1.01395e-10	-1.36752
147833807	chr4:147833807:A:G	3.00365e-06	-1.01395e-10	-1.33447
147833825	chr4:147833825:A:G	4.00089e-06	-1.01395e-10	-1.04779
147833900	chr4:147833900:C:T	2.66739e-05	-1.01395e-10	0.849385
147834376	chr4:147834376:C:T	7.72072e-07	-1.31559	-1.37739
147834420	chr4:147834420:T:C	7.6655e-07	-1.30779	-1.39237
147834633	chr4:147834633:T:C	5.50052e-06	-1.01395e-10	-0.72946
147834966	chr4:147834966:C:A	2.89814e-06	-1.01395e-10	-1.37023
147835137	chr4:147835137:C:T	2.82581e-06	-1.01395e-10	-1.39551
147835196	chr4:147835196:G:A	3.11907e-06	-1.01395e-10	-1.29677
147835433	chr4:147835433:C:T	2.82544e-06	-1.01395e-10	-1.39564
147835792	chr4:147835792:A:T	6.07966e-06	-0.15928	-0.470074
147836020	chr4:147836020:C:T	2.40351e-05	-1.01395e-10	0.745212
147836194	chr4:147836194:A:T	3.12428e-06	-1.01395e-10	-1.2951
147836226	chr4:147836226:T:C	7.61783e-06	-1.01395e-10	-0.403811
147836315	chr4:147836315:A:C	9.27809e-07	-1.44591	-1.06332
147836530	chr4:147836530:C:T	3.10671e-06	-1.01395e-10	-1.30074
147836608	chr4:147836608:G:A	3.09985e-06	-1.01395e-10	-1.30295
147837247	chr4:147837247:A:G	3.01509e-06	-1.01395e-10	-1.33067
147838118	chr4:147838118:G:A	3.297e-06	-1.24129	-3.83722e-10
147838307	chr4:147838307:A:C	3.0004e-06	-1.01395e-10	-1.33556
147838362	chr4:147838362:T:C	7.34644e-07	-1.4221	-1.32057
147838545	chr4:147838545:CT:C	2.18793e-05	-0.364823	1.01606
147838946	chr4:147838946:G:A	2.34319e-05	-0.339285	1.05908
147839792	chr4:147839792:A:T	3.41942e-06	-1.20483	-3.83722e-10
147839852	chr4:147839852:C:G	3.82044e-06	-1.09394	-3.83722e-10
147840563	chr4:147840563:G:A	2.46798e-06	-0.754155	-0.776746
147840907	chr4:147840907:G:A	2.26528e-05	-1.01395e-10	0.685984
147840946	chr4:147840946:T:C	1.69523e-06	-0.511742	-1.39474
147840976	chr4:147840976:T:G	3.08785e-06	-1.01395e-10	-1.30683
147841839	chr4:147841839:T:TGG	3.72412e-06	-1.01395e-10	-1.11947
147841868	chr4:147841868:A:G	8.65022e-06	-1.01395e-10	-0.276718
147841873	chr4:147841873:C:T	3.98726e-06	-1.01395e-10	-1.0512
147842536	chr4:147842536:C:T	2.40274e-05	0.460553	0.284341
147842852	chr4:147842852:G:C	2.82979e-06	-1.01395e-10	-1.3941
147843066	chr4:147843066:A:G	4.39675e-06	-1.01395e-10	-0.953436
147843101	chr4:147843101:G:A	2.01268e-06	-0.526978	-1.20785
147843451	chr4:147843451:A:G	3.40145e-06	-1.01395e-10	-1.2101
147843462	chr4:147843462:T:C	5.77646e-06	-1.01395e-10	-0.680511
147843803	chr4:147843803:T:C	6.09911e-06	-0.708783	0.0826229
147843835	chr4:147843835:C:T	2.82782e-06	-1.01395e-10	-1.39479
147843999	chr4:147843999:G:A	5.17278e-06	-1.01395e-10	-0.790891
147844325	chr4:147844325:C:G	6.64169e-06	-0.644131	0.103195
147844696	chr4:147844696:A:G	3.3201e-06	-1.01395e-10	-1.23431
147844982	chr4:147844982:C:T	4.21429e-06	-1.01395e-10	-0.995821
147845317	chr4:147845317:A:C	3.83707e-06	-1.01395e-10	-1.08959
147845480	chr4:147845480:A:T	4.28168e-06	-1.01395e-10	-0.979956
147846262	chr4:147846262:C:T	4.33951e-06	-1.01395e-10	-0.96654
147846332	chr4:147846332:A:C	3.34905e-06	-1.01395e-10	-1.22562
147846357	chr4:147846357:G:A	4.25707e-06	-1.01395e-10	-0.985722
147847081	chr4:147847081:A:G	3.25429e-06	-1.01395e-10	-1.25433
147847510	chr4:147847510:A:G	7.33342e-06	-1.01395e-10	-0.441861
147847541	chr4:147847541:G:A	3.03974e-06	-1.01395e-10	-1.32253
147847826	chr4:147847826:G:A	4.95178e-06	-1.38128	0.546725
147847872	chr4:147847872:T:C	6.03052e-06	-1.01395e-10	-0.637469
147847969	chr4:147847969:C:T	6.3735e-06	-1.01395e-10	-0.582152
147848311	chr4:147848311:G:T	2.84007e-06	-1.01395e-10	-1.39047
147848642	chr4:147848642:C:G	3.24398e-06	-1.01395e-10	-1.2575
147848722	chr4:147848722:A:G	3.93551e-06	-1.39373	0.329467
147849380	chr4:147849380:G:A	3.24697e-06	-1.01395e-10	-1.25658
147849511	chr4:147849511:A:G	1.25469e-05	-0.73439	0.829561
147849753	chr4:147849753:T:C	2.94699e-06	-1.01395e-10	-1.35352
147849977	chr4:147849977:A:G	6.95166e-06	-1.01395e-10	-0.495321
147850019	chr4:147850019:C:T	6.29856e-06	-0.82476	0.230779
147850107	chr4:147850107:T:C	2.67694e-06	-1.44963	-3.83722e-10
147850228	chr4:147850228:A:G	3.29734e-06	-1.01395e-10	-1.24119
147850512	chr4:147850512:C:T	1.15201e-05	-0.551729	0.561522
147850529	chr4:147850529:G:A	9.58385e-06	-1.01395e-10	-0.174223
147850639	chr4:147850639:G:A	4.35684e-06	-1.01395e-10	-0.962556
147850673	chr4:147850673:G:A	7.08627e-06	-0.757018	0.280876
147850684	chr4:147850684:C:T	3.00484e-06	-1.01395e-10	-1.33408
147851074	chr4:147851074:G:A	6.92499e-06	-1.01395e-10	-0.499166
147851271	chr4:147851271:A:T	3.1081e-06	-1.01395e-10	-1.30029
147851307	chr4:147851307:A:T	1.17922e-05	0.554586	-0.521447
147851530	chr4:147851530:A:G	1.10796e-05	-0.777954	0.748758
147851708	chr4:147851708:T:C	6.96069e-06	-1.01395e-10	-0.494023
147851714	chr4:147851714:C:T	7.09944e-06	-1.01395e-10	-0.474287
147852828	chr4:147852828:C:T	8.4391e-06	-1.01395e-10	-0.301427
147853092	chr4:147853092:A:G	5.51562e-06	-0.538121	-0.188598
147853634	chr4:147853634:C:G	4.52578e-06	-1.37568	0.451171
147853863	chr4:147853863:T:C	3.01979e-06	-1.32911	-3.83722e-10
147853893	chr4:147853893:G:T	4.71186e-06	-1.01395e-10	-0.884218
147854228	chr4:147854228:T:C	3.49234e-06	-1.01395e-10	-1.18373
147854237	chr4:147854237:T:G	5.46859e-06	-1.39577	0.660487
147854354	chr4:147854354:G:A	6.09598e-06	-1.01395e-10	-0.626672
147854583	chr4:147854583:T:G	9.01258e-06	-1.01395e-10	-0.235681
147854818	chr4:147854818:C:T	2.98187e-06	-1.01395e-10	-1.34175
147854986	chr4:147854986:C:T	6.05666e-06	0.657401	-1.29054
147854994	chr4:147854994:A:G	9.60824e-06	-1.01395e-10	-0.171681
147855190	chr4:147855190:CAG:C	3.23968e-06	-1.01395e-10	-1.25883
147855221	chr4:147855221:A:G	5.55746e-06	-1.3718	0.652639
147855257	chr4:147855257:C:T	5.48689e-06	-1.01395e-10	-0.73194
147855302	chr4:147855302:A:G	1.35568e-05	-0.784795	0.957378
147855362	chr4:147855362:TGTTA:T	1.04197e-05	-1.01395e-10	-0.0906059
147855414	chr4:147855414:A:G	3.00987e-06	-1.01395e-10	-1.3324
147855442	chr4:147855442:G:A	2.57872e-06	-1.48701	-3.83722e-10
147855685	chr4:147855685:T:G	3.08103e-06	-1.30904	-3.83722e-10
147856175	chr4:147856175:A:G	2.6159e-05	-0.762443	1.59234
147856374	chr4:147856374:A:G	3.27169e-06	-1.01395e-10	-1.249
147856430	chr4:147856430:C:T	2.51398e-06	-1.51243	-3.83722e-10
147856435	chr4:147856435:C:T	4.82766e-06	0.425006	-1.28495
147856704	chr4:147856704:A:G	6.27251e-06	0.619184	-1.21731
147856727	chr4:147856727:G:A	3.42002e-06	-1.01395e-10	-1.20466
147857020	chr4:147857020:C:G	8.77256e-06	-1.01395e-10	-0.262673
147857110	chr4:147857110:C:T	6.36944e-06	-0.837695	0.254905
147857268	chr4:147857268:G:A	4.96257e-06	-0.699672	-0.132706
147858039	chr4:147858039:G:A	1.96156e-06	-1.11725	-0.643312
147858168	chr4:147858168:ATTTATAT:A	3.55845e-06	-1.01395e-10	-1.16498
147858397	chr4:147858397:G:C	1.40924e-06	-0.736478	-1.35477
147858742	chr4:147858742:C:T	9.17202e-06	-0.17202	-0.0461248
147859979	chr4:147859979:A:C	1.1758e-05	-0.720079	0.750314
147860045	chr4:147860045:G:A	7.04884e-06	-0.249598	-0.231841
147860143	chr4:147860143:T:C	3.58368e-06	-1.01395e-10	-1.15791
147860258	chr4:147860258:C:T	5.3999e-06	-0.344258	-0.403663
147860320	chr4:147860320:C:T	5.85658e-06	-0.266639	-0.400097
147860495	chr4:147860495:T:C	6.78099e-06	-0.526593	0.00641398
147860589	chr4:147860589:A:G	3.93945e-06	-1.01395e-10	-1.06326
147860737	chr4:147860737:A:C	2.06966e-05	-1.01395e-10	0.595666
147860825	chr4:147860825:T:C	3.4059e-06	-1.01395e-10	-1.20879
147860913	chr4:147860913:G:A	4.67738e-06	0.375849	-1.26741
147861058	chr4:147861058:T:C	2.99487e-05	-0.420345	1.38553
147861298	chr4:147861298:G:C	5.70423e-06	-1.01395e-10	-0.693095
147861318	chr4:147861318:C:T	1.01846e-05	-1.01395e-10	-0.113421
147861419	chr4:147861419:G:A	1.80821e-05	-1.01395e-10	0.460623
147861441	chr4:147861441:C:A	1.76353e-05	-1.01395e-10	0.435599
147861683	chr4:147861683:C:G	2.88432e-06	-1.0322	-0.342814
147861708	chr4:147861708:G:A	1.80161e-05	-1.01395e-10	0.456963
147861995	chr4:147861995:C:T	7.2547e-06	-1.01395e-10	-0.452652
147862057	chr4:147862057:G:A	1.61572e-05	-1.01395e-10	0.348065
147862246	chr4:147862246:C:T	2.87948e-06	-1.37669	-3.83722e-10
147862251	chr4:147862251:G:A	7.01598e-06	-0.537112	0.0510004
147862360	chr4:147862360:C:T	2.93441e-06	-1.01395e-10	-1.35779
147862507	chr4:147862507:C:T	3.10335e-06	-1.01395e-10	-1.30182
147862680	chr4:147862680:T:A	2.13653e-05	-1.01395e-10	0.627468
147862730	chr4:147862730:G:T	1.35032e-06	-0.807711	-1.32625
147862822	chr4:147862822:C:T	1.2685e-06	-0.921852	-1.27462
```
