## Supplementary material for "Characterization of shared and ancestry-specific signals driving complex traits using multi-ancestry fine-mapping": susiex_nc3.cs80.cs

```
CS_ID	SNP	BP	REF_ALLELE	ALT_ALLELE	REF_FRQ	BETA	SE	-LOG10P	CS_PIP	OVRL_PIP
1	chr4:147530682:G:A	147530682	A,A	G,G	1,1	-inf,-inf	inf,inf	5.1128,2.22526	0.195616	0.195616
1	chr4:147526227:C:T	147526227	T,T	C,C	1,1	-inf,-inf	inf,inf	5.08973,2.24723	0.193527	0.193527
1	chr4:147524662:AG:A	147524662	A,A	AG,AG	1,1	-inf,-inf	inf,inf	5.09673,2.22107	0.186959	0.186959
1	chr4:147527295:C:T	147527295	T,T	C,C	1,1	-inf,-inf	inf,inf	4.90169,2.22305	0.111879	0.111879
1	chr4:147534180:T:C	147534180	C,C	T,T	1,1	-inf,-inf	inf,inf	4.64635,1.90045	0.0395106	0.0395106
1	chr4:147533722:T:A	147533722	A,A	T,T	1,1	-inf,-inf	inf,inf	4.59219,1.89348	0.0349746	0.0349746
1	chr4:147534934:C:A	147534934	A,A	C,C	1,1	-inf,-inf	inf,inf	4.63442,1.15434	0.010969	0.010969
1	chr4:147514294:C:T	147514294	T,T	C,C	1,1	-inf,-inf	inf,inf	3.41472,2.6488	0.010937	0.010937
1	chr4:147535638:T:C	147535638	C,C	T,T	1,1	-inf,-inf	inf,inf	4.58825,1.13953	0.00974106	0.00974106
1	chr4:147537502:A:C	147537502	C,C	A,A	1,1	-inf,-inf	inf,inf	4.5708,1.15421	0.00963691	0.00963691
```
