## Supplementary material for "Characterization of shared and ancestry-specific signals driving complex traits using multi-ancestry fine-mapping": susiex_nc3.cs80.snp

```
BP	SNP	PIP(CS1)	LogBF(CS1,Pop1)	LogBF(CS1,Pop2)
146863062	chr4:146863062:C:T	2.93775e-06	-0.761451	-0.970505
146863613	chr4:146863613:CAT:C	4.92301e-06	-1.01395e-10	-1.21568
146863615	chr4:146863615:T:C	4.48284e-06	-1.01395e-10	-1.30934
146863618	chr4:146863618:G:A	1.95816e-06	-1.17793	-0.959661
146863825	chr4:146863825:T:C	1.35866e-06	-1.11075	-1.39235
146864109	chr4:146864109:C:T	1.65889e-05	-1.01395e-10	-0.000865501
146864276	chr4:146864276:C:T	1.51211e-06	-1.07432	-1.32177
146864426	chr4:146864426:T:C	5.73963e-06	-0.782972	-0.279234
146864701	chr4:146864701:C:T	1.5215e-06	-1.06341	-1.32649
146865250	chr4:146865250:A:G	1.05819e-06	-1.52162	-1.23142
146866022	chr4:146866022:A:G	1.07208e-06	-1.52083	-1.21917
146866059	chr4:146866059:A:G	2.95993e-06	-0.740312	-0.984122
146866249	chr4:146866249:A:G	1.61317e-05	-1.01395e-10	-0.0288107
146866849	chr4:146866849:G:A	2.2026e-06	-0.85464	-1.16532
146866965	chr4:146866965:C:T	1.23217e-05	-1.01395e-10	-0.298234
146867257	chr4:146867257:T:C	2.92811e-06	-1.28044	-0.4548
146867327	chr4:146867327:C:T	1.48819e-06	-1.0236	-1.38844
146867557	chr4:146867557:C:T	1.01798e-06	-1.52061	-1.27117
146867576	chr4:146867576:G:A	1.59923e-06	-1.01565	-1.32443
146867710	chr4:146867710:A:C	1.68784e-06	-0.962161	-1.32399
146867745	chr4:146867745:G:A	5.33667e-06	-1.01395e-10	-1.135
146867847	chr4:146867847:T:C	5.51139e-06	-1.25712	0.154335
146868354	chr4:146868354:C:A	1.14726e-05	-0.36964	-3.83722e-10
146868418	chr4:146868418:G:C	2.83649e-06	-0.78526	-0.981771
146868574	chr4:146868574:C:G	6.45137e-06	-1.01395e-10	-0.945308
146868594	chr4:146868594:A:G	1.18188e-05	-0.339908	-3.83722e-10
146868742	chr4:146868742:A:T	1.49216e-06	-1.01662	-1.39275
146869214	chr4:146869214:A:G	7.71043e-06	-1.01395e-10	-0.767026
146869381	chr4:146869381:T:G	7.736e-06	-1.01395e-10	-0.763714
146869406	chr4:146869406:C:T	1.54389e-06	-1.05186	-1.32343
146869668	chr4:146869668:C:CTGATA	3.73364e-06	-1.49222	-3.83722e-10
146869819	chr4:146869819:T:C	5.72357e-06	-1.25419	0.189179
146869957	chr4:146869957:A:G	5.70283e-06	-1.25992	0.191285
146870418	chr4:146870418:C:T	4.69324e-06	-1.01395e-10	-1.26348
146870568	chr4:146870568:T:C	1.78942e-05	-1.01395e-10	0.0748747
146870747	chr4:146870747:T:C	1.27755e-05	-1.01395e-10	-0.262069
146870994	chr4:146870994:CAGT:C	4.58901e-06	-1.01395e-10	-1.28594
146871287	chr4:146871287:C:T	3.67433e-06	-0.311341	-1.19689
146871468	chr4:146871468:C:A	3.54863e-06	-0.316948	-1.22609
146871569	chr4:146871569:C:A	4.17888e-06	-1.01395e-10	-1.37956
146872382	chr4:146872382:T:C	6.17205e-06	-1.01395e-10	-0.989569
146872438	chr4:146872438:G:A	5.25742e-06	-1.27915	0.129195
146872611	chr4:146872611:T:C	4.56305e-06	-1.01395e-10	-1.29161
146872768	chr4:146872768:C:T	1.18608e-05	-1.01395e-10	-0.336362
146872927	chr4:146872927:C:A	1.02728e-06	-1.51941	-1.26328
146873052	chr4:146873052:A:G	1.60666e-06	-1.01177	-1.32367
146873157	chr4:146873157:C:T	5.6294e-06	-0.737748	-0.343848
146873294	chr4:146873294:A:G	6.24353e-06	-1.01395e-10	-0.978054
146873671	chr4:146873671:A:G	4.44561e-06	-1.01395e-10	-1.31768
146874751	chr4:146874751:T:C	1.20528e-05	-1.01395e-10	-0.320303
146875507	chr4:146875507:TTTC:T	1.47961e-06	-1.02844	-1.38938
146875822	chr4:146875822:C:T	5.50503e-06	-0.791328	-0.312609
146876044	chr4:146876044:AGAGT:A	4.11448e-06	-1.01395e-10	-1.39509
146876048	chr4:146876048:T:G	1.50736e-06	-1.01488	-1.38436
146876062	chr4:146876062:G:A	2.97095e-06	-1.3181	-0.402613
146876126	chr4:146876126:T:C	4.90423e-06	-1.32708	0.107578
146876163	chr4:146876163:A:G	5.77335e-06	-1.01395e-10	-1.05635
146876251	chr4:146876251:C:T	1.50082e-06	-1.01224	-1.39135
146876867	chr4:146876867:T:C	6.50398e-06	-0.657944	-0.279241
146876998	chr4:146876998:G:A	5.61612e-06	-1.33897	0.255007
146877057	chr4:146877057:G:A	1.57579e-06	-1.02836	-1.32648
146877236	chr4:146877236:T:C	1.02623e-06	-1.51514	-1.26857
146877248	chr4:146877248:TATTTTCTG:T	2.45687e-05	-1.01395e-10	0.391874
146877509	chr4:146877509:C:T	4.65361e-06	-1.01395e-10	-1.27196
146877673	chr4:146877673:TCC:T	1.55308e-06	-0.97846	-1.3909
146877678	chr4:146877678:T:TTCA	1.55182e-06	-0.976803	-1.39337
146877701	chr4:146877701:C:A	4.17643e-06	-1.01395e-10	-1.38014
146877765	chr4:146877765:T:G	1.21596e-05	-1.01395e-10	-0.311482
146877879	chr4:146877879:T:A	5.14354e-06	-1.01395e-10	-1.17186
146877990	chr4:146877990:G:A	5.14643e-06	-1.01395e-10	-1.1713
146878002	chr4:146878002:G:A	4.36687e-06	-1.01395e-10	-1.33555
146878144	chr4:146878144:T:C	7.7608e-06	-1.01395e-10	-0.760514
146878226	chr4:146878226:A:G	1.16543e-05	-1.01395e-10	-0.353921
146878363	chr4:146878363:T:A	5.13352e-06	-1.01395e-10	-1.17381
146878540	chr4:146878540:A:G	5.40534e-06	-1.35309	0.230876
146878692	chr4:146878692:G:T	5.09168e-06	-1.01395e-10	-1.18199
146879017	chr4:146879017:G:C	2.82152e-06	-1.38663	-0.385693
146879027	chr4:146879027:T:C	4.57386e-06	-1.01395e-10	-1.28924
146879076	chr4:146879076:G:A	4.56066e-05	-1.01395e-10	1.01045
146879079	chr4:146879079:A:T	1.20735e-05	-1.01395e-10	-0.318584
146879227	chr4:146879227:G:A	5.09129e-06	-1.01395e-10	-1.18207
146879410	chr4:146879410:T:TATTA	1.7915e-06	-0.855423	-1.37112
146879423	chr4:146879423:T:C	1.72978e-06	-0.894693	-1.36691
146879656	chr4:146879656:C:A	4.38962e-06	-1.01395e-10	-1.33036
146880424	chr4:146880424:C:T	5.75517e-06	-1.01395e-10	-1.0595
146880619	chr4:146880619:A:G	5.27031e-06	-1.01395e-10	-1.14751
146881204	chr4:146881204:G:A	1.18158e-06	-1.50868	-1.13406
146881318	chr4:146881318:G:T	1.42143e-06	-1.32203	-1.13591
146881398	chr4:146881398:G:A	2.28684e-06	-0.962176	-1.02025
146881483	chr4:146881483:C:T	3.76399e-06	-1.48412	-3.83722e-10
146881566	chr4:146881566:G:A	3.0276e-06	-1.43801	-0.263819
146883116	chr4:146883116:A:G	1.16534e-06	-1.35882	-1.29777
146883162	chr4:146883162:T:C	4.14324e-06	-1.01395e-10	-1.38812
146883337	chr4:146883337:A:G	1.8694e-05	-1.01395e-10	0.118601
146883358	chr4:146883358:A:G	4.14802e-06	-1.01395e-10	-1.38697
146884072	chr4:146884072:T:C	2.12818e-06	-1.02329	-1.03104
146884306	chr4:146884306:T:C	8.18903e-06	-1.01395e-10	-0.706805
146885192	chr4:146885192:C:T	5.49372e-06	-1.01395e-10	-1.10599
146885251	chr4:146885251:A:G	4.65606e-06	-1.01395e-10	-1.27143
146885279	chr4:146885279:A:G	3.75906e-06	-1.48543	-3.83722e-10
146885632	chr4:146885632:C:A	4.11062e-06	-1.01395e-10	-1.39602
146885911	chr4:146885911:T:A	4.11116e-06	-1.01395e-10	-1.39589
146886001	chr4:146886001:A:T	4.15771e-06	-1.01395e-10	-1.38463
146886149	chr4:146886149:T:C	4.26219e-06	-1.01395e-10	-1.35982
146886257	chr4:146886257:T:G	1.89302e-05	-1.34981	1.48097
146886259	chr4:146886259:T:C	4.12968e-06	-1.01395e-10	-1.3914
146886285	chr4:146886285:A:T	4.11416e-06	-1.01395e-10	-1.39516
146886534	chr4:146886534:C:T	8.43684e-06	-0.230996	-0.445996
146887293	chr4:146887293:T:C	4.29876e-06	-1.01395e-10	-1.35127
146887404	chr4:146887404:C:T	2.34009e-06	-1.45405	-0.50536
146887413	chr4:146887413:A:G	4.25827e-06	-1.01395e-10	-1.36074
146887446	chr4:146887446:T:C	9.7848e-06	-1.01395e-10	-0.528769
146888159	chr4:146888159:G:A	1.39924e-06	-1.07881	-1.39486
146888293	chr4:146888293:G:A	4.29139e-06	-1.01395e-10	-1.35299
146888989	chr4:146888989:C:A	5.97462e-06	-1.01395e-10	-1.02208
146889009	chr4:146889009:C:T	4.94572e-06	-1.01395e-10	-1.21108
146889141	chr4:146889141:C:T	6.35085e-06	-0.961011	-3.83722e-10
146889162	chr4:146889162:A:G	4.76238e-06	-1.01395e-10	-1.24885
146889809	chr4:146889809:T:A	1.22356e-06	-1.24827	-1.35956
146889857	chr4:146889857:T:A	4.21378e-06	-1.01395e-10	-1.37124
146889962	chr4:146889962:G:A	4.13982e-06	-1.01395e-10	-1.38895
146890259	chr4:146890259:T:C	1.36746e-06	-1.44274	-1.0539
146890267	chr4:146890267:G:A	1.84106e-06	-1.47265	-0.726613
146890293	chr4:146890293:C:T	1.33745e-06	-1.45346	-1.06537
146890399	chr4:146890399:G:A	4.11555e-06	-1.01395e-10	-1.39483
146890538	chr4:146890538:C:T	4.19852e-06	-1.01395e-10	-1.37487
146890841	chr4:146890841:T:C	7.79135e-06	-0.303469	-0.453117
146892021	chr4:146892021:C:T	4.00726e-06	-1.42149	-3.83722e-10
146892123	chr4:146892123:C:T	4.76644e-06	-1.01395e-10	-1.248
146892417	chr4:146892417:A:C	3.67711e-06	-1.50747	-3.83722e-10
146892484	chr4:146892484:C:T	4.13679e-06	-1.01395e-10	-1.38968
146892527	chr4:146892527:C:T	1.83263e-06	-1.44114	-0.762708
146892607	chr4:146892607:C:T	3.85441e-06	-1.46038	-3.83722e-10
146892722	chr4:146892722:T:C	4.11497e-06	-1.01395e-10	-1.39497
146892818	chr4:146892818:T:G	1.29545e-06	-1.18296	-1.36778
146892821	chr4:146892821:G:A	2.54961e-06	-0.84438	-1.02928
146892918	chr4:146892918:C:T	4.11586e-06	-1.01395e-10	-1.39475
146893261	chr4:146893261:T:C	1.36021e-06	-1.10806	-1.3939
146893278	chr4:146893278:C:T	1.41324e-06	-1.07784	-1.38588
146893281	chr4:146893281:T:C	2.9263e-06	-0.464632	-1.27123
146893297	chr4:146893297:T:G	1.42061e-06	-1.07523	-1.38329
146893302	chr4:146893302:A:C	1.3938e-06	-1.09492	-1.38265
146893513	chr4:146893513:A:C	4.1407e-06	-1.01395e-10	-1.38873
146893549	chr4:146893549:C:T	4.1454e-06	-1.01395e-10	-1.3876
146893591	chr4:146893591:C:T	4.11453e-06	-1.01395e-10	-1.39507
146894161	chr4:146894161:C:T	2.8557e-06	-0.466356	-1.29393
146894166	chr4:146894166:A:C	6.17786e-06	-1.01395e-10	-0.988628
146894222	chr4:146894222:C:T	1.64647e-06	-1.4771	-0.833869
146894953	chr4:146894953:T:G	2.79004e-06	-0.647185	-1.13636
146895319	chr4:146895319:G:A	4.65505e-06	-1.01395e-10	-1.27165
146895496	chr4:146895496:C:T	4.39116e-06	-1.01395e-10	-1.33001
146895933	chr4:146895933:T:A	2.9494e-06	-0.43957	-1.28843
146896035	chr4:146896035:G:A	7.81942e-06	-0.297888	-0.455101
146896367	chr4:146896367:C:T	1.62171e-06	-1.47088	-0.85524
146896564	chr4:146896564:G:A	2.4382e-06	-1.44476	-0.473579
146896824	chr4:146896824:A:G	4.15263e-06	-1.01395e-10	-1.38586
146896961	chr4:146896961:G:T	2.33973e-06	-1.43315	-0.526414
146897313	chr4:146897313:C:T	1.22967e-06	-1.39923	-1.20363
146897375	chr4:146897375:T:C	7.29664e-06	-1.01395e-10	-0.822185
146897895	chr4:146897895:T:C	9.545e-06	-1.01395e-10	-0.553582
146898485	chr4:146898485:C:T	5.87221e-06	-1.01395e-10	-1.03937
146898525	chr4:146898525:G:A	2.84579e-06	-0.48944	-1.27432
146899003	chr4:146899003:G:A	8.00495e-06	-0.276423	-0.453117
146899323	chr4:146899323:A:G	4.15372e-06	-1.01395e-10	-1.38559
146899838	chr4:146899838:T:C	1.67561e-06	-1.36588	-0.927545
146900218	chr4:146900218:C:G	4.36507e-06	-1.01395e-10	-1.33597
146900356	chr4:146900356:G:A	1.35746e-06	-1.17587	-1.32812
146900557	chr4:146900557:G:A	3.91306e-06	-1.44528	-3.83722e-10
146900934	chr4:146900934:T:C	4.1534e-06	-1.01395e-10	-1.38567
146901361	chr4:146901361:A:G	4.13206e-06	-1.01395e-10	-1.39082
146901556	chr4:146901556:C:T	8.87784e-06	-1.01395e-10	-0.626041
146902213	chr4:146902213:C:A	2.39577e-06	-0.729507	-1.20639
146902231	chr4:146902231:G:A	4.11671e-06	-1.01395e-10	-1.39455
146902247	chr4:146902247:G:A	4.10986e-06	-1.01395e-10	-1.39621
146902304	chr4:146902304:G:A	4.15372e-06	-1.01395e-10	-1.38559
146902734	chr4:146902734:T:C	4.71759e-06	-1.01395e-10	-1.2583
146902756	chr4:146902756:T:C	4.1318e-06	-1.01395e-10	-1.39089
146903712	chr4:146903712:G:A	2.36598e-06	-1.43898	-0.509425
146903809	chr4:146903809:A:G	1.25972e-06	-1.20911	-1.36961
146903877	chr4:146903877:ATTTAT:A	4.11641e-06	-1.01395e-10	-1.39462
146904556	chr4:146904556:C:T	1.67912e-06	-1.47884	-0.812492
146904867	chr4:146904867:C:T	6.00349e-06	-1.01726	-3.83722e-10
146904910	chr4:146904910:A:G	2.6446e-06	-0.811834	-1.02525
146905721	chr4:146905721:A:T	1.57573e-06	-1.49013	-0.864748
146905949	chr4:146905949:C:A	5.52603e-06	-1.01395e-10	-1.10013
146906074	chr4:146906074:T:C	4.2544e-06	-1.01395e-10	-1.36164
146906164	chr4:146906164:A:T	1.58884e-06	-1.52177	-0.824824
146906762	chr4:146906762:C:A	5.99857e-06	-1.01808	-3.83722e-10
146906951	chr4:146906951:G:A	1.8178e-06	-1.49601	-0.715965
146907201	chr4:146907201:ATAT:A	4.13206e-06	-1.01395e-10	-1.39082
146907449	chr4:146907449:T:G	4.76947e-06	-1.01395e-10	-1.24736
146907692	chr4:146907692:T:G	2.33049e-06	-1.44138	-0.522137
146908626	chr4:146908626:T:A	1.65054e-06	-1.47924	-0.829259
146909145	chr4:146909145:A:G	3.63321e-06	-1.51948	-3.83722e-10
146909347	chr4:146909347:C:T	1.72974e-06	-1.48167	-0.779957
146909488	chr4:146909488:T:C	4.1144e-06	-1.01395e-10	-1.39511
146909616	chr4:146909616:G:T	4.03033e-06	-1.41575	-3.83722e-10
146910167	chr4:146910167:G:A	6.66903e-06	-1.01395e-10	-0.912125
146910218	chr4:146910218:C:T	7.01199e-06	-0.861978	-3.83722e-10
146910379	chr4:146910379:A:T	4.1098e-06	-1.01395e-10	-1.39623
146911069	chr4:146911069:T:C	4.11091e-06	-1.01395e-10	-1.39595
146911394	chr4:146911394:A:G	4.32718e-06	-1.01395e-10	-1.34468
146912089	chr4:146912089:A:G	4.84592e-06	-1.23146	-3.83722e-10
146912191	chr4:146912191:C:T	1.37785e-05	-1.01395e-10	-0.18649
146913005	chr4:146913005:G:A	1.2356e-06	-1.45202	-1.14602
146913196	chr4:146913196:T:C	5.71944e-06	-1.01395e-10	-1.06573
146913606	chr4:146913606:T:C	1.55047e-06	-1.41615	-0.954887
146913737	chr4:146913737:A:T	1.28547e-06	-1.18171	-1.37676
146913830	chr4:146913830:C:A	1.31322e-06	-1.16489	-1.37223
146913928	chr4:146913928:T:G	2.65179e-06	-1.43209	-0.402275
146914841	chr4:146914841:A:G	4.33678e-06	-1.01395e-10	-1.34247
146914849	chr4:146914849:A:G	1.22145e-06	-1.21725	-1.39231
146914890	chr4:146914890:G:A	2.68633e-06	-1.42404	-0.397381
146915073	chr4:146915073:C:T	6.77353e-06	-1.01395e-10	-0.896577
146915146	chr4:146915146:T:C	1.29987e-06	-1.17114	-1.3762
146915332	chr4:146915332:A:G	1.30938e-06	-1.16399	-1.37606
146915812	chr4:146915812:A:C	1.30934e-06	-1.16981	-1.37026
146916183	chr4:146916183:G:A	4.18752e-06	-1.01395e-10	-1.37749
146916254	chr4:146916254:G:T	3.98496e-06	-1.01471	-0.412366
146916633	chr4:146916633:C:A	1.31367e-06	-1.16481	-1.37197
146916635	chr4:146916635:T:G	2.5625e-06	-1.47569	-0.392932
146917117	chr4:146917117:T:A	4.2028e-06	-1.01395e-10	-1.37385
146917126	chr4:146917126:T:C	2.09013e-06	-0.825124	-1.24725
146917307	chr4:146917307:C:A	5.09467e-06	-1.01395e-10	-1.1814
146917373	chr4:146917373:A:ATC	1.23669e-06	-1.23185	-1.36531
146917594	chr4:146917594:A:G	1.27089e-06	-1.20707	-1.36282
146917801	chr4:146917801:T:C	5.9852e-06	-1.01395e-10	-1.02031
146918110	chr4:146918110:C:T	4.13052e-06	-1.01395e-10	-1.39119
146918111	chr4:146918111:G:A	4.29029e-06	-1.01395e-10	-1.35324
146918112	chr4:146918112:A:C	6.06783e-06	-1.01395e-10	-1.0066
146918224	chr4:146918224:A:C	1.33834e-06	-1.17048	-1.34769
146918322	chr4:146918322:T:C	1.46244e-06	-1.45497	-0.974521
146918479	chr4:146918479:A:G	1.30703e-06	-1.1682	-1.37365
146918841	chr4:146918841:A:G	1.3259e-06	-1.15285	-1.37466
146919179	chr4:146919179:G:C	7.32889e-06	-1.01395e-10	-0.817775
146920329	chr4:146920329:G:A	1.26191e-06	-1.19443	-1.38254
146920348	chr4:146920348:T:C	1.17788e-06	-1.25551	-1.39037
146920462	chr4:146920462:A:G	9.07589e-06	-1.01395e-10	-0.603978
146920571	chr4:146920571:T:C	1.29834e-06	-1.17552	-1.37299
146920642	chr4:146920642:ACTTAT:A	1.26329e-06	-1.20779	-1.36808
146921198	chr4:146921198:T:C	1.33753e-06	-1.14466	-1.37412
146921698	chr4:146921698:G:A	4.94722e-06	-1.01395e-10	-1.21077
146922079	chr4:146922079:C:T	4.16431e-06	-1.01395e-10	-1.38305
146922107	chr4:146922107:G:A	1.26954e-06	-1.18715	-1.3838
146922271	chr4:146922271:A:G	1.30189e-06	-1.16979	-1.37599
146922442	chr4:146922442:CAGAT:C	5.05423e-06	-1.01395e-10	-1.18937
146922512	chr4:146922512:TTAC:T	5.34525e-06	-1.01395e-10	-1.13339
146922739	chr4:146922739:G:A	5.41183e-06	-1.01395e-10	-1.12101
146923108	chr4:146923108:A:G	1.32608e-06	-1.15237	-1.375
146923272	chr4:146923272:A:G	1.30632e-06	-1.16567	-1.37672
146923410	chr4:146923410:T:C	1.4907e-06	-1.43982	-0.970539
146923974	chr4:146923974:TAC:T	4.81735e-06	-1.01395e-10	-1.23737
146924209	chr4:146924209:T:C	6.28078e-06	-1.01395e-10	-0.972105
146924232	chr4:146924232:G:A	4.82628e-06	-1.01395e-10	-1.23552
146924608	chr4:146924608:A:G	4.42053e-06	-1.01395e-10	-1.32334
146924707	chr4:146924707:G:T	1.76109e-06	-0.853868	-1.3898
146925101	chr4:146925101:T:C	4.7785e-06	-1.01395e-10	-1.24547
146925359	chr4:146925359:T:C	4.79752e-06	-1.01395e-10	-1.2415
146925553	chr4:146925553:C:T	4.82422e-06	-1.01395e-10	-1.23595
146925771	chr4:146925771:C:T	9.89569e-06	-1.01395e-10	-0.5175
146925772	chr4:146925772:A:G	2.62589e-06	-1.47512	-0.369062
146925961	chr4:146925961:T:C	3.83843e-06	-1.46454	-3.83722e-10
146926282	chr4:146926282:G:A	4.73997e-06	-1.01395e-10	-1.25357
146926440	chr4:146926440:C:G	4.75615e-06	-1.01395e-10	-1.25016
146926643	chr4:146926643:A:G	2.40336e-06	-1.4559	-0.476834
146926714	chr4:146926714:C:T	2.98107e-06	-0.515667	-1.20165
146926743	chr4:146926743:G:A	4.64959e-06	-1.01395e-10	-1.27282
146926744	chr4:146926744:C:T	4.6996e-06	-1.01395e-10	-1.26212
146926955	chr4:146926955:A:G	4.83655e-06	-1.01395e-10	-1.2334
146927016	chr4:146927016:A:G	4.16312e-06	-1.01395e-10	-1.38334
146927109	chr4:146927109:C:T	1.1317e-05	-1.01395e-10	-0.383293
146927328	chr4:146927328:G:A	2.26337e-06	-0.742972	-1.24977
146927397	chr4:146927397:T:C	4.18484e-06	-1.01395e-10	-1.37813
146927482	chr4:146927482:T:A	1.046e-05	-1.01395e-10	-0.462045
146928094	chr4:146928094:T:A	4.11014e-06	-1.01395e-10	-1.39614
146928237	chr4:146928237:C:T	4.18601e-06	-1.01395e-10	-1.37785
146928243	chr4:146928243:T:C	1.22994e-06	-1.21034	-1.39229
146928602	chr4:146928602:G:A	6.70762e-06	-0.906355	-3.83722e-10
146928672	chr4:146928672:T:C	4.59404e-06	-1.01395e-10	-1.28484
146928690	chr4:146928690:A:G	4.81739e-06	-1.01395e-10	-1.23737
146928776	chr4:146928776:T:C	4.82455e-06	-1.01395e-10	-1.23588
146928835	chr4:146928835:A:C	4.75959e-06	-1.01395e-10	-1.24944
146928855	chr4:146928855:T:C	2.32267e-06	-1.46961	-0.497275
146928941	chr4:146928941:C:T	3.6227e-06	-1.52238	-3.83722e-10
146928991	chr4:146928991:T:G	2.616e-06	-0.715662	-1.13229
146929047	chr4:146929047:G:A	4.82068e-06	-1.01395e-10	-1.23668
146929068	chr4:146929068:T:TA	4.34584e-06	-1.01395e-10	-1.34038
146929095	chr4:146929095:ATTAAT:A	5.36929e-06	-1.01395e-10	-1.1289
146929137	chr4:146929137:G:A	1.60037e-06	-0.94792	-1.39145
146929407	chr4:146929407:C:T	4.18362e-06	-1.01395e-10	-1.37842
146929409	chr4:146929409:C:T	1.6742e-06	-0.953323	-1.34094
146929487	chr4:146929487:C:T	1.62723e-06	-0.98024	-1.34248
146929742	chr4:146929742:T:C	4.79432e-06	-1.01395e-10	-1.24217
146929820	chr4:146929820:G:A	4.70736e-06	-1.01395e-10	-1.26047
146930624	chr4:146930624:T:C	2.90096e-06	-1.42413	-0.320431
146930632	chr4:146930632:T:C	5.34525e-06	-1.01395e-10	-1.13339
146931241	chr4:146931241:C:T	5.03874e-06	-1.19244	-3.83722e-10
146931373	chr4:146931373:A:T	4.79224e-06	-1.01395e-10	-1.2426
146931389	chr4:146931389:C:T	1.06949e-05	-1.01395e-10	-0.439833
146931464	chr4:146931464:T:C	4.61774e-06	-1.01395e-10	-1.27969
146931503	chr4:146931503:G:T	4.7475e-06	-1.01395e-10	-1.25198
146931646	chr4:146931646:C:T	4.35338e-06	-1.01395e-10	-1.33865
146932066	chr4:146932066:A:G	2.52032e-06	-1.4428	-0.44241
146932379	chr4:146932379:C:T	2.85529e-06	-0.814128	-0.946299
146932501	chr4:146932501:G:A	4.19765e-06	-1.01395e-10	-1.37507
146932585	chr4:146932585:G:C	1.51804e-06	-1.00499	-1.38719
146932784	chr4:146932784:C:T	5.49431e-06	-1.01395e-10	-1.10589
146932930	chr4:146932930:C:T	9.56087e-07	-1.50541	-1.3491
146932958	chr4:146932958:T:G	5.37342e-06	-1.01395e-10	-1.12813
146933359	chr4:146933359:G:A	9.06472e-06	-1.01395e-10	-0.60521
146933548	chr4:146933548:C:T	8.48008e-06	-0.16884	-0.503039
146933893	chr4:146933893:C:A	1.2231e-06	-1.21314	-1.39507
146934006	chr4:146934006:G:T	1.73126e-06	-1.41945	-0.8413
146934139	chr4:146934139:G:T	5.3222e-06	-1.01395e-10	-1.13771
146934787	chr4:146934787:C:T	1.5168e-06	-1.41931	-0.973686
146934937	chr4:146934937:T:C	4.75716e-06	-1.01395e-10	-1.24995
146935010	chr4:146935010:G:A	7.17177e-06	-1.01395e-10	-0.839446
146935334	chr4:146935334:A:T	3.92278e-06	-1.4428	-3.83722e-10
146935542	chr4:146935542:C:T	4.17649e-06	-1.01395e-10	-1.38013
146935607	chr4:146935607:T:C	2.20327e-06	-0.708039	-1.31162
146935624	chr4:146935624:G:A	4.46558e-06	-1.01395e-10	-1.3132
146935947	chr4:146935947:C:T	2.7436e-06	-0.826615	-0.973714
146936155	chr4:146936155:A:G	2.1695e-06	-0.720387	-1.31472
146936382	chr4:146936382:A:T	4.76912e-06	-1.01395e-10	-1.24744
146936625	chr4:146936625:C:T	4.74857e-06	-1.01395e-10	-1.25176
146936684	chr4:146936684:A:G	4.89423e-06	-1.22154	-3.83722e-10
146936850	chr4:146936850:T:C	4.11485e-06	-1.01395e-10	-1.395
146936919	chr4:146936919:A:G	4.82174e-06	-1.01395e-10	-1.23646
146936988	chr4:146936988:TA:T	4.9452e-06	-1.01395e-10	-1.21118
146937014	chr4:146937014:C:A	5.39382e-06	-1.01395e-10	-1.12434
146937140	chr4:146937140:A:T	4.77793e-06	-1.01395e-10	-1.24559
146937291	chr4:146937291:T:C	4.76521e-06	-1.01395e-10	-1.24826
146937312	chr4:146937312:T:C	1.00101e-06	-1.48757	-1.32101
146937843	chr4:146937843:A:G	4.87906e-06	-1.01395e-10	-1.22465
146937888	chr4:146937888:G:A	2.644e-06	-1.41408	-0.423229
146937933	chr4:146937933:A:G	4.82027e-06	-1.01395e-10	-1.23677
146938074	chr4:146938074:G:A	1.10682e-06	-1.34677	-1.36133
146938316	chr4:146938316:G:A	5.32676e-06	-1.01395e-10	-1.13686
146938361	chr4:146938361:C:T	4.82515e-06	-1.01395e-10	-1.23576
146938498	chr4:146938498:T:A	5.47601e-06	-1.01395e-10	-1.10922
146938597	chr4:146938597:G:A	1.3209e-06	-1.44904	-1.08225
146939358	chr4:146939358:G:T	4.8152e-06	-1.01395e-10	-1.23782
146939363	chr4:146939363:G:A	4.80779e-06	-1.01395e-10	-1.23936
146939549	chr4:146939549:C:T	4.75359e-06	-1.01395e-10	-1.2507
146939828	chr4:146939828:G:A	4.36018e-06	-1.01395e-10	-1.33709
146940022	chr4:146940022:A:C	4.77516e-06	-1.01395e-10	-1.24617
146940056	chr4:146940056:T:G	5.4244e-06	-1.01395e-10	-1.11869
146940088	chr4:146940088:C:A	4.73713e-06	-1.01395e-10	-1.25417
146940113	chr4:146940113:C:T	4.77652e-06	-1.01395e-10	-1.24589
146940187	chr4:146940187:G:C	4.72375e-06	-1.01395e-10	-1.257
146940409	chr4:146940409:A:G	4.71552e-06	-1.01395e-10	-1.25874
146941065	chr4:146941065:C:T	7.99503e-06	-0.730779	-3.83722e-10
146941068	chr4:146941068:T:C	1.06339e-06	-1.46034	-1.28779
146941309	chr4:146941309:C:T	6.37802e-06	-0.956742	-3.83722e-10
146941431	chr4:146941431:G:C	3.52585e-06	-0.245179	-1.3043
146941432	chr4:146941432:A:C	2.06379e-06	-0.738427	-1.34663
146941690	chr4:146941690:C:G	3.8177e-06	-0.189251	-1.2807
146941782	chr4:146941782:T:C	5.08434e-06	-1.01395e-10	-1.18343
146942099	chr4:146942099:T:A	2.17859e-06	-0.767766	-1.26315
146942352	chr4:146942352:A:G	4.54464e-06	-1.01395e-10	-1.29565
146942373	chr4:146942373:T:C	3.43536e-06	-0.276594	-1.29888
146942902	chr4:146942902:C:T	4.97318e-06	-1.01395e-10	-1.20554
146943002	chr4:146943002:C:T	5.41156e-06	-1.01395e-10	-1.12106
146943643	chr4:146943643:G:A	3.52919e-06	-0.231607	-1.31692
146943740	chr4:146943740:T:C	7.7334e-06	-0.764051	-3.83722e-10
146943932	chr4:146943932:G:C	3.10638e-06	-0.727766	-0.948376
146943953	chr4:146943953:T:A	1.42113e-06	-1.51992	-0.938224
146943997	chr4:146943997:C:T	3.90343e-06	-0.16964	-1.2781
146944177	chr4:146944177:G:A	4.51738e-06	-1.01395e-10	-1.30167
146944908	chr4:146944908:T:C	4.19555e-06	-1.01395e-10	-1.37558
146944960	chr4:146944960:A:C	7.42045e-06	-1.01395e-10	-0.80536
146945118	chr4:146945118:A:G	4.03238e-06	-0.0399036	-1.37534
146945572	chr4:146945572:G:A	6.10848e-06	-1.01395e-10	-0.999922
146946140	chr4:146946140:C:G	3.18278e-06	-0.749437	-0.902406
146946155	chr4:146946155:T:C	9.08299e-07	-1.50955	-1.39623
146947162	chr4:146947162:T:C	5.99885e-06	-1.01395e-10	-1.01803
146947278	chr4:146947278:C:T	9.10149e-07	-1.50903	-1.39471
146947353	chr4:146947353:A:AT	1.20618e-06	-1.23548	-1.38666
146947466	chr4:146947466:G:T	9.60555e-07	-1.50761	-1.34223
146947926	chr4:146947926:A:T	5.4915e-06	-1.01395e-10	-1.1064
146948177	chr4:146948177:G:T	1.1157e-06	-1.51436	-1.18576
146948199	chr4:146948199:T:C	2.43149e-06	-0.870508	-1.05059
146948236	chr4:146948236:A:C	4.72327e-06	-1.01395e-10	-1.2571
146948361	chr4:146948361:A:G	9.12281e-07	-1.50843	-1.39298
146948513	chr4:146948513:G:A	6.50596e-06	-1.01395e-10	-0.936881
146948517	chr4:146948517:C:T	4.59173e-06	-1.01395e-10	-1.28534
146948573	chr4:146948573:T:A	9.07927e-07	-1.51203	-1.39417
146948875	chr4:146948875:T:C	6.43572e-06	-1.21504	0.2673
146948993	chr4:146948993:A:ATT	1.07901e-05	-0.430972	-3.83722e-10
146949594	chr4:146949594:A:C	9.11964e-07	-1.50786	-1.39389
146949736	chr4:146949736:A:G	3.63291e-06	-1.51957	-3.83722e-10
146949853	chr4:146949853:G:A	9.08325e-07	-1.51281	-1.39295
146950119	chr4:146950119:AGAG:A	9.12983e-07	-1.50642	-1.39422
146950124	chr4:146950124:AG:A	9.14571e-07	-1.50449	-1.39441
146950423	chr4:146950423:T:C	4.9935e-06	-1.01395e-10	-1.20146
146951010	chr4:146951010:T:C	2.28763e-06	-0.718331	-1.26375
146951016	chr4:146951016:A:G	3.8315e-06	-1.46634	-3.83722e-10
146951220	chr4:146951220:GC:G	1.19162e-06	-1.51539	-1.11889
146951458	chr4:146951458:G:A	4.23919e-06	-0.674458	-0.690768
146951560	chr4:146951560:C:T	1.11671e-06	-1.51735	-1.18186
146951590	chr4:146951590:A:T	1.22392e-06	-1.35336	-1.25418
146951612	chr4:146951612:A:G	9.16905e-07	-1.5035	-1.39285
146951694	chr4:146951694:G:A	1.05701e-05	-0.451568	-3.83722e-10
146951729	chr4:146951729:G:A	6.42787e-06	-1.01395e-10	-0.948956
146952546	chr4:146952546:T:C	4.71614e-06	-1.01395e-10	-1.25861
146953073	chr4:146953073:G:T	5.58206e-06	-1.09004	-3.83722e-10
146953090	chr4:146953090:C:T	4.68679e-06	-1.01395e-10	-1.26485
146953114	chr4:146953114:C:T	9.57692e-07	-1.51594	-1.33689
146953708	chr4:146953708:A:G	6.1284e-06	-1.01395e-10	-0.996666
146953723	chr4:146953723:T:C	1.42053e-06	-1.51363	-0.944941
146953875	chr4:146953875:A:G	9.15338e-07	-1.50534	-1.39272
146954046	chr4:146954046:G:A	3.64542e-06	-1.51613	-3.83722e-10
146954406	chr4:146954406:A:G	2.66248e-06	-0.845123	-0.985216
146954475	chr4:146954475:ATTGT:A	2.53108e-06	-0.710393	-1.17056
146954926	chr4:146954926:T:C	1.57196e-06	-0.99586	-1.36141
146956031	chr4:146956031:A:G	9.13967e-07	-1.50749	-1.39207
146956732	chr4:146956732:A:G	1.56666e-06	-0.99937	-1.36128
146956820	chr4:146956820:T:C	1.12103e-06	-1.5141	-1.18125
146956996	chr4:146956996:T:C	4.55249e-06	-1.01395e-10	-1.29393
146957090	chr4:146957090:A:G	1.08886e-06	-1.51668	-1.20779
146957113	chr4:146957113:CT:C	3.0617e-05	-1.01395e-10	0.611955
146957566	chr4:146957566:A:G	3.90596e-06	-0.692697	-0.754398
146957999	chr4:146957999:C:T	5.26774e-06	-0.736564	-0.411435
146958645	chr4:146958645:G:A	3.97931e-06	-1.42849	-3.83722e-10
146958841	chr4:146958841:C:T	9.16692e-07	-1.52187	-1.37471
146958890	chr4:146958890:G:T	2.44526e-06	-0.87826	-1.03719
146958916	chr4:146958916:G:A	1.13932e-06	-1.51161	-1.16755
146959314	chr4:146959314:C:T	4.49035e-06	-1.01395e-10	-1.30767
146959406	chr4:146959406:G:C	1.0996e-05	-1.01395e-10	-0.412068
146959612	chr4:146959612:A:G	1.12432e-06	-1.51521	-1.1772
146959870	chr4:146959870:C:A	1.21731e-05	-0.310374	-3.83722e-10
146960173	chr4:146960173:C:T	8.72998e-06	-1.01395e-10	-0.642836
146960246	chr4:146960246:C:T	4.45019e-06	-1.01395e-10	-1.31665
146960267	chr4:146960267:T:C	1.1364e-06	-1.51658	-1.16515
146960305	chr4:146960305:CAG:C	4.85267e-06	-1.01395e-10	-1.23007
146963144	chr4:146963144:C:T	6.47094e-06	-1.01395e-10	-0.942278
146963630	chr4:146963630:T:C	1.12917e-06	-1.51301	-1.1751
146964677	chr4:146964677:TCTGA:T	9.18559e-07	-1.5224	-1.37215
146964808	chr4:146964808:C:A	6.20049e-06	-1.01395e-10	-0.984971
146965324	chr4:146965324:T:C	6.09592e-06	-1.01395e-10	-1.00198
146965623	chr4:146965623:T:C	2.46801e-06	-0.841563	-1.06462
146965639	chr4:146965639:A:G	4.93277e-06	-1.01395e-10	-1.2137
146965655	chr4:146965655:A:G	5.72766e-06	-1.01395e-10	-1.06429
146965735	chr4:146965735:A:G	2.46309e-06	-0.855923	-1.05226
146965914	chr4:146965914:A:G	1.56112e-06	-0.992819	-1.37138
146965967	chr4:146965967:C:T	1.44109e-06	-1.18772	-1.25648
146966569	chr4:146966569:T:C	5.76616e-06	-1.01395e-10	-1.05759
146966668	chr4:146966668:C:T	9.46533e-07	-1.52216	-1.34239
146967024	chr4:146967024:C:T	6.32941e-06	-0.964392	-3.83722e-10
146967045	chr4:146967045:T:C	9.47328e-07	-1.52155	-1.34216
146967179	chr4:146967179:G:A	9.38395e-07	-1.52223	-1.35095
146967244	chr4:146967244:T:C	3.82074e-06	-1.46915	-3.83722e-10
146967582	chr4:146967582:C:T	1.42862e-06	-1.51399	-0.938901
146967783	chr4:146967783:ACCCAATACCTGTACC:A	1.28169e-06	-1.50319	-1.05823
146968051	chr4:146968051:C:A	9.44831e-07	-1.52077	-1.34558
146968181	chr4:146968181:A:G	6.21767e-06	-0.982204	-3.83722e-10
146968292	chr4:146968292:G:A	1.64438e-05	-0.00964963	-3.83722e-10
146969255	chr4:146969255:T:C	9.51702e-07	-1.5213	-1.3378
146969391	chr4:146969391:C:G	3.86721e-06	-1.45707	-3.83722e-10
146969496	chr4:146969496:G:C	9.45615e-07	-1.52043	-1.34509
146969810	chr4:146969810:A:G	2.87917e-05	-1.01395e-10	0.550487
146969822	chr4:146969822:A:G	1.26919e-06	-1.50812	-1.0631
146970641	chr4:146970641:G:A	9.4029e-07	-1.52063	-1.35053
146970650	chr4:146970650:G:A	1.64388e-06	-1.08959	-1.22295
146970913	chr4:146970913:T:G	4.81016e-06	-0.759794	-0.479075
146971468	chr4:146971468:T:TG	6.81741e-06	-1.01395e-10	-0.89012
146971929	chr4:146971929:G:A	6.02545e-06	-1.01361	-3.83722e-10
146972293	chr4:146972293:G:A	5.05937e-06	-1.01395e-10	-1.18836
146972433	chr4:146972433:T:G	1.53896e-06	-1.51821	-0.860283
146972483	chr4:146972483:A:G	1.21278e-06	-1.49692	-1.11977
146972612	chr4:146972612:T:C	4.11704e-06	-1.01395e-10	-1.39446
146973777	chr4:146973777:G:A	1.53836e-06	-0.995862	-1.38302
146973789	chr4:146973789:G:A	5.79312e-06	-1.01395e-10	-1.05293
146973974	chr4:146973974:A:G	5.11256e-06	-1.01395e-10	-1.1779
146974520	chr4:146974520:C:T	4.1754e-06	-1.01395e-10	-1.38039
146974604	chr4:146974604:G:T	1.2775e-06	-1.31164	-1.25306
146974633	chr4:146974633:G:A	5.40644e-06	-1.01395e-10	-1.12201
146974651	chr4:146974651:A:G	3.07858e-06	-0.44957	-1.23556
146974832	chr4:146974832:C:T	3.82235e-06	-1.1659	-0.302836
146975033	chr4:146975033:C:T	1.14643e-06	-1.31581	-1.35714
146975317	chr4:146975317:A:AGTG	1.27742e-06	-1.30744	-1.25731
146975401	chr4:146975401:A:G	1.67717e-06	-0.937879	-1.35461
146975704	chr4:146975704:C:A	5.38674e-06	-1.01395e-10	-1.12566
146976521	chr4:146976521:C:T	7.42915e-06	-0.150987	-0.653201
146976524	chr4:146976524:A:G	4.44463e-06	-1.01395e-10	-1.3179
146976548	chr4:146976548:C:A	3.73171e-06	-1.13486	-0.357877
146976569	chr4:146976569:T:G	3.72411e-06	-1.14069	-0.354079
146976666	chr4:146976666:C:A	5.75582e-06	-1.01395e-10	-1.05939
146976770	chr4:146976770:T:C	6.43703e-06	-1.01395e-10	-0.947532
146977460	chr4:146977460:G:A	3.58311e-06	-1.14235	-0.391013
146977607	chr4:146977607:A:G	4.46712e-06	-1.01395e-10	-1.31286
146977912	chr4:146977912:AG:A	4.57267e-06	-1.2895	-3.83722e-10
146978396	chr4:146978396:G:T	1.38492e-05	-1.01395e-10	-0.181373
146978577	chr4:146978577:A:G	5.78447e-06	-1.01395e-10	-1.05442
146978745	chr4:146978745:G:A	4.70304e-06	-1.01395e-10	-1.26139
146978851	chr4:146978851:C:T	5.2928e-06	-1.14325	-3.83722e-10
146979032	chr4:146979032:T:A	1.29925e-06	-1.28198	-1.26583
146979126	chr4:146979126:T:C	9.13369e-06	-1.01395e-10	-0.59763
146979826	chr4:146979826:T:A	3.98209e-06	-1.13289	-0.294906
146979995	chr4:146979995:T:C	4.03333e-06	-1.41501	-3.83722e-10
146980339	chr4:146980339:A:G	3.74607e-06	-1.48889	-3.83722e-10
146980359	chr4:146980359:G:A	1.10402e-06	-1.39635	-1.3143
146980652	chr4:146980652:G:T	5.60088e-06	-1.08668	-3.83722e-10
146981237	chr4:146981237:T:A	6.58735e-06	-1.01395e-10	-0.924448
146981776	chr4:146981776:T:G	5.02619e-06	-1.01395e-10	-1.19494
146982036	chr4:146982036:G:A	4.34198e-06	-1.01395e-10	-1.34127
146982240	chr4:146982240:T:C	3.4713e-06	-1.08893	-0.476139
146982376	chr4:146982376:A:C	3.76002e-06	-1.48518	-3.83722e-10
146982587	chr4:146982587:G:A	4.19424e-06	-1.01395e-10	-1.37589
146982775	chr4:146982775:C:A	9.63078e-06	-0.544635	-3.83722e-10
146983018	chr4:146983018:C:G	6.58664e-06	-0.924556	-3.83722e-10
146983325	chr4:146983325:G:C	4.90814e-06	-1.01395e-10	-1.2187
146984222	chr4:146984222:C:T	5.26115e-06	-1.14925	-3.83722e-10
146984223	chr4:146984223:G:A	3.30467e-06	-0.719532	-0.894732
146984234	chr4:146984234:A:G	4.54714e-06	-1.01395e-10	-1.2951
146984745	chr4:146984745:C:T	3.06112e-06	-0.411252	-1.27956
146984786	chr4:146984786:C:T	4.23532e-06	-1.01395e-10	-1.36614
146985424	chr4:146985424:A:G	4.54437e-06	-1.01395e-10	-1.29571
146986006	chr4:146986006:G:A	4.75593e-06	-1.01395e-10	-1.25021
146986593	chr4:146986593:C:G	2.4264e-06	-0.777358	-1.14583
146986897	chr4:146986897:C:T	3.30045e-06	-1.08502	-0.530521
146986972	chr4:146986972:G:A	2.42148e-06	-0.806859	-1.11836
146987132	chr4:146987132:C:T	4.41403e-06	-1.32481	-3.83722e-10
146987550	chr4:146987550:A:G	5.85213e-06	-1.01395e-10	-1.04279
146987826	chr4:146987826:G:T	4.54535e-06	-1.01395e-10	-1.2955
146987859	chr4:146987859:C:T	3.69858e-06	-1.50165	-3.83722e-10
146987860	chr4:146987860:G:A	3.07632e-06	-0.384507	-1.30136
146987870	chr4:146987870:G:A	5.11653e-06	-1.01395e-10	-1.17712
146988225	chr4:146988225:T:C	4.55287e-06	-1.01395e-10	-1.29384
146988257	chr4:146988257:T:C	1.06767e-06	-1.42506	-1.31905
146988297	chr4:146988297:G:A	5.46941e-06	-1.11043	-3.83722e-10
146988308	chr4:146988308:TTA:T	4.2657e-06	-1.01395e-10	-1.35899
146989304	chr4:146989304:G:A	3.58375e-06	-1.12081	-0.412375
146989721	chr4:146989721:G:A	5.66948e-06	-1.01395e-10	-1.0745
146990180	chr4:146990180:T:C	3.97465e-06	-1.42966	-3.83722e-10
146990210	chr4:146990210:T:C	4.17749e-06	-1.01395e-10	-1.37989
146990277	chr4:146990277:C:T	5.3833e-06	-1.01395e-10	-1.1263
146990647	chr4:146990647:T:C	5.81641e-06	-1.01395e-10	-1.04892
146990738	chr4:146990738:T:C	1.3553e-06	-1.27801	-1.22756
146991095	chr4:146991095:C:T	5.81605e-06	-1.01395e-10	-1.04898
146991711	chr4:146991711:A:T	5.55026e-06	-1.01395e-10	-1.09575
146991782	chr4:146991782:C:T	6.47673e-06	-1.01395e-10	-0.941384
146992285	chr4:146992285:T:A	1.51322e-06	-1.04499	-1.35037
146992787	chr4:146992787:C:G	5.59795e-06	-1.01395e-10	-1.0872
146993297	chr4:146993297:C:T	3.88917e-06	-1.10413	-0.347273
146993344	chr4:146993344:A:G	5.7745e-06	-1.01395e-10	-1.05615
146993497	chr4:146993497:T:C	4.17749e-06	-1.01395e-10	-1.37989
146993512	chr4:146993512:C:T	5.47332e-06	-1.01395e-10	-1.10971
146993769	chr4:146993769:A:G	6.93044e-06	-1.01395e-10	-0.873677
146993793	chr4:146993793:A:G	1.30489e-06	-1.29075	-1.25273
146994206	chr4:146994206:T:C	4.17749e-06	-1.01395e-10	-1.37989
146994293	chr4:146994293:G:T	1.55443e-06	-0.997041	-1.37145
146994311	chr4:146994311:A:T	1.47687e-06	-1.04203	-1.37765
146994415	chr4:146994415:T:C	1.58329e-06	-0.961258	-1.38884
146995372	chr4:146995372:T:C	5.17629e-06	-1.16551	-3.83722e-10
146995420	chr4:146995420:G:A	5.58942e-06	-1.01395e-10	-1.08872
146995681	chr4:146995681:A:C	6.74667e-06	-1.01395e-10	-0.90055
146995953	chr4:146995953:G:A	3.74162e-06	-1.49008	-3.83722e-10
146995994	chr4:146995994:G:A	8.76761e-06	-1.01395e-10	-0.638535
146996146	chr4:146996146:T:G	1.9611e-06	-0.96221	-1.17389
146996478	chr4:146996478:G:A	1.51895e-06	-0.998771	-1.39281
146996669	chr4:146996669:G:A	1.58334e-06	-0.958461	-1.3916
146996722	chr4:146996722:A:G	5.17421e-06	-1.01395e-10	-1.16591
146997133	chr4:146997133:C:T	4.02878e-06	-0.391437	-1.0247
146997137	chr4:146997137:T:C	5.65699e-06	-1.01395e-10	-1.07671
146997654	chr4:146997654:G:C	8.86435e-06	-1.01395e-10	-0.627562
146998750	chr4:146998750:A:G	3.64625e-06	-1.13853	-0.377367
146998759	chr4:146998759:A:T	1.26667e-05	-1.01395e-10	-0.270623
146998806	chr4:146998806:C:T	3.94711e-06	-1.14239	-0.294228
146999241	chr4:146999241:G:A	5.05238e-06	-1.01395e-10	-1.18974
147000589	chr4:147000589:C:T	7.67939e-06	-1.01395e-10	-0.771059
147000737	chr4:147000737:G:A	2.15634e-06	-0.880386	-1.1608
147001225	chr4:147001225:G:A	5.69221e-06	-1.01395e-10	-1.0705
147001236	chr4:147001236:A:G	5.19714e-06	-1.01395e-10	-1.16149
147001681	chr4:147001681:G:T	7.60766e-06	-1.01395e-10	-0.780444
147001705	chr4:147001705:A:G	3.57461e-06	-1.41029	-0.12545
147001745	chr4:147001745:C:T	2.76126e-06	-0.538658	-1.25525
147002014	chr4:147002014:T:C	1.33479e-06	-1.20517	-1.31566
147002464	chr4:147002464:T:C	1.3787e-06	-1.18838	-1.30008
147002645	chr4:147002645:A:G	1.25999e-06	-1.28768	-1.29082
147002777	chr4:147002777:G:A	2.86403e-05	-1.01395e-10	0.545214
147002788	chr4:147002788:C:T	5.74534e-06	-1.01395e-10	-1.06121
147002868	chr4:147002868:C:G	7.95257e-06	-1.01395e-10	-0.736104
147003148	chr4:147003148:T:C	5.19547e-06	-1.01395e-10	-1.16181
147003215	chr4:147003215:G:T	2.06221e-06	-1.21256	-0.873264
147003229	chr4:147003229:T:A	1.00587e-06	-1.49497	-1.30878
147003252	chr4:147003252:T:C	1.35896e-06	-1.18271	-1.32017
147003304	chr4:147003304:C:T	8.75596e-06	-1.01395e-10	-0.639865
147003355	chr4:147003355:A:C	5.79686e-06	-1.05228	-3.83722e-10
147003451	chr4:147003451:A:G	1.80526e-06	-1.47318	-0.745717
147004059	chr4:147004059:G:T	4.53767e-06	-0.989097	-0.308089
147004194	chr4:147004194:G:A	1.26255e-06	-1.30358	-1.27289
147004748	chr4:147004748:C:T	1.53037e-06	-1.22714	-1.15695
147005076	chr4:147005076:T:C	4.41848e-06	-1.01395e-10	-1.3238
147006075	chr4:147006075:T:C	2.52967e-06	-1.51616	-0.365354
147006127	chr4:147006127:C:A	5.07271e-06	-1.01395e-10	-1.18572
147006163	chr4:147006163:T:A	1.14797e-06	-1.43168	-1.23992
147006215	chr4:147006215:A:G	5.79851e-06	-1.01395e-10	-1.052
147006728	chr4:147006728:C:T	3.56471e-06	-1.01892	-0.5196
147006792	chr4:147006792:C:G	1.26422e-06	-1.29302	-1.28212
147006801	chr4:147006801:A:G	2.69383e-06	-1.5145	-0.304138
147007162	chr4:147007162:T:A	5.01816e-06	-1.19654	-3.83722e-10
147007429	chr4:147007429:C:T	5.07863e-06	-1.18456	-3.83722e-10
147007885	chr4:147007885:C:A	5.74308e-06	-1.01395e-10	-1.0616
147007901	chr4:147007901:A:G	2.60016e-06	-1.51511	-0.338914
147007943	chr4:147007943:T:G	5.51427e-06	-1.10226	-3.83722e-10
147007944	chr4:147007944:A:G	1.1743e-05	-0.346345	-3.83722e-10
147008309	chr4:147008309:T:C	1.52005e-06	-1.24028	-1.15057
147009227	chr4:147009227:G:T	4.94779e-06	-1.01395e-10	-1.21066
147009258	chr4:147009258:G:A	4.47712e-06	-1.01395e-10	-1.31062
147009405	chr4:147009405:A:G	1.15906e-06	-1.48819	-1.1738
147011126	chr4:147011126:T:C	4.11349e-06	-1.01395e-10	-1.39533
147011255	chr4:147011255:A:G	1.33991e-06	-1.28303	-1.23396
147011529	chr4:147011529:G:A	6.38783e-06	-0.955204	-3.83722e-10
147011975	chr4:147011975:T:G	6.54403e-06	-1.01395e-10	-0.931046
147012229	chr4:147012229:C:G	8.68213e-06	-1.01395e-10	-0.648332
147012465	chr4:147012465:G:A	5.47178e-06	-1.01395e-10	-1.11
147015940	chr4:147015940:A:AT	1.04361e-06	-1.45059	-1.31632
147016128	chr4:147016128:T:C	1.72889e-06	-1.17847	-1.08365
147016255	chr4:147016255:T:A	1.60322e-06	-1.34047	-0.997117
147016261	chr4:147016261:A:T	4.23898e-06	-1.01395e-10	-1.36528
147016320	chr4:147016320:C:T	1.12019e-06	-1.36038	-1.33573
147016868	chr4:147016868:C:T	8.62574e-06	-1.01395e-10	-0.654849
147016980	chr4:147016980:G:A	4.22432e-06	-1.01395e-10	-1.36874
147017272	chr4:147017272:T:C	1.09126e-06	-1.35566	-1.36661
147017352	chr4:147017352:G:A	4.26772e-06	-1.01395e-10	-1.35852
147017736	chr4:147017736:C:T	1.11735e-06	-1.33912	-1.35952
147017825	chr4:147017825:G:A	4.25788e-06	-1.01395e-10	-1.36083
147018163	chr4:147018163:C:A	4.26562e-06	-1.01395e-10	-1.35901
147018181	chr4:147018181:G:T	1.5221e-06	-1.23999	-1.14952
147018288	chr4:147018288:C:T	7.30555e-06	-1.01395e-10	-0.820965
147018292	chr4:147018292:C:T	1.71526e-06	-1.45545	-0.814583
147018335	chr4:147018335:C:T	4.8836e-06	-1.01395e-10	-1.22372
147018338	chr4:147018338:G:A	1.73417e-06	-1.44393	-0.815145
147018340	chr4:147018340:T:C	1.70004e-06	-1.45052	-0.828428
147018407	chr4:147018407:C:T	4.22558e-06	-1.01395e-10	-1.36844
147018426	chr4:147018426:C:A	8.22366e-06	-1.01395e-10	-0.702584
147018456	chr4:147018456:G:GT	1.7205e-06	-1.46154	-0.805447
147018459	chr4:147018459:A:G	1.34868e-06	-1.37758	-1.13289
147018876	chr4:147018876:G:A	1.6972e-06	-1.44349	-0.837124
147019009	chr4:147019009:G:A	1.74467e-06	-1.44855	-0.804484
147019326	chr4:147019326:A:G	6.51248e-06	-1.01395e-10	-0.935879
147019441	chr4:147019441:A:G	1.71821e-06	-1.45491	-0.813407
147019514	chr4:147019514:A:G	3.73443e-06	-1.492	-3.83722e-10
147019533	chr4:147019533:C:A	1.67285e-06	-1.45402	-0.841052
147019861	chr4:147019861:A:G	1.74696e-06	-1.46316	-0.788558
147020073	chr4:147020073:A:G	1.46565e-06	-1.48506	-0.942243
147020101	chr4:147020101:C:T	1.14256e-06	-1.45587	-1.22046
147020322	chr4:147020322:T:C	3.66235e-06	-1.51149	-3.83722e-10
147020328	chr4:147020328:G:A	2.10127e-06	-1.5212	-0.545852
147020420	chr4:147020420:G:A	5.04276e-06	-1.01395e-10	-1.19165
147020440	chr4:147020440:T:C	1.75615e-06	-1.44198	-0.804497
147020542	chr4:147020542:T:C	1.90268e-06	-1.12778	-1.03855
147021076	chr4:147021076:C:T	1.8222e-06	-1.46557	-0.743983
147021661	chr4:147021661:T:G	4.8975e-06	-1.01395e-10	-1.22088
147021955	chr4:147021955:T:C	1.3155e-06	-1.40313	-1.13225
147022076	chr4:147022076:C:T	6.34582e-06	-1.01395e-10	-0.961804
147022112	chr4:147022112:A:G	1.73047e-06	-1.48908	-0.772121
147022140	chr4:147022140:C:T	7.65395e-06	-1.01395e-10	-0.774378
147022157	chr4:147022157:G:A	1.74227e-06	-1.48238	-0.772026
147022252	chr4:147022252:A:G	1.58964e-06	-1.26018	-1.08591
147022256	chr4:147022256:T:C	4.13186e-06	-1.01395e-10	-1.39087
147022268	chr4:147022268:T:G	1.72351e-06	-1.48802	-0.777215
147022330	chr4:147022330:C:A	1.5082e-06	-1.51473	-0.883954
147022403	chr4:147022403:G:T	6.34238e-06	-1.01395e-10	-0.962345
147022491	chr4:147022491:G:T	4.24163e-06	-1.01395e-10	-1.36465
147022619	chr4:147022619:G:A	8.13e-06	-1.01395e-10	-0.714038
147023031	chr4:147023031:T:C	1.7538e-06	-1.49596	-0.751859
147023165	chr4:147023165:A:G	0.000307527	2.91896	-3.83722e-10
147023328	chr4:147023328:A:T	1.66529e-06	-1.49029	-0.809308
147023375	chr4:147023375:G:A	1.49862e-06	-1.51783	-0.887221
147023434	chr4:147023434:A:C	1.69672e-06	-1.48973	-0.791174
147023472	chr4:147023472:C:T	1.6782e-06	-1.49418	-0.797695
147023657	chr4:147023657:T:C	1.73354e-06	-1.4944	-0.765032
147023829	chr4:147023829:T:TC	1.68213e-06	-1.4842	-0.805338
147024060	chr4:147024060:A:G	1.7421e-06	-1.48178	-0.772735
147024115	chr4:147024115:G:A	1.76521e-06	-1.49027	-0.75106
147024118	chr4:147024118:T:C	1.56025e-06	-0.976997	-1.38776
147024244	chr4:147024244:C:T	1.74858e-06	-1.49043	-0.760367
147024299	chr4:147024299:C:T	1.08071e-06	-1.4924	-1.23958
147024574	chr4:147024574:T:A	5.2772e-06	-1.01395e-10	-1.1462
147024581	chr4:147024581:A:G	1.45911e-06	-1.22745	-1.20432
147024705	chr4:147024705:G:C	2.6984e-06	-1.28101	-0.535937
147024915	chr4:147024915:G:A	4.18833e-06	-1.01395e-10	-1.3773
147025169	chr4:147025169:G:A	1.78793e-06	-1.48329	-0.745247
147025452	chr4:147025452:T:C	1.63031e-06	-1.41377	-0.907063
147025613	chr4:147025613:T:C	1.50312e-06	-1.48397	-0.918084
147025914	chr4:147025914:A:G	1.76507e-06	-1.4852	-0.756212
147026123	chr4:147026123:G:T	3.10217e-06	-1.52118	-0.156318
147026178	chr4:147026178:G:C	1.73415e-06	-1.48572	-0.773363
147026179	chr4:147026179:A:G	1.36131e-06	-1.37569	-1.12546
147026213	chr4:147026213:G:T	1.75276e-06	-1.48044	-0.767968
147026281	chr4:147026281:T:C	4.17185e-06	-1.01395e-10	-1.38124
147026326	chr4:147026326:T:C	7.81825e-06	-0.753139	-3.83722e-10
147026367	chr4:147026367:G:T	1.79218e-06	-1.4864	-0.739766
147026428	chr4:147026428:G:A	1.76976e-06	-1.49063	-0.74813
147026470	chr4:147026470:T:G	1.48856e-06	-1.24304	-1.16875
147026523	chr4:147026523:G:A	4.73797e-06	-1.01395e-10	-1.25399
147026535	chr4:147026535:C:T	1.76818e-06	-1.47367	-0.765982
147026636	chr4:147026636:T:C	5.37238e-06	-1.01395e-10	-1.12833
147026695	chr4:147026695:G:C	5.56717e-06	-1.01395e-10	-1.09271
147026894	chr4:147026894:G:A	7.34393e-06	-1.01395e-10	-0.815726
147026998	chr4:147026998:G:A	2.56415e-06	-0.774945	-1.09303
147027132	chr4:147027132:G:A	2.4505e-06	-0.825975	-1.08733
147027233	chr4:147027233:G:A	1.77696e-06	-1.48047	-0.754231
147027493	chr4:147027493:G:A	2.58372e-06	-1.25147	-0.608898
147027973	chr4:147027973:A:G	3.66667e-06	-1.51032	-3.83722e-10
147028160	chr4:147028160:T:G	4.13375e-06	-1.01395e-10	-1.39041
147028660	chr4:147028660:T:C	1.82305e-06	-1.49852	-0.710575
147028691	chr4:147028691:A:G	1.85035e-06	-1.49609	-0.698132
147028722	chr4:147028722:G:A	2.30079e-06	-1.51182	-0.464525
147030100	chr4:147030100:AATAGTCATCT:A	1.80525e-06	-1.494	-0.724901
147030595	chr4:147030595:T:C	4.24185e-06	-1.01395e-10	-1.3646
147030651	chr4:147030651:C:A	4.50931e-06	-1.01395e-10	-1.30345
147030697	chr4:147030697:T:G	1.10376e-06	-1.3407	-1.37018
147031053	chr4:147031053:T:C	5.03582e-06	-1.01395e-10	-1.19302
147031089	chr4:147031089:G:A	1.43989e-06	-1.49204	-0.952996
147031282	chr4:147031282:C:T	3.63393e-06	-1.51928	-3.83722e-10
147031836	chr4:147031836:A:AT	2.12657e-06	-1.49096	-0.56413
147031993	chr4:147031993:C:T	4.43111e-06	-1.01395e-10	-1.32095
147032113	chr4:147032113:A:G	2.44192e-06	-0.791021	-1.12579
147032134	chr4:147032134:A:G	2.25278e-05	-1.01395e-10	0.305151
147032168	chr4:147032168:T:A	7.06397e-06	-1.01395e-10	-0.854592
147033212	chr4:147033212:G:C	2.17652e-06	-1.46711	-0.564762
147033240	chr4:147033240:A:G	2.15005e-06	-1.49448	-0.549631
147033386	chr4:147033386:G:C	9.02996e-06	-1.01395e-10	-0.609051
147033888	chr4:147033888:G:A	4.28207e-06	-1.01395e-10	-1.35516
147034091	chr4:147034091:C:T	2.26471e-06	-1.46764	-0.524513
147034365	chr4:147034365:G:A	2.21297e-06	-1.47873	-0.536538
147034804	chr4:147034804:GACTTTTCCTGTTA:G	5.15231e-06	-1.17015	-3.83722e-10
147035106	chr4:147035106:A:T	2.49557e-06	-1.47198	-0.423104
147035152	chr4:147035152:G:A	4.89353e-06	-1.01395e-10	-1.22169
147035978	chr4:147035978:T:C	2.55783e-06	-0.76994	-1.1005
147035991	chr4:147035991:G:T	1.63027e-06	-1.49852	-0.822331
147036277	chr4:147036277:A:G	1.8239e-06	-1.49227	-0.716354
147036312	chr4:147036312:A:C	1.92746e-06	-1.05977	-1.09362
147036563	chr4:147036563:T:G	4.19367e-06	-1.01395e-10	-1.37602
147036668	chr4:147036668:A:G	4.24688e-06	-1.01395e-10	-1.36342
147037420	chr4:147037420:ATACTC:A	3.98342e-06	-1.52237	0.0949095
147037446	chr4:147037446:C:T	3.93137e-06	-1.5224	0.0817849
147037451	chr4:147037451:T:C	7.6095e-06	-1.01395e-10	-0.780202
147037521	chr4:147037521:C:T	4.1713e-06	-1.01395e-10	-1.38137
147037908	chr4:147037908:C:T	5.3471e-06	-1.01395e-10	-1.13305
147037937	chr4:147037937:G:A	2.30142e-06	-0.913081	-1.06299
147038198	chr4:147038198:CAATA:C	1.35525e-06	-1.5087	-0.996917
147038237	chr4:147038237:C:G	4.20069e-06	-1.01395e-10	-1.37435
147038255	chr4:147038255:C:T	1.359e-06	-1.47289	-1.02997
147038260	chr4:147038260:G:A	1.60085e-06	-1.19242	-1.14664
147038354	chr4:147038354:T:C	3.57454e-06	-1.44659	-0.089176
147038393	chr4:147038393:C:T	3.60408e-06	-1.4419	-0.0856362
147038416	chr4:147038416:T:G	3.01297e-06	-1.46349	-0.243179
147038503	chr4:147038503:A:T	3.5075e-06	-1.44251	-0.112187
147038553	chr4:147038553:G:A	3.31465e-06	-1.45705	-0.1542
147038848	chr4:147038848:C:T	3.5444e-06	-1.43393	-0.110303
147039006	chr4:147039006:C:A	3.14802e-06	-1.45173	-0.211094
147039090	chr4:147039090:G:A	1.39202e-06	-1.47025	-1.00859
147039310	chr4:147039310:A:G	5.33726e-06	-1.01395e-10	-1.13489
147039343	chr4:147039343:T:C	1.38783e-06	-1.47131	-1.01054
147039924	chr4:147039924:C:T	1.07212e-05	-1.01395e-10	-0.43738
147040364	chr4:147040364:T:C	9.57245e-07	-1.49878	-1.35451
147040559	chr4:147040559:A:G	7.45356e-06	-1.01395e-10	-0.800908
147041187	chr4:147041187:A:G	5.06219e-06	-1.01395e-10	-1.1878
147041280	chr4:147041280:T:C	9.61652e-07	-1.50322	-1.34548
147041621	chr4:147041621:C:T	3.67951e-06	-1.50682	-3.83722e-10
147042409	chr4:147042409:G:A	1.24899e-06	-1.45681	-1.13045
147042514	chr4:147042514:TGAAA:T	1.28948e-06	-1.49824	-1.05712
147042573	chr4:147042573:G:A	1.32183e-06	-1.48972	-1.04086
147043623	chr4:147043623:C:A	3.39677e-06	-1.4333	-0.153474
147043735	chr4:147043735:C:T	4.56744e-06	-1.01395e-10	-1.29065
147043749	chr4:147043749:G:A	2.0308e-05	-0.872504	1.07392
147043781	chr4:147043781:A:G	4.69463e-06	-1.52065	0.257469
147043893	chr4:147043893:G:A	1.04621e-06	-1.38262	-1.3818
147044329	chr4:147044329:G:A	1.13707e-06	-1.46399	-1.21716
147044357	chr4:147044357:T:C	5.75295e-06	-1.01395e-10	-1.05989
147044389	chr4:147044389:G:C	5.79033e-06	-1.01395e-10	-1.05341
147044789	chr4:147044789:T:C	3.99956e-06	-1.42341	-3.83722e-10
147044865	chr4:147044865:T:C	5.05528e-06	-1.01395e-10	-1.18917
147044914	chr4:147044914:G:A	1.19019e-06	-1.52183	-1.11366
147045497	chr4:147045497:C:T	1.63675e-06	-0.938986	-1.3779
147045909	chr4:147045909:G:A	1.05304e-06	-1.37599	-1.38193
147046018	chr4:147046018:G:A	1.76805e-06	-0.864253	-1.37547
147046233	chr4:147046233:A:G	3.81022e-06	-1.36432	-0.107594
147046352	chr4:147046352:T:C	1.31849e-06	-1.50368	-1.02943
147046453	chr4:147046453:G:A	1.74651e-06	-0.874984	-1.377
147046465	chr4:147046465:C:T	1.69683e-06	-0.89785	-1.38299
147046529	chr4:147046529:C:T	4.07626e-06	-1.40442	-3.83722e-10
147046530	chr4:147046530:G:A	1.36158e-06	-1.49647	-1.00448
147047748	chr4:147047748:G:A	1.7846e-06	-0.843319	-1.38709
147047829	chr4:147047829:A:G	1.08427e-06	-1.34961	-1.37908
147047939	chr4:147047939:A:T	4.38988e-06	-1.01395e-10	-1.3303
147048026	chr4:147048026:T:C	2.21529e-06	-1.48951	-0.524706
147048162	chr4:147048162:C:T	5.8304e-06	-1.01395e-10	-1.04651
147048206	chr4:147048206:C:T	4.83479e-06	-1.01395e-10	-1.23376
147048299	chr4:147048299:A:G	1.69422e-06	-0.959108	-1.32327
147048666	chr4:147048666:C:T	1.12239e-06	-1.32004	-1.37409
147048870	chr4:147048870:G:A	1.75951e-06	-1.09246	-1.15211
147048894	chr4:147048894:G:T	6.61182e-06	-0.92074	-3.83722e-10
147048900	chr4:147048900:C:T	4.93844e-06	-1.27409	0.0615445
147049088	chr4:147049088:T:TA	2.47783e-06	-1.17679	-0.725423
147049365	chr4:147049365:G:A	3.64527e-06	-0.629819	-0.886349
147049448	chr4:147049448:G:A	7.58773e-06	-0.783067	-3.83722e-10
147049686	chr4:147049686:T:C	4.81291e-06	-1.01395e-10	-1.2383
147050013	chr4:147050013:G:A	5.21759e-06	-1.01395e-10	-1.15756
147050126	chr4:147050126:C:T	9.05562e-07	-1.5224	-1.3864
147050777	chr4:147050777:T:C	4.15378e-06	-1.01395e-10	-1.38558
147050798	chr4:147050798:G:T	7.52161e-06	-0.791819	-3.83722e-10
147050799	chr4:147050799:G:A	7.44906e-06	-0.801511	-3.83722e-10
147050800	chr4:147050800:C:T	7.53949e-06	-0.789445	-3.83722e-10
147050921	chr4:147050921:C:T	1.73969e-05	-0.929945	0.976636
147051184	chr4:147051184:C:T	1.38114e-05	-0.904335	0.720229
147051302	chr4:147051302:T:C	2.87339e-05	-0.871229	1.41971
147051469	chr4:147051469:G:A	5.39292e-06	0.232561	-1.35707
147051512	chr4:147051512:G:A	4.15114e-06	-1.01395e-10	-1.38622
147051518	chr4:147051518:G:A	1.21188e-06	-1.51353	-1.1039
147051565	chr4:147051565:G:A	1.21283e-06	-1.51804	-1.0986
147051648	chr4:147051648:T:C	2.81472e-05	-0.111507	0.639355
147051724	chr4:147051724:C:G	4.87509e-06	-1.01395e-10	-1.22546
147051909	chr4:147051909:C:T	1.82669e-05	-0.913124	1.00861
147051913	chr4:147051913:A:T	4.74039e-06	-1.01395e-10	-1.25348
147052471	chr4:147052471:A:T	2.74638e-05	-0.852177	1.35544
147052491	chr4:147052491:A:G	7.42645e-06	-0.804552	-3.83722e-10
147052828	chr4:147052828:T:G	9.2099e-06	-1.01395e-10	-0.589321
147052957	chr4:147052957:T:C	1.58974e-05	-0.91844	0.874997
147053080	chr4:147053080:A:G	8.07469e-06	-1.01395e-10	-0.720865
147053539	chr4:147053539:A:T	3.79134e-06	-1.47688	-3.83722e-10
147053677	chr4:147053677:C:T	4.41308e-06	-1.01395e-10	-1.32503
147053952	chr4:147053952:G:T	4.49147e-06	-1.01395e-10	-1.30742
147054065	chr4:147054065:T:C	4.00168e-05	-0.161479	1.04118
147054241	chr4:147054241:T:A	4.78643e-06	-1.01395e-10	-1.24382
147054389	chr4:147054389:C:T	4.23158e-06	-1.01395e-10	-1.36702
147054613	chr4:147054613:T:C	9.20258e-06	-0.590116	-3.83722e-10
147054634	chr4:147054634:G:C	5.03814e-06	-1.01395e-10	-1.19256
147054687	chr4:147054687:C:A	4.35035e-06	-1.01395e-10	-1.33934
147055024	chr4:147055024:GC:G	3.65704e-06	-1.51295	-3.83722e-10
147055104	chr4:147055104:T:C	5.08309e-06	-1.01395e-10	-1.18368
147055278	chr4:147055278:C:T	5.00846e-06	-1.01395e-10	-1.19847
147055369	chr4:147055369:G:A	4.61013e-06	-1.01395e-10	-1.28134
147055469	chr4:147055469:A:G	5.75363e-06	-1.01395e-10	-1.05977
147056293	chr4:147056293:A:C	4.53285e-06	-1.01395e-10	-1.29825
147056664	chr4:147056664:T:C	9.61175e-07	-1.46094	-1.38826
147057035	chr4:147057035:T:C	5.81759e-06	-1.01395e-10	-1.04871
147057936	chr4:147057936:C:T	4.98697e-06	-1.01395e-10	-1.20277
147057946	chr4:147057946:C:T	4.16115e-06	-1.01395e-10	-1.38381
147058015	chr4:147058015:G:A	4.77612e-06	-1.01395e-10	-1.24597
147058222	chr4:147058222:C:T	5.24582e-06	-1.01395e-10	-1.15217
147058365	chr4:147058365:C:A	6.86099e-06	-1.03005	0.146299
147058439	chr4:147058439:A:T	8.88772e-06	-1.01395e-10	-0.624929
147058652	chr4:147058652:T:A	4.69759e-06	-1.17983	-0.0827206
147059276	chr4:147059276:C:T	4.12449e-06	-1.01395e-10	-1.39266
147059734	chr4:147059734:T:A	1.10959e-05	-1.04278	0.639755
147059969	chr4:147059969:GATAGTGGAGACAA:G	2.22365e-06	-1.49636	-0.514091
147060179	chr4:147060179:C:T	4.95065e-06	-1.01395e-10	-1.21008
147060358	chr4:147060358:C:T	1.02712e-06	-1.51935	-1.26349
147060558	chr4:147060558:T:C	1.10964e-06	-1.52225	-1.18331
147060915	chr4:147060915:A:G	4.23441e-06	-1.01395e-10	-1.36636
147061169	chr4:147061169:A:T	1.36545e-06	-1.52241	-0.97571
147061312	chr4:147061312:A:G	1.3946e-06	-1.52222	-0.954775
147061577	chr4:147061577:A:G	4.7222e-06	-1.01395e-10	-1.25732
147061783	chr4:147061783:G:A	4.69615e-06	-1.01395e-10	-1.26286
147061822	chr4:147061822:A:C	4.99503e-06	-1.01395e-10	-1.20116
147061899	chr4:147061899:A:G	3.58265e-05	0.294996	0.474094
147061943	chr4:147061943:A:G	1.03054e-06	-1.51967	-1.25984
147061995	chr4:147061995:G:C	4.14146e-06	-1.01395e-10	-1.38855
147062202	chr4:147062202:A:G	3.33006e-06	-1.4912	-0.115408
147062308	chr4:147062308:T:C	1.17979e-06	-1.49305	-1.15121
147062413	chr4:147062413:T:C	1.92412e-05	0.147453	-3.83722e-10
147062491	chr4:147062491:T:C	4.69895e-06	-1.01395e-10	-1.26226
147062866	chr4:147062866:A:G	4.84478e-06	-1.01395e-10	-1.2317
147063508	chr4:147063508:C:T	4.90168e-06	-1.01395e-10	-1.22002
147063547	chr4:147063547:CAG:C	6.66812e-06	-1.01395e-10	-0.912262
147063669	chr4:147063669:T:C	1.04091e-06	-1.51313	-1.25638
147063696	chr4:147063696:T:C	4.16741e-06	-1.01395e-10	-1.3823
147064079	chr4:147064079:C:T	9.61368e-06	-0.986764	0.440352
147064544	chr4:147064544:G:T	6.27534e-06	-0.972972	-3.83722e-10
147064651	chr4:147064651:C:A	6.55851e-06	-1.01395e-10	-0.928836
147064719	chr4:147064719:C:T	3.63229e-06	-1.51974	-3.83722e-10
147064762	chr4:147064762:G:A	3.85714e-06	-1.45967	-3.83722e-10
147065139	chr4:147065139:A:G	9.13818e-07	-1.50625	-1.39348
147065230	chr4:147065230:G:A	3.62593e-06	-1.52149	-3.83722e-10
147065455	chr4:147065455:C:T	4.13238e-06	-1.01395e-10	-1.39075
147065755	chr4:147065755:T:C	4.5266e-06	-1.01395e-10	-1.29963
147065795	chr4:147065795:G:C	4.3184e-06	-1.01395e-10	-1.34671
147065845	chr4:147065845:C:T	2.13212e-06	-1.14896	-0.90352
147066337	chr4:147066337:T:C	4.41296e-06	0.0205899	-1.34564
147067085	chr4:147067085:C:T	2.4157e-05	-0.547541	0.922517
147067479	chr4:147067479:A:G	4.32329e-06	-1.01395e-10	-1.34558
147067935	chr4:147067935:A:G	1.07122e-05	-1.01395e-10	-0.438219
147068181	chr4:147068181:G:A	1.03878e-05	-1.08595	0.616984
147068267	chr4:147068267:C:T	4.11303e-06	-1.01395e-10	-1.39544
147068492	chr4:147068492:C:T	1.465e-06	-1.09025	-1.33749
147068520	chr4:147068520:A:G	1.15812e-06	-1.48426	-1.17853
147069219	chr4:147069219:G:C	4.74005e-06	-1.00397	-0.249577
147069223	chr4:147069223:T:C	1.56219e-06	-1.35722	-1.00629
147069225	chr4:147069225:G:A	4.81538e-06	-0.999743	-0.238041
147069478	chr4:147069478:T:C	7.63801e-05	0.121208	1.40492
147069647	chr4:147069647:G:A	6.46776e-05	0.22064	1.13918
147069668	chr4:147069668:T:G	2.61866e-05	-0.629236	1.08488
147069764	chr4:147069764:C:T	1.60588e-06	-1.40341	-0.932517
147069798	chr4:147069798:T:C	2.61572e-05	-0.639621	1.09415
147069807	chr4:147069807:A:G	1.34746e-06	-1.14499	-1.36639
147069901	chr4:147069901:C:G	4.43378e-06	-1.01395e-10	-1.32035
147070065	chr4:147070065:C:T	1.00577e-06	-1.409	-1.39485
147070250	chr4:147070250:T:C	1.62168e-06	-1.07599	-1.25014
147070301	chr4:147070301:A:C	9.74466e-07	-1.5164	-1.31907
147070454	chr4:147070454:A:G	4.31388e-06	-1.01395e-10	-1.34776
147070545	chr4:147070545:T:C	1.54374e-06	-0.994068	-1.38132
147070922	chr4:147070922:A:C	1.15139e-06	-1.28673	-1.3819
147071119	chr4:147071119:C:G	8.69843e-06	-1.01395e-10	-0.646457
147072035	chr4:147072035:T:C	1.21475e-05	-1.01395e-10	-0.312477
147072125	chr4:147072125:G:C	3.1968e-05	0.760262	-0.105124
147072152	chr4:147072152:AAAAAAAG:A	5.52133e-06	-1.01395e-10	-1.10098
147072166	chr4:147072166:GA:G	1.02413e-05	-0.949537	0.466362
147072550	chr4:147072550:A:G	7.02386e-05	0.57922	0.863079
147072776	chr4:147072776:C:T	4.685e-06	-1.01395e-10	-1.26523
147073229	chr4:147073229:G:A	1.40616e-06	-1.13971	-1.32903
147073438	chr4:147073438:C:T	6.10473e-06	-1.01395e-10	-1.00053
147073472	chr4:147073472:C:G	8.32898e-06	-0.689858	-3.83722e-10
147073715	chr4:147073715:G:T	1.64011e-06	-0.921202	-1.39363
147073806	chr4:147073806:C:T	1.43272e-06	-1.16759	-1.28244
147074008	chr4:147074008:G:A	4.16301e-06	-1.01395e-10	-1.38336
147074105	chr4:147074105:T:C	1.11483e-06	-1.44736	-1.25354
147075223	chr4:147075223:A:G	4.11693e-06	-1.01395e-10	-1.39449
147075682	chr4:147075682:G:A	4.66506e-06	-1.01395e-10	-1.2695
147075957	chr4:147075957:C:G	1.39842e-06	-1.13464	-1.33961
147077476	chr4:147077476:T:C	4.50492e-06	-1.01395e-10	-1.30443
147077806	chr4:147077806:A:G	6.61518e-06	-0.978151	0.0579193
147078186	chr4:147078186:A:G	1.31226e-06	-1.15545	-1.3824
147078287	chr4:147078287:A:G	2.85676e-05	0.691323	-0.148651
147078407	chr4:147078407:A:G	4.40961e-06	-1.01395e-10	-1.32581
147078669	chr4:147078669:A:T	9.4681e-07	-1.49992	-1.36434
147079070	chr4:147079070:A:G	4.70916e-06	-1.01395e-10	-1.26009
147079308	chr4:147079308:C:T	4.20267e-06	-1.01395e-10	-1.37388
147079585	chr4:147079585:G:A	4.37587e-06	-1.01395e-10	-1.33349
147079719	chr4:147079719:A:G	4.1109e-06	-1.01395e-10	-1.39596
147080365	chr4:147080365:G:A	2.55124e-05	0.197963	0.231603
147081251	chr4:147081251:C:T	5.18507e-06	-1.16382	-3.83722e-10
147081664	chr4:147081664:A:T	4.91899e-06	-1.01395e-10	-1.2165
147081728	chr4:147081728:C:A	4.13737e-06	-1.01395e-10	-1.38954
147081901	chr4:147081901:G:A	7.23197e-06	-1.01395e-10	-0.831088
147081922	chr4:147081922:T:C	1.20288e-06	-1.52233	-1.10255
147082401	chr4:147082401:G:A	3.47884e-05	0.175624	0.564061
147082680	chr4:147082680:T:C	4.42565e-06	-1.01395e-10	-1.32218
147082810	chr4:147082810:GT:G	5.46731e-06	-1.11081	-3.83722e-10
147082932	chr4:147082932:A:G	4.11319e-06	-1.01395e-10	-1.3954
147084019	chr4:147084019:G:A	6.73497e-06	-1.01395e-10	-0.902286
147084254	chr4:147084254:G:A	4.10997e-06	-1.01395e-10	-1.39618
147084554	chr4:147084554:C:T	9.31143e-07	-1.48917	-1.39177
147085579	chr4:147085579:A:G	4.57576e-06	-1.01395e-10	-1.28883
147085708	chr4:147085708:A:G	1.71014e-06	-1.50692	-0.766106
147086088	chr4:147086088:T:C	4.7029e-06	-1.01395e-10	-1.26142
147086325	chr4:147086325:A:C	9.29551e-07	-1.48676	-1.39589
147086605	chr4:147086605:G:T	9.30428e-07	-1.48788	-1.39383
147086621	chr4:147086621:C:T	1.58003e-06	-1.50767	-0.844489
147086763	chr4:147086763:G:A	5.68374e-06	-1.01395e-10	-1.07199
147087100	chr4:147087100:A:C	9.92789e-07	-1.47333	-1.34351
147087410	chr4:147087410:AG:A	4.05932e-06	-1.40858	-3.83722e-10
147087626	chr4:147087626:C:T	4.31027e-06	-1.01395e-10	-1.3486
147087665	chr4:147087665:G:A	4.11065e-06	-1.01395e-10	-1.39602
147088157	chr4:147088157:T:TA	1.26129e-06	-1.19434	-1.38313
147088306	chr4:147088306:T:C	5.01246e-06	-1.01395e-10	-1.19767
147088330	chr4:147088330:A:T	9.29691e-07	-1.48645	-1.39606
147088582	chr4:147088582:C:T	1.64055e-06	-1.51712	-0.797449
147088806	chr4:147088806:A:G	9.36467e-07	-1.48455	-1.39069
147088968	chr4:147088968:C:T	9.38651e-07	-1.47797	-1.39495
147089053	chr4:147089053:G:A	4.12776e-06	-1.01395e-10	-1.39186
147089375	chr4:147089375:C:T	2.11608e-05	-1.01395e-10	0.242551
147089831	chr4:147089831:A:T	4.29849e-06	-1.01395e-10	-1.35134
147089911	chr4:147089911:T:C	1.41859e-06	-1.46483	-0.995108
147090080	chr4:147090080:C:A	9.33146e-07	-1.49378	-1.38501
147090163	chr4:147090163:A:T	1.04759e-06	-1.4626	-1.3005
147090776	chr4:147090776:T:A	9.23048e-07	-1.51207	-1.3776
147090778	chr4:147090778:G:A	1.09271e-06	-1.32774	-1.3932
147090829	chr4:147090829:A:T	7.63098e-06	-1.01395e-10	-0.777383
147090912	chr4:147090912:C:T	9.38174e-07	-1.51724	-1.35618
147091324	chr4:147091324:A:G	1.04519e-06	-1.5037	-1.2617
147091813	chr4:147091813:T:C	1.47945e-06	-1.26869	-1.14924
147092128	chr4:147092128:C:A	1.69137e-06	-1.49637	-0.787694
147092297	chr4:147092297:G:C	4.45599e-06	-1.01395e-10	-1.31535
147092320	chr4:147092320:C:T	1.16527e-06	-1.51115	-1.1455
147092430	chr4:147092430:A:C	4.59088e-06	-1.01395e-10	-1.28553
147092474	chr4:147092474:G:A	3.74985e-06	-1.48788	-3.83722e-10
147092512	chr4:147092512:C:T	4.14754e-06	-1.01395e-10	-1.38708
147092951	chr4:147092951:A:G	4.39751e-06	-1.01395e-10	-1.32856
147093018	chr4:147093018:T:C	1.84564e-06	-1.38743	-0.809342
147093020	chr4:147093020:C:T	4.13356e-06	-1.01395e-10	-1.39046
147093647	chr4:147093647:G:A	2.92442e-05	0.566083	-3.83722e-10
147093804	chr4:147093804:C:T	8.50787e-06	-0.668608	-3.83722e-10
147093999	chr4:147093999:A:C	1.66964e-06	-1.42484	-0.872156
147094298	chr4:147094298:G:A	1.61058e-06	-1.45557	-0.877441
147094361	chr4:147094361:G:C	7.38885e-06	-1.01395e-10	-0.809628
147094440	chr4:147094440:C:T	1.52437e-06	-1.51829	-0.869722
147094487	chr4:147094487:A:G	1.64786e-06	-1.44782	-0.8623
147094839	chr4:147094839:G:C	1.583e-06	-1.51177	-0.838507
147094926	chr4:147094926:C:T	1.57413e-06	-1.51942	-0.836477
147095158	chr4:147095158:C:T	1.63898e-06	-1.5207	-0.794818
147096142	chr4:147096142:GACAGAC:G	4.15187e-06	-1.01395e-10	-1.38604
147096253	chr4:147096253:G:A	1.58038e-06	-1.51884	-0.8331
147096396	chr4:147096396:G:A	4.34855e-06	-1.33976	-3.83722e-10
147096513	chr4:147096513:A:G	1.56728e-06	-1.51777	-0.842484
147096575	chr4:147096575:A:G	1.60566e-06	-1.51839	-0.817672
147096668	chr4:147096668:A:G	1.56995e-06	-1.5186	-0.839951
147096703	chr4:147096703:G:A	1.59919e-06	-1.51894	-0.821161
147096804	chr4:147096804:T:C	1.62179e-06	-1.5187	-0.807365
147097118	chr4:147097118:A:G	1.57339e-06	-1.51722	-0.839143
147097250	chr4:147097250:A:T	1.61043e-06	-1.51731	-0.815786
147097251	chr4:147097251:G:A	4.4365e-06	-1.01395e-10	-1.31973
147097402	chr4:147097402:A:G	4.29047e-06	-1.01395e-10	-1.3532
147097560	chr4:147097560:C:T	1.099e-06	-1.42148	-1.29372
147097701	chr4:147097701:GAAATGC:G	6.54766e-06	-1.01395e-10	-0.930491
147097797	chr4:147097797:A:G	1.62027e-06	-1.52062	-0.806383
147097853	chr4:147097853:G:A	1.66231e-06	-1.52236	-0.779024
147098219	chr4:147098219:G:A	1.50694e-06	-1.51707	-0.882452
147098412	chr4:147098412:A:G	7.69234e-06	-1.01395e-10	-0.769374
147098663	chr4:147098663:C:T	1.57195e-06	-1.51793	-0.839353
147098866	chr4:147098866:T:C	4.13562e-06	-1.01395e-10	-1.38996
147098893	chr4:147098893:C:T	1.69678e-06	-1.51897	-0.761901
147098998	chr4:147098998:ATT:A	4.11029e-05	-1.01395e-10	0.90648
147099464	chr4:147099464:T:A	5.15256e-06	-1.01395e-10	-1.17011
147099631	chr4:147099631:G:A	7.31726e-06	-1.01395e-10	-0.819364
147099685	chr4:147099685:C:T	1.65689e-06	-1.51988	-0.784782
147099720	chr4:147099720:T:C	1.59721e-06	-1.51772	-0.823623
147099934	chr4:147099934:G:C	1.60822e-06	-1.51457	-0.819901
147099935	chr4:147099935:C:T	1.62229e-06	-1.51467	-0.811092
147099992	chr4:147099992:T:C	1.23434e-06	-1.43274	-1.16632
147100003	chr4:147100003:T:C	1.64096e-06	-1.51209	-0.802224
147100078	chr4:147100078:A:G	1.6448e-06	-1.51514	-0.79684
147100199	chr4:147100199:A:G	1.5657e-06	-1.51839	-0.842869
147100268	chr4:147100268:A:G	1.79158e-06	-1.52216	-0.704345
147100370	chr4:147100370:C:T	7.14009e-06	-0.843873	-3.83722e-10
147100457	chr4:147100457:T:C	1.70465e-06	-1.51929	-0.756946
147100517	chr4:147100517:G:A	4.34074e-06	-1.01395e-10	-1.34155
147100532	chr4:147100532:G:A	1.61215e-06	-1.5209	-0.811128
147100964	chr4:147100964:A:G	1.427e-06	-1.52115	-0.932879
147100998	chr4:147100998:T:C	1.44427e-06	-1.52007	-0.921929
147101070	chr4:147101070:T:A	1.46664e-06	-1.51816	-0.908461
147101193	chr4:147101193:A:G	1.40076e-06	-1.52096	-0.951626
147101229	chr4:147101229:A:G	1.13503e-05	-1.01395e-10	-0.380352
147101263	chr4:147101263:CA:C	4.11776e-06	-1.01395e-10	-1.39429
147101328	chr4:147101328:C:A	1.37926e-06	-1.52011	-0.967947
147101474	chr4:147101474:C:T	1.4477e-06	-1.52039	-0.919233
147101530	chr4:147101530:T:C	1.60225e-06	-1.52015	-0.818038
147101561	chr4:147101561:G:A	1.44972e-06	-1.5202	-0.918032
147101572	chr4:147101572:A:G	6.27402e-06	-1.01395e-10	-0.973182
147101579	chr4:147101579:A:G	1.15268e-06	-1.31033	-1.35718
147101621	chr4:147101621:G:A	1.14485e-06	-1.31264	-1.36169
147101692	chr4:147101692:A:G	1.41505e-06	-1.5191	-0.94334
147101894	chr4:147101894:A:G	6.7844e-06	-1.01395e-10	-0.894973
147101960	chr4:147101960:C:T	1.42717e-06	-1.52024	-0.933666
147102020	chr4:147102020:G:A	1.4575e-06	-1.52014	-0.912739
147102058	chr4:147102058:C:T	1.03288e-06	-1.52089	-1.25636
147102206	chr4:147102206:T:A	1.49383e-06	-1.50987	-0.898388
147102297	chr4:147102297:C:T	2.23291e-06	-1.40246	-0.603828
147102584	chr4:147102584:AAAAAG:A	4.47899e-06	-1.3102	-3.83722e-10
147102676	chr4:147102676:C:T	1.37533e-06	-1.40277	-1.08814
147102721	chr4:147102721:G:A	1.18527e-06	-1.40655	-1.23307
147102790	chr4:147102790:T:C	7.67826e-06	-1.01395e-10	-0.771207
147102952	chr4:147102952:GT:G	7.49696e-06	-0.795101	-3.83722e-10
147103052	chr4:147103052:T:C	8.27746e-06	-1.01395e-10	-0.696064
147103072	chr4:147103072:C:G	9.47081e-07	-1.50159	-1.36238
147103336	chr4:147103336:T:C	5.98768e-06	0.237507	-1.2574
147103385	chr4:147103385:G:A	1.17397e-05	-1.01395e-10	-0.346622
147103472	chr4:147103472:T:A	2.33665e-06	-1.02301	-0.937875
147103528	chr4:147103528:A:G	7.96594e-06	-1.01395e-10	-0.734424
147103668	chr4:147103668:A:G	5.06898e-06	-1.01395e-10	-1.18646
147103778	chr4:147103778:G:T	3.12754e-06	-0.825533	-0.843819
147103890	chr4:147103890:G:A	4.43231e-06	-1.01395e-10	-1.32068
147104375	chr4:147104375:A:G	4.12511e-06	-1.01395e-10	-1.39251
147104407	chr4:147104407:T:C	2.86012e-06	-1.0038	-0.754935
147104426	chr4:147104426:A:G	2.66323e-06	-1.03284	-0.797225
147104562	chr4:147104562:G:A	2.89815e-06	-0.96717	-0.778357
147104582	chr4:147104582:CT:C	2.83645e-06	-0.980226	-0.786821
147104983	chr4:147104983:C:T	9.76303e-07	-1.50682	-1.32676
147105257	chr4:147105257:A:G	1.17366e-06	-1.25526	-1.39421
147105369	chr4:147105369:T:C	1.38279e-06	-1.4532	-1.0323
147105430	chr4:147105430:T:C	1.40184e-06	-1.45725	-1.01456
147105537	chr4:147105537:A:C	2.32763e-06	-1.45225	-0.512495
147105955	chr4:147105955:T:C	2.61184e-06	-1.43594	-0.413607
147106046	chr4:147106046:A:C	2.22879e-06	-1.44247	-0.565674
147106104	chr4:147106104:A:G	6.40392e-06	-1.01395e-10	-0.95269
147106405	chr4:147106405:G:A	2.60505e-06	-1.43808	-0.414069
147106649	chr4:147106649:C:T	1.21577e-06	-1.42131	-1.19291
147106701	chr4:147106701:T:C	1.92239e-06	-1.13234	-1.0237
147106717	chr4:147106717:C:T	2.4814e-06	-1.41897	-0.481813
147106718	chr4:147106718:A:G	2.23178e-06	-1.44815	-0.55865
147106842	chr4:147106842:A:G	2.28864e-06	-1.43561	-0.54603
147107002	chr4:147107002:T:C	2.75715e-06	-1.45562	-0.339782
147107244	chr4:147107244:G:A	1.17082e-05	-1.01395e-10	-0.349307
147107375	chr4:147107375:G:A	3.50837e-06	-1.43708	-0.117366
147107536	chr4:147107536:C:G	1.14637e-06	-1.50187	-1.17113
147107592	chr4:147107592:A:G	9.16029e-07	-1.50703	-1.39028
147108418	chr4:147108418:A:C	5.18916e-06	-1.01395e-10	-1.16303
147108517	chr4:147108517:A:G	1.99328e-05	-0.753077	0.935845
147108771	chr4:147108771:G:C	6.19648e-06	-1.01395e-10	-0.985619
147109097	chr4:147109097:T:C	5.30176e-06	-1.01395e-10	-1.14156
147109329	chr4:147109329:C:T	9.02681e-06	-0.724141	0.114741
147109828	chr4:147109828:C:T	1.10249e-05	-1.01395e-10	-0.40944
147109876	chr4:147109876:C:A	2.50862e-06	-0.805393	-1.08447
147110002	chr4:147110002:C:A	9.20559e-07	-1.49671	-1.39566
147110243	chr4:147110243:C:T	2.12795e-06	-1.32343	-0.731014
147110244	chr4:147110244:G:A	2.12581e-06	-1.34029	-0.715152
147110350	chr4:147110350:C:T	1.08028e-06	-1.33664	-1.39575
147110380	chr4:147110380:C:A	0.000201963	-1.01395e-10	2.49849
147110424	chr4:147110424:GAA:G	8.85124e-06	-1.01395e-10	-0.629042
147110572	chr4:147110572:G:A	9.94078e-06	-0.512954	-3.83722e-10
147111024	chr4:147111024:T:C	4.6212e-06	-0.941398	-0.337547
147111336	chr4:147111336:G:A	9.04937e-07	-1.51328	-1.39621
147111438	chr4:147111438:G:A	1.79692e-06	-1.4576	-0.765923
147111959	chr4:147111959:T:G	3.90139e-06	-1.44827	-3.83722e-10
147112199	chr4:147112199:A:T	9.15236e-07	-1.51711	-1.38106
147112217	chr4:147112217:A:C	1.39888e-06	-1.47107	-1.00286
147112284	chr4:147112284:T:G	1.39048e-06	-1.46879	-1.01115
147112630	chr4:147112630:C:T	1.24231e-06	-1.4668	-1.12583
147112634	chr4:147112634:G:A	4.13631e-06	-1.01395e-10	-1.3898
147113071	chr4:147113071:T:A	1.40618e-06	-1.47034	-0.99838
147113713	chr4:147113713:C:T	1.87004e-06	-1.48192	-0.701722
147113753	chr4:147113753:G:A	7.43556e-06	-0.803325	-3.83722e-10
147114794	chr4:147114794:G:A	4.41003e-06	-1.01395e-10	-1.32572
147114861	chr4:147114861:T:C	4.14198e-06	-1.01395e-10	-1.38843
147114949	chr4:147114949:C:G	1.28953e-06	-1.46192	-1.09341
147114999	chr4:147114999:G:A	4.56279e-06	-1.01395e-10	-1.29167
147115147	chr4:147115147:A:G	1.4406e-06	-1.47027	-0.97427
147115264	chr4:147115264:C:T	9.51003e-07	-1.51936	-1.34048
147115393	chr4:147115393:C:T	2.35968e-06	-0.915057	-1.03602
147115997	chr4:147115997:T:G	1.05796e-06	-1.48929	-1.26397
147116077	chr4:147116077:C:T	4.29312e-06	-1.01395e-10	-1.35258
147116175	chr4:147116175:A:G	4.129e-06	-1.01395e-10	-1.39157
147116322	chr4:147116322:T:G	5.08301e-06	-1.01395e-10	-1.1837
147116533	chr4:147116533:G:T	4.81484e-06	-1.01395e-10	-1.2379
147116628	chr4:147116628:A:G	4.34139e-06	-1.01395e-10	-1.34141
147117622	chr4:147117622:G:A	2.23358e-06	-1.47128	-0.534709
147118078	chr4:147118078:A:G	3.2726e-06	-0.447967	-1.17605
147118256	chr4:147118256:A:G	5.13716e-06	-1.01395e-10	-1.1731
147118866	chr4:147118866:C:CT	2.34404e-06	-1.52238	-0.435341
147119168	chr4:147119168:G:A	4.1523e-06	-1.01395e-10	-1.38594
147119221	chr4:147119221:G:A	1.43589e-05	-1.01395e-10	-0.145232
147119491	chr4:147119491:C:A	4.24828e-06	-1.01395e-10	-1.36309
147119540	chr4:147119540:T:C	4.27862e-06	-1.01395e-10	-1.35597
147119713	chr4:147119713:G:A	6.67643e-06	-1.01395e-10	-0.911016
147119823	chr4:147119823:C:T	4.57523e-06	-0.212869	-1.07607
147119828	chr4:147119828:G:T	1.00016e-06	-1.50631	-1.30314
147119953	chr4:147119953:C:T	4.13459e-06	-1.01395e-10	-1.39021
147120125	chr4:147120125:A:G	5.04388e-06	-0.925011	-0.266413
147120336	chr4:147120336:G:T	5.32885e-06	-1.01395e-10	-1.13646
147120392	chr4:147120392:G:A	2.24882e-05	-1.01395e-10	0.303391
147120522	chr4:147120522:G:A	2.0534e-06	-1.51981	-0.570298
147120602	chr4:147120602:T:A	1.49579e-05	-1.01395e-10	-0.104359
147120870	chr4:147120870:C:T	1.68059e-06	-1.5203	-0.770153
147121043	chr4:147121043:T:G	4.12654e-06	-1.01395e-10	-1.39216
147122423	chr4:147122423:A:C	5.12486e-06	-1.01395e-10	-1.1755
147122953	chr4:147122953:C:T	4.16658e-06	-1.01395e-10	-1.3825
147123529	chr4:147123529:C:T	1.02649e-06	-1.43178	-1.35167
147123590	chr4:147123590:T:C	4.82732e-06	-0.104298	-1.13101
147123683	chr4:147123683:A:G	4.95963e-06	-0.0130915	-1.19518
147123731	chr4:147123731:A:G	5.07077e-06	0.0300282	-1.21613
147123776	chr4:147123776:C:A	1.05775e-06	-1.42966	-1.3238
147123932	chr4:147123932:G:A	3.95082e-05	-1.01395e-10	0.866908
147123990	chr4:147123990:A:T	4.21053e-06	-1.01395e-10	-1.37201
147124100	chr4:147124100:C:T	4.12322e-06	-1.01395e-10	-1.39297
147124133	chr4:147124133:C:T	2.16293e-05	-1.01395e-10	0.264447
147124146	chr4:147124146:A:G	5.56847e-05	-1.01395e-10	1.21011
147124434	chr4:147124434:G:A	4.52158e-06	-1.30074	-3.83722e-10
147124481	chr4:147124481:A:G	2.18048e-05	-1.01395e-10	0.272529
147124734	chr4:147124734:G:C	2.17099e-05	-1.01395e-10	0.26817
147124740	chr4:147124740:G:T	2.2179e-05	-1.01395e-10	0.289546
147124744	chr4:147124744:A:G	2.38897e-05	-1.01395e-10	0.363847
147124752	chr4:147124752:A:T	2.11698e-05	-1.01395e-10	0.242978
147125169	chr4:147125169:T:C	2.25132e-05	-1.01395e-10	0.304501
147125302	chr4:147125302:C:T	3.52805e-06	-1.08704	-0.461817
147125436	chr4:147125436:A:G	3.77439e-06	-1.48136	-3.83722e-10
147125506	chr4:147125506:C:T	2.19025e-05	-1.01395e-10	0.277
147125722	chr4:147125722:A:G	2.54146e-05	-1.01395e-10	0.425725
147126357	chr4:147126357:G:C	3.09281e-06	-1.10498	-0.575535
147126398	chr4:147126398:C:T	9.78974e-07	-1.49498	-1.33587
147126820	chr4:147126820:G:C	2.08958e-06	-1.52109	-0.551545
147126857	chr4:147126857:A:G	1.92273e-05	-1.01395e-10	0.14673
147126958	chr4:147126958:C:T	2.19294e-05	-1.01395e-10	0.27823
147127207	chr4:147127207:G:A	1.85164e-05	-1.01395e-10	0.109057
147127256	chr4:147127256:G:C	2.13498e-05	-1.01395e-10	0.251442
147127358	chr4:147127358:C:T	7.26239e-06	-0.826891	-3.83722e-10
147127521	chr4:147127521:A:G	2.13164e-05	-1.01395e-10	0.249877
147127577	chr4:147127577:A:T	2.02499e-05	-1.01395e-10	0.19855
147127729	chr4:147127729:A:T	2.03493e-05	-1.01395e-10	0.203447
147127796	chr4:147127796:C:T	2.19025e-05	-1.01395e-10	0.277
147127854	chr4:147127854:C:A	2.87256e-05	-1.01395e-10	0.548189
147127870	chr4:147127870:A:C	1.63504e-05	-1.01395e-10	-0.0153484
147128048	chr4:147128048:A:T	2.06039e-05	-1.01395e-10	0.215881
147128590	chr4:147128590:C:T	1.74863e-05	-1.01395e-10	0.051817
147128684	chr4:147128684:G:C	1.82074e-05	-1.01395e-10	0.0922301
147128723	chr4:147128723:T:C	3.64516e-06	-1.5162	-3.83722e-10
147129142	chr4:147129142:T:C	1.80961e-05	-1.01395e-10	0.0860991
147129326	chr4:147129326:A:G	1.833e-05	-1.01395e-10	0.0989382
147129406	chr4:147129406:G:A	1.72173e-05	-1.01395e-10	0.0363134
147129663	chr4:147129663:A:G	4.16601e-06	-1.01395e-10	-1.38264
147129957	chr4:147129957:T:G	1.7858e-05	-1.01395e-10	0.0728533
147130063	chr4:147130063:A:G	1.77687e-05	-1.01395e-10	0.0678391
147130277	chr4:147130277:G:A	1.77003e-05	-1.01395e-10	0.0639847
147130582	chr4:147130582:G:A	4.17323e-06	-1.01395e-10	-1.38091
147130834	chr4:147130834:A:C	6.10286e-06	-1.01395e-10	-1.00084
147131020	chr4:147131020:A:G	4.41906e-06	-0.23038	-1.09329
147131249	chr4:147131249:T:C	3.34927e-05	-1.01395e-10	0.701729
147131458	chr4:147131458:T:C	1.59944e-05	-1.01395e-10	-0.0373594
147131800	chr4:147131800:AT:A	1.54707e-05	-1.01395e-10	-0.0706511
147132468	chr4:147132468:T:G	2.23594e-05	-1.01395e-10	0.297649
147132527	chr4:147132527:G:A	1.15214e-06	-1.50313	-1.16484
147133384	chr4:147133384:C:T	6.92081e-06	-0.250858	-0.624208
147134280	chr4:147134280:A:G	1.58727e-06	-1.52066	-0.826926
147134403	chr4:147134403:C:A	2.08008e-05	-1.01395e-10	0.22539
147134981	chr4:147134981:A:T	4.84982e-06	-1.01395e-10	-1.23066
147135018	chr4:147135018:T:A	9.01777e-07	-1.52207	-1.39091
147135076	chr4:147135076:T:C	2.76579e-06	-1.35052	-0.441753
147135168	chr4:147135168:T:C	9.42264e-07	-1.48754	-1.38153
147136183	chr4:147136183:G:C	4.62245e-06	-1.01395e-10	-1.27867
147136248	chr4:147136248:G:A	1.46295e-05	-1.01395e-10	-0.126557
147136282	chr4:147136282:T:C	5.43438e-06	-1.01395e-10	-1.11685
147136446	chr4:147136446:G:A	5.03242e-06	-1.01395e-10	-1.1937
147136809	chr4:147136809:C:T	1.30073e-05	-1.01395e-10	-0.244087
147136890	chr4:147136890:T:G	4.84435e-06	-1.01395e-10	-1.23179
147137030	chr4:147137030:GT:G	1.63738e-05	-0.0139167	-3.83722e-10
147137104	chr4:147137104:C:A	5.05846e-06	-1.01395e-10	-1.18854
147137352	chr4:147137352:C:T	4.50554e-06	-1.01395e-10	-1.30429
147137586	chr4:147137586:C:A	8.81852e-06	-1.01395e-10	-0.632746
147137820	chr4:147137820:C:T	9.20099e-07	-1.52218	-1.37069
147137934	chr4:147137934:A:G	4.1285e-06	-1.01395e-10	-1.39169
147139163	chr4:147139163:A:C	5.14825e-06	-1.01395e-10	-1.17094
147139299	chr4:147139299:A:G	9.81194e-07	-1.52223	-1.30636
147139375	chr4:147139375:C:T	9.85332e-06	-1.01395e-10	-0.521791
147140124	chr4:147140124:A:G	9.84931e-07	-1.5223	-1.30248
147140415	chr4:147140415:T:G	4.76554e-05	-1.01395e-10	1.0544
147140872	chr4:147140872:T:C	6.63224e-06	-1.01395e-10	-0.917657
147140936	chr4:147140936:C:T	5.2275e-06	-1.01395e-10	-1.15567
147141023	chr4:147141023:C:T	5.84011e-06	-1.01395e-10	-1.04485
147141232	chr4:147141232:T:C	4.52844e-06	-1.01395e-10	-1.29922
147141404	chr4:147141404:T:C	9.26822e-07	-1.51936	-1.36623
147141544	chr4:147141544:G:A	3.21632e-06	-1.52222	-0.119141
147141663	chr4:147141663:C:T	4.20807e-06	-1.01395e-10	-1.3726
147142070	chr4:147142070:G:A	4.19213e-06	-1.01395e-10	-1.37639
147142109	chr4:147142109:G:A	1.01354e-05	-1.01395e-10	-0.493565
147142270	chr4:147142270:T:C	6.68954e-06	-1.01395e-10	-0.909054
147143287	chr4:147143287:A:G	1.89137e-06	-1.47289	-0.699412
147144124	chr4:147144124:A:G	4.11208e-06	-1.01395e-10	-1.39567
147144465	chr4:147144465:A:G	1.28097e-06	-1.52173	-1.04025
147145475	chr4:147145475:G:T	1.0128e-06	-1.49365	-1.30323
147145857	chr4:147145857:C:T	9.69702e-06	-1.01395e-10	-0.537781
147145932	chr4:147145932:T:C	1.03392e-06	-1.51642	-1.25983
147146149	chr4:147146149:T:C	2.52189e-05	-1.01395e-10	0.417994
147146411	chr4:147146411:A:C	1.03972e-06	-1.51839	-1.25227
147146427	chr4:147146427:T:C	4.1664e-06	-1.01395e-10	-1.38255
147146456	chr4:147146456:G:A	3.64406e-05	-1.01395e-10	0.786083
147146595	chr4:147146595:A:G	9.28002e-07	-1.52004	-1.36428
147147474	chr4:147147474:G:A	4.11308e-06	-1.01395e-10	-1.39543
147147564	chr4:147147564:A:G	1.21481e-06	-1.50815	-1.10686
147147716	chr4:147147716:C:T	0.000266659	-0.514107	3.29048
147148287	chr4:147148287:C:T	2.3119e-06	-1.48724	-0.484294
147148315	chr4:147148315:A:T	6.7786e-06	-1.01395e-10	-0.895829
147148373	chr4:147148373:TTATC:T	4.67801e-06	-1.01395e-10	-1.26673
147148388	chr4:147148388:T:C	1.00247e-06	-1.49867	-1.30846
147148449	chr4:147148449:C:T	1.0134e-05	-1.01395e-10	-0.493706
147148704	chr4:147148704:T:C	1.24071e-06	-1.50995	-1.08397
147150051	chr4:147150051:T:C	3.26881e-05	-1.01395e-10	0.67741
147151230	chr4:147151230:G:A	3.78701e-06	-1.47802	-3.83722e-10
147151891	chr4:147151891:C:T	4.97249e-06	-1.01395e-10	-1.20568
147152457	chr4:147152457:C:T	2.01158e-05	-1.01395e-10	0.191905
147152825	chr4:147152825:T:C	9.39759e-07	-1.4866	-1.38513
147152833	chr4:147152833:A:G	1.53286e-05	-1.01395e-10	-0.0798809
147152980	chr4:147152980:G:A	2.29866e-05	-1.01395e-10	0.325312
147153036	chr4:147153036:T:C	4.85952e-06	-1.01395e-10	-1.22866
147153194	chr4:147153194:A:G	4.45636e-06	-1.01395e-10	-1.31527
147153364	chr4:147153364:A:G	5.16409e-06	-1.01395e-10	-1.16787
147153646	chr4:147153646:A:G	1.20251e-05	-0.322607	-3.83722e-10
147153826	chr4:147153826:T:C	4.38821e-06	-1.01395e-10	-1.33068
147154221	chr4:147154221:T:C	1.59875e-06	-1.50585	-0.83453
147155252	chr4:147155252:G:A	1.44144e-05	-1.01395e-10	-0.141369
147155522	chr4:147155522:A:T	1.63088e-06	-1.49131	-0.829169
147156098	chr4:147156098:A:G	5.2312e-06	-1.01395e-10	-1.15496
147156266	chr4:147156266:T:C	1.2882e-06	-1.51392	-1.04243
147156356	chr4:147156356:A:G	9.00802e-07	-1.52239	-1.39168
147156531	chr4:147156531:A:G	3.66904e-06	-1.50967	-3.83722e-10
147157052	chr4:147157052:G:A	4.47825e-06	-1.01395e-10	-1.31037
147157893	chr4:147157893:A:G	7.68524e-06	-1.01395e-10	-0.770297
147158261	chr4:147158261:G:A	2.76068e-05	-1.01395e-10	0.508462
147158583	chr4:147158583:C:T	3.63582e-06	-1.51877	-3.83722e-10
147160173	chr4:147160173:T:C	1.11159e-06	-1.52225	-1.18156
147160261	chr4:147160261:C:T	1.96633e-05	0.169153	-3.83722e-10
147160455	chr4:147160455:A:C	0.000138327	-1.01395e-10	2.12002
147160482	chr4:147160482:C:T	1.11127e-06	-1.46722	-1.23687
147160918	chr4:147160918:C:T	3.71641e-06	-1.49684	-3.83722e-10
147161236	chr4:147161236:T:A	5.65709e-05	0.250389	0.975506
147161752	chr4:147161752:A:G	4.49921e-06	-1.01395e-10	-1.3057
147161877	chr4:147161877:C:T	1.16546e-05	-1.01395e-10	-0.353901
147161915	chr4:147161915:G:A	2.29982e-05	-1.01395e-10	0.325816
147162163	chr4:147162163:C:T	4.41638e-06	-1.01395e-10	-1.32428
147162380	chr4:147162380:T:C	4.37421e-06	-1.01395e-10	-1.33387
147163153	chr4:147163153:A:G	6.4028e-05	1.59829	-0.248568
147163870	chr4:147163870:A:G	1.3626e-06	-1.51056	-0.989642
147163877	chr4:147163877:C:A	5.80391e-06	-1.01395e-10	-1.05107
147164486	chr4:147164486:T:A	4.70184e-06	-1.01395e-10	-1.26165
147165115	chr4:147165115:C:T	8.45355e-06	-1.01395e-10	-0.675013
147165190	chr4:147165190:T:C	1.41036e-06	-1.50755	-0.958203
147165192	chr4:147165192:T:C	4.14454e-06	-1.01395e-10	-1.38781
147165198	chr4:147165198:T:C	6.11204e-06	-1.01395e-10	-0.99934
147165342	chr4:147165342:T:C	1.15177e-05	-1.01395e-10	-0.365716
147165551	chr4:147165551:G:A	1.81309e-06	-1.38886	-0.825707
147165778	chr4:147165778:A:T	1.45764e-06	-1.49877	-0.934005
147166067	chr4:147166067:A:G	1.803e-06	-1.38486	-0.835289
147166802	chr4:147166802:T:C	1.41256e-06	-1.51061	-0.953589
147166834	chr4:147166834:A:AT	4.96503e-06	-1.01395e-10	-1.20718
147166944	chr4:147166944:G:A	3.40804e-06	-0.687022	-0.896441
147167129	chr4:147167129:A:C	1.9231e-06	-1.48996	-0.665703
147168593	chr4:147168593:G:A	5.75373e-06	-1.01395e-10	-1.05975
147169094	chr4:147169094:T:C	1.72666e-06	-1.31779	-0.945625
147169334	chr4:147169334:A:G	0.000155691	1.61498	0.623293
147169633	chr4:147169633:GA:G	1.08107e-05	-0.429063	-3.83722e-10
147170127	chr4:147170127:A:G	1.43973e-06	-1.5221	-0.923043
147170520	chr4:147170520:A:G	5.38802e-06	-1.01395e-10	-1.12542
147170887	chr4:147170887:A:G	9.8326e-07	-1.52217	-1.30432
147170900	chr4:147170900:AC:A	4.11287e-06	-1.01395e-10	-1.39548
147171177	chr4:147171177:AAT:A	5.10775e-06	-1.01395e-10	-1.17884
147171829	chr4:147171829:A:G	8.28984e-06	-0.694569	-3.83722e-10
147172381	chr4:147172381:C:T	1.06557e-05	-1.01395e-10	-0.4435
147172391	chr4:147172391:C:T	1.29232e-06	-1.18386	-1.3693
147172652	chr4:147172652:C:T	1.4177e-06	-1.52012	-0.940444
147172805	chr4:147172805:T:A	5.10707e-06	-1.01395e-10	-1.17897
147172985	chr4:147172985:T:C	9.81801e-07	-1.52241	-1.30556
147173126	chr4:147173126:T:C	5.12109e-06	-1.01395e-10	-1.17623
147173239	chr4:147173239:A:G	6.75792e-06	-0.898884	-3.83722e-10
147174949	chr4:147174949:A:AT	1.56966e-06	-1.51802	-0.840715
147174974	chr4:147174974:G:C	5.0583e-06	-1.01395e-10	-1.18857
147175068	chr4:147175068:C:T	2.55205e-05	-1.01395e-10	0.429882
147175211	chr4:147175211:G:A	1.0629e-06	-1.37909	-1.36951
147175452	chr4:147175452:A:G	4.19265e-06	-1.01395e-10	-1.37627
147176071	chr4:147176071:G:A	4.14643e-06	-1.01395e-10	-1.38735
147176257	chr4:147176257:G:A	4.20594e-06	-1.01395e-10	-1.3731
147176407	chr4:147176407:T:C	5.25086e-06	-1.01395e-10	-1.15121
147176554	chr4:147176554:T:C	2.14391e-06	-1.51771	-0.529263
147177027	chr4:147177027:CA:C	4.99009e-06	-1.01395e-10	-1.20215
147177173	chr4:147177173:G:C	1.09545e-05	0.464625	-0.880472
147177244	chr4:147177244:G:A	4.19696e-06	-1.01395e-10	-1.37524
147177313	chr4:147177313:A:G	4.11132e-06	-1.01395e-10	-1.39585
147177512	chr4:147177512:C:T	2.14187e-05	-1.01395e-10	0.254666
147178431	chr4:147178431:CA:C	0.000132559	-1.01395e-10	2.07743
147178470	chr4:147178470:A:C	1.54147e-06	-1.52222	-0.854639
147178679	chr4:147178679:A:G	1.83771e-06	-1.51282	-0.688259
147178770	chr4:147178770:CAG:C	1.67507e-06	-1.52111	-0.772631
147178900	chr4:147178900:G:C	1.53087e-06	-1.52236	-0.861402
147179004	chr4:147179004:T:C	7.94452e-06	-1.01395e-10	-0.737117
147179032	chr4:147179032:T:C	1.52827e-06	-1.52014	-0.865324
147179087	chr4:147179087:T:C	1.76912e-06	-1.52021	-0.718903
147179991	chr4:147179991:C:T	3.97728e-06	-1.429	-3.83722e-10
147180300	chr4:147180300:G:A	1.06382e-05	-1.01395e-10	-0.445146
147180348	chr4:147180348:G:A	9.93835e-07	-1.43491	-1.38087
147180678	chr4:147180678:A:G	4.10984e-06	-1.01395e-10	-1.39622
147180778	chr4:147180778:C:T	4.92596e-06	-1.01395e-10	-1.21508
147180820	chr4:147180820:T:C	3.52427e-06	-0.625408	-0.924516
147182757	chr4:147182757:A:G	7.15611e-06	-1.01395e-10	-0.841633
147182811	chr4:147182811:T:C	8.41308e-06	-0.679812	-3.83722e-10
147183710	chr4:147183710:G:A	5.1097e-06	-1.01395e-10	-1.17846
147183797	chr4:147183797:C:T	1.98137e-06	-1.52081	-0.605004
147183986	chr4:147183986:G:C	1.67607e-06	-1.52067	-0.772475
147184001	chr4:147184001:T:C	1.41226e-06	-1.51425	-0.950157
147184195	chr4:147184195:G:A	1.08092e-06	-1.37737	-1.35442
147184730	chr4:147184730:C:T	4.81316e-05	0.683417	0.380921
147184805	chr4:147184805:A:G	4.50952e-06	-1.01395e-10	-1.30341
147184975	chr4:147184975:T:C	1.39768e-06	-1.51957	-0.955215
147185642	chr4:147185642:A:T	4.21702e-06	-1.01395e-10	-1.37047
147186014	chr4:147186014:C:T	5.61149e-06	-1.01395e-10	-1.08478
147186025	chr4:147186025:T:C	1.70589e-06	-1.52031	-0.755204
147186469	chr4:147186469:A:T	1.39918e-06	-1.51688	-0.956837
147186496	chr4:147186496:T:A	5.69944e-06	-1.06923	-3.83722e-10
147186522	chr4:147186522:C:T	1.72332e-06	-1.52239	-0.742952
147186977	chr4:147186977:A:G	5.96823e-06	-1.02315	-3.83722e-10
147187129	chr4:147187129:C:T	4.63877e-06	-1.01395e-10	-1.27515
147187526	chr4:147187526:G:A	7.81283e-06	-0.699254	-0.0545782
147187634	chr4:147187634:C:T	1.81007e-06	-1.26318	-0.953049
147187682	chr4:147187682:A:G	7.39815e-05	-1.01395e-10	1.49422
147188198	chr4:147188198:A:C	1.70567e-06	-1.52134	-0.754295
147188331	chr4:147188331:C:T	4.23083e-06	-1.01395e-10	-1.3672
147188565	chr4:147188565:T:A	4.43199e-06	-1.01395e-10	-1.32075
147188601	chr4:147188601:C:T	1.63055e-06	-1.52238	-0.798298
147189796	chr4:147189796:G:A	4.11361e-06	-1.01395e-10	-1.3953
147189868	chr4:147189868:G:A	4.84616e-06	-1.01395e-10	-1.23141
147190120	chr4:147190120:A:C	1.42441e-06	-1.51584	-0.939999
147190240	chr4:147190240:C:T	2.16815e-05	0.266859	-3.83722e-10
147190340	chr4:147190340:T:C	1.53081e-06	-1.52051	-0.863287
147190367	chr4:147190367:C:T	1.3117e-06	-1.14526	-1.39302
147190442	chr4:147190442:T:C	4.1899e-06	-1.01395e-10	-1.37692
147190743	chr4:147190743:C:T	1.98395e-05	0.869675	-0.691602
147191209	chr4:147191209:A:G	4.16513e-06	-1.01395e-10	-1.38285
147191855	chr4:147191855:T:G	1.27258e-06	-1.52163	-1.04693
147193040	chr4:147193040:G:A	1.44791e-06	-1.25894	-1.18055
147194040	chr4:147194040:CA:C	4.21347e-06	-1.01395e-10	-1.37131
147195411	chr4:147195411:T:C	5.40778e-06	-1.01395e-10	-1.12176
147195413	chr4:147195413:T:A	5.41241e-06	-1.01395e-10	-1.12091
147195986	chr4:147195986:A:G	4.60258e-06	-1.28298	-3.83722e-10
147197061	chr4:147197061:TA:T	4.16003e-06	-1.01395e-10	-1.38408
147197116	chr4:147197116:T:C	1.84971e-06	-1.52209	-0.672481
147197216	chr4:147197216:T:C	1.35046e-06	-1.49774	-1.01141
147197571	chr4:147197571:G:A	3.18981e-06	-1.05953	-0.590113
147198676	chr4:147198676:G:A	3.63142e-06	-1.51998	-3.83722e-10
147198994	chr4:147198994:C:T	4.11977e-06	-1.01395e-10	-1.3938
147199058	chr4:147199058:T:C	1.3187e-06	-1.51199	-1.02096
147199448	chr4:147199448:T:C	1.44817e-06	-1.51748	-0.92182
147199773	chr4:147199773:A:G	2.66713e-06	-1.51289	-0.315711
147199809	chr4:147199809:G:A	3.38403e-06	-1.51853	-0.0719994
147199829	chr4:147199829:A:G	2.80437e-06	-1.52128	-0.257135
147200162	chr4:147200162:T:C	4.4135e-06	-1.01395e-10	-1.32493
147201304	chr4:147201304:A:G	1.19374e-06	-1.33971	-1.29279
147201462	chr4:147201462:G:A	6.80587e-05	1.41077	-3.83722e-10
147201508	chr4:147201508:G:A	1.10367e-06	-1.36189	-1.34907
147201719	chr4:147201719:C:T	5.01324e-06	-1.01395e-10	-1.19752
147202064	chr4:147202064:C:T	1.27761e-06	-1.38357	-1.18104
147202336	chr4:147202336:AT:A	4.83004e-06	-1.01395e-10	-1.23475
147202778	chr4:147202778:T:C	3.39738e-06	-0.469059	-1.11753
147202838	chr4:147202838:C:T	1.09974e-06	-1.35412	-1.3604
147203484	chr4:147203484:T:C	4.69982e-06	-1.01395e-10	-1.26208
147204460	chr4:147204460:T:C	4.65976e-06	-1.01395e-10	-1.27063
147204601	chr4:147204601:C:T	3.62262e-06	-1.5224	-3.83722e-10
147205130	chr4:147205130:T:C	1.1154e-06	-1.33657	-1.36382
147205235	chr4:147205235:GAACT:G	2.03149e-05	-1.01395e-10	0.201753
147205294	chr4:147205294:C:A	1.15623e-06	-1.31092	-1.35351
147205319	chr4:147205319:T:A	4.47477e-06	-1.01395e-10	-1.31114
147205373	chr4:147205373:T:C	8.77741e-06	-1.01395e-10	-0.637418
147205680	chr4:147205680:T:C	1.18901e-06	-1.35057	-1.28591
147205743	chr4:147205743:C:T	4.13179e-06	-1.01395e-10	-1.39089
147206151	chr4:147206151:T:C	4.13133e-06	-1.01395e-10	-1.391
147206207	chr4:147206207:T:C	1.18029e-06	-1.33812	-1.30572
147206291	chr4:147206291:A:G	1.09292e-06	-1.36933	-1.35142
147206430	chr4:147206430:C:T	1.10741e-06	-1.35748	-1.35009
147206611	chr4:147206611:T:C	4.00714e-06	-1.42152	-3.83722e-10
147206640	chr4:147206640:A:G	1.29803e-06	-1.26069	-1.28806
147206652	chr4:147206652:G:T	1.88797e-06	-1.03219	-1.1419
147206678	chr4:147206678:C:G	6.49572e-06	-0.938455	-3.83722e-10
147207633	chr4:147207633:T:C	4.11771e-06	-1.01395e-10	-1.3943
147207978	chr4:147207978:A:G	3.63333e-06	-1.51945	-3.83722e-10
147208146	chr4:147208146:T:A	3.62568e-06	-1.52156	-3.83722e-10
147208610	chr4:147208610:T:G	1.34455e-06	-1.27561	-1.23794
147208720	chr4:147208720:A:G	2.60618e-06	-1.51946	-0.332249
147208723	chr4:147208723:T:A	4.14445e-06	-1.01395e-10	-1.38783
147208791	chr4:147208791:A:T	1.34597e-06	-1.27164	-1.24085
147210582	chr4:147210582:C:T	1.90081e-05	-1.01395e-10	0.135266
147210632	chr4:147210632:T:C	0.000127459	3.02062	-0.982425
147211795	chr4:147211795:G:A	1.38838e-05	-1.01395e-10	-0.178873
147211921	chr4:147211921:T:A	1.75517e-05	-1.01395e-10	0.05555
147212198	chr4:147212198:C:T	4.12207e-06	-1.01395e-10	-1.39324
147212406	chr4:147212406:G:T	4.12168e-06	-1.01395e-10	-1.39334
147212465	chr4:147212465:T:C	1.2103e-06	-1.23611	-1.38262
147212516	chr4:147212516:C:A	4.2215e-06	-1.01395e-10	-1.36941
147212526	chr4:147212526:T:C	4.34528e-06	-1.01395e-10	-1.34051
147212959	chr4:147212959:G:A	7.60491e-06	-1.01395e-10	-0.780805
147213064	chr4:147213064:C:T	1.75365e-06	-0.871908	-1.37599
147213122	chr4:147213122:A:T	1.73835e-06	-0.877139	-1.37952
147213162	chr4:147213162:C:T	1.75626e-06	-0.869616	-1.3768
147213186	chr4:147213186:C:T	1.81089e-06	-1.51934	-0.696446
147213501	chr4:147213501:G:A	5.45258e-06	-1.01395e-10	-1.11351
147215271	chr4:147215271:AG:A	3.38503e-06	-0.741531	-0.848705
147215309	chr4:147215309:G:C	4.13052e-06	-1.01395e-10	-1.3912
147215382	chr4:147215382:G:C	4.11303e-06	-1.01395e-10	-1.39544
147215854	chr4:147215854:TC:T	4.11273e-06	-1.01395e-10	-1.39551
147215911	chr4:147215911:G:C	4.10973e-06	-1.01395e-10	-1.39624
147216355	chr4:147216355:A:G	5.31709e-06	-1.01395e-10	-1.13867
147216456	chr4:147216456:T:C	5.23204e-06	-1.01395e-10	-1.1548
147217002	chr4:147217002:G:C	5.01792e-06	-1.01395e-10	-1.19658
147217223	chr4:147217223:C:A	5.84298e-06	-1.04436	-3.83722e-10
147218526	chr4:147218526:A:G	4.12383e-06	-1.01395e-10	-1.39282
147218537	chr4:147218537:A:G	1.12296e-06	-1.32426	-1.36937
147218682	chr4:147218682:AGTGTGTT:A	4.15504e-06	-1.01395e-10	-1.38528
147219097	chr4:147219097:G:A	4.1232e-06	-1.01395e-10	-1.39297
147219232	chr4:147219232:T:C	7.44979e-06	-1.01395e-10	-0.801414
147219390	chr4:147219390:C:T	1.87456e-06	-0.978737	-1.20249
147219486	chr4:147219486:A:G	5.06898e-06	-1.01395e-10	-1.18646
147219812	chr4:147219812:C:T	4.08218e-06	-1.40297	-3.83722e-10
147220434	chr4:147220434:TCTA:T	6.17713e-06	-0.988745	-3.83722e-10
147220479	chr4:147220479:G:A	1.21369e-06	-1.22802	-1.38791
147220601	chr4:147220601:CTG:C	9.79387e-06	-1.01395e-10	-0.527843
147221076	chr4:147221076:A:T	4.34451e-06	-1.01395e-10	-1.34069
147221128	chr4:147221128:T:C	4.11919e-06	-1.01395e-10	-1.39394
147221131	chr4:147221131:G:A	2.39602e-06	-1.51904	-0.416748
147221387	chr4:147221387:C:T	4.12215e-06	-1.01395e-10	-1.39322
147221558	chr4:147221558:C:T	4.26902e-06	-0.244954	-1.11326
147222603	chr4:147222603:G:T	6.21774e-06	-0.982192	-3.83722e-10
147223172	chr4:147223172:G:T	7.50778e-06	-0.793659	-3.83722e-10
147223240	chr4:147223240:C:G	3.84595e-06	-1.46258	-3.83722e-10
147223257	chr4:147223257:G:A	8.62665e-06	-0.654743	-3.83722e-10
147223747	chr4:147223747:A:G	1.30747e-06	-1.19467	-1.34684
147223872	chr4:147223872:G:C	1.30914e-06	-1.20783	-1.3324
147224396	chr4:147224396:T:C	1.51939e-06	-1.06399	-1.3273
147224868	chr4:147224868:G:A	4.12376e-06	-1.01395e-10	-1.39283
147225187	chr4:147225187:G:C	1.60876e-06	-1.00408	-1.33006
147225225	chr4:147225225:C:T	1.57338e-06	-1.03163	-1.32474
147226069	chr4:147226069:T:C	1.06353e-05	-1.01395e-10	-0.445417
147226306	chr4:147226306:AT:A	1.12144e-05	-1.01395e-10	-0.392405
147226308	chr4:147226308:T:C	5.12255e-06	-1.01395e-10	-1.17595
147226348	chr4:147226348:T:C	1.55687e-06	-1.03962	-1.3273
147226533	chr4:147226533:C:A	4.66202e-06	-1.01395e-10	-1.27015
147226698	chr4:147226698:G:A	1.63673e-06	-0.989241	-1.32766
147226713	chr4:147226713:T:C	1.13885e-06	-1.31765	-1.36193
147226832	chr4:147226832:T:C	5.32631e-06	-1.01395e-10	-1.13694
147226849	chr4:147226849:G:A	4.67442e-06	-1.01395e-10	-1.2675
147226917	chr4:147226917:C:T	1.60077e-06	-1.02764	-1.31147
147227211	chr4:147227211:A:T	3.69258e-06	-1.50327	-3.83722e-10
147227480	chr4:147227480:C:T	6.16876e-06	-1.01395e-10	-0.990101
147227607	chr4:147227607:C:T	1.68181e-06	-0.96752	-1.32221
147227691	chr4:147227691:T:C	3.62435e-06	-1.52192	-3.83722e-10
147227692	chr4:147227692:G:C	0.00012616	1.83394	0.194008
147227840	chr4:147227840:A:G	7.89917e-06	-1.01395e-10	-0.742842
147228009	chr4:147228009:C:G	1.6176e-06	-1.00645	-1.32221
147228023	chr4:147228023:C:A	5.32489e-06	-1.01395e-10	-1.13721
147228292	chr4:147228292:GA:G	4.13471e-06	-1.01395e-10	-1.39018
147228893	chr4:147228893:A:T	2.51509e-06	-0.652095	-1.2352
147229055	chr4:147229055:T:C	7.86594e-05	2.45298	-0.897456
147229396	chr4:147229396:AAAG:A	4.04961e-06	-1.41098	-3.83722e-10
147229408	chr4:147229408:T:C	1.22651e-05	-1.01395e-10	-0.30284
147230995	chr4:147230995:T:C	1.45144e-06	-1.04231	-1.39473
147231337	chr4:147231337:T:A	3.08378e-05	-1.01395e-10	0.619142
147231477	chr4:147231477:T:G	1.42225e-06	-1.34475	-1.11261
147231982	chr4:147231982:C:T	4.41573e-06	-1.01395e-10	-1.32443
147232078	chr4:147232078:G:A	1.20409e-06	-1.50653	-1.11734
147232703	chr4:147232703:A:C	4.14045e-06	-1.01395e-10	-1.38879
147233730	chr4:147233730:GT:G	1.14111e-06	-1.51009	-1.16751
147233998	chr4:147233998:A:C	1.77937e-06	-0.857175	-1.37617
147234265	chr4:147234265:G:A	1.71182e-06	-0.896741	-1.3753
147234331	chr4:147234331:G:A	5.96094e-06	-1.01395e-10	-1.02437
147234665	chr4:147234665:C:T	1.43375e-06	-1.06414	-1.38517
147235030	chr4:147235030:G:T	4.14112e-06	-1.01395e-10	-1.38863
147236454	chr4:147236454:T:C	1.89581e-06	-0.791894	-1.37806
147236466	chr4:147236466:C:T	2.5083e-06	-0.609527	-1.28047
147237096	chr4:147237096:T:G	4.36354e-06	-1.01395e-10	-1.33631
147237129	chr4:147237129:TCCTA:T	3.8471e-06	-1.46228	-3.83722e-10
147237136	chr4:147237136:T:C	4.75408e-06	-1.01395e-10	-1.2506
147237140	chr4:147237140:G:A	5.62636e-06	-1.01395e-10	-1.08214
147237144	chr4:147237144:A:G	1.34462e-05	-1.01395e-10	-0.210904
147237236	chr4:147237236:C:T	5.52872e-06	-1.01395e-10	-1.09964
147237655	chr4:147237655:A:G	6.53129e-05	-1.01395e-10	1.36959
147238235	chr4:147238235:A:T	2.75726e-06	-0.643859	-1.1515
147238286	chr4:147238286:A:G	1.42659e-06	-1.05804	-1.39628
147238361	chr4:147238361:C:T	1.572e-05	-1.01395e-10	-0.0546674
147238641	chr4:147238641:G:C	2.55801e-06	-0.589902	-1.28047
147238707	chr4:147238707:G:T	8.54263e-06	-1.01395e-10	-0.664531
147238850	chr4:147238850:GAACTCATTATGATC:G	1.69152e-06	-0.913883	-1.37009
147238949	chr4:147238949:G:A	1.74213e-06	-0.885314	-1.36918
147239249	chr4:147239249:A:G	4.76235e-06	-1.01395e-10	-1.24886
147239593	chr4:147239593:C:G	1.98194e-05	0.177064	-3.83722e-10
147239970	chr4:147239970:T:C	4.47084e-06	-1.01395e-10	-1.31202
147240008	chr4:147240008:T:C	1.78633e-06	-0.83529	-1.39414
147240249	chr4:147240249:A:T	4.11337e-06	-1.01395e-10	-1.39536
147240267	chr4:147240267:C:T	5.55186e-06	-1.01395e-10	-1.09547
147240721	chr4:147240721:C:T	2.00991e-06	-0.72783	-1.38368
147240823	chr4:147240823:G:T	4.61332e-06	-1.28065	-3.83722e-10
147241403	chr4:147241403:T:C	6.02282e-06	-1.01395e-10	-1.01404
147241810	chr4:147241810:G:A	3.75625e-06	-0.32111	-1.16507
147241953	chr4:147241953:G:T	3.32295e-06	-0.313674	-1.29507
147242021	chr4:147242021:G:A	5.82423e-06	-1.01395e-10	-1.04757
147242639	chr4:147242639:T:A	4.11582e-06	-1.01395e-10	-1.39476
147242981	chr4:147242981:C:A	3.63661e-06	-0.385729	-1.13282
147243139	chr4:147243139:T:C	1.98791e-06	-0.726523	-1.39599
147243584	chr4:147243584:C:T	1.90199e-06	-0.771649	-1.39505
147243770	chr4:147243770:G:A	1.87288e-06	-0.787832	-1.39429
147243944	chr4:147243944:C:T	4.11566e-06	-1.01395e-10	-1.3948
147244037	chr4:147244037:T:C	5.23379e-06	-1.01395e-10	-1.15446
147244104	chr4:147244104:C:T	3.62549e-06	-1.52161	-3.83722e-10
147244141	chr4:147244141:A:T	4.51425e-06	-1.01395e-10	-1.30236
147244843	chr4:147244843:C:T	1.89013e-06	-0.785724	-1.38723
147244866	chr4:147244866:T:C	1.59999e-06	-0.953155	-1.38645
147245552	chr4:147245552:C:T	5.40411e-06	-1.01395e-10	-1.12244
147245606	chr4:147245606:T:C	7.83637e-05	-1.01395e-10	1.55176
147245842	chr4:147245842:C:T	4.86853e-06	-1.01395e-10	-1.22681
147246169	chr4:147246169:T:C	1.91287e-06	-0.776031	-1.38496
147246188	chr4:147246188:T:C	4.11558e-06	-1.01395e-10	-1.39482
147246241	chr4:147246241:C:T	4.36604e-06	-1.01395e-10	-1.33574
147246638	chr4:147246638:T:C	1.21613e-06	-1.51783	-1.09609
147247546	chr4:147247546:C:T	4.01172e-05	-1.01395e-10	0.882207
147248012	chr4:147248012:T:C	1.73799e-06	-0.864505	-1.39237
147248013	chr4:147248013:G:A	1.5545e-06	-0.996342	-1.3721
147248097	chr4:147248097:T:C	1.81307e-05	0.0880086	-3.83722e-10
147248221	chr4:147248221:T:C	4.62459e-06	-1.01395e-10	-1.27821
147248472	chr4:147248472:A:G	5.2143e-06	-1.01395e-10	-1.15819
147248578	chr4:147248578:C:A	4.1096e-06	-1.01395e-10	-1.39627
147248861	chr4:147248861:A:G	3.62564e-06	-1.52157	-3.83722e-10
147249042	chr4:147249042:T:C	1.7106e-06	-0.88806	-1.3847
147249236	chr4:147249236:A:G	1.90121e-06	-0.77107	-1.39604
147249474	chr4:147249474:T:C	5.13794e-06	-1.01395e-10	-1.17295
147249696	chr4:147249696:T:C	4.11055e-06	-1.01395e-10	-1.39604
147250388	chr4:147250388:G:C	6.18357e-06	-0.987704	-3.83722e-10
147251197	chr4:147251197:A:G	1.85237e-06	-0.801	-1.39213
147251218	chr4:147251218:T:C	1.34613e-05	-1.01395e-10	-0.209782
147251358	chr4:147251358:T:C	4.43261e-06	-1.01395e-10	-1.32061
147251420	chr4:147251420:G:A	1.85431e-06	-0.796121	-1.39597
147251465	chr4:147251465:G:A	1.8946e-06	-0.779295	-1.3913
147251705	chr4:147251705:T:A	3.57838e-06	-0.400053	-1.13463
147251788	chr4:147251788:A:G	1.26322e-05	-1.01395e-10	-0.27335
147252410	chr4:147252410:C:T	2.30386e-05	-1.01395e-10	0.327573
147252554	chr4:147252554:A:G	4.18329e-06	-1.01395e-10	-1.3785
147252634	chr4:147252634:T:C	4.14431e-06	-1.01395e-10	-1.38786
147252772	chr4:147252772:T:C	4.35629e-06	-1.01395e-10	-1.33798
147252932	chr4:147252932:G:T	0.000172163	2.5015	-0.162657
147253184	chr4:147253184:C:T	4.10971e-06	-1.01395e-10	-1.39625
147253223	chr4:147253223:C:T	5.77304e-06	-1.01395e-10	-1.0564
147253474	chr4:147253474:T:C	1.88186e-06	-0.785816	-1.39152
147253483	chr4:147253483:A:G	1.60868e-06	-0.960202	-1.37399
147253859	chr4:147253859:G:A	2.73888e-06	-0.823176	-0.978873
147253953	chr4:147253953:T:A	1.03515e-05	-1.01395e-10	-0.472472
147254305	chr4:147254305:C:T	1.74401e-06	-0.857556	-1.39585
147254813	chr4:147254813:A:G	5.88904e-06	-1.03651	-3.83722e-10
147255239	chr4:147255239:C:T	1.80505e-06	-0.823066	-1.39595
147255396	chr4:147255396:C:T	4.1133e-06	-1.01395e-10	-1.39537
147255408	chr4:147255408:C:T	4.16951e-06	-1.01395e-10	-1.3818
147255905	chr4:147255905:T:C	1.78821e-06	-0.832244	-1.39614
147255983	chr4:147255983:A:C	4.9167e-06	-1.01395e-10	-1.21696
147256118	chr4:147256118:T:C	1.77301e-06	-0.851382	-1.38554
147256159	chr4:147256159:C:G	6.70659e-06	-1.01395e-10	-0.906508
147256267	chr4:147256267:A:G	1.88038e-06	-0.793282	-1.38484
147256339	chr4:147256339:T:G	1.72685e-06	-0.871285	-1.39201
147256453	chr4:147256453:T:C	4.69974e-06	-1.26209	-3.83722e-10
147256863	chr4:147256863:A:G	4.24172e-06	-1.01395e-10	-1.36463
147256960	chr4:147256960:C:T	1.34563e-05	-1.01395e-10	-0.210149
147257203	chr4:147257203:C:T	4.23539e-05	1.12791	-0.191446
147257385	chr4:147257385:C:A	4.24228e-06	-1.01395e-10	-1.3645
147257386	chr4:147257386:A:G	4.24454e-06	-1.01395e-10	-1.36397
147257464	chr4:147257464:T:C	1.75458e-06	-0.851076	-1.39629
147257610	chr4:147257610:A:C	1.31714e-06	-1.51486	-1.01928
147257954	chr4:147257954:A:T	1.78928e-06	-0.831501	-1.39628
147258024	chr4:147258024:A:C	5.87868e-06	-1.01395e-10	-1.03827
147258235	chr4:147258235:T:C	6.34661e-06	-0.961678	-3.83722e-10
147258388	chr4:147258388:C:T	1.66321e-05	-1.01395e-10	0.00173233
147258453	chr4:147258453:C:T	4.12784e-06	-1.01395e-10	-1.39185
147258773	chr4:147258773:C:T	7.91332e-06	-1.01395e-10	-0.741052
147258819	chr4:147258819:C:T	4.2904e-06	-1.01395e-10	-1.35322
147258827	chr4:147258827:C:T	5.60669e-06	-1.01395e-10	-1.08564
147258883	chr4:147258883:G:A	4.22959e-06	-1.01395e-10	-1.36749
147259177	chr4:147259177:A:T	4.23465e-06	-1.01395e-10	-1.3663
147259193	chr4:147259193:T:C	1.83646e-06	-0.805473	-1.39629
147259346	chr4:147259346:CA:C	1.81846e-06	-0.815329	-1.39628
147259550	chr4:147259550:C:A	3.64922e-06	-1.51509	-3.83722e-10
147259745	chr4:147259745:C:T	5.27745e-05	1.93157	-0.77514
147260093	chr4:147260093:T:C	1.756e-06	-0.856205	-1.39035
147260410	chr4:147260410:T:C	1.88165e-06	-0.782659	-1.39479
147261032	chr4:147261032:T:G	1.57519e-06	-0.964272	-1.39095
147261294	chr4:147261294:A:G	5.80196e-05	1.25118	-3.83722e-10
147262135	chr4:147262135:G:A	3.0933e-06	-0.496193	-1.18417
147262981	chr4:147262981:G:C	6.28718e-06	-0.971087	-3.83722e-10
147262988	chr4:147262988:A:C	6.99797e-06	-1.01395e-10	-0.86398
147263143	chr4:147263143:C:A	1.34545e-05	-1.01395e-10	-0.210283
147263702	chr4:147263702:C:G	1.98217e-06	-0.736806	-1.3886
147264007	chr4:147264007:C:T	3.62292e-06	-1.52232	-3.83722e-10
147264249	chr4:147264249:A:T	8.02853e-06	-1.01395e-10	-0.726598
147264321	chr4:147264321:G:T	1.48521e-05	-1.01395e-10	-0.111455
147264498	chr4:147264498:G:A	1.67612e-06	-0.901575	-1.39154
147264557	chr4:147264557:T:C	1.61395e-06	-0.950978	-1.37993
147264964	chr4:147264964:T:C	3.62327e-06	-1.52222	-3.83722e-10
147265321	chr4:147265321:C:T	5.38409e-06	-1.01395e-10	-1.12615
147265418	chr4:147265418:A:G	1.85836e-06	-0.799139	-1.39076
147265703	chr4:147265703:C:T	1.92596e-06	-0.762625	-1.39155
147266029	chr4:147266029:G:A	2.98401e-05	-1.01395e-10	0.586255
147266276	chr4:147266276:C:T	5.83613e-06	-1.01395e-10	-1.04553
147266339	chr4:147266339:T:C	5.29581e-06	-1.01395e-10	-1.14268
147266555	chr4:147266555:G:A	4.68822e-06	-1.01395e-10	-1.26455
147266659	chr4:147266659:T:C	4.22761e-06	-1.01395e-10	-1.36796
147266871	chr4:147266871:A:T	1.72815e-06	-0.866252	-1.39629
147267406	chr4:147267406:A:C	1.34578e-06	-1.50913	-1.00349
147267530	chr4:147267530:A:G	1.72424e-06	-0.873545	-1.39127
147267558	chr4:147267558:A:G	4.13665e-06	-1.01395e-10	-1.38971
147267847	chr4:147267847:G:T	5.79518e-06	-1.01395e-10	-1.05257
147267932	chr4:147267932:T:C	4.23121e-06	-1.01395e-10	-1.36711
147267946	chr4:147267946:A:G	3.42486e-05	0.724046	-3.83722e-10
147267997	chr4:147267997:A:C	4.13597e-06	-1.01395e-10	-1.38988
147268425	chr4:147268425:A:C	8.51137e-06	-1.01395e-10	-0.668196
147268477	chr4:147268477:T:C	1.73911e-06	-0.863996	-1.39223
147268550	chr4:147268550:A:G	3.6226e-06	-1.52241	-3.83722e-10
147269033	chr4:147269033:T:G	6.77641e-06	-1.01395e-10	-0.896151
147269399	chr4:147269399:G:A	4.11264e-06	-1.01395e-10	-1.39554
147269437	chr4:147269437:T:G	4.36741e-05	0.967155	-3.83722e-10
147269649	chr4:147269649:C:T	1.66203e-06	-0.90641	-1.39515
147269813	chr4:147269813:T:C	4.23067e-06	-1.01395e-10	-1.36724
147269845	chr4:147269845:A:T	1.68921e-06	-0.889358	-1.39598
147269913	chr4:147269913:T:G	1.7607e-06	-0.847594	-1.39629
147270097	chr4:147270097:G:T	3.42915e-05	1.06467	-0.339376
147270210	chr4:147270210:T:C	1.54866e-05	-1.01395e-10	-0.0696265
147270267	chr4:147270267:G:A	1.69972e-06	-0.882851	-1.39628
147270547	chr4:147270547:G:A	1.7919e-06	-0.83003	-1.39629
147270774	chr4:147270774:T:C	5.85453e-06	-1.01395e-10	-1.04238
147270813	chr4:147270813:T:C	1.67093e-06	-0.912371	-1.38385
147271657	chr4:147271657:C:T	1.76026e-06	-0.851359	-1.39278
147272130	chr4:147272130:A:G	1.0345e-05	-1.01395e-10	-0.473099
147272405	chr4:147272405:G:A	1.54015e-06	-0.981586	-1.39613
147272749	chr4:147272749:T:C	2.63795e-06	-0.60945	-1.23015
147273103	chr4:147273103:A:T	5.106e-06	-1.01395e-10	-1.17918
147273134	chr4:147273134:G:A	1.81246e-06	-0.818872	-1.39604
147273220	chr4:147273220:C:T	1.81396e-06	-0.817982	-1.39611
147273460	chr4:147273460:C:T	1.8419e-06	-0.802515	-1.39629
147273565	chr4:147273565:T:G	4.24693e-06	-1.01395e-10	-1.3634
147273685	chr4:147273685:A:G	1.31015e-06	-1.51687	-1.02258
147273805	chr4:147273805:T:C	1.72515e-06	-0.873611	-1.39068
147273889	chr4:147273889:G:A	1.73611e-06	-0.866817	-1.39114
147274025	chr4:147274025:C:T	1.73579e-06	-0.868066	-1.39007
147274187	chr4:147274187:G:A	1.7414e-06	-0.858618	-1.39629
147274188	chr4:147274188:G:C	1.82645e-06	-0.810941	-1.39628
147274203	chr4:147274203:T:C	1.74486e-06	-0.861783	-1.39114
147274423	chr4:147274423:C:T	7.12797e-06	-1.01395e-10	-0.845572
147274485	chr4:147274485:T:C	1.83067e-06	-0.808935	-1.39598
147274705	chr4:147274705:T:C	3.62429e-06	-1.52194	-3.83722e-10
147274808	chr4:147274808:A:T	5.86727e-06	0.275079	-1.31529
147274965	chr4:147274965:C:T	4.13671e-06	-1.01395e-10	-1.3897
147274991	chr4:147274991:G:A	4.15225e-06	-1.01395e-10	-1.38595
147275027	chr4:147275027:CT:C	1.72602e-06	-0.869519	-1.39426
147275229	chr4:147275229:T:C	1.74764e-06	-0.855368	-1.39596
147275259	chr4:147275259:T:G	1.69005e-06	-0.89067	-1.39417
147275387	chr4:147275387:C:G	4.42062e-06	-1.01395e-10	-1.32332
147275501	chr4:147275501:C:T	4.11189e-06	-1.01395e-10	-1.39572
147275808	chr4:147275808:A:AC	1.58166e-06	-0.954953	-1.39617
147275904	chr4:147275904:G:T	6.30164e-06	-0.968789	-3.83722e-10
147276150	chr4:147276150:G:A	6.90548e-06	-1.01395e-10	-0.877284
147276241	chr4:147276241:A:G	1.56973e-06	-0.962833	-1.39587
147276339	chr4:147276339:G:A	8.03864e-05	-1.01395e-10	1.57725
147276430	chr4:147276430:G:A	2.16831e-06	-0.644075	-1.39158
147276724	chr4:147276724:A:G	6.17861e-06	-1.01395e-10	-0.988505
147276774	chr4:147276774:C:T	7.1283e-06	-1.01395e-10	-0.845527
147276829	chr4:147276829:T:C	1.67172e-06	-0.902242	-1.39351
147277145	chr4:147277145:A:C	1.10895e-05	-1.01395e-10	-0.403599
147277352	chr4:147277352:G:A	4.63817e-06	-1.27528	-3.83722e-10
147277454	chr4:147277454:C:T	1.75101e-06	-0.854984	-1.39442
147277499	chr4:147277499:C:T	2.20059e-06	-0.680379	-1.34049
147277546	chr4:147277546:G:A	1.93721e-06	-0.836503	-1.31184
147277601	chr4:147277601:T:C	1.65044e-06	-0.917796	-1.39076
147278332	chr4:147278332:G:A	4.91966e-06	-1.01395e-10	-1.21636
147278481	chr4:147278481:A:G	5.05856e-06	-1.01395e-10	-1.18852
147278887	chr4:147278887:A:T	2.27213e-06	-0.979291	-1.00959
147279053	chr4:147279053:G:A	1.32578e-05	1.04357	-1.26859
147279241	chr4:147279241:T:C	4.12218e-06	-1.01395e-10	-1.39322
147279257	chr4:147279257:T:C	6.39734e-06	-1.01395e-10	-0.953718
147279370	chr4:147279370:T:C	8.05806e-06	-1.01395e-10	-0.722926
147279372	chr4:147279372:C:A	6.7043e-06	-1.01395e-10	-0.906851
147279516	chr4:147279516:C:T	2.74478e-06	-0.59383	-1.20607
147279665	chr4:147279665:C:T	8.0738e-06	-1.01395e-10	-0.720976
147279718	chr4:147279718:T:A	8.1123e-06	-1.01395e-10	-0.716217
147279731	chr4:147279731:C:T	8.0738e-06	-1.01395e-10	-0.720976
147279743	chr4:147279743:A:G	8.0738e-06	-1.01395e-10	-0.720976
147280028	chr4:147280028:G:T	1.1149e-05	-1.01395e-10	-0.398251
147280181	chr4:147280181:C:A	8.06835e-06	-1.01395e-10	-0.721651
147280290	chr4:147280290:G:A	2.98616e-05	-1.01395e-10	0.586975
147280587	chr4:147280587:C:T	6.52305e-06	-1.01395e-10	-0.934258
147280674	chr4:147280674:G:A	4.10954e-06	-1.01395e-10	-1.39629
147280764	chr4:147280764:A:T	8.4009e-06	-1.01395e-10	-0.68126
147280885	chr4:147280885:T:C	2.50381e-06	-0.733261	-1.15852
147281007	chr4:147281007:C:A	7.79046e-06	-1.01395e-10	-0.7567
147281122	chr4:147281122:TACCA:T	4.12041e-06	-1.01395e-10	-1.39365
147281124	chr4:147281124:C:T	1.16928e-05	-1.01395e-10	-0.35063
147281128	chr4:147281128:A:T	4.13044e-06	-1.01395e-10	-1.39122
147281146	chr4:147281146:T:C	6.66113e-06	-1.01395e-10	-0.91331
147281201	chr4:147281201:C:T	6.65731e-06	-1.01395e-10	-0.913884
147281507	chr4:147281507:T:A	6.91375e-06	-1.01395e-10	-0.876088
147281631	chr4:147281631:G:A	1.141e-05	-1.01395e-10	-0.375113
147281879	chr4:147281879:A:G	6.65369e-06	-1.01395e-10	-0.914428
147282129	chr4:147282129:T:C	4.2661e-06	-1.01395e-10	-1.3589
147282326	chr4:147282326:C:T	8.11365e-06	-1.01395e-10	-0.716052
147282811	chr4:147282811:G:A	6.69669e-06	-1.01395e-10	-0.907987
147282931	chr4:147282931:A:G	8.07225e-06	-1.01395e-10	-0.721167
147282933	chr4:147282933:C:T	8.0738e-06	-1.01395e-10	-0.720976
147283041	chr4:147283041:G:A	2.15504e-06	-0.956654	-1.08513
147283101	chr4:147283101:C:T	8.42496e-06	-1.01395e-10	-0.678401
147283397	chr4:147283397:G:T	1.141e-05	-1.01395e-10	-0.375113
147283850	chr4:147283850:A:G	3.68057e-06	-1.50653	-3.83722e-10
147283999	chr4:147283999:T:C	1.36926e-06	-1.11429	-1.38104
147284038	chr4:147284038:G:GA	6.64019e-06	-1.01395e-10	-0.916459
147284123	chr4:147284123:T:TGGGA	6.92307e-05	-1.01395e-10	1.42785
147284139	chr4:147284139:G:A	6.65369e-06	-1.01395e-10	-0.914428
147284250	chr4:147284250:A:AT	6.6515e-06	-1.01395e-10	-0.914758
147284371	chr4:147284371:T:C	6.83079e-06	-1.01395e-10	-0.888159
147284452	chr4:147284452:T:C	6.64315e-06	-1.01395e-10	-0.916013
147284464	chr4:147284464:G:C	7.05598e-06	-1.01395e-10	-0.855724
147284714	chr4:147284714:A:G	8.07112e-06	-1.01395e-10	-0.721307
147284757	chr4:147284757:C:T	5.941e-06	-1.01395e-10	-1.02772
147284779	chr4:147284779:G:A	1.67134e-06	-0.901016	-1.39496
147285375	chr4:147285375:T:G	6.65369e-06	-1.01395e-10	-0.914428
147285430	chr4:147285430:G:GC	6.85487e-06	-1.01395e-10	-0.88464
147285451	chr4:147285451:C:G	5.70964e-06	-1.01395e-10	-1.06744
147285477	chr4:147285477:C:T	5.69179e-06	-1.01395e-10	-1.07057
147285582	chr4:147285582:A:G	6.66699e-06	-1.01395e-10	-0.912431
147285765	chr4:147285765:C:T	1.59381e-05	-1.01395e-10	-0.040889
147285774	chr4:147285774:G:A	6.5702e-06	-1.01395e-10	-0.927055
147285896	chr4:147285896:G:T	4.21059e-06	-1.01395e-10	-1.372
147285980	chr4:147285980:C:T	5.83419e-06	-1.01395e-10	-1.04586
147286036	chr4:147286036:C:T	4.15552e-06	-1.01395e-10	-1.38516
147286261	chr4:147286261:T:C	1.39732e-06	-1.11424	-1.3608
147286353	chr4:147286353:C:T	5.80845e-06	-1.01395e-10	-1.05029
147286530	chr4:147286530:G:A	1.94727e-06	-0.871414	-1.27176
147286691	chr4:147286691:A:G	5.04892e-06	-1.01395e-10	-1.19042
147287078	chr4:147287078:A:G	1.19212e-06	-1.24835	-1.38552
147287224	chr4:147287224:A:G	4.13216e-06	-1.01395e-10	-1.3908
147287476	chr4:147287476:A:T	1.97774e-06	-0.915886	-1.21176
147288311	chr4:147288311:A:G	2.09979e-06	-0.997608	-1.07015
147289741	chr4:147289741:C:T	1.53302e-05	-1.01395e-10	-0.0797777
147290025	chr4:147290025:C:T	5.90239e-06	-1.01395e-10	-1.03424
147290690	chr4:147290690:A:G	3.67077e-06	-1.5092	-3.83722e-10
147291847	chr4:147291847:G:A	1.70109e-06	-0.920355	-1.35798
147291882	chr4:147291882:C:T	5.93066e-06	-1.01395e-10	-1.02946
147292431	chr4:147292431:A:T	1.79684e-06	-0.867099	-1.35647
147292506	chr4:147292506:C:T	1.69893e-06	-0.921495	-1.35811
147292580	chr4:147292580:C:T	4.26626e-06	-1.51644	0.157575
147292711	chr4:147292711:T:C	5.03714e-06	-1.19276	-3.83722e-10
147292749	chr4:147292749:G:C	1.82288e-06	-0.863569	-1.34561
147292960	chr4:147292960:G:T	4.21631e-06	-1.01395e-10	-1.37064
147292986	chr4:147292986:G:A	4.4287e-05	1.04682	-0.0657261
147293215	chr4:147293215:C:T	7.48694e-06	-1.01395e-10	-0.79644
147293311	chr4:147293311:C:T	0.00013489	2.14901	-0.0541507
147293838	chr4:147293838:A:G	1.11144e-05	-1.01395e-10	-0.401355
147293957	chr4:147293957:G:T	1.64862e-06	-0.949625	-1.36004
147294403	chr4:147294403:C:T	5.33997e-06	-1.01395e-10	-1.13438
147294520	chr4:147294520:C:T	1.78856e-06	-0.867783	-1.36041
147294610	chr4:147294610:C:A	2.67151e-06	-0.435645	-1.39131
147294629	chr4:147294629:A:C	1.77241e-06	-0.879889	-1.35737
147295129	chr4:147295129:T:A	1.79368e-06	-0.868439	-1.35689
147295181	chr4:147295181:A:G	4.30848e-06	-1.01395e-10	-1.34901
147295239	chr4:147295239:G:T	1.78673e-06	-0.834931	-1.39428
147295287	chr4:147295287:T:C	4.30742e-06	-1.01395e-10	-1.34926
147295300	chr4:147295300:T:A	5.80845e-06	-1.01395e-10	-1.05029
147295419	chr4:147295419:A:G	7.6817e-06	-1.01395e-10	-0.770759
147295439	chr4:147295439:T:C	2.64106e-05	-1.01395e-10	0.464167
147295562	chr4:147295562:A:G	1.82836e-06	-1.51719	-0.688994
147295681	chr4:147295681:T:C	3.00783e-06	-0.400061	-1.30832
147296443	chr4:147296443:A:G	4.30902e-06	-1.01395e-10	-1.34889
147296531	chr4:147296531:A:G	1.72657e-06	-0.905249	-1.35821
147296726	chr4:147296726:C:T	4.11932e-06	-1.01395e-10	-1.39391
147296933	chr4:147296933:T:A	1.79512e-06	-0.862624	-1.3619
147297070	chr4:147297070:G:A	4.31248e-06	-1.01395e-10	-1.34809
147297161	chr4:147297161:T:C	3.63092e-06	-1.52011	-3.83722e-10
147297217	chr4:147297217:A:G	4.7186e-06	-1.01395e-10	-1.25809
147297284	chr4:147297284:C:G	1.82238e-06	-0.851925	-1.35753
147297634	chr4:147297634:TGCACA:T	5.96107e-06	-1.01395e-10	-1.02435
147297894	chr4:147297894:A:C	3.32206e-06	-0.321692	-1.28732
147297915	chr4:147297915:C:T	3.85311e-05	1.07171	-0.22984
147298000	chr4:147298000:T:C	7.66532e-06	-1.01395e-10	-0.772893
147298035	chr4:147298035:T:C	1.76893e-06	-0.884511	-1.35471
147298055	chr4:147298055:A:G	8.78374e-06	-0.636697	-3.83722e-10
147298235	chr4:147298235:G:A	2.50076e-05	-1.01395e-10	0.409581
147298471	chr4:147298471:A:G	1.87337e-06	-0.822463	-1.3594
147298576	chr4:147298576:A:G	1.60266e-06	-0.965779	-1.37216
147298613	chr4:147298613:T:C	7.07523e-06	-1.01395e-10	-0.852999
147298617	chr4:147298617:A:T	2.03215e-06	-1.15245	-0.948058
147299021	chr4:147299021:G:A	4.98284e-06	-1.01395e-10	-1.2036
147299462	chr4:147299462:T:C	5.19499e-06	-1.01395e-10	-1.1619
147299515	chr4:147299515:A:G	4.38714e-06	-1.01395e-10	-1.33092
147299548	chr4:147299548:G:A	2.68479e-06	-0.430723	-1.39127
147299648	chr4:147299648:G:A	1.81081e-06	-0.882304	-1.33352
147299663	chr4:147299663:C:T	1.20561e-06	-1.52207	-1.10054
147299793	chr4:147299793:G:A	7.09863e-06	-0.849697	-3.83722e-10
147300515	chr4:147300515:A:C	1.88591e-06	-0.819598	-1.35559
147301115	chr4:147301115:T:C	1.93606e-06	-0.77317	-1.37578
147301481	chr4:147301481:A:G	2.05539e-06	-0.70416	-1.38497
147301504	chr4:147301504:G:A	4.26688e-06	-1.01395e-10	-1.35872
147301723	chr4:147301723:T:C	6.24597e-06	-1.01395e-10	-0.977664
147301894	chr4:147301894:T:C	4.25116e-06	-1.01395e-10	-1.36241
147301905	chr4:147301905:A:G	1.97119e-06	-0.768024	-1.36294
147302030	chr4:147302030:C:T	6.05783e-06	-1.01395e-10	-1.00825
147302210	chr4:147302210:T:C	2.00732e-06	-0.749874	-1.36292
147302542	chr4:147302542:C:G	2.07617e-06	-0.716554	-1.36252
147302611	chr4:147302611:A:G	2.93595e-06	-0.38197	-1.3506
147303146	chr4:147303146:T:C	5.0232e-06	-1.01395e-10	-1.19553
147303325	chr4:147303325:T:A	7.40221e-06	-1.01395e-10	-0.807821
147303355	chr4:147303355:G:C	2.00846e-06	-0.757939	-1.35429
147303356	chr4:147303356:G:A	1.9826e-06	-0.730191	-1.395
147303752	chr4:147303752:T:C	1.96188e-06	-0.766302	-1.36939
147304242	chr4:147304242:A:G	2.02818e-06	-0.717452	-1.38501
147304824	chr4:147304824:T:C	4.10957e-06	-1.01395e-10	-1.39628
147305503	chr4:147305503:G:T	2.0387e-06	-0.720623	-1.37666
147305603	chr4:147305603:A:G	4.49213e-06	-1.01395e-10	-1.30727
147306096	chr4:147306096:C:G	1.76636e-06	-0.851188	-1.38949
147306454	chr4:147306454:C:T	1.7832e-06	-0.86982	-1.36137
147306714	chr4:147306714:G:C	4.11344e-06	-1.01395e-10	-1.39534
147306727	chr4:147306727:T:A	2.03712e-06	-0.704255	-1.39381
147306730	chr4:147306730:G:T	1.15502e-05	-0.362897	-3.83722e-10
147307466	chr4:147307466:A:G	2.10101e-06	-0.677264	-1.38992
147307566	chr4:147307566:A:G	2.16987e-06	-0.700715	-1.33422
147307647	chr4:147307647:G:A	7.7565e-06	-1.01395e-10	-0.761068
147307663	chr4:147307663:T:C	9.68336e-07	-1.46894	-1.37283
147307941	chr4:147307941:C:T	3.66381e-05	-1.01395e-10	0.791489
147307987	chr4:147307987:A:G	8.3075e-06	-1.01395e-10	-0.692441
147308051	chr4:147308051:T:A	1.14318e-06	-1.51564	-1.16014
147308121	chr4:147308121:C:A	5.85647e-05	-1.01395e-10	1.26053
147308388	chr4:147308388:A:G	1.0302e-05	0.871141	-1.34841
147308510	chr4:147308510:C:T	0.000104217	2.17643	-0.33955
147308617	chr4:147308617:A:G	2.75936e-05	-1.01395e-10	0.507985
147308932	chr4:147308932:T:A	7.20867e-06	-1.01395e-10	-0.834315
147309100	chr4:147309100:A:G	7.88827e-06	-1.01395e-10	-0.744222
147309185	chr4:147309185:A:G	7.43824e-06	-1.01395e-10	-0.802966
147309904	chr4:147309904:G:C	4.16677e-06	-1.01395e-10	-1.38246
147310666	chr4:147310666:T:C	8.40517e-06	-1.01395e-10	-0.680753
147310984	chr4:147310984:A:G	4.20609e-06	-1.01395e-10	-1.37307
147311860	chr4:147311860:T:C	7.1138e-05	1.45502	-3.83722e-10
147312321	chr4:147312321:A:G	0.000451258	4.47559	-1.17315
147313463	chr4:147313463:A:C	8.17235e-06	-1.01395e-10	-0.708844
147314525	chr4:147314525:T:G	6.0643e-06	-1.01395e-10	-1.00718
147314761	chr4:147314761:T:C	6.01909e-05	1.28792	-3.83722e-10
147314812	chr4:147314812:G:GA	4.31959e-06	-0.142178	-1.20426
147314832	chr4:147314832:ATC:A	4.10506e-06	-0.187291	-1.21009
147315229	chr4:147315229:C:G	7.51796e-06	-1.01395e-10	-0.792305
147315386	chr4:147315386:T:C	0.000271795	4.1303	-1.33485
147316421	chr4:147316421:C:T	0.000558598	4.80263	-1.2868
147316547	chr4:147316547:C:T	3.65095e-06	-1.51461	-3.83722e-10
147317015	chr4:147317015:C:T	6.31242e-06	-1.01395e-10	-0.967081
147318499	chr4:147318499:C:A	6.37167e-06	-0.957737	-3.83722e-10
147318980	chr4:147318980:T:C	6.99862e-06	-1.01395e-10	-0.863887
147319451	chr4:147319451:G:A	4.0224e-06	-0.0592386	-1.35848
147320301	chr4:147320301:A:C	0.000724263	4.97117	-1.19562
147320866	chr4:147320866:C:T	6.05861e-06	-1.01395e-10	-1.00812
147321351	chr4:147321351:A:G	0.00013144	-1.01395e-10	2.06895
147321713	chr4:147321713:T:C	3.65659e-06	-1.51307	-3.83722e-10
147322146	chr4:147322146:C:A	0.00061222	4.92836	-1.32087
147322458	chr4:147322458:C:T	1.12572e-05	-1.01395e-10	-0.388594
147322465	chr4:147322465:C:T	0.00067601	4.86865	-1.16204
147322571	chr4:147322571:G:A	1.11324e-05	-1.01395e-10	-0.399738
147322621	chr4:147322621:A:T	1.1103e-05	-1.01395e-10	-0.402381
147322630	chr4:147322630:A:G	7.39708e-06	-1.01395e-10	-0.808514
147323103	chr4:147323103:C:T	7.65206e-06	-1.01395e-10	-0.774624
147323650	chr4:147323650:T:A	0.000423161	4.61733	-1.37917
147324097	chr4:147324097:C:T	0.000381956	4.51028	-1.37457
147324483	chr4:147324483:T:C	0.000295011	4.21286	-1.33545
147324780	chr4:147324780:A:G	4.10952e-06	-1.01395e-10	-1.39629
147325159	chr4:147325159:G:A	4.13131e-06	-1.01395e-10	-1.391
147325369	chr4:147325369:G:T	5.37857e-06	-1.01395e-10	-1.12718
147325475	chr4:147325475:A:G	4.32273e-06	-1.01395e-10	-1.34571
147325494	chr4:147325494:G:T	5.2094e-06	-1.01395e-10	-1.15914
147325668	chr4:147325668:G:A	4.18839e-06	-1.01395e-10	-1.37728
147325761	chr4:147325761:C:A	4.93349e-06	-1.01395e-10	-1.21355
147325786	chr4:147325786:C:T	1.42151e-05	-1.01395e-10	-0.155292
147325788	chr4:147325788:G:A	6.51589e-06	-1.01395e-10	-0.935355
147325906	chr4:147325906:G:A	5.16769e-06	-1.01395e-10	-1.16717
147326216	chr4:147326216:C:T	0.000394114	4.50338	-1.33634
147326330	chr4:147326330:T:C	0.000483329	4.71271	-1.34161
147326436	chr4:147326436:C:CA	3.66841e-06	-1.50984	-3.83722e-10
147326858	chr4:147326858:T:C	4.20883e-06	-1.01395e-10	-1.37241
147326984	chr4:147326984:C:T	5.32049e-06	-1.01395e-10	-1.13803
147327038	chr4:147327038:T:C	0.000354507	4.4006	-1.33947
147327555	chr4:147327555:G:A	4.10951e-06	-1.01395e-10	-1.39629
147327594	chr4:147327594:A:G	0.00123517	4.44793	-0.138569
147327674	chr4:147327674:T:A	4.20883e-06	-1.01395e-10	-1.37241
147327805	chr4:147327805:T:C	4.20772e-06	-1.01395e-10	-1.37268
147327902	chr4:147327902:C:T	3.85313e-06	-1.46071	-3.83722e-10
147328141	chr4:147328141:T:C	4.12896e-06	-1.01395e-10	-1.39157
147328631	chr4:147328631:G:A	4.13052e-06	-1.01395e-10	-1.3912
147329066	chr4:147329066:C:G	0.000730992	-1.01395e-10	3.7848
147329079	chr4:147329079:A:G	4.21133e-06	-1.01395e-10	-1.37182
147329674	chr4:147329674:G:A	4.20662e-06	-1.01395e-10	-1.37294
147330475	chr4:147330475:A:G	4.17914e-06	-1.01395e-10	-1.37949
147330620	chr4:147330620:C:T	1.56896e-05	-1.01395e-10	-0.0566041
147331239	chr4:147331239:C:T	1.5093e-05	-1.01395e-10	-0.095367
147331259	chr4:147331259:C:T	4.19338e-06	-1.01395e-10	-1.37609
147331763	chr4:147331763:C:T	4.19283e-06	-1.01395e-10	-1.37622
147331764	chr4:147331764:G:A	3.62263e-06	-1.5224	-3.83722e-10
147331918	chr4:147331918:C:A	0.00130924	4.52509	-0.157485
147332172	chr4:147332172:T:C	0.000420184	4.56949	-1.3384
147332181	chr4:147332181:T:A	4.10951e-06	-1.01395e-10	-1.39629
147332401	chr4:147332401:C:G	4.93779e-06	-1.01395e-10	-1.21268
147333112	chr4:147333112:C:G	0.000877253	5.06273	-1.09554
147333443	chr4:147333443:A:G	4.19546e-06	-1.01395e-10	-1.3756
147333727	chr4:147333727:A:C	0.000466538	4.67464	-1.3389
147333794	chr4:147333794:G:A	4.10951e-06	-1.01395e-10	-1.39629
147334310	chr4:147334310:G:C	1.51109e-05	-1.01395e-10	-0.0941829
147334550	chr4:147334550:T:G	1.23246e-05	-1.01395e-10	-0.297998
147334582	chr4:147334582:C:T	5.58612e-06	-1.01395e-10	-1.08931
147334652	chr4:147334652:C:T	5.46069e-06	-1.01395e-10	-1.11202
147335130	chr4:147335130:T:C	4.65652e-06	-1.01395e-10	-1.27133
147335583	chr4:147335583:T:C	9.05665e-05	2.51601	-0.819524
147335995	chr4:147335995:A:G	7.09917e-06	-1.01395e-10	-0.849622
147336226	chr4:147336226:C:T	1.24272e-05	-1.01395e-10	-0.28971
147338270	chr4:147338270:G:A	0.000750293	5.17327	-1.3624
147338342	chr4:147338342:G:A	4.11271e-06	-1.01395e-10	-1.39552
147338558	chr4:147338558:G:A	4.11256e-06	-1.01395e-10	-1.39555
147338600	chr4:147338600:G:C	0.000702224	5.06239	-1.31774
147338726	chr4:147338726:A:G	1.16282e-05	0.122643	-0.478809
147338918	chr4:147338918:A:G	0.000660693	5.01414	-1.33045
147339056	chr4:147339056:A:G	4.15854e-06	-1.01395e-10	-1.38444
147339609	chr4:147339609:T:A	0.00073216	5.08936	-1.30296
147339656	chr4:147339656:C:G	4.11234e-06	-1.01395e-10	-1.39561
147339744	chr4:147339744:G:A	0.000740484	5.1138	-1.31609
147339757	chr4:147339757:A:T	4.13581e-06	-1.01395e-10	-1.38992
147339771	chr4:147339771:G:A	0.000736557	5.1486	-1.35621
147340892	chr4:147340892:T:G	5.37218e-06	-1.01395e-10	-1.12836
147341192	chr4:147341192:C:T	0.00121491	5.31299	-1.02017
147341514	chr4:147341514:C:G	4.24318e-06	-1.01395e-10	-1.36429
147341770	chr4:147341770:G:A	0.000631887	4.938	-1.29889
147342386	chr4:147342386:C:G	4.86139e-06	-1.01395e-10	-1.22827
147342497	chr4:147342497:G:A	4.17848e-06	-1.01395e-10	-1.37965
147342677	chr4:147342677:A:G	0.00170495	6.02765	-1.39595
147342822	chr4:147342822:G:A	9.04228e-07	-1.51577	-1.3945
147342933	chr4:147342933:C:T	4.11515e-06	-1.01395e-10	-1.39492
147343071	chr4:147343071:G:A	1.18301e-06	-1.36154	-1.28
147343111	chr4:147343111:C:T	3.85074e-06	-1.46133	-3.83722e-10
147343130	chr4:147343130:C:T	6.26168e-06	-1.01395e-10	-0.975151
147343371	chr4:147343371:A:C	5.42756e-06	-1.01395e-10	-1.11811
147343521	chr4:147343521:C:A	0.000608919	4.97725	-1.37516
147344036	chr4:147344036:C:T	0.000599581	4.90118	-1.31455
147344518	chr4:147344518:AATTT:A	0.00063671	4.98371	-1.337
147345210	chr4:147345210:A:G	4.11256e-06	-1.01395e-10	-1.39555
147345917	chr4:147345917:A:T	4.4122e-06	-1.01395e-10	-1.32523
147345978	chr4:147345978:T:C	0.000684225	5.06136	-1.34268
147346421	chr4:147346421:A:T	1.17722e-05	0.0666494	-0.410512
147346571	chr4:147346571:TTAGA:T	6.17382e-06	-1.01395e-10	-0.989282
147346817	chr4:147346817:T:C	6.83107e-06	-1.01395e-10	-0.888118
147346875	chr4:147346875:G:A	0.00145324	4.46705	0.00490509
147347460	chr4:147347460:G:A	4.19338e-06	-1.01395e-10	-1.37609
147347499	chr4:147347499:C:T	0.000506842	4.76127	-1.34267
147347610	chr4:147347610:A:C	4.27678e-06	-1.01395e-10	-1.3564
147347936	chr4:147347936:T:C	1.19291e-05	-1.01395e-10	-0.330616
147348453	chr4:147348453:G:A	4.27523e-06	-1.01395e-10	-1.35676
147348521	chr4:147348521:T:C	4.79874e-06	-1.01395e-10	-1.24125
147348568	chr4:147348568:G:A	4.6546e-06	-1.01395e-10	-1.27174
147348627	chr4:147348627:C:T	4.587e-06	-1.01395e-10	-1.28637
147348746	chr4:147348746:T:C	0.000170292	-1.01395e-10	2.32791
147349777	chr4:147349777:G:A	5.35732e-06	-1.01395e-10	-1.13114
147350426	chr4:147350426:GA:G	6.06616e-06	-1.01395e-10	-1.00687
147350520	chr4:147350520:A:G	5.57182e-06	-1.01395e-10	-1.09188
147350999	chr4:147350999:T:C	4.12496e-06	-1.01395e-10	-1.39254
147351005	chr4:147351005:A:G	4.12767e-06	-1.01395e-10	-1.39189
147351643	chr4:147351643:T:C	3.22793e-05	1.3776	-0.712772
147351724	chr4:147351724:G:T	8.7489e-06	-0.121903	-0.518768
147351837	chr4:147351837:C:T	5.47199e-06	-1.01395e-10	-1.10996
147351886	chr4:147351886:G:A	5.26218e-06	-1.01395e-10	-1.14905
147352017	chr4:147352017:C:A	2.21284e-05	1.08877	-0.801506
147353131	chr4:147353131:A:G	3.6816e-06	-1.50625	-3.83722e-10
147353459	chr4:147353459:T:C	4.89165e-06	-1.01395e-10	-1.22207
147353713	chr4:147353713:G:A	5.06292e-06	-1.01395e-10	-1.18766
147354095	chr4:147354095:C:A	4.11453e-06	-1.01395e-10	-1.39508
147354228	chr4:147354228:A:G	1.59847e-05	-1.01395e-10	-0.0379687
147354833	chr4:147354833:C:T	2.48486e-05	-1.01395e-10	0.403201
147354891	chr4:147354891:T:C	0.000301352	2.89868	-3.83722e-10
147355248	chr4:147355248:A:G	5.48209e-05	2.24922	-1.05474
147355541	chr4:147355541:G:A	5.50581e-06	-1.10379	-3.83722e-10
147355797	chr4:147355797:T:C	1.40202e-05	-1.01395e-10	-0.169099
147355859	chr4:147355859:G:A	5.90046e-06	0.0986698	-1.13324
147356572	chr4:147356572:T:C	4.55752e-06	-1.01395e-10	-1.29282
147356959	chr4:147356959:T:C	5.0474e-06	-1.01395e-10	-1.19073
147357044	chr4:147357044:G:A	5.19274e-06	-1.01395e-10	-1.16234
147357284	chr4:147357284:T:C	5.18776e-06	-1.01395e-10	-1.1633
147357608	chr4:147357608:C:T	0.000443007	3.10251	0.181477
147357694	chr4:147357694:C:T	6.89934e-05	2.21404	-0.789624
147357739	chr4:147357739:C:T	6.46421e-05	2.17352	-0.814254
147357849	chr4:147357849:G:A	4.1303e-06	-1.01395e-10	-1.39125
147357932	chr4:147357932:C:T	7.15812e-05	2.18129	-0.720062
147358807	chr4:147358807:T:C	3.80199e-06	-1.47407	-3.83722e-10
147359319	chr4:147359319:C:T	2.23247e-05	-1.01395e-10	0.296093
147359357	chr4:147359357:A:G	5.24618e-06	-1.01395e-10	-1.1521
147359520	chr4:147359520:C:T	3.80492e-06	-1.4733	-3.83722e-10
147359533	chr4:147359533:C:A	1.47284e-05	0.546102	-0.665926
147359576	chr4:147359576:TG:T	4.91015e-06	-1.01395e-10	-1.21829
147359722	chr4:147359722:T:G	3.49114e-06	-0.289911	-1.26946
147360660	chr4:147360660:C:T	0.00136816	4.6588	-0.247178
147360957	chr4:147360957:C:T	5.20733e-05	1.99876	-0.855711
147360965	chr4:147360965:A:G	9.63739e-06	0.299474	-0.843424
147361266	chr4:147361266:G:A	4.46649e-06	-1.01395e-10	-1.313
147361702	chr4:147361702:A:G	2.66536e-05	-1.01395e-10	0.473326
147361988	chr4:147361988:T:C	5.02845e-05	2.00053	-0.892437
147362160	chr4:147362160:A:G	6.30506e-06	-1.01395e-10	-0.968246
147362368	chr4:147362368:G:C	5.8721e-06	-1.01395e-10	-1.03939
147362632	chr4:147362632:G:A	4.14532e-05	1.87953	-0.964561
147363187	chr4:147363187:G:A	1.42528e-05	0.620974	-0.773622
147363221	chr4:147363221:T:C	4.02697e-05	1.8539	-0.967904
147363335	chr4:147363335:A:G	1.22714e-05	-1.01395e-10	-0.302325
147363509	chr4:147363509:C:T	4.90325e-06	-1.01395e-10	-1.2197
147363722	chr4:147363722:T:A	4.42069e-06	-1.01395e-10	-1.3233
147364638	chr4:147364638:CAG:C	5.4981e-06	-1.01395e-10	-1.1052
147364945	chr4:147364945:C:T	6.07191e-06	-1.01395e-10	-1.00593
147365563	chr4:147365563:A:C	4.9765e-06	-1.01395e-10	-1.20487
147365736	chr4:147365736:A:T	4.28996e-06	-1.01395e-10	-1.35332
147366208	chr4:147366208:C:T	6.24528e-05	1.91218	-0.587372
147366360	chr4:147366360:C:T	0.000837367	4.31836	-0.397701
147366415	chr4:147366415:G:A	1.71967e-05	-1.01395e-10	0.0351178
147366484	chr4:147366484:C:T	4.61446e-06	-1.2804	-3.83722e-10
147366915	chr4:147366915:T:C	0.000189479	1.8662	0.568483
147367305	chr4:147367305:T:G	1.21381e-05	0.585381	-0.898634
147367599	chr4:147367599:CAAGA:C	9.96067e-06	-1.01395e-10	-0.510955
147367748	chr4:147367748:T:C	0.000211871	2.02146	0.52492
147368062	chr4:147368062:A:G	5.43248e-06	-1.01395e-10	-1.1172
147368237	chr4:147368237:T:C	0.000153893	1.7864	0.440255
147368376	chr4:147368376:G:A	1.02394e-05	0.0390548	-0.522408
147368380	chr4:147368380:T:C	6.77412e-06	-1.01395e-10	-0.89649
147369283	chr4:147369283:T:C	1.19368e-05	-1.01395e-10	-0.329972
147369359	chr4:147369359:A:T	1.62531e-05	-1.01395e-10	-0.0213161
147369673	chr4:147369673:CTG:C	4.41045e-06	-1.01395e-10	-1.32562
147369872	chr4:147369872:C:T	4.99343e-06	-1.01395e-10	-1.20148
147370047	chr4:147370047:A:G	5.44027e-06	-1.01395e-10	-1.11577
147370055	chr4:147370055:C:G	5.30041e-06	-1.01395e-10	-1.14182
147370090	chr4:147370090:C:T	0.00010292	2.22018	-0.395827
147370150	chr4:147370150:A:T	2.09242e-05	-1.01395e-10	0.231309
147370429	chr4:147370429:C:T	7.37194e-05	1.85198	-0.361319
147370805	chr4:147370805:T:C	4.59968e-06	-1.01395e-10	-1.28361
147371059	chr4:147371059:A:G	6.15084e-06	-1.01395e-10	-0.99301
147371159	chr4:147371159:C:T	4.95892e-06	-1.01395e-10	-1.20841
147371305	chr4:147371305:G:A	4.49949e-06	-1.01395e-10	-1.30563
147371387	chr4:147371387:G:A	6.52973e-06	-0.488076	-0.445158
147371715	chr4:147371715:A:ATTT	0.000130842	3.36515	-1.30076
147371776	chr4:147371776:C:A	4.32175e-06	-1.01395e-10	-1.34594
147372187	chr4:147372187:C:CCATGTGCAGA	7.18033e-05	1.70999	-0.245662
147372271	chr4:147372271:T:A	4.82176e-06	-1.01395e-10	-1.23646
147372332	chr4:147372332:C:T	5.39216e-06	-1.01395e-10	-1.12465
147372443	chr4:147372443:T:G	6.90514e-05	1.88501	-0.459754
147372800	chr4:147372800:GTT:G	3.55702e-05	1.58244	-0.820528
147372880	chr4:147372880:G:C	4.75207e-06	-1.01395e-10	-1.25102
147373338	chr4:147373338:T:C	4.77974e-06	-1.01395e-10	-1.24521
147373469	chr4:147373469:A:G	1.5555e-05	-1.01395e-10	-0.0652157
147373683	chr4:147373683:C:A	4.72504e-06	-1.01395e-10	-1.25672
147373684	chr4:147373684:C:T	4.73457e-06	-1.01395e-10	-1.25471
147373911	chr4:147373911:C:T	4.354e-06	-1.01395e-10	-1.3385
147373940	chr4:147373940:G:GT	7.26443e-06	-0.405364	-0.421245
147374166	chr4:147374166:A:G	5.8509e-06	-0.384995	-0.658008
147374175	chr4:147374175:T:A	1.38733e-06	-1.08905	-1.39317
147374219	chr4:147374219:G:A	3.6718e-06	-1.50892	-3.83722e-10
147374305	chr4:147374305:T:C	4.50327e-06	-1.01395e-10	-1.3048
147374309	chr4:147374309:G:T	7.60343e-06	-0.371474	-0.409526
147374873	chr4:147374873:A:G	0.000408199	3.52305	-0.320898
147375014	chr4:147375014:T:C	0.00030743	3.4987	-0.580047
147375030	chr4:147375030:G:A	1.09595e-05	-1.01395e-10	-0.415394
147375405	chr4:147375405:G:A	3.47494e-05	1.58136	-0.842795
147375705	chr4:147375705:G:A	3.20408e-05	1.79923	-1.14182
147375752	chr4:147375752:T:C	0.000240947	3.31383	-0.638849
147376039	chr4:147376039:G:A	5.74984e-06	-1.01395e-10	-1.06043
147376621	chr4:147376621:T:C	4.166e-06	-1.01395e-10	-1.38264
147376792	chr4:147376792:G:C	2.2111e-05	-1.01395e-10	0.286474
147377046	chr4:147377046:GC:G	4.34582e-06	-1.01395e-10	-1.34039
147377610	chr4:147377610:C:T	7.297e-06	-0.431369	-0.390768
147378863	chr4:147378863:AG:A	5.99672e-06	-1.01395e-10	-1.01839
147379674	chr4:147379674:AC:A	1.85765e-05	0.112299	-3.83722e-10
147379832	chr4:147379832:A:G	4.75069e-06	-1.01395e-10	-1.25131
147380154	chr4:147380154:A:G	1.53034e-05	-0.616791	0.535265
147380196	chr4:147380196:T:C	1.48129e-05	-0.114101	-3.83722e-10
147380260	chr4:147380260:C:A	5.89507e-06	-1.01395e-10	-1.03548
147380527	chr4:147380527:A:G	2.45793e-06	-0.568411	-1.34187
147380554	chr4:147380554:T:C	1.72449e-06	-1.30965	-0.955019
147381198	chr4:147381198:T:C	4.87413e-06	-1.01395e-10	-1.22566
147381224	chr4:147381224:T:C	1.33767e-05	-1.01395e-10	-0.216086
147381902	chr4:147381902:T:C	5.95167e-06	-1.02593	-3.83722e-10
147381937	chr4:147381937:A:G	8.31649e-06	-1.01395e-10	-0.691359
147382034	chr4:147382034:A:G	4.1096e-06	-1.01395e-10	-1.39627
147382043	chr4:147382043:C:T	6.41943e-05	-0.220178	1.57249
147382222	chr4:147382222:A:G	1.35719e-05	-1.01395e-10	-0.201598
147382463	chr4:147382463:C:T	1.27175e-05	-1.01395e-10	-0.266621
147382497	chr4:147382497:C:T	2.217e-05	-1.01395e-10	0.289142
147383518	chr4:147383518:A:G	4.18675e-06	-1.01395e-10	-1.37767
147384651	chr4:147384651:T:G	6.8372e-06	-0.81044	-0.076782
147384906	chr4:147384906:G:A	4.05348e-06	-0.266561	-1.14346
147384975	chr4:147384975:A:G	4.02693e-06	-1.4166	-3.83722e-10
147385763	chr4:147385763:T:C	5.47626e-06	-1.01395e-10	-1.10918
147385910	chr4:147385910:ATC:A	1.31824e-05	-1.01395e-10	-0.230718
147386452	chr4:147386452:A:G	5.03105e-05	2.3191	-1.21049
147386473	chr4:147386473:T:G	1.48863e-06	-1.04145	-1.3703
147386493	chr4:147386493:C:T	7.95931e-06	-0.735257	-3.83722e-10
147386692	chr4:147386692:G:A	3.47948e-06	-0.493542	-1.06917
147386959	chr4:147386959:G:A	5.196e-06	-1.01395e-10	-1.16171
147386974	chr4:147386974:T:C	2.71704e-06	-0.806518	-1.00354
147387181	chr4:147387181:T:C	1.50038e-06	-1.03108	-1.3728
147387280	chr4:147387280:C:G	4.29765e-05	2.19667	-1.24562
147387853	chr4:147387853:T:C	5.30711e-06	-1.01395e-10	-1.14055
147388217	chr4:147388217:A:C	1.53305e-06	-1.01378	-1.36856
147389196	chr4:147389196:G:A	3.19489e-06	-0.264361	-1.38368
147389206	chr4:147389206:G:A	3.39162e-05	2.05746	-1.34317
147389789	chr4:147389789:A:C	1.52126e-06	-1.02075	-1.36931
147390426	chr4:147390426:C:T	5.38845e-06	-1.01395e-10	-1.12534
147390670	chr4:147390670:G:A	1.57029e-06	-1.07878	-1.27956
147390808	chr4:147390808:A:T	5.5217e-06	-1.01395e-10	-1.10091
147390854	chr4:147390854:T:A	1.40041e-05	-1.01395e-10	-0.170249
147391412	chr4:147391412:A:C	5.50684e-06	-1.01395e-10	-1.10361
147391728	chr4:147391728:C:T	4.44716e-06	0.016738	-1.33407
147392146	chr4:147392146:C:CA	4.17844e-06	-1.01395e-10	-1.37966
147392210	chr4:147392210:A:G	2.59031e-05	0.549415	-0.104652
147392263	chr4:147392263:C:A	5.40625e-06	-1.01395e-10	-1.12204
147392538	chr4:147392538:G:A	4.11196e-06	-1.01395e-10	-1.3957
147392583	chr4:147392583:A:G	4.12767e-06	-1.01395e-10	-1.39189
147392921	chr4:147392921:A:G	5.3867e-06	-1.01395e-10	-1.12567
147393457	chr4:147393457:A:G	6.59125e-06	-1.01395e-10	-0.923856
147393664	chr4:147393664:C:T	1.30486e-05	-1.01395e-10	-0.240922
147394177	chr4:147394177:G:T	4.24621e-06	-1.01395e-10	-1.36357
147394284	chr4:147394284:C:T	2.92641e-05	0.541415	0.0253466
147394631	chr4:147394631:C:T	4.23629e-06	-1.01395e-10	-1.36591
147394681	chr4:147394681:A:G	5.46006e-06	-1.01395e-10	-1.11214
147394704	chr4:147394704:A:C	3.40643e-06	-0.207624	-1.37631
147395134	chr4:147395134:C:T	8.9509e-05	1.49519	0.18955
147395463	chr4:147395463:G:A	4.11768e-06	-1.01395e-10	-1.39431
147395517	chr4:147395517:T:C	0.00014527	2.55315	-0.384152
147396394	chr4:147396394:G:A	4.18823e-06	-1.01395e-10	-1.37732
147396704	chr4:147396704:C:T	2.77222e-05	1.88128	-1.36864
147396896	chr4:147396896:C:A	2.63856e-05	1.8171	-1.35388
147397296	chr4:147397296:G:A	1.37291e-05	-1.01395e-10	-0.190081
147397483	chr4:147397483:T:C	2.57463e-05	1.81501	-1.37632
147397578	chr4:147397578:G:A	2.66875e-05	1.84858	-1.37398
147397776	chr4:147397776:G:A	2.88756e-05	1.89584	-1.34244
147397781	chr4:147397781:AG:A	2.76359e-05	1.88038	-1.37086
147397953	chr4:147397953:A:G	5.26441e-06	-1.14863	-3.83722e-10
147397965	chr4:147397965:C:T	0.000140164	2.7159	-0.582686
147398040	chr4:147398040:C:T	1.29853e-05	-1.01395e-10	-0.245779
147398111	chr4:147398111:C:A	2.7571e-06	-0.40218	-1.39324
147398221	chr4:147398221:G:T	4.84839e-06	-1.01395e-10	-1.23095
147399047	chr4:147399047:C:T	2.9357e-06	-0.336934	-1.39572
147399065	chr4:147399065:G:T	3.64133e-06	-1.51725	-3.83722e-10
147399533	chr4:147399533:T:A	4.23547e-06	-1.01395e-10	-1.3661
147399604	chr4:147399604:A:G	5.85735e-06	-1.01395e-10	-1.0419
147399654	chr4:147399654:C:T	4.87004e-06	-1.2265	-3.83722e-10
147400014	chr4:147400014:C:T	2.35509e-05	0.349564	-3.83722e-10
147400073	chr4:147400073:C:T	9.33599e-05	2.85333	-1.12647
147400140	chr4:147400140:C:T	4.87178e-06	-1.01395e-10	-1.22614
147400259	chr4:147400259:A:G	4.24152e-06	-1.01395e-10	-1.36468
147400731	chr4:147400731:G:A	4.3102e-06	-1.01395e-10	-1.34861
147400882	chr4:147400882:C:T	0.000118282	3.32557	-1.3621
147401079	chr4:147401079:A:C	0.000116956	3.32037	-1.36817
147401235	chr4:147401235:A:G	0.000141369	3.46327	-1.32149
147401323	chr4:147401323:C:T	0.000140531	3.36317	-1.22735
147401777	chr4:147401777:T:C	1.57767e-06	-0.968583	-1.38507
147402550	chr4:147402550:G:A	7.58189e-06	-0.783837	-3.83722e-10
147402635	chr4:147402635:C:T	4.1606e-06	-1.01395e-10	-1.38394
147402651	chr4:147402651:T:A	1.52469e-05	-1.01395e-10	-0.0852234
147403011	chr4:147403011:A:T	3.46251e-06	-0.174388	-1.39322
147403157	chr4:147403157:A:G	1.57304e-06	-1.00149	-1.3551
147403544	chr4:147403544:C:A	0.000183475	2.92944	-0.526958
147403628	chr4:147403628:G:A	3.70826e-06	-0.141715	-1.35732
147403861	chr4:147403861:C:T	3.81324e-06	-1.47112	-3.83722e-10
147404205	chr4:147404205:C:T	0.000192269	2.94384	-0.494546
147404268	chr4:147404268:C:T	5.26009e-06	-1.01395e-10	-1.14945
147404675	chr4:147404675:G:A	8.21181e-06	-1.01395e-10	-0.704026
147405111	chr4:147405111:A:G	0.0001161	3.2611	-1.31625
147405381	chr4:147405381:G:C	5.83746e-06	-1.01395e-10	-1.0453
147405653	chr4:147405653:C:T	0.000127176	3.35282	-1.31685
147405660	chr4:147405660:G:A	0.000144281	3.48339	-1.32123
147405715	chr4:147405715:C:T	3.44459e-06	-0.548563	-1.02423
147406152	chr4:147406152:C:T	6.99765e-06	-0.864025	-3.83722e-10
147406288	chr4:147406288:T:C	5.20307e-06	-1.01395e-10	-1.16035
147406833	chr4:147406833:TG:T	7.03648e-06	-1.01395e-10	-0.858492
147407111	chr4:147407111:G:A	4.20152e-06	-1.01395e-10	-1.37415
147407556	chr4:147407556:T:C	4.11139e-06	-1.01395e-10	-1.39584
147407644	chr4:147407644:C:T	0.000101937	3.18388	-1.36912
147407716	chr4:147407716:C:T	2.75308e-06	-0.44009	-1.35679
147407872	chr4:147407872:T:C	3.64808e-06	-1.5154	-3.83722e-10
147407890	chr4:147407890:G:A	4.01753e-06	-0.446191	-0.972742
147408199	chr4:147408199:G:C	3.34564e-06	-0.255665	-1.34628
147408237	chr4:147408237:G:T	8.14046e-06	-1.01395e-10	-0.712753
147408917	chr4:147408917:T:C	3.62118e-06	-0.158372	-1.36443
147409193	chr4:147409193:G:C	3.87131e-06	-0.105178	-1.35083
147409362	chr4:147409362:T:G	0.000246001	3.16704	-0.471298
147409820	chr4:147409820:C:A	4.165e-06	-1.01395e-10	-1.38288
147410347	chr4:147410347:A:T	4.22794e-06	-1.01395e-10	-1.36789
147410387	chr4:147410387:C:T	5.96731e-06	-1.01395e-10	-1.0233
147410394	chr4:147410394:G:T	3.63321e-06	-1.51948	-3.83722e-10
147410631	chr4:147410631:A:T	5.34732e-06	-1.01395e-10	-1.133
147411018	chr4:147411018:A:G	4.14596e-06	-0.233132	-1.15433
147411386	chr4:147411386:G:A	6.91253e-06	0.433649	-1.30991
147411929	chr4:147411929:G:A	4.12586e-06	-1.01395e-10	-1.39232
147412267	chr4:147412267:T:C	9.03731e-06	-1.01395e-10	-0.608237
147412729	chr4:147412729:A:G	8.71741e-06	-1.01395e-10	-0.644278
147412962	chr4:147412962:C:G	6.81736e-06	-1.01395e-10	-0.890128
147413464	chr4:147413464:G:A	6.47564e-06	-1.01395e-10	-0.941552
147413792	chr4:147413792:C:T	9.72556e-07	-1.46935	-1.36808
147413972	chr4:147413972:C:T	2.64896e-06	-0.466971	-1.36846
147414166	chr4:147414166:G:T	6.62028e-06	-1.01395e-10	-0.919461
147414720	chr4:147414720:C:T	0.000240724	3.36267	-0.688619
147415181	chr4:147415181:G:C	4.87479e-06	-1.01395e-10	-1.22552
147415183	chr4:147415183:A:C	4.73898e-06	0.0461825	-1.29996
147415322	chr4:147415322:T:A	7.89964e-06	0.253718	-0.9965
147415369	chr4:147415369:G:T	4.87989e-06	-1.01395e-10	-1.22448
147415458	chr4:147415458:G:A	4.11526e-06	-1.01395e-10	-1.3949
147416533	chr4:147416533:T:C	4.46214e-06	-1.01395e-10	-1.31397
147416595	chr4:147416595:A:G	5.29591e-06	0.228847	-1.37151
147417022	chr4:147417022:A:G	4.11521e-06	-1.01395e-10	-1.39491
147417873	chr4:147417873:C:T	2.32634e-05	1.73293	-1.39565
147418010	chr4:147418010:G:A	4.83885e-06	0.116774	-1.3497
147418293	chr4:147418293:A:C	6.54846e-06	-1.01395e-10	-0.93037
147418358	chr4:147418358:C:T	2.01201e-05	-1.01395e-10	0.192122
147418491	chr4:147418491:C:G	5.35581e-06	-1.01395e-10	-1.13142
147419179	chr4:147419179:A:G	4.16891e-06	-1.01395e-10	-1.38194
147419244	chr4:147419244:C:T	5.00594e-06	-1.01395e-10	-1.19897
147419285	chr4:147419285:A:G	8.18316e-06	0.48038	-1.1879
147419437	chr4:147419437:T:G	7.87985e-06	0.450679	-1.19597
147419781	chr4:147419781:G:A	4.97458e-06	0.166902	-1.37216
147420034	chr4:147420034:G:C	6.80721e-06	-1.01395e-10	-0.891617
147420120	chr4:147420120:A:C	4.11035e-06	-1.01395e-10	-1.39609
147420178	chr4:147420178:T:G	2.01237e-05	-1.01395e-10	0.192301
147420954	chr4:147420954:G:A	5.3029e-06	-1.01395e-10	-1.14135
147420996	chr4:147420996:C:T	1.25347e-05	0.197252	-0.478347
147421122	chr4:147421122:G:A	4.2909e-06	-1.01395e-10	-1.3531
147421765	chr4:147421765:C:T	6.45395e-06	-1.01395e-10	-0.944907
147422224	chr4:147422224:T:C	4.33824e-06	-1.01395e-10	-1.34213
147422736	chr4:147422736:C:T	4.85251e-06	-1.01395e-10	-1.2301
147423033	chr4:147423033:G:T	6.43831e-06	-1.01395e-10	-0.947333
147423059	chr4:147423059:A:G	0.000385352	3.56974	-0.425179
147423489	chr4:147423489:T:A	4.335e-05	2.32994	-1.37023
147423551	chr4:147423551:A:G	0.000368597	3.59724	-0.497139
147423561	chr4:147423561:G:T	0.000394319	3.65649	-0.488924
147423652	chr4:147423652:G:GA	0.000401858	3.65617	-0.469668
147423680	chr4:147423680:A:G	5.12443e-06	-1.01395e-10	-1.17558
147423904	chr4:147423904:T:G	0.000406341	3.67539	-0.477801
147423984	chr4:147423984:G:A	4.38719e-05	2.34364	-1.37196
147424316	chr4:147424316:T:C	4.12821e-06	-1.01395e-10	-1.39175
147424387	chr4:147424387:T:C	5.74058e-06	0.18475	-1.24679
147424446	chr4:147424446:G:A	0.000398842	3.63913	-0.460167
147424595	chr4:147424595:C:A	4.17061e-05	2.25696	-1.33591
147424610	chr4:147424610:C:T	0.000364215	3.59107	-0.502928
147424709	chr4:147424709:G:A	5.83237e-06	-1.01395e-10	-1.04618
147424873	chr4:147424873:C:G	1.67725e-05	-1.01395e-10	0.01014
147425063	chr4:147425063:A:G	0.00039224	3.65078	-0.48851
147425351	chr4:147425351:T:C	1.56454e-05	-1.01395e-10	-0.0594233
147425524	chr4:147425524:A:G	4.20228e-06	-1.01395e-10	-1.37397
147425855	chr4:147425855:A:T	1.71665e-05	-1.01395e-10	0.0333621
147425993	chr4:147425993:A:T	4.11687e-06	-1.01395e-10	-1.39451
147426166	chr4:147426166:C:T	4.21598e-06	-1.01395e-10	-1.37072
147426718	chr4:147426718:G:C	0.000418341	3.69625	-0.469555
147426720	chr4:147426720:T:C	0.000113578	3.30061	-1.37772
147426841	chr4:147426841:C:G	0.000374353	3.58235	-0.466746
147427149	chr4:147427149:G:A	0.000380759	3.64969	-0.517119
147427432	chr4:147427432:A:T	0.000365011	3.51645	-0.426124
147427528	chr4:147427528:C:A	0.00037127	3.58389	-0.476556
147427597	chr4:147427597:A:T	4.73739e-06	-1.01395e-10	-1.25411
147427792	chr4:147427792:C:T	1.74262e-05	-1.01395e-10	0.0483755
147428353	chr4:147428353:G:A	0.000114408	3.31317	-1.383
147428604	chr4:147428604:A:G	0.000352206	3.57351	-0.518894
147428620	chr4:147428620:G:C	0.000345413	3.55525	-0.520107
147428657	chr4:147428657:T:C	0.000351642	3.58461	-0.531594
147429299	chr4:147429299:A:C	5.06668e-06	-1.18691	-3.83722e-10
147429305	chr4:147429305:A:G	4.11152e-06	-1.01395e-10	-1.39581
147429838	chr4:147429838:C:A	0.000308499	3.35434	-0.43222
147429934	chr4:147429934:C:T	1.77598e-05	-1.01395e-10	0.0673383
147429945	chr4:147429945:T:C	6.00675e-06	-1.01395e-10	-1.01672
147430104	chr4:147430104:C:T	0.000301894	3.35295	-0.452478
147430204	chr4:147430204:G:T	4.68082e-06	-1.01395e-10	-1.26613
147430207	chr4:147430207:G:A	0.000274524	3.25093	-0.445485
147430230	chr4:147430230:G:A	3.62268e-06	-1.52239	-3.83722e-10
147430268	chr4:147430268:C:A	0.00029818	3.32684	-0.438746
147430396	chr4:147430396:C:T	1.69729e-05	-1.01395e-10	0.022017
147430548	chr4:147430548:G:A	0.000296616	3.30348	-0.420644
147430571	chr4:147430571:G:C	0.000294754	3.31382	-0.437277
147430653	chr4:147430653:G:A	0.000292845	3.31208	-0.44204
147430697	chr4:147430697:G:T	0.000306487	3.35626	-0.440685
147430876	chr4:147430876:G:A	6.14205e-06	-1.01395e-10	-0.994441
147431094	chr4:147431094:T:G	5.21964e-05	2.46741	-1.322
147431180	chr4:147431180:C:T	0.000308815	3.36672	-0.443574
147431229	chr4:147431229:T:C	0.000329563	3.45974	-0.471572
147431424	chr4:147431424:C:T	0.000311021	3.37497	-0.444713
147431487	chr4:147431487:G:A	9.89844e-06	-1.01395e-10	-0.517223
147431488	chr4:147431488:A:T	4.22811e-06	-1.01395e-10	-1.36784
147431513	chr4:147431513:T:A	0.000317685	3.38606	-0.434603
147431559	chr4:147431559:A:T	0.000305609	3.36684	-0.454129
147431601	chr4:147431601:T:C	0.000241348	3.39603	-0.719385
147431689	chr4:147431689:T:C	0.000337698	3.41415	-0.401595
147431766	chr4:147431766:C:T	6.14382e-06	-1.01395e-10	-0.994152
147432130	chr4:147432130:T:C	4.72607e-06	-1.01395e-10	-1.2565
147432403	chr4:147432403:C:T	1.33476e-06	-1.5044	-1.01645
147432405	chr4:147432405:A:G	0.000303484	3.41461	-0.50888
147432481	chr4:147432481:CTT:C	0.000351253	3.49714	-0.445231
147432638	chr4:147432638:G:A	1.31877e-05	-1.01395e-10	-0.230317
147432693	chr4:147432693:T:C	4.69258e-06	-1.01395e-10	-1.26362
147432915	chr4:147432915:T:C	7.49899e-06	-1.01395e-10	-0.79483
147432949	chr4:147432949:C:T	1.86127e-05	-1.01395e-10	0.114246
147432962	chr4:147432962:C:A	2.2671e-05	1.40634	-1.09485
147433075	chr4:147433075:G:A	1.96559e-06	-0.960545	-1.17326
147433219	chr4:147433219:C:T	2.06601e-05	1.36615	-1.14754
147433220	chr4:147433220:G:A	1.73568e-05	-1.01395e-10	0.0443828
147433291	chr4:147433291:T:A	0.000338809	3.47827	-0.462436
147433476	chr4:147433476:G:A	0.000296352	3.42405	-0.542103
147433671	chr4:147433671:C:T	0.000237685	3.37666	-0.71531
147433963	chr4:147433963:G:A	4.16242e-06	-1.01395e-10	-1.3835
147434091	chr4:147434091:CT:C	5.46544e-05	2.48578	-1.29435
147434118	chr4:147434118:A:G	5.19708e-06	-1.01395e-10	-1.1615
147434287	chr4:147434287:A:G	1.06098e-05	-0.447824	-3.83722e-10
147434607	chr4:147434607:T:C	3.65762e-06	-0.232537	-1.28025
147435934	chr4:147435934:A:T	4.02259e-06	-1.41767	-3.83722e-10
147436023	chr4:147436023:T:C	4.33161e-05	2.3255	-1.36657
147436276	chr4:147436276:G:A	0.000272924	3.30373	-0.504135
147436377	chr4:147436377:A:C	0.000206703	3.91378	-1.39209
147436590	chr4:147436590:T:C	0.000181159	3.78426	-1.39448
147436591	chr4:147436591:A:T	5.1774e-06	-1.1653	-3.83722e-10
147436605	chr4:147436605:T:C	0.000179466	3.77649	-1.3961
147436778	chr4:147436778:G:A	6.09739e-05	2.57495	-1.27411
147436852	chr4:147436852:T:G	8.20144e-06	-1.01395e-10	-0.70529
147436867	chr4:147436867:A:C	2.35118e-05	-1.01395e-10	0.347901
147437110	chr4:147437110:G:A	0.00021731	3.96055	-1.38882
147437114	chr4:147437114:C:T	0.000196475	3.86636	-1.39542
147437115	chr4:147437115:A:G	0.000184474	3.80157	-1.39366
147437159	chr4:147437159:A:G	4.84854e-05	2.42081	-1.34914
147437332	chr4:147437332:TATC:T	0.00019557	3.57903	-1.11271
147437504	chr4:147437504:T:G	2.33458e-05	-1.01395e-10	0.340816
147437578	chr4:147437578:T:C	4.6394e-06	-1.01395e-10	-1.27502
147437579	chr4:147437579:T:C	4.73815e-06	-1.01395e-10	-1.25395
147437883	chr4:147437883:G:A	0.000269055	3.33292	-0.547606
147438170	chr4:147438170:G:A	2.05741e-05	-1.01395e-10	0.214431
147438198	chr4:147438198:G:A	0.000190417	3.83552	-1.39591
147438284	chr4:147438284:C:A	5.51447e-05	-1.01395e-10	1.20036
147438473	chr4:147438473:A:G	0.000190037	3.83212	-1.3945
147438489	chr4:147438489:A:G	2.21637e-05	-1.01395e-10	0.288858
147438673	chr4:147438673:T:C	1.938e-05	-1.01395e-10	0.154643
147438708	chr4:147438708:G:A	4.13943e-06	-1.01395e-10	-1.38904
147438715	chr4:147438715:C:T	5.50714e-05	-1.01395e-10	1.19903
147438808	chr4:147438808:A:G	4.69114e-06	-1.01395e-10	-1.26392
147439736	chr4:147439736:G:A	9.51259e-06	-1.01395e-10	-0.556983
147440376	chr4:147440376:A:C	4.66674e-06	-1.01395e-10	-1.26914
147440383	chr4:147440383:G:A	0.000198159	3.84704	-1.36756
147440556	chr4:147440556:C:T	5.27273e-05	2.5043	-1.34877
147440710	chr4:147440710:AT:A	0.000309367	3.4165	-0.491572
147440985	chr4:147440985:T:A	6.06775e-06	0.332044	-1.33866
147441221	chr4:147441221:C:T	4.10974e-06	-1.01395e-10	-1.39624
147441364	chr4:147441364:A:G	5.42217e-06	-1.01395e-10	-1.1191
147441492	chr4:147441492:A:G	8.92018e-06	0.653698	-1.27498
147442074	chr4:147442074:AG:A	4.27111e-06	-1.01395e-10	-1.35773
147442293	chr4:147442293:T:C	4.92713e-06	-1.01395e-10	-1.21484
147442329	chr4:147442329:C:T	5.47818e-06	-1.01395e-10	-1.10883
147442422	chr4:147442422:G:C	4.97881e-06	-1.20441	-3.83722e-10
147442685	chr4:147442685:T:C	1.91973e-05	-1.01395e-10	0.14517
147442847	chr4:147442847:G:T	5.35066e-06	-1.01395e-10	-1.13238
147443198	chr4:147443198:C:G	1.91058e-06	-1.48319	-0.679007
147443367	chr4:147443367:A:C	4.22254e-06	-1.01395e-10	-1.36916
147443500	chr4:147443500:G:A	1.34446e-06	-1.45309	-1.06051
147443595	chr4:147443595:T:C	4.10965e-06	-1.01395e-10	-1.39626
147443756	chr4:147443756:G:C	4.02793e-06	-0.767253	-0.649093
147443768	chr4:147443768:G:A	4.07576e-05	0.40752	0.490524
147443787	chr4:147443787:A:G	4.10972e-06	-1.01395e-10	-1.39624
147443821	chr4:147443821:T:C	5.32395e-06	-1.01395e-10	-1.13738
147444187	chr4:147444187:T:A	1.0397e-05	0.516282	-0.984365
147444523	chr4:147444523:A:T	4.61084e-06	-1.01395e-10	-1.28119
147445585	chr4:147445585:C:T	4.42719e-06	-1.01395e-10	-1.32184
147445815	chr4:147445815:A:G	8.1351e-06	-0.106611	-0.606801
147446081	chr4:147446081:A:G	4.83056e-06	-1.01395e-10	-1.23464
147448157	chr4:147448157:T:G	6.2256e-06	-0.980929	-3.83722e-10
147448564	chr4:147448564:G:T	4.31329e-06	-1.3479	-3.83722e-10
147448981	chr4:147448981:T:C	4.17433e-06	-1.01395e-10	-1.38064
147449226	chr4:147449226:G:C	8.39004e-06	-1.01395e-10	-0.682554
147449267	chr4:147449267:T:C	8.17599e-06	-0.0734594	-0.634938
147449323	chr4:147449323:A:T	7.9518e-06	-0.736201	-3.83722e-10
147449396	chr4:147449396:A:G	1.9354e-05	0.630194	-0.476893
147449565	chr4:147449565:T:A	1.04002e-06	-1.51974	-1.25062
147449963	chr4:147449963:ACTT:A	4.19239e-06	-1.01395e-10	-1.37633
147449993	chr4:147449993:T:C	1.01958e-06	-1.44217	-1.34804
147450226	chr4:147450226:T:G	4.18641e-06	-1.01395e-10	-1.37776
147450289	chr4:147450289:C:A	3.87528e-06	-1.45498	-3.83722e-10
147450325	chr4:147450325:T:C	6.13121e-06	-1.01395e-10	-0.996207
147450902	chr4:147450902:G:A	8.14749e-06	-0.140238	-0.571652
147450959	chr4:147450959:T:C	1.08881e-05	-1.01395e-10	-0.421933
147451154	chr4:147451154:T:C	7.93674e-06	-0.108294	-0.629803
147451414	chr4:147451414:A:T	4.7631e-06	-0.247915	-1.00079
147453012	chr4:147453012:T:C	4.21572e-06	-1.01395e-10	-1.37078
147453077	chr4:147453077:A:G	4.82756e-06	-1.01395e-10	-1.23526
147453577	chr4:147453577:T:C	3.88627e-06	-1.45215	-3.83722e-10
147453615	chr4:147453615:G:A	9.59562e-06	0.471437	-1.01973
147453779	chr4:147453779:G:A	4.33728e-06	-1.01395e-10	-1.34235
147454035	chr4:147454035:A:G	4.62094e-06	-1.01395e-10	-1.279
147454150	chr4:147454150:G:A	4.19047e-06	-1.01395e-10	-1.37679
147454337	chr4:147454337:C:A	4.84237e-06	-0.210283	-1.02191
147454512	chr4:147454512:A:G	7.49868e-06	-0.152202	-0.64267
147454646	chr4:147454646:C:T	3.64134e-06	-1.51725	-3.83722e-10
147454647	chr4:147454647:C:G	4.7656e-06	-0.625528	-0.622649
147454954	chr4:147454954:T:C	4.0521e-06	-1.52054	0.110173
147455228	chr4:147455228:G:T	4.06833e-06	-1.51832	0.11195
147455517	chr4:147455517:A:C	4.36693e-06	-1.52035	0.184814
147455671	chr4:147455671:C:G	3.94319e-06	-1.52096	0.0833514
147455811	chr4:147455811:TC:T	9.53607e-06	-1.49292	0.938406
147455917	chr4:147455917:T:C	1.20767e-06	-1.51968	-1.10123
147456344	chr4:147456344:C:G	5.01067e-06	-1.01395e-10	-1.19803
147456372	chr4:147456372:T:C	4.11244e-06	-1.01395e-10	-1.39558
147456808	chr4:147456808:C:T	7.37217e-06	-0.176567	-0.63532
147457073	chr4:147457073:G:A	1.95011e-05	1.02275	-0.861876
147457234	chr4:147457234:GGA:G	6.50142e-06	-1.01395e-10	-0.937578
147457290	chr4:147457290:T:C	2.5953e-05	1.21784	-0.771155
147457343	chr4:147457343:T:C	4.35453e-06	-1.01395e-10	-1.33838
147457452	chr4:147457452:C:T	1.6182e-05	0.903588	-0.92929
147457532	chr4:147457532:C:T	8.00584e-06	-0.130372	-0.599056
147457553	chr4:147457553:T:C	0.000120775	-1.01395e-10	1.98433
147457697	chr4:147457697:G:A	1.3557e-06	-1.49535	-1.00993
147457883	chr4:147457883:C:A	7.48106e-06	-0.156837	-0.640388
147458008	chr4:147458008:G:T	4.50678e-06	-0.463813	-0.840203
147458150	chr4:147458150:G:A	1.504e-06	-1.51845	-0.883022
147458226	chr4:147458226:C:T	3.89527e-05	-1.01395e-10	0.852748
147458234	chr4:147458234:C:T	3.07655e-06	-0.307103	-1.37869
147458361	chr4:147458361:G:A	6.29883e-06	-0.0383848	-0.930851
147458364	chr4:147458364:G:A	4.8468e-06	-0.36023	-0.871051
147458398	chr4:147458398:A:T	5.40017e-06	-1.01395e-10	-1.12317
147458426	chr4:147458426:A:C	5.20182e-06	-0.331288	-0.829303
147458548	chr4:147458548:G:A	4.99152e-06	-1.01395e-10	-1.20186
147458657	chr4:147458657:A:G	5.12507e-06	-0.350158	-0.825296
147458980	chr4:147458980:T:G	5.07634e-06	-0.36589	-0.819118
147459065	chr4:147459065:T:C	4.34697e-06	-1.01395e-10	-1.34012
147459097	chr4:147459097:T:G	4.35338e-06	-1.01395e-10	-1.33865
147459196	chr4:147459196:G:T	1.5306e-05	0.514915	-0.59627
147459518	chr4:147459518:A:G	3.46679e-06	-0.445821	-1.12055
147459630	chr4:147459630:A:G	7.8368e-06	-0.122139	-0.62863
147459653	chr4:147459653:T:C	4.44616e-06	-0.405489	-0.91207
147459751	chr4:147459751:C:G	4.08717e-06	-1.40175	-3.83722e-10
147460101	chr4:147460101:G:A	1.04055e-06	-1.5224	-1.24745
147460103	chr4:147460103:C:T	4.11434e-06	-1.01395e-10	-1.39512
147460178	chr4:147460178:A:G	7.02318e-06	-1.51951	0.659127
147460401	chr4:147460401:T:C	4.62496e-06	-0.164413	-1.11372
147461195	chr4:147461195:A:G	3.64356e-06	-1.51664	-3.83722e-10
147461344	chr4:147461344:C:T	0.000119576	-1.01395e-10	1.97435
147461939	chr4:147461939:A:C	9.88142e-07	-1.48558	-1.33595
147462176	chr4:147462176:C:A	5.28513e-06	-0.54852	-0.596183
147462182	chr4:147462182:G:A	5.43183e-06	-0.537059	-0.580265
147462408	chr4:147462408:C:A	4.68475e-06	-1.01395e-10	-1.26529
147462925	chr4:147462925:T:C	1.05177e-06	-1.51635	-1.24277
147462949	chr4:147462949:G:A	5.93949e-06	-1.01395e-10	-1.02798
147462964	chr4:147462964:C:T	5.49259e-06	-1.01395e-10	-1.1062
147463020	chr4:147463020:A:G	4.40986e-06	-1.01395e-10	-1.32576
147463146	chr4:147463146:C:A	6.43324e-05	-1.01395e-10	1.35446
147463298	chr4:147463298:C:T	4.63954e-06	-0.152805	-1.12218
147463360	chr4:147463360:C:T	7.62737e-06	-1.52136	0.743502
147463604	chr4:147463604:G:C	3.71498e-06	-1.49723	-3.83722e-10
147463614	chr4:147463614:G:A	5.26552e-06	-0.532211	-0.61621
147463633	chr4:147463633:C:T	6.02239e-06	-0.140131	-0.873984
147463644	chr4:147463644:C:G	4.5626e-06	-1.01395e-10	-1.29171
147463723	chr4:147463723:T:C	3.3788e-06	-0.552382	-1.0397
147463942	chr4:147463942:C:T	3.20305e-06	-1.49405	-0.151449
147464192	chr4:147464192:C:T	9.30437e-06	-0.579115	-3.83722e-10
147464343	chr4:147464343:T:C	1.12947e-05	-1.01395e-10	-0.385266
147464569	chr4:147464569:C:G	1.06572e-06	-1.52221	-1.22374
147464883	chr4:147464883:A:G	4.49109e-06	-1.01395e-10	-1.3075
147465055	chr4:147465055:C:T	6.49338e-06	-1.01395e-10	-0.938817
147465095	chr4:147465095:G:A	4.89374e-06	-1.01395e-10	-1.22164
147465155	chr4:147465155:C:T	4.72299e-06	-0.134462	-1.12269
147465215	chr4:147465215:G:C	5.93006e-06	-1.02957	-3.83722e-10
147465344	chr4:147465344:T:C	4.10994e-06	-1.01395e-10	-1.39619
147465359	chr4:147465359:A:G	6.32753e-05	-1.01395e-10	1.3379
147465683	chr4:147465683:A:T	4.8352e-06	-1.01395e-10	-1.23368
147466533	chr4:147466533:G:T	4.41916e-06	-1.01395e-10	-1.32365
147466549	chr4:147466549:A:G	1.92145e-05	0.625711	-0.479645
147466550	chr4:147466550:T:A	6.59139e-06	-0.320015	-0.603821
147466755	chr4:147466755:A:C	4.13997e-06	-1.01395e-10	-1.38891
147466789	chr4:147466789:G:T	4.25548e-06	-1.01395e-10	-1.36139
147467231	chr4:147467231:A:G	5.69992e-06	-1.06915	-3.83722e-10
147467307	chr4:147467307:T:C	5.23245e-06	-0.654663	-0.500057
147467345	chr4:147467345:G:T	6.70561e-06	-0.391863	-0.514792
147467599	chr4:147467599:T:G	5.64245e-06	-0.4841	-0.595181
147467649	chr4:147467649:T:G	4.54775e-06	-1.01395e-10	-1.29497
147467769	chr4:147467769:G:A	9.57188e-07	-1.51701	-1.33634
147467835	chr4:147467835:G:T	9.93534e-06	-1.01395e-10	-0.513502
147467962	chr4:147467962:A:G	5.30715e-06	-0.634572	-0.505972
147468323	chr4:147468323:G:A	5.84408e-06	-1.01395e-10	-1.04417
147468352	chr4:147468352:G:C	4.91263e-06	-0.589135	-0.628655
147468643	chr4:147468643:T:C	5.35595e-06	-0.534049	-0.597343
147468668	chr4:147468668:T:C	4.40556e-06	-1.01395e-10	-1.32673
147468733	chr4:147468733:G:A	2.10683e-05	0.754982	-0.516811
147468867	chr4:147468867:G:C	4.52119e-06	-1.01395e-10	-1.30083
147468921	chr4:147468921:G:A	3.85322e-05	-1.01395e-10	0.841895
147469053	chr4:147469053:T:C	1.3838e-06	-1.50052	-0.98424
147469434	chr4:147469434:T:C	3.60801e-05	-1.01395e-10	0.776141
147469652	chr4:147469652:T:C	4.95215e-06	-0.578028	-0.631749
147469957	chr4:147469957:T:C	5.49722e-06	-0.541927	-0.563429
147469994	chr4:147469994:C:G	4.45685e-06	-1.01395e-10	-1.31516
147470163	chr4:147470163:G:A	5.93549e-06	-1.01395e-10	-1.02865
147470173	chr4:147470173:C:G	4.52829e-06	-1.01395e-10	-1.29926
147470532	chr4:147470532:C:T	4.7681e-06	-1.01395e-10	-1.24765
147470561	chr4:147470561:CA:C	4.67788e-06	-0.148125	-1.11863
147470904	chr4:147470904:T:C	4.55948e-06	-1.01395e-10	-1.29239
147471004	chr4:147471004:G:C	4.25789e-06	-1.01395e-10	-1.36083
147471128	chr4:147471128:C:T	4.50997e-06	-1.01395e-10	-1.30331
147471138	chr4:147471138:G:A	4.40855e-06	-1.01395e-10	-1.32605
147471284	chr4:147471284:A:T	4.94003e-06	-1.01395e-10	-1.21223
147471441	chr4:147471441:G:A	4.67956e-06	-1.01395e-10	-1.2664
147471469	chr4:147471469:CTT:C	4.49797e-06	-1.01395e-10	-1.30597
147471559	chr4:147471559:T:A	4.82006e-06	-0.383036	-0.853776
147471565	chr4:147471565:G:A	2.75237e-05	0.505447	-3.83722e-10
147471576	chr4:147471576:C:T	1.77469e-05	0.555843	-0.489231
147471736	chr4:147471736:T:C	5.36637e-06	-0.505286	-0.624161
147471881	chr4:147471881:G:T	6.44557e-06	-1.01395e-10	-0.946206
147471889	chr4:147471889:T:C	4.69661e-06	-0.57823	-0.684527
147471919	chr4:147471919:A:G	5.00637e-06	-1.01395e-10	-1.19889
147472439	chr4:147472439:T:C	4.45839e-06	-1.01395e-10	-1.31481
147472502	chr4:147472502:C:T	9.8227e-07	-1.48209	-1.3454
147473150	chr4:147473150:G:A	3.64227e-06	-1.51699	-3.83722e-10
147473329	chr4:147473329:T:G	4.40134e-06	-1.01395e-10	-1.32769
147473380	chr4:147473380:G:GT	0.000120277	-1.01395e-10	1.9802
147473416	chr4:147473416:C:T	4.41836e-06	-1.01395e-10	-1.32383
147473665	chr4:147473665:T:C	6.17992e-06	-0.513372	-0.474922
147474075	chr4:147474075:T:C	7.78876e-06	-1.01395e-10	-0.756918
147474132	chr4:147474132:G:GT	1.53225e-05	0.463885	-0.544159
147474180	chr4:147474180:A:G	4.41172e-06	-1.01395e-10	-1.32533
147474506	chr4:147474506:T:C	4.16191e-06	-1.01395e-10	-1.38363
147474751	chr4:147474751:A:G	1.01817e-05	0.495969	-0.98498
147474770	chr4:147474770:G:A	2.08203e-05	-1.01395e-10	0.22633
147474891	chr4:147474891:G:A	7.93875e-06	0.0379354	-0.775779
147475129	chr4:147475129:G:C	7.91408e-06	0.0200249	-0.760981
147475419	chr4:147475419:T:C	1.1335e-06	-1.37407	-1.31022
147475775	chr4:147475775:C:T	1.1528e-06	-1.35717	-1.31024
147476340	chr4:147476340:A:G	8.82601e-06	-1.01395e-10	-0.631896
147476374	chr4:147476374:G:A	3.89305e-06	-1.45041	-3.83722e-10
147476599	chr4:147476599:G:T	2.21856e-05	1.0652	-0.775355
147476867	chr4:147476867:C:A	6.22179e-06	-1.01395e-10	-0.981543
147476899	chr4:147476899:G:T	9.58216e-07	-1.50155	-1.35073
147476950	chr4:147476950:A:T	8.0325e-06	-1.01395e-10	-0.726103
147477077	chr4:147477077:T:C	9.67614e-07	-1.48864	-1.35388
147477098	chr4:147477098:T:A	1.64413e-05	-1.01395e-10	-0.00980125
147477372	chr4:147477372:A:T	2.10942e-05	-1.01395e-10	0.239399
147477493	chr4:147477493:C:G	6.21113e-06	-1.01395e-10	-0.983256
147477874	chr4:147477874:G:A	1.4467e-05	-1.01395e-10	-0.137732
147478225	chr4:147478225:A:G	8.13746e-06	0.0310795	-0.744201
147478285	chr4:147478285:G:T	2.66515e-05	-1.01395e-10	0.473248
147478292	chr4:147478292:G:A	1.47272e-05	-1.5136	1.3937
147478308	chr4:147478308:G:A	4.38799e-05	0.369798	0.602059
147478494	chr4:147478494:G:A	8.12319e-06	-1.01395e-10	-0.714876
147478795	chr4:147478795:G:A	7.77313e-06	-1.01395e-10	-0.758927
147478859	chr4:147478859:A:G	8.28112e-06	0.692133	-1.38776
147479104	chr4:147479104:T:C	8.93232e-06	0.76942	-1.38934
147479210	chr4:147479210:T:C	5.60406e-06	-1.01395e-10	-1.08611
147479261	chr4:147479261:C:T	2.15848e-05	1.04884	-0.786452
147479348	chr4:147479348:C:T	9.13591e-06	-1.01395e-10	-0.597386
147479415	chr4:147479415:T:C	5.48915e-06	-1.01395e-10	-1.10683
147479569	chr4:147479569:A:G	1.62417e-05	-1.01395e-10	-0.0220198
147479667	chr4:147479667:C:A	2.39661e-05	1.13269	-0.765654
147480246	chr4:147480246:G:T	4.13104e-06	-1.01395e-10	-1.39107
147480357	chr4:147480357:T:C	7.83682e-06	-1.01395e-10	-0.750766
147480661	chr4:147480661:G:A	4.43209e-06	-1.01395e-10	-1.32073
147481085	chr4:147481085:G:C	8.32658e-06	-1.01395e-10	-0.690147
147481150	chr4:147481150:T:C	4.37266e-06	-1.01395e-10	-1.33423
147481217	chr4:147481217:G:A	5.8406e-06	-0.305825	-0.738941
147481585	chr4:147481585:C:T	1.01751e-05	0.868812	-1.35846
147481758	chr4:147481758:G:A	5.14359e-06	-1.01395e-10	-1.17185
147482023	chr4:147482023:G:A	7.61299e-06	-1.01395e-10	-0.779743
147482333	chr4:147482333:C:T	3.67121e-06	-0.169743	-1.33934
147482397	chr4:147482397:C:T	3.42585e-06	-0.195849	-1.3824
147482526	chr4:147482526:G:T	9.06386e-06	-1.01395e-10	-0.605304
147482907	chr4:147482907:C:T	4.1124e-06	-1.01395e-10	-1.39559
147483179	chr4:147483179:T:C	9.99146e-06	-1.01395e-10	-0.507868
147483537	chr4:147483537:C:T	3.45319e-06	-0.226682	-1.34362
147483984	chr4:147483984:G:T	6.69859e-06	-0.907702	-3.83722e-10
147484332	chr4:147484332:T:C	6.82173e-06	-1.01395e-10	-0.889487
147484735	chr4:147484735:G:A	3.75626e-06	-0.142705	-1.34347
147484811	chr4:147484811:C:T	6.43295e-06	-0.189079	-0.759088
147485054	chr4:147485054:C:T	8.86227e-06	0.0865436	-0.71434
147485166	chr4:147485166:G:C	1.23399e-06	-1.41948	-1.17987
147485176	chr4:147485176:A:ACTACTACTTAAAGGAAAAACTGACATAGC	1.19842e-06	-1.44645	-1.18215
147485381	chr4:147485381:T:C	1.06954e-05	-1.01395e-10	-0.439785
147485437	chr4:147485437:A:AT	3.6229e-06	-1.52232	-3.83722e-10
147486127	chr4:147486127:G:A	9.78366e-06	-1.01395e-10	-0.528886
147486433	chr4:147486433:A:G	5.49756e-06	-1.01395e-10	-1.1053
147486500	chr4:147486500:C:T	1.64132e-05	0.871958	-0.883471
147486625	chr4:147486625:A:T	5.83262e-06	-1.01395e-10	-1.04613
147486717	chr4:147486717:T:G	1.12268e-05	0.177691	-0.568986
147487504	chr4:147487504:A:G	1.02504e-05	-1.01395e-10	-0.482282
147488173	chr4:147488173:T:G	4.16092e-06	-1.01395e-10	-1.38386
147488358	chr4:147488358:C:T	5.74247e-06	-1.01395e-10	-1.06171
147488968	chr4:147488968:T:C	4.17411e-06	-1.01395e-10	-1.3807
147488996	chr4:147488996:G:A	8.80882e-06	-1.01395e-10	-0.633846
147489116	chr4:147489116:T:C	4.22625e-06	-1.01395e-10	-1.36828
147489262	chr4:147489262:A:G	8.58596e-06	0.00420143	-0.663672
147490026	chr4:147490026:G:A	4.21896e-06	-1.01395e-10	-1.37001
147490211	chr4:147490211:CA:C	4.46744e-06	-1.01395e-10	-1.31278
147490520	chr4:147490520:T:G	3.19923e-05	-1.01395e-10	0.655897
147490571	chr4:147490571:A:G	4.16047e-06	-1.01395e-10	-1.38397
147491011	chr4:147491011:G:A	4.16585e-06	-1.01395e-10	-1.38268
147491175	chr4:147491175:C:T	4.2171e-06	-1.01395e-10	-1.37045
147491260	chr4:147491260:A:G	8.22751e-06	-1.01395e-10	-0.702116
147491305	chr4:147491305:T:C	3.0446e-06	-0.374829	-1.3214
147491437	chr4:147491437:A:G	9.11759e-07	-1.50865	-1.39333
147491444	chr4:147491444:A:G	7.9095e-06	-1.01395e-10	-0.741535
147491572	chr4:147491572:GGGT:G	8.38122e-06	-1.01395e-10	-0.683606
147491582	chr4:147491582:G:A	4.21716e-06	-1.01395e-10	-1.37044
147491928	chr4:147491928:T:C	5.69173e-06	-0.380394	-0.690192
147492331	chr4:147492331:G:A	9.44736e-06	-0.0311418	-0.532723
147492524	chr4:147492524:A:G	5.96195e-06	-0.334138	-0.690063
147492987	chr4:147492987:C:T	7.41608e-06	-1.01395e-10	-0.805948
147493314	chr4:147493314:A:T	7.3863e-06	-1.01395e-10	-0.809972
147493499	chr4:147493499:T:C	1.59578e-05	0.961063	-1.00072
147493628	chr4:147493628:C:T	6.25794e-06	-0.263581	-0.712167
147493963	chr4:147493963:T:C	4.4888e-06	-1.01395e-10	-1.30801
147494010	chr4:147494010:T:C	4.58043e-06	-1.01395e-10	-1.28781
147494353	chr4:147494353:A:G	7.87393e-06	-1.01395e-10	-0.746041
147494455	chr4:147494455:G:A	3.80513e-05	-1.01395e-10	0.829335
147494460	chr4:147494460:G:C	4.44935e-06	-1.01395e-10	-1.31684
147494462	chr4:147494462:G:A	4.11116e-06	-1.01395e-10	-1.39589
147495737	chr4:147495737:A:G	3.72008e-05	-1.01395e-10	0.80673
147495931	chr4:147495931:C:T	5.43628e-06	-1.01395e-10	-1.1165
147496380	chr4:147496380:A:AAAG	3.82804e-05	-1.01395e-10	0.835339
147496448	chr4:147496448:T:A	7.43385e-06	-1.01395e-10	-0.803555
147496728	chr4:147496728:G:A	4.10959e-06	-1.01395e-10	-1.39628
147497021	chr4:147497021:G:A	7.12493e-06	-1.01395e-10	-0.845999
147497058	chr4:147497058:G:C	4.1028e-06	-1.39793	-3.83722e-10
147497403	chr4:147497403:T:C	5.98936e-06	-1.01395e-10	-1.01961
147497496	chr4:147497496:G:A	4.5634e-06	-1.01395e-10	-1.29153
147497817	chr4:147497817:C:T	3.62303e-06	-1.52229	-3.83722e-10
147497888	chr4:147497888:G:A	4.99027e-06	-0.0581722	-1.14394
147497934	chr4:147497934:A:G	4.90402e-06	-1.01395e-10	-1.21954
147497994	chr4:147497994:G:T	4.22342e-06	-1.01395e-10	-1.36895
147498052	chr4:147498052:A:T	4.20959e-06	-1.01395e-10	-1.37223
147498120	chr4:147498120:C:T	8.06374e-06	-1.01395e-10	-0.722222
147498218	chr4:147498218:C:T	1.27862e-05	0.509591	-0.770826
147498456	chr4:147498456:C:A	4.13129e-06	-1.01395e-10	-1.39101
147498972	chr4:147498972:C:G	4.13353e-06	-1.01395e-10	-1.39047
147499484	chr4:147499484:A:G	2.37186e-05	0.589542	-0.232883
147499493	chr4:147499493:CT:C	6.58496e-06	-1.01395e-10	-0.924811
147500707	chr4:147500707:G:A	8.85587e-06	0.618614	-1.24713
147500722	chr4:147500722:G:A	5.38672e-06	-1.01395e-10	-1.12566
147500814	chr4:147500814:C:T	4.22424e-06	-1.01395e-10	-1.36876
147500943	chr4:147500943:G:A	1.20132e-05	0.849842	-1.17343
147500968	chr4:147500968:G:T	4.60523e-05	-1.01395e-10	1.02018
147500984	chr4:147500984:C:A	4.25249e-06	-1.01395e-10	-1.36209
147501324	chr4:147501324:G:T	5.28579e-06	-1.01395e-10	-1.14458
147501473	chr4:147501473:A:G	8.94736e-06	0.622212	-1.24045
147501643	chr4:147501643:T:C	4.10992e-06	-1.01395e-10	-1.3962
147501656	chr4:147501656:T:G	7.19401e-06	-1.01395e-10	-0.836351
147502013	chr4:147502013:T:C	5.3061e-06	-1.01395e-10	-1.14074
147502622	chr4:147502622:TC:T	7.95703e-06	0.523074	-1.25862
147502852	chr4:147502852:AT:A	9.23147e-06	0.578014	-1.165
147503030	chr4:147503030:A:G	5.22774e-06	-1.01395e-10	-1.15562
147503351	chr4:147503351:C:G	1.38046e-05	0.726045	-0.910644
147503715	chr4:147503715:C:T	5.31726e-06	-1.01395e-10	-1.13864
147503718	chr4:147503718:C:T	7.60178e-06	-0.781217	-3.83722e-10
147503834	chr4:147503834:G:A	1.0049e-05	0.742527	-1.24465
147503876	chr4:147503876:T:TA	5.36693e-06	-1.01395e-10	-1.12934
147503944	chr4:147503944:G:GA	4.98384e-06	-1.01395e-10	-1.2034
147504161	chr4:147504161:G:A	4.81733e-06	-1.01395e-10	-1.23738
147504258	chr4:147504258:A:T	1.5782e-05	0.845934	-0.896667
147504324	chr4:147504324:T:G	4.87952e-06	-1.01395e-10	-1.22455
147504391	chr4:147504391:A:G	4.23606e-06	-1.01395e-10	-1.36597
147504432	chr4:147504432:C:T	4.90337e-06	-1.01395e-10	-1.21968
147504440	chr4:147504440:C:CA	5.17974e-06	-1.01395e-10	-1.16485
147504533	chr4:147504533:G:A	5.02543e-06	-1.01395e-10	-1.19509
147504566	chr4:147504566:A:G	0.000117031	-1.01395e-10	1.95284
147504595	chr4:147504595:G:A	4.85848e-06	-1.01395e-10	-1.22887
147504779	chr4:147504779:T:A	2.51145e-05	0.566652	-0.152806
147505299	chr4:147505299:G:A	1.24065e-05	-1.01395e-10	-0.291376
147505603	chr4:147505603:T:C	6.67714e-05	-1.01395e-10	1.39168
147505630	chr4:147505630:C:T	4.49598e-06	-1.01395e-10	-1.30641
147505638	chr4:147505638:C:T	4.38382e-06	-1.01395e-10	-1.33168
147505798	chr4:147505798:G:A	4.16064e-06	-1.01395e-10	-1.38393
147506059	chr4:147506059:G:A	4.27459e-06	-1.01395e-10	-1.35691
147506268	chr4:147506268:C:T	5.00178e-06	-1.01395e-10	-1.19981
147506351	chr4:147506351:A:C	2.38713e-05	0.510954	-0.147876
147506710	chr4:147506710:C:T	4.1098e-06	-1.01395e-10	-1.39622
147506741	chr4:147506741:C:G	5.51801e-05	2.1216	-0.920597
147507375	chr4:147507375:T:A	0.000158893	1.128	1.13064
147507415	chr4:147507415:T:C	4.42436e-06	-1.01395e-10	-1.32247
147507438	chr4:147507438:A:G	4.42006e-06	-1.01395e-10	-1.32345
147507530	chr4:147507530:G:A	0.000115809	1.00338	0.938969
147507950	chr4:147507950:G:A	0.000466592	2.7008	0.635056
147508060	chr4:147508060:T:C	4.37248e-06	-1.01395e-10	-1.33427
147508091	chr4:147508091:T:A	4.29087e-06	-1.01395e-10	-1.35311
147508128	chr4:147508128:CTTTAT:C	4.8321e-06	-1.01395e-10	-1.23432
147508259	chr4:147508259:T:C	0.000921534	3.68893	0.327508
147508331	chr4:147508331:G:T	1.00659e-05	-0.303883	-0.196563
147508598	chr4:147508598:C:T	0.000487664	2.519	0.861025
147508623	chr4:147508623:C:T	0.000515109	2.73593	0.698847
147509030	chr4:147509030:T:C	7.46218e-06	-0.799752	-3.83722e-10
147509278	chr4:147509278:G:C	0.000348994	3.105	-0.0595469
147509600	chr4:147509600:C:T	6.46323e-06	-1.01395e-10	-0.94347
147509735	chr4:147509735:A:G	6.46828e-06	-1.01395e-10	-0.942689
147510005	chr4:147510005:G:A	4.15573e-06	-1.01395e-10	-1.38511
147510406	chr4:147510406:T:A	4.16825e-06	-1.01395e-10	-1.3821
147510508	chr4:147510508:T:A	9.99471e-07	-1.51884	-1.29129
147510543	chr4:147510543:C:T	4.13676e-06	-1.01395e-10	-1.38969
147510598	chr4:147510598:G:A	4.40674e-06	-1.01395e-10	-1.32646
147511288	chr4:147511288:A:T	0.00883637	5.82077	0.456259
147511710	chr4:147511710:T:G	1.2932e-05	-0.280276	0.030383
147511893	chr4:147511893:G:A	4.11383e-06	-1.01395e-10	-1.39525
147512450	chr4:147512450:G:A	4.93782e-06	-1.01395e-10	-1.21268
147512512	chr4:147512512:A:T	4.12112e-06	-1.01395e-10	-1.39347
147512756	chr4:147512756:T:A	4.14506e-06	-1.01395e-10	-1.38768
147512976	chr4:147512976:C:T	4.15296e-06	-1.01395e-10	-1.38578
147512994	chr4:147512994:C:T	0.00029117	3.8372	-0.972888
147513395	chr4:147513395:C:T	4.96055e-06	-1.01395e-10	-1.20808
147513399	chr4:147513399:C:A	4.14423e-06	-1.01395e-10	-1.38788
147513657	chr4:147513657:C:G	4.12018e-06	-1.01395e-10	-1.3937
147513828	chr4:147513828:C:T	4.90705e-06	-1.01395e-10	-1.21893
147513858	chr4:147513858:C:T	0.0010001	3.80668	0.29157
147514028	chr4:147514028:C:T	4.13517e-06	-1.01395e-10	-1.39007
147514081	chr4:147514081:A:G	4.11594e-06	-1.01395e-10	-1.39473
147514209	chr4:147514209:G:A	4.51097e-06	-1.01395e-10	-1.30309
147514294	chr4:147514294:C:T	0.010937	4.10997	2.38033
147514621	chr4:147514621:G:A	4.11369e-06	-1.01395e-10	-1.39528
147515019	chr4:147515019:G:A	4.80957e-06	-1.01395e-10	-1.23899
147515267	chr4:147515267:G:A	4.15188e-06	-1.01395e-10	-1.38604
147515719	chr4:147515719:T:C	9.73003e-07	-1.47038	-1.36659
147515979	chr4:147515979:A:G	4.10724e-06	-1.39685	-3.83722e-10
147516003	chr4:147516003:A:T	0.00963467	5.73939	0.624129
147516360	chr4:147516360:T:C	0.00939753	5.70977	0.62883
147516530	chr4:147516530:T:C	4.91522e-06	-1.01395e-10	-1.21726
147516607	chr4:147516607:T:C	4.73609e-06	-1.01395e-10	-1.25439
147516790	chr4:147516790:C:A	6.7526e-06	-1.01395e-10	-0.899672
147516940	chr4:147516940:A:C	4.11697e-06	-1.01395e-10	-1.39448
147517348	chr4:147517348:A:G	1.38632e-06	-1.2552	-1.22775
147517563	chr4:147517563:G:A	4.2213e-06	-1.01395e-10	-1.36946
147518290	chr4:147518290:A:T	4.11012e-06	-1.01395e-10	-1.39615
147518449	chr4:147518449:A:G	0.00188723	4.19897	0.534296
147518768	chr4:147518768:G:A	4.97022e-06	-1.20614	-3.83722e-10
147519409	chr4:147519409:G:A	4.25493e-06	-1.01395e-10	-1.36152
147519473	chr4:147519473:G:A	0.00278698	4.39766	0.725453
147519755	chr4:147519755:A:C	3.71177e-06	-1.49809	-3.83722e-10
147519987	chr4:147519987:G:A	7.62688e-06	-0.508967	-0.268954
147520323	chr4:147520323:TA:T	4.12127e-06	-1.01395e-10	-1.39344
147520994	chr4:147520994:C:T	4.11368e-06	-1.01395e-10	-1.39528
147521854	chr4:147521854:C:T	8.18815e-06	-0.125517	-0.581394
147522195	chr4:147522195:C:T	4.15322e-06	-1.01395e-10	-1.38572
147522998	chr4:147522998:C:T	4.3105e-06	-1.34855	-3.83722e-10
147523388	chr4:147523388:C:T	8.33472e-06	-1.01395e-10	-0.68917
147523731	chr4:147523731:C:T	2.04136e-05	-1.01395e-10	0.206604
147524024	chr4:147524024:T:C	5.1183e-06	-1.01395e-10	-1.17678
147524265	chr4:147524265:T:G	1.31351e-05	-0.234314	-3.83722e-10
147524319	chr4:147524319:G:A	4.29747e-06	-1.01395e-10	-1.35157
147524329	chr4:147524329:T:C	4.69544e-06	-1.01395e-10	-1.26301
147524662	chr4:147524662:AG:A	0.186959	7.44579	1.88325
147524742	chr4:147524742:G:A	3.8224e-06	-1.46872	-3.83722e-10
147525169	chr4:147525169:A:G	4.21535e-05	1.9589	-1.02718
147526227	chr4:147526227:C:T	0.193527	7.43152	1.93205
147526644	chr4:147526644:A:G	1.43466e-06	-1.52136	-0.927314
147527102	chr4:147527102:G:A	4.3218e-06	-1.01395e-10	-1.34593
147527295	chr4:147527295:C:T	0.111879	7.03954	1.77604
147527665	chr4:147527665:A:G	4.05381e-06	-1.40994	-3.83722e-10
147527714	chr4:147527714:A:G	4.1279e-06	-1.01395e-10	-1.39183
147527718	chr4:147527718:A:G	0.000495456	2.1386	1.25728
147528101	chr4:147528101:A:C	0.000533506	2.2551	1.21477
147528360	chr4:147528360:T:TC	0.00167203	2.47743	2.13476
147528623	chr4:147528623:C:T	4.11091e-06	-1.01395e-10	-1.39595
147529268	chr4:147529268:T:C	4.44922e-06	-1.01395e-10	-1.31687
147529600	chr4:147529600:A:T	8.17297e-06	-1.01395e-10	-0.708767
147529625	chr4:147529625:G:C	4.35821e-06	-1.01395e-10	-1.33754
147529765	chr4:147529765:G:A	3.71842e-06	-1.4963	-3.83722e-10
147530383	chr4:147530383:A:G	7.70908e-06	-1.01395e-10	-0.767201
147530682	chr4:147530682:G:A	0.195616	7.48057	1.89374
147531451	chr4:147531451:G:T	7.71076e-06	-1.01395e-10	-0.766982
147531734	chr4:147531734:T:C	3.24354e-05	-1.01395e-10	0.669652
147533255	chr4:147533255:C:T	0.00757929	6.35526	-0.231687
147533722	chr4:147533722:T:A	0.0349746	6.42949	1.22328
147533967	chr4:147533967:C:T	4.13437e-06	-1.01395e-10	-1.39026
147534180	chr4:147534180:T:C	0.0395106	6.53917	1.23556
147534217	chr4:147534217:G:A	5.89791e-06	-1.01395e-10	-1.035
147534313	chr4:147534313:A:G	2.79817e-05	0.371868	0.150083
147534466	chr4:147534466:T:C	4.11153e-06	-1.01395e-10	-1.3958
147534880	chr4:147534880:ACTC:A	5.14337e-06	-1.17189	-3.83722e-10
147534934	chr4:147534934:C:A	0.010969	6.52616	-0.0329291
147535021	chr4:147535021:T:C	9.81569e-06	-1.01395e-10	-0.525618
147535638	chr4:147535638:T:C	0.00974106	6.43217	-0.0576689
147536068	chr4:147536068:G:A	4.22818e-06	-1.01395e-10	-1.36783
147536207	chr4:147536207:G:A	4.51933e-06	-1.30124	-3.83722e-10
147536306	chr4:147536306:T:C	0.00894297	6.33996	-0.0509313
147536353	chr4:147536353:A:G	0.00954006	6.36651	-0.0128529
147536948	chr4:147536948:A:G	0.00898609	6.34396	-0.0501284
147537502	chr4:147537502:A:C	0.00963691	6.3969	-0.0331396
147537848	chr4:147537848:GCAAATCCT:G	0.00637511	6.00405	-0.0534944
147537913	chr4:147537913:A:T	4.26234e-06	-1.01395e-10	-1.35978
147538289	chr4:147538289:A:G	0.00775887	6.21702	-0.0700259
147538411	chr4:147538411:C:T	4.23207e-06	-1.01395e-10	-1.36691
147539622	chr4:147539622:T:C	4.20447e-06	-1.01395e-10	-1.37345
147539885	chr4:147539885:T:C	0.00845301	6.21166	0.0210157
147539921	chr4:147539921:G:A	0.00924498	6.31139	0.0108484
147540002	chr4:147540002:T:C	5.10666e-06	-1.01395e-10	-1.17905
147540040	chr4:147540040:G:A	1.31636e-05	-1.01395e-10	-0.232142
147540539	chr4:147540539:A:C	4.19445e-06	-1.01395e-10	-1.37584
147540618	chr4:147540618:T:C	4.49327e-06	-1.01395e-10	-1.30702
147541085	chr4:147541085:A:G	4.14964e-06	-1.01395e-10	-1.38658
147541116	chr4:147541116:G:A	0.00445009	6.14667	-0.555592
147541222	chr4:147541222:C:T	4.22178e-06	-1.01395e-10	-1.36934
147541454	chr4:147541454:C:T	9.99742e-06	-1.01395e-10	-0.507273
147541485	chr4:147541485:G:A	4.14654e-06	-1.01395e-10	-1.38733
147541690	chr4:147541690:A:G	7.01677e-06	-1.01395e-10	-0.861296
147541835	chr4:147541835:G:C	1.2774e-06	-1.36204	-1.20273
147541878	chr4:147541878:G:A	1.54236e-06	-1.38542	-0.990865
147542112	chr4:147542112:T:C	1.39153e-05	-1.01395e-10	-0.176613
147542688	chr4:147542688:G:C	1.44488e-06	-1.29631	-1.14526
147543103	chr4:147543103:G:A	1.92679e-05	-1.01395e-10	0.148842
147543250	chr4:147543250:A:G	4.11721e-06	-1.01395e-10	-1.39442
147543412	chr4:147543412:T:C	4.11586e-06	-1.01395e-10	-1.39475
147543447	chr4:147543447:T:C	5.77299e-06	-1.01395e-10	-1.05641
147543619	chr4:147543619:A:G	1.75774e-06	-0.926266	-1.3193
147543825	chr4:147543825:T:TA	1.41754e-06	-1.09119	-1.36948
147543840	chr4:147543840:C:T	9.95532e-05	0.829993	0.961099
147544274	chr4:147544274:C:T	3.84751e-06	-1.46217	-3.83722e-10
147544473	chr4:147544473:G:A	4.14989e-06	-1.01395e-10	-1.38652
147545005	chr4:147545005:T:C	4.00978e-06	-1.42086	-3.83722e-10
147545735	chr4:147545735:AG:A	7.15959e-05	0.493479	0.96796
147545940	chr4:147545940:A:G	4.11199e-06	-1.01395e-10	-1.39569
147546274	chr4:147546274:G:T	1.27629e-06	-1.18228	-1.38336
147546322	chr4:147546322:A:C	7.09161e-05	1.43637	0.0155274
147546982	chr4:147546982:A:C	4.21941e-06	-1.01395e-10	-1.3699
147547098	chr4:147547098:A:G	4.33177e-06	-1.01395e-10	-1.34362
147547345	chr4:147547345:C:T	4.21319e-06	-1.01395e-10	-1.37138
147547943	chr4:147547943:T:C	4.11841e-06	-1.01395e-10	-1.39413
147548565	chr4:147548565:C:T	5.5278e-05	1.72827	-0.525491
147548566	chr4:147548566:G:A	5.55066e-06	-1.01395e-10	-1.09568
147548627	chr4:147548627:G:A	4.11724e-06	-1.01395e-10	-1.39442
147548789	chr4:147548789:A:G	1.35145e-06	-1.21668	-1.29174
147548967	chr4:147548967:T:C	3.8952e-06	-1.44986	-3.83722e-10
147549129	chr4:147549129:A:G	7.95102e-05	0.638442	0.927844
147549287	chr4:147549287:C:T	4.11911e-06	-1.01395e-10	-1.39396
147549336	chr4:147549336:C:G	4.11827e-06	-1.01395e-10	-1.39417
147549802	chr4:147549802:C:T	6.56739e-06	-1.01395e-10	-0.927483
147549819	chr4:147549819:A:T	4.22699e-06	-1.01395e-10	-1.36811
147549862	chr4:147549862:G:A	4.11862e-06	-1.01395e-10	-1.39408
147550100	chr4:147550100:T:A	6.56709e-06	-1.01395e-10	-0.927529
147550124	chr4:147550124:A:T	4.21851e-06	-1.01395e-10	-1.37012
147550152	chr4:147550152:C:G	4.11772e-06	-1.01395e-10	-1.3943
147550180	chr4:147550180:T:G	1.74888e-06	-1.01547	-1.23515
147550261	chr4:147550261:C:T	7.41356e-05	1.4963	-3.83722e-10
147550931	chr4:147550931:C:A	4.23468e-06	-1.01395e-10	-1.36629
147550951	chr4:147550951:G:A	4.79348e-06	-1.01395e-10	-1.24234
147551158	chr4:147551158:G:T	6.29971e-06	-0.969096	-3.83722e-10
147551301	chr4:147551301:A:T	1.61369e-06	-1.08682	-1.24425
147551496	chr4:147551496:G:A	6.56039e-06	-1.01395e-10	-0.928549
147551506	chr4:147551506:G:A	7.03955e-05	0.643651	0.800879
147551677	chr4:147551677:T:C	4.60814e-06	-0.0929094	-1.18887
147551750	chr4:147551750:G:A	1.31305e-06	-1.14361	-1.39364
147551968	chr4:147551968:C:T	4.11827e-06	-1.01395e-10	-1.39417
147552922	chr4:147552922:C:T	9.76632e-07	-1.50319	-1.33005
147553293	chr4:147553293:G:A	4.78662e-06	-1.01395e-10	-1.24378
147553614	chr4:147553614:A:G	1.54125e-06	-1.00126	-1.37574
147553760	chr4:147553760:G:A	4.11831e-06	-1.01395e-10	-1.39416
147553768	chr4:147553768:G:A	6.94294e-05	0.683823	0.746888
147554051	chr4:147554051:T:G	4.13028e-06	-1.01395e-10	-1.39125
147554095	chr4:147554095:T:C	9.60429e-06	-1.5085	0.961108
147555132	chr4:147555132:C:T	7.54569e-06	-0.258907	-0.529716
147555265	chr4:147555265:T:C	4.11244e-06	-1.01395e-10	-1.39558
147555460	chr4:147555460:G:A	4.29597e-06	-1.01395e-10	-1.35192
147556166	chr4:147556166:G:A	5.87813e-06	-1.03836	-3.83722e-10
147556436	chr4:147556436:A:T	1.27515e-05	0.355471	-0.619423
147556588	chr4:147556588:A:G	8.88586e-05	1.4787	0.198751
147556725	chr4:147556725:T:C	2.43373e-05	0.848145	-0.465735
147557068	chr4:147557068:C:T	1.23211e-06	-1.24828	-1.35259
147557618	chr4:147557618:C:T	4.41105e-06	-1.01395e-10	-1.32549
147558139	chr4:147558139:A:G	6.56471e-06	-1.01395e-10	-0.927891
147559235	chr4:147559235:T:C	6.09222e-06	-1.01395e-10	-1.00259
147560219	chr4:147560219:A:G	6.57157e-06	-1.01395e-10	-0.926847
147560408	chr4:147560408:C:T	3.41172e-05	-1.01395e-10	0.720201
147560467	chr4:147560467:C:T	8.06166e-05	1.45151	0.128596
147560728	chr4:147560728:C:T	1.22618e-06	-1.24482	-1.36087
147561003	chr4:147561003:T:A	2.35938e-06	-0.897357	-1.05384
147561188	chr4:147561188:T:C	5.13895e-06	-1.17275	-3.83722e-10
147561453	chr4:147561453:A:G	2.03973e-05	1.5458	-1.33999
147561881	chr4:147561881:T:C	6.1222e-06	-1.01395e-10	-0.997678
147561943	chr4:147561943:G:C	6.57311e-06	-1.01395e-10	-0.926612
147562116	chr4:147562116:A:G	5.1141e-05	0.835813	0.289173
147562990	chr4:147562990:TC:T	4.1106e-06	-1.01395e-10	-1.39603
147563112	chr4:147563112:G:A	4.21369e-06	-1.01395e-10	-1.37126
147563179	chr4:147563179:C:G	4.11033e-06	-1.01395e-10	-1.39609
147563318	chr4:147563318:C:T	0.000104761	0.783809	1.05827
147563538	chr4:147563538:C:T	1.25951e-06	-1.43754	-1.14133
147563913	chr4:147563913:G:A	4.93784e-06	-1.01395e-10	-1.21267
147564186	chr4:147564186:A:G	5.16363e-06	-1.01395e-10	-1.16796
147564294	chr4:147564294:T:C	4.43507e-06	-1.01395e-10	-1.32006
147564770	chr4:147564770:G:A	1.23169e-06	-1.20962	-1.3916
147564894	chr4:147564894:A:G	6.56601e-06	-1.01395e-10	-0.927692
147564906	chr4:147564906:G:T	1.22814e-06	-1.51792	-1.08618
147564908	chr4:147564908:C:T	1.21462e-06	-1.5184	-1.09677
147565015	chr4:147565015:T:C	6.25508e-06	-1.01395e-10	-0.976206
147565134	chr4:147565134:T:A	4.1287e-06	-1.01395e-10	-1.39164
147565147	chr4:147565147:G:A	1.36674e-06	-1.10094	-1.39623
147565197	chr4:147565197:A:G	1.1774e-06	-1.28176	-1.36453
147565277	chr4:147565277:G:A	4.94111e-06	-1.01395e-10	-1.21201
147566194	chr4:147566194:AT:A	5.20026e-06	-1.16089	-3.83722e-10
147566485	chr4:147566485:TTAG:T	6.40157e-05	1.45043	-0.100896
147567045	chr4:147567045:C:T	5.01673e-06	-1.01395e-10	-1.19682
147567271	chr4:147567271:C:T	4.11168e-06	-1.01395e-10	-1.39577
147567617	chr4:147567617:T:C	1.05317e-06	-1.48516	-1.27263
147567730	chr4:147567730:C:T	9.91153e-06	-1.01395e-10	-0.515901
147568086	chr4:147568086:A:T	1.33634e-06	-1.13716	-1.3825
147569172	chr4:147569172:C:G	9.64505e-06	-1.01395e-10	-0.543155
147569190	chr4:147569190:G:A	6.86369e-05	1.47759	-0.0583596
147569466	chr4:147569466:T:C	9.65145e-06	-1.01395e-10	-0.542492
147570227	chr4:147570227:A:G	8.46429e-05	-1.01395e-10	1.62884
147570786	chr4:147570786:A:C	4.96023e-06	-1.01395e-10	-1.20815
147570852	chr4:147570852:A:C	4.62214e-06	-1.01395e-10	-1.27874
147570966	chr4:147570966:A:C	5.00054e-06	-1.01395e-10	-1.20005
147571228	chr4:147571228:G:A	9.90705e-06	-1.01395e-10	-0.516353
147571779	chr4:147571779:C:T	4.20208e-06	-1.01395e-10	-1.37402
147571793	chr4:147571793:C:T	4.51575e-05	1.60897	-0.608409
147571895	chr4:147571895:T:G	4.98135e-06	-1.01395e-10	-1.2039
147572149	chr4:147572149:G:A	3.8235e-06	-1.46843	-3.83722e-10
147572183	chr4:147572183:C:G	5.60908e-06	-1.01395e-10	-1.08521
147572314	chr4:147572314:C:T	5.12617e-06	-1.01395e-10	-1.17524
147572521	chr4:147572521:T:C	4.66065e-06	-1.01395e-10	-1.27044
147572605	chr4:147572605:C:T	0.000747914	1.10304	2.70465
147572701	chr4:147572701:G:C	0.000566652	1.48622	2.04393
147572795	chr4:147572795:G:T	5.43802e-06	-1.01395e-10	-1.11618
147572975	chr4:147572975:G:A	4.21915e-06	-1.01395e-10	-1.36997
147573301	chr4:147573301:A:G	1.9366e-06	-0.782322	-1.36634
147573388	chr4:147573388:C:A	1.92022e-06	-0.772014	-1.38515
147573857	chr4:147573857:T:C	1.80278e-06	-0.866948	-1.35332
147574321	chr4:147574321:T:C	4.24844e-06	-1.5224	0.159347
147574991	chr4:147574991:C:T	1.05735e-05	-1.01395e-10	-0.451245
147574992	chr4:147574992:G:A	0.00101599	1.48171	2.63231
147575052	chr4:147575052:C:T	0.000140585	1.16326	0.972955
147575090	chr4:147575090:C:T	5.55527e-05	0.27863	0.929103
147575100	chr4:147575100:G:A	4.16789e-06	-1.01395e-10	-1.38219
147575140	chr4:147575140:A:G	1.49446e-06	-1.03113	-1.37671
147575421	chr4:147575421:T:TGTTTG	3.81585e-06	-1.52006	0.0496219
147576073	chr4:147576073:A:G	8.48192e-06	-1.01395e-10	-0.671662
147576082	chr4:147576082:T:C	5.29625e-06	-1.1426	-3.83722e-10
147576373	chr4:147576373:C:T	4.17275e-06	-1.01395e-10	-1.38103
147576870	chr4:147576870:A:AGAT	2.75298e-05	-1.01395e-10	0.505671
147577094	chr4:147577094:C:T	7.77815e-06	-1.01395e-10	-0.758281
147577135	chr4:147577135:G:A	0.000132698	1.26643	0.812049
147577260	chr4:147577260:A:G	3.26603e-05	1.68815	-1.01159
147577273	chr4:147577273:C:T	6.18872e-06	-1.01395e-10	-0.986871
147577349	chr4:147577349:G:GA	0.000152791	1.19892	1.02055
147577369	chr4:147577369:C:A	0.000713471	1.34892	2.41162
147577449	chr4:147577449:A:G	2.86646e-06	-0.912687	-0.843834
147577854	chr4:147577854:T:C	1.61542e-06	-1.0468	-1.2832
147577861	chr4:147577861:A:C	1.62421e-06	-0.94933	-1.37525
147578079	chr4:147578079:T:C	4.35625e-06	-1.01395e-10	-1.33799
147578455	chr4:147578455:C:T	0.00043948	1.44138	1.83461
147578888	chr4:147578888:G:A	5.74151e-05	0.485969	0.754739
147578900	chr4:147578900:C:T	0.000376789	1.22726	1.89482
147578961	chr4:147578961:C:T	4.22091e-06	-1.01395e-10	-1.36955
147579024	chr4:147579024:A:C	1.88989e-06	-0.809492	-1.36359
147579118	chr4:147579118:A:G	3.12806e-05	0.633398	-3.83722e-10
147579197	chr4:147579197:T:C	4.93235e-05	0.398413	0.690387
147579269	chr4:147579269:C:T	4.64461e-06	-1.01395e-10	-1.27389
147579385	chr4:147579385:A:G	0.000258049	1.35296	1.39059
147579662	chr4:147579662:T:C	1.8235e-05	1.00314	-0.909395
147579847	chr4:147579847:AG:A	4.14348e-06	-1.38806	-3.83722e-10
147580049	chr4:147580049:C:CTT	1.37347e-06	-1.10145	-1.39081
147580065	chr4:147580065:T:C	4.18263e-06	-1.01395e-10	-1.37866
147580092	chr4:147580092:A:G	0.000117891	0.208715	1.75145
147580344	chr4:147580344:T:C	1.24273e-06	-1.45578	-1.13651
147580362	chr4:147580362:A:G	6.1182e-06	-1.01395e-10	-0.998331
147580429	chr4:147580429:A:G	1.02908e-06	-1.40954	-1.37139
147580437	chr4:147580437:G:A	7.97056e-06	-1.01395e-10	-0.733845
147580776	chr4:147580776:T:C	5.22003e-06	-1.01395e-10	-1.1571
147580885	chr4:147580885:T:C	1.14271e-05	-1.01395e-10	-0.373608
147580886	chr4:147580886:A:G	1.10758e-05	-1.01395e-10	-0.404837
147580929	chr4:147580929:C:G	1.14303e-05	-1.01395e-10	-0.373332
147581129	chr4:147581129:T:C	5.84186e-06	-1.01395e-10	-1.04455
147581540	chr4:147581540:T:C	1.59571e-06	-0.976565	-1.36572
147581713	chr4:147581713:A:G	2.86227e-06	-1.23708	-0.5209
147581754	chr4:147581754:C:G	4.11403e-06	-1.01395e-10	-1.3952
147581994	chr4:147581994:G:A	4.37243e-06	-1.01395e-10	-1.33428
147582146	chr4:147582146:A:G	2.4289e-06	-1.22402	-0.698137
147582441	chr4:147582441:C:T	7.30394e-06	-1.01395e-10	-0.821186
147582575	chr4:147582575:A:G	4.3435e-06	-1.01395e-10	-1.34092
147582712	chr4:147582712:C:T	9.76465e-07	-1.51992	-1.3135
147582720	chr4:147582720:A:C	1.22396e-05	-1.01395e-10	-0.304922
147582949	chr4:147582949:C:T	2.42418e-05	0.628844	-0.250364
147583063	chr4:147583063:T:C	2.90343e-06	-1.22969	-0.514017
147583221	chr4:147583221:T:G	2.58984e-06	-1.22605	-0.631958
147583510	chr4:147583510:A:G	4.36052e-06	-1.01395e-10	-1.33701
147583644	chr4:147583644:A:G	1.24571e-05	-1.01395e-10	-0.287306
147584457	chr4:147584457:C:T	9.74078e-07	-1.4407	-1.39517
147584609	chr4:147584609:C:T	1.34074e-05	-1.01395e-10	-0.213792
147584639	chr4:147584639:A:G	2.91191e-06	-1.28459	-0.456202
147584705	chr4:147584705:AG:A	2.34686e-05	-1.01395e-10	0.346063
147585022	chr4:147585022:C:T	2.16971e-06	-1.20854	-0.826462
147585028	chr4:147585028:T:C	1.05173e-05	-1.01395e-10	-0.456578
147585100	chr4:147585100:A:G	2.88303e-06	-1.29693	-0.453831
147585233	chr4:147585233:A:G	4.20632e-06	-1.01395e-10	-1.37301
147585315	chr4:147585315:C:T	4.63405e-06	-1.01395e-10	-1.27617
147585767	chr4:147585767:C:T	1.53079e-06	-0.988095	-1.39572
147585941	chr4:147585941:G:C	1.62843e-06	-0.93646	-1.38552
147586288	chr4:147586288:G:C	1.2802e-05	0.648558	-0.908558
147586793	chr4:147586793:TA:T	5.98044e-06	-1.01395e-10	-1.02111
147586910	chr4:147586910:TTTTTTTTTC:T	4.12906e-06	-1.01395e-10	-1.39155
147587590	chr4:147587590:A:AG	2.66901e-06	-0.957754	-0.870137
147587686	chr4:147587686:G:T	4.45298e-05	0.747922	0.238637
147587746	chr4:147587746:G:T	5.49783e-06	-1.01395e-10	-1.10525
147587839	chr4:147587839:A:T	9.58294e-07	-1.45591	-1.39629
147588137	chr4:147588137:A:ATAAAT	2.97144e-06	-0.954775	-0.765777
147588149	chr4:147588149:ATAAAT:A	5.74355e-06	-1.01395e-10	-1.06152
147588328	chr4:147588328:A:G	1.40605e-05	-0.166232	-3.83722e-10
147588367	chr4:147588367:A:G	2.80723e-06	-0.986135	-0.791267
147588865	chr4:147588865:T:C	4.11097e-06	-1.01395e-10	-1.39594
147589322	chr4:147589322:C:T	1.64369e-06	-1.23813	-1.07452
147589495	chr4:147589495:A:G	9.63112e-07	-1.45091	-1.39627
147589555	chr4:147589555:T:A	9.62623e-07	-1.45185	-1.39584
147589644	chr4:147589644:A:G	1.74604e-06	-1.19508	-1.05717
147590035	chr4:147590035:A:G	5.98477e-06	-1.01395e-10	-1.02038
147590120	chr4:147590120:G:C	1.86101e-06	-1.12361	-1.06487
147590408	chr4:147590408:G:A	1.83049e-06	-1.1303	-1.07472
147590594	chr4:147590594:G:A	1.98969e-06	-1.35221	-0.769415
147590631	chr4:147590631:T:A	1.85486e-06	-1.12612	-1.06568
147590662	chr4:147590662:C:T	1.87059e-06	-1.12468	-1.05867
147590681	chr4:147590681:T:C	3.93533e-06	-1.4396	-3.83722e-10
147590776	chr4:147590776:T:C	1.8393e-06	-1.14198	-1.05824
147591120	chr4:147591120:A:AT	1.92119e-06	-1.10841	-1.04824
147591810	chr4:147591810:T:A	1.88637e-06	-1.15074	-1.02421
147591842	chr4:147591842:A:C	7.51297e-06	-1.01395e-10	-0.792968
147591968	chr4:147591968:C:T	1.84617e-06	-1.15698	-1.0395
147591981	chr4:147591981:A:C	1.73891e-06	-1.11714	-1.1392
147592107	chr4:147592107:G:A	1.86915e-06	-1.34383	-0.840278
147592135	chr4:147592135:A:G	5.85401e-06	-1.01395e-10	-1.04247
147592180	chr4:147592180:A:G	1.05356e-05	-1.01395e-10	-0.454841
147592410	chr4:147592410:A:G	1.97819e-06	-1.08941	-1.038
147592468	chr4:147592468:C:T	1.57708e-06	-1.24838	-1.10565
147592518	chr4:147592518:A:G	2.78292e-06	-0.916031	-0.870069
147592721	chr4:147592721:T:C	6.11823e-05	0.91857	0.38569
147592729	chr4:147592729:T:C	5.87777e-06	-1.03842	-3.83722e-10
147592821	chr4:147592821:C:T	4.14174e-06	-1.01395e-10	-1.38848
147593141	chr4:147593141:G:A	1.97005e-06	-1.08902	-1.04252
147593223	chr4:147593223:T:G	1.3062e-06	-1.14795	-1.39453
147593582	chr4:147593582:T:G	2.77773e-06	-0.997133	-0.790832
147593656	chr4:147593656:T:G	1.4649e-06	-1.26021	-1.1676
147593679	chr4:147593679:T:G	2.762e-06	-0.975962	-0.817681
147593788	chr4:147593788:C:G	2.68773e-06	-1.00876	-0.812148
147593789	chr4:147593789:T:C	5.69278e-06	-1.01395e-10	-1.0704
147594131	chr4:147594131:T:TTA	1.70185e-06	-1.3665	-0.911387
147594133	chr4:147594133:A:T	4.13018e-06	-1.01395e-10	-1.39128
147594349	chr4:147594349:G:A	9.27254e-07	-1.50382	-1.38131
147594472	chr4:147594472:G:T	4.17071e-06	-1.01395e-10	-1.38151
147594517	chr4:147594517:C:T	2.94821e-06	-0.964368	-0.764033
147594583	chr4:147594583:A:AT	1.20983e-06	-1.51927	-1.09985
147594606	chr4:147594606:T:TG	3.0244e-06	-0.963952	-0.738933
147594656	chr4:147594656:C:T	5.79271e-06	-1.01395e-10	-1.053
147594681	chr4:147594681:C:G	3.01489e-06	-0.979943	-0.726094
147594715	chr4:147594715:T:C	4.44477e-06	-1.01395e-10	-1.31787
147595214	chr4:147595214:A:G	1.61283e-05	-0.0290248	-3.83722e-10
147595235	chr4:147595235:AG:A	7.45147e-06	-1.01395e-10	-0.801188
147595236	chr4:147595236:G:A	2.96051e-06	-0.91604	-0.808199
147595466	chr4:147595466:T:C	4.31555e-06	-1.01395e-10	-1.34738
147595479	chr4:147595479:C:T	6.12264e-06	-0.997606	-3.83722e-10
147595510	chr4:147595510:G:A	4.11475e-06	-1.01395e-10	-1.39502
147595726	chr4:147595726:T:C	3.17784e-06	-0.929332	-0.724065
147595938	chr4:147595938:G:A	1.86615e-06	-0.803521	-1.3822
147595986	chr4:147595986:C:T	5.84186e-06	-1.04455	-3.83722e-10
147596223	chr4:147596223:C:T	2.94268e-05	1.10775	-0.535446
147596229	chr4:147596229:A:G	3.15585e-06	-0.869611	-0.790731
147596232	chr4:147596232:G:A	3.16228e-06	-0.861987	-0.796318
147596352	chr4:147596352:T:C	8.59514e-06	-1.01395e-10	-0.658402
147596433	chr4:147596433:A:G	3.21544e-06	-0.86489	-0.776746
147596900	chr4:147596900:A:C	3.36214e-06	-0.865112	-0.731909
147596981	chr4:147596981:C:T	4.3003e-06	-1.35091	-3.83722e-10
147597114	chr4:147597114:T:C	3.69271e-06	-0.83415	-0.669089
147597284	chr4:147597284:A:T	3.52246e-06	-0.831582	-0.718857
147597311	chr4:147597311:G:A	3.42996e-06	-0.852483	-0.724569
147597330	chr4:147597330:G:A	7.3404e-06	-1.01395e-10	-0.816206
147597458	chr4:147597458:C:G	6.5457e-06	-1.01395e-10	-0.930791
147597557	chr4:147597557:T:C	3.49844e-06	-0.791715	-0.765566
147597771	chr4:147597771:T:C	1.98552e-06	-0.997888	-1.12583
147597792	chr4:147597792:G:A	3.64553e-06	-0.793427	-0.722671
147597803	chr4:147597803:C:G	3.48718e-06	-0.809503	-0.751004
147597809	chr4:147597809:G:A	3.5478e-06	-0.796357	-0.746915
147597902	chr4:147597902:C:A	3.40206e-06	-0.768704	-0.816516
147597993	chr4:147597993:G:A	3.63088e-06	-0.77146	-0.748663
147598188	chr4:147598188:A:T	3.60694e-06	-0.780004	-0.746734
147598203	chr4:147598203:G:A	3.49235e-06	-0.743734	-0.81529
147598292	chr4:147598292:C:T	3.67977e-06	-0.784775	-0.721973
147598384	chr4:147598384:T:G	3.69868e-06	-0.800979	-0.700645
147598474	chr4:147598474:T:C	3.59274e-06	-0.775434	-0.75525
147598489	chr4:147598489:T:C	1.44042e-06	-1.08371	-1.36096
147598680	chr4:147598680:C:A	3.23463e-06	-0.840001	-0.795683
147598741	chr4:147598741:A:G	8.26656e-06	-1.01395e-10	-0.697381
147599041	chr4:147599041:A:G	4.12154e-06	-1.01395e-10	-1.39337
147599349	chr4:147599349:T:C	5.86656e-06	-1.01395e-10	-1.04033
147599663	chr4:147599663:GA:G	1.15674e-06	-1.51314	-1.15085
147599673	chr4:147599673:C:T	2.57555e-06	-1.39852	-0.465016
147599681	chr4:147599681:T:G	1.35581e-05	-0.202618	-3.83722e-10
147600087	chr4:147600087:A:G	4.96212e-06	-1.01395e-10	-1.20777
147600118	chr4:147600118:T:C	6.67078e-06	-1.01395e-10	-0.911862
147600307	chr4:147600307:C:A	6.05645e-06	-1.01395e-10	-1.00848
147600624	chr4:147600624:T:C	5.0524e-06	-1.01395e-10	-1.18974
147600722	chr4:147600722:T:C	3.79325e-06	-0.264965	-1.21141
147600728	chr4:147600728:G:A	4.34238e-06	-1.01395e-10	-1.34118
147600834	chr4:147600834:T:C	1.55481e-05	-1.01395e-10	-0.0656607
147600846	chr4:147600846:T:C	1.61091e-05	-1.01395e-10	-0.0302162
147601017	chr4:147601017:A:G	5.62057e-06	-0.458697	-0.62447
147601102	chr4:147601102:A:G	5.90182e-06	-0.418887	-0.615452
147601143	chr4:147601143:A:G	2.9978e-06	-1.00498	-0.706746
147601353	chr4:147601353:T:C	3.75256e-06	-0.411203	-1.07596
147601361	chr4:147601361:T:C	1.56933e-06	-1.0699	-1.28905
147601428	chr4:147601428:C:T	5.8905e-06	-0.369312	-0.666948
147601440	chr4:147601440:G:A	5.34294e-06	-0.510696	-0.623128
147601499	chr4:147601499:G:A	2.42798e-05	-1.01395e-10	0.380046
147601512	chr4:147601512:G:A	5.3339e-06	-0.465153	-0.670365
147601979	chr4:147601979:C:T	5.52854e-06	-0.465967	-0.633709
147601987	chr4:147601987:TG:T	5.52671e-06	-0.466297	-0.633709
147602056	chr4:147602056:G:A	5.55014e-06	-0.462068	-0.633709
147602282	chr4:147602282:T:C	1.11533e-05	0.0455894	-0.443454
147602369	chr4:147602369:C:T	2.42739e-05	-1.01395e-10	0.379802
147602385	chr4:147602385:T:C	2.02575e-05	-1.01395e-10	0.198925
147602395	chr4:147602395:T:C	2.05402e-05	-1.01395e-10	0.212786
147602688	chr4:147602688:A:G	1.96442e-05	-1.01395e-10	0.168182
147602856	chr4:147602856:C:A	3.96056e-06	-0.220144	-1.21307
147602972	chr4:147602972:C:CTT	1.42536e-05	-1.01395e-10	-0.152589
147603452	chr4:147603452:A:G	1.28526e-06	-1.51538	-1.04326
147603480	chr4:147603480:C:T	4.64223e-06	-1.01395e-10	-1.27441
147603580	chr4:147603580:T:C	2.91287e-05	-1.01395e-10	0.562124
147603592	chr4:147603592:T:C	2.60577e-06	-0.942839	-0.909032
147603620	chr4:147603620:C:T	7.22634e-06	-1.09971	0.267839
147603701	chr4:147603701:A:G	2.21178e-06	-1.2164	-0.799405
147603968	chr4:147603968:C:G	8.60028e-06	-0.657805	-3.83722e-10
147603978	chr4:147603978:G:A	4.73729e-06	-1.01395e-10	-1.25413
147604245	chr4:147604245:C:T	3.4002e-05	-1.01395e-10	0.716821
147604526	chr4:147604526:C:T	3.44083e-05	-1.01395e-10	0.728698
147604731	chr4:147604731:G:A	6.25497e-06	-1.01395e-10	-0.976223
147604852	chr4:147604852:A:G	4.78521e-06	-1.01395e-10	-1.24407
147604920	chr4:147604920:A:C	4.95639e-06	-1.01395e-10	-1.20892
147605064	chr4:147605064:G:A	3.45209e-05	-1.01395e-10	0.731965
147605485	chr4:147605485:C:T	5.10403e-06	-1.01395e-10	-1.17957
147605651	chr4:147605651:T:C	4.82904e-06	-1.01395e-10	-1.23495
147605863	chr4:147605863:C:T	2.7382e-05	-1.01395e-10	0.500285
147605954	chr4:147605954:G:A	3.35179e-05	-1.01395e-10	0.702481
147606093	chr4:147606093:C:A	3.14518e-05	-1.01395e-10	0.638858
147606638	chr4:147606638:C:T	4.87576e-06	-1.01395e-10	-1.22532
147606984	chr4:147606984:A:G	5.77192e-06	-1.01395e-10	-1.0566
147607001	chr4:147607001:A:G	1.5476e-05	-1.01395e-10	-0.0703122
147607030	chr4:147607030:T:G	7.93665e-06	-1.01395e-10	-0.738108
147607088	chr4:147607088:T:C	1.25998e-06	-1.48781	-1.09069
147607091	chr4:147607091:T:C	8.46196e-06	-1.01395e-10	-0.674019
147607428	chr4:147607428:C:T	5.81293e-06	-0.252551	-0.796964
147607765	chr4:147607765:C:T	9.39222e-06	-1.01395e-10	-0.569717
147607899	chr4:147607899:T:A	4.17016e-06	-1.01395e-10	-1.38164
147607913	chr4:147607913:T:C	5.36971e-06	-1.01395e-10	-1.12883
147608042	chr4:147608042:C:T	5.06449e-06	-1.01395e-10	-1.18735
147608130	chr4:147608130:C:T	7.71114e-06	-1.01395e-10	-0.766933
147608157	chr4:147608157:A:T	3.55623e-05	-1.01395e-10	0.761686
147608161	chr4:147608161:G:T	5.05135e-06	-1.01395e-10	-1.18994
147608210	chr4:147608210:T:C	3.68825e-06	-1.50445	-3.83722e-10
147608222	chr4:147608222:G:A	5.26552e-06	-1.01395e-10	-1.14842
147608692	chr4:147608692:C:T	8.74737e-06	-1.01395e-10	-0.640846
147608862	chr4:147608862:G:A	6.4565e-06	-1.01395e-10	-0.944512
147609653	chr4:147609653:T:C	7.92993e-06	-1.01395e-10	-0.738955
147609726	chr4:147609726:G:A	4.31206e-06	-1.01395e-10	-1.34818
147609863	chr4:147609863:G:C	3.2908e-05	-1.01395e-10	0.684118
147609961	chr4:147609961:C:T	3.83539e-06	-1.46533	-3.83722e-10
147610394	chr4:147610394:G:A	1.75387e-05	-1.01395e-10	0.0548126
147610440	chr4:147610440:C:T	1.32043e-05	-1.01395e-10	-0.229053
147610954	chr4:147610954:G:A	4.65947e-06	-1.01395e-10	-1.2707
147611324	chr4:147611324:G:A	2.00458e-06	-0.796803	-1.31736
147611691	chr4:147611691:A:G	7.74767e-06	-1.01395e-10	-0.762207
147612731	chr4:147612731:G:T	9.68477e-07	-1.51988	-1.32175
147613084	chr4:147613084:AC:A	5.78105e-06	-1.01395e-10	-1.05501
147613245	chr4:147613245:A:G	7.34597e-06	-0.815447	-3.83722e-10
147613481	chr4:147613481:A:G	4.44352e-06	-0.00222264	-1.31593
147613508	chr4:147613508:T:C	1.12013e-05	-0.393568	-3.83722e-10
147613729	chr4:147613729:C:T	3.68791e-05	-1.01395e-10	0.798046
147613781	chr4:147613781:C:T	4.16792e-06	-1.01395e-10	-1.38218
147613966	chr4:147613966:A:C	8.40889e-06	-0.447521	-0.232789
147614170	chr4:147614170:G:A	4.97127e-06	-1.01395e-10	-1.20592
147614241	chr4:147614241:A:C	9.41713e-06	-1.01395e-10	-0.567069
147614350	chr4:147614350:G:A	1.99817e-06	-0.819291	-1.29808
147614392	chr4:147614392:C:T	6.7115e-06	-1.01395e-10	-0.905777
147614485	chr4:147614485:T:C	1.55999e-05	-1.01395e-10	-0.0623379
147614682	chr4:147614682:G:T	4.00105e-06	-0.566838	-0.856205
147614867	chr4:147614867:C:T	3.2952e-05	-1.01395e-10	0.685454
147616040	chr4:147616040:T:A	1.14527e-05	-0.593625	0.222248
147616159	chr4:147616159:C:A	4.15681e-06	-1.01395e-10	-1.38485
147616446	chr4:147616446:C:T	2.31145e-06	-0.649977	-1.32175
147616738	chr4:147616738:G:C	2.22626e-05	-1.01395e-10	0.293311
147617097	chr4:147617097:C:G	0.000109058	-1.01395e-10	1.88228
147617676	chr4:147617676:T:A	4.22614e-06	-1.01395e-10	-1.36831
147617724	chr4:147617724:G:A	4.14885e-06	-1.01395e-10	-1.38677
147619198	chr4:147619198:TTTTA:T	5.7468e-06	-1.06096	-3.83722e-10
147619386	chr4:147619386:C:T	1.20656e-05	-0.371666	0.0524271
147619835	chr4:147619835:A:G	4.149e-06	-1.01395e-10	-1.38673
147620317	chr4:147620317:C:A	5.63614e-05	-1.01395e-10	1.22218
147621259	chr4:147621259:C:G	5.11189e-05	-1.01395e-10	1.12455
147621450	chr4:147621450:G:T	4.75413e-06	-1.01395e-10	-1.25059
147621468	chr4:147621468:C:T	2.07194e-06	-0.733066	-1.34805
147622459	chr4:147622459:A:T	1.02018e-05	-1.01395e-10	-0.487033
147622528	chr4:147622528:C:T	8.33056e-06	-0.689668	-3.83722e-10
147623130	chr4:147623130:G:A	1.19675e-05	-0.421133	0.0937286
147623360	chr4:147623360:C:T	1.79811e-06	-1.49912	-0.723739
147623395	chr4:147623395:G:A	4.27211e-06	-1.01395e-10	-1.35749
147623444	chr4:147623444:AAG:A	1.05799e-05	-1.01395e-10	-0.450646
147623564	chr4:147623564:AAAAG:A	2.00135e-06	-0.784346	-1.33143
147624107	chr4:147624107:G:A	4.321e-06	-1.01395e-10	-1.34611
147624274	chr4:147624274:T:G	1.27626e-05	-1.01395e-10	-0.263082
147624325	chr4:147624325:CAG:C	7.81171e-06	-1.01395e-10	-0.753975
147624329	chr4:147624329:TTGTTAAAGAATGTAATATTTTAAATTAATATACTACTCTTTTTATTTATTACGTCTTTTATTTGAATCAAAAATTTAAAAACCTTCCCCA:T	5.82467e-06	-1.01395e-10	-1.0475
147624670	chr4:147624670:T:G	3.94872e-06	-1.43621	-3.83722e-10
147625373	chr4:147625373:A:G	2.12943e-05	-1.01395e-10	0.248839
147625709	chr4:147625709:A:G	4.12678e-06	-1.01395e-10	-1.3921
147625765	chr4:147625765:G:A	9.89229e-06	-1.01395e-10	-0.517844
147625911	chr4:147625911:G:A	1.78024e-06	-0.843753	-1.3891
147627436	chr4:147627436:G:A	5.64419e-05	-1.01395e-10	1.22361
147627514	chr4:147627514:C:T	4.21102e-06	-1.01395e-10	-1.37189
147627725	chr4:147627725:CT:C	4.25929e-06	-1.01395e-10	-1.3605
147627849	chr4:147627849:T:C	1.19296e-06	-1.46177	-1.17139
147628747	chr4:147628747:A:G	1.02703e-05	-0.499486	0.0191429
147628759	chr4:147628759:T:C	9.34981e-06	-1.01395e-10	-0.574243
147629293	chr4:147629293:A:T	4.12896e-06	-1.01395e-10	-1.39158
147629361	chr4:147629361:T:C	2.2578e-06	-0.664292	-1.33092
147629439	chr4:147629439:T:C	2.24555e-06	-0.66188	-1.33877
147629690	chr4:147629690:T:C	3.82622e-06	-1.46772	-3.83722e-10
147629733	chr4:147629733:G:A	4.14578e-06	-1.01395e-10	-1.38751
147629820	chr4:147629820:T:G	9.99337e-06	-1.01395e-10	-0.507677
147629906	chr4:147629906:G:T	8.57377e-06	-1.01395e-10	-0.660892
147630253	chr4:147630253:G:A	4.14931e-06	-1.01395e-10	-1.38666
147631913	chr4:147631913:C:T	1.3045e-06	-1.45945	-1.08433
147631968	chr4:147631968:T:C	7.10775e-06	-1.01395e-10	-0.848414
147632652	chr4:147632652:G:T	4.11368e-06	-1.01395e-10	-1.39528
147633724	chr4:147633724:T:C	4.78929e-06	-1.01395e-10	-1.24322
147634061	chr4:147634061:C:T	4.34698e-06	-1.01395e-10	-1.34012
147634709	chr4:147634709:G:A	9.49444e-05	-1.01395e-10	1.74369
147634796	chr4:147634796:G:A	0.000137919	-1.01395e-10	2.11707
147634903	chr4:147634903:T:C	1.00484e-05	-1.01395e-10	-0.502182
147635541	chr4:147635541:T:C	3.17491e-05	-0.491179	1.13944
147636236	chr4:147636236:T:C	1.3458e-05	-1.01395e-10	-0.210025
147636482	chr4:147636482:C:A	1.00095e-05	-1.01395e-10	-0.506066
147636681	chr4:147636681:T:C	1.24961e-05	-1.01395e-10	-0.284183
147636784	chr4:147636784:C:CAA	9.45545e-06	-0.50067	-0.0623376
147637007	chr4:147637007:T:C	1.90896e-06	-0.844441	-1.3186
147637593	chr4:147637593:CA:C	4.11431e-06	-1.01395e-10	-1.39513
147637695	chr4:147637695:G:C	3.94169e-05	-1.01395e-10	0.864594
147637835	chr4:147637835:GATCA:G	3.62432e-06	-1.52193	-3.83722e-10
147638005	chr4:147638005:T:G	4.994e-06	-1.20136	-3.83722e-10
147638252	chr4:147638252:G:A	1.18446e-05	-1.01395e-10	-0.337725
147638697	chr4:147638697:A:G	5.48441e-06	-1.01395e-10	-1.10769
147639059	chr4:147639059:G:A	3.39403e-05	0.715005	-3.83722e-10
147639173	chr4:147639173:G:T	1.20804e-05	-0.318015	-3.83722e-10
147639279	chr4:147639279:G:T	1.12523e-05	-1.01395e-10	-0.389023
147640179	chr4:147640179:C:T	1.69886e-05	-0.739041	0.761982
147640337	chr4:147640337:G:T	2.85303e-05	-1.01395e-10	0.541368
147640589	chr4:147640589:T:G	5.19769e-05	-0.455961	1.59716
147640593	chr4:147640593:C:T	1.72249e-05	-1.01395e-10	0.0367572
147640818	chr4:147640818:C:T	9.25816e-06	-1.01395e-10	-0.584094
147641171	chr4:147641171:A:G	5.87334e-06	-1.01395e-10	-1.03918
147641366	chr4:147641366:T:A	4.16388e-05	-1.01395e-10	0.919432
147641738	chr4:147641738:C:T	1.26981e-06	-1.51824	-1.0525
147642159	chr4:147642159:G:A	3.57832e-05	-0.429335	1.19721
147642376	chr4:147642376:T:C	7.49607e-06	-0.79522	-3.83722e-10
147642528	chr4:147642528:A:AC	1.57773e-05	-1.01395e-10	-0.0510245
147642769	chr4:147642769:TCTC:T	1.00343e-05	-1.01395e-10	-0.503585
147643032	chr4:147643032:G:A	4.35485e-06	-1.01395e-10	-1.33831
147643081	chr4:147643081:G:A	6.02638e-06	-1.01395e-10	-1.01345
147643210	chr4:147643210:T:G	2.23455e-06	-0.642235	-1.36332
147643218	chr4:147643218:C:T	1.17499e-05	-1.01395e-10	-0.345752
147645312	chr4:147645312:T:C	1.73245e-05	0.720383	-0.677858
147646882	chr4:147646882:T:C	1.55278e-05	-1.01395e-10	-0.0669669
147647130	chr4:147647130:G:A	5.07615e-05	-0.122018	1.23956
147647618	chr4:147647618:G:C	3.34432e-05	-0.450999	1.15125
147649138	chr4:147649138:C:T	7.02544e-06	-1.01395e-10	-0.860062
147649948	chr4:147649948:C:T	7.5459e-06	-1.01395e-10	-0.788596
147650128	chr4:147650128:G:T	1.99219e-06	-0.756423	-1.36394
147650567	chr4:147650567:C:T	3.91434e-06	-1.44495	-3.83722e-10
147650721	chr4:147650721:T:C	1.18657e-05	-1.01395e-10	-0.335945
147650829	chr4:147650829:A:G	3.64342e-06	-1.51668	-3.83722e-10
147650899	chr4:147650899:G:A	4.15126e-06	-1.01395e-10	-1.38619
147651129	chr4:147651129:T:A	1.22502e-05	-1.01395e-10	-0.304057
147651430	chr4:147651430:T:C	4.79203e-06	-1.01395e-10	-1.24265
147651445	chr4:147651445:G:T	6.51729e-06	-1.01395e-10	-0.935141
147651446	chr4:147651446:G:A	4.13401e-06	-1.01395e-10	-1.39035
147651451	chr4:147651451:C:G	8.29736e-06	-1.01395e-10	-0.693663
147651696	chr4:147651696:G:A	4.85092e-06	-1.01395e-10	-1.23043
147652036	chr4:147652036:G:A	1.12978e-05	-1.01395e-10	-0.384993
147652070	chr4:147652070:C:T	2.41195e-06	-0.581292	-1.34787
147652769	chr4:147652769:G:A	4.75913e-06	-1.01395e-10	-1.24953
147652796	chr4:147652796:A:T	4.11141e-05	-1.01395e-10	0.906751
147652951	chr4:147652951:A:G	1.21982e-05	-1.01395e-10	-0.308313
147653042	chr4:147653042:T:C	2.38815e-05	1.16297	-0.799468
147653454	chr4:147653454:AT:A	1.44871e-05	-1.01395e-10	-0.136338
147653552	chr4:147653552:G:T	3.58672e-05	-0.425549	1.19577
147654450	chr4:147654450:T:C	4.4981e-06	-1.01395e-10	-1.30594
147655034	chr4:147655034:C:T	1.20314e-05	-1.01395e-10	-0.322079
147655114	chr4:147655114:A:G	1.17745e-05	-1.01395e-10	-0.343663
147655430	chr4:147655430:T:G	5.22902e-06	-1.01395e-10	-1.15538
147655856	chr4:147655856:T:C	9.12714e-06	-1.01395e-10	-0.598347
147655899	chr4:147655899:ATCTG:A	4.442e-05	-1.01395e-10	0.984091
147656568	chr4:147656568:C:T	1.13954e-05	-1.01395e-10	-0.376388
147656715	chr4:147656715:T:G	4.38361e-06	-1.01395e-10	-1.33173
147657175	chr4:147657175:T:C	4.36468e-05	-1.01395e-10	0.966531
147657398	chr4:147657398:G:A	4.21722e-06	-1.01395e-10	-1.37042
147657457	chr4:147657457:G:A	5.08494e-05	-1.01395e-10	1.11927
147658081	chr4:147658081:C:T	8.05241e-06	-1.01395e-10	-0.723627
147658339	chr4:147658339:A:G	4.12262e-06	-1.01395e-10	-1.39311
147658497	chr4:147658497:A:C	1.11332e-05	-1.01395e-10	-0.399671
147658871	chr4:147658871:G:A	2.35402e-05	-0.605182	0.954291
147659198	chr4:147659198:C:T	1.81732e-05	-0.663506	0.753855
147659231	chr4:147659231:T:C	4.20435e-06	-1.01395e-10	-1.37348
147659709	chr4:147659709:C:T	2.9273e-05	-1.01395e-10	0.567066
147659743	chr4:147659743:A:G	4.82883e-06	-1.01395e-10	-1.23499
147660248	chr4:147660248:G:C	1.18372e-05	-1.01395e-10	-0.338349
147660436	chr4:147660436:C:T	6.28582e-06	-1.01395e-10	-0.971303
147661042	chr4:147661042:G:T	2.34552e-06	-0.604561	-1.35253
147661538	chr4:147661538:C:T	4.36066e-06	-1.01395e-10	-1.33698
147661673	chr4:147661673:C:T	1.1668e-05	-1.01395e-10	-0.352751
147661960	chr4:147661960:G:A	2.09931e-06	-0.683054	-1.38494
147662097	chr4:147662097:T:TA	7.74138e-06	-1.01395e-10	-0.763019
147662098	chr4:147662098:TCTG:T	7.74138e-06	-1.01395e-10	-0.763019
147662157	chr4:147662157:T:C	3.40293e-05	-0.425247	1.14287
147662408	chr4:147662408:G:C	9.22881e-06	-1.01395e-10	-0.58727
147663251	chr4:147663251:G:A	5.76036e-06	-1.01395e-10	-1.0586
147663321	chr4:147663321:A:G	4.12264e-06	-1.01395e-10	-1.39311
147663643	chr4:147663643:G:A	8.24617e-06	-1.01395e-10	-0.69985
147664118	chr4:147664118:G:A	4.91348e-06	-1.21762	-3.83722e-10
147664257	chr4:147664257:A:G	1.21611e-05	-1.01395e-10	-0.311354
147664548	chr4:147664548:C:G	8.25508e-06	-1.01395e-10	-0.698771
147665490	chr4:147665490:G:C	1.24843e-05	-1.01395e-10	-0.285129
147665491	chr4:147665491:T:A	4.46314e-05	-1.01395e-10	0.988839
147665634	chr4:147665634:A:C	7.60717e-06	-1.01395e-10	-0.780508
147665847	chr4:147665847:C:T	9.82162e-06	-0.266529	-0.258484
147666600	chr4:147666600:T:C	4.11991e-06	-1.01395e-10	-1.39377
147668526	chr4:147668526:C:T	3.64891e-05	-0.387469	1.17488
147669053	chr4:147669053:T:TC	4.54429e-06	-1.01395e-10	-1.29573
147669323	chr4:147669323:C:A	3.54321e-05	-0.421937	1.17996
147669378	chr4:147669378:A:G	6.66755e-06	-1.01395e-10	-0.912347
147669505	chr4:147669505:A:C	8.16548e-06	-1.01395e-10	-0.709683
147669545	chr4:147669545:T:C	3.45066e-05	-0.513063	1.24461
147669963	chr4:147669963:A:G	4.37893e-05	-1.01395e-10	0.969791
147670394	chr4:147670394:G:A	5.27377e-06	-1.01395e-10	-1.14685
147670399	chr4:147670399:G:A	3.40136e-05	-0.417681	1.13484
147670618	chr4:147670618:G:T	4.11559e-06	-1.01395e-10	-1.39482
147670837	chr4:147670837:T:C	8.48805e-06	-1.01395e-10	-0.67094
147671477	chr4:147671477:A:C	4.50962e-05	-1.01395e-10	0.999199
147671947	chr4:147671947:G:T	5.61925e-06	-1.01395e-10	-1.0834
147672186	chr4:147672186:C:T	2.21491e-06	-0.645149	-1.36924
147672209	chr4:147672209:T:C	4.37525e-06	-1.01395e-10	-1.33364
147672227	chr4:147672227:T:C	3.52425e-05	-0.445548	1.1982
147673026	chr4:147673026:C:T	4.11099e-06	-1.01395e-10	-1.39594
147673498	chr4:147673498:AC:A	5.68023e-06	-1.01395e-10	-1.07261
147674334	chr4:147674334:G:A	8.50669e-06	-1.01395e-10	-0.668747
147674575	chr4:147674575:C:T	9.27442e-06	-1.01395e-10	-0.58234
147675084	chr4:147675084:G:A	4.35611e-06	-1.01395e-10	-1.33802
147676070	chr4:147676070:T:C	5.68023e-06	-1.01395e-10	-1.07261
147676421	chr4:147676421:C:A	8.3125e-06	-1.01395e-10	-0.691839
147676917	chr4:147676917:G:A	6.9228e-06	-1.01395e-10	-0.874778
147676938	chr4:147676938:G:A	5.27629e-06	-1.01395e-10	-1.14638
147677038	chr4:147677038:C:T	4.92058e-05	-1.01395e-10	1.08641
147677834	chr4:147677834:T:C	4.42449e-06	-1.01395e-10	-1.32245
147678325	chr4:147678325:TTAAC:T	1.19286e-05	-1.01395e-10	-0.330664
147678349	chr4:147678349:G:A	9.36174e-06	-1.01395e-10	-0.572969
147678480	chr4:147678480:A:G	3.32692e-05	-0.438791	1.13382
147678863	chr4:147678863:T:G	1.10039e-05	-1.01395e-10	-0.411353
147679321	chr4:147679321:G:A	1.12324e-05	-1.01395e-10	-0.390797
147679549	chr4:147679549:A:G	0.000149422	-1.01395e-10	2.19718
147679939	chr4:147679939:A:G	1.56893e-05	-0.0566197	-3.83722e-10
147679990	chr4:147679990:A:G	2.23333e-06	-0.654586	-1.35152
147680578	chr4:147680578:C:T	3.51415e-05	-0.399495	1.14928
147680609	chr4:147680609:G:A	4.75011e-06	-1.01395e-10	-1.25143
147681541	chr4:147681541:C:T	9.30118e-06	-1.01395e-10	-0.579458
147681594	chr4:147681594:A:C	9.35517e-06	-0.31553	-0.258141
147681616	chr4:147681616:A:G	3.56692e-05	-0.439972	1.20466
147681764	chr4:147681764:G:A	4.78096e-06	-1.01395e-10	-1.24496
147682062	chr4:147682062:A:G	3.00971e-05	-1.01395e-10	0.594831
147682120	chr4:147682120:G:A	3.62442e-06	-1.5219	-3.83722e-10
147682401	chr4:147682401:A:C	2.37238e-05	-1.01395e-10	0.356879
147682997	chr4:147682997:G:A	7.96591e-06	-1.01395e-10	-0.734429
147683000	chr4:147683000:A:G	1.74328e-05	-1.01395e-10	0.0487538
147683421	chr4:147683421:T:C	4.2419e-05	-1.01395e-10	0.937997
147684103	chr4:147684103:T:C	2.99571e-05	-1.01395e-10	0.590168
147684398	chr4:147684398:G:A	1.15259e-05	-1.01395e-10	-0.365005
147685642	chr4:147685642:C:T	1.72425e-05	-1.01395e-10	0.0377751
147686394	chr4:147686394:A:G	4.21484e-06	-1.01395e-10	-1.37099
147686540	chr4:147686540:A:T	0.000150705	-1.01395e-10	2.20573
147686623	chr4:147686623:A:C	2.37728e-06	-0.579959	-1.36368
147686711	chr4:147686711:C:T	1.13354e-05	-1.01395e-10	-0.381667
147686732	chr4:147686732:G:C	1.17855e-05	-1.01395e-10	-0.342733
147686796	chr4:147686796:C:T	1.55313e-05	-1.01395e-10	-0.0667417
147687296	chr4:147687296:T:A	4.33434e-06	-1.01395e-10	-1.34303
147687430	chr4:147687430:T:A	4.41843e-06	-1.01395e-10	-1.32381
147687444	chr4:147687444:C:T	1.95175e-06	-0.771541	-1.36933
147687551	chr4:147687551:T:C	4.17256e-05	-1.01395e-10	0.921514
147687605	chr4:147687605:A:C	8.57315e-06	-1.01395e-10	-0.660964
147687889	chr4:147687889:T:C	4.22204e-05	-1.01395e-10	0.933305
147689283	chr4:147689283:T:C	2.41429e-05	-1.01395e-10	0.374392
147689328	chr4:147689328:G:T	4.88392e-06	-1.22365	-3.83722e-10
147689573	chr4:147689573:G:A	8.82042e-06	-1.01395e-10	-0.63253
147689594	chr4:147689594:A:C	8.36448e-06	-1.01395e-10	-0.685606
147689783	chr4:147689783:A:G	1.024e-05	-1.01395e-10	-0.483295
147690738	chr4:147690738:C:A	4.72753e-06	-1.01395e-10	-1.2562
147691014	chr4:147691014:T:C	4.46654e-06	-1.31298	-3.83722e-10
147691337	chr4:147691337:C:T	1.1804e-06	-1.51341	-1.13033
147691934	chr4:147691934:G:A	4.61997e-06	-1.5177	0.238491
147692194	chr4:147692194:G:A	2.28812e-05	-1.01395e-10	0.320715
147692257	chr4:147692257:A:G	1.82492e-06	-1.44872	-0.759342
147692726	chr4:147692726:T:C	4.64982e-06	-1.01395e-10	-1.27277
147692764	chr4:147692764:T:C	1.061e-05	-1.01395e-10	-0.447803
147692881	chr4:147692881:G:A	3.62296e-06	-1.52231	-3.83722e-10
147692980	chr4:147692980:A:G	4.31917e-05	-0.367232	1.32328
147692990	chr4:147692990:G:A	6.85776e-06	-1.01395e-10	-0.884219
147693161	chr4:147693161:G:A	4.80316e-06	-1.01395e-10	-1.24033
147693343	chr4:147693343:T:C	8.08189e-06	-1.01395e-10	-0.719974
147693695	chr4:147693695:G:A	5.69555e-06	-1.01395e-10	-1.06991
147693737	chr4:147693737:G:A	1.11368e-05	-1.01395e-10	-0.399341
147694280	chr4:147694280:C:T	6.69673e-06	-1.01395e-10	-0.90798
147694334	chr4:147694334:T:C	1.10289e-05	-1.01395e-10	-0.409085
147694636	chr4:147694636:T:C	3.79707e-06	-1.47537	-3.83722e-10
147695276	chr4:147695276:T:C	5.19693e-06	-1.01395e-10	-1.16153
147695345	chr4:147695345:C:T	1.09949e-05	-1.01395e-10	-0.412169
147695717	chr4:147695717:G:A	3.64309e-06	-1.51677	-3.83722e-10
147695871	chr4:147695871:T:C	4.3449e-06	-1.01395e-10	-1.3406
147695977	chr4:147695977:C:T	0.000269626	-1.01395e-10	2.78744
147696018	chr4:147696018:A:G	1.69088e-05	0.00434336	0.0138923
147696140	chr4:147696140:T:C	4.29106e-06	-1.01395e-10	-1.35307
147696396	chr4:147696396:A:G	2.51928e-05	-1.01395e-10	0.416958
147696744	chr4:147696744:G:C	4.60332e-06	-1.01395e-10	-1.28282
147697316	chr4:147697316:A:G	4.13213e-06	-1.01395e-10	-1.39081
147697415	chr4:147697415:C:T	5.10838e-06	-1.17872	-3.83722e-10
147697953	chr4:147697953:C:T	5.39155e-06	-1.01395e-10	-1.12477
147697982	chr4:147697982:G:A	1.13517e-05	-1.01395e-10	-0.380233
147698174	chr4:147698174:G:A	9.95387e-06	-1.01395e-10	-0.511638
147698267	chr4:147698267:C:CA	4.11402e-06	-1.01395e-10	-1.3952
147698364	chr4:147698364:G:A	3.81751e-05	-1.01395e-10	0.832583
147698389	chr4:147698389:A:G	0.000249095	-0.568958	3.27719
147698610	chr4:147698610:C:T	3.6231e-06	-1.52227	-3.83722e-10
147698725	chr4:147698725:A:T	8.65569e-06	-1.01395e-10	-0.651382
147698880	chr4:147698880:C:T	7.02546e-06	-1.01395e-10	-0.860059
147698883	chr4:147698883:C:T	1.28249e-05	-1.01395e-10	-0.258213
147698997	chr4:147698997:T:C	0.000250905	-0.493818	3.20929
147699499	chr4:147699499:C:G	7.00389e-06	-1.01395e-10	-0.863134
147700208	chr4:147700208:T:G	4.16235e-06	-1.01395e-10	-1.38352
147700623	chr4:147700623:T:A	4.71314e-06	-1.01395e-10	-1.25925
147701048	chr4:147701048:G:A	4.73393e-06	-1.25484	-3.83722e-10
147701113	chr4:147701113:G:A	3.39693e-05	-1.01395e-10	0.715859
147701298	chr4:147701298:G:A	3.53158e-05	-1.01395e-10	0.754732
147701303	chr4:147701303:G:T	0.000227103	-0.643564	3.25937
147701565	chr4:147701565:G:A	4.33301e-06	-1.01395e-10	-1.34334
147701645	chr4:147701645:TATAATCCC:T	1.1794e-05	-1.01395e-10	-0.342005
147701952	chr4:147701952:G:T	3.40205e-05	-1.01395e-10	0.717364
147702185	chr4:147702185:C:T	3.63549e-06	-1.51886	-3.83722e-10
147702249	chr4:147702249:T:C	1.01139e-05	-1.01395e-10	-0.495687
147702655	chr4:147702655:C:A	7.87781e-06	-1.01395e-10	-0.745549
147702923	chr4:147702923:G:A	3.41257e-05	-1.01395e-10	0.720451
147703062	chr4:147703062:T:C	9.51791e-06	-1.01395e-10	-0.556424
147703157	chr4:147703157:C:T	1.83734e-05	-0.10098	0.202286
147703383	chr4:147703383:G:C	4.21539e-06	-1.01395e-10	-1.37086
147703637	chr4:147703637:C:T	3.32783e-05	-1.01395e-10	0.695306
147703680	chr4:147703680:A:G	5.42779e-06	-1.01395e-10	-1.11807
147703958	chr4:147703958:A:G	8.4503e-06	-1.01395e-10	-0.675397
147704348	chr4:147704348:G:A	6.50673e-06	-1.01395e-10	-0.936763
147704355	chr4:147704355:C:T	6.05061e-06	-1.01395e-10	-1.00944
147704376	chr4:147704376:T:C	1.22854e-05	-1.01395e-10	-0.301185
147704419	chr4:147704419:G:A	4.28566e-06	-1.01395e-10	-1.35433
147704444	chr4:147704444:G:A	3.20013e-05	-1.01395e-10	0.656177
147704641	chr4:147704641:C:T	2.39749e-05	-1.30577	1.67317
147705275	chr4:147705275:C:T	3.98436e-06	-1.42722	-3.83722e-10
147705328	chr4:147705328:G:A	3.59507e-05	-1.01395e-10	0.77255
147705357	chr4:147705357:G:C	3.49633e-05	-1.01395e-10	0.7447
147705525	chr4:147705525:C:T	6.14912e-06	-0.99329	-3.83722e-10
147705885	chr4:147705885:T:A	4.31527e-05	-1.01395e-10	0.955145
147706112	chr4:147706112:A:G	6.57151e-06	-1.01395e-10	-0.926856
147706644	chr4:147706644:A:G	3.08181e-05	-1.01395e-10	0.618502
147707123	chr4:147707123:A:G	4.11179e-06	-1.01395e-10	-1.39574
147707429	chr4:147707429:A:G	2.54586e-06	-0.594177	-1.28095
147708297	chr4:147708297:A:C	2.90636e-05	-1.01395e-10	0.559886
147708302	chr4:147708302:A:T	2.90362e-05	-1.01395e-10	0.558944
147708452	chr4:147708452:C:A	6.04282e-06	-1.01395e-10	-1.01073
147708820	chr4:147708820:G:A	1.40191e-05	-1.01395e-10	-0.16918
147709635	chr4:147709635:GAA:G	5.27267e-06	-1.14706	-3.83722e-10
147709729	chr4:147709729:A:T	6.1062e-05	-0.895735	2.19803
147709766	chr4:147709766:T:C	3.00211e-06	-0.418675	-1.29161
147709871	chr4:147709871:G:A	3.74804e-06	-1.48837	-3.83722e-10
147710206	chr4:147710206:G:A	4.11916e-06	-1.01395e-10	-1.39395
147710363	chr4:147710363:C:T	3.26219e-06	-0.306533	-1.32067
147710376	chr4:147710376:A:G	1.52679e-05	-1.42905	1.3452
147710811	chr4:147710811:G:A	1.33708e-05	-1.42862	1.2121
147710963	chr4:147710963:G:A	1.27876e-05	-1.43844	1.17731
147710983	chr4:147710983:A:G	4.80833e-06	-1.01395e-10	-1.23925
147710995	chr4:147710995:G:A	4.36063e-06	-1.01395e-10	-1.33698
147711074	chr4:147711074:A:G	9.9131e-06	-1.01395e-10	-0.515742
147711457	chr4:147711457:G:A	3.41784e-05	1.48386	-0.761862
147711820	chr4:147711820:GCAA:G	1.1978e-05	-1.42974	1.10321
147711839	chr4:147711839:G:C	1.00943e-06	-1.41363	-1.38659
147712182	chr4:147712182:T:C	3.26722e-06	-0.297855	-1.32781
147712183	chr4:147712183:A:C	3.2261e-06	-0.309699	-1.32863
147712185	chr4:147712185:T:A	3.21269e-06	-0.314684	-1.32781
147712191	chr4:147712191:TTCTTCTG:T	3.2699e-06	-0.287486	-1.33736
147712277	chr4:147712277:A:G	1.25193e-05	-1.43367	1.15135
147712287	chr4:147712287:A:G	4.34082e-06	-1.01395e-10	-1.34154
147712431	chr4:147712431:A:G	7.53171e-06	-0.845725	0.0552469
147712665	chr4:147712665:T:C	7.47943e-05	-1.01395e-10	1.50514
147712734	chr4:147712734:C:A	4.7342e-06	-1.01395e-10	-1.25479
147713351	chr4:147713351:G:A	6.26416e-06	-0.974754	-3.83722e-10
147713616	chr4:147713616:C:T	4.8218e-06	-1.01395e-10	-1.23645
147713715	chr4:147713715:G:A	7.51379e-06	-1.01395e-10	-0.79286
147713753	chr4:147713753:G:C	2.61145e-06	-0.528034	-1.32166
147713804	chr4:147713804:C:G	4.74073e-06	-1.01395e-10	-1.25341
147713975	chr4:147713975:C:A	8.34125e-06	-1.01395e-10	-0.688387
147714899	chr4:147714899:T:C	1.82708e-05	-1.01395e-10	0.0957048
147715098	chr4:147715098:T:C	8.88879e-06	-1.01395e-10	-0.624809
147715109	chr4:147715109:T:C	4.8894e-06	-1.01395e-10	-1.22253
147715711	chr4:147715711:T:G	9.13211e-06	-1.01395e-10	-0.597803
147715921	chr4:147715921:C:T	8.89476e-06	-1.01395e-10	-0.624137
147716132	chr4:147716132:C:T	4.96443e-06	-1.01395e-10	-1.2073
147716307	chr4:147716307:G:C	4.99703e-06	-1.01395e-10	-1.20076
147717281	chr4:147717281:T:G	9.19548e-06	-1.01395e-10	-0.590887
147717834	chr4:147717834:TTAAA:T	3.79399e-06	-1.47618	-3.83722e-10
147718396	chr4:147718396:T:C	4.71701e-06	-1.01395e-10	-1.25842
147718701	chr4:147718701:A:G	8.23058e-06	-1.01395e-10	-0.701743
147718778	chr4:147718778:T:C	8.88041e-06	-1.01395e-10	-0.625752
147719103	chr4:147719103:G:A	7.9565e-06	-0.73561	-3.83722e-10
147719509	chr4:147719509:G:T	9.96369e-07	-1.42211	-1.39112
147719908	chr4:147719908:C:T	2.13328e-06	-0.725978	-1.32596
147719913	chr4:147719913:CAAAGAA:C	4.57868e-06	-1.01395e-10	-1.28819
147720034	chr4:147720034:T:A	4.66888e-06	-1.01395e-10	-1.26868
147720301	chr4:147720301:C:T	8.93004e-06	-1.01395e-10	-0.620178
147720731	chr4:147720731:C:T	5.89608e-06	-1.03531	-3.83722e-10
147720764	chr4:147720764:G:A	3.80528e-06	-1.33274	-0.140474
147720770	chr4:147720770:G:A	8.90604e-06	-1.01395e-10	-0.62287
147720959	chr4:147720959:T:C	6.30126e-06	-0.968849	-3.83722e-10
147721427	chr4:147721427:A:G	2.18864e-05	-1.01395e-10	0.276266
147721963	chr4:147721963:G:A	9.03601e-06	-1.01395e-10	-0.608382
147722152	chr4:147722152:C:T	2.18002e-05	-1.01395e-10	0.27232
147722639	chr4:147722639:G:T	3.81081e-06	-1.47176	-3.83722e-10
147723656	chr4:147723656:G:A	1.00076e-05	-1.01395e-10	-0.506257
147723898	chr4:147723898:T:TA	1.34863e-06	-1.26215	-1.24836
147723901	chr4:147723901:T:A	5.51938e-06	-1.10133	-3.83722e-10
147723909	chr4:147723909:T:A	4.56784e-06	-1.01395e-10	-1.29056
147724119	chr4:147724119:C:T	4.43114e-06	-1.01395e-10	-1.32094
147724121	chr4:147724121:G:A	2.38367e-06	-0.68406	-1.2569
147724197	chr4:147724197:G:A	4.33563e-06	-1.01395e-10	-1.34273
147724298	chr4:147724298:T:C	3.17051e-06	-0.323039	-1.33267
147724852	chr4:147724852:C:T	5.1026e-06	-1.01395e-10	-1.17985
147724950	chr4:147724950:G:A	9.05487e-06	-1.01395e-10	-0.606297
147725431	chr4:147725431:G:T	2.3761e-05	-1.01395e-10	0.358448
147725618	chr4:147725618:C:T	2.31159e-05	-1.01395e-10	0.330922
147726228	chr4:147726228:T:G	1.04844e-06	-1.49856	-1.26374
147726254	chr4:147726254:C:T	3.35786e-06	-1.50415	-0.0941482
147726273	chr4:147726273:G:T	2.49297e-05	-1.01395e-10	0.406461
147727290	chr4:147727290:T:A	2.55815e-05	-1.01395e-10	0.432272
147727426	chr4:147727426:A:G	4.16847e-06	-1.38205	-3.83722e-10
147727576	chr4:147727576:C:T	9.87075e-07	-1.45952	-1.36309
147727671	chr4:147727671:A:G	1.17083e-06	-1.36092	-1.29097
147727710	chr4:147727710:T:C	3.04274e-06	-1.41639	-0.28045
147727981	chr4:147727981:C:G	1.20642e-05	-0.31936	-3.83722e-10
147728096	chr4:147728096:G:A	9.50582e-06	-1.01395e-10	-0.557696
147728824	chr4:147728824:A:G	4.96065e-06	-1.01395e-10	-1.20806
147729178	chr4:147729178:GCTGGAA:G	9.50582e-06	-1.01395e-10	-0.557696
147729859	chr4:147729859:C:T	1.55751e-06	-0.981862	-1.38465
147729911	chr4:147729911:T:C	8.71032e-06	-1.01395e-10	-0.645091
147729976	chr4:147729976:G:C	1.27572e-06	-1.51323	-1.05285
147730011	chr4:147730011:T:C	1.23396e-06	-1.25147	-1.34791
147730295	chr4:147730295:C:T	1.34136e-06	-1.51248	-1.00343
147730593	chr4:147730593:T:C	9.50812e-06	-1.01395e-10	-0.557453
147730612	chr4:147730612:G:T	4.16067e-06	-1.01395e-10	-1.38392
147731161	chr4:147731161:G:A	3.76566e-06	-1.48368	-3.83722e-10
147731243	chr4:147731243:A:C	9.50028e-07	-1.5192	-1.34166
147731329	chr4:147731329:C:T	5.71761e-06	-1.01395e-10	-1.06605
147731463	chr4:147731463:G:A	9.84029e-06	-1.01395e-10	-0.523114
147731583	chr4:147731583:A:T	3.80153e-06	-1.4742	-3.83722e-10
147731705	chr4:147731705:C:T	4.58913e-06	-1.28591	-3.83722e-10
147731972	chr4:147731972:G:A	5.20815e-06	-1.01395e-10	-1.15937
147732064	chr4:147732064:A:G	8.06638e-06	-1.01395e-10	-0.721894
147732578	chr4:147732578:C:T	8.89651e-06	-1.01395e-10	-0.623941
147732724	chr4:147732724:C:T	5.23422e-06	-1.01395e-10	-1.15438
147732889	chr4:147732889:T:C	4.81267e-06	-1.23835	-3.83722e-10
147733338	chr4:147733338:A:ATTAGCCCCAGCTC	9.5362e-06	-1.01395e-10	-0.554504
147733500	chr4:147733500:T:C	2.1686e-06	-1.52059	-0.514931
147734059	chr4:147734059:G:A	4.49347e-06	-1.01395e-10	-1.30697
147734203	chr4:147734203:G:C	4.20246e-06	-1.01395e-10	-1.37393
147734327	chr4:147734327:T:A	5.25037e-06	-1.01395e-10	-1.1513
147734591	chr4:147734591:G:T	1.21641e-05	-1.01395e-10	-0.31111
147734691	chr4:147734691:T:TC	4.12314e-06	-1.01395e-10	-1.39298
147734924	chr4:147734924:A:G	1.23905e-06	-1.45821	-1.13704
147735379	chr4:147735379:T:C	1.059e-05	-1.01395e-10	-0.449688
147735853	chr4:147735853:G:A	6.77218e-06	-1.01395e-10	-0.896777
147736051	chr4:147736051:CA:C	1.3773e-05	-1.01395e-10	-0.186889
147736538	chr4:147736538:A:G	5.25645e-06	-1.15014	-3.83722e-10
147736621	chr4:147736621:C:T	1.52237e-06	-1.40757	-0.981757
147736793	chr4:147736793:C:A	1.21778e-06	-1.51734	-1.09522
147736851	chr4:147736851:G:GGAGACGT	4.19926e-06	-1.01395e-10	-1.37469
147736925	chr4:147736925:T:A	4.11266e-06	-1.01395e-10	-1.39553
147736957	chr4:147736957:G:A	3.66269e-06	-1.37129	-0.140116
147737291	chr4:147737291:C:T	6.27912e-06	-1.01395e-10	-0.97237
147737483	chr4:147737483:T:TA	9.54764e-07	-1.47878	-1.37711
147737986	chr4:147737986:C:T	1.06394e-06	-1.43371	-1.31391
147738051	chr4:147738051:T:C	8.67712e-06	-1.01395e-10	-0.64891
147738273	chr4:147738273:T:C	6.63759e-06	-1.01395e-10	-0.91685
147738637	chr4:147738637:G:A	2.04682e-05	-1.01395e-10	0.209272
147738838	chr4:147738838:T:G	7.12759e-06	-1.01395e-10	-0.845626
147739170	chr4:147739170:G:C	4.21871e-06	-1.01395e-10	-1.37007
147739502	chr4:147739502:C:T	1.34263e-05	-1.01395e-10	-0.212382
147739562	chr4:147739562:G:T	6.5662e-06	-1.01395e-10	-0.927664
147739564	chr4:147739564:A:T	4.31952e-06	-1.01395e-10	-1.34646
147739581	chr4:147739581:A:C	6.06506e-06	-1.01395e-10	-1.00706
147739919	chr4:147739919:A:G	4.40099e-06	-1.01395e-10	-1.32777
147739939	chr4:147739939:T:C	1.35611e-05	-1.01395e-10	-0.202391
147740011	chr4:147740011:C:T	3.10531e-06	-1.47834	-0.198146
147740106	chr4:147740106:T:C	1.44219e-06	-1.48053	-0.962903
147740393	chr4:147740393:C:T	4.60601e-06	-1.01395e-10	-1.28224
147740809	chr4:147740809:A:G	6.71022e-06	-1.01395e-10	-0.905968
147740902	chr4:147740902:C:CAT	3.6589e-06	-1.51244	-3.83722e-10
147741051	chr4:147741051:C:T	6.09597e-06	-1.01395e-10	-1.00197
147741584	chr4:147741584:A:G	7.31474e-06	-1.01395e-10	-0.819708
147741951	chr4:147741951:G:A	5.11149e-06	-1.01395e-10	-1.17811
147741995	chr4:147741995:C:T	1.31394e-05	-1.01395e-10	-0.233985
147742018	chr4:147742018:T:G	7.10701e-06	-1.01395e-10	-0.848518
147742466	chr4:147742466:T:C	5.35914e-06	-1.01395e-10	-1.1308
147742484	chr4:147742484:T:A	7.18766e-06	-1.01395e-10	-0.837234
147742727	chr4:147742727:C:T	4.12741e-06	-1.01395e-10	-1.39195
147743057	chr4:147743057:A:G	5.95121e-06	-1.01395e-10	-1.02601
147743307	chr4:147743307:A:G	2.59187e-05	-1.01395e-10	0.445364
147743408	chr4:147743408:AC:A	6.1225e-06	-1.01395e-10	-0.99763
147744007	chr4:147744007:C:CTA	6.68544e-06	-1.01395e-10	-0.909667
147744055	chr4:147744055:A:G	1.91344e-06	-1.4409	-0.719793
147744115	chr4:147744115:A:G	3.62546e-06	-1.51297	-0.00864266
147744286	chr4:147744286:A:G	1.10643e-06	-1.40659	-1.30188
147745324	chr4:147745324:A:C	1.90797e-05	-1.01395e-10	0.139027
147745427	chr4:147745427:G:A	6.21802e-06	-1.01395e-10	-0.982148
147745616	chr4:147745616:C:T	6.53404e-06	-1.01395e-10	-0.932573
147745687	chr4:147745687:T:G	1.87068e-06	-1.39222	-0.791074
147745771	chr4:147745771:G:A	1.12492e-05	-1.01395e-10	-0.389306
147746782	chr4:147746782:G:A	1.14735e-05	-1.01395e-10	-0.36956
147746829	chr4:147746829:C:T	1.20552e-05	-1.01395e-10	-0.320102
147746884	chr4:147746884:G:T	1.05814e-06	-1.36627	-1.38681
147748123	chr4:147748123:A:G	4.25293e-06	-1.01395e-10	-1.36199
147748486	chr4:147748486:A:G	2.0934e-06	-1.50736	-0.563446
147748703	chr4:147748703:G:A	1.1376e-05	-1.01395e-10	-0.378089
147748994	chr4:147748994:AACTTTT:A	2.3926e-06	-1.3898	-0.547421
147749613	chr4:147749613:T:G	3.13787e-05	-1.01395e-10	0.636529
147750458	chr4:147750458:G:A	4.23673e-06	-1.01395e-10	-1.36581
147750843	chr4:147750843:C:T	2.00146e-06	-1.45449	-0.661236
147751365	chr4:147751365:G:A	3.62378e-06	-1.52208	-3.83722e-10
147751688	chr4:147751688:A:G	7.08745e-06	-1.01395e-10	-0.851273
147751711	chr4:147751711:CAGTGTTTT:C	2.89042e-05	-1.01395e-10	0.554389
147751805	chr4:147751805:G:C	1.31304e-05	-1.01395e-10	-0.234672
147752188	chr4:147752188:T:C	1.03542e-05	-1.01395e-10	-0.472208
147752488	chr4:147752488:T:C	1.26401e-05	-1.01395e-10	-0.272724
147752562	chr4:147752562:G:A	1.03741e-05	-1.01395e-10	-0.470287
147752588	chr4:147752588:C:T	1.25055e-05	-1.01395e-10	-0.283433
147752734	chr4:147752734:C:T	3.0534e-05	-1.01395e-10	0.609242
147752795	chr4:147752795:G:A	6.68761e-06	-1.01395e-10	-0.909342
147753611	chr4:147753611:C:T	4.86842e-06	-1.01395e-10	-1.22683
147754042	chr4:147754042:T:C	9.85399e-07	-1.42873	-1.39557
147754084	chr4:147754084:C:T	1.05446e-05	-1.01395e-10	-0.453989
147754147	chr4:147754147:A:T	6.4509e-06	-1.01395e-10	-0.94538
147754646	chr4:147754646:A:G	1.03029e-05	-1.01395e-10	-0.477178
147755034	chr4:147755034:A:T	3.71347e-06	-1.49763	-3.83722e-10
147755075	chr4:147755075:T:A	2.77197e-06	-1.45969	-0.330354
147755277	chr4:147755277:C:T	5.41751e-06	-1.01395e-10	-1.11996
147756224	chr4:147756224:C:T	9.45331e-06	-1.01395e-10	-0.563234
147756460	chr4:147756460:G:A	1.64666e-05	-1.49725	1.48899
147756723	chr4:147756723:T:C	2.05376e-05	-1.01395e-10	0.21266
147756908	chr4:147756908:A:G	6.60545e-06	-1.01395e-10	-0.921705
147757109	chr4:147757109:G:A	5.469e-06	-1.01395e-10	-1.1105
147757258	chr4:147757258:C:T	4.34923e-06	-1.3396	-3.83722e-10
147757442	chr4:147757442:C:T	4.57802e-06	-0.411719	-0.876613
147757611	chr4:147757611:A:G	4.61662e-06	-1.01395e-10	-1.27994
147757699	chr4:147757699:C:T	4.11378e-06	-1.01395e-10	-1.39526
147758107	chr4:147758107:A:G	5.74171e-06	-1.01395e-10	-1.06184
147758409	chr4:147758409:A:G	4.29724e-06	-1.01395e-10	-1.35163
147758671	chr4:147758671:T:A	1.30294e-05	-1.01395e-10	-0.24239
147758933	chr4:147758933:C:T	9.331e-07	-1.51275	-1.3661
147759035	chr4:147759035:A:G	8.73494e-06	-1.01395e-10	-0.642268
147759154	chr4:147759154:C:G	4.1459e-06	-1.38748	-3.83722e-10
147759210	chr4:147759210:G:A	3.35516e-06	-0.634287	-0.964811
147759923	chr4:147759923:A:G	1.05256e-05	-1.01395e-10	-0.45579
147759938	chr4:147759938:C:T	7.50554e-06	-1.01395e-10	-0.793958
147760400	chr4:147760400:G:T	8.36478e-06	-1.01395e-10	-0.685569
147760906	chr4:147760906:A:G	5.85698e-06	-1.01395e-10	-1.04196
147760980	chr4:147760980:G:C	2.50646e-05	-1.01395e-10	0.411856
147761853	chr4:147761853:T:G	4.20676e-06	-1.01395e-10	-1.37291
147762036	chr4:147762036:C:T	2.88111e-05	-1.01395e-10	0.55116
147762197	chr4:147762197:C:T	1.75996e-05	0.0582755	-3.83722e-10
147762299	chr4:147762299:C:T	6.47842e-06	-0.424481	-0.516642
147762349	chr4:147762349:A:G	6.43908e-06	-0.407421	-0.539793
147762687	chr4:147762687:G:A	3.94312e-06	-1.43763	-3.83722e-10
147762731	chr4:147762731:C:T	9.58468e-06	-1.01395e-10	-0.549434
147762920	chr4:147762920:C:G	9.44549e-06	-1.01395e-10	-0.564062
147762926	chr4:147762926:T:C	6.73569e-05	-1.01395e-10	1.40041
147763088	chr4:147763088:G:A	4.25818e-06	-1.01395e-10	-1.36076
147763845	chr4:147763845:T:C	2.05425e-06	-1.11451	-0.975176
147764002	chr4:147764002:G:A	9.15642e-06	-1.01395e-10	-0.595144
147764846	chr4:147764846:T:G	3.08585e-05	-1.3221	1.94191
147765154	chr4:147765154:C:T	6.26751e-06	-1.01395e-10	-0.97422
147766044	chr4:147766044:T:C	6.9846e-06	-1.01395e-10	-0.865891
147766052	chr4:147766052:C:T	1.71687e-06	-1.1635	-1.10559
147766129	chr4:147766129:T:A	7.94122e-06	-1.01395e-10	-0.737532
147766183	chr4:147766183:A:G	1.66166e-06	-1.13119	-1.1706
147766459	chr4:147766459:A:G	1.55174e-06	-1.21451	-1.15571
147766488	chr4:147766488:T:C	1.76676e-06	-1.10005	-1.14041
147766546	chr4:147766546:CTGTGTGTGGG:C	4.42696e-06	-1.01395e-10	-1.32189
147766743	chr4:147766743:G:A	9.98109e-06	-0.508907	-3.83722e-10
147766934	chr4:147766934:C:T	3.67542e-06	-1.50793	-3.83722e-10
147767820	chr4:147767820:T:C	4.36081e-06	-1.01395e-10	-1.33694
147767830	chr4:147767830:G:A	9.42942e-06	-1.01395e-10	-0.565765
147768026	chr4:147768026:A:G	4.11041e-06	-1.01395e-10	-1.39608
147768360	chr4:147768360:G:A	1.68313e-06	-1.18318	-1.10576
147768495	chr4:147768495:C:A	9.42942e-06	-1.01395e-10	-0.565765
147768513	chr4:147768513:GTAAT:G	5.18481e-06	-1.16387	-3.83722e-10
147768522	chr4:147768522:G:A	4.28714e-06	-1.01395e-10	-1.35398
147768576	chr4:147768576:A:C	3.65744e-06	-1.51284	-3.83722e-10
147768769	chr4:147768769:T:C	1.06395e-06	-1.51392	-1.23369
147769001	chr4:147769001:G:T	3.94671e-06	-1.43672	-3.83722e-10
147769097	chr4:147769097:A:G	1.00846e-06	-1.52231	-1.27887
147769329	chr4:147769329:A:G	4.17175e-06	-1.01395e-10	-1.38126
147769459	chr4:147769459:A:G	7.77369e-06	-1.01395e-10	-0.758854
147769537	chr4:147769537:C:T	4.82025e-06	-1.01395e-10	-1.23677
147769847	chr4:147769847:T:A	1.16559e-05	-1.01395e-10	-0.353786
147770150	chr4:147770150:G:T	4.25818e-06	-1.01395e-10	-1.36076
147770271	chr4:147770271:C:T	1.63391e-06	-1.16328	-1.15534
147770398	chr4:147770398:G:A	1.57158e-06	-1.18339	-1.17412
147770750	chr4:147770750:C:G	8.58777e-06	-1.01395e-10	-0.659261
147770971	chr4:147770971:C:G	6.3021e-06	-0.427517	-0.5412
147771018	chr4:147771018:C:T	1.59991e-06	-1.17193	-1.16772
147771453	chr4:147771453:G:A	4.06923e-05	-1.01395e-10	0.89644
147771827	chr4:147771827:T:G	1.43471e-05	-1.01395e-10	-0.146051
147772069	chr4:147772069:C:T	1.61144e-05	-1.01395e-10	-0.0298883
147772079	chr4:147772079:C:T	1.29613e-06	-1.44976	-1.10046
147773092	chr4:147773092:T:A	1.37981e-06	-1.30199	-1.18566
147773243	chr4:147773243:A:G	1.89904e-05	-1.01395e-10	0.134333
147773507	chr4:147773507:C:T	1.69048e-06	-1.14583	-1.13875
147773621	chr4:147773621:A:G	4.10962e-06	-1.01395e-10	-1.39627
147774805	chr4:147774805:G:T	1.82565e-06	-1.12034	-1.08732
147775179	chr4:147775179:C:T	1.06325e-05	-1.01395e-10	-0.445681
147775214	chr4:147775214:A:G	3.76236e-06	-1.48455	-3.83722e-10
147775432	chr4:147775432:TA:T	1.16185e-05	-1.01395e-10	-0.357003
147775443	chr4:147775443:T:C	1.42793e-06	-1.43604	-1.01733
147775516	chr4:147775516:T:C	1.84199e-06	-1.08082	-1.11793
147775742	chr4:147775742:G:A	9.43765e-06	-1.01395e-10	-0.564893
147775753	chr4:147775753:C:T	8.62441e-06	-1.01395e-10	-0.655002
147775766	chr4:147775766:T:C	1.85286e-06	-1.06808	-1.12479
147775781	chr4:147775781:G:A	6.84135e-06	-1.01395e-10	-0.886615
147776114	chr4:147776114:C:T	1.8009e-06	-1.11409	-1.10722
147776899	chr4:147776899:TATGGTAA:CATGGTAA	5.34598e-06	-1.13325	-3.83722e-10
147777074	chr4:147777074:T:C	1.02288e-05	-1.01395e-10	-0.484396
147777214	chr4:147777214:C:T	3.94637e-06	-0.708863	-0.72794
147777282	chr4:147777282:G:A	1.63759e-06	-1.12547	-1.1909
147777352	chr4:147777352:G:A	1.76132e-06	-1.08232	-1.16122
147777708	chr4:147777708:G:T	8.14634e-06	-1.01395e-10	-0.712031
147778126	chr4:147778126:G:A	4.3897e-06	-1.01395e-10	-1.33034
147778152	chr4:147778152:T:G	1.63532e-05	-0.0151751	-3.83722e-10
147778758	chr4:147778758:C:T	4.24231e-06	-1.01395e-10	-1.36449
147778877	chr4:147778877:T:C	6.46738e-06	0.201746	-1.14457
147778888	chr4:147778888:GACTTAA:G	7.44512e-06	-1.01395e-10	-0.802041
147779185	chr4:147779185:C:T	8.70174e-06	-1.01395e-10	-0.646077
147779637	chr4:147779637:G:A	6.49291e-06	-0.766432	-0.172457
147779873	chr4:147779873:A:C	1.50884e-05	-0.559778	0.464107
147780209	chr4:147780209:C:G	4.29275e-06	-1.01395e-10	-1.35267
147780269	chr4:147780269:G:T	7.59904e-06	-1.01395e-10	-0.781578
147781115	chr4:147781115:T:G	4.69388e-06	-1.01395e-10	-1.26334
147781234	chr4:147781234:C:T	6.7106e-06	-1.01395e-10	-0.905911
147781242	chr4:147781242:G:A	7.07693e-06	-0.50722	-0.34554
147781450	chr4:147781450:C:A	6.43515e-06	-1.01395e-10	-0.947825
147781464	chr4:147781464:G:A	2.28595e-05	0.319769	-3.83722e-10
147781474	chr4:147781474:T:C	4.1157e-06	-1.01395e-10	-1.39479
147781977	chr4:147781977:T:TA	4.11584e-06	-1.01395e-10	-1.39476
147782407	chr4:147782407:G:A	2.91765e-06	-0.567671	-1.17115
147782619	chr4:147782619:G:A	6.70288e-06	-1.01395e-10	-0.907062
147782687	chr4:147782687:A:T	4.49581e-06	-1.30645	-3.83722e-10
147783410	chr4:147783410:T:C	4.26038e-06	-1.01395e-10	-1.36024
147783746	chr4:147783746:T:A	4.13464e-06	-1.01395e-10	-1.3902
147784025	chr4:147784025:AAC:A	6.6302e-06	-0.369876	-0.548089
147785406	chr4:147785406:T:C	1.14341e-05	-1.01395e-10	-0.373003
147785592	chr4:147785592:T:G	5.43215e-06	-1.11726	-3.83722e-10
147785994	chr4:147785994:C:T	5.62137e-06	-1.01395e-10	-1.08302
147786113	chr4:147786113:G:A	1.12088e-06	-1.52187	-1.17362
147786198	chr4:147786198:T:C	1.12414e-06	-1.52192	-1.17066
147786382	chr4:147786382:A:G	1.14655e-05	-1.01395e-10	-0.370259
147786965	chr4:147786965:C:G	5.61419e-06	-1.01395e-10	-1.0843
147787353	chr4:147787353:A:G	1.49764e-06	-1.07642	-1.32929
147788002	chr4:147788002:G:A	1.05945e-06	-1.50451	-1.24734
147788025	chr4:147788025:T:C	4.11155e-06	-1.01395e-10	-1.3958
147788458	chr4:147788458:A:T	2.35161e-06	-1.17219	-0.782309
147788679	chr4:147788679:C:A	7.28932e-06	-1.01395e-10	-0.823189
147789086	chr4:147789086:T:A	5.37059e-06	-1.01395e-10	-1.12866
147789814	chr4:147789814:G:A	2.21665e-06	-1.37986	-0.633739
147790047	chr4:147790047:A:T	8.24437e-06	-1.01395e-10	-0.700068
147790150	chr4:147790150:G:A	1.59272e-06	-1.04546	-1.2987
147790417	chr4:147790417:T:C	1.53868e-06	-1.06651	-1.31216
147790427	chr4:147790427:A:G	4.12785e-06	-1.01395e-10	-1.39184
147790495	chr4:147790495:T:C	4.13425e-06	-1.01395e-10	-1.39029
147790685	chr4:147790685:A:G	4.13899e-06	-1.01395e-10	-1.38915
147790782	chr4:147790782:G:C	1.54494e-05	-1.01395e-10	-0.0720297
147790984	chr4:147790984:T:C	1.66267e-06	-0.995186	-1.30599
147791546	chr4:147791546:G:A	3.67282e-06	-1.50864	-3.83722e-10
147792061	chr4:147792061:G:A	3.80422e-06	-1.47349	-3.83722e-10
147792560	chr4:147792560:T:G	7.93014e-06	-1.01395e-10	-0.738929
147792686	chr4:147792686:AGTT:A	1.08943e-06	-1.34046	-1.38349
147792990	chr4:147792990:T:A	4.98444e-06	-1.01395e-10	-1.20328
147792998	chr4:147792998:T:C	4.12234e-06	-1.01395e-10	-1.39318
147793005	chr4:147793005:A:T	2.33428e-06	-1.39204	-0.569856
147793125	chr4:147793125:G:A	4.89721e-06	-1.01395e-10	-1.22093
147793238	chr4:147793238:A:G	3.62337e-06	-1.5222	-3.83722e-10
147793323	chr4:147793323:T:A	2.28392e-06	-1.07073	-0.912975
147793324	chr4:147793324:T:A	6.61942e-06	-1.01395e-10	-0.919592
147793325	chr4:147793325:T:A	4.59645e-06	-1.01395e-10	-1.28432
147793383	chr4:147793383:G:A	7.77197e-06	-0.768374	0.00929796
147793776	chr4:147793776:C:T	6.41112e-06	-0.0942894	-0.857276
147793784	chr4:147793784:C:A	4.14025e-06	-1.01395e-10	-1.38884
147793789	chr4:147793789:T:C	4.21056e-06	-1.372	-3.83722e-10
147793895	chr4:147793895:T:C	4.14031e-06	-1.01395e-10	-1.38883
147794515	chr4:147794515:A:T	4.12895e-06	-1.01395e-10	-1.39158
147794646	chr4:147794646:T:C	2.36917e-06	-1.38948	-0.557576
147794817	chr4:147794817:A:G	8.49999e-06	-1.01395e-10	-0.669534
147795003	chr4:147795003:T:C	4.44702e-06	-1.01395e-10	-1.31737
147795256	chr4:147795256:T:C	4.16349e-06	-1.01395e-10	-1.38325
147795339	chr4:147795339:G:A	1.48719e-06	-1.12431	-1.28841
147795734	chr4:147795734:G:T	4.14057e-06	-1.01395e-10	-1.38877
147795929	chr4:147795929:G:A	4.58575e-06	-1.28664	-3.83722e-10
147796089	chr4:147796089:T:C	6.6701e-06	-1.01395e-10	-0.911964
147796440	chr4:147796440:G:A	4.36067e-06	-1.01395e-10	-1.33697
147796580	chr4:147796580:A:C	4.22422e-06	-1.01395e-10	-1.36876
147796686	chr4:147796686:C:T	1.60194e-06	-1.01176	-1.32662
147796727	chr4:147796727:G:A	1.50293e-05	-1.01395e-10	-0.0995995
147796820	chr4:147796820:C:T	1.84734e-05	0.106732	-3.83722e-10
147796830	chr4:147796830:C:T	1.13615e-05	-1.01395e-10	-0.379371
147796896	chr4:147796896:G:A	5.58136e-05	-1.01395e-10	1.21242
147797647	chr4:147797647:G:A	5.64871e-06	-1.01395e-10	-1.07817
147798253	chr4:147798253:C:T	1.10733e-05	-0.328882	-0.0761825
147798308	chr4:147798308:C:G	2.86998e-06	-1.3178	-0.437494
147798436	chr4:147798436:T:C	1.5424e-06	-1.43256	-0.943702
147798496	chr4:147798496:A:C	6.0843e-06	-1.01395e-10	-1.00389
147799223	chr4:147799223:C:T	1.27592e-05	-1.01395e-10	-0.263346
147799428	chr4:147799428:A:G	2.06868e-06	-1.00233	-1.08035
147799515	chr4:147799515:C:T	5.85668e-06	-1.01395e-10	-1.04202
147800304	chr4:147800304:C:A	3.21882e-06	-1.35127	-0.289318
147800737	chr4:147800737:G:T	4.29407e-06	-1.01395e-10	-1.35237
147800793	chr4:147800793:G:A	4.74136e-06	-1.01395e-10	-1.25327
147801130	chr4:147801130:T:C	4.2387e-06	-1.01395e-10	-1.36534
147801536	chr4:147801536:C:T	9.35214e-06	-0.573994	-3.83722e-10
147802324	chr4:147802324:A:G	6.82919e-06	-1.01395e-10	-0.888394
147803487	chr4:147803487:A:G	1.93826e-06	-1.00254	-1.14526
147803641	chr4:147803641:G:A	5.13679e-06	-1.01395e-10	-1.17317
147803762	chr4:147803762:T:G	4.7908e-06	-1.2429	-3.83722e-10
147803955	chr4:147803955:A:G	3.25574e-06	-1.34175	-0.287432
147804782	chr4:147804782:G:A	1.24779e-05	-1.01395e-10	-0.285639
147804817	chr4:147804817:T:A	5.93277e-06	-1.01395e-10	-1.02911
147805496	chr4:147805496:A:G	4.14982e-06	-1.01395e-10	-1.38654
147806009	chr4:147806009:A:G	5.44655e-06	-1.01395e-10	-1.11462
147806103	chr4:147806103:A:G	3.30697e-06	-1.32019	-0.293377
147806972	chr4:147806972:C:T	1.84671e-06	-1.51188	-0.68431
147807119	chr4:147807119:G:A	2.41735e-06	-1.33663	-0.590296
147807186	chr4:147807186:AC:A	3.49542e-06	-1.4792	-0.0789497
147807901	chr4:147807901:G:A	0.000115814	-1.01395e-10	1.94239
147808110	chr4:147808110:T:G	1.24114e-05	-1.01395e-10	-0.290985
147808186	chr4:147808186:G:A	4.18185e-06	-1.01395e-10	-1.37884
147808779	chr4:147808779:G:A	5.07615e-06	-1.01395e-10	-1.18505
147809302	chr4:147809302:G:A	3.15888e-05	-0.162167	0.805369
147809873	chr4:147809873:G:A	5.58531e-06	-1.08946	-3.83722e-10
147809933	chr4:147809933:C:G	5.05675e-06	-1.01395e-10	-1.18888
147810578	chr4:147810578:C:T	1.94485e-05	-1.01395e-10	0.158172
147810842	chr4:147810842:C:G	4.95251e-06	-1.01395e-10	-1.2097
147811599	chr4:147811599:AAAAC:A	9.86501e-06	-0.520606	-3.83722e-10
147811973	chr4:147811973:G:A	4.82522e-06	-1.42831	0.192562
147812252	chr4:147812252:C:G	8.23274e-06	-1.30031	0.598834
147812315	chr4:147812315:G:A	5.13562e-06	-1.01395e-10	-1.1734
147812575	chr4:147812575:C:A	8.07129e-06	-1.28141	0.560121
147812601	chr4:147812601:T:G	7.15136e-06	-1.2627	0.420404
147812613	chr4:147812613:T:G	1.64808e-05	-1.10008	1.09267
147813257	chr4:147813257:T:C	5.2428e-05	-0.26266	1.4125
147813476	chr4:147813476:A:G	1.95568e-06	-1.4803	-0.658567
147813553	chr4:147813553:C:G	1.17393e-06	-1.26972	-1.37952
147813828	chr4:147813828:A:G	7.75781e-06	-1.27407	0.513171
147813911	chr4:147813911:T:G	4.91426e-06	-1.01395e-10	-1.21746
147814300	chr4:147814300:T:G	1.11425e-05	-1.01395e-10	-0.398834
147814302	chr4:147814302:T:G	5.15594e-06	-1.01395e-10	-1.16945
147814493	chr4:147814493:C:T	8.37475e-06	-1.27808	0.593698
147814576	chr4:147814576:G:A	4.43603e-06	-1.01395e-10	-1.31984
147814713	chr4:147814713:A:G	1.18514e-05	-1.01395e-10	-0.337152
147814995	chr4:147814995:G:A	0.000344816	-1.01395e-10	3.03341
147815270	chr4:147815270:T:C	4.51074e-06	-1.01395e-10	-1.30314
147815619	chr4:147815619:G:T	5.072e-06	-1.01395e-10	-1.18586
147815732	chr4:147815732:GT:G	3.54913e-05	-0.219624	0.979312
147815756	chr4:147815756:C:T	4.45713e-06	-1.01395e-10	-1.31509
147815858	chr4:147815858:A:G	9.41897e-06	-1.17265	0.605775
147815932	chr4:147815932:G:T	4.51234e-06	-1.01395e-10	-1.30278
147815993	chr4:147815993:A:G	3.28404e-05	-0.0279628	0.710024
147816539	chr4:147816539:T:C	2.82256e-05	-0.00215731	0.532787
147816629	chr4:147816629:T:C	1.44803e-05	0.269423	-0.406234
147817289	chr4:147817289:G:C	3.66918e-06	-1.50963	-3.83722e-10
147817556	chr4:147817556:C:T	1.48193e-05	-1.01395e-10	-0.113668
147818454	chr4:147818454:C:T	2.83383e-06	-1.49037	-0.277596
147818509	chr4:147818509:T:C	4.10963e-06	-1.01395e-10	-1.39627
147818863	chr4:147818863:G:T	4.42851e-06	-1.01395e-10	-1.32154
147819068	chr4:147819068:A:G	4.79997e-05	-1.01259	2.07419
147819814	chr4:147819814:C:A	1.57062e-06	-1.35051	-1.00763
147820007	chr4:147820007:G:A	2.78678e-06	-1.01455	-0.770157
147820150	chr4:147820150:C:G	3.96876e-06	-1.43114	-3.83722e-10
147820322	chr4:147820322:C:G	1.4308e-05	-1.01395e-10	-0.14878
147820446	chr4:147820446:C:T	7.57282e-06	-1.01395e-10	-0.785034
147820793	chr4:147820793:G:C	1.01437e-05	-1.01395e-10	-0.492746
147820957	chr4:147820957:T:C	2.95355e-06	-1.49899	-0.227602
147821163	chr4:147821163:G:A	3.2259e-06	-1.47696	-0.161429
147821273	chr4:147821273:C:T	4.46926e-06	-1.01395e-10	-1.31238
147821303	chr4:147821303:T:A	6.09032e-06	-1.01395e-10	-1.0029
147821422	chr4:147821422:A:G	5.83224e-06	-1.01395e-10	-1.0462
147821772	chr4:147821772:G:A	4.96521e-06	-1.01395e-10	-1.20714
147821777	chr4:147821777:C:T	7.88897e-06	-1.01395e-10	-0.744134
147824352	chr4:147824352:A:G	5.37512e-06	-1.01395e-10	-1.12782
147824636	chr4:147824636:AC:A	4.14316e-06	-1.01395e-10	-1.38814
147824981	chr4:147824981:T:G	1.1227e-05	-1.01395e-10	-0.391279
147825149	chr4:147825149:T:C	1.32423e-06	-1.26674	-1.26203
147825187	chr4:147825187:CCT:C	4.63663e-06	-1.01395e-10	-1.27561
147825425	chr4:147825425:C:T	4.42403e-06	-1.01395e-10	-1.32255
147825810	chr4:147825810:C:T	7.77316e-06	0.357945	-1.11687
147826064	chr4:147826064:C:T	6.69891e-06	-1.01395e-10	-0.907655
147826313	chr4:147826313:G:A	7.53729e-06	0.250495	-1.04023
147826681	chr4:147826681:C:T	1.48383e-06	-1.4771	-0.937869
147827207	chr4:147827207:G:C	1.42175e-06	-1.47671	-0.980997
147829423	chr4:147829423:G:A	2.38023e-06	-1.40647	-0.535933
147829478	chr4:147829478:C:T	2.97226e-05	-0.568598	1.15091
147829955	chr4:147829955:G:A	4.11063e-06	-1.01395e-10	-1.39602
147830078	chr4:147830078:C:T	4.92633e-06	-1.01395e-10	-1.215
147830079	chr4:147830079:G:A	3.49451e-05	-0.71381	1.45799
147830891	chr4:147830891:G:A	1.68644e-06	-1.46552	-0.821461
147830952	chr4:147830952:C:T	5.13695e-06	-1.17314	-3.83722e-10
147831012	chr4:147831012:G:A	5.1756e-06	-1.16564	-3.83722e-10
147831759	chr4:147831759:G:A	4.10952e-06	-1.01395e-10	-1.39629
147832082	chr4:147832082:C:T	2.55316e-06	-1.48682	-0.385442
147832084	chr4:147832084:C:T	2.89014e-05	-0.722262	1.27655
147832159	chr4:147832159:A:G	2.70471e-06	-1.50471	-0.309892
147832357	chr4:147832357:A:T	3.18141e-05	1.33397	-0.683662
147832361	chr4:147832361:A:C	5.13379e-06	-1.01395e-10	-1.17376
147832422	chr4:147832422:G:T	1.45839e-06	-1.4613	-0.970967
147832691	chr4:147832691:G:A	4.11456e-06	-1.01395e-10	-1.39507
147832792	chr4:147832792:A:C	2.61684e-06	-1.47421	-0.373423
147833089	chr4:147833089:G:A	4.22316e-06	-1.01395e-10	-1.36902
147833807	chr4:147833807:A:G	4.38341e-06	-1.01395e-10	-1.33177
147833825	chr4:147833825:A:G	5.91154e-06	-1.01395e-10	-1.03269
147833900	chr4:147833900:C:T	3.5011e-05	-1.01395e-10	0.746063
147834376	chr4:147834376:C:T	1.11833e-06	-1.32092	-1.37685
147834420	chr4:147834420:T:C	1.10976e-06	-1.31337	-1.39208
147834633	chr4:147834633:T:C	7.99925e-06	-1.01395e-10	-0.730251
147834966	chr4:147834966:C:A	4.22699e-06	-1.01395e-10	-1.36811
147835137	chr4:147835137:C:T	4.11577e-06	-1.01395e-10	-1.39477
147835196	chr4:147835196:G:A	4.52531e-06	-1.01395e-10	-1.29991
147835433	chr4:147835433:C:T	4.11502e-06	-1.01395e-10	-1.39496
147835792	chr4:147835792:A:T	7.64255e-06	-0.211628	-0.564241
147836020	chr4:147836020:C:T	3.16211e-05	-1.01395e-10	0.644224
147836194	chr4:147836194:A:T	4.53255e-06	-1.01395e-10	-1.29831
147836226	chr4:147836226:T:C	1.10622e-05	-1.01395e-10	-0.406068
147836315	chr4:147836315:A:C	1.32243e-06	-1.44834	-1.08179
147836530	chr4:147836530:C:T	4.51608e-06	-1.01395e-10	-1.30195
147836608	chr4:147836608:G:A	4.49764e-06	-1.01395e-10	-1.30605
147837247	chr4:147837247:A:G	4.3771e-06	-1.01395e-10	-1.33321
147838118	chr4:147838118:G:A	4.80714e-06	-1.2395	-3.83722e-10
147838307	chr4:147838307:A:C	4.35656e-06	-1.01395e-10	-1.33792
147838362	chr4:147838362:T:C	1.05787e-06	-1.4278	-1.32555
147838545	chr4:147838545:CT:C	2.51958e-05	-0.406039	0.823117
147838946	chr4:147838946:G:A	2.69236e-05	-0.380972	0.864375
147839792	chr4:147839792:A:T	4.99778e-06	-1.20061	-3.83722e-10
147839852	chr4:147839852:C:G	5.5166e-06	-1.10184	-3.83722e-10
147840563	chr4:147840563:G:A	3.53962e-06	-0.76715	-0.778429
147840907	chr4:147840907:G:A	2.98461e-05	-1.01395e-10	0.586455
147840946	chr4:147840946:T:C	2.40334e-06	-0.537899	-1.39484
147840976	chr4:147840976:T:G	4.45183e-06	-1.01395e-10	-1.31628
147841839	chr4:147841839:T:TGG	5.38872e-06	-1.01395e-10	-1.12529
147841868	chr4:147841868:A:G	1.21249e-05	-1.01395e-10	-0.314336
147841873	chr4:147841873:C:T	5.89082e-06	-1.01395e-10	-1.0362
147842536	chr4:147842536:C:T	2.85348e-05	0.403222	0.138304
147842852	chr4:147842852:G:C	4.11724e-06	-1.01395e-10	-1.39442
147843066	chr4:147843066:A:G	6.33315e-06	-1.01395e-10	-0.963802
147843101	chr4:147843101:G:A	2.83303e-06	-0.555285	-1.21297
147843451	chr4:147843451:A:G	4.90412e-06	-1.01395e-10	-1.21952
147843462	chr4:147843462:T:C	8.4203e-06	-1.01395e-10	-0.678954
147843803	chr4:147843803:T:C	8.73903e-06	-0.719743	0.0779425
147843835	chr4:147843835:C:T	4.11384e-06	-1.01395e-10	-1.39524
147843999	chr4:147843999:G:A	7.46836e-06	-1.01395e-10	-0.798924
147844325	chr4:147844325:C:G	9.51242e-06	-0.65555	0.0985486
147844696	chr4:147844696:A:G	4.85289e-06	-1.01395e-10	-1.23003
147844982	chr4:147844982:C:T	6.0803e-06	-1.01395e-10	-1.00455
147845317	chr4:147845317:A:C	5.60812e-06	-1.01395e-10	-1.08538
147845480	chr4:147845480:A:T	6.17653e-06	-1.01395e-10	-0.988843
147846262	chr4:147846262:C:T	6.25866e-06	-1.01395e-10	-0.975633
147846332	chr4:147846332:A:C	4.84434e-06	-1.01395e-10	-1.23179
147846357	chr4:147846357:G:A	6.14141e-06	-1.01395e-10	-0.994545
147847081	chr4:147847081:A:G	4.78336e-06	-1.01395e-10	-1.24446
147847510	chr4:147847510:A:G	1.03027e-05	-1.01395e-10	-0.477193
147847541	chr4:147847541:G:A	4.41312e-06	-1.01395e-10	-1.32502
147847826	chr4:147847826:G:A	7.11106e-06	-1.38642	0.538475
147847872	chr4:147847872:T:C	8.32424e-06	-1.01395e-10	-0.690428
147847969	chr4:147847969:C:T	8.99791e-06	-1.01395e-10	-0.612607
147848311	chr4:147848311:G:T	4.12332e-06	-1.01395e-10	-1.39294
147848642	chr4:147848642:C:G	4.74014e-06	-1.01395e-10	-1.25353
147848722	chr4:147848722:A:G	5.66129e-06	-1.39856	0.322615
147849380	chr4:147849380:G:A	4.70734e-06	-1.01395e-10	-1.26048
147849511	chr4:147849511:A:G	1.48091e-05	-0.772692	0.658332
147849753	chr4:147849753:T:C	4.2812e-06	-1.01395e-10	-1.35537
147849977	chr4:147849977:A:G	9.77812e-06	-1.01395e-10	-0.529453
147850019	chr4:147850019:C:T	7.7229e-06	-0.860412	0.0950024
147850107	chr4:147850107:T:C	3.90931e-06	-1.44624	-3.83722e-10
147850228	chr4:147850228:A:G	4.77734e-06	-1.01395e-10	-1.24572
147850512	chr4:147850512:C:T	1.45515e-05	-0.588039	0.456135
147850529	chr4:147850529:G:A	1.30292e-05	-1.01395e-10	-0.242406
147850639	chr4:147850639:G:A	6.28442e-06	-1.01395e-10	-0.971527
147850673	chr4:147850673:G:A	8.6556e-06	-0.79439	0.142997
147850684	chr4:147850684:C:T	4.36332e-06	-1.01395e-10	-1.33637
147851074	chr4:147851074:G:A	9.74131e-06	-1.01395e-10	-0.533223
147851271	chr4:147851271:A:T	4.51883e-06	-1.01395e-10	-1.30135
147851307	chr4:147851307:A:T	1.50304e-05	0.511877	-0.611402
147851530	chr4:147851530:A:G	1.3136e-05	-0.81508	0.580839
147851708	chr4:147851708:T:C	9.79069e-06	-1.01395e-10	-0.528168
147851714	chr4:147851714:C:T	1.03419e-05	-1.01395e-10	-0.473399
147852828	chr4:147852828:C:T	1.18119e-05	-1.01395e-10	-0.34049
147853092	chr4:147853092:A:G	6.89663e-06	-0.581463	-0.297104
147853634	chr4:147853634:C:G	6.51455e-06	-1.38092	0.445359
147853863	chr4:147853863:T:C	4.36808e-06	-1.33528	-3.83722e-10
147853893	chr4:147853893:G:T	6.79441e-06	-1.01395e-10	-0.893499
147854228	chr4:147854228:T:C	5.0563e-06	-1.01395e-10	-1.18897
147854237	chr4:147854237:T:G	7.86625e-06	-1.40059	0.653576
147854354	chr4:147854354:G:A	8.6159e-06	-1.01395e-10	-0.65599
147854583	chr4:147854583:T:G	1.26163e-05	-1.01395e-10	-0.274613
147854818	chr4:147854818:C:T	4.33078e-06	-1.01395e-10	-1.34385
147854986	chr4:147854986:C:T	7.93784e-06	0.574505	-1.31246
147854994	chr4:147854994:A:G	1.30613e-05	-1.01395e-10	-0.239945
147855190	chr4:147855190:CAG:C	4.73078e-06	-1.01395e-10	-1.25551
147855221	chr4:147855221:A:G	7.98879e-06	-1.37706	0.6455
147855257	chr4:147855257:C:T	7.63119e-06	-1.01395e-10	-0.777356
147855302	chr4:147855302:A:G	1.69622e-05	-0.814263	0.83565
147855362	chr4:147855362:TGTTA:T	1.41465e-05	-1.01395e-10	-0.16013
147855414	chr4:147855414:A:G	4.37168e-06	-1.01395e-10	-1.33445
147855442	chr4:147855442:G:A	3.74921e-06	-1.48805	-3.83722e-10
147855685	chr4:147855685:T:G	4.49715e-06	-1.30616	-3.83722e-10
147856175	chr4:147856175:A:G	3.25071e-05	-0.789761	1.46162
147856374	chr4:147856374:A:G	4.79411e-06	-1.01395e-10	-1.24221
147856430	chr4:147856430:C:T	3.65767e-06	-1.51277	-3.83722e-10
147856435	chr4:147856435:C:T	6.40886e-06	0.354395	-1.30631
147856704	chr4:147856704:A:G	8.4775e-06	0.559182	-1.23137
147856727	chr4:147856727:G:A	4.95264e-06	-1.01395e-10	-1.20968
147857020	chr4:147857020:C:G	1.22859e-05	-1.01395e-10	-0.301145
147857110	chr4:147857110:C:T	7.80374e-06	-0.872967	0.117971
147857268	chr4:147857268:G:A	6.21662e-06	-0.739238	-0.243135
147858039	chr4:147858039:G:A	2.83742e-06	-1.1285	-0.638209
147858168	chr4:147858168:ATTTATAT:A	5.2025e-06	-1.01395e-10	-1.16046
147858397	chr4:147858397:G:C	2.02169e-06	-0.756452	-1.34921
147858742	chr4:147858742:C:T	1.19917e-05	-0.213761	-0.111619
147859979	chr4:147859979:A:C	1.39143e-05	-0.758706	0.582024
147860045	chr4:147860045:G:A	9.25351e-06	-0.290295	-0.294301
147860143	chr4:147860143:T:C	5.18697e-06	-1.01395e-10	-1.16345
147860258	chr4:147860258:C:T	7.13456e-06	-0.383129	-0.46152
147860320	chr4:147860320:C:T	7.72732e-06	-0.30678	-0.458056
147860495	chr4:147860495:T:C	8.43457e-06	-0.56896	-0.108301
147860589	chr4:147860589:A:G	5.80069e-06	-1.01395e-10	-1.05162
147860737	chr4:147860737:A:C	2.76904e-05	-1.01395e-10	0.511485
147860825	chr4:147860825:T:C	4.8921e-06	-1.01395e-10	-1.22198
147860913	chr4:147860913:G:A	6.21149e-06	0.304462	-1.28766
147861058	chr4:147861058:T:C	3.69822e-05	-0.458921	1.25976
147861298	chr4:147861298:G:C	8.37637e-06	-1.01395e-10	-0.684185
147861318	chr4:147861318:C:T	1.42325e-05	-1.01395e-10	-0.154072
147861419	chr4:147861419:G:A	2.4246e-05	-1.01395e-10	0.378653
147861441	chr4:147861441:C:A	2.43427e-05	-1.01395e-10	0.382632
147861683	chr4:147861683:C:G	3.73635e-06	-1.06294	-0.428548
147861708	chr4:147861708:G:A	2.41595e-05	-1.01395e-10	0.37508
147861995	chr4:147861995:C:T	1.02239e-05	-1.01395e-10	-0.484872
147862057	chr4:147862057:G:A	2.17228e-05	-1.01395e-10	0.268762
147862246	chr4:147862246:C:T	4.2145e-06	-1.37107	-3.83722e-10
147862251	chr4:147862251:G:A	9.21341e-06	-0.572683	-0.0162565
147862360	chr4:147862360:C:T	4.26978e-06	-1.01395e-10	-1.35804
147862507	chr4:147862507:C:T	4.49977e-06	-1.01395e-10	-1.30557
147862680	chr4:147862680:T:A	2.85497e-05	-1.01395e-10	0.542048
147862730	chr4:147862730:G:T	1.94603e-06	-0.814887	-1.32892
147862822	chr4:147862822:C:T	1.8277e-06	-0.927718	-1.27882
```
