## Supplementary material for "Characterization of shared and ancestry-specific signals driving complex traits using multi-ancestry fine-mapping": susiex_nc1.cs80.cs

```
CS_ID	SNP	BP	REF_ALLELE	ALT_ALLELE	REF_FRQ	BETA	SE	-LOG10P	CS_PIP	OVRL_PIP
1	chr4:151477979:G:A	151477979	A,A	G,G	1,1	-inf,-inf	inf,inf	7.87954,1.02543	0.0228562	0.0228562
1	chr4:151432262:G:A	151432262	A,A	G,G	1,1	-inf,-inf	inf,inf	7.77259,1.11761	0.0212672	0.0212672
1	chr4:151468012:T:C	151468012	C,C	T,T	1,1	-inf,-inf	inf,inf	7.82722,1.03018	0.0205694	0.0205694
1	chr4:151529148:A:G	151529148	G,G	A,A	1,1	-inf,-inf	inf,inf	7.80165,1.00613	0.01867	0.01867
1	chr4:151505613:C:T	151505613	T,T	C,C	1,1	-inf,-inf	inf,inf	7.79644,1.00631	0.0184658	0.0184658
1	chr4:151420726:A:G	151420726	G,G	A,A	1,1	-inf,-inf	inf,inf	7.77266,1.00566	0.0175168	0.0175168
1	chr4:151506354:G:A	151506354	A,A	G,G	1,1	-inf,-inf	inf,inf	7.77521,0.99544	0.0173087	0.0173087
1	chr4:151514639:T:A	151514639	A,A	T,T	1,1	-inf,-inf	inf,inf	7.77178,0.967706	0.0163861	0.0163861
1	chr4:151524679:A:C	151524679	C,C	A,A	1,1	-inf,-inf	inf,inf	7.76024,0.981693	0.0163662	0.0163662
1	chr4:151525854:T:A	151525854	A,A	T,T	1,1	-inf,-inf	inf,inf	7.74546,0.9977	0.016289	0.016289
1	chr4:151511348:T:C	151511348	C,C	T,T	1,1	-inf,-inf	inf,inf	7.74606,0.994027	0.0162079	0.0162079
1	chr4:151525680:T:A	151525680	A,A	T,T	1,1	-inf,-inf	inf,inf	7.75878,0.975011	0.0161296	0.0161296
1	chr4:151460898:A:G	151460898	G,G	A,A	1,1	-inf,-inf	inf,inf	7.76489,0.956402	0.015836	0.015836
1	chr4:151530667:T:C	151530667	C,C	T,T	1,1	-inf,-inf	inf,inf	8.00905,0.611971	0.0154405	0.0154405
1	chr4:151488449:A:G	151488449	G,G	A,A	1,1	-inf,-inf	inf,inf	7.7614,0.939581	0.0152749	0.0152749
1	chr4:151486747:G:A	151486747	A,A	G,G	1,1	-inf,-inf	inf,inf	7.75621,0.930814	0.0148818	0.0148818
1	chr4:151510618:G:A	151510618	A,A	G,G	1,1	-inf,-inf	inf,inf	7.70477,0.996214	0.0148742	0.0148742
1	chr4:151491451:T:C	151491451	C,C	T,T	1,1	-inf,-inf	inf,inf	7.7041,0.982802	0.0145162	0.0145162
1	chr4:151446152:A:G	151446152	G,G	A,A	1,1	-inf,-inf	inf,inf	7.7431,0.926798	0.0143667	0.0143667
1	chr4:151479946:A:T	151479946	T,T	A,A	1,1	-inf,-inf	inf,inf	7.72058,0.95538	0.0143588	0.0143588
1	chr4:151447965:G:A	151447965	A,A	G,G	1,1	-inf,-inf	inf,inf	7.70613,0.96866	0.0142329	0.0142329
1	chr4:151474581:A:G	151474581	G,G	A,A	1,1	-inf,-inf	inf,inf	7.71981,0.948619	0.0141714	0.0141714
1	chr4:151436292:T:C	151436292	C,C	T,T	1,1	-inf,-inf	inf,inf	7.74608,0.914552	0.0141653	0.0141653
1	chr4:151524075:A:G	151524075	G,G	A,A	1,1	-inf,-inf	inf,inf	7.68148,0.99618	0.0141404	0.0141404
1	chr4:151437834:C:T	151437834	T,T	C,C	1,1	-inf,-inf	inf,inf	7.73817,0.922191	0.0141042	0.0141042
1	chr4:151513053:A:C	151513053	C,C	A,A	1,1	-inf,-inf	inf,inf	7.7154,0.946154	0.013978	0.013978
1	chr4:151419294:T:C	151419294	C,C	T,T	1,1	-inf,-inf	inf,inf	7.83481,0.783851	0.0138427	0.0138427
1	chr4:151424951:T:G	151424951	G,G	T,T	1,1	-inf,-inf	inf,inf	7.7223,0.931111	0.0138328	0.0138328
1	chr4:151431863:T:C	151431863	C,C	T,T	1,1	-inf,-inf	inf,inf	7.73721,0.91163	0.0138271	0.0138271
1	chr4:151461482:A:G	151461482	G,G	A,A	1,1	-inf,-inf	inf,inf	7.71511,0.938636	0.0137927	0.0137927
1	chr4:151460648:A:T	151460648	T,T	A,A	1,1	-inf,-inf	inf,inf	7.7106,0.938919	0.013665	0.013665
1	chr4:151469261:A:C	151469261	C,C	A,A	1,1	-inf,-inf	inf,inf	7.69831,0.954423	0.0136591	0.0136591
1	chr4:151476402:T:G	151476402	G,G	T,T	1,1	-inf,-inf	inf,inf	7.6941,0.954619	0.0135394	0.0135394
1	chr4:151473102:A:G	151473102	G,G	A,A	1,1	-inf,-inf	inf,inf	7.68014,0.957219	0.0131933	0.0131933
1	chr4:151470078:T:C	151470078	C,C	T,T	1,1	-inf,-inf	inf,inf	7.69638,0.931606	0.0130871	0.0130871
1	chr4:151462680:A:G	151462680	G,G	A,A	1,1	-inf,-inf	inf,inf	7.67581,0.955287	0.0130274	0.0130274
1	chr4:151510400:A:G	151510400	G,G	A,A	1,1	-inf,-inf	inf,inf	7.93338,0.608129	0.0130243	0.0130243
1	chr4:151458499:G:A	151458499	A,A	G,G	1,1	-inf,-inf	inf,inf	7.68996,0.932269	0.0129205	0.0129205
1	chr4:151442620:T:C	151442620	C,C	T,T	1,1	-inf,-inf	inf,inf	7.70559,0.910111	0.0128771	0.0128771
1	chr4:151454272:T:G	151454272	G,G	T,T	1,1	-inf,-inf	inf,inf	7.66772,0.957328	0.0128448	0.0128448
1	chr4:151455643:T:C	151455643	C,C	T,T	1,1	-inf,-inf	inf,inf	7.6911,0.92021	0.0126921	0.0126921
1	chr4:151425285:G:A	151425285	A,A	G,G	1,1	-inf,-inf	inf,inf	7.67488,0.928906	0.0124337	0.0124337
1	chr4:151434231:T:C	151434231	C,C	T,T	1,1	-inf,-inf	inf,inf	7.68407,0.915296	0.0123971	0.0123971
1	chr4:151450840:T:C	151450840	C,C	T,T	1,1	-inf,-inf	inf,inf	7.67583,0.923416	0.0123446	0.0123446
1	chr4:151428810:G:T	151428810	T,T	G,G	1,1	-inf,-inf	inf,inf	7.63804,0.968756	0.0122799	0.0122799
1	chr4:151447060:C:T	151447060	T,T	C,C	1,1	-inf,-inf	inf,inf	7.69076,0.894671	0.0121509	0.0121509
1	chr4:151427270:T:G	151427270	G,G	T,T	1,1	-inf,-inf	inf,inf	7.66709,0.920433	0.0120521	0.0120521
1	chr4:151434116:C:T	151434116	T,T	C,C	1,1	-inf,-inf	inf,inf	7.65788,0.91726	0.0117508	0.0117508
1	chr4:151432223:A:G	151432223	G,G	A,A	1,1	-inf,-inf	inf,inf	7.6623,0.903917	0.0116014	0.0116014
1	chr4:151434238:C:T	151434238	T,T	C,C	1,1	-inf,-inf	inf,inf	7.63934,0.928196	0.0114973	0.0114973
1	chr4:151433753:G:C	151433753	C,C	G,G	1,1	-inf,-inf	inf,inf	7.66001,0.895243	0.0113776	0.0113776
1	chr4:151530301:G:A	151530301	A,A	G,G	1,1	-inf,-inf	inf,inf	7.88525,0.581899	0.0112802	0.0112802
1	chr4:151456470:A:G	151456470	G,G	A,A	1,1	-inf,-inf	inf,inf	7.63739,0.901545	0.0109474	0.0109474
1	chr4:151454165:A:AGTG	151454165	AGTG,AGTG	A,A	1,1	-inf,-inf	inf,inf	7.62395,0.918353	0.0109369	0.0109369
1	chr4:151451353:A:G	151451353	G,G	A,A	1,1	-inf,-inf	inf,inf	7.61076,0.931724	0.0108703	0.0108703
1	chr4:151495230:T:C	151495230	C,C	T,T	1,1	-inf,-inf	inf,inf	7.5606,0.981798	0.0106142	0.0106142
1	chr4:151430008:A:G	151430008	G,G	A,A	1,1	-inf,-inf	inf,inf	7.60998,0.915014	0.010551	0.010551
```
