## Supplementary material for "Characterization of shared and ancestry-specific signals driving complex traits using multi-ancestry fine-mapping": susiex_nc1.cs80.snp

```
BP	SNP	PIP(CS1)	LogBF(CS1,Pop1)	LogBF(CS1,Pop2)
150698326	chr4:150698326:G:A	7.47427e-09	-1.66637e-10	-1.06055
150698730	chr4:150698730:AATT:A	7.03544e-09	-1.66637e-10	-1.12106
150698873	chr4:150698873:T:C	7.66665e-09	-1.66637e-10	-1.03514
150699081	chr4:150699081:G:T	8.06247e-09	-1.66637e-10	-0.984801
150699212	chr4:150699212:GC:G	7.00418e-09	-1.66637e-10	-1.12551
150699434	chr4:150699434:G:C	5.63381e-09	-1.66637e-10	-1.34324
150700338	chr4:150700338:T:C	5.63576e-09	-1.34289	-3.48322e-10
150700437	chr4:150700437:G:A	7.00389e-09	-1.66637e-10	-1.12556
150700664	chr4:150700664:T:C	1.10602e-09	-1.7444	-1.22685
150700684	chr4:150700684:AAC:A	6.96882e-09	-1.66637e-10	-1.13057
150700916	chr4:150700916:C:A	1.22719e-08	-0.564705	-3.48322e-10
150701213	chr4:150701213:C:CAT	5.77027e-09	-1.66637e-10	-1.3193
150701246	chr4:150701246:T:C	5.5929e-09	-1.66637e-10	-1.35052
150701530	chr4:150701530:G:A	6.89538e-09	-1.14117	-3.48322e-10
150702022	chr4:150702022:A:G	5.7037e-09	-1.66637e-10	-1.33091
150702227	chr4:150702227:T:C	9.5021e-09	-1.66637e-10	-0.820508
150702460	chr4:150702460:C:T	7.09625e-09	-1.66637e-10	-1.11245
150702678	chr4:150702678:T:G	1.19085e-08	-1.66637e-10	-0.594772
150703116	chr4:150703116:G:A	5.89026e-09	-1.66637e-10	-1.29872
150703841	chr4:150703841:G:A	5.59341e-09	-1.66637e-10	-1.35043
150703855	chr4:150703855:A:C	5.59127e-09	-1.66637e-10	-1.35081
150703944	chr4:150703944:C:T	5.74237e-09	-1.66637e-10	-1.32415
150703983	chr4:150703983:T:C	4.94768e-09	-1.4731	-3.48322e-10
150704209	chr4:150704209:G:A	1.0205e-09	-1.72996	-1.32177
150704224	chr4:150704224:T:C	5.63254e-09	-1.66637e-10	-1.34346
150704316	chr4:150704316:G:A	1.03481e-09	-1.72773	-1.31007
150704781	chr4:150704781:T:C	8.21689e-09	-1.66637e-10	-0.96583
150705092	chr4:150705092:C:G	1.15512e-09	-1.5906	-1.33722
150705821	chr4:150705821:A:G	1.21088e-09	-1.67753	-1.20314
150706369	chr4:150706369:C:T	4.25594e-09	-1.6237	-3.48322e-10
150706678	chr4:150706678:AAG:A	1.52204e-08	-1.66637e-10	-0.349386
150706684	chr4:150706684:A:ATT	1.61397e-08	-1.66637e-10	-0.290742
150706791	chr4:150706791:C:T	1.22031e-09	-1.53617	-1.33675
150706818	chr4:150706818:A:G	4.16624e-09	-1.64501	-3.48322e-10
150708164	chr4:150708164:GA:G	1.05922e-09	-1.70606	-1.30843
150708301	chr4:150708301:T:C	1.24451e-08	-1.66637e-10	-0.550694
150709807	chr4:150709807:T:C	1.9727e-08	1.24635	-1.33638
150709905	chr4:150709905:A:C	1.21878e-09	-1.60097	-1.2732
150709982	chr4:150709982:C:T	7.33698e-09	-1.66637e-10	-1.07909
150710499	chr4:150710499:T:C	5.66569e-09	-1.66637e-10	-1.33759
150710964	chr4:150710964:A:G	5.76148e-09	-1.66637e-10	-1.32083
150711097	chr4:150711097:T:C	5.97532e-09	-1.66637e-10	-1.28438
150711295	chr4:150711295:G:A	7.20927e-09	-1.66637e-10	-1.09665
150711678	chr4:150711678:C:G	8.92335e-08	1.41924	-3.48322e-10
150712281	chr4:150712281:T:G	6.98274e-09	-1.66637e-10	-1.12858
150712308	chr4:150712308:C:T	1.28733e-09	-1.76057	-1.05888
150712508	chr4:150712508:C:T	5.64661e-09	-1.66637e-10	-1.34097
150712818	chr4:150712818:A:G	7.66646e-09	-1.66637e-10	-1.03517
150712903	chr4:150712903:G:A	2.6548e-08	-1.66637e-10	0.206934
150713309	chr4:150713309:C:A	1.13335e-09	-1.72294	-1.22391
150713830	chr4:150713830:A:G	7.6915e-09	-1.66637e-10	-1.0319
150713953	chr4:150713953:C:T	1.11866e-09	-1.72654	-1.23335
150713968	chr4:150713968:A:G	5.75434e-09	-1.66637e-10	-1.32207
150714920	chr4:150714920:T:C	7.18227e-09	-1.66637e-10	-1.10041
150715618	chr4:150715618:A:G	1.06129e-09	-1.69171	-1.32082
150716002	chr4:150716002:G:A	9.9911e-10	-1.72744	-1.34547
150716116	chr4:150716116:A:C	5.49231e-08	1.73144	-0.79753
150716298	chr4:150716298:C:T	1.15255e-09	-1.58758	-1.34247
150716444	chr4:150716444:G:A	5.77546e-09	-1.66637e-10	-1.3184
150716988	chr4:150716988:G:A	7.16181e-09	-1.66637e-10	-1.10326
150717201	chr4:150717201:G:A	1.00679e-09	-1.72435	-1.34091
150717255	chr4:150717255:G:A	1.04825e-09	-1.71708	-1.30781
150717519	chr4:150717519:G:T	5.5913e-09	-1.66637e-10	-1.35081
150718098	chr4:150718098:T:C	5.84531e-09	-1.66637e-10	-1.30638
150719157	chr4:150719157:A:C	1.15132e-09	-1.70096	-1.23015
150719545	chr4:150719545:T:C	1.01013e-09	-1.72389	-1.33805
150719745	chr4:150719745:C:T	6.85053e-09	-1.66637e-10	-1.1477
150720034	chr4:150720034:A:G	1.05645e-09	-1.69589	-1.32122
150720292	chr4:150720292:C:T	1.05952e-09	-1.73696	-1.27724
150720321	chr4:150720321:G:A	7.18517e-09	-1.66637e-10	-1.1
150720385	chr4:150720385:A:G	7.17467e-09	-1.66637e-10	-1.10146
150720692	chr4:150720692:A:T	7.81568e-09	-1.66637e-10	-1.01589
150720962	chr4:150720962:TAAGTCAAGC:T	8.33907e-09	-1.66637e-10	-0.951069
150721773	chr4:150721773:C:T	9.66785e-10	-1.75759	-1.34821
150721774	chr4:150721774:G:A	1.17737e-09	-1.66413	-1.24461
150721788	chr4:150721788:C:T	1.10303e-09	-1.62868	-1.34527
150722099	chr4:150722099:G:A	5.70269e-09	-1.66637e-10	-1.33108
150722198	chr4:150722198:C:T	7.00863e-09	-1.66637e-10	-1.12488
150722516	chr4:150722516:A:G	5.62342e-09	-1.66637e-10	-1.34508
150722959	chr4:150722959:A:G	1.20742e-09	-1.63429	-1.24924
150723021	chr4:150723021:G:A	7.18029e-09	-1.10068	-3.48322e-10
150723036	chr4:150723036:C:A	6.91485e-09	-1.66637e-10	-1.13835
150723408	chr4:150723408:G:A	4.65613e-09	-1.53384	-3.48322e-10
150724443	chr4:150724443:C:T	5.59948e-09	-1.66637e-10	-1.34935
150725179	chr4:150725179:T:C	5.77731e-09	-1.66637e-10	-1.31808
150725253	chr4:150725253:G:C	1.27024e-08	-0.530229	-3.48322e-10
150725336	chr4:150725336:G:A	4.66491e-09	-1.53195	-3.48322e-10
150726153	chr4:150726153:T:C	5.73275e-09	-1.66637e-10	-1.32582
150726296	chr4:150726296:C:T	1.20886e-09	-1.76003	-1.12232
150726395	chr4:150726395:A:T	7.51259e-09	-1.66637e-10	-1.05544
150726703	chr4:150726703:G:A	8.95765e-09	-1.66637e-10	-0.879513
150726713	chr4:150726713:T:C	9.71429e-09	-0.798423	-3.48322e-10
150726773	chr4:150726773:G:A	1.02285e-09	-1.73877	-1.31065
150728187	chr4:150728187:A:T	1.08113e-09	-1.73098	-1.26303
150728463	chr4:150728463:T:C	5.5917e-09	-1.66637e-10	-1.35074
150728718	chr4:150728718:T:C	8.3797e-09	-1.66637e-10	-0.946209
150728773	chr4:150728773:C:T	6.0964e-09	-1.66637e-10	-1.26432
150729909	chr4:150729909:A:C	2.70906e-08	-1.66637e-10	0.227165
150730538	chr4:150730538:C:T	5.95711e-09	-1.66637e-10	-1.28744
150730794	chr4:150730794:G:A	9.24959e-09	-1.66637e-10	-0.847441
150731206	chr4:150731206:TA:T	8.45176e-09	-1.66637e-10	-0.937646
150732373	chr4:150732373:C:T	1.09062e-09	-1.64525	-1.34002
150732445	chr4:150732445:T:C	1.14582e-09	-1.5922	-1.3437
150732887	chr4:150732887:T:C	6.20427e-09	-1.24678	-3.48322e-10
150733394	chr4:150733394:A:G	2.59695e-08	-1.66637e-10	0.184901
150733440	chr4:150733440:TGTC:T	5.80736e-09	-1.66637e-10	-1.31289
150733580	chr4:150733580:A:T	1.1682e-09	-1.57788	-1.33868
150733600	chr4:150733600:C:T	4.7965e-09	-1.50413	-3.48322e-10
150733927	chr4:150733927:C:T	8.32055e-09	-1.66637e-10	-0.953292
150734055	chr4:150734055:T:C	4.93933e-09	-1.47479	-3.48322e-10
150734065	chr4:150734065:A:G	3.72146e-09	-1.7579	-3.48322e-10
150734183	chr4:150734183:A:G	6.6213e-09	-1.18173	-3.48322e-10
150734687	chr4:150734687:T:C	7.29302e-09	-1.66637e-10	-1.0851
150735437	chr4:150735437:C:T	1.02088e-09	-1.74698	-1.30438
150736912	chr4:150736912:A:G	7.41114e-09	-1.66637e-10	-1.06904
150737041	chr4:150737041:C:T	5.61849e-09	-1.66637e-10	-1.34596
150737053	chr4:150737053:A:C	7.35532e-09	-1.66637e-10	-1.0766
150737411	chr4:150737411:G:A	6.75607e-09	-1.66637e-10	-1.16158
150737676	chr4:150737676:C:A	8.32403e-09	-1.66637e-10	-0.952874
150738234	chr4:150738234:G:A	1.18181e-09	-1.63658	-1.26839
150738502	chr4:150738502:A:T	5.73793e-09	-1.66637e-10	-1.32492
150739352	chr4:150739352:AT:A	1.13272e-09	-1.60881	-1.33859
150739375	chr4:150739375:G:A	2.15731e-09	-1.2832	-1.01995
150739727	chr4:150739727:C:G	1.17902e-09	-1.635	-1.27233
150740045	chr4:150740045:C:T	5.75862e-09	-1.66637e-10	-1.32132
150740406	chr4:150740406:G:A	1.03017e-09	-1.69208	-1.35022
150740469	chr4:150740469:G:A	1.15872e-09	-1.65371	-1.27099
150740555	chr4:150740555:A:C	6.04155e-09	-1.66637e-10	-1.27336
150740852	chr4:150740852:C:T	5.5925e-09	-1.66637e-10	-1.35059
150740962	chr4:150740962:T:C	1.50981e-09	-1.59314	-1.06689
150740998	chr4:150740998:T:C	1.02453e-09	-1.72508	-1.32271
150741145	chr4:150741145:T:C	7.3946e-09	-1.66637e-10	-1.07127
150741800	chr4:150741800:G:C	8.83338e-09	-1.66637e-10	-0.893483
150741918	chr4:150741918:G:C	7.90816e-09	-1.66637e-10	-1.00413
150742017	chr4:150742017:A:G	1.22698e-09	-1.63938	-1.22808
150742230	chr4:150742230:C:T	1.5566e-08	-1.66637e-10	-0.326931
150742870	chr4:150742870:C:T	8.41661e-09	-1.66637e-10	-0.941814
150743286	chr4:150743286:C:T	1.21418e-09	-1.75946	-1.1185
150743640	chr4:150743640:G:T	1.10045e-09	-1.706	-1.27031
150743722	chr4:150743722:G:A	7.40782e-09	-1.66637e-10	-1.06948
150743945	chr4:150743945:C:T	1.23251e-09	-1.75834	-1.10463
150744127	chr4:150744127:T:C	5.5986e-09	-1.66637e-10	-1.3495
150744143	chr4:150744143:A:G	5.61907e-09	-1.66637e-10	-1.34586
150744162	chr4:150744162:T:C	3.60437e-08	0.512712	-3.48322e-10
150744639	chr4:150744639:G:A	1.46413e-08	-1.66637e-10	-0.388171
150745215	chr4:150745215:G:A	7.23666e-09	-1.66637e-10	-1.09286
150746194	chr4:150746194:G:A	9.7641e-10	-1.75243	-1.34347
150746752	chr4:150746752:C:T	8.52545e-09	-1.66637e-10	-0.928965
150746802	chr4:150746802:G:A	8.5759e-09	-1.66637e-10	-0.923064
150746806	chr4:150746806:G:A	2.56704e-08	-1.66637e-10	0.173318
150746923	chr4:150746923:G:C	1.9854e-08	-1.66637e-10	-0.0836161
150746994	chr4:150746994:T:C	6.7406e-09	-1.66637e-10	-1.16387
150747307	chr4:150747307:G:A	7.44174e-09	-1.66637e-10	-1.06492
150747374	chr4:150747374:A:G	1.03199e-09	-1.72996	-1.31057
150747932	chr4:150747932:C:G	1.23347e-09	-1.67004	-1.19215
150748446	chr4:150748446:A:G	1.84173e-09	-1.23011	-1.2312
150748501	chr4:150748501:T:C	5.73003e-09	-1.66637e-10	-1.3263
150748734	chr4:150748734:C:T	1.18981e-09	-1.64849	-1.24974
150748962	chr4:150748962:G:A	4.51206e-09	-1.56527	-3.48322e-10
150748966	chr4:150748966:C:A	2.01597e-07	2.15368	0.0805673
150749316	chr4:150749316:T:A	1.03067e-09	-1.73225	-1.30957
150749605	chr4:150749605:T:A	5.5958e-09	-1.66637e-10	-1.35
150751002	chr4:150751002:T:C	1.24688e-09	-1.59407	-1.25731
150751209	chr4:150751209:A:T	6.99017e-09	-1.66637e-10	-1.12752
150751800	chr4:150751800:G:A	5.59881e-09	-1.66637e-10	-1.34947
150752158	chr4:150752158:T:C	4.12209e-09	-1.65566	-3.48322e-10
150752246	chr4:150752246:A:C	6.34991e-07	2.19592	1.18567
150752247	chr4:150752247:C:T	7.40997e-09	-1.66637e-10	-1.06919
150752780	chr4:150752780:C:T	1.01932e-08	-1.66637e-10	-0.750303
150752898	chr4:150752898:C:T	8.05617e-09	-1.66637e-10	-0.985582
150753435	chr4:150753435:T:A	5.74835e-09	-1.66637e-10	-1.32311
150753575	chr4:150753575:C:T	8.32696e-09	-1.66637e-10	-0.952523
150753731	chr4:150753731:C:T	7.78885e-09	-1.66637e-10	-1.01933
150753880	chr4:150753880:A:G	7.36518e-09	-1.66637e-10	-1.07526
150753921	chr4:150753921:T:C	1.18465e-09	-1.76109	-1.14148
150754222	chr4:150754222:C:T	5.59233e-09	-1.66637e-10	-1.35063
150754667	chr4:150754667:C:T	1.09951e-09	-1.7187	-1.25846
150754799	chr4:150754799:T:C	6.60328e-09	-1.18445	-3.48322e-10
150754821	chr4:150754821:T:C	1.02523e-09	-1.745	-1.3021
150755270	chr4:150755270:G:T	3.71236e-09	-1.76035	-3.48322e-10
150756004	chr4:150756004:C:T	8.02927e-09	-1.66637e-10	-0.988928
150756103	chr4:150756103:T:C	6.93668e-09	-1.66637e-10	-1.1352
150756439	chr4:150756439:A:C	7.5336e-09	-1.66637e-10	-1.05265
150756459	chr4:150756459:T:C	7.05996e-09	-1.66637e-10	-1.11758
150756586	chr4:150756586:C:T	3.9527e-09	-1.69762	-3.48322e-10
150756640	chr4:150756640:G:A	6.40603e-09	-1.66637e-10	-1.21478
150756682	chr4:150756682:T:C	8.01179e-09	-1.66637e-10	-0.991107
150757157	chr4:150757157:G:A	1.22257e-09	-1.62852	-1.24255
150757588	chr4:150757588:C:A	6.98998e-09	-1.66637e-10	-1.12754
150757839	chr4:150757839:G:A	8.07604e-09	-1.66637e-10	-0.983119
150758163	chr4:150758163:G:A	1.3653e-08	-0.458064	-3.48322e-10
150758313	chr4:150758313:C:T	4.27228e-09	-1.61987	-3.48322e-10
150759175	chr4:150759175:G:A	1.06225e-09	-1.74844	-1.26319
150759840	chr4:150759840:C:T	6.7884e-09	-1.66637e-10	-1.15681
150760175	chr4:150760175:T:C	6.16573e-09	-1.66637e-10	-1.25301
150760591	chr4:150760591:C:T	1.22437e-09	-1.76049	-1.10911
150760809	chr4:150760809:T:C	5.59131e-09	-1.66637e-10	-1.35081
150761318	chr4:150761318:T:C	5.86846e-09	-1.30243	-3.48322e-10
150761616	chr4:150761616:A:T	1.09097e-09	-1.7443	-1.24066
150761669	chr4:150761669:T:C	6.36998e-09	-1.66637e-10	-1.22042
150762188	chr4:150762188:C:A	1.01245e-09	-1.7119	-1.34774
150762824	chr4:150762824:C:T	7.42715e-09	-1.66637e-10	-1.06688
150762918	chr4:150762918:A:G	5.59146e-09	-1.66637e-10	-1.35078
150763314	chr4:150763314:TC:T	7.37142e-09	-1.66637e-10	-1.07441
150763522	chr4:150763522:G:C	1.19768e-09	-1.76149	-1.13015
150764370	chr4:150764370:T:G	1.07725e-08	-1.66637e-10	-0.695026
150764731	chr4:150764731:C:G	1.29567e-08	-1.66637e-10	-0.510405
150764821	chr4:150764821:G:A	1.11348e-09	-1.70486	-1.25966
150765024	chr4:150765024:T:C	1.02819e-09	-1.74354	-1.30068
150765066	chr4:150765066:A:G	7.99837e-09	-1.66637e-10	-0.992783
150765530	chr4:150765530:T:C	8.33312e-09	-1.66637e-10	-0.951783
150765533	chr4:150765533:CT:C	8.02968e-09	-1.66637e-10	-0.988876
150765810	chr4:150765810:T:C	5.59117e-09	-1.66637e-10	-1.35083
150766268	chr4:150766268:C:A	1.08773e-09	-1.63937	-1.34857
150766363	chr4:150766363:G:A	7.82904e-09	-1.66637e-10	-1.01418
150767048	chr4:150767048:C:T	2.43603e-08	0.120933	-3.48322e-10
150767526	chr4:150767526:A:G	1.13572e-09	-1.61045	-1.3343
150767542	chr4:150767542:G:A	6.03137e-09	-1.66637e-10	-1.27505
150767790	chr4:150767790:G:A	5.78189e-09	-1.66637e-10	-1.31729
150768058	chr4:150768058:T:C	1.40567e-08	-1.66637e-10	-0.428918
150769099	chr4:150769099:G:C	1.08152e-09	-1.66117	-1.33248
150769334	chr4:150769334:A:G	7.22786e-09	-1.09408	-3.48322e-10
150769685	chr4:150769685:T:C	7.6623e-09	-1.66637e-10	-1.03571
150769919	chr4:150769919:G:A	8.32696e-09	-1.66637e-10	-0.952523
150770308	chr4:150770308:T:C	9.14087e-09	-0.859265	-3.48322e-10
150770423	chr4:150770423:C:T	1.08643e-09	-1.6398	-1.34932
150770668	chr4:150770668:A:G	5.62153e-09	-1.66637e-10	-1.34542
150770887	chr4:150770887:G:A	6.41242e-08	1.0888	-3.48322e-10
150771027	chr4:150771027:C:T	1.50996e-08	-1.66637e-10	-0.357355
150771058	chr4:150771058:CTT:C	5.01958e-09	-1.45867	-3.48322e-10
150771100	chr4:150771100:G:A	4.21096e-09	-1.63433	-3.48322e-10
150771107	chr4:150771107:T:C	8.42932e-09	-1.66637e-10	-0.940304
150771325	chr4:150771325:G:A	1.05443e-09	-1.75658	-1.26244
150771597	chr4:150771597:C:G	5.59211e-09	-1.66637e-10	-1.35066
150771599	chr4:150771599:C:T	5.59361e-09	-1.66637e-10	-1.3504
150771786	chr4:150771786:C:T	7.93217e-09	-1.66637e-10	-1.00109
150771997	chr4:150771997:A:G	1.03528e-09	-1.7325	-1.30485
150772731	chr4:150772731:C:T	8.30853e-09	-1.66637e-10	-0.954738
150772837	chr4:150772837:A:G	5.61996e-09	-1.66637e-10	-1.3457
150773446	chr4:150773446:T:A	8.32696e-09	-1.66637e-10	-0.952523
150773798	chr4:150773798:A:G	7.78502e-09	-1.66637e-10	-1.01982
150774110	chr4:150774110:T:C	8.24675e-09	-1.66637e-10	-0.962202
150774124	chr4:150774124:G:C	9.4342e-09	-1.66637e-10	-0.827679
150774193	chr4:150774193:G:A	5.94242e-09	-1.66637e-10	-1.2899
150775360	chr4:150775360:A:C	6.9124e-09	-1.66637e-10	-1.1387
150775746	chr4:150775746:G:C	5.53609e-09	-1.36073	-3.48322e-10
150776244	chr4:150776244:G:A	2.27653e-07	2.28285	0.0729544
150776779	chr4:150776779:CAGCCTGG:C	1.03206e-09	-1.73699	-1.30348
150777887	chr4:150777887:T:C	1.04802e-09	-1.74918	-1.27594
150778188	chr4:150778188:G:T	1.22909e-09	-1.76059	-1.10516
150778669	chr4:150778669:C:T	7.66597e-09	-1.66637e-10	-1.03523
150778779	chr4:150778779:T:C	2.72799e-08	0.23413	-3.48322e-10
150778988	chr4:150778988:C:T	5.78882e-09	-1.66637e-10	-1.31609
150779088	chr4:150779088:T:C	2.3085e-08	-1.66637e-10	0.0671601
150780181	chr4:150780181:A:G	1.42893e-08	-1.66637e-10	-0.412507
150780687	chr4:150780687:A:T	8.48184e-09	-1.66637e-10	-0.934094
150781211	chr4:150781211:T:C	1.05717e-09	-1.7082	-1.30823
150781404	chr4:150781404:G:A	5.69455e-09	-1.66637e-10	-1.33251
150781423	chr4:150781423:T:A	7.65651e-09	-1.66637e-10	-1.03647
150781464	chr4:150781464:T:C	7.671e-09	-1.66637e-10	-1.03457
150781624	chr4:150781624:A:G	7.23779e-09	-1.66637e-10	-1.09271
150781964	chr4:150781964:C:T	9.8705e-10	-1.73566	-1.3494
150782187	chr4:150782187:G:A	7.66022e-09	-1.66637e-10	-1.03598
150782758	chr4:150782758:A:ATT	5.59108e-09	-1.66637e-10	-1.35085
150783036	chr4:150783036:T:A	8.32696e-09	-1.66637e-10	-0.952523
150783368	chr4:150783368:G:C	1.18341e-09	-1.66046	-1.24316
150783949	chr4:150783949:ACT:A	7.78963e-09	-1.66637e-10	-1.01923
150785047	chr4:150785047:G:A	1.0631e-08	-0.708249	-3.48322e-10
150785257	chr4:150785257:G:T	6.25701e-09	-1.66637e-10	-1.23832
150785291	chr4:150785291:C:T	1.22684e-09	-1.7608	-1.10678
150785380	chr4:150785380:G:A	1.08463e-09	-1.72454	-1.26624
150785650	chr4:150785650:AT:A	6.71145e-09	-1.66637e-10	-1.16821
150785986	chr4:150785986:G:T	1.20287e-09	-1.65256	-1.23475
150786132	chr4:150786132:T:C	5.78883e-09	-1.66637e-10	-1.31609
150786369	chr4:150786369:G:A	7.69503e-09	-1.66637e-10	-1.03145
150786692	chr4:150786692:C:T	8.17731e-09	-1.66637e-10	-0.970658
150786969	chr4:150786969:C:T	5.98125e-09	-1.66637e-10	-1.28339
150786981	chr4:150786981:C:T	1.07788e-09	-1.67472	-1.32231
150787043	chr4:150787043:C:A	7.3614e-08	1.22681	-3.48322e-10
150787709	chr4:150787709:AATT:A	8.02571e-09	-1.66637e-10	-0.989371
150787748	chr4:150787748:T:C	7.43029e-09	-1.06646	-3.48322e-10
150788704	chr4:150788704:T:G	5.59217e-09	-1.66637e-10	-1.35065
150789081	chr4:150789081:T:A	9.50789e-09	-1.66637e-10	-0.819899
150789251	chr4:150789251:C:T	4.88968e-09	-1.48489	-3.48322e-10
150789608	chr4:150789608:C:T	1.14376e-09	-1.6725	-1.2652
150789752	chr4:150789752:A:G	1.14839e-09	-1.59516	-1.3385
150790288	chr4:150790288:T:A	9.43376e-09	-1.66637e-10	-0.827726
150790549	chr4:150790549:T:C	5.83209e-09	-1.66637e-10	-1.30865
150790648	chr4:150790648:A:G	6.62264e-09	-1.18153	-3.48322e-10
150790649	chr4:150790649:T:C	7.71948e-09	-1.66637e-10	-1.02827
150790673	chr4:150790673:T:C	7.55216e-09	-1.66637e-10	-1.05019
150790902	chr4:150790902:T:C	2.29239e-07	2.14303	0.219713
150791416	chr4:150791416:C:T	6.0895e-09	-1.26545	-3.48322e-10
150791474	chr4:150791474:G:A	8.15124e-09	-1.66637e-10	-0.973851
150792374	chr4:150792374:T:C	5.79191e-09	-1.66637e-10	-1.31556
150792630	chr4:150792630:A:G	5.75529e-09	-1.66637e-10	-1.3219
150792711	chr4:150792711:T:C	1.0639e-09	-1.74797	-1.26211
150793036	chr4:150793036:C:T	1.01525e-09	-1.74407	-1.31282
150793164	chr4:150793164:G:A	1.36673e-08	-1.66637e-10	-0.457016
150793297	chr4:150793297:C:T	4.12743e-09	-1.65437	-3.48322e-10
150793980	chr4:150793980:T:C	6.8166e-09	-1.66637e-10	-1.15266
150795333	chr4:150795333:G:A	9.99353e-10	-1.72366	-1.34901
150795350	chr4:150795350:G:A	4.07944e-09	-1.66606	-3.48322e-10
150795884	chr4:150795884:A:G	5.60166e-09	-1.66637e-10	-1.34896
150796013	chr4:150796013:A:T	8.24437e-09	-1.66637e-10	-0.962491
150796014	chr4:150796014:C:T	1.26192e-09	-1.76109	-1.0783
150796815	chr4:150796815:A:G	8.19301e-09	-1.66637e-10	-0.96874
150797090	chr4:150797090:C:T	1.08019e-09	-1.66333	-1.33155
150797192	chr4:150797192:A:G	6.98508e-09	-1.66637e-10	-1.12824
150797562	chr4:150797562:A:C	6.78463e-09	-1.66637e-10	-1.15736
150798111	chr4:150798111:A:G	2.40704e-09	-1.6743	-0.519321
150798318	chr4:150798318:A:T	5.68678e-09	-1.66637e-10	-1.33388
150798379	chr4:150798379:A:C	1.70744e-08	-1.66637e-10	-0.234438
150798909	chr4:150798909:G:T	1.18829e-09	-1.76135	-1.13815
150799045	chr4:150799045:G:A	1.10716e-09	-1.64771	-1.32252
150799077	chr4:150799077:C:G	1.07534e-08	-1.66637e-10	-0.696797
150799320	chr4:150799320:T:A	8.32638e-09	-1.66637e-10	-0.952592
150801096	chr4:150801096:G:A	9.87303e-10	-1.73802	-1.34677
150801215	chr4:150801215:G:A	1.09665e-09	-1.69806	-1.2817
150801309	chr4:150801309:C:T	1.27113e-09	-1.76008	-1.07203
150801878	chr4:150801878:AAC:A	8.17181e-09	-1.66637e-10	-0.971331
150802810	chr4:150802810:G:C	1.17951e-09	-1.57203	-1.3349
150802832	chr4:150802832:G:A	1.19701e-09	-1.65608	-1.23611
150802908	chr4:150802908:G:A	5.62139e-09	-1.66637e-10	-1.34544
150803089	chr4:150803089:C:T	1.09862e-09	-1.69169	-1.28628
150803091	chr4:150803091:C:T	1.16979e-09	-1.66183	-1.25336
150803442	chr4:150803442:T:G	1.05756e-08	-1.66637e-10	-0.713469
150803617	chr4:150803617:C:T	1.28414e-08	-0.519347	-3.48322e-10
150804440	chr4:150804440:T:G	7.66012e-09	-1.66637e-10	-1.03599
150805674	chr4:150805674:G:T	7.60184e-09	-1.66637e-10	-1.04363
150805819	chr4:150805819:G:T	3.91427e-09	-1.70739	-3.48322e-10
150805836	chr4:150805836:G:C	6.87989e-08	1.15917	-3.48322e-10
150805853	chr4:150805853:T:C	5.78711e-09	-1.31639	-3.48322e-10
150806068	chr4:150806068:G:A	1.09701e-09	-1.7369	-1.24253
150806140	chr4:150806140:T:C	5.61642e-09	-1.66637e-10	-1.34633
150806586	chr4:150806586:A:G	5.86883e-09	-1.66637e-10	-1.30237
150807251	chr4:150807251:A:G	1.25438e-09	-1.76002	-1.08536
150807587	chr4:150807587:T:C	1.01295e-09	-1.71326	-1.34589
150808026	chr4:150808026:C:T	9.68881e-09	-1.66637e-10	-0.801049
150808120	chr4:150808120:ACAT:A	8.01498e-09	-1.66637e-10	-0.990709
150808804	chr4:150808804:G:A	7.27086e-09	-1.66637e-10	-1.08815
150808995	chr4:150808995:A:C	1.48951e-09	-1.63663	-1.03695
150809072	chr4:150809072:A:C	2.34305e-09	-1.67939	-0.541178
150809721	chr4:150809721:T:C	7.94314e-09	-1.66637e-10	-0.999712
150809796	chr4:150809796:C:T	1.04784e-09	-1.73451	-1.29078
150810433	chr4:150810433:TTA:T	1.0656e-09	-1.67363	-1.33485
150812083	chr4:150812083:G:C	6.84729e-09	-1.66637e-10	-1.14817
150812728	chr4:150812728:T:C	5.59586e-09	-1.66637e-10	-1.34999
150812773	chr4:150812773:C:T	8.42054e-09	-1.66637e-10	-0.941347
150812798	chr4:150812798:G:GTA	7.66022e-09	-1.66637e-10	-1.03598
150813214	chr4:150813214:C:T	1.26789e-08	-1.66637e-10	-0.532083
150813999	chr4:150813999:A:G	5.59907e-09	-1.66637e-10	-1.34942
150814871	chr4:150814871:A:T	7.72105e-09	-1.66637e-10	-1.02807
150815972	chr4:150815972:C:T	8.43016e-09	-1.66637e-10	-0.940205
150816550	chr4:150816550:A:G	6.0275e-09	-1.66637e-10	-1.27569
150817034	chr4:150817034:C:T	5.61835e-09	-1.66637e-10	-1.34598
150819422	chr4:150819422:A:G	5.6342e-09	-1.66637e-10	-1.34317
150819439	chr4:150819439:C:G	1.08087e-09	-1.71108	-1.28317
150819554	chr4:150819554:G:A	7.0747e-09	-1.1155	-3.48322e-10
150819830	chr4:150819830:C:A	6.70721e-09	-1.66637e-10	-1.16884
150820069	chr4:150820069:A:T	5.90537e-09	-1.66637e-10	-1.29616
150820478	chr4:150820478:T:G	6.69441e-09	-1.17075	-3.48322e-10
150821087	chr4:150821087:T:C	5.59889e-09	-1.66637e-10	-1.34945
150821197	chr4:150821197:C:T	1.10464e-09	-1.64444	-1.32806
150821293	chr4:150821293:TTTTC:T	5.9654e-09	-1.66637e-10	-1.28605
150822876	chr4:150822876:C:G	6.35962e-09	-1.66637e-10	-1.22205
150824709	chr4:150824709:C:T	7.09224e-08	1.18957	-3.48322e-10
150825708	chr4:150825708:A:G	8.29278e-09	-1.66637e-10	-0.956636
150826165	chr4:150826165:G:T	1.18877e-09	-1.6695	-1.2296
150826280	chr4:150826280:C:T	6.63531e-08	1.12297	-3.48322e-10
150826595	chr4:150826595:C:T	8.42132e-09	-1.66637e-10	-0.941255
150826710	chr4:150826710:C:T	1.02102e-09	-1.72632	-1.32489
150827377	chr4:150827377:G:A	6.9221e-09	-1.66637e-10	-1.1373
150827665	chr4:150827665:T:C	1.68061e-08	-1.66637e-10	-0.250282
150828251	chr4:150828251:C:A	1.46249e-08	-1.66637e-10	-0.389298
150828321	chr4:150828321:T:C	7.40561e-09	-1.66637e-10	-1.06978
150830391	chr4:150830391:A:G	5.94008e-09	-1.66637e-10	-1.2903
150830897	chr4:150830897:G:C	1.10424e-09	-1.74582	-1.22705
150831111	chr4:150831111:C:G	5.59122e-09	-1.66637e-10	-1.35082
150831273	chr4:150831273:T:C	1.0844e-09	-1.74992	-1.24108
150831318	chr4:150831318:T:C	7.5615e-09	-1.66637e-10	-1.04895
150831833	chr4:150831833:C:T	7.27747e-09	-1.66637e-10	-1.08724
150832129	chr4:150832129:C:T	5.62052e-09	-1.66637e-10	-1.3456
150832263	chr4:150832263:T:C	2.69209e-08	-1.66637e-10	0.220881
150832334	chr4:150832334:C:T	1.01392e-09	-1.70734	-1.35086
150832385	chr4:150832385:C:A	5.61245e-09	-1.66637e-10	-1.34703
150833132	chr4:150833132:A:T	1.12927e-08	-0.647863	-3.48322e-10
150833738	chr4:150833738:T:C	5.80168e-09	-1.66637e-10	-1.31387
150834109	chr4:150834109:C:T	5.59266e-09	-1.66637e-10	-1.35057
150834124	chr4:150834124:T:C	5.59189e-09	-1.66637e-10	-1.3507
150835034	chr4:150835034:T:A	1.15138e-09	-1.68046	-1.25061
150835237	chr4:150835237:G:A	5.89084e-09	-1.66637e-10	-1.29862
150835445	chr4:150835445:T:C	7.18398e-09	-1.66637e-10	-1.10017
150835969	chr4:150835969:C:T	1.22619e-09	-1.63501	-1.2331
150836295	chr4:150836295:A:T	5.82702e-09	-1.66637e-10	-1.30951
150836955	chr4:150836955:C:T	1.01319e-09	-1.71614	-1.34278
150837185	chr4:150837185:T:C	6.0593e-09	-1.27043	-3.48322e-10
150837387	chr4:150837387:C:T	1.0391e-09	-1.71829	-1.31537
150837784	chr4:150837784:C:A	6.8431e-09	-1.66637e-10	-1.14878
150838043	chr4:150838043:C:T	8.33441e-09	-1.66637e-10	-0.951628
150838302	chr4:150838302:A:G	1.10739e-09	-1.76143	-1.20859
150838382	chr4:150838382:G:C	6.72598e-09	-1.66637e-10	-1.16604
150838682	chr4:150838682:T:A	1.42268e-08	-1.66637e-10	-0.416895
150839203	chr4:150839203:G:A	1.14603e-09	-1.71918	-1.21654
150839223	chr4:150839223:A:G	1.20804e-09	-1.65739	-1.22563
150839378	chr4:150839378:C:T	5.60049e-09	-1.66637e-10	-1.34917
150839629	chr4:150839629:T:C	9.752e-10	-1.74843	-1.3487
150839743	chr4:150839743:G:A	9.94795e-10	-1.73295	-1.34429
150839959	chr4:150839959:T:C	8.30597e-09	-1.66637e-10	-0.955046
150840447	chr4:150840447:A:G	1.05585e-09	-1.70487	-1.3128
150840499	chr4:150840499:A:T	9.70319e-10	-1.75676	-1.34539
150841290	chr4:150841290:T:A	5.78935e-09	-1.66637e-10	-1.316
150841548	chr4:150841548:A:C	1.05284e-08	-1.66637e-10	-0.717947
150841683	chr4:150841683:T:C	1.22517e-09	-1.76096	-1.10798
150841738	chr4:150841738:C:T	1.05978e-09	-1.70802	-1.30594
150842363	chr4:150842363:G:A	1.04161e-08	-0.728667	-3.48322e-10
150842887	chr4:150842887:A:G	5.74723e-09	-1.66637e-10	-1.3233
150843089	chr4:150843089:T:A	5.6522e-09	-1.66637e-10	-1.33998
150843183	chr4:150843183:C:T	9.91592e-10	-1.73985	-1.34061
150843529	chr4:150843529:T:C	6.87476e-09	-1.66637e-10	-1.14416
150844091	chr4:150844091:G:A	1.0358e-09	-1.72543	-1.31141
150844184	chr4:150844184:G:A	3.85342e-08	0.579525	-3.48322e-10
150844561	chr4:150844561:C:T	7.27172e-09	-1.66637e-10	-1.08803
150845040	chr4:150845040:A:T	5.68005e-09	-1.66637e-10	-1.33506
150845231	chr4:150845231:A:G	5.97019e-09	-1.66637e-10	-1.28524
150845264	chr4:150845264:T:C	8.14558e-09	-0.974545	-3.48322e-10
150845304	chr4:150845304:G:A	5.94242e-09	-1.66637e-10	-1.2899
150846225	chr4:150846225:G:A	1.26895e-08	-0.531242	-3.48322e-10
150846302	chr4:150846302:G:A	7.56657e-09	-1.66637e-10	-1.04828
150846358	chr4:150846358:G:A	9.77099e-10	-1.74675	-1.34844
150846460	chr4:150846460:A:G	1.17766e-09	-1.58377	-1.32472
150846677	chr4:150846677:A:G	7.94528e-09	-1.66637e-10	-0.999443
150846734	chr4:150846734:A:T	8.27926e-09	-1.66637e-10	-0.958268
150846770	chr4:150846770:T:C	1.14892e-09	-1.59951	-1.33369
150846842	chr4:150846842:G:A	9.67662e-10	-1.76002	-1.34488
150847995	chr4:150847995:A:G	6.79837e-09	-1.66637e-10	-1.15534
150848284	chr4:150848284:G:T	6.56447e-09	-1.66637e-10	-1.19035
150848489	chr4:150848489:G:A	8.3412e-09	-1.66637e-10	-0.950814
150848659	chr4:150848659:A:G	5.75701e-09	-1.66637e-10	-1.3216
150848755	chr4:150848755:T:C	7.32374e-09	-1.66637e-10	-1.0809
150848765	chr4:150848765:G:C	5.91811e-09	-1.66637e-10	-1.294
150849027	chr4:150849027:T:C	7.73263e-09	-1.66637e-10	-1.02657
150850143	chr4:150850143:G:A	5.71636e-09	-1.32869	-3.48322e-10
150850218	chr4:150850218:T:C	1.04896e-09	-1.67471	-1.34951
150850854	chr4:150850854:C:T	5.5927e-09	-1.66637e-10	-1.35056
150850907	chr4:150850907:T:C	8.31105e-09	-1.66637e-10	-0.954435
150851258	chr4:150851258:A:G	2.50903e-07	2.16649	0.286556
150851412	chr4:150851412:T:C	4.18246e-09	-1.64112	-3.48322e-10
150851826	chr4:150851826:C:T	5.64109e-09	-1.66637e-10	-1.34194
150851870	chr4:150851870:A:C	7.28533e-09	-1.66637e-10	-1.08616
150852360	chr4:150852360:C:A	8.32696e-09	-1.66637e-10	-0.952523
150852379	chr4:150852379:C:A	5.74889e-09	-1.66637e-10	-1.32301
150852441	chr4:150852441:G:C	1.29398e-09	-1.76153	-1.05277
150853310	chr4:150853310:T:G	1.10822e-08	-1.66637e-10	-0.666679
150853397	chr4:150853397:C:T	7.2847e-09	-1.66637e-10	-1.08624
150854107	chr4:150854107:G:A	1.37377e-09	-1.46578	-1.28868
150854996	chr4:150854996:G:A	5.60066e-09	-1.66637e-10	-1.34914
150855807	chr4:150855807:T:C	5.83273e-09	-1.66637e-10	-1.30854
150856047	chr4:150856047:T:C	1.21403e-09	-1.6252	-1.25288
150856574	chr4:150856574:T:C	7.44253e-09	-1.66637e-10	-1.06481
150856628	chr4:150856628:T:C	7.13976e-09	-1.66637e-10	-1.10634
150857124	chr4:150857124:C:A	8.18935e-09	-1.66637e-10	-0.969187
150857202	chr4:150857202:C:T	5.16296e-09	-1.43051	-3.48322e-10
150858606	chr4:150858606:T:C	7.58495e-09	-1.66637e-10	-1.04585
150858650	chr4:150858650:C:G	7.57724e-09	-1.66637e-10	-1.04687
150858845	chr4:150858845:T:G	7.44482e-09	-1.66637e-10	-1.0645
150860145	chr4:150860145:T:C	1.20363e-09	-1.62551	-1.26116
150860374	chr4:150860374:T:C	5.72822e-09	-1.66637e-10	-1.32662
150860894	chr4:150860894:T:G	8.7603e-09	-1.66637e-10	-0.901791
150861537	chr4:150861537:C:T	1.21292e-09	-1.75986	-1.11913
150861586	chr4:150861586:C:T	6.79429e-09	-1.66637e-10	-1.15594
150861740	chr4:150861740:T:A	5.61687e-09	-1.66637e-10	-1.34625
150862122	chr4:150862122:C:T	5.65246e-09	-1.66637e-10	-1.33993
150862123	chr4:150862123:A:G	5.64867e-09	-1.66637e-10	-1.3406
150862641	chr4:150862641:C:T	9.11461e-09	-1.66637e-10	-0.862142
150863021	chr4:150863021:G:A	7.36307e-09	-1.66637e-10	-1.07554
150863480	chr4:150863480:G:A	1.54248e-08	-0.336044	-3.48322e-10
150863483	chr4:150863483:G:A	5.66232e-09	-1.66637e-10	-1.33819
150863790	chr4:150863790:G:C	8.09133e-09	-1.66637e-10	-0.981227
150864187	chr4:150864187:C:A	6.04424e-09	-1.66637e-10	-1.27292
150864359	chr4:150864359:T:A	4.49857e-09	-1.56826	-3.48322e-10
150864487	chr4:150864487:A:C	5.91838e-09	-1.66637e-10	-1.29396
150864559	chr4:150864559:A:G	8.44467e-09	-1.66637e-10	-0.938486
150864805	chr4:150864805:C:T	8.32431e-09	-1.66637e-10	-0.952841
150864989	chr4:150864989:T:C	1.14268e-08	-1.66637e-10	-0.636059
150865067	chr4:150865067:C:G	5.44596e-09	-1.37715	-3.48322e-10
150865543	chr4:150865543:A:T	5.63183e-09	-1.66637e-10	-1.34359
150865624	chr4:150865624:G:A	7.96704e-09	-1.66637e-10	-0.996707
150865744	chr4:150865744:T:A	8.18976e-09	-1.66637e-10	-0.969136
150866225	chr4:150866225:C:T	2.03244e-08	1.28176	-1.34196
150866274	chr4:150866274:T:C	1.24891e-08	-0.547163	-3.48322e-10
150866734	chr4:150866734:C:T	6.5478e-09	-1.66637e-10	-1.19289
150866806	chr4:150866806:G:A	1.11613e-09	-1.74208	-1.22007
150866889	chr4:150866889:CTT:C	6.50773e-09	-1.66637e-10	-1.19903
150867763	chr4:150867763:C:T	5.59193e-09	-1.66637e-10	-1.3507
150867803	chr4:150867803:A:C	7.51736e-09	-1.66637e-10	-1.05481
150869388	chr4:150869388:C:A	1.35465e-09	-1.58121	-1.18726
150869491	chr4:150869491:C:A	8.1017e-09	-1.66637e-10	-0.979947
150869986	chr4:150869986:T:G	1.43625e-08	-1.66637e-10	-0.4074
150870091	chr4:150870091:T:C	2.99456e-08	0.942386	-0.615024
150870879	chr4:150870879:C:A	1.54087e-08	-1.66637e-10	-0.33709
150870890	chr4:150870890:T:A	9.88776e-10	-1.76159	-1.32172
150871249	chr4:150871249:T:G	1.84766e-09	-1.19728	-1.26082
150872213	chr4:150872213:T:C	1.44547e-08	-1.66637e-10	-0.401002
150872296	chr4:150872296:C:T	8.40296e-09	-1.66637e-10	-0.943437
150872490	chr4:150872490:A:T	1.97978e-09	-1.34443	-1.0446
150872751	chr4:150872751:T:C	9.68385e-09	-0.801562	-3.48322e-10
150872866	chr4:150872866:G:A	1.30528e-08	-0.503019	-3.48322e-10
150873055	chr4:150873055:G:A	1.37303e-09	-1.41464	-1.34036
150873411	chr4:150873411:T:G	1.97876e-09	-1.32673	-1.06282
150873415	chr4:150873415:A:AC	8.30339e-09	-1.66637e-10	-0.955357
150873792	chr4:150873792:TTTAG:T	5.87433e-09	-1.66637e-10	-1.30143
150874519	chr4:150874519:G:A	1.98785e-09	-1.34028	-1.04469
150874726	chr4:150874726:C:T	1.36742e-08	-0.456512	-3.48322e-10
150876426	chr4:150876426:T:C	6.79203e-09	-1.66637e-10	-1.15627
150876431	chr4:150876431:ATTAAAGAAAAAATC:A	2.07739e-09	-1.10772	-1.23319
150876817	chr4:150876817:C:G	8.27207e-09	-1.66637e-10	-0.959136
150877031	chr4:150877031:A:T	6.4453e-09	-1.66637e-10	-1.20867
150877101	chr4:150877101:A:C	1.94241e-09	-1.0788	-1.32929
150877177	chr4:150877177:G:A	2.21195e-09	-1.27705	-1.00109
150877191	chr4:150877191:G:A	4.54386e-09	-1.55824	-3.48322e-10
150877297	chr4:150877297:A:C	5.61505e-09	-1.66637e-10	-1.34657
150877811	chr4:150877811:T:C	2.06438e-09	-1.17983	-1.16736
150878211	chr4:150878211:C:T	5.59808e-09	-1.66637e-10	-1.3496
150878445	chr4:150878445:C:A	7.60215e-09	-1.66637e-10	-1.04359
150878745	chr4:150878745:T:C	7.03675e-09	-1.66637e-10	-1.12088
150879037	chr4:150879037:C:G	5.70056e-09	-1.66637e-10	-1.33146
150879091	chr4:150879091:C:T	1.32132e-08	0.404903	-0.895706
150879607	chr4:150879607:C:T	1.47382e-08	-1.66637e-10	-0.381576
150880068	chr4:150880068:T:C	6.27996e-09	-1.66637e-10	-1.23466
150880423	chr4:150880423:G:A	1.29274e-09	-1.74988	-1.06537
150881189	chr4:150881189:A:G	8.40368e-09	-0.943351	-3.48322e-10
150881326	chr4:150881326:T:C	7.50495e-09	-1.66637e-10	-1.05646
150881618	chr4:150881618:T:C	9.7266e-10	-1.74899	-1.35076
150881815	chr4:150881815:G:A	8.46937e-09	-1.66637e-10	-0.935564
150881925	chr4:150881925:A:G	7.82885e-09	-1.66637e-10	-1.0142
150882791	chr4:150882791:C:A	3.83301e-09	-1.72837	-3.48322e-10
150882911	chr4:150882911:T:C	6.08994e-09	-1.26538	-3.48322e-10
150883184	chr4:150883184:G:A	8.92803e-09	-1.66637e-10	-0.882825
150883692	chr4:150883692:A:G	5.70569e-09	-1.66637e-10	-1.33056
150883705	chr4:150883705:C:T	5.9934e-09	-1.66637e-10	-1.28136
150883917	chr4:150883917:C:T	7.81566e-09	-1.66637e-10	-1.01589
150884164	chr4:150884164:C:T	1.7398e-09	-1.76155	-0.756704
150885220	chr4:150885220:A:G	6.34566e-09	-1.66637e-10	-1.22425
150885248	chr4:150885248:G:A	5.73451e-09	-1.66637e-10	-1.32552
150885307	chr4:150885307:C:A	6.00545e-09	-1.66637e-10	-1.27935
150885308	chr4:150885308:C:A	6.02643e-09	-1.66637e-10	-1.27587
150885869	chr4:150885869:T:C	7.9426e-09	-1.66637e-10	-0.99978
150885959	chr4:150885959:AAGAT:A	5.82062e-08	-1.66637e-10	0.99197
150886239	chr4:150886239:T:A	9.51248e-09	-1.66637e-10	-0.819416
150886371	chr4:150886371:G:C	6.40943e-09	-1.66637e-10	-1.21425
150886589	chr4:150886589:C:G	5.90347e-09	-1.66637e-10	-1.29648
150886709	chr4:150886709:T:C	4.05472e-09	-1.67214	-3.48322e-10
150886960	chr4:150886960:T:C	5.91323e-09	-1.66637e-10	-1.29483
150887049	chr4:150887049:T:C	1.36507e-09	-1.44043	-1.32038
150887763	chr4:150887763:C:T	7.46135e-09	-1.66637e-10	-1.06228
150887973	chr4:150887973:C:A	9.31883e-09	-1.66637e-10	-0.839984
150888473	chr4:150888473:G:A	2.0115e-09	-1.24157	-1.13157
150888676	chr4:150888676:A:G	5.99389e-09	-1.28128	-3.48322e-10
150889030	chr4:150889030:T:C	1.05394e-09	-1.71986	-1.29963
150890460	chr4:150890460:A:C	5.14728e-09	-1.43355	-3.48322e-10
150890735	chr4:150890735:T:C	5.44306e-08	-1.66637e-10	0.924906
150891161	chr4:150891161:T:C	9.09367e-09	-0.864443	-3.48322e-10
150891954	chr4:150891954:T:A	7.78724e-09	-1.66637e-10	-1.01953
150892472	chr4:150892472:C:G	1.37928e-09	-1.51802	-1.23245
150892612	chr4:150892612:C:T	8.32511e-09	-1.66637e-10	-0.952745
150892790	chr4:150892790:C:T	4.07925e-09	-1.66611	-3.48322e-10
150893433	chr4:150893433:C:T	8.41266e-09	-1.66637e-10	-0.942284
150893656	chr4:150893656:A:G	1.14771e-08	-1.66637e-10	-0.631667
150893918	chr4:150893918:A:C	6.89056e-09	-1.66637e-10	-1.14187
150894125	chr4:150894125:T:A	5.86461e-09	-1.66637e-10	-1.30308
150894631	chr4:150894631:T:C	2.34961e-09	-0.905655	-1.31212
150895746	chr4:150895746:G:A	8.61755e-09	-1.66637e-10	-0.91822
150895767	chr4:150895767:A:G	7.31418e-09	-1.66637e-10	-1.08221
150895978	chr4:150895978:T:C	8.03524e-09	-1.66637e-10	-0.988185
150896355	chr4:150896355:C:T	1.05528e-08	-0.715633	-3.48322e-10
150896803	chr4:150896803:C:T	3.47422e-08	0.838906	-0.362973
150897627	chr4:150897627:C:T	8.20875e-09	-1.66637e-10	-0.966821
150897935	chr4:150897935:G:A	8.24445e-09	-1.66637e-10	-0.96248
150898011	chr4:150898011:CA:C	7.5883e-09	-1.66637e-10	-1.04541
150900357	chr4:150900357:C:T	6.04678e-09	-1.66637e-10	-1.27249
150900424	chr4:150900424:C:A	1.80717e-09	-1.31833	-1.16193
150900455	chr4:150900455:A:T	3.1187e-09	-0.875085	-1.05952
150901303	chr4:150901303:C:A	5.61852e-09	-1.66637e-10	-1.34595
150901691	chr4:150901691:A:C	7.17188e-09	-1.66637e-10	-1.10185
150902030	chr4:150902030:C:T	7.94072e-09	-1.66637e-10	-1.00002
150902291	chr4:150902291:T:C	7.61771e-09	-1.66637e-10	-1.04154
150902841	chr4:150902841:T:G	7.62341e-09	-1.66637e-10	-1.0408
150903493	chr4:150903493:T:C	1.11109e-09	-1.75482	-1.21185
150903722	chr4:150903722:C:T	1.37807e-09	-1.53985	-1.21149
150903814	chr4:150903814:T:G	3.0622e-09	-0.610795	-1.34209
150905217	chr4:150905217:T:C	5.8885e-09	-1.66637e-10	-1.29902
150905257	chr4:150905257:C:T	1.79597e-09	-1.17925	-1.30723
150905636	chr4:150905636:A:C	6.17563e-09	-1.66637e-10	-1.25141
150905682	chr4:150905682:T:C	1.60431e-08	-1.66637e-10	-0.296744
150905994	chr4:150905994:C:A	1.00699e-08	-0.762475	-3.48322e-10
150906386	chr4:150906386:T:C	5.63272e-09	-1.66637e-10	-1.34343
150906426	chr4:150906426:G:A	1.30825e-08	-1.66637e-10	-0.500747
150906971	chr4:150906971:A:G	7.04945e-09	-1.66637e-10	-1.11907
150907762	chr4:150907762:A:G	1.09739e-08	-0.676502	-3.48322e-10
150908507	chr4:150908507:T:C	6.52969e-09	-1.66637e-10	-1.19566
150908576	chr4:150908576:T:C	1.20495e-08	-1.66637e-10	-0.582995
150908672	chr4:150908672:T:C	1.21609e-09	-1.76002	-1.11636
150909623	chr4:150909623:T:C	2.26912e-09	-1.11298	-1.13965
150910203	chr4:150910203:C:T	2.58189e-09	-1.14575	-0.977753
150910425	chr4:150910425:T:C	7.78061e-09	-1.66637e-10	-1.02039
150910594	chr4:150910594:T:A	1.44355e-09	-1.4689	-1.23601
150910764	chr4:150910764:GA:G	2.15373e-09	-1.34821	-0.956607
150911460	chr4:150911460:T:C	8.11833e-09	-1.66637e-10	-0.977896
150912197	chr4:150912197:A:T	1.34851e-08	-1.66637e-10	-0.470438
150912506	chr4:150912506:T:C	5.60657e-09	-1.66637e-10	-1.34808
150913243	chr4:150913243:G:A	5.38758e-09	-1.38792	-3.48322e-10
150913505	chr4:150913505:C:T	1.9849e-09	-1.20489	-1.18156
150913678	chr4:150913678:T:C	6.8859e-09	-1.66637e-10	-1.14254
150914500	chr4:150914500:T:C	1.47178e-07	1.70149	0.218134
150914842	chr4:150914842:G:A	1.31963e-08	-1.66637e-10	-0.492082
150915099	chr4:150915099:T:C	6.85031e-09	-1.66637e-10	-1.14773
150915268	chr4:150915268:G:T	1.02733e-08	-1.66637e-10	-0.742477
150915781	chr4:150915781:G:A	3.47612e-08	0.981971	-0.505489
150916876	chr4:150916876:G:A	1.00558e-08	-1.66637e-10	-0.763874
150916892	chr4:150916892:G:A	1.55636e-09	-1.67916	-0.950512
150917636	chr4:150917636:A:G	5.59718e-09	-1.66637e-10	-1.34976
150918335	chr4:150918335:C:T	1.2992e-08	-1.66637e-10	-0.507687
150918360	chr4:150918360:G:T	6.62405e-09	-1.66637e-10	-1.18131
150918541	chr4:150918541:G:A	5.61025e-09	-1.66637e-10	-1.34743
150919161	chr4:150919161:G:C	2.46896e-09	-1.37853	-0.7897
150919600	chr4:150919600:A:G	1.08822e-09	-1.74957	-1.23791
150919698	chr4:150919698:C:T	6.29844e-09	-1.66637e-10	-1.23172
150919760	chr4:150919760:T:A	3.01469e-08	0.879205	-0.545144
150920503	chr4:150920503:C:A	1.08272e-09	-1.74822	-1.24432
150920667	chr4:150920667:C:T	6.36858e-09	-1.66637e-10	-1.22064
150921140	chr4:150921140:T:C	5.92399e-09	-1.66637e-10	-1.29301
150921342	chr4:150921342:A:T	5.65864e-09	-1.66637e-10	-1.33884
150922003	chr4:150922003:G:A	6.32582e-09	-1.66637e-10	-1.22738
150922398	chr4:150922398:A:G	1.90338e-09	-1.24732	-1.18107
150923324	chr4:150923324:T:C	1.02265e-09	-1.7597	-1.28992
150923756	chr4:150923756:G:A	9.3405e-09	-1.66637e-10	-0.837661
150923778	chr4:150923778:G:T	6.30217e-09	-1.66637e-10	-1.23113
150923953	chr4:150923953:T:C	5.80668e-09	-1.66637e-10	-1.31301
150924049	chr4:150924049:C:T	6.276e-09	-1.66637e-10	-1.23529
150924096	chr4:150924096:ACAT:A	1.42815e-09	-1.68857	-1.02707
150924460	chr4:150924460:C:T	6.00013e-09	-1.66637e-10	-1.28024
150924473	chr4:150924473:C:T	5.81019e-09	-1.66637e-10	-1.31241
150925174	chr4:150925174:A:G	7.2521e-09	-1.66637e-10	-1.09073
150925531	chr4:150925531:C:T	1.46579e-08	-0.387038	-3.48322e-10
150925750	chr4:150925750:C:T	2.25479e-09	-1.40551	-0.853459
150925774	chr4:150925774:T:TTC	1.028e-08	-1.66637e-10	-0.741818
150925778	chr4:150925778:T:A	1.028e-08	-1.66637e-10	-0.741818
150926322	chr4:150926322:C:T	9.70394e-09	-1.66637e-10	-0.799489
150926508	chr4:150926508:T:C	3.71069e-09	-1.7608	-3.48322e-10
150926527	chr4:150926527:A:T	4.28785e-09	-1.61624	-3.48322e-10
150926677	chr4:150926677:C:A	9.91187e-10	-1.7594	-1.32147
150926898	chr4:150926898:C:T	1.06972e-09	-1.74221	-1.26241
150926978	chr4:150926978:G:A	1.86432e-09	-1.28163	-1.1675
150927039	chr4:150927039:T:C	9.91525e-10	-1.76158	-1.31895
150927322	chr4:150927322:G:A	3.75746e-09	-1.74828	-3.48322e-10
150927444	chr4:150927444:A:G	6.84124e-09	-1.66637e-10	-1.14905
150927679	chr4:150927679:C:A	6.60743e-09	-1.66637e-10	-1.18383
150927917	chr4:150927917:G:A	7.58476e-09	-1.66637e-10	-1.04588
150929372	chr4:150929372:T:G	2.15086e-09	-1.12363	-1.18252
150929494	chr4:150929494:G:A	1.1108e-09	-1.7485	-1.21844
150930031	chr4:150930031:C:T	6.41435e-09	-1.66637e-10	-1.21348
150930357	chr4:150930357:G:T	9.02141e-09	-1.66637e-10	-0.872421
150930935	chr4:150930935:C:A	4.1338e-09	-1.65282	-3.48322e-10
150930955	chr4:150930955:G:A	1.31286e-09	-1.76156	-1.03826
150931210	chr4:150931210:T:C	3.94531e-09	-1.69949	-3.48322e-10
150931300	chr4:150931300:AT:A	2.56121e-09	-1.44429	-0.687258
150931324	chr4:150931324:A:G	1.59626e-08	-1.66637e-10	-0.301771
150931475	chr4:150931475:T:C	1.38707e-08	-1.66637e-10	-0.442244
150931747	chr4:150931747:G:A	2.37123e-09	-1.41199	-0.796623
150932207	chr4:150932207:C:T	6.28425e-09	-1.66637e-10	-1.23397
150932242	chr4:150932242:C:A	5.81552e-09	-1.66637e-10	-1.31149
150932842	chr4:150932842:C:G	6.26611e-09	-1.66637e-10	-1.23687
150933042	chr4:150933042:G:A	4.00162e-09	-1.68532	-3.48322e-10
150933236	chr4:150933236:A:C	7.56317e-09	-1.66637e-10	-1.04873
150933264	chr4:150933264:T:C	7.60307e-09	-1.66637e-10	-1.04347
150933320	chr4:150933320:G:A	5.02587e-09	-1.45742	-3.48322e-10
150933573	chr4:150933573:C:G	6.4191e-09	-1.66637e-10	-1.21274
150934098	chr4:150934098:T:C	1.15826e-09	-1.75115	-1.17395
150934175	chr4:150934175:G:A	7.58788e-09	-1.66637e-10	-1.04547
150934374	chr4:150934374:A:ACACAT	5.59176e-09	-1.66637e-10	-1.35073
150934610	chr4:150934610:A:G	6.25923e-09	-1.66637e-10	-1.23796
150934691	chr4:150934691:G:A	5.98501e-09	-1.66637e-10	-1.28276
150934775	chr4:150934775:G:A	1.15981e-08	-1.66637e-10	-0.621182
150934785	chr4:150934785:A:G	9.82219e-10	-1.76132	-1.32864
150935124	chr4:150935124:C:T	7.40817e-09	-1.66637e-10	-1.06944
150936133	chr4:150936133:G:A	5.40325e-09	-1.38502	-3.48322e-10
150936401	chr4:150936401:C:T	5.20336e-09	-1.42272	-3.48322e-10
150936604	chr4:150936604:A:G	6.11323e-09	-1.66637e-10	-1.26157
150937596	chr4:150937596:T:C	5.91962e-09	-1.29375	-3.48322e-10
150937914	chr4:150937914:T:C	6.32815e-09	-1.66637e-10	-1.22701
150938458	chr4:150938458:A:G	7.80757e-09	-1.66637e-10	-1.01693
150938522	chr4:150938522:T:C	2.53745e-09	-0.790446	-1.35041
150938669	chr4:150938669:A:G	6.07595e-09	-1.66637e-10	-1.26768
150939245	chr4:150939245:T:C	1.8395e-09	-1.15914	-1.30339
150939722	chr4:150939722:C:T	6.34989e-09	-1.22358	-3.48322e-10
150939879	chr4:150939879:A:G	1.20375e-08	-1.66637e-10	-0.583995
150939981	chr4:150939981:C:T	1.79172e-09	-1.18227	-1.30657
150940085	chr4:150940085:C:A	7.71652e-09	-1.66637e-10	-1.02866
150940356	chr4:150940356:C:G	7.62678e-09	-1.66637e-10	-1.04036
150940513	chr4:150940513:G:A	6.3528e-09	-1.66637e-10	-1.22312
150941399	chr4:150941399:C:T	6.14715e-09	-1.66637e-10	-1.25603
150942857	chr4:150942857:A:G	6.172e-09	-1.66637e-10	-1.252
150944192	chr4:150944192:C:T	6.28787e-09	-1.66637e-10	-1.2334
150944370	chr4:150944370:T:C	1.29055e-08	-1.66637e-10	-0.514365
150944376	chr4:150944376:C:T	6.037e-08	1.02847	-3.48322e-10
150944732	chr4:150944732:C:G	1.06801e-08	0.398989	-1.10262
150946098	chr4:150946098:G:A	9.3764e-09	-1.66637e-10	-0.833825
150946141	chr4:150946141:T:G	6.19417e-09	-1.66637e-10	-1.24841
150946328	chr4:150946328:T:C	1.11259e-08	-1.66637e-10	-0.662743
150946432	chr4:150946432:A:G	1.01971e-09	-1.75822	-1.29429
150946589	chr4:150946589:A:AAT	9.88947e-10	-1.75602	-1.32712
150946716	chr4:150946716:A:G	7.59991e-09	-1.66637e-10	-1.04389
150947146	chr4:150947146:T:A	6.30581e-09	-1.66637e-10	-1.23055
150948453	chr4:150948453:C:T	6.93003e-09	-1.66637e-10	-1.13616
150948897	chr4:150948897:A:G	8.34711e-09	-1.66637e-10	-0.950106
150949121	chr4:150949121:T:A	6.13263e-09	-1.66637e-10	-1.2584
150949192	chr4:150949192:G:A	6.04373e-09	-1.66637e-10	-1.273
150949358	chr4:150949358:T:A	6.17643e-09	-1.66637e-10	-1.25128
150949685	chr4:150949685:C:T	4.34099e-09	-1.60392	-3.48322e-10
150950321	chr4:150950321:A:C	9.99776e-10	-1.75691	-1.31533
150950957	chr4:150950957:T:C	3.72284e-09	-1.75754	-3.48322e-10
150951215	chr4:150951215:T:G	6.16566e-09	-1.66637e-10	-1.25303
150951372	chr4:150951372:T:A	1.13294e-09	-1.65023	-1.29697
150951404	chr4:150951404:CT:C	6.28848e-09	-1.66637e-10	-1.2333
150952673	chr4:150952673:A:G	9.91344e-10	-1.76	-1.32071
150953074	chr4:150953074:C:T	9.75296e-09	-0.794451	-3.48322e-10
150953198	chr4:150953198:C:T	9.76644e-09	0.290062	-1.08313
150953287	chr4:150953287:C:T	4.66145e-09	-1.53269	-3.48322e-10
150953592	chr4:150953592:T:TG	9.97772e-10	-1.76155	-1.3127
150954734	chr4:150954734:T:C	7.57708e-09	-1.66637e-10	-1.04689
150956952	chr4:150956952:A:T	5.51159e-08	0.937417	-3.48322e-10
150958468	chr4:150958468:A:G	5.92006e-09	-1.29367	-3.48322e-10
150959225	chr4:150959225:C:T	4.44168e-09	-1.58099	-3.48322e-10
150959613	chr4:150959613:A:G	5.81701e-09	-1.31123	-3.48322e-10
150961724	chr4:150961724:GAAATA:G	7.98712e-09	-0.99419	-3.48322e-10
150962138	chr4:150962138:C:T	4.89398e-09	-1.48402	-3.48322e-10
150962439	chr4:150962439:G:A	3.71342e-09	-1.76007	-3.48322e-10
150963161	chr4:150963161:A:C	3.72094e-09	-1.75804	-3.48322e-10
150963384	chr4:150963384:G:A	3.72453e-09	-1.75708	-3.48322e-10
150963548	chr4:150963548:C:T	8.97513e-09	-0.877564	-3.48322e-10
150964788	chr4:150964788:C:T	4.57364e-09	-1.55171	-3.48322e-10
150965494	chr4:150965494:T:A	3.81617e-09	-1.73277	-3.48322e-10
150965764	chr4:150965764:A:G	1.43961e-09	-1.3617	-1.34595
150965826	chr4:150965826:G:T	9.33598e-09	-1.66637e-10	-0.838145
150965959	chr4:150965959:C:T	9.02337e-09	-0.872203	-3.48322e-10
150966958	chr4:150966958:G:T	1.1347e-09	-1.75571	-1.18994
150967457	chr4:150967457:A:G	1.99301e-09	-1.2124	-1.16997
150968284	chr4:150968284:T:A	6.17313e-09	-1.66637e-10	-1.25182
150968417	chr4:150968417:G:A	6.61735e-09	-1.66637e-10	-1.18233
150968926	chr4:150968926:T:C	8.09546e-09	-1.66637e-10	-0.980718
150969829	chr4:150969829:A:G	1.89044e-09	-1.25794	-1.17727
150970014	chr4:150970014:G:A	1.43244e-08	-1.66637e-10	-0.410059
150970823	chr4:150970823:ACTGTAAGCTT:A	7.98285e-09	-1.66637e-10	-0.994725
150971104	chr4:150971104:A:G	7.67956e-09	-1.66637e-10	-1.03346
150971836	chr4:150971836:T:C	1.38901e-08	-1.66637e-10	-0.440844
150974059	chr4:150974059:G:C	6.21033e-09	-1.66637e-10	-1.24581
150975437	chr4:150975437:A:G	7.54716e-09	-1.66637e-10	-1.05085
150975734	chr4:150975734:A:C	8.99413e-09	-1.66637e-10	-0.875448
150975966	chr4:150975966:A:G	4.79801e-08	-1.66637e-10	0.798764
150976822	chr4:150976822:C:T	5.92707e-09	-1.66637e-10	-1.29249
150976830	chr4:150976830:G:A	5.65472e-09	-1.66637e-10	-1.33953
150977490	chr4:150977490:G:T	3.96751e-09	-1.69388	-3.48322e-10
150978474	chr4:150978474:G:A	1.28067e-09	-1.76106	-1.06357
150978838	chr4:150978838:G:A	1.0831e-09	-1.69598	-1.29622
150979985	chr4:150979985:C:G	5.6314e-09	-1.66637e-10	-1.34366
150980281	chr4:150980281:G:A	6.01852e-09	-1.66637e-10	-1.27718
150980407	chr4:150980407:T:C	5.89125e-09	-1.66637e-10	-1.29855
150980419	chr4:150980419:C:T	1.14179e-08	-0.636839	-3.48322e-10
150980742	chr4:150980742:G:A	6.03451e-09	-1.66637e-10	-1.27453
150980877	chr4:150980877:T:C	5.59259e-09	-1.66637e-10	-1.35058
150981189	chr4:150981189:A:G	5.60829e-09	-1.66637e-10	-1.34778
150981224	chr4:150981224:C:T	5.65888e-09	-1.66637e-10	-1.33879
150981390	chr4:150981390:G:A	1.2115e-09	-1.76095	-1.11921
150981433	chr4:150981433:A:C	5.81367e-09	-1.66637e-10	-1.31181
150981682	chr4:150981682:C:T	1.02537e-09	-1.69894	-1.34803
150981743	chr4:150981743:G:A	1.08873e-09	-1.75994	-1.22707
150981780	chr4:150981780:G:A	5.71005e-09	-1.66637e-10	-1.32979
150982482	chr4:150982482:A:C	2.46251e-09	-0.917991	-1.25285
150983346	chr4:150983346:T:C	2.09655e-09	-1.01933	-1.3124
150983669	chr4:150983669:G:A	1.33353e-08	-1.66637e-10	-0.481607
150984304	chr4:150984304:G:GAA	2.21905e-09	-0.970288	-1.30465
150985585	chr4:150985585:G:A	5.67815e-09	-1.66637e-10	-1.33539
150985591	chr4:150985591:C:T	2.18522e-09	-1.03288	-1.25743
150986195	chr4:150986195:T:G	1.01983e-08	-1.66637e-10	-0.7498
150986345	chr4:150986345:T:C	1.06438e-08	-1.66637e-10	-0.707042
150986632	chr4:150986632:T:C	6.39009e-09	-1.66637e-10	-1.21727
150986937	chr4:150986937:A:G	5.59504e-09	-1.66637e-10	-1.35014
150987139	chr4:150987139:A:G	6.49938e-09	-1.20031	-3.48322e-10
150987473	chr4:150987473:C:T	5.98985e-09	-1.66637e-10	-1.28195
150987859	chr4:150987859:G:A	1.45511e-09	-1.75794	-0.938996
150988779	chr4:150988779:A:G	9.23882e-09	-0.848606	-3.48322e-10
150990100	chr4:150990100:T:C	5.77051e-09	-1.66637e-10	-1.31926
150990398	chr4:150990398:A:C	6.2797e-09	-1.66637e-10	-1.2347
150990457	chr4:150990457:G:A	9.28341e-09	-1.66637e-10	-0.843792
150990952	chr4:150990952:C:T	1.63037e-08	-1.66637e-10	-0.280631
150990968	chr4:150990968:C:T	5.91905e-09	-1.66637e-10	-1.29384
150991436	chr4:150991436:T:C	1.49229e-08	-1.66637e-10	-0.369127
150992055	chr4:150992055:C:T	2.27787e-08	-1.66637e-10	0.0538065
150992280	chr4:150992280:C:T	5.57531e-09	-1.35367	-3.48322e-10
150993369	chr4:150993369:C:T	1.04801e-08	-1.66637e-10	-0.722539
150993535	chr4:150993535:T:C	5.61059e-09	-1.66637e-10	-1.34737
150993560	chr4:150993560:T:G	5.93111e-09	-1.66637e-10	-1.29181
150994427	chr4:150994427:C:A	5.93597e-09	-1.66637e-10	-1.29099
150995203	chr4:150995203:C:T	1.52788e-08	-1.66637e-10	-0.345552
150996193	chr4:150996193:C:T	1.00974e-08	-1.66637e-10	-0.759745
150996424	chr4:150996424:T:A	5.94419e-09	-1.66637e-10	-1.28961
150996916	chr4:150996916:G:A	6.0395e-09	-1.66637e-10	-1.2737
150997179	chr4:150997179:C:T	1.04854e-08	-1.66637e-10	-0.722039
150998340	chr4:150998340:C:T	9.94203e-09	-1.66637e-10	-0.77525
150998427	chr4:150998427:C:T	5.84451e-09	-1.30652	-3.48322e-10
150998546	chr4:150998546:G:C	6.02862e-09	-1.66637e-10	-1.2755
150998586	chr4:150998586:C:T	6.61055e-09	0.149054	-1.33241
150999364	chr4:150999364:C:G	1.57064e-08	-0.317955	-3.48322e-10
150999482	chr4:150999482:T:C	6.5251e-09	-1.66637e-10	-1.19637
150999553	chr4:150999553:G:A	1.99958e-09	-1.13447	-1.24462
150999717	chr4:150999717:A:C	5.9147e-09	-1.66637e-10	-1.29458
150999829	chr4:150999829:G:T	1.06634e-08	-1.66637e-10	-0.705203
150999830	chr4:150999830:G:T	6.04025e-09	-1.66637e-10	-1.27357
151001060	chr4:151001060:ACT:A	6.03913e-09	-1.66637e-10	-1.27376
151002738	chr4:151002738:G:A	5.94589e-09	-1.66637e-10	-1.28932
151002833	chr4:151002833:G:A	1.03103e-08	-1.66637e-10	-0.73888
151003073	chr4:151003073:TACCA:T	6.14624e-09	-1.66637e-10	-1.25618
151003251	chr4:151003251:G:A	5.91322e-09	-1.66637e-10	-1.29483
151003305	chr4:151003305:A:G	6.2824e-09	-1.66637e-10	-1.23427
151003505	chr4:151003505:T:G	2.01356e-09	-1.11461	-1.2575
151004061	chr4:151004061:G:A	1.16226e-08	-0.619073	-3.48322e-10
151004712	chr4:151004712:G:A	1.06509e-09	-1.76093	-1.24803
151005045	chr4:151005045:T:C	5.79011e-09	-1.66637e-10	-1.31587
151005174	chr4:151005174:C:T	1.15967e-09	-1.75267	-1.17121
151005288	chr4:151005288:A:G	5.87176e-09	-1.66637e-10	-1.30187
151005524	chr4:151005524:T:C	1.30644e-08	-1.66637e-10	-0.502132
151006315	chr4:151006315:G:C	1.08134e-09	-1.75705	-1.23677
151006579	chr4:151006579:G:C	1.07923e-09	-1.75819	-1.23758
151006904	chr4:151006904:T:C	5.93129e-09	-1.66637e-10	-1.29178
151007118	chr4:151007118:T:C	1.02656e-08	-0.743221	-3.48322e-10
151007671	chr4:151007671:C:T	1.04181e-08	-1.66637e-10	-0.728473
151008173	chr4:151008173:C:T	1.03222e-08	-1.66637e-10	-0.737727
151008696	chr4:151008696:T:C	6.19446e-09	-1.66637e-10	-1.24837
151009169	chr4:151009169:T:C	8.82054e-09	-1.66637e-10	-0.894938
151009436	chr4:151009436:C:A	6.68517e-09	-1.66637e-10	-1.17213
151009506	chr4:151009506:G:A	4.51705e-09	-1.56416	-3.48322e-10
151009627	chr4:151009627:G:A	7.65384e-09	-1.66637e-10	-1.03681
151009773	chr4:151009773:G:T	5.59654e-09	-1.66637e-10	-1.34987
151009978	chr4:151009978:T:A	5.60298e-09	-1.66637e-10	-1.34872
151010683	chr4:151010683:A:C	1.47754e-08	-0.379054	-3.48322e-10
151010839	chr4:151010839:G:A	6.80096e-09	-1.66637e-10	-1.15496
151011015	chr4:151011015:G:A	5.59945e-09	-1.66637e-10	-1.34935
151011368	chr4:151011368:C:T	1.33998e-08	-1.66637e-10	-0.476782
151011703	chr4:151011703:G:A	2.96911e-09	-1.75174	-0.232022
151011961	chr4:151011961:G:A	1.09093e-09	-1.75042	-1.23456
151012776	chr4:151012776:A:G	5.96659e-09	-1.66637e-10	-1.28585
151013447	chr4:151013447:G:A	4.31762e-09	-1.41948	-0.18984
151014157	chr4:151014157:C:T	5.62045e-09	-1.66637e-10	-1.34561
151014775	chr4:151014775:G:A	6.38569e-09	-1.66637e-10	-1.21796
151014997	chr4:151014997:C:T	1.84094e-08	0.756615	-0.915775
151015052	chr4:151015052:A:G	1.63641e-08	0.62023	-0.897163
151016676	chr4:151016676:T:A	5.59273e-09	-1.66637e-10	-1.35055
151016779	chr4:151016779:A:G	6.36813e-09	-1.66637e-10	-1.22072
151017610	chr4:151017610:A:T	3.70938e-09	-1.76116	-3.48322e-10
151018484	chr4:151018484:A:C	6.0104e-09	-1.66637e-10	-1.27853
151018899	chr4:151018899:C:T	2.18142e-09	-1.10612	-1.18592
151019131	chr4:151019131:C:T	1.01406e-09	-1.7612	-1.29686
151019238	chr4:151019238:G:C	5.9979e-09	-1.66637e-10	-1.28061
151019305	chr4:151019305:C:T	2.42871e-08	-1.66637e-10	0.117924
151019511	chr4:151019511:G:A	7.85184e-09	-1.66637e-10	-1.01127
151019706	chr4:151019706:C:A	5.66681e-09	-1.66637e-10	-1.3374
151020082	chr4:151020082:A:G	1.3294e-08	-1.66637e-10	-0.48471
151020273	chr4:151020273:TC:T	5.95158e-09	-1.66637e-10	-1.28836
151020582	chr4:151020582:G:A	1.51974e-09	-1.37874	-1.27474
151021154	chr4:151021154:C:T	5.94366e-09	-1.66637e-10	-1.2897
151021538	chr4:151021538:G:A	9.41326e-09	-1.66637e-10	-0.829901
151021710	chr4:151021710:A:T	7.4163e-09	-1.06834	-3.48322e-10
151021896	chr4:151021896:C:T	6.44239e-09	-1.66637e-10	-1.20912
151022089	chr4:151022089:C:A	6.4142e-09	-1.66637e-10	-1.21351
151022380	chr4:151022380:A:G	1.31704e-08	-0.49405	-3.48322e-10
151023073	chr4:151023073:A:G	3.8548e-09	-1.7227	-3.48322e-10
151023209	chr4:151023209:G:A	6.43844e-09	-1.66637e-10	-1.20973
151023981	chr4:151023981:T:C	1.01536e-09	-1.75952	-1.29726
151024340	chr4:151024340:CATA:C	6.7412e-09	-1.66637e-10	-1.16378
151024591	chr4:151024591:T:C	1.64196e-09	-1.22527	-1.35085
151024608	chr4:151024608:G:A	2.01889e-09	-1.14849	-1.22099
151024836	chr4:151024836:C:A	5.80191e-09	-1.66637e-10	-1.31383
151025316	chr4:151025316:G:A	3.88067e-09	-1.71601	-3.48322e-10
151026417	chr4:151026417:C:T	1.05305e-09	-1.76064	-1.2597
151026668	chr4:151026668:A:G	5.52451e-09	-1.36283	-3.48322e-10
151026959	chr4:151026959:G:A	1.12598e-09	-1.7608	-1.19257
151027007	chr4:151027007:G:A	1.03021e-08	-1.66637e-10	-0.739669
151027264	chr4:151027264:GA:G	8.27803e-09	-1.66637e-10	-0.958416
151027285	chr4:151027285:T:C	6.33288e-09	-1.66637e-10	-1.22627
151029526	chr4:151029526:C:T	2.14513e-09	-1.0996	-1.20921
151030321	chr4:151030321:G:A	9.5838e-09	-1.66637e-10	-0.811947
151030535	chr4:151030535:C:T	2.15788e-09	-1.10993	-1.19296
151030779	chr4:151030779:T:C	6.47066e-09	-1.66637e-10	-1.20474
151031106	chr4:151031106:G:T	9.40468e-09	-1.66637e-10	-0.830814
151031143	chr4:151031143:C:T	1.01303e-08	-1.66637e-10	-0.756488
151031720	chr4:151031720:G:A	5.78052e-09	-1.66637e-10	-1.31753
151031846	chr4:151031846:C:T	5.8322e-09	-1.66637e-10	-1.30863
151032156	chr4:151032156:G:A	6.28982e-09	-1.66637e-10	-1.23309
151032439	chr4:151032439:G:A	6.23062e-09	-1.66637e-10	-1.24255
151032597	chr4:151032597:A:C	1.06003e-09	-1.76143	-1.25229
151032706	chr4:151032706:G:A	9.6627e-09	-1.66637e-10	-0.803748
151032730	chr4:151032730:C:T	2.60853e-06	4.79452	-3.48322e-10
151033247	chr4:151033247:T:C	5.98461e-09	-1.66637e-10	-1.28283
151033545	chr4:151033545:A:T	6.25804e-09	-1.66637e-10	-1.23815
151034036	chr4:151034036:G:T	9.82266e-09	-1.66637e-10	-0.787329
151034136	chr4:151034136:T:C	6.38008e-09	-1.66637e-10	-1.21884
151034295	chr4:151034295:G:A	9.80772e-09	-1.66637e-10	-0.788851
151034605	chr4:151034605:A:C	6.10193e-09	-1.66637e-10	-1.26342
151036424	chr4:151036424:G:A	6.04173e-09	-1.66637e-10	-1.27333
151036609	chr4:151036609:G:A	5.03786e-09	-1.45504	-3.48322e-10
151036619	chr4:151036619:G:A	5.73325e-09	-1.66637e-10	-1.32574
151036662	chr4:151036662:C:T	1.02425e-09	-1.75597	-1.29209
151036783	chr4:151036783:C:T	6.28893e-09	-1.66637e-10	-1.23323
151037845	chr4:151037845:C:T	5.79053e-09	-1.66637e-10	-1.3158
151037902	chr4:151037902:G:A	8.32239e-09	-1.66637e-10	-0.953071
151038159	chr4:151038159:T:C	1.88025e-09	-1.23023	-1.21039
151038759	chr4:151038759:C:A	7.06897e-09	-1.66637e-10	-1.11631
151039101	chr4:151039101:C:A	1.20552e-08	-1.66637e-10	-0.582527
151039321	chr4:151039321:C:T	6.42708e-09	-0.411666	-0.799835
151039394	chr4:151039394:C:G	9.38261e-09	-1.66637e-10	-0.833163
151039409	chr4:151039409:G:A	9.46389e-09	-1.66637e-10	-0.824537
151039440	chr4:151039440:G:A	9.12329e-09	-1.66637e-10	-0.86119
151039445	chr4:151039445:C:T	9.21417e-09	-1.66637e-10	-0.851278
151040503	chr4:151040503:T:C	1.37113e-08	-0.453799	-3.48322e-10
151040538	chr4:151040538:T:C	3.67186e-09	-0.487055	-1.28427
151041251	chr4:151041251:G:A	1.02477e-09	-1.75962	-1.28793
151041371	chr4:151041371:GA:G	6.3608e-09	-1.66637e-10	-1.22187
151041421	chr4:151041421:T:C	5.99258e-09	-1.66637e-10	-1.2815
151042656	chr4:151042656:C:T	9.99269e-09	-1.66637e-10	-0.770167
151042858	chr4:151042858:A:C	3.84611e-09	-1.09095	-0.634007
151043095	chr4:151043095:G:A	5.89662e-09	-1.66637e-10	-1.29764
151043462	chr4:151043462:G:A	1.03392e-09	-1.70765	-1.33102
151043488	chr4:151043488:C:T	3.33669e-09	-0.581456	-1.28559
151044137	chr4:151044137:C:T	1.01896e-09	-1.76121	-1.29202
151044798	chr4:151044798:G:C	6.19709e-09	-1.66637e-10	-1.24794
151045815	chr4:151045815:G:A	2.32043e-09	-0.899724	-1.33055
151046552	chr4:151046552:C:T	1.24652e-09	-1.64	-1.21166
151047143	chr4:151047143:C:A	1.23912e-09	-1.74588	-1.11174
151047153	chr4:151047153:TCAGA:T	5.59355e-09	-1.66637e-10	-1.35041
151047250	chr4:151047250:A:G	9.697e-10	-1.76151	-1.34128
151048345	chr4:151048345:T:C	5.83841e-09	-1.66637e-10	-1.30756
151049265	chr4:151049265:A:G	7.02195e-09	-1.12298	-3.48322e-10
151049279	chr4:151049279:A:C	5.62161e-09	-1.66637e-10	-1.3454
151050290	chr4:151050290:A:G	2.00877e-09	-1.05753	-1.31697
151050449	chr4:151050449:G:T	2.30148e-09	-0.929731	-1.30874
151050782	chr4:151050782:G:C	2.1413e-08	-1.66637e-10	-0.00802199
151051287	chr4:151051287:C:T	7.87194e-09	-1.66637e-10	-1.00872
151051697	chr4:151051697:C:T	5.61111e-09	-1.66637e-10	-1.34727
151051783	chr4:151051783:C:T	6.73017e-09	-1.66637e-10	-1.16542
151052179	chr4:151052179:A:G	2.58651e-09	-0.798012	-1.3237
151052183	chr4:151052183:T:C	5.61283e-09	-1.66637e-10	-1.34697
151052366	chr4:151052366:T:C	1.4672e-08	-1.66637e-10	-0.386081
151053756	chr4:151053756:A:G	6.65489e-09	0.155627	-1.3323
151054708	chr4:151054708:G:A	8.25308e-09	-1.66637e-10	-0.961435
151056798	chr4:151056798:T:C	4.00576e-08	-1.66637e-10	0.618297
151056979	chr4:151056979:C:T	1.20023e-09	-1.75308	-1.13643
151057190	chr4:151057190:T:C	2.03559e-09	-1.2612	-1.10003
151057204	chr4:151057204:C:G	5.4096e-09	-1.38385	-3.48322e-10
151057318	chr4:151057318:G:A	6.53179e-09	0.0771415	-1.27248
151057441	chr4:151057441:C:T	7.14352e-09	-1.66637e-10	-1.10581
151057550	chr4:151057550:A:G	3.05698e-09	-0.899693	-1.0549
151057797	chr4:151057797:G:A	5.59313e-09	-1.66637e-10	-1.35048
151058007	chr4:151058007:A:G	1.14101e-09	-1.70335	-1.23677
151058608	chr4:151058608:CCT:C	6.24887e-09	-1.66637e-10	-1.23962
151059399	chr4:151059399:A:C	5.71841e-09	-1.66637e-10	-1.32833
151059484	chr4:151059484:T:C	1.07503e-09	-1.66908	-1.33059
151060375	chr4:151060375:C:A	6.31333e-09	0.071303	-1.30066
151061197	chr4:151061197:A:G	5.67144e-09	-0.0432808	-1.2933
151061446	chr4:151061446:G:A	2.0376e-09	-1.13831	-1.22194
151061492	chr4:151061492:C:T	5.59956e-09	-1.66637e-10	-1.34933
151061650	chr4:151061650:C:T	2.35931e-09	-0.910216	-1.30344
151062006	chr4:151062006:T:C	5.70632e-09	-1.33045	-3.48322e-10
151062160	chr4:151062160:G:A	7.85069e-09	-1.66637e-10	-1.01142
151062365	chr4:151062365:G:A	1.67814e-09	-1.50592	-1.04841
151063397	chr4:151063397:G:A	5.68856e-09	-1.66637e-10	-1.33356
151063710	chr4:151063710:C:T	6.50221e-09	-1.66637e-10	-1.19988
151064411	chr4:151064411:T:C	1.32378e-08	-1.66637e-10	-0.488941
151064742	chr4:151064742:G:C	1.87509e-08	-1.66637e-10	-0.140777
151065291	chr4:151065291:G:A	5.15403e-09	-1.43224	-3.48322e-10
151065819	chr4:151065819:G:A	6.22777e-09	-1.243	-3.48322e-10
151066075	chr4:151066075:T:C	1.41832e-08	-1.66637e-10	-0.419964
151066713	chr4:151066713:A:T	2.20526e-09	-1.03428	-1.2469
151068141	chr4:151068141:T:C	1.43467e-08	-1.66637e-10	-0.408502
151068736	chr4:151068736:G:A	1.81166e-08	-1.66637e-10	-0.17519
151069041	chr4:151069041:G:A	7.21967e-09	-1.66637e-10	-1.09521
151069079	chr4:151069079:G:A	4.06757e-09	-1.66898	-3.48322e-10
151069742	chr4:151069742:T:A	1.18621e-08	-0.598672	-3.48322e-10
151070392	chr4:151070392:C:G	4.19296e-09	-1.63861	-3.48322e-10
151071706	chr4:151071706:C:T	7.06211e-09	-1.66637e-10	-1.11728
151071787	chr4:151071787:G:A	3.172e-08	1.6784	-1.29347
151071819	chr4:151071819:C:T	5.2559e-08	-1.66637e-10	0.889915
151071839	chr4:151071839:G:A	2.28001e-09	-0.939423	-1.30842
151071868	chr4:151071868:A:G	1.04043e-08	-1.66637e-10	-0.729802
151072419	chr4:151072419:A:G	2.303e-09	-0.940264	-1.29754
151072597	chr4:151072597:T:C	5.34588e-09	-1.3957	-3.48322e-10
151073002	chr4:151073002:A:G	1.77454e-09	-1.25695	-1.24153
151073731	chr4:151073731:AT:A	4.51221e-09	-1.56523	-3.48322e-10
151075011	chr4:151075011:G:C	2.12996e-09	-1.04229	-1.27363
151075185	chr4:151075185:C:T	7.24915e-09	-1.66637e-10	-1.09114
151075235	chr4:151075235:A:G	2.17856e-09	-0.993439	-1.29992
151075467	chr4:151075467:T:C	5.86461e-09	-1.66637e-10	-1.30309
151075526	chr4:151075526:C:T	6.61425e-09	-1.66637e-10	-1.18279
151075828	chr4:151075828:G:C	5.74601e-09	-1.66637e-10	-1.32351
151075865	chr4:151075865:A:G	5.59438e-09	-1.66637e-10	-1.35026
151076433	chr4:151076433:C:G	2.37239e-09	-0.92485	-1.28327
151076615	chr4:151076615:G:A	6.84408e-09	-1.66637e-10	-1.14864
151077374	chr4:151077374:A:G	6.60417e-09	-1.66637e-10	-1.18432
151077470	chr4:151077470:G:T	1.3685e-09	-1.54154	-1.21677
151077790	chr4:151077790:C:T	5.66451e-09	-1.66637e-10	-1.3378
151077871	chr4:151077871:A:G	1.31887e-09	-1.58795	-1.2073
151078614	chr4:151078614:T:C	8.16953e-09	-1.66637e-10	-0.971609
151078627	chr4:151078627:A:G	1.10906e-09	-1.73829	-1.23021
151079184	chr4:151079184:A:G	2.89956e-08	1.60683	-1.31171
151079629	chr4:151079629:C:T	1.11489e-08	-1.66637e-10	-0.660677
151079739	chr4:151079739:A:G	2.13149e-09	-1.08412	-1.23108
151080148	chr4:151080148:A:C	5.67649e-09	-1.66637e-10	-1.33569
151080275	chr4:151080275:AG:A	7.09993e-09	-1.11194	-3.48322e-10
151081070	chr4:151081070:T:C	6.35382e-09	-1.66637e-10	-1.22296
151081582	chr4:151081582:C:T	2.22218e-09	-1.00665	-1.26688
151081633	chr4:151081633:G:C	7.50372e-09	-1.66637e-10	-1.05662
151081763	chr4:151081763:A:G	5.11363e-09	-0.0907957	-1.34932
151082329	chr4:151082329:G:T	5.63492e-09	0.00636864	-1.34941
151082478	chr4:151082478:G:C	1.11363e-08	-1.66637e-10	-0.661807
151082960	chr4:151082960:C:A	1.08184e-09	-1.72579	-1.26756
151083157	chr4:151083157:A:G	1.07757e-08	-1.66637e-10	-0.69473
151083327	chr4:151083327:G:A	4.11794e-09	-1.65667	-3.48322e-10
151083329	chr4:151083329:A:C	2.20718e-08	0.0222793	-3.48322e-10
151083632	chr4:151083632:T:C	2.22522e-09	-1.00058	-1.27158
151084036	chr4:151084036:G:A	5.64074e-09	-1.66637e-10	-1.34201
151084186	chr4:151084186:CTA:C	1.99484e-09	-1.10182	-1.27964
151084214	chr4:151084214:C:CA	1.32661e-08	-0.48681	-3.48322e-10
151084222	chr4:151084222:T:A	2.04139e-09	-1.07462	-1.28376
151084223	chr4:151084223:T:A	5.64635e-09	-1.34101	-3.48322e-10
151084268	chr4:151084268:C:T	1.85892e-09	-1.1355	-1.31653
151085126	chr4:151085126:T:A	2.0749e-09	-1.03293	-1.30918
151085383	chr4:151085383:G:A	5.64206e-09	-1.66637e-10	-1.34177
151085535	chr4:151085535:C:T	1.31384e-09	-1.53605	-1.26302
151085939	chr4:151085939:A:G	1.2559e-09	-1.53959	-1.30457
151086049	chr4:151086049:A:G	2.10403e-08	1.3	-1.32558
151086707	chr4:151086707:C:T	6.63295e-09	-1.66637e-10	-1.17997
151087010	chr4:151087010:A:C	1.32179e-08	-1.66637e-10	-0.490447
151087312	chr4:151087312:G:A	1.23543e-08	-1.66637e-10	-0.558015
151087491	chr4:151087491:A:G	6.51545e-09	-1.096	-0.101845
151088178	chr4:151088178:T:C	5.5911e-09	-1.66637e-10	-1.35084
151088855	chr4:151088855:C:T	3.472e-09	-0.581159	-1.24613
151089186	chr4:151089186:A:G	2.72796e-09	-0.7854	-1.28307
151089478	chr4:151089478:AT:A	3.78418e-09	-0.516106	-1.22508
151089774	chr4:151089774:G:A	4.25999e-09	-1.62275	-3.48322e-10
151090114	chr4:151090114:T:C	1.08591e-09	-1.63882	-1.35079
151090174	chr4:151090174:T:C	5.59937e-09	-1.66637e-10	-1.34937
151090222	chr4:151090222:T:C	5.61638e-09	-1.66637e-10	-1.34633
151090690	chr4:151090690:T:A	6.95876e-09	-1.13202	-3.48322e-10
151091189	chr4:151091189:G:A	8.36098e-09	-1.66637e-10	-0.948446
151091204	chr4:151091204:T:C	5.59259e-09	-1.66637e-10	-1.35058
151091285	chr4:151091285:G:A	1.31548e-08	-1.66637e-10	-0.495233
151091379	chr4:151091379:A:T	5.59225e-09	-1.66637e-10	-1.35064
151091573	chr4:151091573:G:T	1.0862e-08	-0.686752	-3.48322e-10
151091659	chr4:151091659:T:G	6.10538e-09	-1.26285	-3.48322e-10
151091661	chr4:151091661:T:G	1.30385e-08	-0.504115	-3.48322e-10
151091695	chr4:151091695:C:T	1.19952e-08	-1.66637e-10	-0.587513
151091875	chr4:151091875:C:T	1.29906e-08	-1.66637e-10	-0.507794
151091949	chr4:151091949:G:C	1.07772e-09	-1.64653	-1.35065
151092213	chr4:151092213:A:G	7.02295e-09	-1.66637e-10	-1.12284
151092757	chr4:151092757:G:C	6.22356e-09	-1.24368	-3.48322e-10
151092767	chr4:151092767:T:C	7.1493e-09	-1.66637e-10	-1.10501
151092827	chr4:151092827:C:T	5.59831e-09	-1.66637e-10	-1.34956
151092939	chr4:151092939:T:C	1.2916e-08	-1.66637e-10	-0.513557
151093190	chr4:151093190:C:T	1.12048e-08	-1.66637e-10	-0.655675
151093388	chr4:151093388:T:C	7.12985e-09	-1.66637e-10	-1.10773
151093501	chr4:151093501:G:A	2.64916e-09	-0.840702	-1.25708
151093790	chr4:151093790:C:T	4.06418e-09	-0.405752	-1.26406
151093836	chr4:151093836:G:A	5.61437e-09	-1.66637e-10	-1.34669
151093966	chr4:151093966:A:G	6.82182e-09	-1.66637e-10	-1.15189
151094624	chr4:151094624:C:T	2.61642e-09	-0.859577	-1.25064
151094634	chr4:151094634:G:A	6.90891e-09	-1.66637e-10	-1.13921
151094794	chr4:151094794:T:C	1.07136e-09	-1.65267	-1.35042
151094836	chr4:151094836:C:T	3.3155e-09	-0.633862	-1.23955
151095277	chr4:151095277:G:A	4.39289e-09	-1.59203	-3.48322e-10
151095692	chr4:151095692:A:G	6.32728e-09	-1.16446	-0.0626884
151095779	chr4:151095779:C:T	2.47791e-09	-0.852611	-1.31199
151096725	chr4:151096725:T:C	5.63201e-09	-1.66637e-10	-1.34356
151097079	chr4:151097079:G:A	5.6196e-09	-1.66637e-10	-1.34576
151097189	chr4:151097189:A:C	1.17209e-07	2.21183	-0.519896
151097510	chr4:151097510:C:T	5.8973e-09	-1.29753	-3.48322e-10
151097961	chr4:151097961:C:T	5.94064e-09	-1.66637e-10	-1.2902
151098819	chr4:151098819:T:G	6.42777e-09	-1.66637e-10	-1.21139
151098840	chr4:151098840:G:C	3.94749e-09	-1.69894	-3.48322e-10
151099077	chr4:151099077:T:C	1.0735e-09	-1.65092	-1.35018
151099099	chr4:151099099:C:T	1.06827e-09	-1.65515	-1.35083
151099527	chr4:151099527:G:A	8.86297e-09	-1.66637e-10	-0.890139
151099606	chr4:151099606:T:C	6.66709e-09	-1.66637e-10	-1.17484
151099625	chr4:151099625:C:T	5.38935e-09	-0.0422205	-1.34537
151099824	chr4:151099824:C:T	5.60252e-09	-1.66637e-10	-1.3488
151100699	chr4:151100699:G:C	1.16325e-07	2.2398	-0.555434
151102346	chr4:151102346:AATTGGGT:A	1.25128e-08	-1.66637e-10	-0.545266
151102795	chr4:151102795:C:T	1.5244e-08	-1.66637e-10	-0.347832
151103174	chr4:151103174:T:G	2.63208e-09	-0.827367	-1.27688
151103485	chr4:151103485:A:G	6.82573e-09	-1.66637e-10	-1.15132
151104368	chr4:151104368:C:T	5.74236e-09	-1.66637e-10	-1.32415
151104794	chr4:151104794:G:A	6.86388e-09	-1.66637e-10	-1.14575
151104817	chr4:151104817:T:C	3.28652e-09	-0.603229	-1.27896
151105070	chr4:151105070:T:C	1.23947e-08	-1.66637e-10	-0.554756
151105123	chr4:151105123:G:C	1.10595e-09	-1.62112	-1.3502
151105124	chr4:151105124:T:C	1.10877e-09	-1.61809	-1.35068
151105126	chr4:151105126:T:TC	1.10489e-09	-1.62232	-1.34996
151107369	chr4:151107369:TC:T	2.65901e-09	-0.818861	-1.27521
151107397	chr4:151107397:C:T	1.24388e-07	-1.66637e-10	1.75138
151108564	chr4:151108564:C:G	4.08431e-09	-1.66487	-3.48322e-10
151108644	chr4:151108644:ATAACT:A	4.30154e-09	-0.629012	-0.984035
151109310	chr4:151109310:A:C	2.27644e-09	-0.947136	-1.30227
151109482	chr4:151109482:A:G	5.69729e-09	-1.66637e-10	-1.33203
151109855	chr4:151109855:T:C	1.09531e-09	-1.65189	-1.32909
151110286	chr4:151110286:C:T	1.14925e-09	-1.6337	-1.29921
151110409	chr4:151110409:C:T	4.63173e-09	-0.193478	-1.34561
151110949	chr4:151110949:T:C	7.24678e-09	-1.66637e-10	-1.09146
151111445	chr4:151111445:C:T	5.5915e-09	-1.66637e-10	-1.35077
151111469	chr4:151111469:T:C	6.2743e-09	-1.66637e-10	-1.23556
151111580	chr4:151111580:C:T	5.23606e-09	-1.41645	-3.48322e-10
151111688	chr4:151111688:G:C	1.15747e-09	-1.62619	-1.29959
151111777	chr4:151111777:G:C	8.12812e-09	-1.66637e-10	-0.976691
151112417	chr4:151112417:A:G	7.0382e-09	-1.12067	-3.48322e-10
151112861	chr4:151112861:G:C	5.92784e-09	-1.29236	-3.48322e-10
151113283	chr4:151113283:A:G	1.25943e-08	-1.66637e-10	-0.538779
151114147	chr4:151114147:G:A	1.67245e-08	-0.255145	-3.48322e-10
151114374	chr4:151114374:T:C	1.08438e-08	-1.66637e-10	-0.688425
151114788	chr4:151114788:C:T	7.09167e-09	-1.66637e-10	-1.1131
151115744	chr4:151115744:T:G	7.58162e-09	-1.66637e-10	-1.04629
151115764	chr4:151115764:G:A	8.25472e-09	-1.66637e-10	-0.961235
151116516	chr4:151116516:C:CT	5.01474e-09	-0.114537	-1.3451
151116786	chr4:151116786:A:G	1.25976e-08	-1.66637e-10	-0.538516
151116882	chr4:151116882:C:T	6.03559e-09	-1.66637e-10	-1.27435
151117146	chr4:151117146:C:T	1.17554e-08	-1.66637e-10	-0.607707
151117904	chr4:151117904:A:C	8.05112e-09	-1.66637e-10	-0.986209
151118194	chr4:151118194:A:G	1.12977e-09	-1.60328	-1.34673
151118556	chr4:151118556:T:G	1.41981e-08	-1.66637e-10	-0.418914
151118848	chr4:151118848:C:T	5.74999e-09	-1.66637e-10	-1.32282
151118911	chr4:151118911:A:G	1.0845e-09	-1.6531	-1.3378
151118998	chr4:151118998:A:G	5.59154e-09	-1.66637e-10	-1.35077
151119152	chr4:151119152:G:C	4.77005e-09	-0.170229	-1.33943
151119334	chr4:151119334:C:T	2.26711e-09	-0.981392	-1.27212
151119661	chr4:151119661:CT:C	1.83766e-08	-1.66637e-10	-0.160943
151119916	chr4:151119916:A:G	5.62592e-09	-1.66637e-10	-1.34464
151120092	chr4:151120092:C:T	5.27708e-09	-1.40865	-3.48322e-10
151120133	chr4:151120133:T:C	1.25932e-08	-1.66637e-10	-0.538867
151120350	chr4:151120350:C:G	1.16826e-09	-1.63667	-1.27984
151121960	chr4:151121960:A:C	1.46832e-08	-1.66637e-10	-0.385315
151122621	chr4:151122621:AT:A	6.30214e-09	-1.66637e-10	-1.23113
151122912	chr4:151122912:T:C	1.27108e-09	-1.63726	-1.19489
151123101	chr4:151123101:T:C	9.91002e-09	-1.66637e-10	-0.778475
151123148	chr4:151123148:C:T	1.08539e-08	0.206878	-0.894378
151123352	chr4:151123352:T:TAA	1.46382e-08	-1.66637e-10	-0.388383
151123498	chr4:151123498:T:G	1.69714e-08	-0.240489	-3.48322e-10
151123509	chr4:151123509:C:A	5.00677e-09	-0.117771	-1.34346
151124216	chr4:151124216:C:T	1.32169e-08	0.0277855	-0.51831
151125136	chr4:151125136:C:T	5.07035e-09	-0.100391	-1.34822
151125238	chr4:151125238:C:T	8.88663e-09	-1.66637e-10	-0.887473
151125343	chr4:151125343:G:A	1.24373e-09	-1.72083	-1.13307
151125505	chr4:151125505:AAAG:A	5.73693e-09	-1.66637e-10	-1.3251
151126570	chr4:151126570:C:T	1.15134e-08	-1.66637e-10	-0.628513
151126996	chr4:151126996:A:G	1.51934e-09	-1.30397	-1.34978
151127152	chr4:151127152:C:T	2.43433e-09	-0.879697	-1.30265
151127415	chr4:151127415:C:T	8.14243e-09	-0.974932	-3.48322e-10
151127784	chr4:151127784:A:T	1.33465e-09	-1.70889	-1.07446
151127931	chr4:151127931:G:A	9.72766e-09	-0.797048	-3.48322e-10
151128144	chr4:151128144:G:A	4.71134e-09	-0.186112	-1.33594
151128591	chr4:151128591:C:T	4.20051e-09	-0.288783	-1.34803
151128638	chr4:151128638:ACTTT:A	1.23014e-08	-1.66637e-10	-0.56231
151129197	chr4:151129197:C:T	5.74999e-09	-1.32282	-3.48322e-10
151129387	chr4:151129387:C:T	5.62335e-09	-1.66637e-10	-1.34509
151130355	chr4:151130355:G:C	1.21686e-08	-1.66637e-10	-0.573164
151130535	chr4:151130535:A:G	2.66559e-07	2.51358	-3.48322e-10
151131780	chr4:151131780:G:A	5.15026e-09	-0.617258	-0.815716
151132256	chr4:151132256:G:A	2.30562e-09	-0.94765	-1.28902
151132696	chr4:151132696:T:C	1.31362e-08	-1.66637e-10	-0.496646
151132703	chr4:151132703:A:G	5.75041e-09	-1.66637e-10	-1.32275
151133792	chr4:151133792:C:T	5.10603e-09	-1.24768	-0.193921
151133921	chr4:151133921:C:T	1.33532e-09	-1.71041	-1.07244
151133971	chr4:151133971:A:G	2.32274e-08	0.0733133	-3.48322e-10
151134114	chr4:151134114:G:A	5.4723e-09	-1.37232	-3.48322e-10
151135207	chr4:151135207:T:G	1.29376e-08	-1.66637e-10	-0.511882
151135509	chr4:151135509:C:T	5.87047e-09	-1.66637e-10	-1.30209
151135512	chr4:151135512:T:C	1.06203e-09	-1.67769	-1.33414
151135893	chr4:151135893:G:A	7.56778e-09	-1.66637e-10	-1.04812
151136136	chr4:151136136:A:G	1.05593e-09	-1.67955	-1.33804
151136297	chr4:151136297:A:G	1.01012e-09	-1.71729	-1.34466
151136676	chr4:151136676:T:C	5.85576e-09	-1.66637e-10	-1.3046
151136768	chr4:151136768:A:G	7.24852e-09	-1.66637e-10	-1.09122
151136855	chr4:151136855:C:A	2.32883e-09	-0.930298	-1.29635
151137653	chr4:151137653:T:C	5.59135e-09	-1.66637e-10	-1.3508
151137959	chr4:151137959:T:C	2.6812e-07	2.51941	-3.48322e-10
151138279	chr4:151138279:C:T	5.78881e-09	-1.66637e-10	-1.31609
151139052	chr4:151139052:T:A	2.19368e-09	-0.95817	-1.32827
151139203	chr4:151139203:G:C	1.13352e-08	-1.66637e-10	-0.644105
151140049	chr4:151140049:T:C	3.5888e-09	-0.722517	-1.07169
151140057	chr4:151140057:T:C	7.14028e-09	-1.66637e-10	-1.10627
151140197	chr4:151140197:G:A	9.81882e-08	1.89399	-0.37913
151140627	chr4:151140627:T:C	4.02708e-09	-1.67898	-3.48322e-10
151140835	chr4:151140835:C:T	1.20402e-09	-1.63941	-1.24695
151141032	chr4:151141032:G:A	1.56318e-08	-1.00136	0.678644
151141036	chr4:151141036:C:A	6.5446e-09	-1.19338	-3.48322e-10
151141041	chr4:151141041:A:AT	5.084e-09	-1.44592	-3.48322e-10
151141165	chr4:151141165:A:G	5.28388e-09	-0.18167	-1.22569
151141519	chr4:151141519:C:T	1.20743e-09	-1.63943	-1.2441
151141869	chr4:151141869:G:A	1.17407e-09	-1.65513	-1.25641
151142379	chr4:151142379:A:T	1.08234e-09	-1.64518	-1.34772
151142510	chr4:151142510:GT:G	5.32715e-09	-0.0842727	-1.31493
151142761	chr4:151142761:C:T	5.70243e-09	-1.66637e-10	-1.33113
151143054	chr4:151143054:T:C	5.70508e-09	-1.66637e-10	-1.33066
151144018	chr4:151144018:C:T	6.9305e-09	-1.66637e-10	-1.13609
151144045	chr4:151144045:C:T	4.62674e-09	-0.468424	-1.07174
151144155	chr4:151144155:T:C	7.87793e-09	-1.66637e-10	-1.00796
151144532	chr4:151144532:A:G	2.78969e-08	1.55457	-1.29808
151145258	chr4:151145258:A:G	1.06675e-09	-1.66578	-1.34162
151145582	chr4:151145582:A:C	1.10316e-09	-1.6315	-1.34234
151145584	chr4:151145584:G:A	2.75608e-08	1.46526	-1.22089
151145620	chr4:151145620:T:C	4.13165e-09	-1.65335	-3.48322e-10
151145664	chr4:151145664:C:T	1.05669e-09	-1.67655	-1.34033
151146178	chr4:151146178:A:C	1.0537e-09	-1.67747	-1.34224
151146308	chr4:151146308:T:A	3.35348e-09	-0.556984	-1.30504
151146315	chr4:151146315:A:T	1.59151e-08	-1.66637e-10	-0.304752
151147087	chr4:151147087:T:A	5.3265e-09	-1.39933	-3.48322e-10
151147128	chr4:151147128:A:G	1.10162e-09	-1.6294	-1.34583
151147271	chr4:151147271:T:C	6.59942e-09	-1.66637e-10	-1.18504
151147923	chr4:151147923:A:G	6.65426e-09	-1.66637e-10	-1.17676
151148317	chr4:151148317:C:T	8.09384e-09	-1.66637e-10	-0.980917
151148374	chr4:151148374:C:T	5.5735e-09	-1.354	-3.48322e-10
151148414	chr4:151148414:C:T	1.84192e-09	-1.12313	-1.33808
151148775	chr4:151148775:C:T	5.62879e-09	-1.66637e-10	-1.34413
151148878	chr4:151148878:A:C	1.9295e-09	-1.08133	-1.33343
151149426	chr4:151149426:T:C	6.14689e-09	-1.66637e-10	-1.25607
151149914	chr4:151149914:G:A	5.24289e-09	-0.279345	-1.1358
151149957	chr4:151149957:G:A	1.09947e-08	-1.66637e-10	-0.674611
151150346	chr4:151150346:T:C	1.22599e-08	-1.66637e-10	-0.565687
151152135	chr4:151152135:A:G	5.66249e-09	-1.66637e-10	-1.33816
151152384	chr4:151152384:C:T	3.72799e-09	-0.407137	-1.34901
151152405	chr4:151152405:T:C	4.10886e-09	-0.554284	-1.10459
151152894	chr4:151152894:G:A	5.82237e-09	-1.66637e-10	-1.31031
151152897	chr4:151152897:A:G	3.40452e-09	-0.52151	-1.32541
151153599	chr4:151153599:A:AT	4.3614e-09	-1.59923	-3.48322e-10
151153609	chr4:151153609:A:T	3.84783e-09	-1.72451	-3.48322e-10
151153616	chr4:151153616:A:G	6.47421e-09	-1.66637e-10	-1.20419
151153670	chr4:151153670:A:C	6.39623e-09	-1.21631	-3.48322e-10
151154184	chr4:151154184:G:T	1.03662e-08	-1.66637e-10	-0.73347
151154861	chr4:151154861:G:A	1.74534e-08	-0.212488	-3.48322e-10
151155410	chr4:151155410:T:C	4.17523e-09	-1.31643	-0.326419
151155786	chr4:151155786:G:A	6.4567e-09	-1.66637e-10	-1.2069
151155837	chr4:151155837:C:T	3.25348e-09	-0.830472	-1.06183
151155931	chr4:151155931:T:C	3.72156e-09	-1.75788	-3.48322e-10
151156344	chr4:151156344:G:A	1.5918e-08	-1.66637e-10	-0.304569
151156774	chr4:151156774:C:G	6.3787e-09	-1.66637e-10	-1.21906
151157593	chr4:151157593:T:C	6.3862e-09	-1.66637e-10	-1.21788
151157626	chr4:151157626:C:T	9.76091e-09	-1.66637e-10	-0.793635
151157770	chr4:151157770:A:G	7.05395e-09	-1.66637e-10	-1.11843
151160030	chr4:151160030:TAATAGGTGGTGTATCC:T	6.61651e-09	-1.66637e-10	-1.18245
151160187	chr4:151160187:C:T	5.80262e-09	-1.66637e-10	-1.31371
151161063	chr4:151161063:C:G	5.90298e-09	-1.66637e-10	-1.29656
151161982	chr4:151161982:G:T	1.11177e-09	-1.61836	-1.34771
151162099	chr4:151162099:T:C	2.20415e-08	-1.66637e-10	0.0209061
151163111	chr4:151163111:T:C	1.85439e-09	-1.1222	-1.33227
151163751	chr4:151163751:T:C	6.40823e-09	-1.66637e-10	-1.21444
151163772	chr4:151163772:G:A	9.21638e-09	-1.66637e-10	-0.851038
151163935	chr4:151163935:T:C	1.94186e-09	-1.08228	-1.3261
151164390	chr4:151164390:C:T	5.59409e-09	-1.66637e-10	-1.35031
151164689	chr4:151164689:C:T	1.36532e-08	-1.66637e-10	-0.458049
151164725	chr4:151164725:G:A	6.79496e-09	-1.66637e-10	-1.15584
151164762	chr4:151164762:T:C	4.58398e-09	-0.571488	-0.977965
151165092	chr4:151165092:C:T	4.52081e-09	-0.591354	-0.971975
151165459	chr4:151165459:A:G	4.51451e-09	-0.579329	-0.985395
151165913	chr4:151165913:T:C	3.61056e-09	-0.482772	-1.30539
151166093	chr4:151166093:C:T	5.8878e-09	-1.66637e-10	-1.29914
151166222	chr4:151166222:G:GA	6.9363e-09	-1.66637e-10	-1.13525
151166993	chr4:151166993:A:G	8.71198e-09	-0.907321	-3.48322e-10
151167131	chr4:151167131:G:A	6.8369e-09	-1.66637e-10	-1.14969
151167693	chr4:151167693:C:T	9.09155e-09	-0.864676	-3.48322e-10
151168163	chr4:151168163:C:T	5.71091e-09	-1.66637e-10	-1.32964
151168515	chr4:151168515:G:C	1.83299e-09	-1.1448	-1.32127
151168681	chr4:151168681:C:T	6.32949e-09	-1.66637e-10	-1.2268
151169248	chr4:151169248:G:A	7.46227e-09	-1.66637e-10	-1.06216
151169483	chr4:151169483:G:A	1.31618e-08	-1.66637e-10	-0.494705
151169919	chr4:151169919:G:A	8.30695e-09	-1.66637e-10	-0.954929
151170190	chr4:151170190:G:A	4.39696e-09	-0.582227	-1.00888
151170457	chr4:151170457:A:T	3.59931e-09	-0.473175	-1.31811
151170474	chr4:151170474:C:T	1.09832e-09	-1.62867	-1.34956
151171407	chr4:151171407:T:G	6.61519e-09	-1.66637e-10	-1.18265
151171423	chr4:151171423:T:C	4.20875e-09	-1.63485	-3.48322e-10
151171884	chr4:151171884:A:G	7.24186e-09	-1.66637e-10	-1.09214
151172461	chr4:151172461:G:A	9.78737e-09	-1.66637e-10	-0.790928
151172813	chr4:151172813:A:G	1.07872e-09	-1.6464	-1.34985
151172914	chr4:151172914:G:T	9.00594e-08	2.03602	-0.607576
151173392	chr4:151173392:T:C	3.55554e-09	-0.453177	-1.35034
151173534	chr4:151173534:T:C	9.27454e-09	-1.66637e-10	-0.844748
151173719	chr4:151173719:AT:A	3.74046e-09	-1.75281	-3.48322e-10
151173886	chr4:151173886:T:C	5.68294e-09	-1.66637e-10	-1.33455
151173957	chr4:151173957:G:A	1.76178e-09	-1.16487	-1.34083
151174104	chr4:151174104:C:T	1.07555e-09	-1.64858	-1.3506
151174566	chr4:151174566:C:T	1.20009e-08	-1.66637e-10	-0.587039
151175532	chr4:151175532:T:C	3.72998e-09	-1.75562	-3.48322e-10
151175603	chr4:151175603:C:T	9.20115e-09	-1.15748	0.304789
151176695	chr4:151176695:G:A	7.55213e-09	-1.66637e-10	-1.05019
151176810	chr4:151176810:T:C	1.34391e-08	0.704978	-1.17883
151177003	chr4:151177003:A:G	7.64725e-09	-1.66637e-10	-1.03767
151177201	chr4:151177201:A:G	7.32782e-09	-1.08034	-3.48322e-10
151177434	chr4:151177434:C:T	1.54726e-08	0.79095	-1.1239
151177677	chr4:151177677:T:C	8.12366e-09	-1.66637e-10	-0.97724
151177701	chr4:151177701:A:C	5.99736e-09	-1.66637e-10	-1.2807
151178035	chr4:151178035:C:G	5.7499e-09	-1.66637e-10	-1.32284
151178418	chr4:151178418:T:C	6.24877e-09	-1.66637e-10	-1.23964
151179142	chr4:151179142:T:C	9.66831e-09	-0.803167	-3.48322e-10
151179231	chr4:151179231:T:C	2.41927e-08	-1.66637e-10	0.114029
151180078	chr4:151180078:T:C	3.95017e-09	-0.388773	-1.30949
151180370	chr4:151180370:G:A	1.07475e-09	-1.65225	-1.34768
151180400	chr4:151180400:CA:C	1.84889e-07	-1.66637e-10	2.14774
151180744	chr4:151180744:C:G	1.01677e-08	-1.66637e-10	-0.752809
151180914	chr4:151180914:C:A	2.23389e-07	2.93915	-0.602259
151180915	chr4:151180915:C:A	2.42061e-07	2.91964	-0.502475
151180925	chr4:151180925:G:A	1.246e-08	0.594513	-1.14401
151181151	chr4:151181151:G:A	4.92024e-08	2.15848	-1.33456
151181427	chr4:151181427:C:CA	5.60424e-09	-1.66637e-10	-1.3485
151181433	chr4:151181433:C:T	1.02857e-08	-1.66637e-10	-0.74127
151181773	chr4:151181773:A:G	3.51956e-09	-0.587214	-1.22647
151181915	chr4:151181915:T:C	3.7327e-09	-1.75489	-3.48322e-10
151182302	chr4:151182302:T:C	1.0946e-08	-0.679049	-3.48322e-10
151182477	chr4:151182477:G:A	6.18393e-09	-1.66637e-10	-1.25007
151182504	chr4:151182504:T:C	1.99249e-07	2.22254	-3.48322e-10
151183004	chr4:151183004:C:T	1.27549e-09	-1.62968	-1.19902
151183054	chr4:151183054:C:T	2.3474e-07	2.99779	-0.61133
151183251	chr4:151183251:C:T	5.72525e-09	-1.66637e-10	-1.32713
151183790	chr4:151183790:A:T	4.02401e-09	-1.67974	-3.48322e-10
151184000	chr4:151184000:C:T	1.08726e-09	-1.68384	-1.30452
151184196	chr4:151184196:T:C	1.84175e-08	0.997007	-1.15573
151184248	chr4:151184248:A:G	2.07227e-08	1.05936	-1.10015
151184450	chr4:151184450:C:T	3.733e-08	-1.66637e-10	0.547776
151184594	chr4:151184594:TCTGCTAGGGCC:T	3.7744e-05	7.75256	-0.286002
151185242	chr4:151185242:T:C	1.31028e-08	-1.66637e-10	-0.499192
151185608	chr4:151185608:C:T	5.76957e-09	-1.31942	-3.48322e-10
151185712	chr4:151185712:C:T	7.22255e-09	-1.66637e-10	-1.09481
151185798	chr4:151185798:C:G	1.07802e-08	-1.66637e-10	-0.69431
151185996	chr4:151185996:C:T	1.16844e-08	-1.66637e-10	-0.613768
151186623	chr4:151186623:G:A	7.28032e-09	-1.66637e-10	-1.08685
151186740	chr4:151186740:C:T	1.19757e-09	-1.68933	-1.20239
151186864	chr4:151186864:G:A	3.70779e-09	-1.76159	-3.48322e-10
151187090	chr4:151187090:G:A	7.57484e-09	-1.66637e-10	-1.04719
151187207	chr4:151187207:T:C	9.80806e-09	-1.66637e-10	-0.788816
151187886	chr4:151187886:C:T	5.6381e-09	-1.66637e-10	-1.34247
151187917	chr4:151187917:C:T	3.71169e-09	-1.76053	-3.48322e-10
151188134	chr4:151188134:C:T	1.36586e-08	-1.66637e-10	-0.457654
151188387	chr4:151188387:G:A	1.0916e-08	-1.66637e-10	-0.681795
151188400	chr4:151188400:T:G	2.45804e-05	7.35263	-0.314948
151188610	chr4:151188610:T:C	5.72491e-09	-1.66637e-10	-1.32719
151188845	chr4:151188845:A:C	5.72536e-09	-1.66637e-10	-1.32712
151188885	chr4:151188885:C:T	1.20855e-09	-1.6559	-1.2267
151188981	chr4:151188981:AC:A	7.64695e-09	-1.66637e-10	-1.03771
151189145	chr4:151189145:G:A	6.04412e-09	-1.66637e-10	-1.27294
151189274	chr4:151189274:C:T	8.61986e-09	0.429949	-1.3479
151189334	chr4:151189334:C:T	1.01522e-08	-1.66637e-10	-0.754331
151189348	chr4:151189348:T:C	1.14949e-09	-1.71742	-1.21528
151189368	chr4:151189368:C:T	4.06678e-09	-1.66917	-3.48322e-10
151189615	chr4:151189615:A:G	1.14496e-09	-1.70637	-1.23028
151189680	chr4:151189680:A:G	1.2409e-09	-1.63333	-1.22285
151190029	chr4:151190029:G:A	1.14263e-09	-1.73225	-1.20643
151190044	chr4:151190044:T:G	4.6597e-09	-0.228971	-1.3041
151190496	chr4:151190496:G:A	5.66407e-09	-1.66637e-10	-1.33788
151190576	chr4:151190576:G:A	6.99328e-09	-1.66637e-10	-1.12707
151190618	chr4:151190618:T:C	1.21097e-09	-1.6495	-1.23109
151191056	chr4:151191056:T:G	1.15382e-09	-1.70801	-1.22093
151191624	chr4:151191624:T:G	1.06024e-08	-1.66637e-10	-0.710938
151191727	chr4:151191727:G:A	5.74302e-09	-1.66637e-10	-1.32404
151191732	chr4:151191732:A:G	1.58387e-09	-1.75062	-0.861528
151191832	chr4:151191832:A:C	8.70631e-09	-1.66637e-10	-0.907973
151191888	chr4:151191888:T:G	1.18513e-09	-1.65573	-1.24644
151192749	chr4:151192749:C:T	7.39198e-09	-1.66637e-10	-1.07162
151192963	chr4:151192963:T:C	2.16501e-08	0.00299134	-3.48322e-10
151193082	chr4:151193082:T:C	2.94583e-07	3.18264	-0.569099
151194128	chr4:151194128:C:T	1.49712e-08	-0.365894	-3.48322e-10
151194131	chr4:151194131:T:C	2.26426e-08	0.0478123	-3.48322e-10
151194174	chr4:151194174:C:T	5.68061e-09	-1.66637e-10	-1.33496
151194476	chr4:151194476:CACA:C	5.67672e-09	-1.66637e-10	-1.33565
151194745	chr4:151194745:TTCA:T	1.60981e-08	0.944797	-1.23811
151195166	chr4:151195166:C:T	1.82781e-08	1.05494	-1.22125
151195993	chr4:151195993:C:T	4.84964e-09	-0.206452	-1.28666
151196015	chr4:151196015:G:A	1.83277e-08	1.06043	-1.22403
151196189	chr4:151196189:A:G	1.075e-09	-1.7436	-1.2561
151196293	chr4:151196293:T:C	1.44116e-09	-1.49466	-1.21191
151197141	chr4:151197141:C:T	1.39252e-07	1.90603	-0.0417624
151197393	chr4:151197393:G:T	5.72668e-09	-1.66637e-10	-1.32688
151197755	chr4:151197755:A:ACT	1.19564e-09	-1.69961	-1.19373
151198146	chr4:151198146:A:G	6.88618e-09	-1.66637e-10	-1.1425
151198672	chr4:151198672:T:C	1.83009e-08	-0.16507	-3.48322e-10
151199044	chr4:151199044:A:G	5.89551e-09	-1.66637e-10	-1.29783
151199077	chr4:151199077:T:C	7.70554e-09	-1.66637e-10	-1.03008
151199785	chr4:151199785:C:T	5.72523e-09	-1.66637e-10	-1.32714
151200883	chr4:151200883:T:C	2.38727e-08	1.3271	-1.22639
151200912	chr4:151200912:C:T	2.38587e-08	1.31175	-1.21162
151201138	chr4:151201138:T:A	3.89372e-07	3.40832	-0.515809
151201452	chr4:151201452:C:T	5.66926e-09	-1.66637e-10	-1.33696
151201621	chr4:151201621:T:C	5.31589e-09	-0.0594488	-1.34187
151202083	chr4:151202083:C:T	6.32613e-09	-1.66637e-10	-1.22733
151202118	chr4:151202118:G:A	5.72749e-09	-1.66637e-10	-1.32674
151202151	chr4:151202151:C:T	1.1743e-08	0.114231	-0.722994
151202753	chr4:151202753:C:T	5.85088e-09	-1.66637e-10	-1.30543
151203537	chr4:151203537:A:C	5.72333e-09	-1.66637e-10	-1.32747
151204369	chr4:151204369:G:A	6.13826e-09	-0.109032	-1.14845
151204563	chr4:151204563:TCAAAA:T	1.03226e-09	-1.69402	-1.34625
151204737	chr4:151204737:T:C	5.68186e-09	-1.66637e-10	-1.33474
151205478	chr4:151205478:G:A	5.76911e-09	-1.66637e-10	-1.3195
151205829	chr4:151205829:C:T	6.34227e-09	-1.66637e-10	-1.22478
151205984	chr4:151205984:A:G	1.79103e-08	-0.186646	-3.48322e-10
151206625	chr4:151206625:C:T	1.36113e-08	-1.66637e-10	-0.461123
151206772	chr4:151206772:C:T	7.93257e-09	-0.0225829	-0.978461
151206831	chr4:151206831:T:C	6.83665e-09	-1.66637e-10	-1.14972
151206876	chr4:151206876:T:C	5.72523e-09	-1.66637e-10	-1.32714
151207006	chr4:151207006:CTCTG:C	7.02212e-09	-1.66637e-10	-1.12296
151207142	chr4:151207142:C:T	1.05008e-09	-1.67938	-1.34377
151208654	chr4:151208654:A:G	1.0226e-09	-1.69883	-1.35085
151208782	chr4:151208782:A:G	9.21633e-09	-1.66637e-10	-0.851044
151208794	chr4:151208794:T:C	5.72052e-09	-1.66637e-10	-1.32796
151208894	chr4:151208894:A:G	3.70816e-09	-1.76149	-3.48322e-10
151208898	chr4:151208898:T:C	3.70778e-09	-1.76159	-3.48322e-10
151209245	chr4:151209245:T:C	5.72533e-09	-1.66637e-10	-1.32712
151209347	chr4:151209347:T:C	1.07085e-09	-1.65965	-1.34391
151210041	chr4:151210041:T:C	7.79111e-09	-1.01904	-3.48322e-10
151210499	chr4:151210499:T:G	2.68428e-09	-0.977854	-1.10675
151210592	chr4:151210592:T:C	1.124e-09	-1.61451	-1.34061
151210652	chr4:151210652:C:T	1.0123e-09	-1.71951	-1.34028
151210706	chr4:151210706:G:A	1.17103e-09	-1.56598	-1.34815
151211706	chr4:151211706:C:G	1.40603e-08	-1.66637e-10	-0.428663
151211736	chr4:151211736:C:T	2.09122e-08	-1.66637e-10	-0.0316905
151212001	chr4:151212001:T:C	1.07653e-09	-1.66879	-1.32949
151212497	chr4:151212497:G:T	5.75168e-09	-1.66637e-10	-1.32253
151212804	chr4:151212804:T:C	8.01557e-09	-1.66637e-10	-0.990635
151212985	chr4:151212985:G:A	5.93868e-09	-1.66637e-10	-1.29053
151213682	chr4:151213682:TAA:T	5.90807e-09	-1.66637e-10	-1.2957
151213685	chr4:151213685:TTA:T	5.75444e-09	-1.66637e-10	-1.32205
151213689	chr4:151213689:T:TTTA	5.74828e-09	-1.66637e-10	-1.32312
151213951	chr4:151213951:G:A	1.49755e-09	-1.34988	-1.31831
151214013	chr4:151214013:G:T	5.71185e-09	-1.66637e-10	-1.32948
151214128	chr4:151214128:A:G	5.67146e-09	-1.66637e-10	-1.33657
151215026	chr4:151215026:CCAGACGGGGCGGCGGGGCAAAGGCGCTCCCCACATCT:C	5.76198e-09	-1.66637e-10	-1.32074
151215047	chr4:151215047:A:G	8.00915e-09	-1.66637e-10	-0.991436
151215193	chr4:151215193:A:C	7.76917e-09	-1.66637e-10	-1.02186
151215214	chr4:151215214:A:T	2.62593e-08	1.3836	-1.1876
151215481	chr4:151215481:C:G	5.99291e-07	2.74766	0.576069
151215720	chr4:151215720:G:A	1.17346e-07	2.34345	-0.65034
151215886	chr4:151215886:C:T	8.51655e-09	-1.66637e-10	-0.93001
151216109	chr4:151216109:A:G	8.40568e-09	-1.66637e-10	-0.943113
151216342	chr4:151216342:TA:T	5.63077e-09	-1.66637e-10	-1.34377
151217077	chr4:151217077:T:A	1.06918e-09	-1.65428	-1.35085
151217190	chr4:151217190:C:A	8.00695e-07	2.96107	0.652392
151217669	chr4:151217669:T:C	6.78343e-08	1.55232	-0.407277
151218182	chr4:151218182:C:T	6.11413e-08	1.42564	-0.384474
151218763	chr4:151218763:T:C	1.21885e-09	-1.60353	-1.27059
151218880	chr4:151218880:A:G	1.10222e-09	-1.62446	-1.35024
151219074	chr4:151219074:C:A	5.90688e-05	8.60959	-0.695149
151219293	chr4:151219293:T:C	1.20516e-09	-1.5366	-1.3488
151219354	chr4:151219354:C:T	6.51354e-09	-0.332651	-0.865486
151219482	chr4:151219482:T:C	7.13771e-09	-1.66637e-10	-1.10663
151220247	chr4:151220247:C:T	2.41341e-08	1.30903	-1.19742
151220517	chr4:151220517:T:C	7.8425e-09	-1.66637e-10	-1.01246
151220723	chr4:151220723:A:G	1.21097e-09	-1.68466	-1.19594
151220940	chr4:151220940:G:A	1.05785e-09	-1.67733	-1.33846
151221344	chr4:151221344:CT:C	1.24154e-09	-1.66113	-1.19453
151221436	chr4:151221436:C:T	5.91057e-09	-1.66637e-10	-1.29528
151221516	chr4:151221516:G:A	5.66465e-08	1.34835	-0.383537
151221536	chr4:151221536:T:A	1.18926e-08	-1.66637e-10	-0.596104
151221800	chr4:151221800:G:A	5.69824e-08	1.33236	-0.361638
151221894	chr4:151221894:C:A	4.22673e-07	2.96051	0.0140729
151222208	chr4:151222208:C:T	7.86769e-09	-1.66637e-10	-1.00926
151222227	chr4:151222227:C:T	5.66491e-08	1.33699	-0.372135
151222373	chr4:151222373:C:T	5.61469e-08	1.35309	-0.397135
151222617	chr4:151222617:A:T	1.09881e-09	-1.62713	-1.35066
151223256	chr4:151223256:T:G	7.34215e-09	-1.07839	-3.48322e-10
151223609	chr4:151223609:C:T	6.69652e-09	-1.66637e-10	-1.17043
151223717	chr4:151223717:A:G	1.19866e-09	-1.60627	-1.28454
151223813	chr4:151223813:C:T	6.02187e-08	1.35005	-0.324084
151223892	chr4:151223892:G:A	5.97073e-09	-1.28515	-3.48322e-10
151224106	chr4:151224106:G:A	2.53872e-08	1.35614	-1.19391
151224643	chr4:151224643:G:T	1.16478e-09	-1.56918	-1.35031
151224816	chr4:151224816:C:T	1.72439e-09	-1.67796	-0.849188
151224966	chr4:151224966:G:A	5.45293e-08	1.30499	-0.378274
151225396	chr4:151225396:C:T	5.74128e-09	-1.66637e-10	-1.32434
151225666	chr4:151225666:A:G	1.24371e-08	-1.66637e-10	-0.551338
151225692	chr4:151225692:C:T	4.97198e-09	-0.411213	-1.05699
151226104	chr4:151226104:G:A	8.55769e-09	-1.66637e-10	-0.925191
151226289	chr4:151226289:G:A	5.53361e-08	1.35217	-0.41076
151226296	chr4:151226296:T:A	9.22892e-09	-1.66637e-10	-0.849679
151226993	chr4:151226993:G:A	4.73887e-09	-1.51622	-3.48322e-10
151227292	chr4:151227292:T:C	2.85488e-08	1.4723	-1.1927
151227470	chr4:151227470:C:G	2.5668e-08	1.36812	-1.1949
151228065	chr4:151228065:A:G	1.06615e-08	-1.66637e-10	-0.705382
151228195	chr4:151228195:T:C	2.22538e-07	2.52694	-0.193866
151228539	chr4:151228539:T:TAAAC	1.21317e-09	-1.60497	-1.27382
151228729	chr4:151228729:G:T	1.20824e-09	-1.53201	-1.35085
151228886	chr4:151228886:G:A	9.18533e-09	-1.66637e-10	-0.854413
151229020	chr4:151229020:C:T	5.62006e-09	-1.66637e-10	-1.34568
151229021	chr4:151229021:G:A	3.81092e-09	-1.73415	-3.48322e-10
151229058	chr4:151229058:G:T	2.68998e-07	2.87386	-0.351173
151229260	chr4:151229260:T:C	7.99287e-07	2.94798	0.663718
151229287	chr4:151229287:T:C	1.22066e-09	-1.54519	-1.32744
151229596	chr4:151229596:T:A	2.0827e-09	-1.11226	-1.2261
151229685	chr4:151229685:G:A	5.06664e-09	-1.44934	-3.48322e-10
151229749	chr4:151229749:C:T	1.41515e-08	-1.66637e-10	-0.422201
151229776	chr4:151229776:G:A	5.61507e-09	-1.66637e-10	-1.34657
151229785	chr4:151229785:C:G	2.48663e-08	1.40812	-1.26663
151229802	chr4:151229802:C:T	1.25063e-09	-1.51064	-1.33773
151229838	chr4:151229838:T:C	1.33294e-09	-1.43504	-1.3496
151229933	chr4:151229933:A:C	5.66505e-09	-1.66637e-10	-1.3377
151230120	chr4:151230120:C:T	1.30077e-08	-1.66637e-10	-0.506482
151230626	chr4:151230626:A:C	1.13472e-08	-1.66637e-10	-0.643051
151232052	chr4:151232052:C:T	2.05608e-08	1.30205	-1.35069
151232379	chr4:151232379:G:GA	1.25257e-09	-1.49597	-1.35085
151232465	chr4:151232465:T:C	9.06369e-09	0.393768	-1.26151
151232773	chr4:151232773:C:T	1.14143e-08	-1.66637e-10	-0.637155
151232835	chr4:151232835:T:G	1.03909e-08	-1.66637e-10	-0.731093
151232856	chr4:151232856:A:AC	7.39734e-09	-1.66637e-10	-1.0709
151233424	chr4:151233424:G:A	4.81561e-08	1.22041	-0.417984
151233599	chr4:151233599:C:T	2.03224e-08	1.16578	-1.22607
151233748	chr4:151233748:G:A	1.09435e-08	-1.66637e-10	-0.679272
151234081	chr4:151234081:G:C	1.26673e-08	-1.66637e-10	-0.532995
151234141	chr4:151234141:C:T	1.19776e-08	-1.66637e-10	-0.588982
151234248	chr4:151234248:C:A	1.30519e-08	-0.503089	-3.48322e-10
151234556	chr4:151234556:G:A	8.15841e-08	2.13927	-0.809651
151234565	chr4:151234565:G:A	9.01471e-09	0.365499	-1.23866
151234606	chr4:151234606:A:T	7.89788e-08	2.13399	-0.83683
151234970	chr4:151234970:G:A	2.30746e-08	1.29522	-1.2285
151235113	chr4:151235113:G:GGT	3.7096e-09	-1.7611	-3.48322e-10
151235190	chr4:151235190:G:A	7.00824e-09	0.00678625	-1.13172
151235266	chr4:151235266:C:T	6.83184e-09	-1.66637e-10	-1.15043
151235987	chr4:151235987:A:G	5.67371e-09	-1.66637e-10	-1.33618
151236052	chr4:151236052:T:C	8.8067e-09	-1.66637e-10	-0.896508
151236262	chr4:151236262:G:A	5.6262e-09	-1.66637e-10	-1.34459
151236363	chr4:151236363:T:C	1.21296e-09	-1.55034	-1.32862
151236364	chr4:151236364:G:A	3.5506e-08	1.84839	-1.35071
151236683	chr4:151236683:G:T	1.23411e-08	-1.66637e-10	-0.559088
151236709	chr4:151236709:T:C	8.83177e-09	0.148624	-1.04229
151236791	chr4:151236791:A:G	8.11547e-09	0.1465	-1.12475
151237057	chr4:151237057:G:A	3.20798e-08	1.74444	-1.34824
151237214	chr4:151237214:C:T	5.90728e-08	1.36411	-0.357361
151237325	chr4:151237325:C:T	8.89679e-09	0.337773	-1.2241
151237367	chr4:151237367:T:C	4.04459e-09	-0.806795	-0.867847
151237785	chr4:151237785:T:C	9.6249e-09	-1.66637e-10	-0.807667
151238048	chr4:151238048:A:G	2.21611e-08	1.31128	-1.28496
151238164	chr4:151238164:A:G	1.05935e-08	-0.711781	-3.48322e-10
151238205	chr4:151238205:C:T	2.31059e-08	-1.66637e-10	0.0680677
151238388	chr4:151238388:G:A	2.08239e-08	1.19881	-1.23473
151238476	chr4:151238476:T:C	1.97213e-09	-1.04492	-1.34798
151238526	chr4:151238526:T:C	1.18917e-08	-1.66637e-10	-0.596184
151238574	chr4:151238574:T:C	2.04332e-09	-1.00736	-1.35008
151238686	chr4:151238686:A:T	1.97601e-09	-1.71344	-0.677501
151238691	chr4:151238691:T:A	2.01043e-09	-1.70735	-0.666319
151238862	chr4:151238862:G:A	1.14363e-09	-1.58812	-1.34969
151238903	chr4:151238903:C:T	4.1706e-09	-1.64396	-3.48322e-10
151239309	chr4:151239309:T:C	9.08451e-09	0.362191	-1.22764
151239997	chr4:151239997:T:G	7.94919e-09	0.114323	-1.11327
151240471	chr4:151240471:C:G	1.00468e-08	-1.66637e-10	-0.764769
151240473	chr4:151240473:G:A	2.48639e-08	1.33797	-1.19657
151240767	chr4:151240767:C:T	4.89818e-08	2.16603	-1.34661
151240864	chr4:151240864:T:C	2.56302e-08	0.171751	-3.48322e-10
151240901	chr4:151240901:G:A	2.4772e-08	1.33772	-1.20002
151240941	chr4:151240941:A:C	1.16482e-09	-1.63937	-1.28008
151240966	chr4:151240966:T:C	4.40741e-09	-1.58873	-3.48322e-10
151241216	chr4:151241216:C:T	7.32825e-09	-1.66637e-10	-1.08028
151241414	chr4:151241414:A:G	2.23332e-09	-0.91808	-1.35045
151241430	chr4:151241430:T:G	7.5006e-09	-1.66637e-10	-1.05704
151241746	chr4:151241746:T:C	2.24099e-09	-0.915594	-1.34951
151242054	chr4:151242054:G:T	3.7078e-09	-1.76158	-3.48322e-10
151242337	chr4:151242337:T:C	2.04516e-09	-1.01044	-1.34611
151242436	chr4:151242436:G:A	9.8904e-09	-0.780457	-3.48322e-10
151242575	chr4:151242575:C:T	1.29603e-08	-1.66637e-10	-0.510134
151243427	chr4:151243427:A:G	9.27018e-09	0.14147	-0.986688
151243527	chr4:151243527:G:A	1.06319e-05	7.30161	-1.10201
151243634	chr4:151243634:G:A	2.77379e-09	-1.73956	-0.312243
151243745	chr4:151243745:G:A	8.43692e-09	-1.66637e-10	-0.939404
151243939	chr4:151243939:G:A	2.62049e-08	1.31405	-1.12013
151244381	chr4:151244381:C:T	8.38691e-09	-1.003	0.0576516
151244542	chr4:151244542:G:A	5.78367e-09	-1.66637e-10	-1.31698
151244684	chr4:151244684:G:A	8.25058e-09	-1.66637e-10	-0.961737
151244974	chr4:151244974:A:C	3.68162e-08	1.84072	-1.3068
151245069	chr4:151245069:A:G	6.57717e-07	4.3809	-0.964149
151245092	chr4:151245092:C:T	0.00022263	10.523	-1.28181
151245265	chr4:151245265:T:C	9.90006e-09	-1.66637e-10	-0.77948
151245320	chr4:151245320:T:TG	3.33356e-08	1.75166	-1.31705
151245640	chr4:151245640:T:C	5.19894e-09	-0.227786	-1.19578
151245647	chr4:151245647:G:A	3.17776e-08	1.70677	-1.32003
151245662	chr4:151245662:C:T	3.02255e-08	1.65483	-1.31816
151245800	chr4:151245800:C:T	3.04657e-08	1.66639	-1.32181
151246224	chr4:151246224:A:C	3.0463e-08	1.66269	-1.3182
151246891	chr4:151246891:C:T	3.96874e-08	-1.66637e-10	0.609013
151246989	chr4:151246989:C:T	5.72099e-09	-1.66637e-10	-1.32788
151247488	chr4:151247488:A:T	3.14266e-08	1.70784	-1.33221
151247512	chr4:151247512:A:G	1.27273e-09	-1.49386	-1.337
151247730	chr4:151247730:CAT:C	7.22019e-09	-1.66637e-10	-1.09514
151247840	chr4:151247840:G:A	1.51667e-08	-1.66637e-10	-0.352919
151248145	chr4:151248145:TTA:T	1.61521e-08	-1.66637e-10	-0.28997
151248179	chr4:151248179:G:A	9.94226e-09	-1.66637e-10	-0.775226
151248685	chr4:151248685:C:T	5.59108e-09	-1.66637e-10	-1.35085
151248841	chr4:151248841:C:T	6.79285e-09	-1.66637e-10	-1.15615
151248907	chr4:151248907:T:A	3.01346e-08	1.67412	-1.34046
151249147	chr4:151249147:G:A	3.17551e-08	1.73522	-1.34919
151249204	chr4:151249204:G:A	1.24293e-09	-1.50773	-1.34682
151249612	chr4:151249612:G:A	3.21958e-08	1.72489	-1.32508
151249788	chr4:151249788:C:G	3.01932e-08	1.66518	-1.32959
151250143	chr4:151250143:A:G	3.19577e-08	1.71692	-1.32452
151250303	chr4:151250303:T:C	3.15576e-08	1.7056	-1.3258
151250334	chr4:151250334:G:T	3.09119e-08	1.69024	-1.33112
151250349	chr4:151250349:G:C	6.10527e-09	-1.66637e-10	-1.26287
151250804	chr4:151250804:T:G	1.27661e-09	-1.47709	-1.35072
151250841	chr4:151250841:T:C	5.59595e-09	-1.66637e-10	-1.34998
151250883	chr4:151250883:C:T	3.05886e-08	1.6804	-1.33179
151251547	chr4:151251547:A:T	3.20378e-08	1.72372	-1.32882
151251626	chr4:151251626:C:T	3.7161e-09	-1.75935	-3.48322e-10
151251630	chr4:151251630:C:T	6.39512e-09	-1.66637e-10	-1.21648
151251722	chr4:151251722:C:T	1.26221e-09	-1.49141	-1.34775
151251828	chr4:151251828:C:A	7.83626e-07	3.97927	-0.387358
151252034	chr4:151252034:T:C	2.9415e-08	1.63323	-1.32375
151252255	chr4:151252255:A:G	2.97992e-08	1.65474	-1.33228
151252309	chr4:151252309:A:G	8.32021e-09	-1.66637e-10	-0.953334
151252420	chr4:151252420:AT:A	0.00109464	12.089	-1.25506
151253112	chr4:151253112:A:G	0.00108919	12.0831	-1.25414
151253123	chr4:151253123:C:T	9.76131e-09	-1.66637e-10	-0.793595
151253321	chr4:151253321:C:T	4.11677e-08	-1.66637e-10	0.645633
151253416	chr4:151253416:C:T	8.99656e-09	-0.0806789	-0.7945
151254016	chr4:151254016:T:C	2.85166e-08	1.50483	-1.22637
151254185	chr4:151254185:CAT:C	5.7588e-09	-1.66637e-10	-1.32129
151254391	chr4:151254391:G:A	3.7099e-09	-1.76102	-3.48322e-10
151254850	chr4:151254850:C:T	6.04483e-09	-1.66637e-10	-1.27282
151254940	chr4:151254940:A:G	1.49108e-07	2.51781	-0.585162
151255276	chr4:151255276:G:A	6.93921e-09	-1.66637e-10	-1.13483
151255356	chr4:151255356:G:A	1.37739e-08	-1.66637e-10	-0.449242
151255882	chr4:151255882:G:A	4.62192e-08	2.07319	-1.31181
151255887	chr4:151255887:G:A	5.75836e-09	-1.66637e-10	-1.32137
151256088	chr4:151256088:C:T	4.65578e-09	-0.26534	-1.26857
151256187	chr4:151256187:G:A	7.22222e-09	-1.66637e-10	-1.09486
151256379	chr4:151256379:A:G	0.00128045	12.1355	-1.14478
151256458	chr4:151256458:T:C	5.32004e-08	2.2074	-1.30535
151257255	chr4:151257255:T:C	1.15925e-08	-1.66637e-10	-0.62166
151257260	chr4:151257260:G:T	8.7136e-09	-1.66637e-10	-0.907136
151257874	chr4:151257874:A:C	1.25441e-09	-1.50982	-1.33553
151258159	chr4:151258159:T:C	4.38264e-09	-0.347797	-1.24657
151258309	chr4:151258309:C:T	9.31362e-09	-1.66637e-10	-0.840543
151258563	chr4:151258563:A:G	5.76997e-09	-1.66637e-10	-1.31935
151258586	chr4:151258586:T:C	4.27483e-08	1.99809	-1.31478
151258655	chr4:151258655:C:T	6.22521e-09	-1.66637e-10	-1.24341
151258671	chr4:151258671:A:G	5.66995e-09	-1.66637e-10	-1.33684
151258848	chr4:151258848:A:C	9.38902e-09	-1.66637e-10	-0.83248
151259111	chr4:151259111:G:A	1.35428e-08	-0.466169	-3.48322e-10
151259321	chr4:151259321:T:G	2.04853e-08	-1.66637e-10	-0.0523117
151259426	chr4:151259426:G:A	9.9028e-09	-1.66637e-10	-0.779203
151259492	chr4:151259492:C:T	6.28773e-09	-1.66637e-10	-1.23342
151259510	chr4:151259510:C:T	4.40848e-08	2.02835	-1.31426
151259519	chr4:151259519:G:T	0.000704858	11.4399	-1.04621
151259758	chr4:151259758:G:A	1.16813e-07	-1.66637e-10	1.68855
151259768	chr4:151259768:T:C	6.05602e-09	-1.66637e-10	-1.27097
151259917	chr4:151259917:C:T	9.17277e-09	-1.66637e-10	-0.855782
151260486	chr4:151260486:T:C	4.66327e-08	2.08284	-1.31256
151261015	chr4:151261015:G:T	9.39348e-09	-1.66637e-10	-0.832005
151261762	chr4:151261762:C:T	6.26324e-09	-1.66637e-10	-1.23732
151261874	chr4:151261874:G:A	6.32943e-09	-1.66637e-10	-1.22681
151262128	chr4:151262128:C:T	5.61211e-09	-1.66637e-10	-1.34709
151262230	chr4:151262230:A:C	4.41043e-08	2.02554	-1.311
151262326	chr4:151262326:G:C	7.88249e-07	4.00216	-0.404368
151262542	chr4:151262542:C:T	6.41782e-09	-1.66637e-10	-1.21294
151263070	chr4:151263070:G:A	7.99884e-09	-1.66637e-10	-0.992724
151263112	chr4:151263112:C:T	3.92636e-09	-1.70431	-3.48322e-10
151263175	chr4:151263175:CA:C	9.926e-07	4.79686	-0.968558
151263722	chr4:151263722:C:T	8.55697e-09	-1.66637e-10	-0.925274
151263891	chr4:151263891:G:A	5.5922e-09	-1.66637e-10	-1.35065
151263956	chr4:151263956:A:G	9.57215e-09	-1.66637e-10	-0.813163
151264057	chr4:151264057:C:T	1.03823e-08	-1.66637e-10	-0.731916
151264257	chr4:151264257:G:A	1.30511e-08	-1.66637e-10	-0.503149
151265069	chr4:151265069:TAATA:T	1.0951e-08	-1.66637e-10	-0.678592
151265539	chr4:151265539:A:G	4.35403e-08	2.01785	-1.31618
151266140	chr4:151266140:C:T	5.59317e-09	-1.66637e-10	-1.35047
151266225	chr4:151266225:G:A	5.02224e-09	-0.218522	-1.23962
151266427	chr4:151266427:A:G	3.70797e-08	1.85638	-1.31533
151266800	chr4:151266800:A:G	5.10007e-07	3.8385	-0.6761
151266830	chr4:151266830:G:A	8.47517e-09	-1.66637e-10	-0.93488
151267320	chr4:151267320:G:A	0.0012986	12.0608	-1.05604
151267353	chr4:151267353:C:T	3.7622e-09	-1.74702	-3.48322e-10
151268372	chr4:151268372:C:T	2.94304e-08	1.65511	-1.34511
151268383	chr4:151268383:T:C	2.68634e-08	-1.66637e-10	0.218744
151268476	chr4:151268476:A:G	1.20116e-09	-1.56217	-1.32656
151268695	chr4:151268695:G:GT	9.87109e-09	-0.78241	-3.48322e-10
151268858	chr4:151268858:G:A	3.49769e-08	1.82878	-1.34612
151268984	chr4:151268984:T:C	5.59401e-09	-1.66637e-10	-1.35032
151269789	chr4:151269789:T:C	1.26439e-09	-1.52041	-1.31702
151269917	chr4:151269917:T:C	5.59131e-09	-1.66637e-10	-1.35081
151270043	chr4:151270043:G:A	1.05413e-08	-1.66637e-10	-0.716721
151270134	chr4:151270134:A:C	7.79791e-07	4.80371	-1.21671
151270262	chr4:151270262:G:A	9.95384e-09	-1.66637e-10	-0.774062
151270820	chr4:151270820:C:T	6.959e-09	-1.13198	-3.48322e-10
151271434	chr4:151271434:C:A	7.38241e-09	-1.66637e-10	-1.07292
151271447	chr4:151271447:C:A	5.59161e-09	-1.66637e-10	-1.35075
151271656	chr4:151271656:G:A	4.263e-08	1.99983	-1.31929
151271721	chr4:151271721:A:G	1.53111e-07	-1.66637e-10	1.95914
151271734	chr4:151271734:G:T	5.61636e-09	-1.66637e-10	-1.34634
151272235	chr4:151272235:T:C	1.09527e-08	-1.66637e-10	-0.678432
151272287	chr4:151272287:A:C	4.31082e-08	2.02136	-1.32967
151272617	chr4:151272617:C:A	9.91555e-09	-1.66637e-10	-0.777917
151272673	chr4:151272673:C:T	7.11766e-07	3.9193	-0.42357
151272942	chr4:151272942:T:C	6.18824e-09	-1.66637e-10	-1.24937
151273463	chr4:151273463:G:A	5.79354e-09	-1.66637e-10	-1.31528
151274652	chr4:151274652:C:A	5.59956e-09	-1.66637e-10	-1.34933
151274832	chr4:151274832:A:C	6.71707e-09	-1.66637e-10	-1.16737
151274900	chr4:151274900:G:T	9.57215e-09	-1.66637e-10	-0.813163
151275066	chr4:151275066:A:G	8.42195e-07	4.90152	-1.23753
151275335	chr4:151275335:C:A	3.85656e-08	1.90153	-1.32119
151275882	chr4:151275882:G:A	3.95742e-08	1.93515	-1.32899
151276266	chr4:151276266:T:C	1.29888e-09	-1.46051	-1.35001
151276488	chr4:151276488:C:T	1.27389e-09	-1.47922	-1.35072
151277629	chr4:151277629:A:G	4.42258e-08	2.02646	-1.30917
151278079	chr4:151278079:C:T	1.00944e-08	-1.66637e-10	-0.760038
151278401	chr4:151278401:G:A	5.59119e-09	-1.66637e-10	-1.35083
151278415	chr4:151278415:GGTT:G	4.41724e-08	2.04202	-1.32594
151278419	chr4:151278419:G:C	6.69438e-08	2.42905	-1.29721
151278684	chr4:151278684:G:A	9.40838e-09	-1.66637e-10	-0.83042
151278708	chr4:151278708:G:A	5.94737e-09	-1.66637e-10	-1.28907
151278731	chr4:151278731:A:T	1.18905e-08	-1.66637e-10	-0.596279
151278787	chr4:151278787:T:G	1.39489e-08	-1.66637e-10	-0.43662
151279361	chr4:151279361:T:A	7.22356e-09	-1.66637e-10	-1.09467
151279901	chr4:151279901:G:A	0.000940332	11.9656	-1.28364
151280052	chr4:151280052:A:G	2.26503e-07	3.67312	-1.32239
151280652	chr4:151280652:G:C	3.72446e-09	-1.7571	-3.48322e-10
151280775	chr4:151280775:G:C	5.59714e-09	-1.66637e-10	-1.34976
151280944	chr4:151280944:C:G	5.66323e-09	-1.66637e-10	-1.33803
151281125	chr4:151281125:GCAGC:G	0.00137593	12.3156	-1.25301
151281176	chr4:151281176:T:C	6.46134e-09	-1.66637e-10	-1.20618
151281744	chr4:151281744:T:C	6.23913e-09	-1.66637e-10	-1.24118
151282285	chr4:151282285:T:C	6.10052e-09	-1.66637e-10	-1.26365
151282709	chr4:151282709:A:G	1.29958e-09	-1.46083	-1.34915
151282718	chr4:151282718:T:C	6.37149e-09	-1.22019	-3.48322e-10
151282745	chr4:151282745:C:T	7.86912e-07	3.96272	-0.366625
151283452	chr4:151283452:G:A	1.15061e-07	2.61826	-0.944826
151283695	chr4:151283695:T:C	0.00134371	12.2853	-1.24637
151283820	chr4:151283820:T:G	2.88887e-09	-0.822169	-1.18899
151284126	chr4:151284126:A:G	0.00108506	12.0693	-1.24413
151284216	chr4:151284216:T:C	6.4866e-09	-1.20228	-3.48322e-10
151284230	chr4:151284230:T:C	9.57523e-09	-1.66637e-10	-0.812842
151284782	chr4:151284782:C:T	5.73943e-09	-1.66637e-10	-1.32466
151285133	chr4:151285133:T:C	1.02533e-08	-1.66637e-10	-0.744421
151285329	chr4:151285329:T:G	9.16756e-09	-0.85635	-3.48322e-10
151285744	chr4:151285744:G:A	0.000993527	11.9846	-1.24765
151285795	chr4:151285795:A:G	0.000952004	11.948	-1.25372
151285841	chr4:151285841:A:G	2.04515e-07	3.54489	-1.29627
151285929	chr4:151285929:A:T	8.498e-07	4.90128	-1.2283
151286448	chr4:151286448:C:G	2.56584e-07	3.77659	-1.30116
151286530	chr4:151286530:A:G	8.87422e-08	2.75271	-1.339
151287057	chr4:151287057:G:A	0.00118282	12.1689	-1.25752
151287316	chr4:151287316:C:G	7.11733e-07	4.19477	-0.699093
151287379	chr4:151287379:C:A	2.76569e-09	-0.842862	-1.21187
151287519	chr4:151287519:C:T	1.57778e-08	-1.66637e-10	-0.313414
151287968	chr4:151287968:T:C	0.000938664	11.9253	-1.2451
151288180	chr4:151288180:T:C	7.56218e-08	2.60066	-1.34694
151288212	chr4:151288212:G:C	6.32149e-09	-1.66637e-10	-1.22807
151288670	chr4:151288670:T:C	3.10702e-09	-0.837227	-1.10113
151288748	chr4:151288748:GA:G	6.19484e-09	-1.66637e-10	-1.2483
151289224	chr4:151289224:A:G	3.68664e-08	-1.66637e-10	0.535281
151289933	chr4:151289933:C:A	6.13549e-09	-1.66637e-10	-1.25793
151289939	chr4:151289939:C:T	1.33777e-09	-1.43474	-1.34627
151289987	chr4:151289987:C:T	9.37925e-09	-1.66637e-10	-0.833521
151290030	chr4:151290030:T:C	3.96382e-09	-1.69481	-3.48322e-10
151290242	chr4:151290242:G:A	7.93128e-09	-1.66637e-10	-1.00121
151290244	chr4:151290244:C:T	5.74256e-09	-1.66637e-10	-1.32412
151290747	chr4:151290747:T:C	6.10114e-09	-1.66637e-10	-1.26355
151291451	chr4:151291451:T:G	8.10835e-07	3.89502	-0.268974
151291552	chr4:151291552:T:A	0.000884917	11.8703	-1.2491
151291961	chr4:151291961:A:G	7.30956e-08	2.56831	-1.34856
151292084	chr4:151292084:T:C	4.56656e-08	2.10001	-1.35069
151292087	chr4:151292087:T:C	1.30321e-09	-1.46167	-1.34552
151292183	chr4:151292183:C:T	1.25882e-08	-0.539261	-3.48322e-10
151292193	chr4:151292193:G:A	6.88606e-08	2.50705	-1.34698
151292353	chr4:151292353:C:T	2.97257e-09	-0.80768	-1.17491
151292504	chr4:151292504:C:G	5.59521e-09	-1.66637e-10	-1.35011
151292511	chr4:151292511:T:C	9.40655e-09	-1.66637e-10	-0.830615
151292743	chr4:151292743:A:T	2.8004e-09	-0.861494	-1.18077
151292764	chr4:151292764:C:T	1.04818e-06	4.09389	-0.211103
151293448	chr4:151293448:G:A	5.59247e-09	-1.66637e-10	-1.3506
151293521	chr4:151293521:A:G	1.06978e-09	-1.76067	-1.2439
151293674	chr4:151293674:T:A	5.9597e-09	-1.66637e-10	-1.287
151293863	chr4:151293863:A:G	6.81247e-07	3.99209	-0.540189
151293900	chr4:151293900:A:G	5.71362e-09	-1.32917	-3.48322e-10
151294013	chr4:151294013:G:C	5.84335e-09	-1.66637e-10	-1.30672
151294030	chr4:151294030:T:C	1.13756e-08	-1.66637e-10	-0.640551
151294037	chr4:151294037:A:G	6.78488e-09	-1.66637e-10	-1.15732
151294556	chr4:151294556:A:G	0.000753843	11.6663	-1.20534
151294641	chr4:151294641:T:A	7.78344e-09	-1.66637e-10	-1.02002
151294836	chr4:151294836:A:G	8.8121e-07	5.06007	-1.35079
151295002	chr4:151295002:T:G	1.07211e-06	4.0823	-0.176939
151295429	chr4:151295429:G:A	1.17885e-08	-1.66637e-10	-0.604894
151296207	chr4:151296207:C:A	6.85457e-08	2.50633	-1.35086
151296281	chr4:151296281:T:C	0.00119907	11.9927	-1.06771
151296346	chr4:151296346:G:C	6.63294e-08	2.47339	-1.35078
151296544	chr4:151296544:T:C	1.00973e-08	-1.66637e-10	-0.759758
151296583	chr4:151296583:T:C	1.4223e-08	-1.66637e-10	-0.41716
151296980	chr4:151296980:G:A	1.00071e-08	-1.66637e-10	-0.768728
151297002	chr4:151297002:A:G	8.37229e-07	5.00674	-1.34866
151297048	chr4:151297048:C:T	6.93663e-09	-1.66637e-10	-1.1352
151297145	chr4:151297145:A:C	4.96386e-08	2.18345	-1.3507
151297634	chr4:151297634:T:C	6.71214e-08	2.46352	-1.32904
151298423	chr4:151298423:G:A	6.58878e-09	-1.66637e-10	-1.18665
151298514	chr4:151298514:T:G	5.58454e-07	4.59545	-1.3423
151298576	chr4:151298576:G:A	7.4936e-08	2.59546	-1.35085
151298644	chr4:151298644:C:CATA	8.84425e-07	5.06278	-1.34986
151298662	chr4:151298662:T:C	7.9926e-08	2.65994	-1.35086
151298777	chr4:151298777:T:A	4.51665e-09	-1.56425	-3.48322e-10
151299306	chr4:151299306:C:T	4.85876e-08	2.16188	-1.35053
151299371	chr4:151299371:A:G	5.1467e-07	4.51564	-1.34414
151299633	chr4:151299633:T:TAC	7.01652e-08	2.52572	-1.34689
151299721	chr4:151299721:C:T	8.97532e-09	-1.66637e-10	-0.877542
151299744	chr4:151299744:G:GA	2.71435e-09	-0.726671	-1.3468
151299821	chr4:151299821:C:T	1.02471e-06	3.99511	-0.134965
151299942	chr4:151299942:C:T	5.32509e-09	-1.39959	-3.48322e-10
151300143	chr4:151300143:G:A	6.84492e-08	2.50492	-1.35085
151300299	chr4:151300299:G:A	3.10593e-09	-0.774669	-1.16404
151300405	chr4:151300405:T:C	6.14684e-09	-1.66637e-10	-1.25608
151300727	chr4:151300727:T:TA	6.11095e-08	2.36977	-1.32913
151300797	chr4:151300797:G:C	7.10446e-08	2.53839	-1.3471
151301013	chr4:151301013:T:C	4.25096e-09	-1.62488	-3.48322e-10
151301214	chr4:151301214:G:A	3.06941e-09	-0.601693	-1.34884
151301443	chr4:151301443:T:C	5.75569e-09	-1.66637e-10	-1.32183
151301518	chr4:151301518:C:T	5.59395e-09	-1.66637e-10	-1.35034
151302666	chr4:151302666:G:A	2.98094e-09	-1.45598	-0.523803
151302752	chr4:151302752:C:T	6.28276e-06	6.75403	-1.08048
151302872	chr4:151302872:G:A	7.19834e-09	-1.66637e-10	-1.09817
151303232	chr4:151303232:T:A	1.99659e-09	-1.3686	-1.01198
151303340	chr4:151303340:T:C	7.40096e-07	4.71976	-1.18501
151304330	chr4:151304330:T:C	7.04494e-09	-0.638668	-0.481043
151304846	chr4:151304846:A:G	2.78517e-09	-0.69945	-1.34826
151305106	chr4:151305106:C:T	1.92859e-09	-1.07968	-1.33555
151305554	chr4:151305554:C:T	2.8037e-08	-0.137992	0.399496
151305617	chr4:151305617:C:T	7.37635e-06	6.85739	-1.02338
151305954	chr4:151305954:A:G	3.04701e-09	-0.612837	-1.34502
151306065	chr4:151306065:T:C	4.19937e-09	-1.63709	-3.48322e-10
151306430	chr4:151306430:C:T	7.30987e-06	6.88385	-1.05889
151306707	chr4:151306707:T:C	6.92428e-06	6.8353	-1.06454
151306734	chr4:151306734:C:G	7.66067e-09	-1.66637e-10	-1.03592
151307105	chr4:151307105:G:A	5.27717e-06	4.39257	1.10656
151307173	chr4:151307173:T:C	4.29472e-06	4.34787	0.945245
151307298	chr4:151307298:A:G	7.50175e-09	-1.66637e-10	-1.05688
151307301	chr4:151307301:C:T	8.80306e-09	-1.66637e-10	-0.896922
151307430	chr4:151307430:T:C	2.98139e-09	-0.992352	-0.987279
151307485	chr4:151307485:C:T	2.97261e-09	-0.636922	-1.34566
151307550	chr4:151307550:C:T	7.64112e-09	-1.66637e-10	-1.03848
151307663	chr4:151307663:C:A	7.93965e-09	-1.66637e-10	-1.00015
151307675	chr4:151307675:T:C	2.92604e-09	-0.652779	-1.34559
151307696	chr4:151307696:T:C	7.66067e-09	-1.66637e-10	-1.03592
151307735	chr4:151307735:A:G	1.40532e-08	-1.66637e-10	-0.429168
151307753	chr4:151307753:G:A	7.66067e-09	-1.66637e-10	-1.03592
151308318	chr4:151308318:C:T	3.114e-09	-0.58874	-1.34737
151308424	chr4:151308424:C:T	7.88337e-09	-1.66637e-10	-1.00727
151308526	chr4:151308526:T:C	3.02321e-09	-0.618763	-1.34694
151308615	chr4:151308615:T:C	3.04225e-09	-0.611604	-1.34782
151309115	chr4:151309115:C:T	1.40532e-08	-1.66637e-10	-0.429168
151309227	chr4:151309227:A:C	3.70837e-09	-1.76143	-3.48322e-10
151309310	chr4:151309310:C:T	6.8561e-06	6.81523	-1.05436
151309350	chr4:151309350:G:A	7.88137e-06	6.93628	-1.03604
151309391	chr4:151309391:G:A	1.33521e-08	-0.771549	0.291205
151309684	chr4:151309684:G:C	1.70853e-08	-1.66637e-10	-0.233801
151309779	chr4:151309779:C:T	6.50014e-09	-1.66637e-10	-1.2002
151309836	chr4:151309836:A:G	1.58725e-08	-0.868705	0.561271
151310036	chr4:151310036:C:A	1.62376e-08	-1.66637e-10	-0.284692
151310164	chr4:151310164:A:T	7.27394e-09	-1.66637e-10	-1.08772
151310217	chr4:151310217:A:G	1.87643e-06	4.4651	-3.48322e-10
151310613	chr4:151310613:C:T	7.16827e-09	-1.66637e-10	-1.10236
151310772	chr4:151310772:A:T	7.68868e-09	-1.66637e-10	-1.03227
151311039	chr4:151311039:G:A	5.62468e-09	-1.66637e-10	-1.34486
151311270	chr4:151311270:C:T	6.59882e-09	-1.66637e-10	-1.18513
151311288	chr4:151311288:T:C	2.75574e-09	-1.0033	-1.05503
151311577	chr4:151311577:G:A	2.98437e-06	4.28539	0.643735
151311768	chr4:151311768:A:G	7.66654e-09	-1.66637e-10	-1.03516
151311927	chr4:151311927:C:G	2.82475e-09	-1.03689	-0.996711
151312140	chr4:151312140:T:G	2.55257e-09	-1.12078	-1.01414
151313025	chr4:151313025:G:A	9.32367e-09	-1.66637e-10	-0.839465
151313476	chr4:151313476:G:A	7.25747e-09	-1.66637e-10	-1.08999
151313616	chr4:151313616:C:T	5.59104e-09	-1.66637e-10	-1.35086
151313851	chr4:151313851:G:C	7.82989e-09	-1.66637e-10	-1.01407
151313992	chr4:151313992:T:C	6.8871e-09	-1.66637e-10	-1.14237
151314030	chr4:151314030:A:G	3.458e-09	-1.02793	-0.803399
151314359	chr4:151314359:C:T	6.12944e-09	-1.66637e-10	-1.25892
151314484	chr4:151314484:G:A	5.91376e-09	-0.718642	-0.576096
151314609	chr4:151314609:A:G	1.18058e-08	0.737813	-1.34124
151314658	chr4:151314658:C:T	4.88385e-06	5.72076	-0.299091
151314942	chr4:151314942:C:T	6.17117e-09	-1.66637e-10	-1.25213
151315067	chr4:151315067:C:G	2.28703e-06	5.59817	-0.935183
151315307	chr4:151315307:A:G	5.68e-09	-1.66637e-10	-1.33507
151315385	chr4:151315385:CA:C	6.67255e-09	-1.66637e-10	-1.17402
151315655	chr4:151315655:A:G	6.02487e-09	-1.66637e-10	-1.27613
151316267	chr4:151316267:C:T	7.1566e-09	-1.66637e-10	-1.10399
151316425	chr4:151316425:G:A	9.01239e-09	-1.66637e-10	-0.87342
151316963	chr4:151316963:C:T	2.75684e-08	0.144036	0.100615
151317004	chr4:151317004:C:T	5.9043e-09	-1.66637e-10	-1.29634
151317100	chr4:151317100:A:G	4.73531e-09	-1.51697	-3.48322e-10
151317176	chr4:151317176:T:C	4.66357e-07	2.60002	0.472906
151317834	chr4:151317834:G:A	1.93191e-08	-0.31176	0.200833
151317840	chr4:151317840:G:A	1.04635e-08	-1.66637e-10	-0.724123
151318256	chr4:151318256:G:A	4.35226e-07	2.66984	0.334007
151318972	chr4:151318972:T:C	5.92264e-09	-1.66637e-10	-1.29324
151318983	chr4:151318983:T:C	2.10492e-08	-0.227908	0.202749
151319095	chr4:151319095:G:T	2.03886e-08	-0.249992	0.192946
151319113	chr4:151319113:T:C	2.33427e-06	5.84919	-1.16576
151319688	chr4:151319688:G:A	5.84503e-09	-1.66637e-10	-1.30643
151320209	chr4:151320209:A:G	1.83844e-08	-0.289459	0.12894
151320402	chr4:151320402:A:G	5.84462e-09	-1.66637e-10	-1.3065
151321014	chr4:151321014:C:T	8.74588e-09	-0.633385	-0.270053
151322002	chr4:151322002:G:A	4.87866e-08	0.815435	-3.48322e-10
151322106	chr4:151322106:C:T	1.53695e-08	-0.418499	0.0788629
151322132	chr4:151322132:A:G	6.39428e-09	-1.66637e-10	-1.21662
151322650	chr4:151322650:C:T	1.15487e-06	5.06601	-1.08629
151322849	chr4:151322849:C:T	1.56766e-08	-0.432264	0.112411
151322903	chr4:151322903:T:G	6.67258e-09	-1.66637e-10	-1.17401
151322973	chr4:151322973:AC:A	9.51175e-09	-0.591833	-0.22766
151323166	chr4:151323166:T:G	1.30451e-06	5.28524	-1.18368
151323546	chr4:151323546:C:T	6.03918e-09	-1.66637e-10	-1.27375
151323917	chr4:151323917:A:G	6.07848e-07	2.77888	0.559027
151324002	chr4:151324002:A:C	6.67607e-09	-1.66637e-10	-1.17349
151324244	chr4:151324244:C:T	5.90484e-09	-1.66637e-10	-1.29625
151324699	chr4:151324699:T:G	1.47e-09	-1.74774	-0.939022
151324860	chr4:151324860:G:A	6.42682e-09	-1.66637e-10	-1.21154
151324917	chr4:151324917:T:C	8.83043e-09	-1.66637e-10	-0.893817
151325061	chr4:151325061:T:G	6.42572e-09	-1.66637e-10	-1.21171
151325124	chr4:151325124:AAAG:A	1.49992e-08	-0.364026	-3.48322e-10
151325619	chr4:151325619:C:G	6.0355e-09	-1.66637e-10	-1.27436
151325674	chr4:151325674:A:G	5.19411e-09	-1.4245	-3.48322e-10
151325697	chr4:151325697:G:C	8.40515e-08	-0.13686	1.49627
151325755	chr4:151325755:C:T	1.84914e-08	-0.154713	-3.48322e-10
151326009	chr4:151326009:A:G	2.89988e-06	6.17023	-1.26983
151326044	chr4:151326044:T:G	1.28437e-09	-1.53334	-1.28841
151326122	chr4:151326122:A:T	9.3844e-09	-1.66637e-10	-0.832972
151326255	chr4:151326255:T:C	1.46534e-09	-1.75574	-0.934194
151326294	chr4:151326294:G:A	7.30508e-09	-1.66637e-10	-1.08345
151326778	chr4:151326778:G:A	7.34873e-09	-1.66637e-10	-1.07749
151327094	chr4:151327094:C:G	1.25794e-09	-1.76158	-1.08097
151327908	chr4:151327908:G:T	7.37744e-09	-1.66637e-10	-1.07359
151328002	chr4:151328002:G:A	7.4304e-09	-1.06644	-3.48322e-10
151328280	chr4:151328280:C:T	1.07248e-08	-1.66637e-10	-0.699462
151328527	chr4:151328527:A:T	6.47809e-09	-1.66637e-10	-1.2036
151328529	chr4:151328529:T:A	6.49651e-09	-1.66637e-10	-1.20076
151328911	chr4:151328911:T:A	5.6095e-09	-1.66637e-10	-1.34756
151329028	chr4:151329028:A:G	5.66775e-09	-1.66637e-10	-1.33723
151329043	chr4:151329043:C:T	6.16682e-09	-1.66637e-10	-1.25284
151330153	chr4:151330153:C:T	9.0523e-09	-0.556418	-0.312584
151330276	chr4:151330276:C:CTA	7.81306e-08	-0.0864555	1.37282
151330527	chr4:151330527:C:T	6.28316e-09	-1.66637e-10	-1.23415
151330917	chr4:151330917:A:G	7.65959e-09	-1.66637e-10	-1.03606
151330952	chr4:151330952:G:A	4.58255e-08	-0.077354	0.830175
151331246	chr4:151331246:T:C	1.7409e-08	-0.235324	0.0202914
151331361	chr4:151331361:C:T	1.93642e-08	-0.433366	0.32477
151331730	chr4:151331730:C:G	1.3233e-08	-1.66637e-10	-0.489305
151331929	chr4:151331929:T:C	6.63275e-09	-1.66637e-10	-1.18
151332289	chr4:151332289:A:G	3.14901e-08	-1.66637e-10	0.377653
151332571	chr4:151332571:C:A	7.08408e-09	-1.66637e-10	-1.11417
151333026	chr4:151333026:C:T	1.35318e-08	-1.66637e-10	-0.466981
151333198	chr4:151333198:C:A	1.07644e-05	7.35155	-1.13957
151333311	chr4:151333311:A:G	4.61591e-07	4.159	-1.09634
151333366	chr4:151333366:C:G	1.95728e-08	-1.66637e-10	-0.097882
151333605	chr4:151333605:G:A	5.60586e-09	-1.66637e-10	-1.34821
151334112	chr4:151334112:G:A	1.1613e-07	2.78426	-1.10156
151334369	chr4:151334369:G:A	1.35309e-07	2.10997	-0.274426
151334547	chr4:151334547:C:T	6.78548e-09	-1.66637e-10	-1.15724
151334789	chr4:151334789:A:G	2.13223e-09	-1.622	-0.692854
151335033	chr4:151335033:G:A	4.19325e-08	-1.66637e-10	0.664039
151335235	chr4:151335235:C:T	4.66623e-07	3.6806	-0.607101
151335417	chr4:151335417:A:G	6.10524e-09	-1.66637e-10	-1.26287
151335519	chr4:151335519:A:G	9.79142e-09	-1.66637e-10	-0.790514
151336224	chr4:151336224:A:G	3.61119e-08	0.514602	-3.48322e-10
151336253	chr4:151336253:C:T	1.35346e-07	2.10154	-0.265723
151336319	chr4:151336319:T:A	1.30671e-07	2.06959	-0.268928
151336483	chr4:151336483:G:A	4.23134e-08	-1.66637e-10	0.673084
151336571	chr4:151336571:T:A	7.2877e-09	-1.66637e-10	-1.08583
151336721	chr4:151336721:T:C	7.33576e-09	-1.66637e-10	-1.07926
151336766	chr4:151336766:C:T	7.25536e-09	-1.66637e-10	-1.09028
151336835	chr4:151336835:T:G	7.40041e-09	-1.66637e-10	-1.07049
151336934	chr4:151336934:T:C	2.35711e-09	-1.72504	-0.489544
151336945	chr4:151336945:C:G	2.23454e-09	-1.56871	-0.699276
151336946	chr4:151336946:T:G	2.25797e-09	-1.56048	-0.69707
151337303	chr4:151337303:C:T	0.000102431	9.70692	-1.242
151337327	chr4:151337327:T:A	5.70444e-09	-1.66637e-10	-1.33078
151338607	chr4:151338607:G:A	0.000112185	9.80805	-1.25216
151338631	chr4:151338631:C:T	1.54144e-08	-1.66637e-10	-0.336721
151339589	chr4:151339589:T:C	5.71026e-09	-1.66637e-10	-1.32976
151341011	chr4:151341011:A:T	1.2598e-08	-0.538479	-3.48322e-10
151341197	chr4:151341197:C:T	6.11262e-09	-1.66637e-10	-1.26166
151341567	chr4:151341567:AAAAAAAAG:A	1.1604e-07	2.03025	-0.34833
151341998	chr4:151341998:T:C	0.000111544	9.89969	-1.34953
151342148	chr4:151342148:G:A	2.42199e-09	-1.4921	-0.695337
151342250	chr4:151342250:C:CA	0.000589723	11.4324	-1.21697
151342279	chr4:151342279:C:T	6.83746e-07	4.04084	-0.585275
151342678	chr4:151342678:A:C	0.000509535	11.303	-1.23374
151342859	chr4:151342859:G:A	1.35047e-08	-0.468981	-3.48322e-10
151343195	chr4:151343195:G:A	1.03268e-08	-1.66637e-10	-0.737278
151343408	chr4:151343408:C:T	6.61467e-09	-1.66637e-10	-1.18273
151343443	chr4:151343443:T:C	5.84744e-09	-1.66637e-10	-1.30602
151343495	chr4:151343495:A:G	0.000220015	10.1378	-0.908402
151343705	chr4:151343705:C:T	2.59168e-09	-1.55176	-0.567955
151343801	chr4:151343801:C:T	1.20768e-08	-1.66637e-10	-0.580734
151343813	chr4:151343813:G:A	2.53352e-08	-1.66637e-10	0.160172
151343926	chr4:151343926:G:C	8.54502e-09	-1.66637e-10	-0.926672
151344162	chr4:151344162:G:A	7.50803e-09	-1.66637e-10	-1.05605
151344179	chr4:151344179:G:A	0.000172239	9.87841	-0.893791
151344193	chr4:151344193:G:A	9.41027e-09	-1.66637e-10	-0.830219
151344280	chr4:151344280:T:C	2.83441e-09	-1.47154	-0.558647
151344420	chr4:151344420:T:C	0.000177451	10.3153	-1.30082
151344731	chr4:151344731:C:T	4.41987e-08	-1.66637e-10	0.716675
151344934	chr4:151344934:C:T	1.09123e-07	1.97169	-0.351235
151344992	chr4:151344992:G:C	7.49786e-09	-1.66637e-10	-1.0574
151345169	chr4:151345169:T:C	0.000199852	9.79198	-0.658669
151345255	chr4:151345255:A:G	6.883e-09	-1.66637e-10	-1.14297
151346104	chr4:151346104:G:A	6.73877e-09	-1.66637e-10	-1.16414
151346149	chr4:151346149:T:C	8.24874e-07	4.26221	-0.618997
151346239	chr4:151346239:T:C	4.23018e-08	-1.66637e-10	0.672809
151346445	chr4:151346445:T:G	4.6577e-07	4.19819	-1.12652
151346571	chr4:151346571:G:A	7.05828e-09	-1.66637e-10	-1.11782
151346682	chr4:151346682:G:T	6.35876e-09	-1.66637e-10	-1.22219
151346835	chr4:151346835:T:C	1.41277e-08	-1.66637e-10	-0.423886
151347164	chr4:151347164:G:C	7.76815e-07	4.21639	-0.633204
151347193	chr4:151347193:GT:G	4.21202e-08	-1.66637e-10	0.668507
151347452	chr4:151347452:CAA:C	7.50407e-09	-1.66637e-10	-1.05658
151347925	chr4:151347925:C:T	2.26104e-08	0.547409	-0.501019
151348076	chr4:151348076:C:T	0.000184262	9.94205	-0.889955
151348419	chr4:151348419:C:T	6.25384e-09	-1.66637e-10	-1.23883
151349055	chr4:151349055:G:A	6.96923e-09	-1.66637e-10	-1.13052
151349630	chr4:151349630:G:C	5.59214e-09	-1.66637e-10	-1.35066
151350149	chr4:151350149:C:T	6.86669e-09	-1.66637e-10	-1.14534
151350291	chr4:151350291:G:A	2.50893e-08	-1.66637e-10	0.15042
151350561	chr4:151350561:G:C	6.61882e-09	-1.66637e-10	-1.1821
151350963	chr4:151350963:T:C	0.000195841	10.4636	-1.35055
151351429	chr4:151351429:T:C	2.73848e-08	-1.66637e-10	0.237968
151352143	chr4:151352143:C:T	4.33713e-07	4.18761	-1.18724
151353032	chr4:151353032:G:T	3.52426e-08	-1.66637e-10	0.490234
151353190	chr4:151353190:C:T	9.51769e-09	-1.66637e-10	-0.818868
151353236	chr4:151353236:A:C	4.59722e-08	-1.66637e-10	0.756017
151353249	chr4:151353249:T:C	7.43546e-09	-1.66637e-10	-1.06576
151353255	chr4:151353255:G:C	1.36458e-07	2.14748	-0.303481
151353467	chr4:151353467:A:C	2.78177e-09	-1.59576	-0.45317
151353745	chr4:151353745:CCAGAAGCCCAG:C	5.54677e-09	-1.3588	-3.48322e-10
151353992	chr4:151353992:C:T	1.54903e-07	2.17197	-0.201192
151354039	chr4:151354039:G:A	7.34403e-09	-1.66637e-10	-1.07813
151354284	chr4:151354284:G:T	1.78784e-08	-0.188426	-3.48322e-10
151354391	chr4:151354391:C:G	4.22944e-08	-1.66637e-10	0.672635
151354773	chr4:151354773:T:C	4.20707e-08	-1.66637e-10	0.66733
151354924	chr4:151354924:T:C	4.22944e-08	-1.66637e-10	0.672635
151355197	chr4:151355197:T:C	3.52296e-08	-1.66637e-10	0.489865
151355262	chr4:151355262:A:G	2.36013e-08	-1.66637e-10	0.0892805
151355313	chr4:151355313:A:T	0.000270871	10.7383	-1.30088
151355591	chr4:151355591:A:C	5.31809e-07	4.30608	-1.10182
151355610	chr4:151355610:AC:A	5.60065e-09	-1.66637e-10	-1.34914
151355712	chr4:151355712:T:G	1.04937e-08	-1.66637e-10	-0.721243
151355719	chr4:151355719:G:A	7.59964e-09	-1.66637e-10	-1.04392
151355925	chr4:151355925:G:A	7.09958e-09	-1.66637e-10	-1.11199
151356331	chr4:151356331:C:T	2.33927e-08	-1.66637e-10	0.0804034
151356675	chr4:151356675:A:G	5.61734e-09	-1.66637e-10	-1.34616
151356683	chr4:151356683:G:T	4.98031e-09	-0.517026	-0.949502
151356746	chr4:151356746:G:A	2.85972e-09	-1.56224	-0.45906
151356747	chr4:151356747:C:A	2.76315e-09	-1.56673	-0.488917
151356945	chr4:151356945:C:T	2.8143e-09	-1.57754	-0.459766
151357022	chr4:151357022:C:T	7.50407e-09	-1.66637e-10	-1.05658
151357206	chr4:151357206:C:T	0.000721134	11.6618	-1.24527
151357327	chr4:151357327:G:A	2.80785e-09	-1.57069	-0.468913
151357709	chr4:151357709:T:C	3.62968e-07	3.83127	-1.00898
151357912	chr4:151357912:G:A	1.31132e-08	-1.66637e-10	-0.498402
151358105	chr4:151358105:T:A	7.45444e-09	-1.66637e-10	-1.06321
151358513	chr4:151358513:A:G	7.62505e-09	-1.66637e-10	-1.04058
151358664	chr4:151358664:C:T	5.61865e-09	-1.66637e-10	-1.34593
151358712	chr4:151358712:A:G	1.03878e-08	-1.66637e-10	-0.731386
151359082	chr4:151359082:T:C	5.84808e-09	-1.66637e-10	-1.30591
151359083	chr4:151359083:C:T	6.69781e-09	-1.66637e-10	-1.17024
151359463	chr4:151359463:A:T	1.21363e-08	-1.66637e-10	-0.575818
151359490	chr4:151359490:T:C	2.21267e-08	0.0247638	-3.48322e-10
151359494	chr4:151359494:A:G	3.29096e-09	-1.58846	-0.29238
151359618	chr4:151359618:T:C	6.05756e-09	-1.66637e-10	-1.27071
151359746	chr4:151359746:C:T	0.000141025	10.1339	-1.34926
151360580	chr4:151360580:AG:A	5.67196e-09	-1.66637e-10	-1.33649
151360582	chr4:151360582:TGAC:T	5.66422e-09	-1.66637e-10	-1.33785
151360891	chr4:151360891:T:C	6.10515e-09	-1.66637e-10	-1.26289
151360990	chr4:151360990:A:C	9.37361e-09	-1.66637e-10	-0.834123
151361124	chr4:151361124:A:G	5.43565e-08	1.51238	-0.58884
151361574	chr4:151361574:G:A	2.85094e-09	-1.61372	-0.410653
151361987	chr4:151361987:T:G	5.59598e-09	-1.66637e-10	-1.34997
151362594	chr4:151362594:A:G	7.48395e-05	9.48806	-1.33698
151362841	chr4:151362841:G:C	3.71596e-09	-1.75938	-3.48322e-10
151363298	chr4:151363298:ATTAT:A	3.24324e-09	-1.44273	-0.452722
151363406	chr4:151363406:C:T	1.7064e-08	-1.66637e-10	-0.235052
151363698	chr4:151363698:T:C	1.24693e-06	4.18936	-0.132941
151363789	chr4:151363789:T:C	1.07731e-08	-1.66637e-10	-0.694971
151363829	chr4:151363829:TA:T	4.59936e-08	-1.66637e-10	0.756482
151363894	chr4:151363894:A:G	3.71701e-09	-1.7591	-3.48322e-10
151364393	chr4:151364393:T:C	2.77851e-08	0.299648	-0.0471677
151365365	chr4:151365365:A:G	1.3119e-08	-1.66637e-10	-0.497961
151365426	chr4:151365426:G:A	3.02329e-09	-1.52814	-0.437539
151365607	chr4:151365607:G:A	4.31021e-09	-1.61103	-3.48322e-10
151365771	chr4:151365771:T:A	1.07621e-09	-1.71571	-1.28286
151365783	chr4:151365783:T:A	0.000116662	9.91673	-1.32172
151366204	chr4:151366204:C:T	7.38503e-08	1.77364	-0.543623
151366223	chr4:151366223:T:C	2.81768e-09	-1.54545	-0.490656
151366420	chr4:151366420:G:T	9.39755e-09	-1.66637e-10	-0.831572
151366770	chr4:151366770:T:C	8.07343e-05	9.56632	-1.33942
151367019	chr4:151367019:A:G	1.19603e-08	-1.66637e-10	-0.590428
151367323	chr4:151367323:G:T	4.97219e-05	8.41611	-0.673932
151367613	chr4:151367613:C:T	5.67251e-09	-1.66637e-10	-1.33639
151367751	chr4:151367751:G:A	2.93982e-08	-0.0903539	0.399265
151367800	chr4:151367800:T:A	6.05579e-09	-1.66637e-10	-1.27101
151368656	chr4:151368656:C:CTTA	0.000172366	9.69878	-0.713428
151369530	chr4:151369530:G:A	8.60852e-09	-1.66637e-10	-0.919269
151370032	chr4:151370032:A:G	4.81492e-05	8.11426	-0.404219
151370261	chr4:151370261:T:C	2.07772e-08	-1.37921	1.34104
151370280	chr4:151370280:G:A	7.76984e-05	9.53557	-1.347
151370326	chr4:151370326:T:C	3.21892e-07	3.19084	-0.488646
151370525	chr4:151370525:G:A	8.46902e-09	-1.66637e-10	-0.935606
151370537	chr4:151370537:A:G	1.71312e-06	5.7249	-1.35085
151370664	chr4:151370664:A:G	1.1605e-08	-1.66637e-10	-0.620586
151370757	chr4:151370757:T:C	3.43279e-09	-0.74223	-1.09642
151370863	chr4:151370863:A:G	1.02969e-07	2.86875	-1.30634
151371322	chr4:151371322:C:T	3.11456e-07	3.69755	-1.02832
151371477	chr4:151371477:A:G	1.48059e-09	-1.49433	-1.18525
151372295	chr4:151372295:T:A	2.56887e-07	3.48636	-1.00974
151372476	chr4:151372476:T:C	2.49022e-08	1.18012	-1.03719
151372642	chr4:151372642:G:A	7.02782e-09	-1.66637e-10	-1.12214
151372850	chr4:151372850:A:G	6.29824e-09	-1.66637e-10	-1.23175
151373577	chr4:151373577:A:G	3.09497e-08	1.24849	-0.888148
151373593	chr4:151373593:T:A	6.57635e-09	-1.66637e-10	-1.18854
151374028	chr4:151374028:ATATG:A	9.19184e-06	6.05405	-3.48322e-10
151374044	chr4:151374044:GTA:G	2.04336e-08	1.11518	-1.17002
151374406	chr4:151374406:T:C	7.78137e-09	-1.66637e-10	-1.02029
151374492	chr4:151374492:T:C	2.62909e-08	-1.66637e-10	0.197204
151375082	chr4:151375082:C:G	5.70574e-09	-1.66637e-10	-1.33055
151375736	chr4:151375736:C:T	9.09195e-09	-1.66637e-10	-0.864632
151376216	chr4:151376216:T:C	0.000194362	9.24234	-0.136884
151376226	chr4:151376226:C:T	1.21612e-08	-1.66637e-10	-0.573773
151376443	chr4:151376443:A:G	6.56526e-09	-1.19023	-3.48322e-10
151376530	chr4:151376530:A:G	2.4535e-08	1.17652	-1.04844
151376627	chr4:151376627:A:C	6.26189e-09	-1.66637e-10	-1.23754
151377275	chr4:151377275:C:T	5.70314e-09	-1.66637e-10	-1.331
151377630	chr4:151377630:G:A	6.16178e-09	-1.66637e-10	-1.25366
151377653	chr4:151377653:C:T	6.18937e-09	-1.66637e-10	-1.24919
151377696	chr4:151377696:T:A	6.69207e-09	-1.66637e-10	-1.1711
151378065	chr4:151378065:A:C	1.64235e-08	-1.66637e-10	-0.273307
151378717	chr4:151378717:T:C	1.39438e-08	-1.66637e-10	-0.436986
151379010	chr4:151379010:C:T	6.11858e-09	-1.66637e-10	-1.26069
151379036	chr4:151379036:C:T	3.08368e-09	-1.21465	-0.731244
151379784	chr4:151379784:G:A	9.56388e-09	-0.814027	-3.48322e-10
151379971	chr4:151379971:C:T	6.90145e-09	-1.66637e-10	-1.14029
151380023	chr4:151380023:A:G	7.97453e-09	-1.66637e-10	-0.995769
151380033	chr4:151380033:G:A	0.000179858	9.33235	-0.304449
151380219	chr4:151380219:AAACTT:A	2.70358e-08	1.30678	-1.08164
151380735	chr4:151380735:A:G	6.24316e-09	-1.66637e-10	-1.24053
151380933	chr4:151380933:T:C	7.48966e-09	-1.66637e-10	-1.0585
151381631	chr4:151381631:G:T	0.00125194	12.271	-1.30286
151381720	chr4:151381720:T:C	3.25972e-08	1.3458	-0.933591
151381794	chr4:151381794:T:C	1.41419e-08	-1.66637e-10	-0.422879
151381890	chr4:151381890:G:A	6.24248e-09	-1.66637e-10	-1.24064
151382139	chr4:151382139:C:T	7.30219e-09	-1.66637e-10	-1.08385
151382243	chr4:151382243:T:G	7.6691e-09	-1.66637e-10	-1.03482
151382500	chr4:151382500:T:C	2.75876e-08	1.32972	-1.08437
151382531	chr4:151382531:T:C	8.55817e-09	-1.66637e-10	-0.925134
151382696	chr4:151382696:C:T	2.90659e-08	1.20376	-0.906212
151382935	chr4:151382935:T:C	9.24817e-09	-1.66637e-10	-0.847596
151382949	chr4:151382949:A:T	3.02753e-08	1.42878	-1.09047
151382961	chr4:151382961:G:T	8.57542e-09	-1.66637e-10	-0.92312
151383224	chr4:151383224:T:C	0.00139142	12.3651	-1.29127
151383576	chr4:151383576:G:A	0.0046755	12.6417	-0.355883
151384721	chr4:151384721:AC:A	1.89766e-06	5.56133	-1.08497
151384780	chr4:151384780:G:A	1.17438e-08	-1.66637e-10	-0.608693
151384837	chr4:151384837:G:C	8.99808e-09	-0.144918	-0.730091
151385400	chr4:151385400:T:C	0.00419569	12.5679	-0.390402
151385523	chr4:151385523:T:C	4.93877e-09	-1.4749	-3.48322e-10
151385646	chr4:151385646:T:C	7.34065e-09	-1.66637e-10	-1.07859
151385657	chr4:151385657:G:A	3.69602e-08	1.35535	-0.817533
151385996	chr4:151385996:A:T	3.92865e-09	-1.70372	-3.48322e-10
151386050	chr4:151386050:T:C	7.13509e-09	-1.66637e-10	-1.107
151386201	chr4:151386201:T:C	1.86223e-06	5.5606	-1.10309
151386422	chr4:151386422:G:A	6.14933e-09	-1.66637e-10	-1.25568
151386437	chr4:151386437:C:A	2.67751e-08	-1.66637e-10	0.215452
151386449	chr4:151386449:G:A	1.1402e-08	-1.66637e-10	-0.638228
151386833	chr4:151386833:AG:A	1.1362e-08	-1.66637e-10	-0.641749
151386838	chr4:151386838:C:T	4.01092e-09	-1.683	-3.48322e-10
151387532	chr4:151387532:T:A	4.64845e-09	-1.53549	-3.48322e-10
151387672	chr4:151387672:T:G	2.98627e-08	1.35716	-1.03257
151387676	chr4:151387676:C:T	7.61207e-09	-1.04229	-3.48322e-10
151388368	chr4:151388368:T:C	5.96525e-09	-1.66637e-10	-1.28607
151389070	chr4:151389070:C:T	2.66094e-08	-1.66637e-10	0.209244
151389667	chr4:151389667:T:A	6.43534e-09	-1.66637e-10	-1.21022
151389785	chr4:151389785:T:C	8.61618e-09	-0.918379	-3.48322e-10
151390305	chr4:151390305:G:A	8.66801e-09	-1.66637e-10	-0.912381
151390587	chr4:151390587:C:T	2.1841e-08	-1.66637e-10	0.0117694
151391009	chr4:151391009:G:A	5.86626e-09	-1.66637e-10	-1.3028
151391989	chr4:151391989:A:G	2.79194e-08	-1.66637e-10	0.257302
151392930	chr4:151392930:T:G	1.80992e-08	-1.66637e-10	-0.176153
151392968	chr4:151392968:A:G	7.65474e-09	-1.66637e-10	-1.0367
151393255	chr4:151393255:A:T	1.1408e-08	-1.66637e-10	-0.637705
151393309	chr4:151393309:C:T	8.76446e-09	-0.901316	-3.48322e-10
151393658	chr4:151393658:G:A	5.89068e-09	-1.66637e-10	-1.29865
151393959	chr4:151393959:C:G	6.74369e-09	-1.66637e-10	-1.16341
151393963	chr4:151393963:A:T	1.85474e-08	-0.151689	-3.48322e-10
151394208	chr4:151394208:C:T	1.74531e-06	5.48378	-1.09111
151394569	chr4:151394569:C:G	7.38857e-09	-1.66637e-10	-1.07209
151394987	chr4:151394987:T:C	0.00499101	12.43	-0.0788826
151395086	chr4:151395086:C:A	1.72876e-08	-0.222031	-3.48322e-10
151395243	chr4:151395243:A:G	3.46823e-08	1.36793	-0.893725
151395478	chr4:151395478:C:T	6.01707e-09	-1.66637e-10	-1.27742
151395680	chr4:151395680:A:T	1.42918e-06	5.30958	-1.11674
151395801	chr4:151395801:C:T	5.6971e-07	3.27311	-3.48322e-10
151396477	chr4:151396477:C:T	1.64412e-06	5.47718	-1.14424
151397712	chr4:151397712:T:A	2.82204e-08	1.32369	-1.05566
151397772	chr4:151397772:T:C	0.00114001	12.1786	-1.30403
151397893	chr4:151397893:C:T	0.00636662	12.8708	-0.276238
151398134	chr4:151398134:G:A	8.89746e-09	-1.66637e-10	-0.886255
151398857	chr4:151398857:T:TAG	5.88267e-09	-1.66637e-10	-1.30001
151399163	chr4:151399163:C:T	2.46949e-08	1.19117	-1.05659
151399380	chr4:151399380:C:A	0.00112326	12.1386	-1.27884
151399539	chr4:151399539:G:A	5.96525e-09	-1.66637e-10	-1.28607
151399841	chr4:151399841:G:A	1.08457e-08	-0.688256	-3.48322e-10
151399853	chr4:151399853:T:C	1.37223e-08	-1.66637e-10	-0.452999
151399859	chr4:151399859:T:C	3.13055e-08	1.29959	-0.927821
151400146	chr4:151400146:C:A	5.87269e-09	-1.66637e-10	-1.30171
151400479	chr4:151400479:A:G	0.00109324	12.1283	-1.2957
151400571	chr4:151400571:G:A	6.11858e-09	-1.66637e-10	-1.26069
151400729	chr4:151400729:T:C	0.000401664	10.1378	-0.306479
151401419	chr4:151401419:C:T	0.00498084	12.4375	-0.0884208
151401568	chr4:151401568:G:C	4.52832e-09	-1.56167	-3.48322e-10
151401706	chr4:151401706:C:T	8.79467e-09	-1.66637e-10	-0.897875
151402122	chr4:151402122:A:G	1.64951e-06	5.43294	-1.09673
151402145	chr4:151402145:C:T	2.2891e-08	-1.66637e-10	0.0587215
151402379	chr4:151402379:C:T	1.57523e-06	5.42936	-1.13922
151402465	chr4:151402465:G:A	6.77283e-09	-1.66637e-10	-1.1591
151402750	chr4:151402750:C:T	1.73614e-06	5.47526	-1.08786
151403252	chr4:151403252:T:C	2.90253e-08	1.33287	-1.03673
151403282	chr4:151403282:C:T	1.24007e-08	-0.554269	-3.48322e-10
151403654	chr4:151403654:T:C	9.80567e-09	-1.66637e-10	-0.78906
151404037	chr4:151404037:T:C	3.34113e-08	1.33507	-0.898194
151404215	chr4:151404215:T:C	1.61573e-06	5.45325	-1.13773
151404224	chr4:151404224:G:A	6.45685e-09	-1.66637e-10	-1.20688
151404280	chr4:151404280:G:A	4.15726e-09	-1.64716	-3.48322e-10
151404619	chr4:151404619:T:C	9.04001e-09	-1.66637e-10	-0.870361
151404741	chr4:151404741:A:C	7.92725e-09	-1.66637e-10	-1.00171
151404893	chr4:151404893:G:C	9.08293e-09	-1.66637e-10	-0.865624
151405073	chr4:151405073:C:T	9.96285e-09	-1.66637e-10	-0.773158
151405128	chr4:151405128:A:G	1.69402e-06	5.54742	-1.18458
151405650	chr4:151405650:G:A	9.02266e-09	-1.66637e-10	-0.872281
151405865	chr4:151405865:G:C	0.00116189	12.1841	-1.29057
151406321	chr4:151406321:A:C	6.63674e-09	-1.66637e-10	-1.1794
151406339	chr4:151406339:C:T	4.65194e-09	-1.53474	-3.48322e-10
151407271	chr4:151407271:A:G	3.54473e-08	1.25144	-0.755412
151407522	chr4:151407522:T:C	3.72043e-09	-1.75818	-3.48322e-10
151407924	chr4:151407924:A:G	6.24606e-09	-1.66637e-10	-1.24007
151408027	chr4:151408027:AT:A	1.28702e-08	-1.66637e-10	-0.517103
151408065	chr4:151408065:G:A	2.19134e-07	2.31766	-3.48322e-10
151408252	chr4:151408252:A:G	0.00973132	13.4577	-0.438816
151408362	chr4:151408362:T:A	2.50191e-08	0.993642	-0.846023
151408508	chr4:151408508:A:G	2.47411e-08	0.919932	-0.783487
151408520	chr4:151408520:C:G	5.79504e-09	-1.66637e-10	-1.31502
151408795	chr4:151408795:G:A	1.05182e-08	-1.66637e-10	-0.718912
151408887	chr4:151408887:C:T	7.21362e-09	-1.66637e-10	-1.09605
151408913	chr4:151408913:G:A	3.71065e-09	-1.76081	-3.48322e-10
151409280	chr4:151409280:G:T	2.23157e-08	-1.66637e-10	0.0332717
151409447	chr4:151409447:G:C	8.53745e-09	-0.927558	-3.48322e-10
151409471	chr4:151409471:T:C	1.36322e-08	-1.66637e-10	-0.459585
151409599	chr4:151409599:G:A	5.63756e-09	-1.66637e-10	-1.34257
151410100	chr4:151410100:G:C	0.002924	12.7928	-0.976334
151410203	chr4:151410203:T:C	5.7229e-09	-1.66637e-10	-1.32755
151410369	chr4:151410369:A:G	3.15661e-08	1.26843	-0.888365
151410432	chr4:151410432:A:G	1.30362e-08	-1.66637e-10	-0.504288
151410790	chr4:151410790:G:C	3.03773e-06	6.23888	-1.29203
151410962	chr4:151410962:A:G	1.70815e-09	-1.19126	-1.34535
151411470	chr4:151411470:C:T	1.36797e-08	-1.66637e-10	-0.456109
151411477	chr4:151411477:G:C	6.63024e-09	-1.66637e-10	-1.18038
151411720	chr4:151411720:G:T	1.8017e-09	-1.13395	-1.34934
151413052	chr4:151413052:G:A	1.97991e-08	-1.66637e-10	-0.0863857
151413378	chr4:151413378:G:A	1.27197e-08	-0.528871	-3.48322e-10
151413453	chr4:151413453:T:C	3.28979e-08	1.3272	-0.905809
151413882	chr4:151413882:G:A	2.71429e-08	1.11091	-0.881814
151413970	chr4:151413970:G:A	5.64728e-09	-1.66637e-10	-1.34085
151414119	chr4:151414119:C:T	1.2852e-08	-1.66637e-10	-0.518524
151414350	chr4:151414350:G:T	3.01804e-06	6.23876	-1.29842
151415550	chr4:151415550:A:G	1.11181e-08	-1.66637e-10	-0.663443
151415664	chr4:151415664:C:T	2.74154e-06	6.13899	-1.29474
151415886	chr4:151415886:T:C	8.26551e-09	-1.66637e-10	-0.959929
151416486	chr4:151416486:T:A	5.43795e-09	-1.37862	-3.48322e-10
151416489	chr4:151416489:A:G	4.10312e-09	-1.66027	-3.48322e-10
151416572	chr4:151416572:G:T	2.69716e-06	6.11106	-1.28313
151416675	chr4:151416675:A:G	5.6323e-09	-1.66637e-10	-1.3435
151417023	chr4:151417023:G:A	2.02359e-08	-1.66637e-10	-0.0645611
151417423	chr4:151417423:A:G	6.54329e-09	-1.66637e-10	-1.19358
151417499	chr4:151417499:G:A	6.66095e-09	-1.66637e-10	-1.17576
151417971	chr4:151417971:A:G	1.98664e-06	5.83035	-1.30818
151417972	chr4:151417972:C:A	5.67291e-09	-1.66637e-10	-1.33632
151418272	chr4:151418272:A:G	5.68133e-09	-1.66637e-10	-1.33484
151418741	chr4:151418741:T:C	1.29958e-08	-1.66637e-10	-0.507397
151418902	chr4:151418902:C:T	2.58171e-08	1.09161	-0.912594
151418998	chr4:151418998:T:C	3.71876e-09	-1.75863	-3.48322e-10
151419294	chr4:151419294:T:C	0.0138427	13.8207	-0.449409
151420565	chr4:151420565:G:A	0.00113956	10.8486	0.0255443
151420633	chr4:151420633:T:C	5.72275e-09	-1.66637e-10	-1.32757
151420726	chr4:151420726:A:G	0.0175168	13.6857	-0.0790611
151420915	chr4:151420915:C:T	1.45795e-08	-1.66637e-10	-0.392405
151421038	chr4:151421038:C:T	0.00114352	11.2801	-0.40246
151421640	chr4:151421640:G:T	1.2522e-08	-1.66637e-10	-0.544532
151422223	chr4:151422223:A:AT	7.12954e-09	-1.66637e-10	-1.10777
151422904	chr4:151422904:C:T	1.84735e-08	0.961179	-1.11686
151424113	chr4:151424113:G:A	3.9983e-09	-1.68615	-3.48322e-10
151424951	chr4:151424951:T:G	0.0138328	13.5764	-0.205874
151425113	chr4:151425113:A:G	1.85621e-08	0.920153	-1.07105
151425238	chr4:151425238:A:G	1.3006e-08	-1.66637e-10	-0.506609
151425285	chr4:151425285:G:A	0.0124337	13.4735	-0.209591
151425346	chr4:151425346:G:A	3.37915e-06	6.11096	-1.05761
151425649	chr4:151425649:G:A	6.05029e-09	-1.66637e-10	-1.27191
151426466	chr4:151426466:G:A	2.38417e-08	-1.66637e-10	0.099414
151426554	chr4:151426554:T:C	2.26516e-08	-1.66637e-10	0.0482085
151426751	chr4:151426751:G:A	1.96276e-08	0.959314	-1.0544
151426762	chr4:151426762:G:C	1.19134e-08	-1.66637e-10	-0.59436
151426999	chr4:151426999:T:G	3.57372e-06	6.41024	-1.3009
151427179	chr4:151427179:G:A	7.84852e-09	-1.66637e-10	-1.0117
151427270	chr4:151427270:T:G	0.0120521	13.4566	-0.223859
151427395	chr4:151427395:A:G	1.34828e-08	-1.66637e-10	-0.470605
151427737	chr4:151427737:A:G	1.27172e-08	-1.66637e-10	-0.529063
151427755	chr4:151427755:C:T	7.84182e-09	-1.66637e-10	-1.01255
151428165	chr4:151428165:CA:C	1.33107e-08	-1.66637e-10	-0.483451
151428439	chr4:151428439:T:C	3.52787e-06	6.39576	-1.29933
151428810	chr4:151428810:G:T	0.0122799	13.3936	-0.142101
151428954	chr4:151428954:T:A	1.05209e-08	-1.66637e-10	-0.718653
151429038	chr4:151429038:C:T	2.73944e-08	-1.66637e-10	0.238319
151429153	chr4:151429153:A:G	0.0101072	13.345	-0.288292
151429370	chr4:151429370:C:T	2.34634e-08	-1.66637e-10	0.0834213
151429554	chr4:151429554:T:G	1.80168e-08	0.906876	-1.08759
151429598	chr4:151429598:T:C	2.56549e-06	6.10481	-1.32692
151430008	chr4:151430008:A:G	0.010551	13.3327	-0.232969
151430121	chr4:151430121:T:C	6.25654e-09	-1.66637e-10	-1.23839
151430348	chr4:151430348:A:G	0.00606384	13.449	-0.903168
151431031	chr4:151431031:A:AT	2.09704e-08	0.788883	-0.817793
151431509	chr4:151431509:T:G	7.92944e-09	-1.00144	-3.48322e-10
151431863	chr4:151431863:T:C	0.0138271	13.6088	-0.238651
151432002	chr4:151432002:C:T	4.33156e-09	-1.60609	-3.48322e-10
151432178	chr4:151432178:T:A	1.73659e-08	-0.21751	-3.48322e-10
151432223	chr4:151432223:A:G	0.0116014	13.4462	-0.251584
151432262	chr4:151432262:G:A	0.0212672	13.6856	0.115076
151432275	chr4:151432275:T:G	6.2509e-09	-1.66637e-10	-1.2393
151433753	chr4:151433753:G:C	0.0113776	13.4412	-0.266099
151433795	chr4:151433795:T:G	1.30211e-08	-1.66637e-10	-0.505448
151433935	chr4:151433935:C:T	7.79936e-09	-1.66637e-10	-1.01798
151434116	chr4:151434116:C:T	0.0117508	13.4366	-0.229195
151434231	chr4:151434231:T:C	0.0123971	13.4934	-0.232494
151434238	chr4:151434238:C:T	0.0114973	13.3964	-0.210788
151434811	chr4:151434811:T:A	5.68431e-09	-1.66637e-10	-1.33431
151435483	chr4:151435483:G:A	8.89613e-09	-1.66637e-10	-0.886405
151435967	chr4:151435967:A:G	0.00717853	13.5173	-0.8027
151436026	chr4:151436026:A:G	1.16317e-08	-0.61829	-3.48322e-10
151436292	chr4:151436292:T:C	0.0141653	13.628	-0.233745
151436522	chr4:151436522:G:A	1.54204e-08	-1.66637e-10	-0.33633
151437249	chr4:151437249:A:G	7.19561e-09	-1.66637e-10	-1.09855
151437391	chr4:151437391:C:T	5.43712e-09	-1.38281	0.00404052
151437834	chr4:151437834:C:T	0.0141042	13.6109	-0.220902
151438293	chr4:151438293:G:A	1.37378e-08	-1.66637e-10	-0.451867
151438462	chr4:151438462:T:G	7.44308e-09	-1.06474	-3.48322e-10
151438716	chr4:151438716:A:G	6.70792e-09	-1.66637e-10	-1.16873
151439391	chr4:151439391:T:A	6.64529e-09	-1.66637e-10	-1.17811
151440076	chr4:151440076:G:A	1.70755e-08	-1.66637e-10	-0.234374
151440547	chr4:151440547:A:G	3.95584e-09	-0.459394	-1.23743
151440984	chr4:151440984:G:A	4.17879e-08	-1.66637e-10	0.660587
151441064	chr4:151441064:A:G	5.92742e-09	-1.66637e-10	-1.29243
151441854	chr4:151441854:G:A	1.32083e-08	-1.66637e-10	-0.491172
151442175	chr4:151442175:A:G	2.18768e-08	-1.66637e-10	0.0134036
151442182	chr4:151442182:T:C	5.88192e-09	-1.66637e-10	-1.30014
151442273	chr4:151442273:G:C	2.55372e-06	6.08271	-1.30942
151442480	chr4:151442480:G:A	5.78467e-09	-1.66637e-10	-1.31681
151442620	chr4:151442620:T:C	0.0128771	13.5401	-0.2412
151443005	chr4:151443005:C:T	8.3058e-09	-0.955066	-3.48322e-10
151443091	chr4:151443091:C:T	6.58982e-09	-1.66637e-10	-1.1865
151444053	chr4:151444053:C:G	1.32306e-08	-1.66637e-10	-0.489489
151444269	chr4:151444269:C:T	3.79583e-08	-1.66637e-10	0.564467
151444287	chr4:151444287:T:G	2.63241e-08	-1.66637e-10	0.198466
151444411	chr4:151444411:C:A	0.00940448	13.216	-0.23131
151444840	chr4:151444840:T:G	8.55906e-09	-1.66637e-10	-0.925031
151445433	chr4:151445433:G:A	7.0984e-09	-1.66637e-10	-1.11215
151446152	chr4:151446152:A:G	0.0143667	13.6215	-0.213144
151446639	chr4:151446639:G:A	2.77454e-06	6.18061	-1.32439
151446735	chr4:151446735:A:G	3.86042e-09	-1.72125	-3.48322e-10
151447009	chr4:151447009:T:G	3.74732e-09	-1.75098	-3.48322e-10
151447060	chr4:151447060:C:T	0.0121509	13.508	-0.267055
151447231	chr4:151447231:G:GT	5.77131e-09	-1.66637e-10	-1.31912
151447498	chr4:151447498:T:A	8.22984e-09	-0.964255	-3.48322e-10
151447646	chr4:151447646:AC:A	7.08235e-09	-1.66637e-10	-1.11442
151447965	chr4:151447965:G:A	0.0142329	13.5413	-0.142265
151448470	chr4:151448470:C:T	2.45932e-08	0.995202	-0.864751
151448979	chr4:151448979:T:C	5.88236e-09	-1.66637e-10	-1.30006
151449684	chr4:151449684:C:T	2.97476e-06	6.21771	-1.29182
151450085	chr4:151450085:A:G	7.62557e-09	-1.66637e-10	-1.04051
151450435	chr4:151450435:A:G	3.83352e-08	-1.66637e-10	0.574347
151450598	chr4:151450598:C:T	6.67891e-09	-1.66637e-10	-1.17307
151450840	chr4:151450840:T:C	0.0123446	13.4755	-0.218839
151451353	chr4:151451353:A:G	0.0108703	13.3344	-0.20484
151451404	chr4:151451404:A:G	8.07794e-09	-1.66637e-10	-0.982884
151451724	chr4:151451724:T:C	7.04998e-09	-1.66637e-10	-1.119
151451814	chr4:151451814:T:TC	1.02319e-08	-0.746514	-3.48322e-10
151452266	chr4:151452266:A:G	6.52503e-09	-1.66637e-10	-1.19638
151452735	chr4:151452735:G:A	1.87229e-08	1.16226	-1.30453
151452879	chr4:151452879:A:C	2.04872e-08	0.836053	-0.888273
151453276	chr4:151453276:A:C	3.43916e-06	6.38186	-1.3109
151453301	chr4:151453301:C:T	6.57086e-09	-1.66637e-10	-1.18938
151453379	chr4:151453379:A:G	2.93215e-06	6.24291	-1.33144
151453515	chr4:151453515:A:G	9.74321e-09	-1.66637e-10	-0.79545
151453781	chr4:151453781:C:T	7.84478e-09	-1.66637e-10	-1.01217
151454015	chr4:151454015:G:A	2.98307e-06	6.22064	-1.29195
151454037	chr4:151454037:T:C	7.81708e-09	-1.66637e-10	-1.01571
151454165	chr4:151454165:A:AGTG	0.0109369	13.363	-0.227357
151454272	chr4:151454272:T:G	0.0128448	13.458	-0.16152
151454303	chr4:151454303:G:A	1.0563e-08	-1.66637e-10	-0.714666
151454494	chr4:151454494:C:G	1.71635e-08	-1.66637e-10	-0.229233
151454651	chr4:151454651:C:T	2.35179e-08	0.969318	-0.883577
151454937	chr4:151454937:G:T	2.2878e-08	0.930835	-0.872679
151455179	chr4:151455179:A:G	3.50953e-06	6.38659	-1.29538
151455233	chr4:151455233:A:G	7.91104e-09	-1.66637e-10	-1.00376
151455566	chr4:151455566:C:T	2.21386e-08	0.867867	-0.842564
151455643	chr4:151455643:T:C	0.0126921	13.5087	-0.224234
151455701	chr4:151455701:A:G	1.39294e-08	-1.66637e-10	-0.438022
151456010	chr4:151456010:T:C	1.75663e-08	-1.66637e-10	-0.206037
151456256	chr4:151456256:A:G	9.96817e-09	-1.66637e-10	-0.772624
151456397	chr4:151456397:G:A	1.46272e-08	-0.38914	-3.48322e-10
151456470	chr4:151456470:A:G	0.0109474	13.3922	-0.255558
151456585	chr4:151456585:T:C	6.86512e-09	-1.66637e-10	-1.14557
151456827	chr4:151456827:T:C	7.02202e-09	-1.66637e-10	-1.12297
151457320	chr4:151457320:A:C	7.04998e-09	-1.66637e-10	-1.119
151457409	chr4:151457409:G:A	5.35668e-09	-1.39368	-3.48322e-10
151457945	chr4:151457945:C:T	5.5934e-09	-1.66637e-10	-1.35043
151458078	chr4:151458078:C:T	3.2134e-06	6.28881	-1.28575
151458499	chr4:151458499:G:A	0.0129205	13.5062	-0.203921
151458642	chr4:151458642:T:C	1.72113e-09	-1.17992	-1.34911
151458668	chr4:151458668:T:C	1.18127e-08	0.248545	-0.851388
151458677	chr4:151458677:A:G	2.63221e-08	1.37505	-1.17667
151458773	chr4:151458773:G:C	4.14832e-08	-1.66637e-10	0.653267
151458943	chr4:151458943:C:G	1.96263e-08	1.22027	-1.31542
151459185	chr4:151459185:A:G	6.47446e-09	-1.66637e-10	-1.20415
151459758	chr4:151459758:C:G	2.40776e-08	-1.66637e-10	0.109262
151459860	chr4:151459860:C:T	2.33552e-08	0.865597	-0.786798
151459878	chr4:151459878:G:A	6.67812e-09	-1.66637e-10	-1.17318
151459990	chr4:151459990:T:G	6.30774e-09	-1.66637e-10	-1.23024
151460440	chr4:151460440:C:T	7.28262e-09	-1.66637e-10	-1.08653
151460648	chr4:151460648:A:T	0.013665	13.551	-0.192692
151460898	chr4:151460898:A:G	0.015836	13.6689	-0.163091
151461437	chr4:151461437:G:A	8.25914e-09	-1.66637e-10	-0.9607
151461482	chr4:151461482:A:G	0.0137927	13.5608	-0.193171
151461600	chr4:151461600:A:G	6.87009e-09	-1.66637e-10	-1.14484
151461779	chr4:151461779:G:A	4.92014e-09	-1.47868	-3.48322e-10
151462011	chr4:151462011:A:T	5.91367e-09	-1.66637e-10	-1.29475
151462068	chr4:151462068:G:C	5.7191e-09	-1.66637e-10	-1.32821
151462381	chr4:151462381:G:C	5.39834e-09	-1.38593	-3.48322e-10
151462573	chr4:151462573:T:C	7.94427e-09	-0.99957	-3.48322e-10
151462680	chr4:151462680:A:G	0.0130274	13.4755	-0.164982
151463378	chr4:151463378:T:G	6.62639e-09	-1.66637e-10	-1.18096
151463629	chr4:151463629:A:G	1.8356e-08	-1.66637e-10	-0.162062
151464504	chr4:151464504:G:T	1.56287e-08	-1.66637e-10	-0.32291
151464972	chr4:151464972:G:A	1.96826e-08	0.780031	-0.872315
151465575	chr4:151465575:A:G	3.83428e-09	-1.72804	-3.48322e-10
151466545	chr4:151466545:G:A	4.93246e-08	-1.66637e-10	0.826403
151466652	chr4:151466652:T:A	0.000813639	10.569	-0.0317201
151467253	chr4:151467253:G:A	1.56199e-08	-1.66637e-10	-0.323477
151467536	chr4:151467536:C:T	4.06025e-08	-1.66637e-10	0.631808
151467956	chr4:151467956:G:A	4.78052e-06	6.61992	-1.21963
151468007	chr4:151468007:G:A	1.67286e-08	1.04129	-1.29619
151468012	chr4:151468012:T:C	0.0205694	13.8042	-0.0368878
151468736	chr4:151468736:C:T	1.15426e-08	-1.66637e-10	-0.625978
151468842	chr4:151468842:C:T	6.35252e-09	-1.66637e-10	-1.22317
151469261	chr4:151469261:A:C	0.0136591	13.5243	-0.166447
151469449	chr4:151469449:G:T	6.56759e-09	-1.66637e-10	-1.18987
151469732	chr4:151469732:A:G	5.91679e-09	-1.66637e-10	-1.29423
151470078	chr4:151470078:T:C	0.0130871	13.5202	-0.205039
151470734	chr4:151470734:A:T	7.22812e-09	-1.66637e-10	-1.09404
151472245	chr4:151472245:A:G	6.65265e-09	-1.66637e-10	-1.177
151472480	chr4:151472480:C:A	7.34026e-09	-1.66637e-10	-1.07865
151472746	chr4:151472746:T:A	3.87209e-06	6.53735	-1.34782
151472763	chr4:151472763:T:C	1.74642e-08	-1.66637e-10	-0.211869
151473102	chr4:151473102:A:G	0.0131933	13.4849	-0.161704
151473204	chr4:151473204:A:G	1.04567e-05	7.16611	-0.983132
151473320	chr4:151473320:T:C	2.08143e-08	0.831974	-0.868353
151473428	chr4:151473428:TA:T	1.99475e-08	-1.66637e-10	-0.0789176
151474390	chr4:151474390:T:C	5.95676e-09	-1.66637e-10	-1.28749
151474581	chr4:151474581:A:G	0.0141714	13.571	-0.176284
151474706	chr4:151474706:C:T	5.16935e-06	6.80324	-1.32476
151475023	chr4:151475023:T:G	6.94056e-09	-1.66637e-10	-1.13464
151475201	chr4:151475201:C:T	7.16925e-09	-1.10222	-3.48322e-10
151475503	chr4:151475503:G:A	6.66782e-09	-1.66637e-10	-1.17473
151475524	chr4:151475524:C:T	1.32088e-08	-1.66637e-10	-0.491136
151476048	chr4:151476048:G:A	3.44545e-08	0.977134	-0.509514
151476114	chr4:151476114:C:G	5.14905e-06	6.82537	-1.35083
151476402	chr4:151476402:T:G	0.0135394	13.5152	-0.166116
151476596	chr4:151476596:T:C	7.65224e-09	-1.03702	-3.48322e-10
151476882	chr4:151476882:GC:G	4.17306e-06	6.55383	-1.28945
151477322	chr4:151477322:C:T	3.2045e-06	6.31221	-1.31192
151477468	chr4:151477468:G:GT	2.25112e-08	-1.66637e-10	0.0419915
151477488	chr4:151477488:G:A	5.91274e-09	-1.66637e-10	-1.29491
151477520	chr4:151477520:C:T	3.60319e-09	-0.557861	-1.23234
151477581	chr4:151477581:TA:T	3.38547e-08	0.916303	-0.466245
151477979	chr4:151477979:G:A	0.0228562	13.9178	-0.0450803
151478172	chr4:151478172:C:T	0.000867664	10.8734	-0.271871
151478919	chr4:151478919:G:A	1.37529e-08	-0.450769	-3.48322e-10
151479464	chr4:151479464:G:A	9.10276e-09	-1.66637e-10	-0.863443
151479491	chr4:151479491:T:C	8.11225e-09	-0.978646	-3.48322e-10
151479946	chr4:151479946:A:T	0.0143588	13.5727	-0.164825
151480757	chr4:151480757:A:G	3.56985e-06	6.44267	-1.33441
151480782	chr4:151480782:C:G	3.23013e-06	6.34181	-1.33356
151480832	chr4:151480832:C:A	5.13624e-06	6.82269	-1.35063
151480840	chr4:151480840:T:C	2.47747e-06	6.08706	-1.34409
151482335	chr4:151482335:G:A	6.07704e-09	-1.2675	-3.48322e-10
151482449	chr4:151482449:C:T	1.31664e-08	-1.66637e-10	-0.494353
151482453	chr4:151482453:C:T	1.18443e-08	-1.66637e-10	-0.600175
151482533	chr4:151482533:GTCT:G	1.47324e-08	-0.381971	-3.48322e-10
151483233	chr4:151483233:A:G	6.43115e-09	-1.66637e-10	-1.21087
151484644	chr4:151484644:A:G	1.94643e-08	-0.103439	-3.48322e-10
151486747	chr4:151486747:G:A	0.0148818	13.65	-0.206374
151486899	chr4:151486899:T:C	6.64333e-09	-1.66637e-10	-1.17841
151486925	chr4:151486925:G:A	1.17588e-08	-1.66637e-10	-0.60742
151487205	chr4:151487205:A:G	3.37767e-08	0.945895	-0.498146
151487504	chr4:151487504:C:T	5.98864e-09	-1.66637e-10	-1.28216
151488241	chr4:151488241:C:T	1.17406e-08	-1.66637e-10	-0.608967
151488449	chr4:151488449:A:G	0.0152749	13.6613	-0.191574
151488491	chr4:151488491:A:G	5.96447e-09	-1.37131	0.0851111
151489177	chr4:151489177:C:G	4.28142e-06	6.59192	-1.3019
151489388	chr4:151489388:G:T	0.0083933	13.706	-0.83504
151489432	chr4:151489432:C:T	1.3317e-08	-1.66637e-10	-0.482983
151489597	chr4:151489597:T:C	3.26913e-06	6.33695	-1.31669
151489717	chr4:151489717:C:T	1.03631e-08	-1.66637e-10	-0.733766
151490136	chr4:151490136:C:T	1.29015e-08	-1.66637e-10	-0.514675
151490197	chr4:151490197:A:G	5.95561e-09	-1.66637e-10	-1.28769
151490310	chr4:151490310:T:C	0.000818941	10.8672	-0.323444
151490508	chr4:151490508:G:A	7.51747e-09	-1.66637e-10	-1.05479
151490700	chr4:151490700:A:G	4.67879e-09	-1.52898	-3.48322e-10
151490915	chr4:151490915:G:T	3.8037e-09	-1.73605	-3.48322e-10
151491308	chr4:151491308:A:G	5.37122e-09	-1.39097	-3.48322e-10
151491451	chr4:151491451:T:C	0.0145162	13.5369	-0.118165
151491516	chr4:151491516:A:G	6.93546e-09	-1.66637e-10	-1.13537
151491861	chr4:151491861:C:G	1.56493e-08	-1.66637e-10	-0.321598
151492135	chr4:151492135:T:C	5.69682e-09	-1.66637e-10	-1.33211
151492334	chr4:151492334:G:A	2.01739e-08	0.728535	-0.796167
151492453	chr4:151492453:G:T	3.00256e-09	-1.28921	-0.683351
151493367	chr4:151493367:A:G	5.04932e-06	6.74334	-1.28835
151493511	chr4:151493511:G:A	8.70929e-09	-1.66637e-10	-0.907631
151493813	chr4:151493813:G:A	1.82634e-08	-1.66637e-10	-0.167124
151493853	chr4:151493853:C:T	1.13879e-08	-1.66637e-10	-0.63947
151493951	chr4:151493951:A:G	4.68041e-09	-1.52863	-3.48322e-10
151494230	chr4:151494230:T:C	1.30141e-08	-1.66637e-10	-0.505984
151494804	chr4:151494804:A:G	7.32772e-09	-1.66637e-10	-1.08036
151494890	chr4:151494890:G:A	3.06876e-08	0.864928	-0.513089
151495230	chr4:151495230:T:C	0.0106142	13.2256	-0.119879
151495487	chr4:151495487:G:A	5.68483e-09	-1.66637e-10	-1.33422
151496135	chr4:151496135:A:T	7.72144e-09	-1.66637e-10	-1.02802
151496228	chr4:151496228:A:G	0.00859447	13.7416	-0.847004
151496483	chr4:151496483:A:G	3.30564e-09	-1.27049	-0.605898
151496522	chr4:151496522:C:T	3.13653e-08	0.373681	-3.48322e-10
151497313	chr4:151497313:C:T	5.61516e-09	-1.66637e-10	-1.34655
151497314	chr4:151497314:G:A	6.3905e-09	-1.21721	-3.48322e-10
151497916	chr4:151497916:T:G	4.20627e-09	-1.63544	-3.48322e-10
151498069	chr4:151498069:C:T	7.71566e-09	-1.66637e-10	-1.02877
151498416	chr4:151498416:G:A	5.59164e-09	-1.66637e-10	-1.35075
151498452	chr4:151498452:G:A	4.6838e-06	6.66556	-1.28572
151498461	chr4:151498461:G:A	1.16919e-08	-1.66637e-10	-0.613128
151498506	chr4:151498506:C:A	4.03447e-09	-1.67714	-3.48322e-10
151498581	chr4:151498581:C:T	1.56366e-08	-1.66637e-10	-0.322408
151499604	chr4:151499604:C:T	0.00709684	13.5963	-0.893156
151499726	chr4:151499726:G:A	5.99318e-09	-1.66637e-10	-1.2814
151499949	chr4:151499949:G:A	1.03738e-08	-1.66637e-10	-0.732741
151500312	chr4:151500312:A:G	7.71374e-09	-1.66637e-10	-1.02902
151500620	chr4:151500620:A:G	3.62289e-06	6.4548	-1.3318
151501401	chr4:151501401:C:T	6.65748e-09	-1.66637e-10	-1.17628
151502519	chr4:151502519:G:A	1.88418e-08	-1.66637e-10	-0.135944
151502816	chr4:151502816:T:C	6.41451e-09	-1.66637e-10	-1.21346
151502866	chr4:151502866:C:T	1.16612e-08	-1.66637e-10	-0.615752
151502956	chr4:151502956:T:C	5.88284e-09	-1.66637e-10	-1.29998
151503092	chr4:151503092:C:T	9.84218e-09	-1.66637e-10	-0.785344
151504307	chr4:151504307:T:G	1.21398e-08	-1.66637e-10	-0.57553
151504422	chr4:151504422:GA:G	7.53415e-09	-1.66637e-10	-1.05257
151504597	chr4:151504597:G:T	2.38613e-06	4.70541	-3.48322e-10
151504644	chr4:151504644:C:T	5.86214e-09	-1.66637e-10	-1.30351
151504658	chr4:151504658:G:T	6.54612e-09	-1.66637e-10	-1.19315
151505004	chr4:151505004:C:T	6.7129e-09	-1.66637e-10	-1.16799
151505613	chr4:151505613:C:T	0.0184658	13.7373	-0.0779387
151506179	chr4:151506179:A:C	5.61526e-09	-1.66637e-10	-1.34653
151506232	chr4:151506232:C:T	1.12015e-08	-1.66637e-10	-0.655969
151506354	chr4:151506354:G:A	0.0173087	13.6913	-0.0965665
151506534	chr4:151506534:C:T	0.00727955	13.5447	-0.816179
151506651	chr4:151506651:A:C	1.3036e-08	-1.66637e-10	-0.504305
151507165	chr4:151507165:C:T	4.73898e-08	0.786386	-3.48322e-10
151507320	chr4:151507320:C:T	2.3162e-08	-1.66637e-10	0.0704937
151507394	chr4:151507394:G:A	9.19343e-09	-0.853532	-3.48322e-10
151507460	chr4:151507460:G:A	3.02242e-08	0.830866	-0.494243
151507859	chr4:151507859:T:C	3.2057e-08	0.850213	-0.454718
151507957	chr4:151507957:C:T	6.689e-09	-1.66637e-10	-1.17156
151508535	chr4:151508535:G:A	1.30037e-08	-1.66637e-10	-0.50679
151509076	chr4:151509076:A:G	1.7311e-08	-1.66637e-10	-0.220676
151509141	chr4:151509141:G:A	9.60781e-09	-1.66637e-10	-0.809444
151509166	chr4:151509166:G:T	5.59405e-09	-1.66637e-10	-1.35032
151509611	chr4:151509611:T:C	6.35211e-09	-1.66637e-10	-1.22323
151509627	chr4:151509627:G:A	6.64048e-09	-1.66637e-10	-1.17884
151509828	chr4:151509828:A:C	1.03557e-08	-1.66637e-10	-0.734485
151510288	chr4:151510288:T:C	4.19416e-06	6.57241	-1.30298
151510400	chr4:151510400:A:G	0.0130243	14.0347	-0.724432
151510495	chr4:151510495:G:A	1.04471e-08	-1.66637e-10	-0.725693
151510618	chr4:151510618:G:A	0.0148742	13.5384	-0.0952421
151510877	chr4:151510877:A:G	1.56404e-08	-1.66637e-10	-0.322164
151510978	chr4:151510978:ACTTTATGAT:A	5.75831e-09	-1.66637e-10	-1.32138
151511348	chr4:151511348:T:C	0.0162079	13.628	-0.0989851
151511462	chr4:151511462:C:T	3.43152e-08	0.896981	-0.433413
151511637	chr4:151511637:C:T	2.80774e-08	0.778288	-0.515344
151511847	chr4:151511847:T:C	1.84282e-08	-1.66637e-10	-0.158139
151511853	chr4:151511853:G:A	5.41e-09	-1.38377	-3.48322e-10
151511909	chr4:151511909:T:C	6.3339e-06	7.03172	-1.35007
151512970	chr4:151512970:C:T	1.30037e-08	-1.66637e-10	-0.50679
151513053	chr4:151513053:A:C	0.013978	13.5614	-0.180457
151514024	chr4:151514024:A:C	0.00110828	10.8901	-0.043811
151514324	chr4:151514324:A:G	5.92453e-09	-1.66637e-10	-1.29292
151514639	chr4:151514639:T:A	0.0163861	13.6838	-0.143887
151515179	chr4:151515179:TATAAAC:T	2.21279e-08	-1.66637e-10	0.0248178
151515582	chr4:151515582:A:T	6.44135e-09	-1.66637e-10	-1.20928
151515920	chr4:151515920:G:A	1.65198e-08	0.568074	-0.835537
151515921	chr4:151515921:A:C	3.42529e-06	6.3896	-1.32268
151516083	chr4:151516083:G:C	3.19074e-06	6.2852	-1.28921
151516467	chr4:151516467:C:A	5.60916e-09	-1.66637e-10	-1.34762
151516765	chr4:151516765:C:T	6.14219e-09	-1.66637e-10	-1.25684
151516842	chr4:151516842:C:A	0.00866267	13.1221	-0.219579
151517714	chr4:151517714:G:A	1.57455e-09	-1.26742	-1.35063
151518541	chr4:151518541:T:C	6.01348e-09	-1.66637e-10	-1.27802
151518897	chr4:151518897:G:C	4.14906e-09	-1.64914	-3.48322e-10
151519674	chr4:151519674:G:A	1.16886e-08	-1.66637e-10	-0.613403
151519781	chr4:151519781:A:G	4.87805e-06	6.73537	-1.31489
151519850	chr4:151519850:A:G	1.31887e-08	-1.66637e-10	-0.492657
151519998	chr4:151519998:A:G	3.18257e-08	0.77515	-0.386896
151520213	chr4:151520213:A:G	7.31805e-09	0.264924	-1.3466
151520762	chr4:151520762:G:A	0.0101454	13.82	-0.759474
151520764	chr4:151520764:A:G	4.36007e-06	6.60753	-1.29931
151521555	chr4:151521555:C:T	1.89315e-08	-1.66637e-10	-0.131194
151521591	chr4:151521591:T:C	9.83698e-09	-1.66637e-10	-0.785873
151521798	chr4:151521798:C:T	4.46081e-06	6.63308	-1.30202
151522121	chr4:151522121:C:T	0.00997778	13.77	-0.72616
151522256	chr4:151522256:T:C	6.41451e-09	-1.66637e-10	-1.21346
151522518	chr4:151522518:A:G	1.30037e-08	-1.66637e-10	-0.50679
151522632	chr4:151522632:A:G	1.18468e-08	-1.66637e-10	-0.59996
151522688	chr4:151522688:A:G	5.99639e-06	6.91411	-1.28722
151522783	chr4:151522783:C:T	5.76959e-09	-1.66637e-10	-1.31942
151523008	chr4:151523008:T:C	1.30037e-08	-1.66637e-10	-0.50679
151523195	chr4:151523195:G:A	5.95354e-09	-1.66637e-10	-1.28803
151524075	chr4:151524075:A:G	0.0141404	13.4878	-0.0952996
151524122	chr4:151524122:T:C	1.29956e-08	-1.66637e-10	-0.50741
151524679	chr4:151524679:A:C	0.0163662	13.6588	-0.120057
151524931	chr4:151524931:T:C	1.30061e-08	-1.66637e-10	-0.506604
151525075	chr4:151525075:T:C	6.97476e-09	-1.66637e-10	-1.12972
151525309	chr4:151525309:C:T	4.35376e-06	6.62535	-1.31858
151525398	chr4:151525398:C:T	1.09489e-08	-1.66637e-10	-0.678785
151525680	chr4:151525680:T:A	0.0161296	13.6556	-0.131452
151525854	chr4:151525854:T:A	0.016289	13.6267	-0.0926977
151526157	chr4:151526157:C:T	1.5315e-08	-0.343187	-3.48322e-10
151526184	chr4:151526184:G:A	1.34018e-08	-1.66637e-10	-0.476632
151526193	chr4:151526193:A:G	3.04376e-08	1.25068	-0.907028
151526277	chr4:151526277:C:A	1.62366e-09	-1.23846	-1.34888
151526286	chr4:151526286:C:T	1.6625e-08	-0.261111	-3.48322e-10
151526324	chr4:151526324:G:A	8.03946e-09	-1.66637e-10	-0.987659
151526709	chr4:151526709:C:T	3.29183e-06	6.33411	-1.30694
151526905	chr4:151526905:C:T	1.79273e-08	-0.185695	-3.48322e-10
151527444	chr4:151527444:G:C	5.81075e-09	-1.66637e-10	-1.31231
151527912	chr4:151527912:CCTT:C	7.92086e-06	7.15619	-1.25096
151528162	chr4:151528162:G:A	2.29728e-08	-1.66637e-10	0.0622898
151528165	chr4:151528165:A:T	9.86096e-09	-1.66637e-10	-0.783437
151528593	chr4:151528593:T:C	1.06129e-08	-1.66637e-10	-0.709947
151528943	chr4:151528943:C:A	0.00803569	14.0104	-1.18304
151528974	chr4:151528974:G:A	0.00770612	13.9639	-1.17839
151529148	chr4:151529148:A:G	0.01867	13.7487	-0.0782569
151529226	chr4:151529226:A:T	5.75656e-09	-1.66637e-10	-1.32168
151529849	chr4:151529849:A:G	1.30037e-08	-1.66637e-10	-0.50679
151529874	chr4:151529874:G:A	6.39221e-09	-1.66637e-10	-1.21694
151529943	chr4:151529943:G:A	3.11421e-08	0.865754	-0.499214
151530066	chr4:151530066:T:A	3.06879e-08	0.871589	-0.519741
151530301	chr4:151530301:G:A	0.0112802	13.9302	-0.763646
151530667	chr4:151530667:T:C	0.0154405	14.1991	-0.718643
151530893	chr4:151530893:C:T	5.81972e-09	-1.66637e-10	-1.31077
151530894	chr4:151530894:G:A	1.39249e-08	-1.66637e-10	-0.438341
151530946	chr4:151530946:T:TC	0.0015751	11.2531	-0.0553123
151531246	chr4:151531246:G:A	0.00844898	14.0791	-1.20158
151532266	chr4:151532266:A:G	1.30254e-08	-1.66637e-10	-0.505118
151532502	chr4:151532502:C:T	1.8444e-09	-1.20737	-1.2525
151532850	chr4:151532850:C:T	3.70969e-09	-1.76107	-3.48322e-10
151533145	chr4:151533145:A:G	6.57036e-09	-1.18945	-3.48322e-10
151533182	chr4:151533182:G:A	1.29377e-05	5.97583	0.420051
151533200	chr4:151533200:G:A	5.63103e-09	-1.66637e-10	-1.34373
151533271	chr4:151533271:C:A	1.73069e-08	-1.66637e-10	-0.220914
151534195	chr4:151534195:A:T	5.62294e-09	-1.66637e-10	-1.34517
151534548	chr4:151534548:G:A	1.3613e-05	5.96796	0.478801
151534640	chr4:151534640:A:G	7.77552e-08	-1.66637e-10	1.28155
151535028	chr4:151535028:A:G	1.39492e-05	6.01646	0.454695
151535065	chr4:151535065:A:C	9.17685e-09	-1.66637e-10	-0.855337
151535235	chr4:151535235:A:G	5.8467e-07	3.31627	-0.0172471
151535293	chr4:151535293:C:T	4.86306e-08	1.08103	-0.2688
151535493	chr4:151535493:A:C	3.87115e-09	-1.71847	-3.48322e-10
151535496	chr4:151535496:T:A	3.87192e-09	-1.71827	-3.48322e-10
151535572	chr4:151535572:C:T	1.1668e-05	5.86475	0.427839
151536028	chr4:151536028:T:A	2.50221e-08	1.35406	-1.20632
151536360	chr4:151536360:A:G	1.92245e-08	-1.66637e-10	-0.115836
151536404	chr4:151536404:G:A	8.69344e-09	-1.66637e-10	-0.909452
151536652	chr4:151536652:T:C	1.38161e-07	2.07072	-0.214321
151537610	chr4:151537610:A:G	6.51731e-09	-1.66637e-10	-1.19756
151537947	chr4:151537947:A:G	7.76054e-09	-1.66637e-10	-1.02297
151538378	chr4:151538378:A:G	6.28064e-09	-1.66637e-10	-1.23455
151538862	chr4:151538862:G:A	3.82518e-08	-1.66637e-10	0.57217
151538902	chr4:151538902:T:G	1.06134e-08	-1.66637e-10	-0.709906
151538980	chr4:151538980:T:C	7.59375e-08	-1.66637e-10	1.25789
151539087	chr4:151539087:T:C	3.83968e-09	-1.72663	-3.48322e-10
151539493	chr4:151539493:G:A	2.68651e-09	-0.906877	-1.1769
151539736	chr4:151539736:A:C	2.92687e-08	-1.66637e-10	0.304499
151540843	chr4:151540843:A:G	1.31264e-08	0.717124	-1.21452
151541567	chr4:151541567:G:A	1.06018e-07	-1.66637e-10	1.59159
151542269	chr4:151542269:A:G	1.18201e-08	0.638843	-1.24106
151542276	chr4:151542276:C:G	6.50745e-09	-1.66637e-10	-1.19907
151542564	chr4:151542564:C:T	1.37849e-08	0.752965	-1.20142
151542658	chr4:151542658:T:C	1.03563e-07	-1.66637e-10	1.56816
151542765	chr4:151542765:C:T	1.52116e-08	-1.66637e-10	-0.349963
151543295	chr4:151543295:T:C	7.97328e-09	-0.995925	-3.48322e-10
151543348	chr4:151543348:A:G	1.14705e-08	0.670013	-1.30225
151543818	chr4:151543818:A:G	7.40327e-09	-1.66637e-10	-1.0701
151543850	chr4:151543850:A:G	1.19668e-08	0.702918	-1.29281
151543895	chr4:151543895:G:T	1.75987e-08	-1.66637e-10	-0.204196
151544349	chr4:151544349:C:T	1.38629e-08	0.904895	-1.3477
151544357	chr4:151544357:C:T	1.36001e-08	0.789463	-1.2514
151544472	chr4:151544472:CTT:C	6.70379e-09	-1.66637e-10	-1.16935
151544560	chr4:151544560:G:A	7.18324e-09	-1.66637e-10	-1.10027
151545488	chr4:151545488:C:T	5.62582e-09	-1.66637e-10	-1.34465
151545704	chr4:151545704:AC:A	1.27191e-08	0.720106	-1.24902
151545907	chr4:151545907:A:G	5.61147e-09	-1.66637e-10	-1.34721
151545984	chr4:151545984:G:A	3.74124e-09	-1.7526	-3.48322e-10
151546010	chr4:151546010:G:C	2.5896e-08	-1.66637e-10	0.182069
151547316	chr4:151547316:G:C	5.9014e-09	-1.66637e-10	-1.29683
151547837	chr4:151547837:C:A	5.48259e-09	-1.37044	-3.48322e-10
151548220	chr4:151548220:C:A	1.47216e-08	0.81773	-1.20043
151548221	chr4:151548221:C:T	1.48295e-08	0.825032	-1.20043
151548765	chr4:151548765:C:T	1.3426e-06	4.07357	0.0567735
151549085	chr4:151549085:G:A	1.44146e-08	0.787766	-1.19155
151549097	chr4:151549097:A:C	1.15161e-08	-0.628276	-3.48322e-10
151549218	chr4:151549218:G:A	7.48133e-09	-1.66637e-10	-1.05961
151549292	chr4:151549292:G:T	7.65249e-09	-1.66637e-10	-1.03699
151549356	chr4:151549356:A:G	1.33359e-08	0.755504	-1.23706
151549544	chr4:151549544:A:AC	5.59193e-09	-1.66637e-10	-1.3507
151549647	chr4:151549647:A:G	1.12663e-08	0.632489	-1.2827
151549735	chr4:151549735:A:G	1.06153e-07	-1.66637e-10	1.59286
151550137	chr4:151550137:C:T	1.14495e-08	0.64925	-1.28332
151550558	chr4:151550558:C:T	8.08412e-09	-1.66637e-10	-0.98212
151550577	chr4:151550577:T:C	5.59107e-09	-1.66637e-10	-1.35085
151550782	chr4:151550782:T:G	1.0658e-08	-1.66637e-10	-0.70571
151550913	chr4:151550913:G:A	9.4771e-09	-1.66637e-10	-0.823143
151550916	chr4:151550916:C:T	6.87605e-08	0.667071	0.491538
151551075	chr4:151551075:C:A	1.18753e-08	0.691828	-1.28938
151551140	chr4:151551140:G:A	5.59458e-09	-1.66637e-10	-1.35022
151551638	chr4:151551638:C:A	1.06247e-08	0.581756	-1.2906
151551765	chr4:151551765:T:C	1.30833e-08	0.724405	-1.22509
151551856	chr4:151551856:T:C	1.10563e-08	0.617744	-1.28676
151552244	chr4:151552244:C:T	1.18856e-08	-0.596689	-3.48322e-10
151552512	chr4:151552512:T:C	5.5915e-09	-1.66637e-10	-1.35077
151552720	chr4:151552720:A:C	5.17788e-09	-1.42762	-3.48322e-10
151553337	chr4:151553337:A:G	1.1243e-08	0.628061	-1.28033
151553353	chr4:151553353:C:G	3.83495e-08	1.33441	-0.759692
151553663	chr4:151553663:G:T	6.92726e-09	-1.13656	-3.48322e-10
151553783	chr4:151553783:G:A	1.60843e-08	0.799435	-1.09361
151553845	chr4:151553845:A:C	1.77508e-08	-1.66637e-10	-0.195591
151554235	chr4:151554235:A:G	1.23361e-08	0.718015	-1.27751
151554454	chr4:151554454:A:G	1.8449e-08	-1.66637e-10	-0.15701
151554524	chr4:151554524:G:T	7.65249e-09	-1.66637e-10	-1.03699
151554547	chr4:151554547:C:T	4.08172e-09	-1.6655	-3.48322e-10
151554575	chr4:151554575:G:A	1.16526e-08	-1.66637e-10	-0.61649
151554677	chr4:151554677:A:G	4.30613e-09	-1.61198	-3.48322e-10
151554970	chr4:151554970:C:CAG	8.38207e-09	-1.66637e-10	-0.945926
151555138	chr4:151555138:CT:C	8.52834e-09	-1.66637e-10	-0.928626
151555160	chr4:151555160:C:T	5.5939e-09	-1.66637e-10	-1.35035
151555839	chr4:151555839:A:G	5.59134e-09	-1.66637e-10	-1.3508
151556652	chr4:151556652:T:G	5.4876e-09	-1.36953	-3.48322e-10
151556725	chr4:151556725:A:G	1.24305e-08	0.67247	-1.22434
151557732	chr4:151557732:A:G	6.33704e-09	-1.66637e-10	-1.22561
151558075	chr4:151558075:T:G	7.60543e-09	-1.66637e-10	-1.04316
151558081	chr4:151558081:G:A	1.32243e-08	0.743861	-1.23382
151558082	chr4:151558082:C:T	1.32647e-08	0.753924	-1.24084
151558204	chr4:151558204:C:T	6.54502e-09	-1.66637e-10	-1.19332
151558240	chr4:151558240:T:A	1.20065e-08	0.707591	-1.29417
151558524	chr4:151558524:T:A	3.81553e-09	-1.73294	-3.48322e-10
151558572	chr4:151558572:G:A	1.53509e-06	4.9323	-0.667979
151558613	chr4:151558613:T:C	1.17376e-08	0.666569	-1.27579
151559285	chr4:151559285:AGTT:A	1.03602e-07	-1.66637e-10	1.56853
151559614	chr4:151559614:A:G	5.89506e-09	-1.66637e-10	-1.29791
151560034	chr4:151560034:G:A	1.3501e-07	-1.66637e-10	1.83333
151560043	chr4:151560043:C:T	5.83414e-09	-1.66637e-10	-1.30829
151560552	chr4:151560552:T:A	4.27106e-08	1.91929	-1.23686
151561373	chr4:151561373:C:T	4.40559e-08	1.99147	-1.27804
151561451	chr4:151561451:TTTAGGTTTAATAGGATTTTA:T	5.60238e-09	-1.66637e-10	-1.34883
151561474	chr4:151561474:A:T	4.03535e-09	-1.67693	-3.48322e-10
151562279	chr4:151562279:AAGG:A	9.10648e-09	-1.66637e-10	-0.863035
151562312	chr4:151562312:C:T	8.94703e-09	-1.66637e-10	-0.8807
151562609	chr4:151562609:A:G	1.17489e-07	-1.66637e-10	1.69433
151562754	chr4:151562754:G:A	3.69466e-08	1.81541	-1.27795
151563096	chr4:151563096:A:G	4.74883e-08	0.565578	0.222885
151563875	chr4:151563875:C:T	4.87658e-08	2.05938	-1.24437
151563913	chr4:151563913:T:C	8.60609e-09	-1.66637e-10	-0.919551
151564085	chr4:151564085:C:T	7.58811e-09	-1.66637e-10	-1.04544
151564256	chr4:151564256:C:T	1.1167e-08	-1.66637e-10	-0.65906
151564420	chr4:151564420:TA:T	5.59373e-09	-1.66637e-10	-1.35037
151564630	chr4:151564630:A:G	4.02016e-09	-1.6807	-3.48322e-10
151564682	chr4:151564682:G:A	3.87719e-08	1.89122	-1.30554
151564866	chr4:151564866:C:T	3.02425e-08	1.68004	-1.34282
151565023	chr4:151565023:C:T	5.59377e-09	-1.66637e-10	-1.35037
151565725	chr4:151565725:A:G	1.06647e-07	-1.66637e-10	1.5975
151565875	chr4:151565875:T:C	4.30048e-08	1.91372	-1.22443
151566074	chr4:151566074:TAGTC:T	1.3296e-08	-1.66637e-10	-0.484559
151566517	chr4:151566517:T:C	8.3378e-09	-0.951222	-3.48322e-10
151566645	chr4:151566645:C:T	8.60058e-09	-1.66637e-10	-0.920191
151566677	chr4:151566677:C:T	2.01544e-08	1.02085	-1.08945
151566923	chr4:151566923:A:G	1.12697e-08	0.619256	-1.26916
151567057	chr4:151567057:A:G	5.62261e-09	-1.66637e-10	-1.34523
151567150	chr4:151567150:T:C	4.35975e-08	1.97697	-1.27399
151567310	chr4:151567310:A:G	7.71598e-09	-1.66637e-10	-1.02873
151567693	chr4:151567693:T:C	7.17508e-09	-1.66637e-10	-1.10141
151567901	chr4:151567901:C:T	4.33145e-08	1.93729	-1.24083
151567934	chr4:151567934:C:T	5.65849e-09	-1.66637e-10	-1.33886
151568553	chr4:151568553:G:A	4.97771e-09	-1.46705	-3.48322e-10
151568605	chr4:151568605:G:A	4.81183e-09	-0.336537	-1.16441
151568770	chr4:151568770:G:A	6.97625e-09	-1.66637e-10	-1.12951
151568832	chr4:151568832:A:G	9.20394e-08	1.4502	-3.48322e-10
151569132	chr4:151569132:A:G	7.79843e-09	-1.66637e-10	-1.0181
151569655	chr4:151569655:G:T	1.14934e-07	-1.66637e-10	1.67233
151571474	chr4:151571474:A:G	5.63251e-09	-1.66637e-10	-1.34347
151572024	chr4:151572024:A:G	6.46294e-09	-0.765192	-0.440744
151573173	chr4:151573173:A:G	6.66544e-09	-1.66637e-10	-1.17508
151573717	chr4:151573717:A:G	4.60268e-08	1.97437	-1.21717
151573875	chr4:151573875:G:T	1.786e-08	-0.189456	-3.48322e-10
151573944	chr4:151573944:G:A	1.23272e-08	-0.56021	-3.48322e-10
151574166	chr4:151574166:C:T	5.59621e-09	-1.66637e-10	-1.34993
151575269	chr4:151575269:G:A	5.59669e-09	-1.66637e-10	-1.34985
151576412	chr4:151576412:A:G	4.18068e-08	1.95086	-1.28982
151577137	chr4:151577137:G:A	4.33621e-08	1.97525	-1.27769
151577299	chr4:151577299:G:A	1.14301e-07	-1.66637e-10	1.66681
151577318	chr4:151577318:C:G	6.75902e-09	-1.66637e-10	-1.16114
151578585	chr4:151578585:C:T	8.167e-09	-1.66637e-10	-0.971919
151578636	chr4:151578636:T:C	4.413e-08	1.9937	-1.27858
151578866	chr4:151578866:A:C	7.5365e-09	-1.66637e-10	-1.05226
151578876	chr4:151578876:T:G	5.92011e-09	-1.66637e-10	-1.29367
151579898	chr4:151579898:C:G	5.0048e-08	2.03456	-1.1936
151580087	chr4:151580087:T:C	5.66241e-09	-1.66637e-10	-1.33817
151580420	chr4:151580420:A:G	5.5912e-09	-1.66637e-10	-1.35083
151580799	chr4:151580799:G:C	4.42773e-08	1.94283	-1.22438
151581011	chr4:151581011:C:T	5.59822e-09	-1.66637e-10	-1.34957
151581025	chr4:151581025:T:G	8.22387e-09	-0.964981	-3.48322e-10
151581124	chr4:151581124:C:G	8.52819e-09	-1.66637e-10	-0.928644
151581393	chr4:151581393:G:A	1.28493e-08	-1.66637e-10	-0.518728
151581457	chr4:151581457:CAAG:C	7.50065e-09	-1.66637e-10	-1.05703
151581601	chr4:151581601:A:G	1.03346e-08	-1.66637e-10	-0.736523
151583024	chr4:151583024:G:T	5.59203e-09	-1.66637e-10	-1.35068
151583045	chr4:151583045:G:A	5.59295e-09	-1.66637e-10	-1.35051
151583225	chr4:151583225:C:G	4.06722e-09	-0.611563	-1.0575
151583227	chr4:151583227:A:G	1.38658e-08	0.0265997	-0.469195
151583236	chr4:151583236:T:C	4.5117e-09	-1.56535	-3.48322e-10
151583381	chr4:151583381:C:T	4.73898e-08	0.498022	0.288365
151583639	chr4:151583639:C:T	4.37305e-08	1.98221	-1.27619
151584082	chr4:151584082:G:C	4.79236e-08	2.14744	-1.34985
151584139	chr4:151584139:T:C	6.2448e-08	2.19297	-1.13065
151584943	chr4:151584943:G:A	6.67348e-09	-1.17388	-3.48322e-10
151586503	chr4:151586503:C:T	8.38408e-09	-0.945686	-3.48322e-10
151586846	chr4:151586846:G:GCA	3.99112e-08	1.83542	-1.22078
151587599	chr4:151587599:T:G	3.57908e-08	1.77615	-1.27048
151587966	chr4:151587966:G:A	3.83233e-08	1.82574	-1.2517
151588266	chr4:151588266:G:A	5.59379e-09	-1.66637e-10	-1.35036
151588357	chr4:151588357:G:A	4.39872e-08	1.92687	-1.21499
151589413	chr4:151589413:T:G	4.04042e-08	1.91743	-1.29052
151589654	chr4:151589654:G:A	4.33823e-08	2.04419	-1.34616
151590041	chr4:151590041:C:T	4.48383e-08	1.97369	-1.24265
151590226	chr4:151590226:T:G	9.67305e-09	-1.66637e-10	-0.802677
151590569	chr4:151590569:T:G	4.32175e-08	1.94331	-1.24908
151591583	chr4:151591583:C:T	8.3815e-09	-1.66637e-10	-0.945993
151591901	chr4:151591901:A:G	7.97234e-09	-1.66637e-10	-0.996043
151592043	chr4:151592043:C:T	5.98638e-08	0.586964	0.433087
151592054	chr4:151592054:A:G	8.36526e-09	-1.66637e-10	-0.947933
151592280	chr4:151592280:G:A	4.67554e-08	2.00964	-1.23674
151592425	chr4:151592425:C:T	1.40349e-08	-1.75296	1.32248
151592937	chr4:151592937:G:A	5.6353e-09	-1.66637e-10	-1.34297
151593650	chr4:151593650:G:A	6.38086e-08	0.627129	0.456739
151593879	chr4:151593879:A:G	3.83895e-09	-1.72682	-3.48322e-10
151594084	chr4:151594084:AC:A	8.94347e-09	-1.66637e-10	-0.881097
151594722	chr4:151594722:T:C	5.60173e-09	-1.66637e-10	-1.34895
151595409	chr4:151595409:G:A	3.70881e-09	-1.76131	-3.48322e-10
151595566	chr4:151595566:G:A	8.3655e-09	-1.66637e-10	-0.947905
151595784	chr4:151595784:C:T	7.05463e-09	-1.66637e-10	-1.11834
151595842	chr4:151595842:T:G	5.59158e-09	-1.66637e-10	-1.35076
151596007	chr4:151596007:C:T	7.28726e-09	-1.66637e-10	-1.08589
151596155	chr4:151596155:G:A	5.63493e-09	-1.66637e-10	-1.34304
151596235	chr4:151596235:T:C	3.94576e-08	1.88736	-1.28416
151597042	chr4:151597042:A:G	5.93618e-09	-1.66637e-10	-1.29096
151597152	chr4:151597152:T:A	5.5991e-09	-1.66637e-10	-1.34941
151597601	chr4:151597601:G:T	3.83168e-08	1.8641	-1.29023
151598747	chr4:151598747:G:A	4.21014e-08	2.01854	-1.35048
151598931	chr4:151598931:G:T	4.22742e-08	1.96209	-1.28993
151599014	chr4:151599014:A:G	5.59179e-09	-1.66637e-10	-1.35072
151599455	chr4:151599455:GC:G	4.46004e-08	1.95512	-1.2294
151599783	chr4:151599783:C:T	8.3699e-09	-1.66637e-10	-0.947379
151600770	chr4:151600770:C:T	8.3699e-09	-1.66637e-10	-0.947379
151600962	chr4:151600962:G:A	5.59221e-09	-1.66637e-10	-1.35065
151601174	chr4:151601174:T:A	4.36356e-08	1.9284	-1.22455
151601341	chr4:151601341:C:T	5.60023e-09	-1.66637e-10	-1.34921
151601609	chr4:151601609:A:C	5.89608e-09	-1.66637e-10	-1.29773
151602175	chr4:151602175:A:G	7.78062e-08	0.608993	0.673207
151602724	chr4:151602724:A:G	5.59236e-09	-1.66637e-10	-1.35062
151602776	chr4:151602776:C:T	5.88174e-09	-1.66637e-10	-1.30017
151602842	chr4:151602842:G:A	5.63505e-09	-1.66637e-10	-1.34302
151602903	chr4:151602903:T:C	3.84226e-08	1.86814	-1.29151
151602955	chr4:151602955:T:G	5.59298e-09	-1.66637e-10	-1.35051
151603039	chr4:151603039:G:A	4.01279e-08	1.86162	-1.24157
151603100	chr4:151603100:C:T	6.15582e-08	0.609988	0.437974
151603262	chr4:151603262:A:G	3.78726e-08	1.8266	-1.26439
151603976	chr4:151603976:T:C	5.63495e-09	-1.66637e-10	-1.34303
151604151	chr4:151604151:G:C	3.64727e-08	1.8098	-1.28526
151604167	chr4:151604167:A:G	3.84919e-08	1.87733	-1.29891
151604325	chr4:151604325:G:A	4.41702e-08	2.0665	-1.35047
151604509	chr4:151604509:C:T	4.05319e-08	1.88582	-1.25575
151604728	chr4:151604728:A:C	5.63845e-09	-1.66637e-10	-1.34241
151604866	chr4:151604866:A:C	1.24693e-08	-0.548752	-3.48322e-10
151605235	chr4:151605235:G:A	5.59105e-09	-1.66637e-10	-1.35085
151605875	chr4:151605875:T:A	7.59202e-09	-1.66637e-10	-1.04492
151606530	chr4:151606530:C:T	6.11662e-08	0.502151	0.539423
151606821	chr4:151606821:G:C	3.85259e-08	1.83594	-1.25663
151607077	chr4:151607077:A:G	3.53531e-08	1.80501	-1.31165
151607325	chr4:151607325:G:A	4.20962e-08	1.9053	-1.23736
151607326	chr4:151607326:C:A	4.09987e-08	1.87888	-1.23736
151607361	chr4:151607361:A:G	4.17897e-08	1.90443	-1.2438
151608506	chr4:151608506:C:T	4.43334e-08	2.06819	-1.34847
151608772	chr4:151608772:C:T	5.59336e-09	-1.66637e-10	-1.35044
151608897	chr4:151608897:C:T	8.3699e-09	-1.66637e-10	-0.947379
151609052	chr4:151609052:C:T	4.1973e-09	-1.63758	-3.48322e-10
151609143	chr4:151609143:T:G	5.63505e-09	-1.66637e-10	-1.34302
151609252	chr4:151609252:G:A	5.88437e-09	-1.29972	-3.48322e-10
151609301	chr4:151609301:G:A	1.0313e-08	-0.738619	-3.48322e-10
151609829	chr4:151609829:C:T	4.28638e-08	1.92331	-1.23731
151609971	chr4:151609971:G:A	5.63505e-09	-1.66637e-10	-1.34302
151610649	chr4:151610649:A:G	4.17841e-08	1.9138	-1.25331
151610664	chr4:151610664:T:C	3.77754e-08	1.84866	-1.28902
151611363	chr4:151611363:G:A	4.86822e-08	1.8748	-1.06151
151611530	chr4:151611530:G:A	4.07972e-08	1.86654	-1.22995
151611831	chr4:151611831:A:G	5.63221e-09	-1.66637e-10	-1.34352
151612822	chr4:151612822:AT:A	2.39574e-08	-1.66637e-10	0.104256
151612834	chr4:151612834:T:C	8.3699e-09	-1.66637e-10	-0.947379
151614055	chr4:151614055:C:T	3.62946e-09	-0.66167	-1.12127
151614107	chr4:151614107:G:C	5.61941e-09	-1.66637e-10	-1.3458
151614119	chr4:151614119:T:C	7.15446e-07	3.88117	-0.380284
151614273	chr4:151614273:A:G	7.55697e-09	-1.66637e-10	-1.04955
151614288	chr4:151614288:A:G	1.75041e-08	-1.66637e-10	-0.209587
151614764	chr4:151614764:A:G	3.96625e-08	1.86285	-1.25446
151614821	chr4:151614821:C:T	4.76046e-09	-1.51168	-3.48322e-10
151615838	chr4:151615838:G:A	5.59115e-09	-1.66637e-10	-1.35084
151616216	chr4:151616216:C:T	2.38848e-09	-1.10648	-1.09488
151616501	chr4:151616501:T:G	5.66587e-09	-1.66637e-10	-1.33756
151616597	chr4:151616597:C:T	3.78902e-09	-1.73991	-3.48322e-10
151616782	chr4:151616782:C:G	8.91368e-09	-1.66637e-10	-0.884434
151618060	chr4:151618060:C:T	3.63736e-08	1.80094	-1.27912
151618527	chr4:151618527:A:G	4.23727e-08	2.02465	-1.35017
151618846	chr4:151618846:A:G	1.13907e-07	-1.66637e-10	1.66336
151619114	chr4:151619114:A:G	7.55673e-09	-1.66637e-10	-1.04958
151619665	chr4:151619665:A:C	5.63439e-09	-1.66637e-10	-1.34313
151620353	chr4:151620353:C:A	5.94085e-09	-1.66637e-10	-1.29017
151620625	chr4:151620625:G:A	6.80606e-08	0.618308	0.530069
151620938	chr4:151620938:C:G	1.2137e-08	-1.66637e-10	-0.575759
151621174	chr4:151621174:G:A	1.15889e-07	-1.66637e-10	1.68061
151621379	chr4:151621379:AGGTCTTTCC:A	7.43602e-08	0.840542	0.396358
151622705	chr4:151622705:A:G	3.88205e-08	1.83435	-1.24742
151622967	chr4:151622967:G:A	2.00388e-08	-0.074352	-3.48322e-10
151622972	chr4:151622972:G:A	5.66504e-09	-1.66637e-10	-1.33771
151622973	chr4:151622973:C:T	5.64146e-09	-1.66637e-10	-1.34188
151623526	chr4:151623526:T:G	1.14079e-07	-1.66637e-10	1.66487
151623534	chr4:151623534:TTTTTTTTTC:T	3.01013e-09	-0.690591	-1.27945
151623911	chr4:151623911:C:T	3.66038e-09	-0.651693	-1.12276
151623938	chr4:151623938:A:C	3.89374e-08	1.85998	-1.27005
151623965	chr4:151623965:C:T	6.10262e-09	-1.2633	-3.48322e-10
151623986	chr4:151623986:G:C	8.33972e-09	-1.66637e-10	-0.950992
151624815	chr4:151624815:G:A	5.59105e-09	-1.66637e-10	-1.35085
151625066	chr4:151625066:G:A	6.05997e-09	-1.66637e-10	-1.27032
151625968	chr4:151625968:C:T	1.371e-08	-1.66637e-10	-0.453898
151626442	chr4:151626442:A:G	4.09804e-08	1.86095	-1.21988
151626559	chr4:151626559:G:A	5.59142e-09	-1.66637e-10	-1.35079
151626860	chr4:151626860:C:T	4.39624e-08	2.06104	-1.34973
151626903	chr4:151626903:T:C	5.63382e-09	-1.66637e-10	-1.34323
151627086	chr4:151627086:G:T	4.06127e-08	1.98094	-1.34888
151627268	chr4:151627268:A:T	5.68283e-09	-1.66637e-10	-1.33457
151627566	chr4:151627566:C:T	1.21373e-08	-1.66637e-10	-0.575737
151627960	chr4:151627960:T:C	1.03674e-08	0.597023	-1.33038
151628095	chr4:151628095:G:A	4.09637e-08	1.88358	-1.24291
151628155	chr4:151628155:A:T	4.24551e-08	1.91414	-1.23771
151629027	chr4:151629027:G:T	8.03329e-09	-1.66637e-10	-0.988427
151630509	chr4:151630509:G:A	2.01915e-08	-1.66637e-10	-0.0667604
151630930	chr4:151630930:A:G	3.11324e-08	1.62083	-1.2546
151631645	chr4:151631645:C:T	3.81533e-08	1.77892	-1.20933
151632060	chr4:151632060:C:T	1.88832e-09	-1.4135	-1.02284
151633710	chr4:151633710:G:A	4.94983e-08	0.829917	-3.48322e-10
151633834	chr4:151633834:C:T	3.71486e-09	-1.75968	-3.48322e-10
151633839	chr4:151633839:C:T	3.27958e-08	1.65857	-1.24029
151633954	chr4:151633954:A:G	3.53033e-08	1.72945	-1.2375
151634348	chr4:151634348:A:G	8.00967e-09	-0.991371	-3.48322e-10
151634753	chr4:151634753:C:T	3.21202e-08	1.66726	-1.26979
151635340	chr4:151635340:G:A	5.70352e-09	-1.66637e-10	-1.33094
151635675	chr4:151635675:A:ATT	5.69024e-09	-1.66637e-10	-1.33327
151635812	chr4:151635812:A:G	7.75041e-09	-1.66637e-10	-1.02428
151635880	chr4:151635880:T:C	1.15949e-08	-0.621457	-3.48322e-10
151636191	chr4:151636191:A:G	1.65736e-08	-1.66637e-10	-0.264207
151636634	chr4:151636634:C:T	3.86332e-08	1.93161	-1.34951
151636760	chr4:151636760:C:T	5.89536e-09	-1.66637e-10	-1.29786
151636761	chr4:151636761:G:A	5.60174e-09	-1.66637e-10	-1.34894
151636785	chr4:151636785:A:G	6.67052e-09	-1.66637e-10	-1.17432
151637486	chr4:151637486:C:T	1.09132e-08	-0.682047	-3.48322e-10
151637697	chr4:151637697:A:G	3.5286e-08	1.68241	-1.19094
151637826	chr4:151637826:A:G	3.24563e-08	1.67869	-1.27082
151639297	chr4:151639297:G:A	3.18752e-08	1.66661	-1.2768
151639510	chr4:151639510:A:G	6.71874e-09	-1.16036	-0.00676445
151639579	chr4:151639579:A:G	3.4257e-08	1.65242	-1.19055
151639896	chr4:151639896:T:C	3.80548e-08	1.80628	-1.23928
151640766	chr4:151640766:A:C	5.98903e-09	-1.66637e-10	-1.28209
151640806	chr4:151640806:G:A	5.83961e-09	-1.66637e-10	-1.30736
151641053	chr4:151641053:TG:T	3.63171e-08	1.80014	-1.27987
151641560	chr4:151641560:A:G	1.43728e-08	-1.66637e-10	-0.406683
151641574	chr4:151641574:T:C	3.29149e-08	1.69487	-1.27296
151641925	chr4:151641925:G:A	9.30341e-09	-1.66637e-10	-0.84164
151642316	chr4:151642316:A:G	5.64442e-09	-1.66637e-10	-1.34135
151642672	chr4:151642672:G:A	5.9401e-09	-1.66637e-10	-1.29029
151642913	chr4:151642913:T:C	3.48012e-08	1.73829	-1.26065
151642917	chr4:151642917:T:G	3.59963e-08	1.77737	-1.26597
151643306	chr4:151643306:C:CTTTTTTCT	3.75805e-08	1.75472	-1.20026
151643459	chr4:151643459:A:G	2.25369e-07	3.59053	-1.24481
151643466	chr4:151643466:A:G	6.73131e-09	-1.66637e-10	-1.16525
151643514	chr4:151643514:A:G	5.59109e-09	-1.66637e-10	-1.35085
151644126	chr4:151644126:TAATGACCAAAATA:GAATGACCAAAATA	1.17253e-08	-1.66637e-10	-0.610272
151644222	chr4:151644222:C:T	3.96152e-08	1.95401	-1.34682
151644271	chr4:151644271:CA:C	6.03968e-09	-1.66637e-10	-1.27367
151644670	chr4:151644670:A:C	5.9234e-09	-1.66637e-10	-1.29311
151644843	chr4:151644843:T:C	5.97821e-09	-1.66637e-10	-1.2839
151644851	chr4:151644851:G:C	5.91644e-09	-1.66637e-10	-1.29429
151645013	chr4:151645013:A:G	7.85161e-09	-1.66637e-10	-1.0113
151645179	chr4:151645179:C:T	6.08632e-09	-1.66637e-10	-1.26598
151646087	chr4:151646087:A:G	4.14777e-08	-0.192784	0.845918
151646262	chr4:151646262:A:G	1.0084e-08	-1.66637e-10	-0.761076
151646457	chr4:151646457:T:A	5.59128e-09	-1.66637e-10	-1.35081
151646770	chr4:151646770:T:A	6.17159e-08	-1.66637e-10	1.05052
151647035	chr4:151647035:G:A	1.04479e-08	-1.66637e-10	-0.725623
151647047	chr4:151647047:G:T	5.6766e-09	-1.66637e-10	-1.33567
151647326	chr4:151647326:C:A	7.67753e-08	2.40768	-1.13882
151647488	chr4:151647488:C:A	5.97368e-09	-1.66637e-10	-1.28466
151648412	chr4:151648412:G:A	1.99959e-08	-1.66637e-10	-0.0764948
151648483	chr4:151648483:T:A	7.61809e-08	0.881122	0.379968
151648712	chr4:151648712:T:C	1.45481e-08	-0.394564	-3.48322e-10
151648810	chr4:151648810:G:A	4.12611e-08	0.6479	-3.48322e-10
151649235	chr4:151649235:T:G	6.46427e-08	-1.66637e-10	1.09685
151649244	chr4:151649244:A:G	3.983e-09	-1.68998	-3.48322e-10
151649383	chr4:151649383:G:A	7.00236e-09	-1.66637e-10	-1.12577
151650373	chr4:151650373:G:T	7.95685e-09	-1.66637e-10	-0.997988
151650559	chr4:151650559:C:T	2.24436e-08	-1.66637e-10	0.0389838
151651147	chr4:151651147:A:G	8.26488e-09	-1.66637e-10	-0.960005
151651546	chr4:151651546:T:C	2.21012e-07	0.460376	1.86582
151651785	chr4:151651785:T:C	5.82888e-09	-1.66637e-10	-1.3092
151651813	chr4:151651813:C:A	1.4734e-08	-1.66637e-10	-0.381865
151652371	chr4:151652371:C:T	4.37285e-09	-1.59661	-3.48322e-10
151652940	chr4:151652940:T:A	7.16013e-09	-1.66637e-10	-1.10349
151653075	chr4:151653075:C:T	6.84672e-09	-1.66637e-10	-1.14825
151653322	chr4:151653322:T:C	9.6484e-09	-1.66637e-10	-0.805229
151653459	chr4:151653459:A:G	5.73039e-09	-1.66637e-10	-1.32624
151653787	chr4:151653787:G:A	7.1184e-09	-1.66637e-10	-1.10934
151653927	chr4:151653927:T:C	2.37515e-07	0.487256	1.91095
151654144	chr4:151654144:A:G	6.65021e-09	-1.66637e-10	-1.17737
151654305	chr4:151654305:G:C	5.76292e-09	-1.66637e-10	-1.32058
151654519	chr4:151654519:C:T	8.46628e-09	-1.66637e-10	-0.93593
151655153	chr4:151655153:C:T	9.22163e-09	-1.66637e-10	-0.850469
151655792	chr4:151655792:C:CT	5.61604e-09	-1.66637e-10	-1.34639
151656245	chr4:151656245:C:T	4.38386e-09	-1.59409	-3.48322e-10
151656374	chr4:151656374:C:T	4.26746e-09	-1.621	-3.48322e-10
151656683	chr4:151656683:T:C	8.21578e-09	-1.66637e-10	-0.965964
151656950	chr4:151656950:C:T	1.25579e-08	-1.66637e-10	-0.541669
151657804	chr4:151657804:A:G	6.69826e-08	0.682835	0.449578
151658175	chr4:151658175:G:A	6.414e-09	-1.66637e-10	-1.21354
151658333	chr4:151658333:G:A	1.04846e-08	0.486499	-1.20861
151658517	chr4:151658517:G:A	3.74807e-09	-0.400573	-1.35021
151658630	chr4:151658630:C:T	8.83589e-09	-1.66637e-10	-0.893199
151658858	chr4:151658858:A:G	5.90514e-09	-1.66637e-10	-1.2962
151658948	chr4:151658948:C:T	7.1662e-09	-1.66637e-10	-1.10265
151659364	chr4:151659364:A:G	1.01021e-06	3.53445	0.31144
151659526	chr4:151659526:T:C	1.04283e-07	0.655276	0.919808
151659683	chr4:151659683:C:T	6.28532e-09	-1.66637e-10	-1.2338
151659705	chr4:151659705:G:A	5.6088e-09	-1.66637e-10	-1.34768
151659863	chr4:151659863:G:A	1.20726e-08	-1.66637e-10	-0.581082
151659919	chr4:151659919:C:T	1.19328e-08	-1.66637e-10	-0.592731
151660157	chr4:151660157:G:T	6.35324e-08	0.706501	0.373028
151660396	chr4:151660396:GGGAAGAGAATGAATGAATTT:G	7.76693e-08	0.812009	0.468431
151661260	chr4:151661260:CT:C	7.10935e-09	-1.66637e-10	-1.11061
151661366	chr4:151661366:G:A	6.97065e-09	-1.66637e-10	-1.13031
151662374	chr4:151662374:C:T	4.0711e-09	-1.66811	-3.48322e-10
151662454	chr4:151662454:T:G	1.17653e-08	-1.66637e-10	-0.606863
151662685	chr4:151662685:G:A	8.00869e-09	-1.66637e-10	-0.991494
151663999	chr4:151663999:C:T	4.46218e-09	-0.441426	-1.13496
151664608	chr4:151664608:G:A	6.372e-09	-1.66637e-10	-1.22011
151664611	chr4:151664611:G:A	1.00499e-08	-1.66637e-10	-0.764462
151665219	chr4:151665219:G:A	9.0117e-09	-1.66637e-10	-0.873497
151665270	chr4:151665270:T:C	9.8009e-08	0.574798	0.938241
151665972	chr4:151665972:G:A	1.58036e-08	-1.66637e-10	-0.311781
151665994	chr4:151665994:G:A	5.96949e-08	0.727875	0.289351
151666212	chr4:151666212:G:C	1.09847e-07	0.48024	1.14683
151666554	chr4:151666554:C:T	2.96108e-08	-1.66637e-10	0.316119
151666651	chr4:151666651:A:G	7.2072e-09	-1.66637e-10	-1.09694
151667139	chr4:151667139:A:G	1.1746e-08	-1.66637e-10	-0.608508
151667141	chr4:151667141:C:T	2.34926e-07	0.665403	1.72185
151667269	chr4:151667269:A:C	8.30737e-07	3.5411	0.109196
151667848	chr4:151667848:C:T	1.55744e-08	-1.66637e-10	-0.326392
151667923	chr4:151667923:A:T	7.04919e-09	-1.66637e-10	-1.11911
151667977	chr4:151667977:C:T	1.43269e-07	0.672235	1.22047
151668283	chr4:151668283:A:G	8.80331e-09	-1.66637e-10	-0.896893
151668287	chr4:151668287:G:A	1.54774e-08	-0.038036	-0.294607
151668467	chr4:151668467:G:A	4.03546e-09	-1.6769	-3.48322e-10
151668519	chr4:151668519:T:C	1.09143e-07	0.61407	1.00657
151668708	chr4:151668708:A:G	6.04317e-09	-1.66637e-10	-1.27309
151668739	chr4:151668739:G:A	7.70067e-08	0.830462	0.44141
151668842	chr4:151668842:AGGCAGAGCTGGTTCAAGCCAGCCTGG:A	2.07377e-07	0.570383	1.69213
151668908	chr4:151668908:A:G	1.0063e-08	-0.0428558	-0.720304
151669013	chr4:151669013:C:T	5.32694e-08	0.498632	0.404709
151669020	chr4:151669020:G:A	1.28585e-07	0.566559	1.21801
151669185	chr4:151669185:G:T	5.68975e-07	0.600497	2.67132
151669776	chr4:151669776:G:A	6.36817e-08	0.760644	0.321232
151670235	chr4:151670235:G:A	2.17028e-07	0.566722	1.74129
151671039	chr4:151671039:T:C	4.1143e-07	3.37625	-0.428635
151671781	chr4:151671781:A:G	3.36644e-07	3.35063	-0.603629
151672230	chr4:151672230:A:G	4.76954e-08	0.582702	0.210112
151672257	chr4:151672257:T:C	4.32544e-07	3.58529	-0.587625
151672258	chr4:151672258:C:T	6.97608e-09	-1.66637e-10	-1.12953
151672318	chr4:151672318:C:A	3.77895e-09	-1.74257	-3.48322e-10
151673573	chr4:151673573:A:G	8.63383e-08	0.809968	0.576285
151673662	chr4:151673662:T:C	3.81214e-07	3.37431	-0.502972
151674145	chr4:151674145:C:T	5.7234e-09	-1.66637e-10	-1.32746
151674645	chr4:151674645:C:T	1.51241e-08	-1.66637e-10	-0.355731
151674684	chr4:151674684:C:G	5.6948e-07	3.78199	-0.509282
151674994	chr4:151674994:G:A	5.79371e-09	-1.66637e-10	-1.31525
151675356	chr4:151675356:T:C	3.42095e-07	3.21552	-0.452451
151675374	chr4:151675374:C:T	9.77495e-08	0.863222	0.647166
151675388	chr4:151675388:T:C	1.11134e-06	3.3119	0.629404
151675401	chr4:151675401:T:C	8.2908e-09	-1.66637e-10	-0.956875
151675516	chr4:151675516:G:A	3.42842e-07	3.35794	-0.592688
151675995	chr4:151675995:A:G	8.12895e-08	0.703307	0.622689
151676530	chr4:151676530:AGGCTTGGGAATCCT:A	4.11602e-09	-1.65713	-3.48322e-10
151677451	chr4:151677451:C:T	3.89778e-07	3.48001	-0.586453
151677840	chr4:151677840:C:T	3.6055e-07	3.38742	-0.571808
151678222	chr4:151678222:C:A	1.7376e-06	3.33072	1.05752
151678316	chr4:151678316:C:G	1.34877e-08	-1.66637e-10	-0.470242
151678500	chr4:151678500:A:T	1.47498e-06	3.49771	0.726668
151678750	chr4:151678750:G:A	1.97903e-06	3.45076	1.06758
151679218	chr4:151679218:C:T	2.00309e-06	3.52063	1.00979
151679299	chr4:151679299:A:G	2.06708e-06	3.53629	1.02558
151679547	chr4:151679547:T:C	2.12293e-07	3.49244	-1.20649
151679994	chr4:151679994:T:G	2.18893e-07	3.50839	-1.19183
151680171	chr4:151680171:A:G	6.42369e-09	-1.66637e-10	-1.21203
151680201	chr4:151680201:A:G	2.11246e-06	3.57927	1.00432
151680314	chr4:151680314:C:T	9.71913e-09	-1.66637e-10	-0.797925
151680423	chr4:151680423:T:TA	6.19887e-09	-1.66637e-10	-1.24765
151680689	chr4:151680689:G:A	1.47535e-08	0.0775056	-0.458047
151680799	chr4:151680799:G:A	5.99777e-09	-1.66637e-10	-1.28063
151680814	chr4:151680814:G:A	1.0032e-08	-1.66637e-10	-0.766238
151680890	chr4:151680890:T:C	4.27001e-09	-1.62041	-3.48322e-10
151681447	chr4:151681447:TA:T	1.97606e-06	3.52091	0.995931
151681646	chr4:151681646:A:G	1.90059e-06	3.44278	1.03512
151681834	chr4:151681834:A:G	1.40206e-08	-1.66637e-10	-0.431494
151681953	chr4:151681953:A:G	1.01445e-07	0.782782	0.764717
151681979	chr4:151681979:A:T	1.3435e-08	-1.66637e-10	-0.47416
151682025	chr4:151682025:A:G	1.80074e-06	3.46823	0.955702
151682126	chr4:151682126:G:A	1.75036e-06	3.49243	0.903126
151682205	chr4:151682205:G:A	1.88535e-06	3.54255	0.927301
151682323	chr4:151682323:C:T	1.64423e-06	3.32299	1.01001
151682376	chr4:151682376:C:G	1.58419e-06	3.29184	1.00397
151682463	chr4:151682463:T:C	2.05678e-06	3.6058	0.95107
151682503	chr4:151682503:C:T	1.57066e-06	3.26477	1.02246
151682713	chr4:151682713:T:C	1.73732e-06	3.65453	0.733548
151682831	chr4:151682831:G:A	1.42408e-08	-1.66637e-10	-0.415909
151682879	chr4:151682879:G:A	2.46012e-06	3.51964	1.21631
151683065	chr4:151683065:C:T	7.77426e-09	-1.66637e-10	-1.0212
151683179	chr4:151683179:C:G	2.00039e-06	3.48827	1.04081
151683368	chr4:151683368:C:T	1.98742e-06	3.49518	1.02739
151683391	chr4:151683391:T:C	2.00032e-06	3.46646	1.06258
151683406	chr4:151683406:C:T	1.61433e-06	3.65566	0.658992
151683567	chr4:151683567:T:C	2.07083e-06	3.5019	1.06178
151683571	chr4:151683571:T:C	2.26612e-06	3.56562	1.08818
151683875	chr4:151683875:C:T	2.12649e-07	3.45435	-1.16673
151684128	chr4:151684128:T:C	1.07467e-08	-1.66637e-10	-0.697419
151684160	chr4:151684160:C:A	1.04287e-06	3.47148	0.406225
151684297	chr4:151684297:A:G	5.6297e-06	3.13695	2.42684
151684469	chr4:151684469:G:A	1.16763e-06	3.58699	0.403724
151684568	chr4:151684568:G:C	3.82561e-08	0.698653	-0.12637
151685109	chr4:151685109:C:T	1.18414e-08	-1.66637e-10	-0.600422
151685395	chr4:151685395:G:A	3.16648e-09	-0.596913	-1.32249
151685421	chr4:151685421:T:C	6.01542e-07	2.69667	0.63081
151685430	chr4:151685430:C:T	7.58038e-09	-1.04646	-3.48322e-10
151685550	chr4:151685550:T:G	5.98223e-07	2.61863	0.703315
151685571	chr4:151685571:C:T	4.97938e-09	-0.534415	-0.9323
151685666	chr4:151685666:A:G	4.69563e-09	-0.590498	-0.934892
151685671	chr4:151685671:G:A	4.50981e-09	-0.571047	-0.994718
151685890	chr4:151685890:AG:A	4.48795e-09	-0.57946	-0.991165
151686039	chr4:151686039:C:T	3.79247e-09	-0.677446	-1.06156
151686126	chr4:151686126:C:T	3.7358e-09	-0.691933	-1.06213
151686166	chr4:151686166:C:A	3.14966e-09	-0.607528	-1.3172
151686290	chr4:151686290:T:C	4.97713e-09	-0.394988	-1.07218
151686396	chr4:151686396:A:C	4.8414e-09	-0.238227	-1.25659
151686434	chr4:151686434:A:G	4.15523e-09	-0.612147	-1.03551
151686471	chr4:151686471:A:G	4.43004e-09	-0.477106	-1.10651
151686779	chr4:151686779:T:C	3.49056e-09	-0.656958	-1.165
151687069	chr4:151687069:C:T	6.29776e-07	1.48235	1.89099
151687738	chr4:151687738:C:T	7.95009e-09	-1.66637e-10	-0.998838
151688137	chr4:151688137:C:T	4.08772e-09	-0.626657	-1.03738
151688152	chr4:151688152:G:A	4.3924e-09	-0.546003	-1.04614
151688404	chr4:151688404:C:A	7.04858e-09	-1.66637e-10	-1.11919
151688542	chr4:151688542:A:G	8.89712e-08	2.07856	-0.662267
151688548	chr4:151688548:A:C	9.32317e-08	2.1758	-0.712734
151688632	chr4:151688632:C:T	5.23413e-09	-1.41682	-3.48322e-10
151688674	chr4:151688674:A:C	1.79386e-07	2.11752	-3.48322e-10
151688846	chr4:151688846:C:CA	3.01351e-09	-0.832692	-1.13622
151688876	chr4:151688876:T:G	1.14194e-08	-1.66637e-10	-0.636706
151688965	chr4:151688965:T:C	2.23346e-07	2.1653	0.171399
151689166	chr4:151689166:C:T	1.41893e-07	1.4465	0.43655
151689435	chr4:151689435:T:G	1.66979e-09	-1.25164	-1.30768
151689517	chr4:151689517:A:G	5.26455e-09	-1.41103	-3.48322e-10
151689698	chr4:151689698:A:G	1.01656e-08	-1.66637e-10	-0.753007
151689742	chr4:151689742:T:C	5.0183e-08	0.917979	-0.0743225
151689797	chr4:151689797:A:G	5.37474e-08	1.29473	-0.382455
151689807	chr4:151689807:C:T	1.14845e-08	-1.66637e-10	-0.631023
151690162	chr4:151690162:C:T	5.87997e-09	-1.66637e-10	-1.30047
151690314	chr4:151690314:T:G	1.15261e-08	-1.66637e-10	-0.627407
151690375	chr4:151690375:C:T	4.65059e-08	0.767558	-3.48322e-10
151690465	chr4:151690465:T:C	1.16539e-08	-1.66637e-10	-0.616376
151690522	chr4:151690522:C:T	9.13213e-09	-0.284654	-0.575568
151690986	chr4:151690986:G:C	1.20079e-08	-1.66637e-10	-0.586454
151691297	chr4:151691297:T:C	3.77394e-08	1.16198	-0.603299
151691536	chr4:151691536:C:T	1.15342e-08	-1.66637e-10	-0.626701
151691842	chr4:151691842:G:A	5.47667e-08	1.24276	-0.311699
151692102	chr4:151692102:T:C	4.8966e-08	1.12517	-0.306066
151692328	chr4:151692328:C:T	5.46137e-08	1.15983	-0.231562
151692390	chr4:151692390:A:G	5.67365e-08	1.28344	-0.317047
151692434	chr4:151692434:T:A	6.34177e-09	-1.66637e-10	-1.22486
151692687	chr4:151692687:C:T	9.38786e-09	-1.66637e-10	-0.832603
151692800	chr4:151692800:G:A	9.27596e-08	1.72741	-0.269416
151693084	chr4:151693084:C:T	1.4061e-08	-1.66637e-10	-0.428615
151693092	chr4:151693092:C:T	1.16187e-08	-1.66637e-10	-0.619404
151693281	chr4:151693281:T:C	5.91992e-08	1.30967	-0.300778
151693387	chr4:151693387:T:A	5.6814e-08	1.33052	-0.36276
151693668	chr4:151693668:C:G	5.86948e-09	-1.66637e-10	-1.30225
151693712	chr4:151693712:G:A	1.9233e-08	-0.115393	-3.48322e-10
151693828	chr4:151693828:G:C	2.35731e-07	1.43877	0.951903
151694641	chr4:151694641:A:C	5.68206e-09	-1.66637e-10	-1.33471
151694865	chr4:151694865:A:C	1.40689e-08	-1.66637e-10	-0.428052
151695084	chr4:151695084:G:A	5.39484e-08	1.25966	-0.343647
151695543	chr4:151695543:G:A	6.03976e-09	-1.66637e-10	-1.27366
151695608	chr4:151695608:G:T	1.16175e-08	-1.66637e-10	-0.619508
151696121	chr4:151696121:A:G	1.155e-08	-1.66637e-10	-0.625338
151696293	chr4:151696293:C:A	1.15668e-08	-1.66637e-10	-0.62388
151696357	chr4:151696357:T:C	1.15668e-08	-1.66637e-10	-0.62388
151696430	chr4:151696430:T:C	3.75183e-08	1.10093	-0.548126
151696516	chr4:151696516:A:C	1.24612e-08	-1.66637e-10	-0.549402
151697016	chr4:151697016:T:C	5.84123e-09	-1.66637e-10	-1.30708
151697536	chr4:151697536:C:T	5.65583e-09	-1.66637e-10	-1.33933
151697832	chr4:151697832:G:A	1.95916e-08	-1.66637e-10	-0.0969205
151697917	chr4:151697917:C:A	4.59256e-08	1.10732	-0.352315
151698408	chr4:151698408:A:C	5.74747e-09	-1.66637e-10	-1.32326
151698810	chr4:151698810:C:T	3.71143e-09	-1.7606	-3.48322e-10
151698966	chr4:151698966:G:T	1.15957e-08	-1.66637e-10	-0.621383
151699452	chr4:151699452:A:G	5.59366e-09	-1.66637e-10	-1.35039
151699737	chr4:151699737:A:G	1.27055e-07	1.5976	0.175
151699998	chr4:151699998:A:C	5.34413e-09	-0.0639601	-1.33206
151700085	chr4:151700085:C:T	5.68113e-09	0.0105696	-1.34544
151700546	chr4:151700546:A:T	5.91293e-09	-1.66637e-10	-1.29488
151700617	chr4:151700617:A:G	7.59004e-09	-1.66637e-10	-1.04518
151701070	chr4:151701070:T:C	5.80998e-09	-1.66637e-10	-1.31244
151702133	chr4:151702133:T:C	2.78705e-09	-0.700676	-1.34636
151702343	chr4:151702343:A:G	2.38735e-07	1.52134	0.88199
151702869	chr4:151702869:C:T	9.80697e-09	-1.66637e-10	-0.788928
151703815	chr4:151703815:G:A	4.77303e-08	-1.66637e-10	0.793546
151703820	chr4:151703820:A:G	6.21729e-07	1.86412	1.49636
151704193	chr4:151704193:T:C	4.83828e-08	-1.66637e-10	0.807123
151704463	chr4:151704463:T:C	1.34994e-08	-0.469379	-3.48322e-10
151704542	chr4:151704542:C:T	5.14082e-09	-1.43481	-3.48322e-10
151704643	chr4:151704643:C:T	4.71251e-08	-1.66637e-10	0.780784
151704868	chr4:151704868:C:T	1.51265e-08	-1.66637e-10	-0.355573
151705142	chr4:151705142:C:T	6.91815e-09	-1.66637e-10	-1.13787
151705266	chr4:151705266:T:C	3.21966e-08	-1.66637e-10	0.399839
151706078	chr4:151706078:G:C	4.87774e-09	-0.146076	-1.34126
151706194	chr4:151706194:G:A	2.61378e-07	1.38582	1.10813
151706216	chr4:151706216:A:T	2.12385e-08	-1.66637e-10	-0.0162046
151706793	chr4:151706793:T:C	3.8368e-08	1.60673	-1.03153
151706807	chr4:151706807:G:A	3.69935e-08	1.57199	-1.03327
151706964	chr4:151706964:G:T	1.22638e-08	-1.66637e-10	-0.565368
151708238	chr4:151708238:C:T	1.17249e-08	-1.66637e-10	-0.610303
151709457	chr4:151709457:G:A	1.01837e-08	-1.66637e-10	-0.751231
151709775	chr4:151709775:CTATA:C	1.4008e-07	1.37881	0.491381
151709798	chr4:151709798:T:C	1.10044e-08	-1.66637e-10	-0.673728
151710049	chr4:151710049:C:T	1.6409e-08	-1.66637e-10	-0.274192
151710159	chr4:151710159:T:A	2.33352e-07	1.36114	1.01939
151710320	chr4:151710320:A:G	1.63678e-09	-1.22866	-1.35063
151710485	chr4:151710485:G:A	4.87031e-08	1.53165	-0.717927
151710992	chr4:151710992:C:T	1.27323e-08	-1.66637e-10	-0.527876
151711077	chr4:151711077:C:T	5.59453e-09	-1.66637e-10	-1.35023
151711117	chr4:151711117:A:G	8.24436e-09	-1.66637e-10	-0.962492
151711249	chr4:151711249:T:C	1.77032e-08	-1.66637e-10	-0.198278
151711817	chr4:151711817:C:T	4.69572e-07	1.49051	1.58929
151712515	chr4:151712515:C:T	4.82933e-08	1.51502	-0.709751
151712693	chr4:151712693:C:G	1.95043e-08	-1.66637e-10	-0.101384
151712969	chr4:151712969:C:T	4.82263e-07	1.50883	1.59764
151713085	chr4:151713085:A:T	6.65291e-08	-1.66637e-10	1.12562
151713278	chr4:151713278:C:T	1.08664e-08	-1.66637e-10	-0.686342
151713370	chr4:151713370:C:T	1.95952e-07	-1.66637e-10	2.20585
151713417	chr4:151713417:G:A	7.499e-09	-1.66637e-10	-1.05725
151713656	chr4:151713656:A:G	1.24502e-08	-1.66637e-10	-0.550285
151713877	chr4:151713877:C:T	8.05918e-09	-1.66637e-10	-0.985209
151714435	chr4:151714435:C:A	1.26071e-08	-1.66637e-10	-0.537758
151714600	chr4:151714600:G:A	9.5622e-09	-1.66637e-10	-0.814203
151714651	chr4:151714651:A:G	5.21006e-08	1.66913	-0.787972
151716286	chr4:151716286:T:G	9.17547e-09	-1.66637e-10	-0.855487
151716505	chr4:151716505:G:A	7.64139e-09	-1.03844	-3.48322e-10
151717163	chr4:151717163:C:T	2.05188e-08	-1.66637e-10	-0.0506802
151717482	chr4:151717482:T:C	1.3105e-08	-1.66637e-10	-0.499025
151717919	chr4:151717919:G:A	8.92843e-09	-0.88278	-3.48322e-10
151717955	chr4:151717955:G:GCCCAC	1.10788e-08	-1.66637e-10	-0.666989
151717959	chr4:151717959:T:C	1.11139e-08	-1.66637e-10	-0.663825
151717960	chr4:151717960:AGTGAG:A	1.10831e-08	-1.66637e-10	-0.666597
151718124	chr4:151718124:A:T	5.65698e-09	-1.33913	-3.48322e-10
151718132	chr4:151718132:G:A	7.24868e-09	-0.441068	-0.650134
151718887	chr4:151718887:AGTAACTGGACCAACAGT:A	1.31021e-08	-1.66637e-10	-0.499247
151718954	chr4:151718954:C:T	7.60256e-09	-1.66637e-10	-1.04354
151719235	chr4:151719235:C:T	5.18824e-08	1.4288	-0.551837
151719257	chr4:151719257:CA:C	6.25229e-09	-1.66637e-10	-1.23907
151719287	chr4:151719287:C:T	7.30069e-09	-1.66637e-10	-1.08405
151719743	chr4:151719743:G:A	1.53632e-08	-1.66637e-10	-0.340047
151719764	chr4:151719764:A:T	7.1246e-09	-1.66637e-10	-1.10847
151720050	chr4:151720050:G:A	3.99229e-09	-0.352259	-1.3354
151720070	chr4:151720070:C:T	6.38089e-09	-1.66637e-10	-1.21871
151720504	chr4:151720504:T:C	2.14329e-07	-1.66637e-10	2.29549
151720515	chr4:151720515:C:T	5.05057e-08	-1.66637e-10	0.850065
151720809	chr4:151720809:A:G	3.23032e-08	-1.66637e-10	0.403146
151722032	chr4:151722032:G:A	5.53553e-08	1.42612	-0.484372
151722237	chr4:151722237:T:A	1.56766e-08	-1.66637e-10	-0.31985
151722601	chr4:151722601:C:T	5.13753e-09	-1.43545	-3.48322e-10
151722820	chr4:151722820:C:T	1.81357e-07	1.06215	1.0663
151723125	chr4:151723125:G:A	5.75598e-09	-1.66637e-10	-1.32178
151723939	chr4:151723939:G:A	1.52519e-08	-1.66637e-10	-0.347319
151724006	chr4:151724006:C:T	5.78356e-09	-1.66637e-10	-1.317
151724318	chr4:151724318:C:G	1.33535e-08	-1.66637e-10	-0.48024
151724356	chr4:151724356:T:C	6.10097e-09	-1.66637e-10	-1.26357
151725396	chr4:151725396:T:A	1.24955e-07	0.888072	0.867861
151725538	chr4:151725538:G:A	1.24208e-08	-0.552649	-3.48322e-10
151725745	chr4:151725745:C:T	5.65805e-09	-1.33894	-3.48322e-10
151725839	chr4:151725839:A:G	2.86686e-09	-0.755311	-1.26349
151726277	chr4:151726277:A:G	5.95039e-09	-1.28856	-3.48322e-10
151726425	chr4:151726425:T:A	1.42194e-09	-1.55094	-1.16906
151726679	chr4:151726679:A:G	2.18061e-08	-1.66637e-10	0.0101696
151726690	chr4:151726690:T:C	2.58725e-08	-1.66637e-10	0.181161
151727109	chr4:151727109:C:T	5.6738e-09	-1.66637e-10	-1.33616
151727238	chr4:151727238:G:A	1.55435e-08	-1.66637e-10	-0.328376
151727884	chr4:151727884:T:A	2.45421e-08	-1.66637e-10	0.12837
151728775	chr4:151728775:T:C	2.54208e-08	-1.66637e-10	0.163546
151728880	chr4:151728880:T:C	4.08049e-09	-0.407045	-1.25876
151729374	chr4:151729374:C:T	5.62705e-09	-1.66637e-10	-1.34444
151729405	chr4:151729405:G:A	5.69762e-09	-1.66637e-10	-1.33197
151730175	chr4:151730175:C:T	5.63384e-09	-1.66637e-10	-1.34323
151730351	chr4:151730351:A:G	3.3751e-08	1.19519	-0.748202
151730683	chr4:151730683:C:T	5.04521e-08	-1.66637e-10	0.849004
151730929	chr4:151730929:C:A	5.7537e-09	-1.66637e-10	-1.32218
151730990	chr4:151730990:G:A	7.11621e-09	-1.66637e-10	-1.10965
151731715	chr4:151731715:C:A	9.4498e-09	-1.66637e-10	-0.826027
151731726	chr4:151731726:T:C	2.30211e-08	0.968805	-0.904416
151731760	chr4:151731760:G:A	9.6181e-09	-1.66637e-10	-0.808374
151732977	chr4:151732977:G:A	2.04889e-08	-1.66637e-10	-0.0521387
151733421	chr4:151733421:A:G	5.90047e-09	-1.66637e-10	-1.29699
151734460	chr4:151734460:AG:A	8.43183e-09	-0.940007	-3.48322e-10
151734654	chr4:151734654:G:C	2.04901e-08	-1.66637e-10	-0.0520806
151734830	chr4:151734830:GA:G	5.59735e-09	-1.66637e-10	-1.34973
151735171	chr4:151735171:C:A	7.21469e-09	-1.66637e-10	-1.0959
151735405	chr4:151735405:T:C	2.592e-08	-1.66637e-10	0.182996
151735588	chr4:151735588:T:C	4.8847e-08	0.850677	-0.0340042
151735908	chr4:151735908:A:C	5.95588e-09	-1.66637e-10	-1.28764
151736198	chr4:151736198:T:A	6.15937e-09	-1.66637e-10	-1.25405
151736289	chr4:151736289:A:G	4.1944e-09	-1.63827	-3.48322e-10
151736672	chr4:151736672:T:C	1.54117e-08	-1.66637e-10	-0.336897
151736781	chr4:151736781:C:T	6.91081e-09	-1.66637e-10	-1.13893
151737121	chr4:151737121:G:T	1.73194e-08	-1.66637e-10	-0.220193
151737206	chr4:151737206:G:A	3.54047e-07	1.85696	0.940444
151737286	chr4:151737286:G:A	2.10633e-09	-1.26157	-1.06551
151737637	chr4:151737637:C:T	1.51548e-08	-1.66637e-10	-0.353703
151737829	chr4:151737829:G:A	9.45591e-09	-1.66637e-10	-0.825381
151737909	chr4:151737909:A:G	1.53898e-08	-1.66637e-10	-0.338317
151737995	chr4:151737995:G:A	5.00075e-08	-1.66637e-10	0.840153
151738767	chr4:151738767:C:T	3.90148e-09	-1.71066	-3.48322e-10
151738804	chr4:151738804:G:A	1.54524e-08	-1.66637e-10	-0.334254
151739109	chr4:151739109:T:C	5.8983e-09	-1.66637e-10	-1.29736
151739385	chr4:151739385:T:G	1.19278e-07	-1.66637e-10	1.70944
151739429	chr4:151739429:G:A	5.15549e-08	-1.66637e-10	0.870626
151739663	chr4:151739663:C:G	2.30133e-08	-1.66637e-10	0.0640507
151739975	chr4:151739975:G:A	6.00681e-09	-1.66637e-10	-1.27913
151740061	chr4:151740061:C:T	5.96125e-09	-1.66637e-10	-1.28674
151740073	chr4:151740073:C:G	6.03727e-09	-1.66637e-10	-1.27407
151740272	chr4:151740272:A:G	6.04706e-09	-1.27245	-3.48322e-10
151740751	chr4:151740751:TG:T	6.17869e-09	-1.66637e-10	-1.25091
151740874	chr4:151740874:G:A	1.00341e-08	-0.766028	-3.48322e-10
151741795	chr4:151741795:G:T	2.08204e-08	-1.66637e-10	-0.0360886
151742174	chr4:151742174:T:C	3.25519e-08	0.904351	-0.493535
151742242	chr4:151742242:T:C	3.53435e-08	1.10951	-0.61642
151742289	chr4:151742289:C:T	4.86953e-09	-1.48902	-3.48322e-10
151742722	chr4:151742722:C:A	1.51502e-08	-1.66637e-10	-0.354007
151742819	chr4:151742819:G:A	3.30422e-08	1.05409	-0.628328
151743011	chr4:151743011:A:T	7.34067e-08	0.96859	0.255404
151743673	chr4:151743673:T:C	2.49454e-08	-1.66637e-10	0.144668
151744241	chr4:151744241:T:G	7.13317e-09	-1.66637e-10	-1.10727
151744372	chr4:151744372:G:A	2.52741e-08	1.11383	-0.956067
151744853	chr4:151744853:C:T	6.31997e-09	-1.66637e-10	-1.22831
151745026	chr4:151745026:A:C	5.03989e-08	-1.66637e-10	0.847949
151745446	chr4:151745446:G:A	1.09978e-08	-1.66637e-10	-0.674325
151745616	chr4:151745616:A:C	9.91621e-08	1.2401	0.284636
151746019	chr4:151746019:T:C	4.11319e-08	1.23642	-0.591659
151746036	chr4:151746036:T:C	2.46414e-08	-1.66637e-10	0.132406
151746158	chr4:151746158:C:T	5.59671e-09	-1.66637e-10	-1.34984
151746419	chr4:151746419:T:A	2.41035e-08	-1.66637e-10	0.110337
151748198	chr4:151748198:A:G	7.46082e-09	-1.06236	-3.48322e-10
151749135	chr4:151749135:T:G	1.53949e-08	-1.66637e-10	-0.337986
151749171	chr4:151749171:A:G	1.47111e-08	-1.66637e-10	-0.383417
151749211	chr4:151749211:G:A	3.857e-09	-1.72213	-3.48322e-10
151749461	chr4:151749461:A:G	1.3202e-08	0.560582	-1.05224
151749632	chr4:151749632:T:TATA	3.19489e-08	1.04468	-0.652562
151749850	chr4:151749850:C:T	7.20022e-09	-1.66637e-10	-1.09791
151750072	chr4:151750072:A:G	2.28614e-08	-1.66637e-10	0.0574309
151750120	chr4:151750120:A:G	5.83074e-09	-1.66637e-10	-1.30888
151750125	chr4:151750125:C:T	1.02747e-08	-1.66637e-10	-0.742334
151750173	chr4:151750173:G:A	1.30587e-09	-1.55039	-1.25476
151750208	chr4:151750208:T:C	6.30542e-09	-1.66637e-10	-1.23061
151750418	chr4:151750418:GCTATGTGACAATCCTTC:G	2.08929e-08	-1.66637e-10	-0.0326135
151751730	chr4:151751730:T:G	4.37233e-08	0.941498	-0.235637
151752034	chr4:151752034:T:C	1.50217e-08	-1.66637e-10	-0.362525
151752386	chr4:151752386:T:C	1.32904e-08	-1.66637e-10	-0.484982
151753240	chr4:151753240:A:C	2.41035e-08	-1.66637e-10	0.110337
151753767	chr4:151753767:C:G	5.60922e-09	-1.66637e-10	-1.34761
151754295	chr4:151754295:T:C	4.61832e-09	-0.681841	-0.860148
151754369	chr4:151754369:C:T	6.23977e-09	-1.66637e-10	-1.24108
151754873	chr4:151754873:T:C	4.57167e-09	-1.55214	-3.48322e-10
151755198	chr4:151755198:T:C	6.74865e-08	1.23731	-0.0973983
151755269	chr4:151755269:T:C	2.03015e-08	-1.66637e-10	-0.0613243
151755705	chr4:151755705:G:A	9.53937e-09	-1.66637e-10	-0.816593
151755775	chr4:151755775:T:C	1.4476e-08	-1.66637e-10	-0.399528
151756375	chr4:151756375:T:C	5.20423e-08	1.11212	-0.232083
151756409	chr4:151756409:T:C	7.69624e-09	-1.66637e-10	-1.03129
151756645	chr4:151756645:T:C	5.7396e-09	-1.66637e-10	-1.32463
151756758	chr4:151756758:A:G	5.63778e-09	-1.66637e-10	-1.34253
151756917	chr4:151756917:T:C	1.53868e-08	-1.66637e-10	-0.338511
151757589	chr4:151757589:C:T	6.75103e-09	-1.66637e-10	-1.16233
151757822	chr4:151757822:T:C	1.17004e-07	1.10491	0.585277
151758260	chr4:151758260:T:C	1.19872e-08	-1.66637e-10	-0.588182
151758295	chr4:151758295:C:G	1.72245e-08	-1.66637e-10	-0.225688
151758373	chr4:151758373:C:T	3.95328e-09	-1.69748	-3.48322e-10
151758570	chr4:151758570:A:G	1.54834e-09	-1.53638	-1.09846
151758664	chr4:151758664:A:G	1.27922e-09	-1.50735	-1.31843
151759385	chr4:151759385:A:G	4.54759e-08	-1.66637e-10	0.745161
151759549	chr4:151759549:T:C	1.27756e-09	-1.49963	-1.32743
151760174	chr4:151760174:CT:C	1.72245e-08	-1.66637e-10	-0.225688
151760800	chr4:151760800:A:G	1.25753e-09	-1.51229	-1.33059
151761245	chr4:151761245:G:A	1.19193e-09	-1.54767	-1.34878
151761381	chr4:151761381:A:T	6.8604e-09	-1.66637e-10	-1.14625
151761480	chr4:151761480:T:C	1.33434e-09	-1.65351	-1.13007
151761589	chr4:151761589:T:C	3.19759e-08	-1.66637e-10	0.392961
151761650	chr4:151761650:A:G	4.95112e-09	-1.47241	-3.48322e-10
151761653	chr4:151761653:T:C	1.868e-07	3.01905	-0.861037
151761785	chr4:151761785:C:T	1.30945e-08	-1.66637e-10	-0.499832
151762039	chr4:151762039:G:C	7.32378e-08	-1.66637e-10	1.22169
151762088	chr4:151762088:C:G	7.38817e-09	-1.07214	-3.48322e-10
151762805	chr4:151762805:C:T	5.90788e-09	-1.66637e-10	-1.29573
151762949	chr4:151762949:G:A	9.56428e-09	-1.66637e-10	-0.813985
151763281	chr4:151763281:A:G	3.18155e-08	-1.66637e-10	0.387933
151763867	chr4:151763867:G:A	1.6325e-08	-1.66637e-10	-0.279322
151764019	chr4:151764019:T:C	1.32579e-09	-1.53165	-1.25836
151764219	chr4:151764219:T:C	1.1784e-08	-1.66637e-10	-0.60528
151764254	chr4:151764254:A:T	1.24286e-09	-1.51726	-1.33734
151764549	chr4:151764549:A:G	1.87374e-07	3.00845	-0.847362
151764905	chr4:151764905:C:T	5.70489e-09	-1.3307	-3.48322e-10
151765914	chr4:151765914:G:A	9.51529e-09	-0.819121	-3.48322e-10
151766593	chr4:151766593:G:A	2.48428e-08	-1.66637e-10	0.140547
151766686	chr4:151766686:T:C	7.36528e-09	-1.66637e-10	-1.07524
151767277	chr4:151767277:A:G	1.51921e-07	2.40029	-0.44895
151767826	chr4:151767826:T:C	4.49237e-08	0.732945	-3.48322e-10
151767845	chr4:151767845:A:G	1.31798e-09	-1.55407	-1.24186
151768122	chr4:151768122:G:A	1.22824e-09	-1.53195	-1.33449
151768242	chr4:151768242:TG:T	5.14477e-08	-1.66637e-10	0.868545
151768565	chr4:151768565:G:A	1.20261e-09	-1.55276	-1.33477
151768947	chr4:151768947:T:C	1.33498e-09	-1.55069	-1.23242
151768974	chr4:151768974:T:G	1.73317e-08	-1.66637e-10	-0.219483
151769063	chr4:151769063:A:G	1.34346e-09	-1.55234	-1.22443
151769196	chr4:151769196:G:A	1.65029e-09	-1.53879	-1.03228
151769823	chr4:151769823:T:C	1.34848e-09	-1.5326	-1.24044
151769915	chr4:151769915:AGCTGT:A	1.2134e-09	-1.5416	-1.33699
151770304	chr4:151770304:C:A	8.71517e-09	-1.66637e-10	-0.906956
151770318	chr4:151770318:T:C	1.31262e-09	-1.55359	-1.24641
151770895	chr4:151770895:A:C	1.84302e-08	-1.66637e-10	-0.158032
151771227	chr4:151771227:A:G	1.83266e-08	-1.66637e-10	-0.163665
151771322	chr4:151771322:G:A	6.67961e-07	2.78948	0.642725
151771784	chr4:151771784:C:T	7.65941e-09	-1.03609	-3.48322e-10
151771944	chr4:151771944:C:T	3.98051e-09	-1.69061	-3.48322e-10
151772041	chr4:151772041:C:T	1.88045e-08	-1.66637e-10	-0.137923
151772094	chr4:151772094:C:T	1.22062e-09	-1.53914	-1.33352
151772369	chr4:151772369:G:A	1.73667e-08	-1.66637e-10	-0.217469
151772470	chr4:151772470:A:G	1.19732e-09	-1.55301	-1.33892
151772846	chr4:151772846:A:G	1.62515e-09	-1.49059	-1.09583
151773142	chr4:151773142:C:T	3.75179e-09	-0.803859	-0.94593
151773312	chr4:151773312:T:C	3.86716e-09	-1.7195	-3.48322e-10
151773378	chr4:151773378:C:T	8.30667e-09	-1.66637e-10	-0.954962
151773798	chr4:151773798:G:C	6.22993e-09	-1.66637e-10	-1.24266
151774428	chr4:151774428:T:C	5.78629e-09	-1.66637e-10	-1.31653
151774783	chr4:151774783:G:A	1.22341e-09	-1.53673	-1.33365
151775047	chr4:151775047:C:T	1.76846e-08	-1.66637e-10	-0.199328
151775273	chr4:151775273:T:C	6.9311e-07	2.76351	0.705657
151775853	chr4:151775853:C:T	1.76104e-08	-1.66637e-10	-0.20353
151776032	chr4:151776032:A:G	2.35786e-07	-1.66637e-10	2.3909
151776674	chr4:151776674:C:A	1.31266e-06	3.02836	1.07944
151776710	chr4:151776710:TC:T	1.21844e-09	-1.533	-1.34145
151776829	chr4:151776829:G:A	1.69611e-07	2.85001	-0.788524
151776883	chr4:151776883:TCAGA:T	8.19648e-07	2.78649	0.850361
151776944	chr4:151776944:A:C	1.76737e-08	-1.66637e-10	-0.199942
151777138	chr4:151777138:C:T	1.85608e-08	-1.66637e-10	-0.150971
151777618	chr4:151777618:G:A	5.93087e-09	-1.66637e-10	-1.29185
151777835	chr4:151777835:C:T	1.84751e-08	-1.66637e-10	-0.1556
151778821	chr4:151778821:C:T	3.74086e-09	-1.75271	-3.48322e-10
151779020	chr4:151779020:G:A	4.85939e-08	-1.66637e-10	0.811476
151779544	chr4:151779544:G:A	1.6602e-08	-1.66637e-10	-0.262496
151779634	chr4:151779634:A:T	5.68346e-09	-1.66637e-10	-1.33446
151779933	chr4:151779933:T:G	1.20389e-09	-1.61283	-1.27363
151779958	chr4:151779958:T:C	1.05238e-07	1.71362	-0.129415
151780279	chr4:151780279:A:G	1.79509e-08	-1.66637e-10	-0.18438
151780504	chr4:151780504:T:C	1.58498e-09	-1.54123	-1.07021
151780573	chr4:151780573:A:G	1.79509e-08	-1.66637e-10	-0.18438
151781144	chr4:151781144:G:A	8.32926e-09	-0.952246	-3.48322e-10
151781294	chr4:151781294:C:A	1.74709e-08	-1.66637e-10	-0.211485
151781600	chr4:151781600:C:T	5.05949e-09	-1.45075	-3.48322e-10
151781917	chr4:151781917:T:A	1.85316e-08	-1.66637e-10	-0.152544
151781920	chr4:151781920:T:C	1.79718e-08	-1.66637e-10	-0.183217
151782338	chr4:151782338:G:T	1.79661e-08	-1.66637e-10	-0.183533
151782544	chr4:151782544:G:A	2.12879e-07	2.99247	-0.703762
151782553	chr4:151782553:G:C	1.68933e-08	-1.66637e-10	-0.245104
151782979	chr4:151782979:T:C	2.04195e-08	-1.66637e-10	-0.0555292
151783055	chr4:151783055:G:A	5.86417e-09	-1.66637e-10	-1.30316
151785966	chr4:151785966:C:A	1.09646e-07	2.21023	-0.584997
151786228	chr4:151786228:A:G	1.08136e-07	1.92347	-0.312109
151787046	chr4:151787046:G:A	6.39834e-08	-1.66637e-10	1.0866
151787061	chr4:151787061:C:T	4.98147e-09	-1.4663	-3.48322e-10
151787157	chr4:151787157:A:G	8.62338e-09	-1.66637e-10	-0.917544
151787189	chr4:151787189:C:T	1.21354e-08	-1.66637e-10	-0.575895
151787588	chr4:151787588:G:A	8.35732e-08	1.94494	-0.591234
151787722	chr4:151787722:T:C	1.6664e-09	-1.2589	-1.30245
151789791	chr4:151789791:C:T	1.55565e-07	1.69073	0.284311
151789900	chr4:151789900:C:T	8.05132e-09	-0.986185	-3.48322e-10
151790820	chr4:151790820:T:C	4.76629e-08	2.01117	-1.21904
151791626	chr4:151791626:T:G	1.15543e-09	-1.62931	-1.29824
151791654	chr4:151791654:G:A	1.25492e-08	-1.66637e-10	-0.542367
151791673	chr4:151791673:C:T	2.21156e-08	-1.66637e-10	0.0242625
151791704	chr4:151791704:T:C	8.91104e-09	-1.66637e-10	-0.88473
151791937	chr4:151791937:C:A	5.0323e-08	2.08648	-1.24004
151792449	chr4:151792449:A:G	1.11745e-08	-0.658384	-3.48322e-10
151792456	chr4:151792456:A:T	1.50695e-09	-1.58796	-1.07397
151792488	chr4:151792488:C:T	1.95508e-07	3.50764	-1.30406
151792651	chr4:151792651:T:C	1.15507e-08	-0.625273	-3.48322e-10
151792966	chr4:151792966:T:A	1.8828e-07	3.48279	-1.31688
151793237	chr4:151793237:C:T	9.20321e-09	-1.66637e-10	-0.852468
151793321	chr4:151793321:A:G	6.2616e-09	-1.66637e-10	-1.23759
151793369	chr4:151793369:T:C	1.81502e-07	3.44531	-1.31606
151793506	chr4:151793506:T:C	1.86826e-07	3.47138	-1.31322
151793929	chr4:151793929:G:A	5.83204e-08	2.30825	-1.31432
151794115	chr4:151794115:C:T	8.05104e-08	-1.66637e-10	1.31637
151794163	chr4:151794163:A:T	1.80406e-07	3.43835	-1.31516
151794181	chr4:151794181:C:T	1.14865e-08	-0.63085	-3.48322e-10
151794514	chr4:151794514:T:C	1.78746e-07	3.43296	-1.31902
151794622	chr4:151794622:A:G	1.17303e-08	-0.609848	-3.48322e-10
151794661	chr4:151794661:C:T	6.03252e-09	-1.66637e-10	-1.27486
151794834	chr4:151794834:T:A	1.6953e-09	-1.74753	-0.796636
151794861	chr4:151794861:G:A	5.76617e-09	-1.66637e-10	-1.32001
151794984	chr4:151794984:T:C	1.63919e-07	1.47382	0.553528
151795045	chr4:151795045:AT:A	5.66995e-09	-1.66637e-10	-1.33684
151795310	chr4:151795310:C:T	6.12328e-09	-1.66637e-10	-1.25992
151795326	chr4:151795326:T:C	1.0854e-08	-0.687488	-3.48322e-10
151795797	chr4:151795797:T:C	3.7079e-09	-1.76155	-3.48322e-10
151796278	chr4:151796278:T:C	1.32513e-09	-1.43986	-1.35065
151796452	chr4:151796452:A:G	2.50086e-07	1.96256	0.487225
151796605	chr4:151796605:C:T	1.49814e-07	1.46358	0.473795
151796735	chr4:151796735:G:A	1.169e-08	-1.66637e-10	-0.613285
151797244	chr4:151797244:C:T	3.21667e-09	-1.06707	-0.836606
151797253	chr4:151797253:G:A	1.25461e-08	-1.66637e-10	-0.542612
151797449	chr4:151797449:C:T	5.59196e-09	-1.66637e-10	-1.35069
151797480	chr4:151797480:A:G	1.2025e-08	-1.66637e-10	-0.585036
151797916	chr4:151797916:A:T	5.59214e-09	-1.66637e-10	-1.35066
151797990	chr4:151797990:T:C	1.14839e-08	-1.66637e-10	-0.631071
151798096	chr4:151798096:A:G	2.90822e-06	2.3638	2.53947
151798648	chr4:151798648:T:C	9.55648e-09	-1.66637e-10	-0.814802
151798959	chr4:151798959:T:C	4.45576e-08	-0.655569	1.38033
151799218	chr4:151799218:C:T	3.80376e-08	-0.715879	1.28243
151799249	chr4:151799249:C:T	1.78446e-09	-1.57545	-0.917451
151799318	chr4:151799318:T:C	2.85319e-08	-0.654352	0.933353
151799385	chr4:151799385:T:C	1.15316e-08	-0.626932	-3.48322e-10
151799458	chr4:151799458:A:G	3.09944e-06	2.29765	2.66931
151799551	chr4:151799551:T:C	1.17577e-07	2.10122	-0.406148
151800067	chr4:151800067:T:C	1.08225e-08	-0.690396	-3.48322e-10
151800154	chr4:151800154:C:A	1.15072e-08	-0.629047	-3.48322e-10
151800802	chr4:151800802:T:TC	1.12629e-09	-1.61904	-1.33405
151800910	chr4:151800910:G:A	1.82837e-08	-1.66637e-10	-0.166011
151801005	chr4:151801005:A:C	4.30209e-09	-0.600962	-1.01196
151801536	chr4:151801536:A:C	1.33337e-09	-1.45087	-1.33344
151801747	chr4:151801747:G:A	1.57546e-09	-1.40491	-1.21256
151801813	chr4:151801813:T:C	2.23031e-06	2.08207	2.5558
151802251	chr4:151802251:T:C	3.74128e-09	-0.559228	-1.19336
151802369	chr4:151802369:A:T	3.5411e-06	3.29636	1.80381
151802445	chr4:151802445:A:G	2.66367e-06	3.13882	1.67661
151802569	chr4:151802569:G:T	9.56867e-07	2.16179	1.62985
151802688	chr4:151802688:A:G	2.77183e-06	2.12244	2.7328
151803149	chr4:151803149:TG:T	3.02476e-09	-1.06441	-0.900779
151803371	chr4:151803371:G:A	3.29984e-08	0.424438	-3.48322e-10
151804429	chr4:151804429:A:G	1.15195e-08	-0.627978	-3.48322e-10
151804542	chr4:151804542:C:T	5.59214e-09	-1.66637e-10	-1.35066
151805258	chr4:151805258:G:A	1.14889e-08	-0.630641	-3.48322e-10
151805458	chr4:151805458:T:C	1.57805e-09	-1.44521	-1.17062
151805539	chr4:151805539:A:G	2.19038e-09	-1.1174	-1.17054
151805681	chr4:151805681:C:T	5.10633e-09	-1.44154	-3.48322e-10
151805854	chr4:151805854:C:G	4.55183e-09	-1.51661	-0.0398822
151805879	chr4:151805879:G:A	5.16844e-09	-1.42945	-3.48322e-10
151805942	chr4:151805942:G:C	4.86492e-09	-1.42744	-0.0625282
151805958	chr4:151805958:T:C	1.22304e-08	-1.66637e-10	-0.568099
151806175	chr4:151806175:A:G	9.09303e-09	-1.66637e-10	-0.864513
151806700	chr4:151806700:T:C	1.67319e-09	-1.20657	-1.35072
151807453	chr4:151807453:T:C	1.16119e-08	-0.619992	-3.48322e-10
151807485	chr4:151807485:A:C	7.12198e-09	-1.66637e-10	-1.10884
151807789	chr4:151807789:G:A	2.61304e-09	-0.765515	-1.34599
151807883	chr4:151807883:G:A	1.97107e-09	-1.10828	-1.28516
151807895	chr4:151807895:T:C	2.07134e-09	-1.05873	-1.28509
151807920	chr4:151807920:T:G	2.79716e-09	-0.699474	-1.34394
151808028	chr4:151808028:G:A	1.13095e-08	-0.646382	-3.48322e-10
151808076	chr4:151808076:T:C	1.15434e-08	-0.625905	-3.48322e-10
151808097	chr4:151808097:A:T	7.41691e-09	-1.66637e-10	-1.06826
151808160	chr4:151808160:T:A	2.70906e-09	-0.730883	-1.34454
151808397	chr4:151808397:T:C	5.63345e-09	-1.66637e-10	-1.3433
151808426	chr4:151808426:C:T	1.39543e-08	-1.66637e-10	-0.436233
151809049	chr4:151809049:A:G	1.38549e-08	0.794976	-1.23836
151809069	chr4:151809069:G:A	1.37811e-08	0.783429	-1.23215
151809086	chr4:151809086:A:G	1.06949e-08	-1.66637e-10	-0.702258
151809391	chr4:151809391:C:T	3.77942e-08	1.80306	-1.24292
151809521	chr4:151809521:C:T	1.07911e-08	-0.693303	-3.48322e-10
151809957	chr4:151809957:T:C	1.40652e-08	0.425259	-0.853572
151810033	chr4:151810033:C:T	9.56316e-09	-0.814103	-3.48322e-10
151810052	chr4:151810052:G:T	8.74959e-09	-1.66637e-10	-0.903014
151810131	chr4:151810131:T:G	5.6434e-08	1.59733	-0.636275
151810276	chr4:151810276:C:T	5.67211e-09	-1.66637e-10	-1.33646
151810806	chr4:151810806:C:T	2.12411e-09	-1.21612	-1.10255
151811657	chr4:151811657:A:G	5.74005e-09	0.0142445	-1.3388
151812137	chr4:151812137:C:T	6.74135e-09	-1.66637e-10	-1.16376
151812275	chr4:151812275:C:T	5.63226e-09	-1.66637e-10	-1.34351
151812338	chr4:151812338:G:A	5.60719e-09	-1.66637e-10	-1.34797
151812421	chr4:151812421:C:T	5.89914e-09	-1.66637e-10	-1.29721
151812709	chr4:151812709:A:G	1.12463e-07	-1.66637e-10	1.65061
151813047	chr4:151813047:A:G	4.04411e-08	-1.66637e-10	0.627825
151813521	chr4:151813521:G:A	5.47362e-09	-0.080094	-1.29199
151813683	chr4:151813683:T:C	2.31523e-09	-1.12996	-1.10255
151813831	chr4:151813831:G:A	5.90631e-09	-1.66637e-10	-1.296
151814192	chr4:151814192:C:T	3.88259e-08	1.3186	-0.731532
151814659	chr4:151814659:AGTT:A	5.59104e-09	-1.66637e-10	-1.35086
151814987	chr4:151814987:G:T	6.0381e-09	-1.66637e-10	-1.27393
151815061	chr4:151815061:G:A	1.52777e-08	-1.66637e-10	-0.345627
151815202	chr4:151815202:T:C	1.98986e-09	-1.16299	-1.22096
151815639	chr4:151815639:T:G	1.13854e-08	0.709295	-1.34898
151815755	chr4:151815755:C:G	5.82293e-09	-1.66637e-10	-1.31022
151815867	chr4:151815867:C:T	7.76936e-08	-1.66637e-10	1.28075
151815868	chr4:151815868:A:G	3.87434e-08	-1.66637e-10	0.58494
151815939	chr4:151815939:G:C	3.81644e-09	-1.7327	-3.48322e-10
151816083	chr4:151816083:G:A	6.2782e-09	-1.66637e-10	-1.23494
151816157	chr4:151816157:T:A	6.19573e-09	-1.66637e-10	-1.24816
151816478	chr4:151816478:A:G	5.59265e-09	-1.66637e-10	-1.35057
151816670	chr4:151816670:A:G	7.09638e-08	1.49102	-0.30087
151816704	chr4:151816704:T:C	2.81919e-09	-0.7026	-1.33297
151817050	chr4:151817050:A:G	1.3296e-07	-1.66637e-10	1.81803
151817068	chr4:151817068:G:T	1.04463e-08	-1.66637e-10	-0.72577
151817208	chr4:151817208:G:T	6.19261e-09	-1.66637e-10	-1.24866
151817487	chr4:151817487:T:A	6.21858e-09	-1.66637e-10	-1.24448
151817493	chr4:151817493:C:A	7.48453e-08	-0.486622	1.73002
151817695	chr4:151817695:T:C	6.24265e-09	-1.66637e-10	-1.24062
151817775	chr4:151817775:G:A	6.89538e-09	-1.66637e-10	-1.14117
151817779	chr4:151817779:G:A	2.03477e-09	-1.19871	-1.16293
151817813	chr4:151817813:A:G	9.81802e-09	-1.66637e-10	-0.787802
151818223	chr4:151818223:G:A	5.59104e-09	-1.66637e-10	-1.35086
151818293	chr4:151818293:TG:T	4.96154e-09	-1.47031	-3.48322e-10
151818451	chr4:151818451:A:G	1.78734e-08	-1.66637e-10	-0.188707
151818619	chr4:151818619:C:T	5.63494e-09	-1.66637e-10	-1.34303
151818791	chr4:151818791:C:T	6.62734e-09	-1.66637e-10	-1.18082
151818859	chr4:151818859:A:G	5.64295e-09	-1.66637e-10	-1.34161
151819080	chr4:151819080:C:T	6.29996e-09	-1.66637e-10	-1.23148
151819081	chr4:151819081:A:G	2.03898e-09	-1.02559	-1.33398
151819155	chr4:151819155:T:A	1.79423e-08	-1.66637e-10	-0.184861
151819349	chr4:151819349:C:T	5.60545e-09	-1.66637e-10	-1.34828
151819461	chr4:151819461:T:C	9.22495e-09	-1.66637e-10	-0.850109
151819555	chr4:151819555:G:A	5.60089e-09	-1.66637e-10	-1.34909
151819596	chr4:151819596:C:G	1.79599e-08	-1.66637e-10	-0.183878
151819679	chr4:151819679:C:T	5.59881e-09	-1.66637e-10	-1.34947
151819935	chr4:151819935:G:C	5.97338e-09	-1.66637e-10	-1.28471
151819937	chr4:151819937:G:A	6.0913e-09	-1.26516	-3.48322e-10
151820488	chr4:151820488:T:A	1.09098e-08	-0.682355	-3.48322e-10
151820533	chr4:151820533:T:G	2.22961e-09	-1.17649	-1.0937
151820596	chr4:151820596:A:T	2.41585e-08	-1.66637e-10	0.112614
151820752	chr4:151820752:G:A	5.99673e-09	-1.66637e-10	-1.28081
151821261	chr4:151821261:T:C	1.24916e-09	-1.68649	-1.16306
151821450	chr4:151821450:G:A	1.78057e-08	-1.66637e-10	-0.192502
151821560	chr4:151821560:A:G	9.7728e-09	-1.66637e-10	-0.792418
151821622	chr4:151821622:T:C	5.61123e-09	-1.66637e-10	-1.34725
151821784	chr4:151821784:T:G	5.61659e-09	-1.66637e-10	-1.3463
151822174	chr4:151822174:A:G	1.51321e-08	-1.66637e-10	-0.355203
151822615	chr4:151822615:T:C	2.30465e-09	-1.16414	-1.07295
151822758	chr4:151822758:C:T	7.47438e-09	-1.66637e-10	-1.06054
151823028	chr4:151823028:T:C	5.61564e-09	-1.66637e-10	-1.34647
151823083	chr4:151823083:TATA:T	2.46231e-09	-1.16776	-1.00316
151823431	chr4:151823431:A:G	2.14226e-09	-0.960944	-1.34921
151823566	chr4:151823566:T:C	5.89902e-09	-1.66637e-10	-1.29723
151823656	chr4:151823656:G:A	7.99894e-09	-1.66637e-10	-0.992712
151823967	chr4:151823967:A:G	3.03388e-08	-1.66637e-10	0.340407
151824127	chr4:151824127:G:A	7.99825e-09	-1.66637e-10	-0.992798
151824315	chr4:151824315:T:C	5.59628e-09	-1.66637e-10	-1.34992
151824468	chr4:151824468:G:T	1.27257e-09	-1.73912	-1.09186
151824613	chr4:151824613:T:C	5.82861e-09	-1.66637e-10	-1.30924
151824865	chr4:151824865:C:T	8.40153e-09	-1.66637e-10	-0.943607
151824915	chr4:151824915:C:T	8.17342e-09	-1.66637e-10	-0.971133
151825037	chr4:151825037:T:C	1.36735e-07	2.18537	-0.339349
151825061	chr4:151825061:T:C	6.01156e-09	-1.66637e-10	-1.27834
151825086	chr4:151825086:C:T	5.78419e-09	-1.66637e-10	-1.31689
151825192	chr4:151825192:C:A	5.6154e-09	-1.66637e-10	-1.34651
151825216	chr4:151825216:A:G	6.68521e-09	-1.66637e-10	-1.17212
151825579	chr4:151825579:G:A	5.59402e-09	-1.66637e-10	-1.35032
151825836	chr4:151825836:T:A	6.45892e-09	-1.66637e-10	-1.20656
151825912	chr4:151825912:A:G	5.61345e-09	-1.66637e-10	-1.34686
151826653	chr4:151826653:T:C	9.12673e-09	-1.66637e-10	-0.860814
151826763	chr4:151826763:G:A	6.34106e-09	-1.66637e-10	-1.22497
151827453	chr4:151827453:ATAT:A	3.21077e-09	-0.64863	-1.25688
151827530	chr4:151827530:T:C	2.18871e-09	-1.18616	-1.10255
151828182	chr4:151828182:C:T	7.9956e-09	-1.66637e-10	-0.99313
151828312	chr4:151828312:C:T	5.95084e-09	-1.66637e-10	-1.28849
151828385	chr4:151828385:G:A	1.69364e-08	-0.242558	-3.48322e-10
151828601	chr4:151828601:A:G	5.60519e-09	-1.66637e-10	-1.34833
151828696	chr4:151828696:A:G	8.94676e-09	-1.66637e-10	-0.88073
151829396	chr4:151829396:C:T	2.77347e-08	-1.66637e-10	0.250664
151829521	chr4:151829521:G:A	5.6154e-09	-1.66637e-10	-1.34651
151829761	chr4:151829761:TC:T	5.61593e-09	-1.66637e-10	-1.34641
151829800	chr4:151829800:C:T	7.83719e-09	-1.66637e-10	-1.01314
151830034	chr4:151830034:T:C	7.80769e-09	-1.66637e-10	-1.01691
151830355	chr4:151830355:C:T	1.26573e-09	-1.71935	-1.11702
151831261	chr4:151831261:G:T	1.75932e-07	3.25754	-1.15946
151831288	chr4:151831288:T:A	4.5068e-09	-1.56643	-3.48322e-10
151831342	chr4:151831342:G:GT	5.61436e-09	-1.66637e-10	-1.34669
151831413	chr4:151831413:TC:T	5.6154e-09	-1.66637e-10	-1.34651
151831478	chr4:151831478:A:G	5.86729e-09	-1.66637e-10	-1.30263
151831582	chr4:151831582:C:T	5.61449e-09	-1.66637e-10	-1.34667
151831783	chr4:151831783:C:T	7.75195e-09	-1.66637e-10	-1.02408
151832388	chr4:151832388:C:T	5.6154e-09	-1.66637e-10	-1.34651
151832726	chr4:151832726:G:A	5.72503e-09	-1.66637e-10	-1.32717
151833324	chr4:151833324:T:C	8.62323e-09	-1.66637e-10	-0.917561
151833356	chr4:151833356:CAT:C	7.12896e-09	-1.66637e-10	-1.10786
151833570	chr4:151833570:A:G	7.84406e-09	-1.66637e-10	-1.01226
151833830	chr4:151833830:T:C	5.97937e-09	-1.66637e-10	-1.28371
151833860	chr4:151833860:T:A	5.631e-09	-1.66637e-10	-1.34373
151833955	chr4:151833955:C:T	5.74763e-09	-1.66637e-10	-1.32323
151833959	chr4:151833959:G:A	5.74692e-09	-1.66637e-10	-1.32336
151834112	chr4:151834112:C:T	3.89011e-09	-1.71358	-3.48322e-10
151834572	chr4:151834572:C:T	7.90768e-09	-1.66637e-10	-1.00419
151834774	chr4:151834774:C:T	1.16882e-09	-1.57147	-1.34456
151834845	chr4:151834845:C:G	8.87648e-08	1.41397	-3.48322e-10
151835757	chr4:151835757:T:C	7.46309e-09	0.259628	-1.32168
151835941	chr4:151835941:C:T	2.09421e-07	-1.66637e-10	2.27233
151836359	chr4:151836359:A:T	3.30982e-08	0.427458	-3.48322e-10
151836458	chr4:151836458:C:T	5.76207e-09	-1.66637e-10	-1.32072
151836731	chr4:151836731:A:C	7.43839e-09	-1.66637e-10	-1.06537
151837026	chr4:151837026:A:G	5.66466e-09	-1.66637e-10	-1.33777
151837032	chr4:151837032:T:C	6.56761e-09	-1.18987	-3.48322e-10
151837248	chr4:151837248:A:G	4.07908e-09	-0.589605	-1.07654
151837256	chr4:151837256:T:C	5.71166e-09	-1.66637e-10	-1.32951
151837283	chr4:151837283:G:A	5.96362e-09	-1.66637e-10	-1.28634
151837318	chr4:151837318:C:T	1.07401e-09	-1.75805	-1.24257
151837516	chr4:151837516:G:A	2.46341e-09	-1.74028	-0.43019
151837632	chr4:151837632:G:A	5.9657e-09	-1.66637e-10	-1.28599
151837776	chr4:151837776:C:T	8.55414e-09	-0.925606	-3.48322e-10
151837928	chr4:151837928:T:C	4.55829e-08	-1.66637e-10	0.747512
151837967	chr4:151837967:T:C	3.3873e-09	-0.532495	-1.31949
151838154	chr4:151838154:G:T	5.95856e-09	-1.66637e-10	-1.28719
151838408	chr4:151838408:C:A	1.41559e-09	-1.76154	-0.962929
151838501	chr4:151838501:T:A	5.63515e-09	-1.66637e-10	-1.343
151838589	chr4:151838589:T:G	5.63112e-09	-1.66637e-10	-1.34371
151838599	chr4:151838599:C:T	3.79699e-09	-0.420109	-1.3177
151838773	chr4:151838773:C:A	3.61996e-09	-0.463924	-1.32164
151838977	chr4:151838977:A:G	3.75258e-09	-0.43539	-1.31419
151839046	chr4:151839046:C:T	5.60846e-09	-1.66637e-10	-1.34775
151839238	chr4:151839238:C:G	5.63402e-09	-1.66637e-10	-1.3432
151839830	chr4:151839830:C:T	3.15337e-08	-1.66637e-10	0.379035
151839831	chr4:151839831:G:C	3.83866e-09	-0.394783	-1.33212
151840213	chr4:151840213:C:T	3.88096e-09	-0.393738	-1.3222
151840269	chr4:151840269:T:G	7.74065e-09	-1.66637e-10	-1.02554
151840303	chr4:151840303:C:T	6.128e-09	-1.66637e-10	-1.25915
151840381	chr4:151840381:T:G	6.18964e-09	-1.66637e-10	-1.24914
151840560	chr4:151840560:A:G	5.59207e-09	-1.66637e-10	-1.35067
151840685	chr4:151840685:C:T	3.16715e-08	-1.66637e-10	0.383397
151840920	chr4:151840920:G:C	5.65347e-09	-1.66637e-10	-1.33975
151841150	chr4:151841150:C:T	5.31812e-09	-0.325824	-1.07508
151841213	chr4:151841213:C:T	1.32813e-09	-1.66476	-1.12349
151841331	chr4:151841331:C:T	5.96388e-09	-1.66637e-10	-1.2863
151841782	chr4:151841782:TC:T	5.60677e-09	-1.66637e-10	-1.34805
151841869	chr4:151841869:C:G	5.6083e-09	-1.66637e-10	-1.34777
151842028	chr4:151842028:T:C	5.62344e-09	-1.66637e-10	-1.34508
151842321	chr4:151842321:G:T	7.87335e-09	-1.66637e-10	-1.00854
151842404	chr4:151842404:A:G	5.64107e-09	-1.66637e-10	-1.34195
151842823	chr4:151842823:A:G	5.60562e-09	-1.66637e-10	-1.34825
151843268	chr4:151843268:T:C	2.92616e-09	-1.7414	-0.256931
151843287	chr4:151843287:C:T	2.2378e-09	-1.74815	-0.518374
151843327	chr4:151843327:TCTC:T	2.23382e-09	-1.74716	-0.521148
151843373	chr4:151843373:A:G	3.57336e-09	-1.68161	-0.116905
151843433	chr4:151843433:C:A	3.11093e-09	-1.73633	-0.200765
151843445	chr4:151843445:G:A	2.95951e-09	-1.72326	-0.263732
151843670	chr4:151843670:C:T	2.94127e-09	-0.902278	-1.0909
151843806	chr4:151843806:T:C	7.29322e-09	-1.66637e-10	-1.08508
151843934	chr4:151843934:G:A	2.54193e-09	-0.945828	-1.19327
151843945	chr4:151843945:C:T	5.78107e-09	-1.66637e-10	-1.31743
151844419	chr4:151844419:A:G	3.13837e-09	-1.71521	-0.213113
151844420	chr4:151844420:T:TAC	6.46639e-09	-1.66637e-10	-1.2054
151844685	chr4:151844685:A:G	1.08726e-09	-1.65213	-1.33623
151844978	chr4:151844978:G:A	2.1256e-09	-1.72267	-0.595293
151845423	chr4:151845423:A:T	6.06248e-09	-1.2699	-3.48322e-10
151845657	chr4:151845657:A:C	1.88758e-08	-1.66637e-10	-0.134143
151845696	chr4:151845696:C:A	3.08996e-09	-1.72147	-0.222394
151845805	chr4:151845805:C:T	3.08471e-09	-1.72219	-0.223374
151845958	chr4:151845958:C:T	1.07679e-09	-1.6661	-1.33193
151846317	chr4:151846317:G:A	3.09622e-09	-1.71529	-0.226554
151846425	chr4:151846425:T:C	6.10421e-09	-1.26304	-3.48322e-10
151846561	chr4:151846561:G:A	2.61563e-09	-0.877114	-1.2334
151846663	chr4:151846663:G:A	5.90247e-09	-1.66637e-10	-1.29665
151846832	chr4:151846832:A:T	1.07009e-09	-1.66774	-1.33654
151846912	chr4:151846912:C:A	5.61507e-09	-1.66637e-10	-1.34657
151847009	chr4:151847009:A:G	3.29986e-09	-0.53685	-1.34129
151847592	chr4:151847592:G:A	7.32608e-09	-1.66637e-10	-1.08058
151847799	chr4:151847799:T:C	5.76774e-09	-1.66637e-10	-1.31974
151847973	chr4:151847973:A:T	2.43244e-08	-1.66637e-10	0.119457
151848654	chr4:151848654:G:C	5.66578e-09	-1.33758	-3.48322e-10
151848910	chr4:151848910:A:G	2.51939e-09	-0.89543	-1.25257
151848925	chr4:151848925:A:G	6.03769e-09	-1.66637e-10	-1.274
151849005	chr4:151849005:C:G	3.29082e-09	-1.69033	-0.19055
151849750	chr4:151849750:C:T	6.31555e-09	-1.66637e-10	-1.22901
151849969	chr4:151849969:C:T	3.32206e-09	-1.67334	-0.198089
151850138	chr4:151850138:C:A	6.49622e-09	-1.66637e-10	-1.2008
151850505	chr4:151850505:T:G	2.46488e-08	-1.66637e-10	0.132709
151850620	chr4:151850620:C:T	1.10543e-09	-1.63946	-1.33233
151850627	chr4:151850627:C:T	1.1078e-09	-1.63686	-1.33279
151850797	chr4:151850797:T:A	6.57247e-09	-1.66637e-10	-1.18913
151851061	chr4:151851061:C:T	2.95417e-09	-1.57704	-0.411766
151851541	chr4:151851541:G:A	5.83818e-09	-1.66637e-10	-1.3076
151851633	chr4:151851633:G:C	1.13523e-09	-1.61635	-1.32883
151851657	chr4:151851657:A:T	5.64524e-09	-1.66637e-10	-1.34121
151851708	chr4:151851708:T:TGCATTCTAGAA	2.98071e-09	-1.71071	-0.269154
151852172	chr4:151852172:A:G	2.36963e-09	-0.989668	-1.21962
151852951	chr4:151852951:T:C	3.02092e-09	-0.62112	-1.34534
151852974	chr4:151852974:T:A	4.49948e-09	-0.36697	-1.20109
151853280	chr4:151853280:C:T	3.98021e-08	-1.66637e-10	0.611898
151853291	chr4:151853291:T:A	1.7019e-08	-0.237689	-3.48322e-10
151853312	chr4:151853312:C:A	3.43068e-09	-0.497557	-1.34171
151853672	chr4:151853672:T:C	6.20301e-09	0.102365	-1.34935
151853723	chr4:151853723:T:C	9.57956e-09	-1.66637e-10	-0.81239
151854058	chr4:151854058:T:C	8.81628e-09	-1.66637e-10	-0.895421
151854236	chr4:151854236:C:T	6.86428e-09	-1.66637e-10	-1.14569
151854302	chr4:151854302:C:G	4.54132e-09	-0.326332	-1.23247
151854381	chr4:151854381:C:A	5.61186e-09	-1.66637e-10	-1.34714
151854456	chr4:151854456:A:G	5.64202e-09	-1.66637e-10	-1.34178
151854556	chr4:151854556:C:T	7.13555e-09	-1.66637e-10	-1.10693
151854596	chr4:151854596:A:T	6.44191e-09	-1.66637e-10	-1.2092
151854915	chr4:151854915:T:G	2.21468e-09	-0.96917	-1.30774
151854940	chr4:151854940:A:G	1.19145e-09	-1.74657	-1.15028
151855065	chr4:151855065:A:G	1.21359e-09	-1.64288	-1.23556
151855119	chr4:151855119:C:T	2.13105e-09	-1.4155	-0.899901
151855206	chr4:151855206:A:T	8.71943e-09	-1.66637e-10	-0.906467
151855222	chr4:151855222:A:T	9.74581e-10	-1.76079	-1.33698
151855378	chr4:151855378:G:GA	2.96859e-08	0.318652	-3.48322e-10
151855386	chr4:151855386:G:A	1.01404e-09	-1.72383	-1.33425
151856055	chr4:151856055:C:T	4.78777e-09	-1.50596	-3.48322e-10
151856110	chr4:151856110:A:G	1.65727e-09	-1.2843	-1.28254
151856184	chr4:151856184:C:T	2.17748e-09	-1.44025	-0.853606
151856198	chr4:151856198:C:T	5.80663e-09	-1.51234	0.199315
151856392	chr4:151856392:G:A	2.19445e-09	-1.3961	-0.889993
151856566	chr4:151856566:C:A	1.94867e-09	-1.27118	-1.1337
151856668	chr4:151856668:C:G	1.03108e-09	-1.75032	-1.29109
151856703	chr4:151856703:A:G	2.42223e-09	-1.33998	-0.847355
151856817	chr4:151856817:A:G	1.80882e-09	-1.19218	-1.28717
151856826	chr4:151856826:C:T	3.83129e-09	-1.72882	-3.48322e-10
151856830	chr4:151856830:T:C	5.69131e-09	-1.66637e-10	-1.33308
151856891	chr4:151856891:A:G	2.23916e-09	-1.41113	-0.854791
151857539	chr4:151857539:C:T	6.79908e-09	-1.66637e-10	-1.15523
151857575	chr4:151857575:C:A	6.03877e-09	-1.66637e-10	-1.27382
151857693	chr4:151857693:G:C	5.85956e-09	-1.66637e-10	-1.30395
151857859	chr4:151857859:A:G	1.68929e-09	-1.25941	-1.2883
151857880	chr4:151857880:T:C	5.59677e-09	-1.66637e-10	-1.34983
151857930	chr4:151857930:C:T	6.4274e-09	-1.66637e-10	-1.21145
151857970	chr4:151857970:A:G	2.5971e-08	-1.66637e-10	0.18496
151858453	chr4:151858453:A:G	2.10314e-09	-1.43781	-0.89078
151858584	chr4:151858584:G:A	1.41527e-09	-1.6651	-1.0596
151858649	chr4:151858649:A:G	1.43425e-09	-1.67888	-1.0325
151858686	chr4:151858686:C:T	1.44565e-09	-1.65739	-1.04608
151859170	chr4:151859170:T:C	6.6942e-09	-1.17078	-3.48322e-10
151859314	chr4:151859314:C:T	2.14025e-08	-1.66637e-10	-0.00851128
151859357	chr4:151859357:T:C	1.28913e-09	-1.68833	-1.12973
151859532	chr4:151859532:A:T	1.03447e-09	-1.72316	-1.31497
151859731	chr4:151859731:T:C	2.61518e-08	-1.66637e-10	0.191896
151859808	chr4:151859808:C:T	8.28994e-09	-1.66637e-10	-0.956978
151859819	chr4:151859819:C:G	1.09615e-07	-1.66637e-10	1.62495
151859909	chr4:151859909:A:G	5.36978e-09	-1.57786	0.186626
151860271	chr4:151860271:T:C	9.0948e-09	-1.66637e-10	-0.864318
151860472	chr4:151860472:A:G	5.8659e-09	-1.66637e-10	-1.30286
151860519	chr4:151860519:C:G	1.52816e-08	-1.66637e-10	-0.345368
151860814	chr4:151860814:GCTT:G	2.24991e-09	-1.60822	-0.652914
151860893	chr4:151860893:T:G	1.95641e-08	-1.66637e-10	-0.0983236
151860947	chr4:151860947:C:T	1.35969e-09	-1.58418	-1.18059
151861226	chr4:151861226:T:C	6.09016e-09	-1.66637e-10	-1.26535
151861487	chr4:151861487:T:C	3.705e-08	1.4177	-0.877456
151861529	chr4:151861529:G:A	3.17348e-09	-1.41913	-0.498063
151861726	chr4:151861726:G:T	1.93954e-09	-1.22537	-1.1842
151861777	chr4:151861777:C:T	5.74492e-09	-1.66637e-10	-1.3237
151861785	chr4:151861785:C:T	5.69118e-09	-1.66637e-10	-1.3331
151861883	chr4:151861883:T:C	1.39303e-07	1.63766	0.226972
151861890	chr4:151861890:C:T	9.2435e-08	1.74805	-0.293564
151862106	chr4:151862106:C:T	7.32417e-08	1.51586	-0.29412
151862224	chr4:151862224:A:G	7.49608e-09	-0.827676	-0.229964
151862313	chr4:151862313:C:A	1.45643e-08	-1.66637e-10	-0.393448
151862960	chr4:151862960:G:A	1.19207e-07	1.91433	-0.205485
151863007	chr4:151863007:A:G	9.89199e-08	1.7662	-0.243906
151863517	chr4:151863517:C:T	1.89075e-09	-1.70625	-0.728795
151863628	chr4:151863628:C:T	1.76605e-08	-1.66637e-10	-0.200689
151863941	chr4:151863941:G:A	5.84052e-09	-1.66637e-10	-1.3072
151864036	chr4:151864036:T:C	5.67739e-09	-1.66637e-10	-1.33553
151864056	chr4:151864056:C:T	7.59165e-09	-1.66637e-10	-1.04497
151864135	chr4:151864135:C:T	2.00621e-08	0.554389	-0.627579
151864209	chr4:151864209:C:T	8.87427e-08	1.80275	-0.389028
151864466	chr4:151864466:C:T	2.14694e-08	1.19633	-1.20172
151864512	chr4:151864512:A:G	7.27343e-09	-1.66637e-10	-1.08779
151864800	chr4:151864800:A:G	1.81454e-09	-1.68411	-0.792079
151864962	chr4:151864962:A:C	1.12365e-08	-1.66637e-10	-0.65285
151865052	chr4:151865052:G:A	6.41888e-09	-1.66637e-10	-1.21278
151865316	chr4:151865316:G:T	3.30656e-08	1.72963	-1.30316
151865329	chr4:151865329:G:A	7.39089e-09	-1.66637e-10	-1.07177
151865789	chr4:151865789:C:T	1.6807e-09	-1.22936	-1.32345
151866078	chr4:151866078:A:G	8.88685e-09	-0.887448	-3.48322e-10
151866583	chr4:151866583:A:G	6.87412e-09	-1.66637e-10	-1.14426
151866780	chr4:151866780:G:A	8.20198e-09	0.250089	-1.21773
151866847	chr4:151866847:C:T	7.05135e-09	0.185925	-1.30473
151867060	chr4:151867060:A:G	8.5616e-09	-1.66637e-10	-0.924734
151867295	chr4:151867295:G:A	1.16368e-08	-1.66637e-10	-0.617852
151867390	chr4:151867390:G:A	1.63467e-09	-1.25716	-1.32342
151867432	chr4:151867432:C:A	5.87805e-09	-1.66637e-10	-1.3008
151867564	chr4:151867564:G:T	6.40151e-09	-1.66637e-10	-1.21549
151867708	chr4:151867708:G:A	5.70202e-09	-1.66637e-10	-1.3312
151867932	chr4:151867932:C:T	1.40228e-08	-1.66637e-10	-0.431333
151868241	chr4:151868241:A:G	8.47295e-09	-1.66637e-10	-0.935142
151868282	chr4:151868282:T:C	5.59938e-09	-1.66637e-10	-1.34937
151868331	chr4:151868331:C:T	1.31363e-08	-1.66637e-10	-0.496642
151868353	chr4:151868353:A:C	8.77948e-09	-1.66637e-10	-0.899604
151868577	chr4:151868577:G:A	1.74383e-09	-1.21269	-1.30324
151868634	chr4:151868634:G:A	1.24447e-08	0.173055	-0.723779
151868789	chr4:151868789:G:A	9.43715e-09	-1.66637e-10	-0.827367
151869245	chr4:151869245:C:T	6.39971e-09	-1.66637e-10	-1.21577
151869282	chr4:151869282:T:C	8.2925e-09	-1.66637e-10	-0.956669
151869321	chr4:151869321:T:C	7.87916e-09	-1.66637e-10	-1.0078
151869356	chr4:151869356:C:T	5.59154e-09	-1.66637e-10	-1.35077
151869405	chr4:151869405:G:A	1.30009e-08	-1.66637e-10	-0.507
151869428	chr4:151869428:A:G	9.43876e-09	-1.66637e-10	-0.827197
151869784	chr4:151869784:G:A	5.84516e-09	-1.66637e-10	-1.30641
151869983	chr4:151869983:T:TA	1.21507e-08	-1.66637e-10	-0.57463
151870312	chr4:151870312:G:A	8.03777e-09	-1.66637e-10	-0.98787
151870381	chr4:151870381:G:A	5.72295e-09	-1.66637e-10	-1.32754
151870437	chr4:151870437:A:G	9.38715e-09	-1.66637e-10	-0.832679
151870502	chr4:151870502:G:A	5.83242e-09	-1.66637e-10	-1.30859
151870614	chr4:151870614:G:A	8.11385e-09	-1.66637e-10	-0.978449
151870631	chr4:151870631:A:C	5.69731e-09	-1.66637e-10	-1.33203
151870678	chr4:151870678:T:C	6.85348e-09	-1.66637e-10	-1.14726
151870687	chr4:151870687:C:T	1.29036e-08	-1.66637e-10	-0.514514
151870761	chr4:151870761:C:T	1.8207e-08	-1.66637e-10	-0.170216
151870827	chr4:151870827:C:G	1.95392e-08	-1.66637e-10	-0.0995964
151870854	chr4:151870854:G:A	6.76403e-09	-1.66637e-10	-1.1604
151870879	chr4:151870879:G:A	5.70681e-09	-1.66637e-10	-1.33036
151871532	chr4:151871532:T:G	8.88764e-09	-1.66637e-10	-0.88736
151871534	chr4:151871534:C:T	5.59767e-09	-1.66637e-10	-1.34967
151871639	chr4:151871639:G:A	7.53143e-09	-1.66637e-10	-1.05294
151871855	chr4:151871855:G:A	8.95349e-09	-1.66637e-10	-0.879977
151872066	chr4:151872066:A:G	8.36568e-09	-1.66637e-10	-0.947883
151872133	chr4:151872133:A:C	9.02657e-09	-1.66637e-10	-0.871849
151872903	chr4:151872903:C:A	5.67918e-09	-1.66637e-10	-1.33521
151873548	chr4:151873548:C:T	1.01792e-08	0.517675	-1.26935
151873561	chr4:151873561:G:A	6.69028e-09	-1.66637e-10	-1.17136
151873601	chr4:151873601:TCCTCCTTTATTCA:T	7.3671e-09	0.268715	-1.34371
151873618	chr4:151873618:A:G	6.5776e-09	-1.66637e-10	-1.18835
151873696	chr4:151873696:C:T	5.59282e-09	-1.66637e-10	-1.35054
151873788	chr4:151873788:T:C	1.05314e-08	-1.66637e-10	-0.717658
151873899	chr4:151873899:T:C	1.16368e-08	-1.66637e-10	-0.617852
151874044	chr4:151874044:G:A	9.05032e-09	-1.66637e-10	-0.869221
151874070	chr4:151874070:T:C	9.0392e-09	-1.66637e-10	-0.87045
151874071	chr4:151874071:G:A	6.49115e-09	-1.66637e-10	-1.20158
151874139	chr4:151874139:T:C	8.76544e-09	-1.66637e-10	-0.901204
151874541	chr4:151874541:G:A	1.46372e-09	-1.74259	-0.948453
151874737	chr4:151874737:C:T	1.21973e-08	-1.66637e-10	-0.570804
151874865	chr4:151874865:A:G	8.11797e-09	-1.66637e-10	-0.977941
151874873	chr4:151874873:T:G	1.47159e-08	0.964392	-1.34748
151875071	chr4:151875071:A:T	9.44095e-09	-1.66637e-10	-0.826965
151875092	chr4:151875092:G:A	1.26006e-08	-1.66637e-10	-0.538277
151875102	chr4:151875102:C:A	7.77573e-09	0.275464	-1.29648
151875282	chr4:151875282:C:T	6.81873e-09	0.15284	-1.30519
151875377	chr4:151875377:A:G	5.5918e-09	-1.66637e-10	-1.35072
151875393	chr4:151875393:TG:T	8.93092e-09	-1.66637e-10	-0.882501
151875580	chr4:151875580:A:G	1.95427e-08	-0.0994208	-3.48322e-10
151875615	chr4:151875615:A:G	5.59206e-09	-1.66637e-10	-1.35067
151875792	chr4:151875792:T:C	5.91528e-09	-1.66637e-10	-1.29448
151875862	chr4:151875862:T:C	8.58859e-09	-1.66637e-10	-0.921587
151876321	chr4:151876321:CT:C	5.66075e-09	-1.66637e-10	-1.33846
151876614	chr4:151876614:C:T	7.89984e-09	-1.66637e-10	-1.00518
151876660	chr4:151876660:C:T	5.59304e-09	-1.66637e-10	-1.3505
151876709	chr4:151876709:T:C	1.9012e-09	-1.0829	-1.34663
151876812	chr4:151876812:T:G	1.91215e-09	-1.07736	-1.34643
151877005	chr4:151877005:A:T	5.593e-09	-1.66637e-10	-1.3505
151877009	chr4:151877009:G:C	1.80188e-09	-1.13664	-1.34655
151877469	chr4:151877469:A:G	5.59702e-09	-1.66637e-10	-1.34979
151877560	chr4:151877560:T:C	1.5392e-08	1.00799	-1.34616
151877704	chr4:151877704:A:G	2.04088e-08	-1.66637e-10	-0.0560549
151877774	chr4:151877774:T:G	5.60788e-09	-1.66637e-10	-1.34785
151877961	chr4:151877961:A:G	5.60541e-09	-1.66637e-10	-1.34829
151878147	chr4:151878147:G:A	1.10078e-08	-1.66637e-10	-0.67342
151878148	chr4:151878148:G:T	3.80739e-09	-1.73508	-3.48322e-10
151878182	chr4:151878182:T:C	1.76657e-08	1.15011	-1.3505
151878222	chr4:151878222:T:C	5.59686e-09	-1.66637e-10	-1.34981
151878285	chr4:151878285:A:G	1.474e-08	0.426564	-0.808017
151878345	chr4:151878345:G:T	5.59964e-09	-1.66637e-10	-1.34932
151878731	chr4:151878731:G:A	1.72438e-08	0.966505	-1.19107
151879402	chr4:151879402:G:A	8.38794e-09	-1.66637e-10	-0.945226
151879664	chr4:151879664:C:T	5.60326e-09	-1.66637e-10	-1.34867
151879718	chr4:151879718:G:A	5.92532e-09	-1.66637e-10	-1.29279
151879777	chr4:151879777:G:A	4.15989e-09	-1.64653	-3.48322e-10
151879909	chr4:151879909:C:T	5.59603e-09	-1.66637e-10	-1.34996
151879946	chr4:151879946:T:C	5.74959e-09	-1.66637e-10	-1.32289
151879987	chr4:151879987:T:C	5.62736e-09	-1.66637e-10	-1.34438
151880143	chr4:151880143:T:C	8.86294e-09	-1.66637e-10	-0.890142
151881171	chr4:151881171:T:C	1.73632e-08	-1.66637e-10	-0.217667
151881622	chr4:151881622:A:G	1.30456e-08	0.7926	-1.29617
151882015	chr4:151882015:C:T	7.12817e-09	-1.66637e-10	-1.10797
151882030	chr4:151882030:G:A	3.4614e-09	-1.55587	-0.274473
151882394	chr4:151882394:C:T	1.23466e-08	-1.66637e-10	-0.55864
151882591	chr4:151882591:C:CA	1.36962e-08	0.716914	-1.17182
151882711	chr4:151882711:T:A	1.03735e-08	0.501834	-1.2346
151882717	chr4:151882717:C:T	3.82079e-08	1.8996	-1.32858
151882823	chr4:151882823:G:A	5.61631e-09	-1.66637e-10	-1.34635
151882859	chr4:151882859:C:A	1.17193e-08	0.617317	-1.2281
151882988	chr4:151882988:T:C	1.38618e-08	0.726591	-1.16947
151883547	chr4:151883547:A:G	1.13243e-08	0.228191	-0.873262
151883926	chr4:151883926:C:T	1.199e-08	-0.587945	-3.48322e-10
151884291	chr4:151884291:A:G	1.38572e-08	0.891608	-1.33482
151884457	chr4:151884457:A:G	1.41999e-08	0.921762	-1.34055
151884580	chr4:151884580:A:T	6.76281e-09	-1.66637e-10	-1.16058
151884828	chr4:151884828:G:A	5.60965e-09	-1.66637e-10	-1.34753
151884888	chr4:151884888:G:A	6.70858e-09	-1.66637e-10	-1.16863
151885019	chr4:151885019:G:A	1.48668e-09	-1.72027	-0.955203
151885035	chr4:151885035:T:C	8.28045e-09	0.229681	-1.1878
151885161	chr4:151885161:T:C	2.37901e-09	-1.01741	-1.18793
151885249	chr4:151885249:C:T	7.18896e-09	-1.66637e-10	-1.09947
151885278	chr4:151885278:AC:A	5.30603e-09	-1.40318	-3.48322e-10
151885331	chr4:151885331:G:C	3.96561e-09	-1.69436	-3.48322e-10
151885481	chr4:151885481:T:C	1.28521e-08	-1.66637e-10	-0.51851
151885527	chr4:151885527:C:A	5.69711e-09	-1.66637e-10	-1.33206
151885590	chr4:151885590:C:T	7.64048e-09	-1.66637e-10	-1.03856
151885902	chr4:151885902:A:G	5.73549e-09	-1.66637e-10	-1.32535
151886136	chr4:151886136:G:A	8.9804e-09	-1.66637e-10	-0.876977
151886407	chr4:151886407:A:G	8.48106e-09	0.249813	-1.184
151886454	chr4:151886454:C:T	6.85003e-09	-1.66637e-10	-1.14777
151886513	chr4:151886513:G:A	5.66715e-09	-1.66637e-10	-1.33733
151886748	chr4:151886748:GTTA:G	2.88625e-08	0.760352	-0.469831
151887224	chr4:151887224:T:G	1.16302e-08	0.7134	-1.33182
151887242	chr4:151887242:A:C	9.97419e-10	-1.74359	-1.33101
151887493	chr4:151887493:C:G	8.20383e-09	-1.66637e-10	-0.967419
151887525	chr4:151887525:G:A	1.50597e-09	-1.73207	-0.930509
151887741	chr4:151887741:C:A	1.54909e-09	-1.72745	-0.906903
151887852	chr4:151887852:T:C	9.81336e-09	-1.66637e-10	-0.788276
151887870	chr4:151887870:A:T	8.01002e-09	-1.66637e-10	-0.991327
151887951	chr4:151887951:T:C	1.09608e-08	0.650038	-1.32773
151888527	chr4:151888527:G:A	1.063e-09	-1.72508	-1.28585
151888641	chr4:151888641:AAG:A	3.0102e-08	-1.66637e-10	0.33257
151888786	chr4:151888786:C:T	8.60226e-09	-1.66637e-10	-0.919996
151889443	chr4:151889443:G:A	6.51655e-09	-1.66637e-10	-1.19768
151889494	chr4:151889494:A:G	5.59931e-09	-1.66637e-10	-1.34938
151889604	chr4:151889604:C:T	9.80079e-08	2.24491	-0.731883
151889782	chr4:151889782:C:T	9.37428e-09	-1.66637e-10	-0.834051
151889934	chr4:151889934:A:G	9.96916e-09	0.288899	-1.06142
151889935	chr4:151889935:T:A	9.98663e-09	0.290159	-1.06093
151890084	chr4:151890084:T:C	3.84671e-09	-1.7248	-3.48322e-10
151890410	chr4:151890410:G:A	9.76848e-08	2.25699	-0.747265
151890572	chr4:151890572:CTTAG:C	5.17799e-09	-1.4276	-3.48322e-10
151890627	chr4:151890627:A:C	1.177e-09	-1.56999	-1.33906
151891053	chr4:151891053:G:A	1.915e-09	-1.08907	-1.33323
151891514	chr4:151891514:G:A	5.46169e-08	1.67041	-0.742087
151891530	chr4:151891530:A:C	8.58531e-09	-1.66637e-10	-0.921968
151891702	chr4:151891702:G:A	3.10476e-09	-0.625709	-1.31338
151891747	chr4:151891747:C:T	1.47755e-09	-1.4276	-1.25404
151891841	chr4:151891841:G:A	4.25215e-08	-1.66637e-10	0.67799
151892080	chr4:151892080:C:A	3.06167e-08	0.875968	-0.526445
151892152	chr4:151892152:C:T	5.70137e-09	-1.66637e-10	-1.33132
151892391	chr4:151892391:A:G	1.34372e-09	-1.49457	-1.28201
151892546	chr4:151892546:C:T	5.70868e-09	-1.66637e-10	-1.33003
151892565	chr4:151892565:G:T	1.29605e-09	-1.48202	-1.33068
151892574	chr4:151892574:C:T	8.90672e-09	-0.885215	-3.48322e-10
151892693	chr4:151892693:A:G	7.72952e-09	-1.66637e-10	-1.02697
151892701	chr4:151892701:C:T	4.73618e-09	-0.186569	-1.33022
151892780	chr4:151892780:C:A	3.34245e-08	1.70499	-1.26772
151893096	chr4:151893096:C:A	7.52044e-09	-1.66637e-10	-1.0544
151893108	chr4:151893108:G:C	5.79187e-09	-1.66637e-10	-1.31557
151893462	chr4:151893462:G:A	7.46323e-09	-1.66637e-10	-1.06203
151893766	chr4:151893766:TTC:T	5.75067e-09	-1.66637e-10	-1.3227
151894001	chr4:151894001:C:T	3.22863e-08	1.70324	-1.30062
151894120	chr4:151894120:G:A	1.32572e-09	-1.52775	-1.26232
151894309	chr4:151894309:A:G	5.62702e-09	-1.66637e-10	-1.34444
151894619	chr4:151894619:A:G	3.64491e-09	-0.474327	-1.30436
151894661	chr4:151894661:C:T	1.79049e-08	0.737378	-0.924325
151894680	chr4:151894680:T:C	3.40474e-08	1.70349	-1.24775
151894771	chr4:151894771:G:A	5.712e-09	-1.66637e-10	-1.32945
151895322	chr4:151895322:G:A	4.90578e-09	-1.48161	-3.48322e-10
151895373	chr4:151895373:T:C	2.42433e-08	-1.66637e-10	0.11612
151895675	chr4:151895675:C:A	1.21468e-08	-1.66637e-10	-0.574955
151895998	chr4:151895998:T:C	6.26345e-09	-1.66637e-10	-1.23729
151896158	chr4:151896158:T:C	4.68267e-08	2.02743	-1.25299
151896301	chr4:151896301:G:A	1.01901e-08	-1.66637e-10	-0.7506
151896607	chr4:151896607:G:C	4.84917e-08	2.06726	-1.25789
151896659	chr4:151896659:C:T	4.10515e-09	-0.963593	-0.696186
151896809	chr4:151896809:C:A	7.63292e-09	-1.66637e-10	-1.03955
151896866	chr4:151896866:G:A	4.95897e-08	2.08582	-1.25406
151897102	chr4:151897102:A:T	7.63292e-09	-1.66637e-10	-1.03955
151897196	chr4:151897196:T:C	7.25932e-09	-1.66637e-10	-1.08974
151897267	chr4:151897267:A:G	3.73588e-08	1.58601	-1.03746
151897370	chr4:151897370:C:T	5.03612e-08	2.10153	-1.25433
151897518	chr4:151897518:C:T	5.16363e-08	2.13237	-1.26017
151897547	chr4:151897547:A:G	4.47822e-09	-0.242573	-1.33022
151897552	chr4:151897552:G:A	4.84395e-08	2.07903	-1.27074
151897771	chr4:151897771:T:C	1.25775e-08	0.773101	-1.31321
151897797	chr4:151897797:TC:T	3.50572e-08	1.5107	-1.02574
151898036	chr4:151898036:T:A	7.47318e-09	-1.66637e-10	-1.0607
151898103	chr4:151898103:A:G	3.5165e-09	-0.507196	-1.30736
151898157	chr4:151898157:C:T	4.63519e-08	2.03835	-1.27411
151898372	chr4:151898372:T:C	8.95672e-09	-1.66637e-10	-0.879616
151898415	chr4:151898415:T:A	1.01179e-08	-0.757713	-3.48322e-10
151898436	chr4:151898436:T:C	5.73198e-09	-1.66637e-10	-1.32596
151898559	chr4:151898559:G:A	9.72119e-09	-0.797713	-3.48322e-10
151898738	chr4:151898738:A:G	1.49411e-09	-1.32152	-1.34897
151898750	chr4:151898750:T:C	1.21212e-08	-1.66637e-10	-0.577065
151898874	chr4:151898874:C:T	6.29212e-09	-1.66637e-10	-1.23272
151899245	chr4:151899245:C:G	2.19006e-08	0.0144939	-3.48322e-10
151899296	chr4:151899296:G:C	5.59399e-09	-1.66637e-10	-1.35033
151899311	chr4:151899311:C:T	1.0043e-08	-0.765147	-3.48322e-10
151899441	chr4:151899441:C:T	9.06821e-09	-0.867246	-3.48322e-10
151899496	chr4:151899496:G:A	4.98593e-08	2.11377	-1.27659
151899690	chr4:151899690:C:T	9.03016e-09	-1.66637e-10	-0.87145
151899738	chr4:151899738:C:T	7.84148e-09	-1.66637e-10	-1.01259
151900230	chr4:151900230:C:T	1.50131e-09	-1.31671	-1.34897
151900255	chr4:151900255:C:A	4.25377e-09	-0.293995	-1.33022
151900319	chr4:151900319:A:G	4.62681e-08	2.03348	-1.27104
151900440	chr4:151900440:A:G	1.2612e-09	-1.58081	-1.25915
151900714	chr4:151900714:A:G	7.90017e-09	-1.66637e-10	-1.00514
151900837	chr4:151900837:G:A	1.28429e-09	-1.57232	-1.24949
151901266	chr4:151901266:A:G	6.78938e-09	-1.66637e-10	-1.15666
151901280	chr4:151901280:C:T	1.25258e-09	-1.52402	-1.3228
151901451	chr4:151901451:T:C	1.25952e-09	-1.59321	-1.24807
151901877	chr4:151901877:A:G	4.29726e-09	-0.284662	-1.32938
151902013	chr4:151902013:C:T	6.29478e-09	-1.66637e-10	-1.2323
151902177	chr4:151902177:T:C	6.17971e-09	-1.66637e-10	-1.25075
151902315	chr4:151902315:T:TTA	2.8897e-08	1.45654	-1.16482
151902320	chr4:151902320:T:C	9.7898e-09	-1.66637e-10	-0.79068
151902356	chr4:151902356:C:T	5.7031e-09	-1.66637e-10	-1.33101
151902418	chr4:151902418:T:C	7.08102e-09	-1.66637e-10	-1.1146
151902430	chr4:151902430:G:A	6.26157e-09	-1.66637e-10	-1.23759
151902434	chr4:151902434:G:A	3.2754e-08	0.785779	-0.368776
151902438	chr4:151902438:G:A	7.95283e-09	-1.66637e-10	-0.998493
151902502	chr4:151902502:A:G	1.34508e-08	0.79722	-1.2702
151902847	chr4:151902847:T:C	1.16073e-09	-1.58685	-1.33612
151902871	chr4:151902871:T:C	9.71117e-09	-1.66637e-10	-0.798744
151902901	chr4:151902901:T:C	7.62741e-09	-1.66637e-10	-1.04027
151902970	chr4:151902970:TA:T	5.2039e-08	2.1494	-1.26942
151903191	chr4:151903191:C:T	5.06687e-08	2.12502	-1.27173
151903231	chr4:151903231:C:T	2.23513e-08	0.0753936	-0.0405302
151903269	chr4:151903269:TTA:T	8.56588e-09	-1.66637e-10	-0.924234
151903784	chr4:151903784:T:C	3.92272e-08	1.92681	-1.32946
151903938	chr4:151903938:G:A	4.97293e-08	2.09052	-1.25594
151904102	chr4:151904102:C:G	1.17211e-09	-1.57493	-1.33829
151904151	chr4:151904151:C:A	4.37562e-08	1.99216	-1.28555
151904320	chr4:151904320:C:T	6.38315e-09	-1.66637e-10	-1.21836
151904448	chr4:151904448:A:G	3.67564e-08	1.58145	-1.04916
151904614	chr4:151904614:CT:C	4.42854e-08	2.00012	-1.28149
151904880	chr4:151904880:A:C	9.03625e-08	2.26589	-0.834078
151904919	chr4:151904919:A:C	7.62943e-09	-1.66637e-10	-1.04001
151904935	chr4:151904935:A:G	1.26404e-09	-1.59662	-1.24108
151904946	chr4:151904946:G:A	5.71391e-09	-1.66637e-10	-1.32912
151905084	chr4:151905084:G:A	7.5443e-09	-1.66637e-10	-1.05123
151905138	chr4:151905138:A:T	4.63104e-08	2.04657	-1.28322
151905173	chr4:151905173:A:T	5.65708e-09	-1.66637e-10	-1.33911
151905212	chr4:151905212:C:T	5.70984e-09	-1.66637e-10	-1.32983
151905273	chr4:151905273:A:C	7.89406e-09	-1.66637e-10	-1.00591
151905426	chr4:151905426:T:A	6.32867e-09	-1.66637e-10	-1.22693
151905647	chr4:151905647:G:T	7.48921e-09	-1.66637e-10	-1.05856
151905666	chr4:151905666:T:C	8.99194e-09	-0.875692	-3.48322e-10
151905952	chr4:151905952:G:A	5.24353e-09	-1.41503	-3.48322e-10
151906042	chr4:151906042:T:TG	5.53863e-09	-1.36027	-3.48322e-10
151906086	chr4:151906086:T:C	4.77953e-09	-1.50768	-3.48322e-10
151906124	chr4:151906124:A:G	5.72235e-09	-1.66637e-10	-1.32764
151906248	chr4:151906248:A:C	1.12927e-08	0.680207	-1.32807
151906262	chr4:151906262:C:T	1.19449e-08	-1.66637e-10	-0.591719
151906271	chr4:151906271:T:C	1.34079e-08	-1.66637e-10	-0.476176
151906355	chr4:151906355:G:C	6.293e-09	-1.66637e-10	-1.23258
151906390	chr4:151906390:A:G	4.81167e-08	2.07197	-1.27036
151906516	chr4:151906516:G:A	3.38577e-08	1.48117	-1.03103
151906547	chr4:151906547:C:T	5.61672e-09	-1.66637e-10	-1.34627
151906685	chr4:151906685:G:A	9.17693e-08	2.24237	-0.795112
151906725	chr4:151906725:G:A	1.40137e-08	-1.66637e-10	-0.431984
151906929	chr4:151906929:A:G	1.21281e-08	0.765429	-1.34193
151906970	chr4:151906970:A:T	1.10509e-08	0.66611	-1.33562
151907025	chr4:151907025:G:T	5.7042e-09	-1.66637e-10	-1.33082
151907396	chr4:151907396:A:C	1.05096e-08	-1.66637e-10	-0.719729
151907535	chr4:151907535:T:C	5.67224e-09	-1.66637e-10	-1.33644
151907700	chr4:151907700:A:G	9.13539e-09	0.454338	-1.3142
151908418	chr4:151908418:G:A	1.83157e-08	-0.164265	-3.48322e-10
151908465	chr4:151908465:T:C	4.78183e-08	2.05608	-1.26069
151908571	chr4:151908571:G:A	3.83663e-09	-1.72743	-3.48322e-10
151908807	chr4:151908807:T:C	9.36647e-09	-1.66637e-10	-0.834885
151909211	chr4:151909211:C:A	3.30151e-08	-1.66637e-10	0.424945
151909517	chr4:151909517:G:A	9.14205e-09	-1.66637e-10	-0.859136
151909674	chr4:151909674:G:A	3.30416e-08	1.74571	-1.31996
151909695	chr4:151909695:C:T	5.95255e-09	-1.66637e-10	-1.2882
151910157	chr4:151910157:T:C	3.73254e-09	-1.19785	-0.557078
151910273	chr4:151910273:G:A	6.87141e-09	-1.66637e-10	-1.14465
151910313	chr4:151910313:C:G	3.8463e-09	-1.16632	-0.558591
151910708	chr4:151910708:T:C	5.6488e-09	-1.66637e-10	-1.34058
151910970	chr4:151910970:T:G	1.19892e-08	-1.66637e-10	-0.588015
151911751	chr4:151911751:G:A	2.96811e-08	1.6433	-1.32481
151912021	chr4:151912021:TG:T	9.00244e-09	-1.66637e-10	-0.874525
151912409	chr4:151912409:C:T	8.56628e-09	-0.924188	-3.48322e-10
151912427	chr4:151912427:G:C	8.351e-09	-1.66637e-10	-0.94964
151912502	chr4:151912502:C:A	7.2635e-09	-1.66637e-10	-1.08916
151912674	chr4:151912674:G:A	1.17143e-08	-1.66637e-10	-0.61121
151912863	chr4:151912863:C:T	6.91659e-09	-1.66637e-10	-1.1381
151912935	chr4:151912935:G:A	7.97283e-09	-1.66637e-10	-0.995982
151913244	chr4:151913244:C:T	8.88454e-08	2.73707	-1.3222
151913395	chr4:151913395:A:G	2.02235e-08	1.24977	-1.31495
151913625	chr4:151913625:G:A	1.5716e-07	1.98524	-3.48322e-10
151913739	chr4:151913739:T:G	2.52476e-08	-1.66637e-10	0.156712
151914168	chr4:151914168:T:G	3.80956e-09	-1.59561	-0.138896
151914829	chr4:151914829:G:T	5.61899e-09	-1.66637e-10	-1.34587
151914964	chr4:151914964:T:A	6.28431e-09	-1.66637e-10	-1.23396
151915236	chr4:151915236:T:C	6.87635e-09	-1.66637e-10	-1.14393
151915400	chr4:151915400:T:G	6.7541e-09	-1.66637e-10	-1.16187
151915466	chr4:151915466:G:A	1.1511e-08	-0.839944	0.211224
151916116	chr4:151916116:G:A	7.93777e-09	-1.66637e-10	-1.00039
151916117	chr4:151916117:A:T	3.84737e-09	-1.72463	-3.48322e-10
151916302	chr4:151916302:C:T	3.79379e-08	1.44368	-0.879749
151916305	chr4:151916305:A:T	6.18512e-09	-1.66637e-10	-1.24988
151916501	chr4:151916501:C:T	5.59109e-09	-1.66637e-10	-1.35085
151916786	chr4:151916786:AACACCCACCCACCC:GACACCCACCCACCC	3.90021e-09	-1.60836	-0.102634
151917105	chr4:151917105:GTTGAA:G	3.85189e-09	-1.72346	-3.48322e-10
151917623	chr4:151917623:A:G	7.68994e-09	-1.03211	-3.48322e-10
151917627	chr4:151917627:G:A	6.56569e-09	-1.19016	-3.48322e-10
151917719	chr4:151917719:A:G	3.83107e-08	1.57152	-0.997813
151917728	chr4:151917728:C:T	4.51434e-09	-1.01943	-0.545334
151917790	chr4:151917790:C:A	6.41653e-08	-1.66637e-10	1.08944
151918388	chr4:151918388:A:G	7.5635e-09	-1.04869	-3.48322e-10
151918530	chr4:151918530:C:T	2.02837e-08	-1.66637e-10	-0.0622054
151918628	chr4:151918628:G:A	3.56226e-08	1.48138	-0.980425
151918812	chr4:151918812:C:T	5.61235e-09	-1.66637e-10	-1.34705
151918883	chr4:151918883:A:C	3.89251e-09	-1.58448	-0.128489
151918945	chr4:151918945:A:G	8.50733e-09	-1.66637e-10	-0.931093
151918990	chr4:151918990:G:A	5.67524e-09	-1.66637e-10	-1.33591
151919613	chr4:151919613:T:C	5.60788e-09	-1.66637e-10	-1.34785
151919935	chr4:151919935:C:T	1.33107e-08	-0.758262	0.274811
151920240	chr4:151920240:A:G	2.7117e-08	1.57746	-1.34933
151920249	chr4:151920249:A:G	5.68321e-09	-1.66637e-10	-1.3345
151921108	chr4:151921108:C:T	1.2215e-08	-1.66637e-10	-0.569353
151921323	chr4:151921323:C:T	1.39607e-09	-1.41287	-1.32549
151921673	chr4:151921673:CT:C	6.42834e-09	-1.2113	-3.48322e-10
151922013	chr4:151922013:G:A	1.0234e-08	-1.66637e-10	-0.746304
151922218	chr4:151922218:CAG:C	1.10467e-08	-1.66637e-10	-0.669892
151922462	chr4:151922462:T:G	1.12316e-08	-1.66637e-10	-0.653294
151922624	chr4:151922624:T:C	1.58868e-09	-1.25878	-1.35034
151922630	chr4:151922630:T:C	5.59238e-09	-1.66637e-10	-1.35062
151922831	chr4:151922831:G:A	4.24475e-09	-1.62634	-3.48322e-10
151923023	chr4:151923023:T:G	8.23108e-09	-0.964103	-3.48322e-10
151923090	chr4:151923090:C:T	7.11929e-09	-1.66637e-10	-1.10921
151923474	chr4:151923474:A:T	1.12308e-08	-1.66637e-10	-0.653361
151923515	chr4:151923515:G:T	5.65781e-09	-1.66637e-10	-1.33898
151923717	chr4:151923717:A:G	1.38538e-09	-1.39776	-1.34828
151924454	chr4:151924454:C:T	6.38968e-09	-1.21734	-3.48322e-10
151924501	chr4:151924501:C:T	5.60395e-09	-1.66637e-10	-1.34855
151924513	chr4:151924513:A:G	5.14151e-09	-1.43467	-3.48322e-10
151924794	chr4:151924794:C:A	1.00755e-08	-1.66637e-10	-0.761916
151925114	chr4:151925114:G:A	5.61272e-09	-1.66637e-10	-1.34699
151925154	chr4:151925154:C:A	6.64225e-09	-1.17857	-3.48322e-10
151925337	chr4:151925337:C:A	7.93397e-09	-1.66637e-10	-1.00087
151925452	chr4:151925452:C:T	1.39946e-09	-1.38771	-1.34823
151925551	chr4:151925551:C:T	7.91826e-09	-1.66637e-10	-1.00285
151926400	chr4:151926400:T:C	7.04653e-09	-1.66637e-10	-1.11949
151926613	chr4:151926613:G:A	4.04516e-09	-1.6745	-3.48322e-10
151926819	chr4:151926819:C:T	3.301e-09	-1.63816	-0.239632
151927168	chr4:151927168:C:T	4.37237e-08	2.0181	-1.31223
151927431	chr4:151927431:T:C	4.60222e-09	-0.814199	-0.731284
151928035	chr4:151928035:C:G	2.2367e-08	-1.66637e-10	0.0355662
151928101	chr4:151928101:A:C	6.99467e-09	-1.66637e-10	-1.12687
151928324	chr4:151928324:C:T	1.4408e-08	-1.66637e-10	-0.404238
151929042	chr4:151929042:T:C	5.61727e-09	-1.66637e-10	-1.34617
151929765	chr4:151929765:A:G	5.65008e-09	-1.66637e-10	-1.34035
151930285	chr4:151930285:G:A	3.05767e-08	1.69316	-1.34494
151930369	chr4:151930369:T:G	5.59309e-09	-1.66637e-10	-1.35049
151931047	chr4:151931047:T:C	9.25726e-09	-1.24609	0.399481
151931320	chr4:151931320:C:T	1.15063e-08	-0.629128	-3.48322e-10
151931323	chr4:151931323:T:C	8.72741e-09	-1.21586	0.310306
151931416	chr4:151931416:C:T	2.88448e-08	1.61022	-1.32031
151931501	chr4:151931501:G:A	1.99016e-09	-1.03366	-1.35014
151931510	chr4:151931510:T:C	6.88751e-09	-1.66637e-10	-1.14231
151931907	chr4:151931907:C:T	1.00298e-08	-1.66637e-10	-0.766463
151932209	chr4:151932209:A:ATCCCCTGT	6.63784e-09	-1.66637e-10	-1.17923
151932210	chr4:151932210:A:AGTTGGGATTACAGACGTGTAATCCCCT	6.64499e-09	-1.66637e-10	-1.17816
151932378	chr4:151932378:G:A	1.00358e-09	-1.7509	-1.31755
151932638	chr4:151932638:C:T	2.24326e-08	1.05902	-1.02052
151932753	chr4:151932753:TGC:T	6.73095e-08	1.13728	-3.48322e-10
151932761	chr4:151932761:T:C	5.81761e-09	-1.66637e-10	-1.31113
151932762	chr4:151932762:G:GTT	1.20487e-08	-0.583062	-3.48322e-10
151933083	chr4:151933083:A:C	9.69315e-09	-1.30313	0.50253
151933096	chr4:151933096:T:G	6.1563e-09	-1.66637e-10	-1.25454
151933291	chr4:151933291:A:G	5.59123e-09	-1.66637e-10	-1.35082
151933628	chr4:151933628:C:T	1.71414e-09	-1.18602	-1.34709
151933642	chr4:151933642:C:T	5.59272e-09	-1.66637e-10	-1.35056
151933692	chr4:151933692:A:G	1.03523e-08	0.585518	-1.32033
151933791	chr4:151933791:T:A	6.53437e-09	-1.66637e-10	-1.19495
151934086	chr4:151934086:A:G	9.98284e-09	-1.66637e-10	-0.771153
151934124	chr4:151934124:T:C	3.88231e-09	-1.71559	-3.48322e-10
151934148	chr4:151934148:TG:T	6.27877e-09	-1.66637e-10	-1.23485
151934210	chr4:151934210:C:T	3.76163e-09	-1.74717	-3.48322e-10
151934255	chr4:151934255:G:T	1.49461e-08	0.257225	-0.624795
151934386	chr4:151934386:G:A	6.7709e-09	-1.15939	-3.48322e-10
151934472	chr4:151934472:G:A	2.25958e-09	-0.929887	-1.32696
151934780	chr4:151934780:T:C	1.1192e-08	-0.65682	-3.48322e-10
151934783	chr4:151934783:A:G	6.4043e-09	-1.21505	-3.48322e-10
151934985	chr4:151934985:C:T	9.51828e-09	-1.66637e-10	-0.818807
151935310	chr4:151935310:G:A	8.21461e-09	-1.66637e-10	-0.966107
151935335	chr4:151935335:T:C	2.4515e-09	-0.954727	-1.22059
151935809	chr4:151935809:A:C	6.23776e-09	-1.66637e-10	-1.2414
151935894	chr4:151935894:T:G	3.00722e-08	-1.66637e-10	0.33158
151936085	chr4:151936085:C:T	1.02866e-08	-1.66637e-10	-0.741177
151936107	chr4:151936107:G:A	9.30676e-09	-1.66637e-10	-0.84128
151936229	chr4:151936229:T:C	5.99998e-09	-1.66637e-10	-1.28026
151936309	chr4:151936309:G:C	1.14874e-08	-0.630768	-3.48322e-10
151936697	chr4:151936697:G:A	7.04963e-09	-1.66637e-10	-1.11905
151936855	chr4:151936855:C:T	1.32596e-08	-1.66637e-10	-0.487302
151937117	chr4:151937117:A:G	1.01643e-08	-1.66637e-10	-0.753139
151937122	chr4:151937122:G:A	2.16813e-08	0.911503	-0.907072
151937124	chr4:151937124:A:C	6.14024e-09	-1.66637e-10	-1.25716
151937634	chr4:151937634:G:A	6.78578e-09	-1.15719	-3.48322e-10
151938019	chr4:151938019:A:G	1.14516e-08	-0.302368	-0.33152
151938055	chr4:151938055:G:A	9.53203e-09	-1.66637e-10	-0.817363
151938182	chr4:151938182:G:A	9.53203e-09	-1.66637e-10	-0.817363
151938200	chr4:151938200:G:A	2.47288e-08	-1.66637e-10	0.135948
151938655	chr4:151938655:A:G	3.70888e-09	-1.76129	-3.48322e-10
151938672	chr4:151938672:T:G	5.85333e-09	-1.66637e-10	-1.30501
151938894	chr4:151938894:T:A	3.60496e-08	-1.66637e-10	0.512875
151939265	chr4:151939265:T:A	1.61606e-08	-0.289445	-3.48322e-10
151939371	chr4:151939371:T:C	6.36078e-09	-1.22187	-3.48322e-10
151939401	chr4:151939401:C:T	7.12906e-09	-1.23254	0.124701
151939649	chr4:151939649:T:C	1.06723e-08	-1.66637e-10	-0.704374
151939723	chr4:151939723:T:C	2.11587e-08	-1.66637e-10	-0.0199692
151939928	chr4:151939928:G:A	5.94211e-09	-1.28996	-3.48322e-10
151939936	chr4:151939936:G:A	8.74242e-09	-1.66637e-10	-0.903834
151940259	chr4:151940259:A:G	6.13134e-09	-1.66637e-10	-1.25861
151940637	chr4:151940637:A:G	6.16391e-09	-1.66637e-10	-1.25331
151940802	chr4:151940802:A:G	5.62143e-09	-1.66637e-10	-1.34543
151940926	chr4:151940926:A:G	5.59667e-09	-1.66637e-10	-1.34985
151940941	chr4:151940941:A:G	1.11283e-09	-1.71955	-1.24557
151941430	chr4:151941430:G:A	6.56025e-09	-1.19099	-3.48322e-10
151941516	chr4:151941516:G:A	2.46674e-08	-1.66637e-10	0.13346
151941796	chr4:151941796:T:C	6.24433e-09	-1.66637e-10	-1.24035
151942104	chr4:151942104:G:A	6.6314e-09	-1.1802	-3.48322e-10
151942278	chr4:151942278:T:C	4.58292e-09	-1.54968	-3.48322e-10
151942400	chr4:151942400:C:T	7.97751e-09	-1.66637e-10	-0.995394
151942450	chr4:151942450:A:T	3.23511e-08	-1.66637e-10	0.404629
151942606	chr4:151942606:G:A	7.44391e-09	-1.66637e-10	-1.06463
151942723	chr4:151942723:G:A	5.92448e-09	-1.66637e-10	-1.29293
151943369	chr4:151943369:A:G	3.17174e-08	-1.66637e-10	0.384845
151943988	chr4:151943988:C:G	8.21461e-09	-1.66637e-10	-0.966107
151944342	chr4:151944342:T:C	1.15824e-08	-1.66637e-10	-0.622538
151944586	chr4:151944586:C:T	3.78304e-09	-1.74149	-3.48322e-10
151945102	chr4:151945102:G:T	3.2359e-08	-1.66637e-10	0.40487
151945236	chr4:151945236:G:A	4.72799e-09	-1.51852	-3.48322e-10
151945326	chr4:151945326:G:A	8.22258e-09	-1.66637e-10	-0.965136
151945797	chr4:151945797:C:T	3.2359e-08	-1.66637e-10	0.40487
151945907	chr4:151945907:T:C	8.21461e-09	-1.66637e-10	-0.966107
151946096	chr4:151946096:T:G	2.51329e-08	-1.66637e-10	0.152158
151946174	chr4:151946174:C:T	1.33614e-08	0.870001	-1.34965
151946224	chr4:151946224:C:T	2.29531e-08	1.00701	-0.94558
151946414	chr4:151946414:T:G	8.20528e-09	-1.66637e-10	-0.967243
151946631	chr4:151946631:G:T	5.60058e-09	-1.66637e-10	-1.34915
151946812	chr4:151946812:G:A	5.59253e-09	-1.66637e-10	-1.35059
151946875	chr4:151946875:AG:A	9.38982e-09	-1.66637e-10	-0.832395
151946925	chr4:151946925:G:A	1.01643e-08	-1.66637e-10	-0.753139
151946944	chr4:151946944:T:A	5.89365e-09	-1.66637e-10	-1.29815
151947031	chr4:151947031:C:A	8.21461e-09	-1.66637e-10	-0.966107
151947155	chr4:151947155:G:A	2.45545e-08	-1.66637e-10	0.128872
151947188	chr4:151947188:C:T	2.29818e-08	0.969579	-0.906896
151947451	chr4:151947451:A:G	8.50147e-09	-1.66637e-10	-0.931781
151947473	chr4:151947473:A:G	8.12239e-09	-1.66637e-10	-0.977396
151947517	chr4:151947517:T:G	8.21059e-09	-1.66637e-10	-0.966596
151947522	chr4:151947522:G:A	2.23524e-08	0.941808	-0.906896
151947548	chr4:151947548:G:T	3.2359e-08	-1.66637e-10	0.40487
151947620	chr4:151947620:C:G	3.2359e-08	-1.66637e-10	0.40487
151947837	chr4:151947837:G:C	1.61566e-08	-1.66637e-10	-0.289693
151948667	chr4:151948667:A:G	7.88793e-09	-1.66637e-10	-1.00669
151949116	chr4:151949116:A:G	8.22675e-09	-1.66637e-10	-0.96463
151949403	chr4:151949403:C:T	1.03232e-07	1.56496	-3.48322e-10
151949599	chr4:151949599:T:G	4.29575e-09	-1.61439	-3.48322e-10
151949684	chr4:151949684:G:A	5.77287e-09	-1.66637e-10	-1.31885
151950043	chr4:151950043:C:T	6.97842e-09	-1.66637e-10	-1.1292
151950077	chr4:151950077:A:G	1.58627e-07	3.20253	-1.20799
151950378	chr4:151950378:G:C	8.21732e-09	-1.66637e-10	-0.965776
151950520	chr4:151950520:G:A	8.01453e-09	-1.66637e-10	-0.990765
151950577	chr4:151950577:C:A	8.21461e-09	-1.66637e-10	-0.966107
151950882	chr4:151950882:T:C	8.73908e-09	-1.66637e-10	-0.904215
151951154	chr4:151951154:T:A	5.59324e-09	-1.66637e-10	-1.35046
151951197	chr4:151951197:T:C	2.06686e-09	-1.17792	-1.16807
151951280	chr4:151951280:T:C	3.73784e-09	-1.75351	-3.48322e-10
151952576	chr4:151952576:T:C	5.92171e-09	-1.66637e-10	-1.2934
151952798	chr4:151952798:G:A	8.18976e-09	-1.66637e-10	-0.969137
151953401	chr4:151953401:T:C	8.21924e-09	-1.66637e-10	-0.965543
151953698	chr4:151953698:G:A	1.86426e-09	-1.33212	-1.11703
151953724	chr4:151953724:T:C	8.22581e-09	-1.66637e-10	-0.964744
151953928	chr4:151953928:G:A	5.59669e-09	-1.66637e-10	-1.34985
151953977	chr4:151953977:G:A	7.85916e-09	-1.66637e-10	-1.01034
151954107	chr4:151954107:A:G	9.91401e-09	0.572651	-1.35072
151954195	chr4:151954195:C:T	6.74012e-09	-1.66637e-10	-1.16394
151954271	chr4:151954271:G:A	1.77454e-09	-1.37849	-1.11999
151954448	chr4:151954448:G:C	8.39808e-09	-1.66637e-10	-0.944017
151954514	chr4:151954514:G:A	5.59458e-09	-1.66637e-10	-1.35022
151954550	chr4:151954550:A:G	1.10277e-08	-1.41345	0.741838
151954583	chr4:151954583:C:T	8.6099e-09	-1.66637e-10	-0.919108
151954785	chr4:151954785:C:T	6.48025e-09	-1.20326	-3.48322e-10
151954802	chr4:151954802:G:C	5.9144e-09	-1.66637e-10	-1.29463
151954881	chr4:151954881:C:T	1.46105e-08	-1.42557	1.03528
151955008	chr4:151955008:G:A	6.44726e-09	-1.20837	-3.48322e-10
151955011	chr4:151955011:C:T	6.51016e-09	-1.19866	-3.48322e-10
151955114	chr4:151955114:C:T	1.53058e-08	-1.66637e-10	-0.343791
151955330	chr4:151955330:G:A	5.02721e-08	-1.66637e-10	0.845428
151955594	chr4:151955594:G:T	1.77131e-09	-1.20323	-1.29707
151956025	chr4:151956025:G:T	6.77056e-09	-1.15944	-3.48322e-10
151956050	chr4:151956050:G:A	6.61486e-09	-1.1827	-3.48322e-10
151956156	chr4:151956156:A:G	6.90263e-09	-1.14012	-3.48322e-10
151956159	chr4:151956159:C:T	5.63236e-09	-1.66637e-10	-1.34349
151956167	chr4:151956167:G:A	5.59213e-09	-1.66637e-10	-1.35066
151956271	chr4:151956271:G:A	8.09225e-09	-0.981114	-3.48322e-10
151956998	chr4:151956998:T:C	6.63204e-07	3.6299	-0.204842
151957607	chr4:151957607:C:T	5.62294e-09	-1.66637e-10	-1.34517
151957708	chr4:151957708:C:T	5.67713e-09	-1.66637e-10	-1.33558
151957945	chr4:151957945:C:T	5.3411e-09	-0.0485558	-1.34803
151958036	chr4:151958036:T:C	9.33309e-09	0.40245	-1.2409
151958041	chr4:151958041:A:G	1.36984e-08	0.787183	-1.24192
151958342	chr4:151958342:C:T	6.23521e-09	-1.66637e-10	-1.24181
151958502	chr4:151958502:C:T	8.28706e-09	-0.957326	-3.48322e-10
151958644	chr4:151958644:G:A	8.23066e-09	-0.964155	-3.48322e-10
151958865	chr4:151958865:C:G	5.62955e-09	-1.66637e-10	-1.34399
151958996	chr4:151958996:T:G	6.31689e-09	-1.66637e-10	-1.22879
151959360	chr4:151959360:G:A	6.85097e-09	-1.14763	-3.48322e-10
151959501	chr4:151959501:C:T	6.31529e-09	-1.66637e-10	-1.22905
151959589	chr4:151959589:A:G	3.71997e-09	-1.7583	-3.48322e-10
151961045	chr4:151961045:G:A	5.64904e-09	-1.66637e-10	-1.34054
151961115	chr4:151961115:T:A	1.16618e-08	-1.40098	0.785274
151961533	chr4:151961533:A:T	8.27248e-08	2.21695	-0.873453
151962346	chr4:151962346:C:T	5.62976e-09	-1.66637e-10	-1.34395
151962383	chr4:151962383:G:A	6.40277e-09	-1.66637e-10	-1.21529
151962395	chr4:151962395:C:A	8.87926e-09	-0.670369	-0.217934
151963051	chr4:151963051:G:C	5.74583e-09	-1.66637e-10	-1.32355
151963356	chr4:151963356:T:C	4.8184e-09	-1.49958	-3.48322e-10
151963583	chr4:151963583:T:C	5.84549e-09	-1.66637e-10	-1.30635
151963840	chr4:151963840:C:T	2.94876e-08	-1.66637e-10	0.311948
151964127	chr4:151964127:T:G	2.45487e-09	-0.970665	-1.20328
151964203	chr4:151964203:A:G	7.90313e-08	2.13547	-0.837651
151965453	chr4:151965453:CA:C	5.86448e-09	-1.66637e-10	-1.30311
151965690	chr4:151965690:T:A	1.48187e-08	0.553902	-0.930035
151966169	chr4:151966169:C:T	6.49445e-09	-1.66637e-10	-1.20107
151966727	chr4:151966727:T:C	1.33144e-08	0.85846	-1.34163
151966841	chr4:151966841:G:A	5.78324e-09	-1.66637e-10	-1.31706
151966971	chr4:151966971:G:A	9.39521e-08	2.34355	-0.872782
151966995	chr4:151966995:G:A	6.4318e-09	-1.66637e-10	-1.21077
151967142	chr4:151967142:T:C	6.84108e-09	-1.66637e-10	-1.14908
151967479	chr4:151967479:A:C	1.56909e-08	-1.66637e-10	-0.318939
151967894	chr4:151967894:A:C	4.6482e-09	-1.53554	-3.48322e-10
151968398	chr4:151968398:T:C	9.99101e-09	-1.29623	0.525891
151968953	chr4:151968953:G:A	6.40223e-09	-1.66637e-10	-1.21537
151969113	chr4:151969113:C:T	6.03186e-09	-1.18966	-0.0853095
151969157	chr4:151969157:G:A	5.96939e-09	-1.66637e-10	-1.28538
151969481	chr4:151969481:C:T	5.61437e-09	-1.66637e-10	-1.34669
151969679	chr4:151969679:A:T	4.40305e-09	-1.58972	-3.48322e-10
151969843	chr4:151969843:G:A	6.07932e-09	-1.66637e-10	-1.26713
151970096	chr4:151970096:C:T	1.6662e-08	-1.66637e-10	-0.258891
151970137	chr4:151970137:T:A	1.67633e-08	0.670192	-0.923023
151970198	chr4:151970198:C:T	1.76624e-08	-1.66637e-10	-0.200581
151970796	chr4:151970796:G:C	1.39767e-08	0.555988	-0.990619
151971003	chr4:151971003:C:T	3.84462e-09	-1.72535	-3.48322e-10
151971195	chr4:151971195:T:C	3.71565e-09	-1.75947	-3.48322e-10
151971556	chr4:151971556:G:A	9.28933e-09	-0.843154	-3.48322e-10
151971623	chr4:151971623:C:T	5.48417e-09	-1.37016	-3.48322e-10
151972041	chr4:151972041:G:A	6.83056e-09	-1.15061	-3.48322e-10
151972043	chr4:151972043:C:T	1.21865e-08	-1.66637e-10	-0.571694
151972185	chr4:151972185:G:A	3.05648e-09	-0.8846	-1.07016
151972561	chr4:151972561:C:T	6.96616e-09	-1.66637e-10	-1.13096
151973399	chr4:151973399:ACT:A	5.63101e-09	-1.66637e-10	-1.34373
151973849	chr4:151973849:T:C	6.5405e-09	-1.19401	-3.48322e-10
151973892	chr4:151973892:A:G	2.73937e-09	-0.975706	-1.08859
151974083	chr4:151974083:T:C	2.58315e-09	-1.0286	-1.09442
151974189	chr4:151974189:T:A	1.24567e-08	-1.66637e-10	-0.549765
151974332	chr4:151974332:C:T	6.12461e-09	-1.66637e-10	-1.25971
151974392	chr4:151974392:C:T	5.83605e-09	-1.66637e-10	-1.30797
151974434	chr4:151974434:G:A	5.63101e-09	-1.66637e-10	-1.34373
151974795	chr4:151974795:A:G	1.05245e-08	0.591678	-1.30999
151975014	chr4:151975014:G:T	1.13255e-08	0.376993	-1.02196
151975288	chr4:151975288:G:A	1.32644e-08	0.857754	-1.34469
151975297	chr4:151975297:T:C	6.19733e-09	-1.66637e-10	-1.2479
151975592	chr4:151975592:A:T	6.25646e-09	-1.23841	-3.48322e-10
151975693	chr4:151975693:C:T	8.7514e-09	-1.66637e-10	-0.902807
151975705	chr4:151975705:G:A	2.80609e-09	-0.96775	-1.07248
151975849	chr4:151975849:G:A	5.75727e-09	-1.66637e-10	-1.32156
151976012	chr4:151976012:T:C	8.16115e-09	-0.972636	-3.48322e-10
151976226	chr4:151976226:T:C	2.80537e-09	-0.97743	-1.06305
151976296	chr4:151976296:C:T	6.73752e-09	-1.16433	-3.48322e-10
151976579	chr4:151976579:G:A	6.92575e-09	-1.66637e-10	-1.13677
151976597	chr4:151976597:G:A	2.88695e-09	-0.947633	-1.06419
151976775	chr4:151976775:C:T	1.26233e-07	1.76611	-3.48322e-10
151976909	chr4:151976909:A:G	9.28123e-09	0.505488	-1.34951
151977184	chr4:151977184:T:C	5.96912e-09	-1.66637e-10	-1.28542
151977284	chr4:151977284:G:A	2.82184e-09	-0.969782	-1.06485
151977504	chr4:151977504:A:T	5.64821e-09	-1.66637e-10	-1.34068
151977526	chr4:151977526:T:C	2.81689e-09	-0.97174	-1.06465
151977582	chr4:151977582:T:C	6.54991e-09	-1.19257	-3.48322e-10
151977756	chr4:151977756:A:T	8.01763e-09	-1.66637e-10	-0.990378
151978186	chr4:151978186:T:C	5.63902e-09	-1.66637e-10	-1.34231
151978219	chr4:151978219:CA:C	5.99715e-09	-1.66637e-10	-1.28074
151978402	chr4:151978402:C:T	2.78018e-09	-0.98902	-1.06048
151978441	chr4:151978441:A:G	6.46772e-09	-1.2052	-3.48322e-10
151978750	chr4:151978750:G:A	5.86394e-09	-1.66637e-10	-1.3032
151978900	chr4:151978900:A:G	5.59119e-09	-1.66637e-10	-1.35083
151979061	chr4:151979061:C:T	5.64036e-09	-1.66637e-10	-1.34207
151979189	chr4:151979189:G:A	5.71333e-09	-1.66637e-10	-1.32922
151979320	chr4:151979320:T:C	1.87154e-09	-1.53818	-0.907081
151979482	chr4:151979482:A:G	1.02956e-08	0.578625	-1.31893
151979540	chr4:151979540:G:A	1.61147e-09	-1.5671	-1.02778
151979670	chr4:151979670:G:A	1.16347e-08	-1.66637e-10	-0.618032
151979951	chr4:151979951:G:A	6.07711e-09	-1.66637e-10	-1.26749
151980284	chr4:151980284:C:T	5.88113e-09	-1.4534	0.153128
151980317	chr4:151980317:C:T	5.6315e-09	-1.66637e-10	-1.34365
151980910	chr4:151980910:T:G	6.14485e-09	-1.25641	-3.48322e-10
151980974	chr4:151980974:T:A	6.92169e-09	-1.66637e-10	-1.13736
151981022	chr4:151981022:C:A	6.1262e-09	-1.66637e-10	-1.25945
151981261	chr4:151981261:G:T	5.59481e-09	-1.66637e-10	-1.35018
151981366	chr4:151981366:C:T	4.63309e-09	-1.5388	-3.48322e-10
151981767	chr4:151981767:C:T	5.61921e-09	-0.693755	-0.652074
151981994	chr4:151981994:T:G	5.68508e-09	-1.66637e-10	-1.33418
151982289	chr4:151982289:GATA:G	2.74374e-09	-0.902531	-1.16017
151982312	chr4:151982312:CACTTTACTATT:C	1.14371e-08	-1.66637e-10	-0.635154
151982386	chr4:151982386:A:T	1.22151e-08	0.742072	-1.31142
151982416	chr4:151982416:G:A	6.77573e-09	-1.15867	-3.48322e-10
151982486	chr4:151982486:T:C	5.63225e-09	-1.66637e-10	-1.34351
151982584	chr4:151982584:A:T	2.40194e-08	-1.66637e-10	0.106841
151982703	chr4:151982703:G:C	7.20176e-09	-1.66637e-10	-1.0977
151983109	chr4:151983109:C:T	5.62221e-09	-1.66637e-10	-1.3453
151983414	chr4:151983414:C:T	5.95516e-09	-1.66637e-10	-1.28776
151983635	chr4:151983635:G:A	7.10851e-09	-1.66637e-10	-1.11073
151984100	chr4:151984100:G:A	7.09754e-09	-1.66637e-10	-1.11227
151984156	chr4:151984156:G:A	1.68322e-08	-1.66637e-10	-0.248727
151984245	chr4:151984245:T:C	1.02443e-08	0.346357	-1.09166
151984281	chr4:151984281:T:A	1.8066e-09	-1.17683	-1.30374
151984318	chr4:151984318:T:C	9.78258e-09	0.552172	-1.34359
151984356	chr4:151984356:A:G	7.09929e-09	-1.66637e-10	-1.11203
151984746	chr4:151984746:A:G	4.1195e-09	-1.67293	0.0166423
151985693	chr4:151985693:C:T	1.24502e-08	0.770466	-1.32075
151985723	chr4:151985723:T:C	6.34467e-09	-1.22441	-3.48322e-10
151985804	chr4:151985804:A:T	3.56143e-08	-1.66637e-10	0.500727
151985866	chr4:151985866:G:C	5.60011e-09	-1.66637e-10	-1.34924
151986540	chr4:151986540:C:T	1.8338e-08	-1.66637e-10	-0.163046
151986543	chr4:151986543:T:A	5.41167e-09	-1.38346	-3.48322e-10
151986548	chr4:151986548:G:A	7.85105e-08	2.11881	-0.827603
151986758	chr4:151986758:G:A	8.25103e-08	1.85586	-0.514956
151986979	chr4:151986979:T:C	2.69835e-08	1.45813	-1.23492
151987017	chr4:151987017:G:A	4.91676e-07	4.19992	-1.07412
151987341	chr4:151987341:A:G	7.23149e-09	-1.66637e-10	-1.09358
151987742	chr4:151987742:A:G	5.9489e-09	-1.66637e-10	-1.28882
151988011	chr4:151988011:T:G	6.80889e-09	-1.66637e-10	-1.15379
151988089	chr4:151988089:T:C	6.31478e-09	-1.66637e-10	-1.22913
151988218	chr4:151988218:T:C	4.19088e-09	-1.63911	-3.48322e-10
151988313	chr4:151988313:A:C	1.23924e-09	-1.53659	-1.32093
151988391	chr4:151988391:C:T	8.13971e-09	-1.66637e-10	-0.975266
151988826	chr4:151988826:T:C	5.86839e-09	-1.66637e-10	-1.30244
151988915	chr4:151988915:C:T	8.74937e-09	-1.66637e-10	-0.903039
151989026	chr4:151989026:G:A	2.3006e-09	-1.05453	-1.18432
151989516	chr4:151989516:C:A	4.32352e-09	-1.60795	-3.48322e-10
151989547	chr4:151989547:C:T	1.01872e-08	0.288612	-1.0395
151989604	chr4:151989604:C:T	5.35123e-09	-1.3947	-3.48322e-10
151989802	chr4:151989802:G:A	3.03226e-08	-1.66637e-10	0.339872
151989818	chr4:151989818:A:G	8.29034e-09	-1.66637e-10	-0.956929
151989909	chr4:151989909:C:T	1.04909e-08	-1.66637e-10	-0.721516
151989972	chr4:151989972:A:G	2.79295e-07	3.17665	-0.616406
151990030	chr4:151990030:G:T	1.27252e-09	-1.51477	-1.31625
151990426	chr4:151990426:C:T	5.62003e-09	-1.66637e-10	-1.34568
151990641	chr4:151990641:G:A	2.45674e-09	-1.7196	-0.453586
151990701	chr4:151990701:G:A	5.64423e-09	-1.34139	-3.48322e-10
151990743	chr4:151990743:G:A	6.15801e-09	-0.166814	-1.08745
151990860	chr4:151990860:C:T	3.08585e-09	-1.17305	-0.77214
151991305	chr4:151991305:G:A	6.02715e-09	-1.66637e-10	-1.27575
151991307	chr4:151991307:G:A	3.74785e-09	-1.75084	-3.48322e-10
151991648	chr4:151991648:C:T	5.59993e-09	-1.66637e-10	-1.34927
151991680	chr4:151991680:C:T	7.92712e-09	-1.66637e-10	-1.00173
151992156	chr4:151992156:G:A	2.33644e-09	-0.947282	-1.27611
151992209	chr4:151992209:T:C	6.01475e-09	-1.66637e-10	-1.27781
151992270	chr4:151992270:G:A	1.39767e-09	-1.39197	-1.34524
151992372	chr4:151992372:G:C	4.30991e-09	-1.6111	-3.48322e-10
151992595	chr4:151992595:T:C	2.04644e-08	1.10169	-1.15502
151992612	chr4:151992612:A:G	5.66828e-09	-1.66637e-10	-1.33714
151992799	chr4:151992799:A:G	5.62384e-09	-1.66637e-10	-1.34501
151992806	chr4:151992806:C:T	7.93117e-09	-1.66637e-10	-1.00122
151992807	chr4:151992807:C:A	7.86754e-09	-1.66637e-10	-1.00928
151993038	chr4:151993038:T:C	1.42739e-09	-1.36837	-1.34781
151993268	chr4:151993268:G:C	8.53674e-09	-1.66637e-10	-0.927642
151993333	chr4:151993333:A:G	7.9923e-09	-1.66637e-10	-0.993542
151993380	chr4:151993380:C:T	6.7591e-09	-1.66637e-10	-1.16113
151993403	chr4:151993403:C:A	4.47137e-09	-1.57433	-3.48322e-10
151993462	chr4:151993462:T:C	1.44566e-09	-1.35339	-1.35007
151993519	chr4:151993519:T:C	6.77428e-09	-1.66637e-10	-1.15889
151993763	chr4:151993763:G:T	7.86754e-09	-1.66637e-10	-1.00928
151993835	chr4:151993835:C:T	6.41814e-09	-1.66637e-10	-1.21289
151994012	chr4:151994012:G:A	7.30737e-09	-1.66637e-10	-1.08314
151994049	chr4:151994049:T:G	1.29324e-08	0.573725	-1.08601
151994052	chr4:151994052:G:T	2.44439e-08	0.403247	-0.278888
151994063	chr4:151994063:C:A	3.76929e-09	-1.74513	-3.48322e-10
151994109	chr4:151994109:G:GCTGA	1.41371e-09	-1.37702	-1.34878
151994111	chr4:151994111:T:C	4.53132e-09	-1.56101	-3.48322e-10
151994226	chr4:151994226:T:C	1.42157e-09	-1.36941	-1.35085
151994317	chr4:151994317:G:A	6.66445e-09	-1.66637e-10	-1.17523
151994323	chr4:151994323:A:T	4.48279e-09	-1.57177	-3.48322e-10
151994819	chr4:151994819:TGACTATGTG:T	6.71327e-09	-1.66637e-10	-1.16794
151995189	chr4:151995189:T:C	1.45e-09	-1.34983	-1.35063
151995265	chr4:151995265:C:T	4.57694e-09	-1.55099	-3.48322e-10
151995375	chr4:151995375:T:C	3.76646e-09	-1.74589	-3.48322e-10
151995662	chr4:151995662:A:G	2.60672e-08	0.559185	-0.370529
151995904	chr4:151995904:C:T	1.18999e-09	-1.57792	-1.32015
151996582	chr4:151996582:G:T	8.49757e-08	1.78864	-0.418293
151996658	chr4:151996658:A:G	1.2061e-09	-1.57035	-1.31428
151996679	chr4:151996679:G:A	7.45804e-09	-1.66637e-10	-1.06273
151996686	chr4:151996686:G:A	1.49145e-09	-1.32174	-1.35053
151996733	chr4:151996733:T:C	6.13147e-09	-1.66637e-10	-1.25859
151996903	chr4:151996903:ACT:A	6.24032e-09	-1.66637e-10	-1.24099
151997195	chr4:151997195:G:A	6.98375e-09	-1.66637e-10	-1.12843
151997265	chr4:151997265:T:C	6.46527e-09	-1.66637e-10	-1.20558
151997315	chr4:151997315:C:G	1.46839e-09	-1.37577	-1.31209
151997404	chr4:151997404:G:A	6.61939e-09	-1.66637e-10	-1.18202
151997520	chr4:151997520:A:AC	9.07342e-09	-1.66637e-10	-0.866672
151997617	chr4:151997617:C:T	1.29169e-09	-1.48601	-1.33006
151997970	chr4:151997970:A:G	1.29554e-09	-1.47562	-1.33747
151998028	chr4:151998028:A:C	1.32053e-08	-0.491405	-3.48322e-10
151998047	chr4:151998047:G:A	3.34845e-08	1.59889	-1.15983
151998075	chr4:151998075:A:G	1.31758e-09	-1.45876	-1.33746
151998277	chr4:151998277:T:C	1.309e-09	-1.46573	-1.33703
151998312	chr4:151998312:T:C	8.19469e-09	-1.66637e-10	-0.968535
151998699	chr4:151998699:G:T	6.38243e-09	-1.66637e-10	-1.21847
151998761	chr4:151998761:G:A	1.25041e-08	0.519118	-1.06508
152000037	chr4:152000037:G:C	1.34661e-09	-1.4329	-1.34154
152000266	chr4:152000266:A:G	7.24062e-09	-1.66637e-10	-1.09231
152001304	chr4:152001304:A:G	2.62138e-08	1.29629	-1.10203
152001533	chr4:152001533:C:T	7.19495e-09	-1.09864	-3.48322e-10
152001791	chr4:152001791:A:G	1.35175e-09	-1.42123	-1.34939
152001998	chr4:152001998:A:G	1.42355e-08	-1.66637e-10	-0.416284
152002190	chr4:152002190:G:T	1.38621e-09	-1.40464	-1.34081
152002275	chr4:152002275:A:T	1.35788e-09	-1.41978	-1.34632
152002367	chr4:152002367:G:A	8.48715e-09	-1.66637e-10	-0.933467
152002436	chr4:152002436:G:A	1.33314e-09	-1.43985	-1.34463
152002438	chr4:152002438:A:G	2.47764e-08	1.25335	-1.11548
152002734	chr4:152002734:T:A	6.50516e-09	-1.66637e-10	-1.19942
152003074	chr4:152003074:A:T	6.51191e-09	-1.66637e-10	-1.19839
152003384	chr4:152003384:G:T	8.47243e-09	-1.66637e-10	-0.935203
152003455	chr4:152003455:T:C	1.2643e-09	-1.48722	-1.35028
152003880	chr4:152003880:A:C	7.10554e-09	-1.66637e-10	-1.11115
152003933	chr4:152003933:G:C	5.59164e-09	-1.66637e-10	-1.35075
152003977	chr4:152003977:A:C	2.31194e-08	1.29991	-1.23126
152004036	chr4:152004036:G:A	5.83694e-09	-1.66637e-10	-1.30781
152004189	chr4:152004189:C:T	1.07058e-08	-1.66637e-10	-0.701236
152004245	chr4:152004245:G:A	4.74632e-09	-1.51465	-3.48322e-10
152004449	chr4:152004449:C:T	4.45362e-09	-1.6391	0.0607956
152004703	chr4:152004703:G:A	1.47729e-08	0.151054	-0.530281
152004894	chr4:152004894:A:G	1.39642e-09	-1.39272	-1.34539
152004988	chr4:152004988:G:A	5.86632e-09	-1.66637e-10	-1.30279
152005179	chr4:152005179:AG:A	2.49859e-08	0.192869	-0.0465778
152005186	chr4:152005186:C:T	9.86024e-10	-1.73531	-1.35079
152005443	chr4:152005443:AT:A	1.16553e-09	-1.57093	-1.34791
152005466	chr4:152005466:T:C	5.59644e-09	-1.66637e-10	-1.34989
152005561	chr4:152005561:G:A	1.45187e-09	-1.35124	-1.34794
152005747	chr4:152005747:T:C	1.13306e-09	-1.60029	-1.34681
152005924	chr4:152005924:C:G	6.00267e-09	-1.66637e-10	-1.27982
152006364	chr4:152006364:T:C	5.07756e-09	-1.44719	-3.48322e-10
152006591	chr4:152006591:T:C	9.79179e-09	-1.66637e-10	-0.790477
152007197	chr4:152007197:G:A	6.17821e-09	-1.66637e-10	-1.25099
152007751	chr4:152007751:C:G	4.97075e-09	-1.46845	-3.48322e-10
152007950	chr4:152007950:CCA:C	1.02071e-08	-1.66637e-10	-0.74894
152008158	chr4:152008158:A:G	1.44077e-09	-1.39051	-1.31633
152008710	chr4:152008710:T:C	1.32398e-08	-1.66637e-10	-0.488794
152008785	chr4:152008785:A:C	5.07766e-09	-1.44717	-3.48322e-10
152009069	chr4:152009069:A:G	3.70972e-09	-1.76107	-3.48322e-10
152009145	chr4:152009145:C:G	3.82504e-09	-1.73045	-3.48322e-10
152009476	chr4:152009476:T:TA	1.70781e-09	-1.62748	-0.909329
152009690	chr4:152009690:G:A	5.8631e-09	-1.66637e-10	-1.30334
152009709	chr4:152009709:C:T	7.02399e-09	-1.66637e-10	-1.12269
152009905	chr4:152009905:A:T	1.16146e-09	-1.57794	-1.34441
152010171	chr4:152010171:G:A	1.04579e-08	-1.66637e-10	-0.724662
152010284	chr4:152010284:T:C	2.32642e-09	-1.64767	-0.580022
152010916	chr4:152010916:A:G	5.59839e-09	-1.66637e-10	-1.34954
152011111	chr4:152011111:A:G	1.2925e-08	-0.766299	0.253445
152011163	chr4:152011163:G:A	2.40159e-09	-0.932028	-1.26386
152011388	chr4:152011388:G:A	2.47261e-09	-0.82694	-1.33981
152011518	chr4:152011518:G:A	5.02195e-08	-1.66637e-10	0.844382
152011851	chr4:152011851:G:A	7.245e-09	-1.09171	-3.48322e-10
152012001	chr4:152012001:G:A	7.03499e-09	-0.034462	-1.08666
152012264	chr4:152012264:AAAG:A	7.2597e-09	-0.0247115	-1.06497
152012458	chr4:152012458:T:C	1.29015e-08	0.175438	-0.690119
152012795	chr4:152012795:C:T	1.03833e-09	-1.69349	-1.34093
152012935	chr4:152012935:A:G	2.68613e-08	-1.66637e-10	0.218665
152013376	chr4:152013376:C:T	1.04614e-09	-1.68249	-1.34443
152013415	chr4:152013415:T:C	5.70017e-09	-1.66637e-10	-1.33153
152013516	chr4:152013516:G:T	9.30508e-09	-1.66637e-10	-0.841461
152013572	chr4:152013572:C:T	4.81507e-09	-0.164862	-1.33541
152013582	chr4:152013582:T:C	1.72275e-09	-1.20853	-1.31957
152013658	chr4:152013658:C:T	1.10372e-09	-1.66793	-1.30541
152013759	chr4:152013759:G:A	5.11245e-08	-1.66637e-10	0.862243
152013768	chr4:152013768:C:G	1.10802e-09	-1.73828	-1.23117
152013826	chr4:152013826:C:T	6.74686e-09	0.0123617	-1.17531
152014050	chr4:152014050:C:G	8.09656e-09	0.284185	-1.26477
152014127	chr4:152014127:C:T	3.74312e-09	-1.7521	-3.48322e-10
152014265	chr4:152014265:A:T	6.85444e-09	-0.895307	-0.251816
152014434	chr4:152014434:G:A	7.692e-09	0.232926	-1.26477
152014661	chr4:152014661:A:T	3.98777e-09	-1.68879	-3.48322e-10
152014866	chr4:152014866:A:G	4.60361e-09	-1.54518	-3.48322e-10
152014932	chr4:152014932:T:C	7.38372e-09	-0.966634	-0.106109
152015103	chr4:152015103:C:T	5.8545e-09	-1.66637e-10	-1.30481
152015233	chr4:152015233:G:A	8.77318e-09	0.333194	-1.23352
152015272	chr4:152015272:G:C	1.46079e-08	-1.66637e-10	-0.390458
152016086	chr4:152016086:C:CT	1.12401e-08	-1.66637e-10	-0.652535
152016183	chr4:152016183:C:T	6.60264e-09	0.0533839	-1.23793
152017726	chr4:152017726:A:C	4.52677e-09	-1.56201	-3.48322e-10
152017799	chr4:152017799:G:T	9.82905e-09	-0.786679	-3.48322e-10
152018128	chr4:152018128:T:C	1.0195e-09	-1.7166	-1.33611
152019095	chr4:152019095:C:T	1.15026e-09	-1.5832	-1.34883
152019304	chr4:152019304:C:T	3.9834e-09	-1.68988	-3.48322e-10
152019501	chr4:152019501:A:C	1.13992e-08	-1.66637e-10	-0.638482
152019585	chr4:152019585:C:A	5.1255e-08	-0.0401734	0.904965
152019862	chr4:152019862:G:A	9.66627e-09	-1.66637e-10	-0.803379
152020193	chr4:152020193:G:A	8.68512e-09	-1.66637e-10	-0.91041
152020553	chr4:152020553:T:A	4.44453e-09	-1.58035	-3.48322e-10
152020612	chr4:152020612:G:T	5.67115e-09	-1.66637e-10	-1.33663
152020723	chr4:152020723:C:A	8.92884e-09	-1.66637e-10	-0.882734
152021014	chr4:152021014:A:G	4.37531e-09	-1.59604	-3.48322e-10
152021058	chr4:152021058:C:T	4.41913e-09	-1.58608	-3.48322e-10
152021139	chr4:152021139:T:G	3.81069e-09	-1.73421	-3.48322e-10
152021163	chr4:152021163:A:T	1.89917e-08	-1.66637e-10	-0.12802
152021757	chr4:152021757:A:G	4.52527e-09	-0.295071	-1.26727
152022404	chr4:152022404:T:C	1.25586e-09	-1.5275	-1.3167
152022433	chr4:152022433:G:A	3.84684e-09	-1.72477	-3.48322e-10
152022542	chr4:152022542:G:A	1.17864e-09	-1.56635	-1.34131
152022663	chr4:152022663:T:A	4.35065e-09	-1.6017	-3.48322e-10
152022823	chr4:152022823:T:C	8.67199e-09	-1.66637e-10	-0.911922
152022830	chr4:152022830:T:C	1.12904e-08	0.073692	-0.721761
152022946	chr4:152022946:A:G	5.63531e-09	-1.66637e-10	-1.34297
152023281	chr4:152023281:C:A	9.26057e-09	-0.877064	0.030809
152023335	chr4:152023335:C:T	1.68686e-07	-1.66637e-10	2.05602
152023462	chr4:152023462:C:A	3.09674e-09	-0.596671	-1.345
152023680	chr4:152023680:G:A	1.08941e-08	-0.7807	0.0969003
152023761	chr4:152023761:G:A	1.02759e-08	-0.742221	-3.48322e-10
152024022	chr4:152024022:T:A	5.2692e-09	-1.00512	-0.405027
152024028	chr4:152024028:A:T	1.13525e-08	-1.66637e-10	-0.642585
152024069	chr4:152024069:C:T	1.02549e-08	-1.66637e-10	-0.744261
152024163	chr4:152024163:G:A	1.37118e-09	-1.40634	-1.35001
152024515	chr4:152024515:T:C	5.86104e-09	-0.824784	-0.47891
152024773	chr4:152024773:G:A	3.87979e-09	-1.71624	-3.48322e-10
152024822	chr4:152024822:A:G	2.39188e-07	-1.66637e-10	2.40523
152024972	chr4:152024972:G:T	1.32826e-09	-1.46162	-1.32653
152025849	chr4:152025849:C:T	4.69146e-09	-0.970803	-0.555474
152025944	chr4:152025944:G:C	1.73561e-09	-1.40243	-1.11823
152026006	chr4:152026006:G:A	5.62784e-09	-1.66637e-10	-1.3443
152026225	chr4:152026225:T:C	5.99862e-07	-1.03736	4.36203
152026660	chr4:152026660:G:C	1.62361e-08	-0.362303	0.0775189
152027402	chr4:152027402:T:C	5.59171e-09	-1.66637e-10	-1.35074
152027660	chr4:152027660:A:G	9.75283e-10	-1.75904	-1.33801
152028201	chr4:152028201:A:G	1.27055e-09	-1.49048	-1.34209
152028413	chr4:152028413:T:C	9.72788e-10	-1.75981	-1.3398
152028415	chr4:152028415:T:A	5.49732e-09	-1.36776	-3.48322e-10
152028949	chr4:152028949:G:C	6.17067e-09	-1.66637e-10	-1.25221
152029240	chr4:152029240:G:A	6.21026e-09	-1.66637e-10	-1.24582
152029764	chr4:152029764:C:T	6.21658e-09	-1.2448	-3.48322e-10
152029769	chr4:152029769:G:T	2.81324e-08	-1.66637e-10	0.264902
152029833	chr4:152029833:C:T	1.95226e-09	-1.38627	-1.01677
152030381	chr4:152030381:A:G	3.70794e-09	-1.76154	-3.48322e-10
152030424	chr4:152030424:T:G	5.17312e-09	-1.42854	-3.48322e-10
152030549	chr4:152030549:A:G	1.2025e-08	-1.66637e-10	-0.58503
152030636	chr4:152030636:T:A	7.6668e-09	-1.66637e-10	-1.03512
152031513	chr4:152031513:A:T	4.91524e-09	-0.74931	-0.730369
152031575	chr4:152031575:A:T	1.38234e-09	-1.43895	-1.3093
152031717	chr4:152031717:A:G	5.84938e-09	-1.66637e-10	-1.30569
152032920	chr4:152032920:A:G	9.17985e-09	-1.57343	0.718417
152032973	chr4:152032973:T:C	3.71611e-09	-1.75934	-3.48322e-10
152033063	chr4:152033063:G:T	5.60369e-09	-1.66637e-10	-1.3486
152033523	chr4:152033523:GGA:G	8.71139e-09	-1.66637e-10	-0.907389
152033783	chr4:152033783:G:A	4.14489e-09	-1.65015	-3.48322e-10
152034057	chr4:152034057:T:C	7.73518e-09	-1.66637e-10	-1.02624
152034503	chr4:152034503:A:G	4.38435e-09	-1.59398	-3.48322e-10
152034938	chr4:152034938:C:T	9.42665e-09	-1.66637e-10	-0.82848
152035126	chr4:152035126:A:T	6.06018e-07	-1.38635	4.72124
152035133	chr4:152035133:C:T	9.62885e-09	-1.66637e-10	-0.807257
152035381	chr4:152035381:C:A	5.20105e-09	-1.42316	-3.48322e-10
152035428	chr4:152035428:T:G	1.51207e-08	-0.399342	0.0433852
152035917	chr4:152035917:A:G	2.81492e-09	-1.55132	-0.485767
152035983	chr4:152035983:C:T	4.51444e-09	-1.56474	-3.48322e-10
152036104	chr4:152036104:C:T	5.56738e-09	-1.3551	-3.48322e-10
152036457	chr4:152036457:A:C	1.56675e-09	-1.56916	-1.05386
152036746	chr4:152036746:T:C	4.97606e-09	-0.697453	-0.769931
152037186	chr4:152037186:G:A	4.21929e-09	-0.811856	-0.820497
152037301	chr4:152037301:G:C	3.00106e-08	0.245641	0.083888
152037539	chr4:152037539:T:C	5.88771e-09	-0.42581	-0.873344
152037593	chr4:152037593:G:C	5.8577e-09	-1.66637e-10	-1.30426
152038432	chr4:152038432:C:G	6.32558e-09	-1.66637e-10	-1.22742
152038569	chr4:152038569:AG:A	3.92183e-09	-1.70546	-3.48322e-10
152038616	chr4:152038616:T:C	6.85479e-09	-1.66637e-10	-1.14707
152038669	chr4:152038669:C:T	6.70951e-09	-1.66637e-10	-1.16849
152039254	chr4:152039254:G:A	3.70839e-09	-1.76142	-3.48322e-10
152039539	chr4:152039539:G:A	1.26519e-09	-1.56945	-1.26734
152039676	chr4:152039676:A:T	1.93034e-08	-1.74494	1.6332
152039831	chr4:152039831:G:A	3.17055e-08	-1.73681	2.12128
152040436	chr4:152040436:C:T	1.22835e-09	-1.56329	-1.30306
152040895	chr4:152040895:C:G	6.81132e-09	-1.66637e-10	-1.15344
152040904	chr4:152040904:T:A	5.92397e-09	-1.66637e-10	-1.29301
152040948	chr4:152040948:G:A	3.43962e-08	-1.66637e-10	0.465924
152041014	chr4:152041014:T:C	2.87092e-09	-1.75635	-0.261038
152041116	chr4:152041116:A:G	7.40301e-07	-1.35715	4.89219
152041249	chr4:152041249:A:T	3.84046e-08	-1.66637e-10	0.576156
152041464	chr4:152041464:T:C	6.83254e-09	-1.66637e-10	-1.15032
152041661	chr4:152041661:G:A	3.89407e-09	-1.71257	-3.48322e-10
152042117	chr4:152042117:A:G	3.1192e-09	-1.54402	-0.390423
152042132	chr4:152042132:T:C	7.85657e-09	-1.66637e-10	-1.01067
152042309	chr4:152042309:G:C	3.09371e-09	-1.55862	-0.384027
152043040	chr4:152043040:T:C	3.86267e-09	-1.54857	-0.172095
152043049	chr4:152043049:G:C	3.92778e-09	-1.54934	-0.154603
152043194	chr4:152043194:T:C	5.92366e-09	-1.66637e-10	-1.29307
152043242	chr4:152043242:C:T	2.67123e-08	0.0165351	0.196569
152043443	chr4:152043443:A:G	6.04367e-09	-1.66637e-10	-1.27301
152043729	chr4:152043729:T:C	1.16044e-07	-1.63054	3.31249
152043740	chr4:152043740:G:A	5.59104e-09	-1.66637e-10	-1.35085
152043771	chr4:152043771:C:T	5.1763e-09	-1.50261	0.074681
152043893	chr4:152043893:C:T	5.92904e-09	-1.66637e-10	-1.29216
152043985	chr4:152043985:CTT:C	6.0458e-09	-1.52302	0.250359
152044092	chr4:152044092:C:T	5.64295e-09	-1.66637e-10	-1.34161
152044214	chr4:152044214:A:G	4.94187e-09	-1.53391	0.0596373
152044494	chr4:152044494:T:A	1.65535e-09	-1.52834	-1.03967
152044574	chr4:152044574:G:A	5.59622e-09	-1.66637e-10	-1.34993
152044582	chr4:152044582:T:G	5.24007e-09	-1.53185	0.116168
152044654	chr4:152044654:C:T	5.2258e-09	-1.53493	0.116512
152044823	chr4:152044823:G:T	9.36917e-07	-1.36473	5.1353
152045088	chr4:152045088:C:T	6.38832e-09	-1.66637e-10	-1.21755
152045110	chr4:152045110:C:T	1.39181e-09	-1.58489	-1.15652
152046175	chr4:152046175:G:C	4.30048e-08	-1.6775	2.36679
152046270	chr4:152046270:G:C	2.52827e-08	-1.39047	1.54857
152046275	chr4:152046275:G:A	5.73051e-09	-1.32622	-3.48322e-10
152046388	chr4:152046388:G:A	5.62537e-09	-1.66637e-10	-1.34473
152046578	chr4:152046578:C:T	2.49952e-09	-1.76133	-0.394596
152046660	chr4:152046660:G:A	6.02562e-09	-1.276	-3.48322e-10
152046789	chr4:152046789:C:T	4.33497e-09	-1.68903	0.0837255
152046805	chr4:152046805:G:A	3.26617e-08	-1.66637e-10	0.414184
152046978	chr4:152046978:G:A	5.62423e-09	-1.66637e-10	-1.34494
152047095	chr4:152047095:G:A	6.03062e-09	-1.66637e-10	-1.27517
152047220	chr4:152047220:G:A	1.6031e-09	-1.27904	-1.32104
152047261	chr4:152047261:G:A	5.6076e-09	-1.66637e-10	-1.3479
152047440	chr4:152047440:G:C	5.68527e-09	-1.66637e-10	-1.33414
152047649	chr4:152047649:C:T	5.98084e-09	-1.66637e-10	-1.28346
152048154	chr4:152048154:C:T	6.64118e-08	-1.32426	2.44811
152048247	chr4:152048247:GT:G	1.88387e-09	-1.11515	-1.32354
152048348	chr4:152048348:A:C	5.97041e-09	-1.66637e-10	-1.2852
152048417	chr4:152048417:T:G	6.21596e-09	-1.66637e-10	-1.2449
152048617	chr4:152048617:G:C	7.98024e-09	-1.66637e-10	-0.995053
152048717	chr4:152048717:A:T	1.87353e-09	-1.11499	-1.3292
152049019	chr4:152049019:A:G	5.92809e-09	-1.29232	-3.48322e-10
152049654	chr4:152049654:C:T	1.66057e-09	-1.71851	-0.846355
152049659	chr4:152049659:A:G	6.15251e-09	-1.45559	0.200425
152050203	chr4:152050203:G:A	3.91438e-09	-1.70736	-3.48322e-10
152050635	chr4:152050635:C:T	2.82816e-08	0.152183	0.118008
152050698	chr4:152050698:G:A	4.06432e-09	-1.66977	-3.48322e-10
152050866	chr4:152050866:G:A	5.76802e-09	-1.31969	-3.48322e-10
152051287	chr4:152051287:G:A	3.18124e-08	0.172851	0.214984
152051348	chr4:152051348:T:C	9.0765e-09	-1.7096	0.843273
152051650	chr4:152051650:C:T	5.6157e-09	-1.66637e-10	-1.34645
152051735	chr4:152051735:T:G	5.96519e-09	-1.66637e-10	-1.28608
152051780	chr4:152051780:A:G	2.69179e-09	-1.00437	-1.07744
152051829	chr4:152051829:A:C	2.49343e-07	-0.025811	2.47262
152051868	chr4:152051868:A:G	2.12229e-08	-1.29656	1.27962
152051908	chr4:152051908:A:C	1.98188e-08	-1.66637e-10	-0.0853888
152052063	chr4:152052063:C:G	5.22623e-09	-1.41833	-3.48322e-10
152052372	chr4:152052372:A:C	5.76235e-09	-1.66637e-10	-1.32067
152052373	chr4:152052373:T:C	6.58647e-09	0.0600592	-1.24706
152052445	chr4:152052445:A:G	6.42825e-09	0.0336611	-1.24498
152052501	chr4:152052501:A:G	5.89418e-09	-0.0566812	-1.24137
152052594	chr4:152052594:A:G	1.60513e-09	-1.38591	-1.21291
152052840	chr4:152052840:G:C	5.99871e-09	-1.28048	-3.48322e-10
152053171	chr4:152053171:A:G	5.83382e-09	-1.66637e-10	-1.30835
152053627	chr4:152053627:T:C	5.79894e-09	-1.66637e-10	-1.31435
152054035	chr4:152054035:CTGGAAGA:C	3.35509e-09	-1.48949	-0.372047
152054542	chr4:152054542:A:G	3.49665e-09	-1.50858	-0.311636
152054566	chr4:152054566:TTAGGCA:T	5.62492e-09	-1.66637e-10	-1.34481
152054658	chr4:152054658:C:T	4.32899e-09	-1.68066	0.0739709
152054695	chr4:152054695:A:G	4.41991e-09	-1.67621	0.0903064
152054762	chr4:152054762:A:G	4.49423e-09	-1.67463	0.105402
152054859	chr4:152054859:G:A	2.23071e-09	-1.10801	-1.16169
152054995	chr4:152054995:G:C	3.46185e-09	-1.51383	-0.316384
152054997	chr4:152054997:C:T	1.05516e-09	-1.75208	-1.26625
152054999	chr4:152054999:G:A	4.81708e-09	-1.42205	-0.0778036
152055118	chr4:152055118:C:T	5.60769e-09	-1.66637e-10	-1.34788
152055245	chr4:152055245:T:C	5.18282e-09	-1.40091	-0.0257639
152055269	chr4:152055269:G:T	6.70222e-09	-1.66637e-10	-1.16958
152055311	chr4:152055311:A:G	6.57737e-09	-1.66637e-10	-1.18839
152055516	chr4:152055516:A:C	4.19055e-09	-1.69188	0.0526885
152055814	chr4:152055814:T:G	4.7725e-09	-1.40164	-0.107515
152055963	chr4:152055963:G:A	6.0687e-09	-1.26888	-3.48322e-10
152055991	chr4:152055991:T:C	5.62522e-09	-1.66637e-10	-1.34476
152056195	chr4:152056195:C:T	5.60507e-09	-1.66637e-10	-1.34835
152056584	chr4:152056584:C:T	4.13327e-08	0.649633	-3.48322e-10
152056612	chr4:152056612:G:T	2.6653e-08	-1.66637e-10	0.210879
152056629	chr4:152056629:T:C	4.35194e-09	-1.68916	0.0877579
152056670	chr4:152056670:G:T	5.88485e-09	-1.66637e-10	-1.29964
152056832	chr4:152056832:C:A	7.02156e-09	-1.66637e-10	-1.12304
152056955	chr4:152056955:C:T	5.6231e-09	-1.66637e-10	-1.34514
152056965	chr4:152056965:A:G	5.92221e-09	-1.66637e-10	-1.29331
152057255	chr4:152057255:C:T	1.3416e-09	-1.43902	-1.33913
152057335	chr4:152057335:GTT:G	6.24864e-09	-1.23966	-3.48322e-10
152057994	chr4:152057994:T:C	5.62049e-09	-1.66637e-10	-1.3456
152058077	chr4:152058077:A:G	6.70221e-09	-1.50465	0.335062
152058098	chr4:152058098:T:C	2.20857e-08	-0.0266337	0.0495443
152058156	chr4:152058156:G:T	6.04564e-08	-1.66637e-10	1.0299
152058164	chr4:152058164:A:T	6.04599e-08	-1.66637e-10	1.02996
152058168	chr4:152058168:T:C	5.95566e-09	-1.28768	-3.48322e-10
152058311	chr4:152058311:T:C	1.35316e-09	-1.44355	-1.32603
152058662	chr4:152058662:C:G	3.54115e-08	0.495016	-3.48322e-10
152058763	chr4:152058763:T:C	6.17525e-09	-1.25147	-3.48322e-10
152059134	chr4:152059134:C:A	5.62288e-09	-1.66637e-10	-1.34518
152059254	chr4:152059254:G:A	4.85381e-09	-1.42151	-0.0707482
152059396	chr4:152059396:C:T	6.2199e-09	-1.24427	-3.48322e-10
152059429	chr4:152059429:C:G	5.85017e-09	-1.66637e-10	-1.30555
152059712	chr4:152059712:G:C	7.11404e-09	-1.66637e-10	-1.10995
152059924	chr4:152059924:T:C	6.73284e-09	-1.66637e-10	-1.16502
152060494	chr4:152060494:A:T	7.63048e-09	-1.66637e-10	-1.03987
152060574	chr4:152060574:T:C	5.995e-09	-1.2811	-3.48322e-10
152060702	chr4:152060702:T:C	5.26919e-09	-1.41014	-3.48322e-10
152060761	chr4:152060761:C:T	7.2417e-09	-1.66637e-10	-1.09216
152060839	chr4:152060839:C:T	6.02783e-09	-1.27563	-3.48322e-10
152060998	chr4:152060998:G:A	1.63018e-09	-1.24874	-1.33458
152061069	chr4:152061069:G:A	5.93555e-09	-1.66637e-10	-1.29106
152061126	chr4:152061126:G:A	7.23302e-09	-1.66637e-10	-1.09336
152061498	chr4:152061498:G:A	5.83133e-09	-1.66637e-10	-1.30878
152061510	chr4:152061510:T:G	4.72749e-09	-1.51863	-3.48322e-10
152061561	chr4:152061561:A:G	1.6344e-09	-1.26273	-1.31801
152062080	chr4:152062080:T:C	1.63307e-09	-1.24758	-1.33397
152062343	chr4:152062343:C:T	2.56729e-09	-0.982861	-1.14631
152062643	chr4:152062643:G:A	6.06459e-09	-1.66637e-10	-1.26955
152062867	chr4:152062867:T:C	5.95561e-09	-1.66637e-10	-1.28769
152062893	chr4:152062893:G:A	8.67886e-09	-1.66637e-10	-0.911131
152062943	chr4:152062943:T:C	5.84282e-09	-1.66637e-10	-1.30681
152063015	chr4:152063015:A:T	3.67024e-09	-1.608	-0.163761
152063162	chr4:152063162:C:T	5.59411e-09	-1.66637e-10	-1.35031
152063163	chr4:152063163:G:A	1.49822e-08	-1.66637e-10	-0.365159
152063199	chr4:152063199:T:G	5.59474e-09	-1.66637e-10	-1.35019
152063241	chr4:152063241:C:T	5.59572e-09	-1.66637e-10	-1.35002
152063388	chr4:152063388:T:C	2.41233e-09	-1.70133	-0.490098
152063749	chr4:152063749:A:T	5.79381e-09	-1.66637e-10	-1.31523
152063802	chr4:152063802:G:A	1.05481e-08	-1.66637e-10	-0.716072
152063897	chr4:152063897:C:T	6.55441e-09	-1.66637e-10	-1.19188
152063977	chr4:152063977:G:A	8.20816e-09	-0.966893	-3.48322e-10
152064205	chr4:152064205:G:A	3.75884e-09	-1.74791	-3.48322e-10
152064292	chr4:152064292:A:G	5.59159e-09	-1.66637e-10	-1.35076
152064387	chr4:152064387:G:T	7.76922e-08	-1.66637e-10	1.28073
152064961	chr4:152064961:C:A	7.01882e-09	-1.12343	-3.48322e-10
152065003	chr4:152065003:C:T	5.60671e-09	-1.66637e-10	-1.34806
152065080	chr4:152065080:C:T	5.63367e-09	-1.66637e-10	-1.34326
152065405	chr4:152065405:G:T	5.59123e-09	-1.66637e-10	-1.35082
152065461	chr4:152065461:C:T	6.99506e-09	-1.66637e-10	-1.12682
152065518	chr4:152065518:C:G	5.68806e-09	-1.66637e-10	-1.33365
152065564	chr4:152065564:G:T	5.6777e-09	-1.66637e-10	-1.33548
152065590	chr4:152065590:A:G	5.73619e-09	-1.66637e-10	-1.32523
152065689	chr4:152065689:G:T	5.73562e-09	-1.66637e-10	-1.32532
152065868	chr4:152065868:T:C	1.51987e-09	-1.36753	-1.28587
152065990	chr4:152065990:G:A	5.73562e-09	-1.66637e-10	-1.32532
152066226	chr4:152066226:TCTGCAGAAA:T	6.03025e-09	-1.66637e-10	-1.27523
152066292	chr4:152066292:T:C	3.43543e-09	-0.531434	-1.30644
152066317	chr4:152066317:G:T	5.59117e-09	-1.66637e-10	-1.35083
152066391	chr4:152066391:C:G	5.90788e-09	-1.66637e-10	-1.29573
152066408	chr4:152066408:C:T	5.70349e-09	-1.66637e-10	-1.33094
152066710	chr4:152066710:T:C	1.44239e-09	-1.38977	-1.31595
152067076	chr4:152067076:G:A	1.83386e-09	-1.14716	-1.31844
152067203	chr4:152067203:C:T	5.62099e-09	-1.66637e-10	-1.34551
152067338	chr4:152067338:A:G	2.02044e-09	-1.08943	-1.27928
152067719	chr4:152067719:T:C	5.59105e-09	-1.66637e-10	-1.35085
152067851	chr4:152067851:G:A	9.1351e-09	-1.66637e-10	-0.859897
152068030	chr4:152068030:C:G	1.60426e-09	-1.34201	-1.25735
152068234	chr4:152068234:T:C	5.71044e-09	-1.66637e-10	-1.32972
152068258	chr4:152068258:G:A	5.59176e-09	-1.66637e-10	-1.35073
152068448	chr4:152068448:G:T	5.59113e-09	-1.66637e-10	-1.35084
152068556	chr4:152068556:G:A	5.71076e-09	-1.66637e-10	-1.32967
152068665	chr4:152068665:G:T	9.86871e-10	-1.73555	-1.34969
152068835	chr4:152068835:T:C	1.69041e-08	-0.244466	-3.48322e-10
152068996	chr4:152068996:T:G	3.15326e-09	-1.47753	-0.446052
152069041	chr4:152069041:G:A	4.28201e-09	-1.6176	-3.48322e-10
152069133	chr4:152069133:C:T	5.70224e-09	-1.66637e-10	-1.33116
152069372	chr4:152069372:T:C	1.97217e-09	-1.18495	-1.20793
152069484	chr4:152069484:A:G	5.70586e-09	-1.66637e-10	-1.33053
152069516	chr4:152069516:A:G	6.27357e-09	-1.66637e-10	-1.23567
152069748	chr4:152069748:G:T	4.65927e-09	-1.53316	-3.48322e-10
152069892	chr4:152069892:C:G	1.40467e-08	-1.66637e-10	-0.42963
152069903	chr4:152069903:G:A	5.77229e-09	-1.66637e-10	-1.31895
152069942	chr4:152069942:C:T	2.83764e-09	-0.693172	-1.33588
152069943	chr4:152069943:G:A	1.85239e-09	-1.22429	-1.23125
152070009	chr4:152070009:A:G	5.66062e-09	-1.66637e-10	-1.33849
152070119	chr4:152070119:A:G	4.58823e-09	-1.54853	-3.48322e-10
152070312	chr4:152070312:C:G	3.9936e-09	-1.32461	-0.362716
152070396	chr4:152070396:G:A	5.59165e-09	-1.66637e-10	-1.35075
152070429	chr4:152070429:C:A	3.02982e-09	-0.734788	-1.22873
152070582	chr4:152070582:C:T	7.24263e-09	-1.66637e-10	-1.09204
152070673	chr4:152070673:T:C	1.91152e-09	-1.24105	-1.18308
152070748	chr4:152070748:C:A	1.86836e-09	-1.24222	-1.20474
152070833	chr4:152070833:G:C	4.35359e-09	-1.60102	-3.48322e-10
152070913	chr4:152070913:A:T	1.66195e-08	-0.261443	-3.48322e-10
152070978	chr4:152070978:G:A	5.59136e-09	-1.66637e-10	-1.3508
152071114	chr4:152071114:T:C	5.90941e-09	-1.66637e-10	-1.29548
152071477	chr4:152071477:T:A	5.59388e-09	-1.66637e-10	-1.35035
152071491	chr4:152071491:A:G	5.59224e-09	-1.66637e-10	-1.35064
152071539	chr4:152071539:C:A	6.14197e-09	-1.66637e-10	-1.25688
152071589	chr4:152071589:C:A	5.66214e-09	-1.66637e-10	-1.33822
152071776	chr4:152071776:T:C	3.79252e-09	-1.39298	-0.346014
152072016	chr4:152072016:G:T	1.17454e-08	-1.66637e-10	-0.608556
152072241	chr4:152072241:G:A	2.6816e-08	-1.66637e-10	0.216979
152072262	chr4:152072262:C:T	3.83003e-09	-0.416493	-1.31266
152072312	chr4:152072312:C:T	3.84686e-09	-1.38312	-0.341644
152072396	chr4:152072396:T:G	5.71219e-09	-1.66637e-10	-1.32942
152072468	chr4:152072468:T:G	5.83229e-09	-1.66637e-10	-1.30861
152072473	chr4:152072473:G:A	7.13302e-09	-1.66637e-10	-1.10729
152072784	chr4:152072784:A:T	3.28034e-09	-1.43213	-0.451946
152072859	chr4:152072859:G:A	5.61898e-09	-1.66637e-10	-1.34587
152072902	chr4:152072902:C:T	4.82884e-09	-1.49742	-3.48322e-10
152072945	chr4:152072945:G:A	5.0011e-09	-1.46236	-3.48322e-10
152073074	chr4:152073074:C:T	6.40856e-09	-0.204907	-1.00948
152073174	chr4:152073174:G:A	2.29569e-09	-1.47085	-0.770131
152073189	chr4:152073189:TG:T	2.87061e-09	-1.3601	-0.657397
152073333	chr4:152073333:T:C	6.80867e-09	-0.217641	-0.936183
152073378	chr4:152073378:G:A	7.22433e-09	-0.133003	-0.961564
152073482	chr4:152073482:A:G	2.10262e-09	-1.03772	-1.29112
152073491	chr4:152073491:A:G	1.24891e-09	-1.56431	-1.28544
152073538	chr4:152073538:G:A	5.59898e-09	-1.66637e-10	-1.34944
152074046	chr4:152074046:T:C	4.95332e-09	-1.47196	-3.48322e-10
152074342	chr4:152074342:T:C	1.71594e-09	-1.75277	-0.779294
152074628	chr4:152074628:A:G	1.68938e-09	-1.75775	-0.789914
152074694	chr4:152074694:G:A	4.87436e-09	-1.48803	-3.48322e-10
152074726	chr4:152074726:A:C	6.65424e-09	-1.66637e-10	-1.17677
152075014	chr4:152075014:G:A	2.2964e-09	-0.946457	-1.29422
152075030	chr4:152075030:C:G	5.59594e-09	-1.66637e-10	-1.34998
152075130	chr4:152075130:T:C	2.22602e-09	-0.974145	-1.29766
152075170	chr4:152075170:G:A	5.59538e-09	-1.66637e-10	-1.35008
152075311	chr4:152075311:A:T	6.29118e-09	-1.66637e-10	-1.23287
152075349	chr4:152075349:G:A	2.59699e-09	-1.73854	-0.379125
152075428	chr4:152075428:C:T	5.87969e-09	-1.66637e-10	-1.30052
152076720	chr4:152076720:T:A	2.02016e-09	-1.04776	-1.32109
152076806	chr4:152076806:G:A	1.04388e-09	-1.75415	-1.27492
152076956	chr4:152076956:G:A	2.78577e-09	-0.951739	-1.09576
152077007	chr4:152077007:G:A	5.62041e-09	-1.66637e-10	-1.34562
152077094	chr4:152077094:G:A	1.1017e-08	-1.66637e-10	-0.672585
152077297	chr4:152077297:T:C	5.94677e-09	-1.66637e-10	-1.28917
152077468	chr4:152077468:G:A	4.163e-09	-1.64579	-3.48322e-10
152077499	chr4:152077499:G:A	5.59116e-09	-1.66637e-10	-1.35083
152077562	chr4:152077562:G:A	6.1716e-09	-1.66637e-10	-1.25206
152077587	chr4:152077587:G:A	5.92211e-09	-1.66637e-10	-1.29333
152077590	chr4:152077590:A:C	7.26603e-09	-1.66637e-10	-1.08881
152077836	chr4:152077836:C:T	1.02691e-08	-1.66637e-10	-0.742886
152077929	chr4:152077929:C:T	1.21267e-09	-1.5284	-1.35079
152077939	chr4:152077939:A:G	4.9163e-09	-1.47946	-3.48322e-10
152078366	chr4:152078366:A:G	7.31197e-09	-1.66637e-10	-1.08251
152078380	chr4:152078380:C:T	4.91674e-09	-1.47937	-3.48322e-10
152079194	chr4:152079194:T:C	1.03209e-08	0.595192	-1.33304
152079245	chr4:152079245:A:G	1.52524e-09	-1.61268	-1.03719
152079326	chr4:152079326:C:T	4.14877e-09	-1.64921	-3.48322e-10
152080023	chr4:152080023:C:T	5.59242e-09	-1.66637e-10	-1.35061
152080067	chr4:152080067:G:A	8.85278e-09	0.435406	-1.3267
152080109	chr4:152080109:G:A	4.87662e-09	-1.48757	-3.48322e-10
152080147	chr4:152080147:G:T	5.82256e-09	-1.66637e-10	-1.31028
152080510	chr4:152080510:T:C	2.32443e-09	-1.48188	-0.746669
152080553	chr4:152080553:A:G	8.93159e-09	-1.66637e-10	-0.882426
152081103	chr4:152081103:C:T	2.90951e-09	-0.866278	-1.13776
152081632	chr4:152081632:G:A	7.46346e-09	0.262608	-1.32461
152082072	chr4:152082072:C:A	6.07988e-09	-1.66637e-10	-1.26704
152082523	chr4:152082523:A:G	1.6862e-09	-1.22354	-1.326
152082633	chr4:152082633:TG:T	1.14228e-08	-1.66637e-10	-0.63641
152082719	chr4:152082719:G:A	6.53399e-09	-1.66637e-10	-1.195
152082763	chr4:152082763:T:C	1.22443e-08	-1.66637e-10	-0.56696
152082830	chr4:152082830:C:T	4.07855e-09	-1.66628	-3.48322e-10
152082921	chr4:152082921:C:T	5.59556e-09	-1.66637e-10	-1.35005
152082998	chr4:152082998:T:C	1.02803e-09	-1.72975	-1.31463
152083032	chr4:152083032:G:A	1.35924e-09	-1.46402	-1.30108
152083527	chr4:152083527:G:A	2.05973e-09	-1.02506	-1.32438
152083925	chr4:152083925:G:A	6.14825e-09	-1.66637e-10	-1.25585
152084018	chr4:152084018:G:A	6.22118e-09	-1.66637e-10	-1.24406
152084369	chr4:152084369:A:G	3.10974e-09	-1.73228	-0.205199
152084564	chr4:152084564:T:C	9.76906e-09	-0.0517968	-0.741003
152084647	chr4:152084647:G:A	1.53515e-08	-1.66637e-10	-0.340805
152084712	chr4:152084712:G:A	7.33673e-09	-1.66637e-10	-1.07913
152084873	chr4:152084873:G:T	5.86334e-09	-1.66637e-10	-1.3033
152084953	chr4:152084953:T:A	4.8871e-09	-0.234385	-1.25104
152084963	chr4:152084963:T:G	5.59116e-09	-1.66637e-10	-1.35083
152085142	chr4:152085142:C:T	6.09227e-09	-1.66637e-10	-1.265
152085210	chr4:152085210:A:G	3.06478e-09	-0.808395	-1.14365
152085294	chr4:152085294:G:A	3.75017e-09	-1.75022	-3.48322e-10
152085545	chr4:152085545:T:A	2.53746e-08	1.45905	-1.29732
152085865	chr4:152085865:A:C	2.16519e-09	-0.950327	-1.34919
152085989	chr4:152085989:T:G	1.60715e-08	-1.66637e-10	-0.294975
152086074	chr4:152086074:T:C	3.67852e-09	-0.620737	-1.14877
152086328	chr4:152086328:G:A	4.19559e-09	-0.642066	-0.99592
152086662	chr4:152086662:T:G	5.59684e-09	-1.66637e-10	-1.34982
152086882	chr4:152086882:G:T	3.76669e-09	-1.74583	-3.48322e-10
152087297	chr4:152087297:T:C	5.66013e-09	-1.66637e-10	-1.33857
152087388	chr4:152087388:C:T	4.86248e-09	-1.66995	0.179481
152087397	chr4:152087397:C:T	3.71575e-09	-1.75944	-3.48322e-10
152088351	chr4:152088351:C:T	3.71335e-09	-1.76009	-3.48322e-10
152088993	chr4:152088993:A:G	3.75878e-09	-1.74793	-3.48322e-10
152089316	chr4:152089316:C:T	8.45771e-09	-0.294754	-0.642188
152089498	chr4:152089498:G:A	1.76087e-08	1.0413	-1.24493
152089613	chr4:152089613:G:A	2.61799e-09	-1.38253	-0.727083
152089924	chr4:152089924:T:A	3.70778e-09	-1.76159	-3.48322e-10
152090058	chr4:152090058:T:C	6.2988e-09	-1.66637e-10	-1.23166
152090476	chr4:152090476:G:A	6.47278e-09	-1.66637e-10	-1.20442
152090559	chr4:152090559:C:A	6.53327e-09	-1.66637e-10	-1.19511
152090878	chr4:152090878:T:C	2.15114e-09	-1.32482	-0.981202
152090966	chr4:152090966:G:A	6.1741e-09	-1.66637e-10	-1.25166
152091070	chr4:152091070:T:C	6.02395e-09	-1.66637e-10	-1.27628
152091312	chr4:152091312:T:G	2.82504e-09	-1.26552	-0.76798
152091347	chr4:152091347:A:G	2.41854e-09	-1.46074	-0.728117
152091489	chr4:152091489:G:A	1.03329e-08	-1.66637e-10	-0.736685
152091689	chr4:152091689:T:C	9.33522e-09	-0.838227	-3.48322e-10
152092102	chr4:152092102:G:A	7.04023e-09	-1.12038	-3.48322e-10
152092331	chr4:152092331:C:T	1.22518e-08	-1.66637e-10	-0.566349
152092368	chr4:152092368:G:C	1.05821e-08	-1.66637e-10	-0.712852
152092796	chr4:152092796:A:ACC	2.02634e-08	-1.66637e-10	-0.0632065
152093340	chr4:152093340:C:T	6.29491e-09	-1.66637e-10	-1.23228
152093341	chr4:152093341:T:A	6.38356e-09	-1.66637e-10	-1.21829
152093379	chr4:152093379:C:T	3.7657e-09	-1.74609	-3.48322e-10
152093761	chr4:152093761:T:C	1.41868e-08	-0.41971	-3.48322e-10
152094199	chr4:152094199:G:T	2.35374e-07	2.38915	-3.48322e-10
152094380	chr4:152094380:A:G	9.33033e-09	-1.66637e-10	-0.83875
152094552	chr4:152094552:C:T	1.17778e-08	-0.14291	-0.462899
152095579	chr4:152095579:G:A	7.11785e-09	-1.66637e-10	-1.10942
152095645	chr4:152095645:C:T	1.17941e-07	-0.146911	1.84508
152096300	chr4:152096300:A:G	1.21196e-09	-1.75448	-1.1253
152097378	chr4:152097378:G:A	5.86974e-09	-1.66637e-10	-1.30221
152097474	chr4:152097474:A:AGG	1.15406e-08	-1.66637e-10	-0.626152
152097528	chr4:152097528:AAAAG:A	8.95079e-09	-0.880279	-3.48322e-10
152097950	chr4:152097950:C:A	4.14661e-09	-1.64973	-3.48322e-10
152097953	chr4:152097953:T:G	4.18879e-09	-1.63961	-3.48322e-10
152098945	chr4:152098945:G:A	2.69234e-08	-0.104622	0.325596
152099190	chr4:152099190:A:C	1.19577e-08	-1.66637e-10	-0.590648
152100754	chr4:152100754:C:T	6.46395e-09	-1.66637e-10	-1.20578
152101140	chr4:152101140:G:A	1.21476e-08	-1.66637e-10	-0.574893
152101223	chr4:152101223:G:A	2.83882e-09	-0.678109	-1.35053
152101289	chr4:152101289:G:C	7.09752e-09	-1.66637e-10	-1.11228
152101329	chr4:152101329:T:TA	3.94387e-09	-1.7608	0.0609451
152101511	chr4:152101511:G:A	1.26017e-09	-1.74192	-1.09885
152101748	chr4:152101748:A:G	1.19086e-08	-1.66637e-10	-0.59476
152101751	chr4:152101751:G:A	3.9189e-09	-1.76129	0.0550797
152102250	chr4:152102250:C:A	1.25673e-09	-1.74551	-1.098
152102821	chr4:152102821:G:A	1.89633e-08	-1.66637e-10	-0.129517
152102824	chr4:152102824:G:A	4.50328e-09	-1.56722	-3.48322e-10
152103336	chr4:152103336:T:C	2.6462e-09	-0.75041	-1.34849
152103754	chr4:152103754:C:A	1.32396e-08	-1.66637e-10	-0.488811
152104020	chr4:152104020:C:T	4.54404e-09	-1.5582	-3.48322e-10
152104756	chr4:152104756:A:G	7.64332e-09	-1.66637e-10	-1.03819
152104881	chr4:152104881:G:A	5.59775e-09	-1.66637e-10	-1.34966
152105248	chr4:152105248:T:C	6.40641e-09	-1.66637e-10	-1.21472
152105611	chr4:152105611:C:T	2.44723e-09	-0.838084	-1.33898
152105732	chr4:152105732:A:G	4.49558e-09	-1.56893	-3.48322e-10
152105750	chr4:152105750:T:C	7.53697e-09	-1.66637e-10	-1.0522
152106025	chr4:152106025:T:C	3.41784e-09	-0.545536	-1.29748
152106640	chr4:152106640:T:C	5.86471e-09	-1.66637e-10	-1.30307
152106853	chr4:152106853:C:T	5.8488e-09	-1.66637e-10	-1.30578
152107314	chr4:152107314:G:A	3.64953e-09	-0.44974	-1.32768
152107544	chr4:152107544:G:A	2.80927e-09	-0.833312	-1.20579
152107708	chr4:152107708:C:T	2.13623e-08	0.00186405	-0.0122589
152108261	chr4:152108261:G:A	3.63054e-09	-0.449744	-1.33289
152108271	chr4:152108271:T:A	3.79383e-09	-0.403606	-1.33504
152108658	chr4:152108658:A:T	7.17957e-09	-1.66637e-10	-1.10078
152108921	chr4:152108921:T:C	2.86527e-09	-0.709936	-1.30942
152108962	chr4:152108962:T:C	4.25215e-09	-0.519222	-1.10538
152109068	chr4:152109068:T:C	5.66556e-09	-1.66637e-10	-1.33761
152109206	chr4:152109206:G:A	6.75999e-09	-1.66637e-10	-1.161
152110358	chr4:152110358:T:G	2.84246e-09	-0.817687	-1.20966
152110564	chr4:152110564:A:C	5.63618e-09	-1.66637e-10	-1.34281
152110583	chr4:152110583:G:A	3.11159e-09	-0.788881	-1.148
152110712	chr4:152110712:C:A	1.78044e-08	-1.66637e-10	-0.192576
152110853	chr4:152110853:G:C	2.80457e-09	-0.82756	-1.21321
152111047	chr4:152111047:G:A	8.39247e-09	-1.66637e-10	-0.944686
152111215	chr4:152111215:C:T	5.77418e-09	-1.66637e-10	-1.31862
152112038	chr4:152112038:A:T	6.00277e-09	-1.66637e-10	-1.2798
152112281	chr4:152112281:T:C	1.25061e-08	0.0364457	-0.582249
152112457	chr4:152112457:G:A	9.89316e-09	-0.111613	-0.668564
152112480	chr4:152112480:T:C	4.24852e-09	-0.287556	-1.33789
152113798	chr4:152113798:T:G	5.70308e-09	-1.66637e-10	-1.33101
152113846	chr4:152113846:G:GAT	1.62374e-08	-1.66637e-10	-0.284702
152114189	chr4:152114189:G:C	1.50878e-09	-1.42341	-1.23731
152115152	chr4:152115152:C:T	3.90664e-09	-1.70934	-3.48322e-10
152115168	chr4:152115168:G:A	1.78731e-08	-1.66637e-10	-0.188723
152115247	chr4:152115247:C:T	3.86773e-09	-1.71935	-3.48322e-10
152115370	chr4:152115370:G:A	1.2411e-08	0.0910595	-0.644499
152115577	chr4:152115577:G:A	5.32886e-09	-0.171288	-1.2276
152115676	chr4:152115676:G:A	5.34704e-09	-0.162342	-1.23314
152115934	chr4:152115934:T:C	7.52628e-09	-1.66637e-10	-1.05362
152116121	chr4:152116121:T:C	8.45199e-09	0.375018	-1.31264
152116323	chr4:152116323:C:T	1.66432e-08	-1.66637e-10	-0.260017
152116336	chr4:152116336:C:G	1.49117e-09	-1.46833	-1.20413
152116519	chr4:152116519:C:T	8.87223e-09	0.432027	-1.32112
152116531	chr4:152116531:A:T	5.59109e-09	-1.66637e-10	-1.35085
152116550	chr4:152116550:C:T	2.25075e-09	-1.08242	-1.17834
152117324	chr4:152117324:T:C	6.72099e-09	-1.66637e-10	-1.16678
152117354	chr4:152117354:C:T	7.45409e-09	-1.66637e-10	-1.06326
152117462	chr4:152117462:T:A	5.59104e-09	-1.66637e-10	-1.35086
152117913	chr4:152117913:A:G	3.82736e-09	-1.72985	-3.48322e-10
152118249	chr4:152118249:G:A	5.44951e-09	-0.110834	-1.26566
152118289	chr4:152118289:A:G	5.63999e-09	-1.66637e-10	-1.34214
152119374	chr4:152119374:C:T	7.77387e-09	-1.02125	-3.48322e-10
152119518	chr4:152119518:C:T	1.59377e-09	-1.30738	-1.29854
152119570	chr4:152119570:T:G	5.8535e-09	-1.66637e-10	-1.30498
152120269	chr4:152120269:T:C	2.43908e-09	-0.861703	-1.3187
152120350	chr4:152120350:G:A	5.60147e-09	-1.66637e-10	-1.34899
152120364	chr4:152120364:G:A	2.6995e-09	-0.804606	-1.27435
152120600	chr4:152120600:A:G	1.33611e-08	-1.66637e-10	-0.47967
152120858	chr4:152120858:T:TA	3.34505e-08	-1.66637e-10	0.438046
152120863	chr4:152120863:T:C	6.05963e-09	-1.66637e-10	-1.27037
152121125	chr4:152121125:C:T	3.35201e-08	-1.66637e-10	0.440125
152121520	chr4:152121520:A:G	5.7539e-09	-1.66637e-10	-1.32214
152121816	chr4:152121816:A:T	8.23343e-09	-1.66637e-10	-0.963818
152122698	chr4:152122698:T:C	2.72232e-09	-0.773658	-1.29688
152123356	chr4:152123356:T:A	1.06886e-09	-1.75821	-1.24721
152123743	chr4:152123743:A:G	2.39748e-09	-1.04551	-1.15209
152123872	chr4:152123872:A:C	2.88844e-09	-0.741192	-1.27011
152124078	chr4:152124078:T:C	2.42636e-08	-1.66637e-10	0.116955
152124154	chr4:152124154:C:T	1.40282e-08	-1.66637e-10	-0.430954
152124289	chr4:152124289:T:G	2.71076e-09	-0.792723	-1.28207
152124443	chr4:152124443:G:A	2.99298e-09	-0.721091	-1.25466
152124828	chr4:152124828:G:A	5.64912e-09	-1.66637e-10	-1.34052
152125513	chr4:152125513:G:A	1.4372e-08	-0.576998	0.170262
152125884	chr4:152125884:C:T	5.95459e-09	-1.66637e-10	-1.28786
152126107	chr4:152126107:A:G	8.85879e-09	-1.66637e-10	-0.890611
152126313	chr4:152126313:G:T	1.03093e-08	-1.66637e-10	-0.738972
152126394	chr4:152126394:G:A	2.94262e-09	-0.739146	-1.25357
152126643	chr4:152126643:G:A	5.60028e-09	-1.66637e-10	-1.3492
152126668	chr4:152126668:TG:T	3.17912e-09	-0.59675	-1.31867
152127096	chr4:152127096:C:T	3.3777e-09	-0.533009	-1.32182
152127280	chr4:152127280:A:G	2.80648e-09	-0.745752	-1.29434
152127499	chr4:152127499:A:G	2.85312e-09	-0.745977	-1.27763
152127650	chr4:152127650:A:T	2.95378e-09	-0.716816	-1.27212
152127830	chr4:152127830:G:A	3.56375e-09	-1.71349	-0.0877171
152128052	chr4:152128052:T:A	2.87189e-09	-0.741326	-1.27573
152128172	chr4:152128172:A:G	1.39708e-08	-0.534479	0.0994306
152128266	chr4:152128266:C:T	1.32198e-08	-0.525517	0.0352149
152128713	chr4:152128713:G:A	3.70814e-09	-1.76149	-3.48322e-10
152129032	chr4:152129032:C:T	1.33683e-08	-1.66637e-10	-0.479136
152129620	chr4:152129620:C:T	8.58458e-09	-1.66637e-10	-0.922054
152129651	chr4:152129651:G:A	1.37473e-08	-0.45118	-3.48322e-10
152129699	chr4:152129699:A:AG	5.59469e-09	-1.66637e-10	-1.3502
152129800	chr4:152129800:G:A	3.9343e-09	-0.480168	-1.22212
152129853	chr4:152129853:G:A	5.79402e-09	-1.3152	-3.48322e-10
152130479	chr4:152130479:C:T	5.59274e-09	-1.66637e-10	-1.35055
152131527	chr4:152131527:AT:A	4.18823e-09	-1.34229	-0.297455
152131555	chr4:152131555:T:C	3.754e-09	-1.71946	-0.0297378
152131633	chr4:152131633:A:G	1.326e-08	-0.540801	0.0535295
152131689	chr4:152131689:TG:T	6.22916e-09	-1.66637e-10	-1.24278
152131821	chr4:152131821:T:C	4.20637e-09	-1.71872	0.083295
152131955	chr4:152131955:C:T	5.69642e-09	-1.66637e-10	-1.33218
152131962	chr4:152131962:G:T	1.24023e-08	-0.565962	0.0118256
152132112	chr4:152132112:T:TC	4.82325e-09	-1.29072	-0.207849
152132145	chr4:152132145:G:A	4.05562e-09	-1.71365	0.0417335
152132176	chr4:152132176:C:T	5.86272e-09	-1.66637e-10	-1.30341
152132273	chr4:152132273:A:G	3.33519e-09	-0.634995	-1.2325
152132768	chr4:152132768:G:A	2.49505e-08	-1.66637e-10	0.144875
152132999	chr4:152132999:C:A	4.11798e-09	-1.70506	0.0484076
152133208	chr4:152133208:T:C	3.18764e-09	-0.588034	-1.3247
152133284	chr4:152133284:G:A	6.84377e-09	-1.66637e-10	-1.14868
152133357	chr4:152133357:G:T	5.40012e-09	-1.3856	-3.48322e-10
152133487	chr4:152133487:C:T	5.5984e-09	-1.66637e-10	-1.34954
152133717	chr4:152133717:T:C	5.90477e-09	-1.66637e-10	-1.29626
152134040	chr4:152134040:GGC:G	1.00501e-08	0.540299	-1.30474
152134225	chr4:152134225:T:C	4.36922e-09	-1.33807	-0.259362
152134233	chr4:152134233:C:G	2.43661e-08	-1.66637e-10	0.121172
152134346	chr4:152134346:G:A	4.87242e-09	-1.48843	-3.48322e-10
152134778	chr4:152134778:G:A	1.24375e-08	-0.594219	0.0429161
152134955	chr4:152134955:T:C	1.63205e-09	-1.23699	-1.34519
152135321	chr4:152135321:G:A	5.67484e-09	-1.66637e-10	-1.33598
152135421	chr4:152135421:G:T	1.03176e-08	-1.66637e-10	-0.738169
152135618	chr4:152135618:C:G	6.49385e-09	-1.66637e-10	-1.20116
152135928	chr4:152135928:C:T	3.94965e-09	-0.427734	-1.27066
152135966	chr4:152135966:C:T	5.68296e-09	-1.66637e-10	-1.33455
152136211	chr4:152136211:C:T	1.26287e-08	-0.652638	0.11659
152136309	chr4:152136309:G:A	5.6006e-09	-1.66637e-10	-1.34915
152136429	chr4:152136429:T:A	1.17134e-08	-0.713419	0.102131
152136482	chr4:152136482:G:A	4.00419e-09	-1.72614	0.0414578
152136816	chr4:152136816:G:A	5.61e-09	-1.66637e-10	-1.34747
152137212	chr4:152137212:C:T	4.0596e-09	-0.42773	-1.24321
152137536	chr4:152137536:G:A	5.61813e-09	-1.66637e-10	-1.34602
152137588	chr4:152137588:C:G	5.5978e-09	-1.66637e-10	-1.34965
152137628	chr4:152137628:C:T	9.78972e-09	0.50672	-1.29741
152137674	chr4:152137674:G:A	7.06386e-09	-1.66637e-10	-1.11703
152137754	chr4:152137754:C:T	3.31042e-09	-0.596627	-1.27832
152137778	chr4:152137778:C:A	8.48616e-09	-1.66637e-10	-0.933584
152137997	chr4:152137997:A:C	5.63856e-09	-1.66637e-10	-1.34239
152138071	chr4:152138071:C:T	5.64085e-09	-1.66637e-10	-1.34199
152138148	chr4:152138148:T:C	5.59372e-09	-1.66637e-10	-1.35038
152138180	chr4:152138180:T:C	3.71721e-09	-1.75905	-3.48322e-10
152138554	chr4:152138554:C:T	5.6184e-09	-1.66637e-10	-1.34597
152138772	chr4:152138772:A:G	1.00047e-08	-0.768967	-3.48322e-10
152138847	chr4:152138847:T:G	4.00829e-09	-0.429659	-1.254
152139065	chr4:152139065:G:A	4.08521e-09	-0.381153	-1.28349
152139090	chr4:152139090:A:G	5.70529e-09	-1.66637e-10	-1.33063
152139139	chr4:152139139:T:C	6.57555e-09	-1.66637e-10	-1.18866
152140073	chr4:152140073:G:A	4.15256e-09	-1.30651	-0.341782
152140077	chr4:152140077:T:C	3.4373e-09	-0.573946	-1.26339
152140248	chr4:152140248:A:T	1.19872e-08	-1.66637e-10	-0.588181
152140441	chr4:152140441:T:C	3.9911e-09	-1.73038	0.0424311
152140454	chr4:152140454:A:T	5.70371e-09	-1.3309	-3.48322e-10
152140638	chr4:152140638:C:T	3.71457e-09	-0.515512	-1.24425
152140986	chr4:152140986:G:A	6.66384e-09	-1.66637e-10	-1.17533
152141141	chr4:152141141:A:G	3.15343e-09	-0.689811	-1.23372
152141552	chr4:152141552:A:G	2.39238e-08	-0.417674	0.520529
152141823	chr4:152141823:T:A	6.59186e-09	-1.66637e-10	-1.18619
152142239	chr4:152142239:T:G	1.01827e-08	-1.66637e-10	-0.751334
152142282	chr4:152142282:C:T	2.56918e-08	-1.66637e-10	0.174151
152142369	chr4:152142369:A:T	5.79417e-09	-1.66637e-10	-1.31517
152142698	chr4:152142698:C:T	7.19622e-09	-1.66637e-10	-1.09847
152142856	chr4:152142856:G:A	2.29703e-08	-1.66637e-10	0.0621792
152143540	chr4:152143540:G:A	3.72087e-09	-0.456654	-1.30141
152144098	chr4:152144098:C:T	5.59144e-09	-1.66637e-10	-1.35078
152144319	chr4:152144319:G:T	9.1674e-09	-1.66637e-10	-0.856368
152144522	chr4:152144522:C:T	5.61514e-09	-1.66637e-10	-1.34655
152144728	chr4:152144728:A:G	1.34292e-08	-1.66637e-10	-0.474588
152145057	chr4:152145057:G:A	4.47743e-09	-1.71754	0.144564
152145184	chr4:152145184:T:C	5.75739e-09	-1.66637e-10	-1.32154
152145237	chr4:152145237:C:T	6.29876e-09	-1.66637e-10	-1.23167
152145425	chr4:152145425:G:A	4.19474e-09	-0.358784	-1.2794
152145548	chr4:152145548:G:T	3.72596e-09	-1.7567	-3.48322e-10
152145605	chr4:152145605:T:G	1.26197e-08	-0.51215	-0.0246121
152145761	chr4:152145761:G:A	5.59208e-09	-1.66637e-10	-1.35067
152145892	chr4:152145892:C:T	4.12442e-09	-1.65509	-3.48322e-10
152145955	chr4:152145955:T:G	4.06977e-09	-0.40126	-1.26717
152146331	chr4:152146331:C:T	5.77707e-09	-1.66637e-10	-1.31812
152146442	chr4:152146442:C:A	5.59674e-09	-1.66637e-10	-1.34984
152147142	chr4:152147142:A:G	3.68136e-09	-0.460479	-1.30826
152147188	chr4:152147188:A:G	3.72571e-09	-0.456811	-1.29995
152147364	chr4:152147364:A:T	1.40253e-08	-0.446044	0.0148869
152147373	chr4:152147373:A:G	1.30688e-08	-1.66637e-10	-0.501793
152147685	chr4:152147685:C:A	1.24233e-08	-0.461554	-0.0908925
152147765	chr4:152147765:C:T	3.97953e-09	-1.73329	0.0424311
152147857	chr4:152147857:G:T	2.09885e-08	-0.367463	0.339416
152147930	chr4:152147930:T:A	4.03662e-09	-1.72154	0.0449269
152148136	chr4:152148136:G:T	1.31503e-08	-0.450402	-0.0451754
152148239	chr4:152148239:G:A	5.90636e-09	-1.66637e-10	-1.29599
152148375	chr4:152148375:G:A	3.68329e-09	-0.571973	-1.19624
152148446	chr4:152148446:C:T	5.80756e-09	-1.66637e-10	-1.31286
152148516	chr4:152148516:G:A	5.93871e-09	-1.66637e-10	-1.29053
152149122	chr4:152149122:G:A	1.93215e-07	2.19178	-3.48322e-10
152149251	chr4:152149251:C:T	7.2569e-09	-1.09007	-3.48322e-10
152149311	chr4:152149311:T:C	3.71735e-09	-1.75901	-3.48322e-10
152149643	chr4:152149643:C:T	5.69872e-09	-1.66637e-10	-1.33178
152149676	chr4:152149676:G:C	3.78743e-09	-0.42945	-1.31088
152149934	chr4:152149934:C:T	4.41801e-09	-1.73916	0.152832
152149957	chr4:152149957:C:T	6.50909e-09	-1.19882	-3.48322e-10
152150992	chr4:152150992:C:T	3.2877e-08	-1.66637e-10	0.420752
152151004	chr4:152151004:C:T	3.37537e-09	-0.620066	-1.23545
152151733	chr4:152151733:T:C	1.00072e-08	0.550626	-1.31934
152151743	chr4:152151743:C:T	3.33993e-09	-0.64568	-1.22039
152152280	chr4:152152280:A:G	4.14283e-09	-0.384	-1.26664
152152282	chr4:152152282:T:C	5.59809e-09	-1.66637e-10	-1.3496
152152328	chr4:152152328:G:A	3.18887e-09	-0.69233	-1.22002
152152804	chr4:152152804:C:G	6.50467e-09	-0.587615	-0.611886
152153106	chr4:152153106:C:T	5.91228e-09	-1.66637e-10	-1.29499
152153282	chr4:152153282:A:T	5.60592e-09	-1.66637e-10	-1.3482
152153452	chr4:152153452:T:C	4.18257e-09	-0.35414	-1.28696
152153624	chr4:152153624:G:T	4.30814e-09	-0.351775	-1.25974
152153690	chr4:152153690:C:A	1.35575e-08	0.832333	-1.29741
152153777	chr4:152153777:G:T	5.60087e-09	-1.66637e-10	-1.3491
152153940	chr4:152153940:A:ATGTC	3.71192e-09	-1.76047	-3.48322e-10
152154082	chr4:152154082:G:A	3.57312e-09	-0.449138	-1.34945
152154197	chr4:152154197:G:A	3.6729e-09	-0.423016	-1.34802
152154339	chr4:152154339:A:G	1.33921e-08	-0.587309	0.109955
152154562	chr4:152154562:T:G	3.6876e-09	-0.416334	-1.35071
152154901	chr4:152154901:A:G	1.15677e-08	-1.66637e-10	-0.623803
152155000	chr4:152155000:C:G	6.80146e-09	-1.66637e-10	-1.15488
152155010	chr4:152155010:A:G	5.32785e-08	-1.66637e-10	0.903512
152155050	chr4:152155050:A:G	6.12462e-09	-1.66637e-10	-1.2597
152155219	chr4:152155219:A:T	5.60399e-09	-1.66637e-10	-1.34854
152155339	chr4:152155339:G:A	5.70486e-09	-1.66637e-10	-1.3307
152156365	chr4:152156365:A:T	3.67869e-09	-0.500591	-1.26887
152156417	chr4:152156417:G:T	3.34906e-09	-0.571015	-1.29233
152156716	chr4:152156716:C:G	3.82688e-09	-1.68907	-0.0408979
152156800	chr4:152156800:G:A	5.61708e-09	-1.66637e-10	-1.34621
152157014	chr4:152157014:C:T	8.04858e-09	-0.986525	-3.48322e-10
152157875	chr4:152157875:G:A	1.13388e-08	-1.66637e-10	-0.643794
152157972	chr4:152157972:G:A	5.60252e-09	-1.66637e-10	-1.34881
152158070	chr4:152158070:G:A	1.66594e-08	-0.259047	-3.48322e-10
152158109	chr4:152158109:T:A	9.92506e-09	-0.641223	-0.135735
152158116	chr4:152158116:T:G	1.04308e-08	-0.618534	-0.108722
152158379	chr4:152158379:G:C	1.0459e-09	-1.67877	-1.34837
152158441	chr4:152158441:T:C	5.90319e-09	-1.66637e-10	-1.29653
152158490	chr4:152158490:C:T	6.92686e-09	-1.66637e-10	-1.13661
152158668	chr4:152158668:T:C	5.9186e-09	-1.66637e-10	-1.29392
152159083	chr4:152159083:G:A	6.5866e-09	-1.66637e-10	-1.18698
152159782	chr4:152159782:G:T	1.13269e-08	0.663763	-1.3086
152159977	chr4:152159977:G:A	1.44194e-08	-1.66637e-10	-0.403449
152160499	chr4:152160499:C:T	4.40514e-09	-1.58925	-3.48322e-10
152160622	chr4:152160622:C:T	7.04787e-09	-1.11929	-3.48322e-10
152160996	chr4:152160996:C:T	5.74418e-09	-1.66637e-10	-1.32383
152161096	chr4:152161096:A:G	1.65452e-08	-1.66637e-10	-0.265924
152161520	chr4:152161520:C:T	2.95606e-08	-1.66637e-10	0.314423
152161546	chr4:152161546:G:A	3.86744e-09	-1.71943	-3.48322e-10
152161674	chr4:152161674:C:G	3.80735e-09	-1.73509	-3.48322e-10
152161917	chr4:152161917:C:A	5.70119e-09	-1.66637e-10	-1.33135
152162113	chr4:152162113:G:A	5.64313e-09	-1.66637e-10	-1.34158
152162129	chr4:152162129:T:C	1.21349e-08	0.729063	-1.305
152163301	chr4:152163301:T:C	5.72311e-09	-1.66637e-10	-1.32751
152163402	chr4:152163402:G:A	5.77352e-09	-1.66637e-10	-1.31874
152163762	chr4:152163762:T:C	1.06982e-08	-1.66637e-10	-0.70195
152163968	chr4:152163968:A:G	5.85199e-09	-1.66637e-10	-1.30524
152164021	chr4:152164021:G:A	2.60142e-09	-1.46827	-0.647698
152164105	chr4:152164105:G:A	3.71599e-09	-1.75938	-3.48322e-10
152164462	chr4:152164462:G:C	2.23924e-09	-1.76154	-0.504342
152164789	chr4:152164789:C:T	2.84953e-09	-1.39973	-0.625138
152164813	chr4:152164813:C:T	7.70741e-08	1.27275	-3.48322e-10
152164917	chr4:152164917:C:T	2.32202e-09	-1.40429	-0.825291
152164950	chr4:152164950:G:A	5.10632e-09	-1.44154	-3.48322e-10
152165014	chr4:152165014:A:T	5.45788e-09	-1.37496	-3.48322e-10
152165032	chr4:152165032:A:C	3.70844e-09	-1.76141	-3.48322e-10
152165239	chr4:152165239:G:C	6.6467e-09	-1.66637e-10	-1.1779
152165415	chr4:152165415:G:A	2.5853e-09	-1.37377	-0.74841
152165673	chr4:152165673:T:G	4.02859e-09	-0.381107	-1.2975
152165889	chr4:152165889:C:G	5.72501e-09	-1.66637e-10	-1.32718
152166505	chr4:152166505:G:A	9.58953e-09	-1.66637e-10	-0.811349
152167034	chr4:152167034:A:G	5.59495e-09	-1.66637e-10	-1.35016
152167412	chr4:152167412:T:G	3.4137e-09	-0.596798	-1.24743
152167804	chr4:152167804:G:A	2.14959e-09	-1.69144	-0.615304
152168055	chr4:152168055:G:T	3.4492e-09	-0.833028	-1.00085
152168094	chr4:152168094:T:C	2.23124e-09	-1.76098	-0.508485
152168106	chr4:152168106:C:G	5.61197e-09	-1.66637e-10	-1.34712
152168302	chr4:152168302:T:G	4.03758e-09	-0.338689	-1.33769
152168393	chr4:152168393:G:A	1.64923e-08	-1.66637e-10	-0.269126
152168550	chr4:152168550:T:C	5.59107e-09	-1.66637e-10	-1.35085
152168607	chr4:152168607:A:C	1.23856e-08	-1.66637e-10	-0.555489
152168800	chr4:152168800:T:G	3.71362e-09	-1.76001	-3.48322e-10
152168837	chr4:152168837:C:G	3.04746e-09	-0.988418	-0.969295
152169451	chr4:152169451:G:T	3.84801e-09	-1.72446	-3.48322e-10
152169564	chr4:152169564:T:C	3.36298e-09	-0.564021	-1.29517
152170171	chr4:152170171:A:C	1.32523e-08	-0.70391	0.216057
152170531	chr4:152170531:A:G	5.7348e-09	-1.66637e-10	-1.32547
152171384	chr4:152171384:T:C	2.80325e-09	-1.125	-0.916236
152171559	chr4:152171559:T:C	5.9529e-09	-1.66637e-10	-1.28814
152171655	chr4:152171655:G:A	5.09925e-09	-0.99183	-0.451097
152172340	chr4:152172340:G:A	1.2167e-09	-1.76153	-1.11435
152172488	chr4:152172488:C:G	2.85389e-09	-1.29305	-0.730286
152172500	chr4:152172500:C:G	2.01047e-09	-1.76145	-0.612203
152172662	chr4:152172662:C:T	3.74086e-09	-1.75271	-3.48322e-10
152172737	chr4:152172737:T:C	6.41349e-09	-0.860505	-0.353112
152172827	chr4:152172827:C:A	5.97322e-09	-1.66637e-10	-1.28474
152173206	chr4:152173206:G:A	2.0123e-09	-1.76141	-0.611333
152173581	chr4:152173581:C:A	5.59432e-09	-1.66637e-10	-1.35027
152173815	chr4:152173815:T:C	6.41686e-09	-1.66637e-10	-1.21309
152173832	chr4:152173832:T:C	5.97668e-09	-1.66637e-10	-1.28416
152173868	chr4:152173868:G:A	5.87828e-09	-1.66637e-10	-1.30076
152173917	chr4:152173917:G:A	3.42983e-09	-1.61469	-0.22482
152173945	chr4:152173945:C:T	2.25838e-09	-1.72114	-0.536233
152173973	chr4:152173973:C:A	1.70451e-08	-0.199603	-0.0365536
152173993	chr4:152173993:C:T	4.99195e-09	-0.183171	-1.28102
152174927	chr4:152174927:A:G	6.88039e-09	-1.66637e-10	-1.14335
152175224	chr4:152175224:A:G	8.03885e-09	-0.6743	-0.313435
152175352	chr4:152175352:G:A	4.05211e-09	-1.67278	-3.48322e-10
152175363	chr4:152175363:C:T	6.80854e-09	-1.66637e-10	-1.15384
152175685	chr4:152175685:A:G	7.21677e-09	-1.66637e-10	-1.09561
152175773	chr4:152175773:T:C	6.82355e-09	-1.66637e-10	-1.15164
152175944	chr4:152175944:T:C	6.6831e-09	-0.764788	-0.40765
152176306	chr4:152176306:T:C	5.75262e-09	-1.66637e-10	-1.32237
152176467	chr4:152176467:A:G	2.22939e-09	-1.21661	-1.05368
152176955	chr4:152176955:C:T	1.3622e-08	-1.66637e-10	-0.460334
152177048	chr4:152177048:C:T	1.59693e-08	-1.01049	0.709133
152177051	chr4:152177051:C:T	4.67241e-09	-0.983959	-0.546388
152177218	chr4:152177218:T:C	7.1958e-09	-1.66637e-10	-1.09852
152177575	chr4:152177575:G:T	7.50954e-09	-1.05585	-3.48322e-10
152177773	chr4:152177773:A:C	3.72733e-09	-1.75633	-3.48322e-10
152178123	chr4:152178123:T:C	4.51924e-09	-1.01772	-0.545952
152178768	chr4:152178768:T:C	4.42113e-09	-0.979329	-0.606296
152178941	chr4:152178941:A:G	4.54601e-09	-1.55777	-3.48322e-10
152179037	chr4:152179037:T:A	8.81858e-09	-1.46991	0.574751
152179355	chr4:152179355:C:T	8.61846e-09	-1.66637e-10	-0.918115
152179540	chr4:152179540:T:C	1.36426e-08	-0.488431	0.02961
152179794	chr4:152179794:T:C	2.19549e-09	-0.941245	-1.34437
152180124	chr4:152180124:A:T	5.81496e-09	-1.66637e-10	-1.31159
152180134	chr4:152180134:G:C	1.7122e-08	-0.26241	0.0307551
152180690	chr4:152180690:T:C	4.95552e-08	-1.66637e-10	0.831066
152180863	chr4:152180863:T:C	4.64277e-09	-0.251005	-1.2857
152181043	chr4:152181043:A:G	1.41581e-08	-0.953381	0.531649
152181274	chr4:152181274:C:T	6.15945e-09	-1.66637e-10	-1.25403
152181413	chr4:152181413:T:C	4.33925e-09	-1.18714	-0.417179
152181500	chr4:152181500:T:C	1.44398e-08	0.934274	-1.3363
152182014	chr4:152182014:C:T	3.88592e-09	-1.43976	-0.274902
152182096	chr4:152182096:A:G	6.08998e-09	-1.66637e-10	-1.26538
152182555	chr4:152182555:G:A	1.18662e-09	-1.63308	-1.26783
152184083	chr4:152184083:C:A	1.83424e-07	-0.682592	2.82237
152184280	chr4:152184280:C:T	5.69848e-09	-1.66637e-10	-1.33182
152184828	chr4:152184828:T:TAAAC	7.25854e-09	-1.66637e-10	-1.08984
152185171	chr4:152185171:G:C	5.59714e-09	-1.66637e-10	-1.34977
152185286	chr4:152185286:G:A	6.02103e-09	-1.66637e-10	-1.27676
152185423	chr4:152185423:C:T	5.59477e-09	-1.66637e-10	-1.35019
152185701	chr4:152185701:G:A	2.45835e-08	-0.884586	1.01464
152186054	chr4:152186054:C:T	3.71553e-09	-1.7595	-3.48322e-10
152186542	chr4:152186542:C:T	5.88329e-09	-1.66637e-10	-1.29991
152186691	chr4:152186691:C:G	6.50114e-09	-1.20004	-3.48322e-10
152187080	chr4:152187080:C:T	1.06426e-09	-1.67431	-1.33544
152187516	chr4:152187516:A:G	5.70651e-09	-1.66637e-10	-1.33041
152187632	chr4:152187632:A:G	9.76856e-10	-1.75598	-1.33946
152187768	chr4:152187768:T:C	2.52839e-08	-1.66637e-10	0.158148
152187789	chr4:152187789:T:C	1.67564e-08	-0.253243	-3.48322e-10
152188213	chr4:152188213:C:T	4.49627e-08	-1.17427	1.90808
152188449	chr4:152188449:T:C	5.65518e-09	-1.66637e-10	-1.33945
152188528	chr4:152188528:G:A	5.72765e-09	-1.66637e-10	-1.32672
152188577	chr4:152188577:C:T	8.85764e-09	-0.890741	-3.48322e-10
152188675	chr4:152188675:A:G	1.01752e-08	-1.66637e-10	-0.752067
152189044	chr4:152189044:A:G	5.88551e-09	-1.66637e-10	-1.29953
152189219	chr4:152189219:A:G	1.07916e-08	-1.66637e-10	-0.693254
152189609	chr4:152189609:C:G	5.88179e-09	-1.66637e-10	-1.30016
152189630	chr4:152189630:G:A	5.68255e-09	-1.66637e-10	-1.33462
152189848	chr4:152189848:G:A	3.59305e-09	-0.794398	-0.99862
152189982	chr4:152189982:T:C	1.25702e-09	-1.49314	-1.35013
152190326	chr4:152190326:T:G	8.21547e-09	-1.66637e-10	-0.966002
152190526	chr4:152190526:C:T	1.17281e-09	-1.76067	-1.15195
152190741	chr4:152190741:T:C	9.52408e-09	-1.66637e-10	-0.818198
152191274	chr4:152191274:G:GA	3.72577e-09	-1.75675	-3.48322e-10
152191495	chr4:152191495:G:A	5.67402e-09	-1.66637e-10	-1.33612
152191887	chr4:152191887:G:A	3.71333e-09	-1.76009	-3.48322e-10
152191965	chr4:152191965:T:C	2.40748e-09	-0.99251	-1.20093
152192244	chr4:152192244:T:C	5.59117e-09	-1.66637e-10	-1.35083
152192574	chr4:152192574:G:C	2.92734e-09	-0.699477	-1.29845
152192658	chr4:152192658:T:C	4.43129e-09	-1.58333	-3.48322e-10
152192720	chr4:152192720:G:A	5.59936e-09	-1.66637e-10	-1.34937
152192789	chr4:152192789:C:G	6.45635e-09	-1.66637e-10	-1.20696
152192846	chr4:152192846:A:G	1.48369e-09	-1.50642	-1.17107
152192919	chr4:152192919:G:A	3.76683e-09	-1.74579	-3.48322e-10
152192995	chr4:152192995:G:A	5.63325e-09	-1.66637e-10	-1.34333
152193694	chr4:152193694:ACT:A	7.9982e-09	-1.66637e-10	-0.992805
152193889	chr4:152193889:T:C	5.68123e-09	-1.66637e-10	-1.33485
152193944	chr4:152193944:AC:A	6.12865e-09	-1.66637e-10	-1.25905
152193996	chr4:152193996:G:A	3.72977e-09	-1.75567	-3.48322e-10
152195062	chr4:152195062:G:A	6.46786e-08	-1.66637e-10	1.09741
152195496	chr4:152195496:T:C	6.41844e-09	-1.66637e-10	-1.21285
152195655	chr4:152195655:G:A	2.0837e-09	-1.22644	-1.11144
152196188	chr4:152196188:T:A	7.39213e-09	-1.66637e-10	-1.0716
152196859	chr4:152196859:T:C	6.35332e-09	-1.66637e-10	-1.22304
152198395	chr4:152198395:C:T	5.71287e-09	-1.66637e-10	-1.3293
152198518	chr4:152198518:C:T	5.95436e-09	-1.66637e-10	-1.2879
152198529	chr4:152198529:G:A	4.26707e-09	-1.69876	0.0776609
152198788	chr4:152198788:T:C	8.50367e-09	-1.66637e-10	-0.931523
152199055	chr4:152199055:C:G	4.11056e-09	-1.72741	0.0689526
152199443	chr4:152199443:G:A	8.65128e-09	-1.66637e-10	-0.914313
152199814	chr4:152199814:C:T	5.65337e-09	-1.66637e-10	-1.33977
152199830	chr4:152199830:T:C	1.32259e-08	-1.1693	0.679453
152200088	chr4:152200088:C:A	3.91721e-09	-1.70664	-3.48322e-10
152200208	chr4:152200208:T:G	7.05641e-09	-1.66637e-10	-1.11808
152200666	chr4:152200666:T:G	9.03836e-08	-0.0448443	1.47689
152200884	chr4:152200884:C:G	5.59104e-09	-1.66637e-10	-1.35086
152201448	chr4:152201448:G:A	6.81015e-09	-1.66637e-10	-1.15361
152201630	chr4:152201630:T:C	5.0309e-09	-1.45642	-3.48322e-10
152201679	chr4:152201679:G:C	5.61798e-09	-1.66637e-10	-1.34605
152201733	chr4:152201733:A:G	4.37378e-09	-1.59639	-3.48322e-10
152201993	chr4:152201993:A:G	5.88117e-09	-1.66637e-10	-1.30027
152202291	chr4:152202291:C:A	1.16276e-08	-0.506917	-0.111721
152202563	chr4:152202563:A:T	7.7745e-08	-0.0503105	1.33172
152202867	chr4:152202867:C:T	2.54725e-09	-1.45863	-0.678374
152202937	chr4:152202937:A:G	7.15278e-09	-1.66637e-10	-1.10452
152202969	chr4:152202969:C:T	6.32197e-09	-1.66637e-10	-1.22799
152202975	chr4:152202975:G:A	5.63967e-09	-1.66637e-10	-1.3422
152203206	chr4:152203206:C:T	1.11722e-08	-1.66637e-10	-0.65859
152203320	chr4:152203320:T:G	8.09331e-09	-1.66637e-10	-0.980983
152203539	chr4:152203539:C:T	2.04567e-09	-1.59572	-0.760582
152203822	chr4:152203822:T:C	6.88241e-09	-1.66637e-10	-1.14305
152203994	chr4:152203994:T:C	1.43608e-08	-1.66637e-10	-0.407518
152204035	chr4:152204035:G:A	8.72939e-09	-1.66637e-10	-0.905326
152204170	chr4:152204170:G:A	3.12193e-09	-1.54082	-0.392752
152204247	chr4:152204247:A:T	6.79441e-09	-1.66637e-10	-1.15592
152204291	chr4:152204291:G:A	3.85052e-09	-1.72381	-3.48322e-10
152204311	chr4:152204311:G:A	1.01349e-08	-1.66637e-10	-0.756041
152204656	chr4:152204656:G:T	6.28418e-09	-1.66637e-10	-1.23399
152204853	chr4:152204853:G:A	6.28122e-09	-1.66637e-10	-1.23446
152204884	chr4:152204884:G:A	6.88735e-09	-1.50641	0.364073
152205159	chr4:152205159:G:A	4.32332e-09	-1.608	-3.48322e-10
152206434	chr4:152206434:T:C	4.69549e-08	-0.752147	1.52931
152207141	chr4:152207141:C:G	6.32367e-09	-1.66637e-10	-1.22772
152207152	chr4:152207152:C:T	6.32367e-09	-1.66637e-10	-1.22772
152207188	chr4:152207188:T:C	5.64896e-09	-1.66637e-10	-1.34055
152207259	chr4:152207259:T:C	5.07321e-09	-0.811107	-0.63694
152207302	chr4:152207302:G:A	7.79115e-09	-1.66637e-10	-1.01903
152207513	chr4:152207513:T:C	6.18985e-09	-1.66637e-10	-1.24911
152207686	chr4:152207686:A:C	1.59028e-08	-1.66637e-10	-0.305525
152207888	chr4:152207888:A:G	1.52069e-08	-1.66637e-10	-0.350274
152208278	chr4:152208278:A:C	8.09081e-08	-0.425073	1.74637
152208447	chr4:152208447:T:C	1.24991e-08	-0.546367	-3.48322e-10
152208826	chr4:152208826:C:T	4.64022e-09	-1.53726	-3.48322e-10
152209214	chr4:152209214:T:C	5.83776e-09	-1.66637e-10	-1.30767
152209506	chr4:152209506:G:GTT	7.19636e-09	-1.09845	-3.48322e-10
152209582	chr4:152209582:A:T	6.06149e-09	-0.485846	-0.784219
152209646	chr4:152209646:G:A	6.55954e-09	-1.66637e-10	-1.1911
152210035	chr4:152210035:C:T	5.6412e-09	-1.66637e-10	-1.34192
152210048	chr4:152210048:T:A	3.23592e-09	-1.6335	-0.264201
152210222	chr4:152210222:A:T	5.79341e-09	-1.66637e-10	-1.3153
152210331	chr4:152210331:G:C	3.91914e-09	-1.70615	-3.48322e-10
152210972	chr4:152210972:T:C	5.6591e-09	-1.33876	-3.48322e-10
152211421	chr4:152211421:C:T	5.60785e-09	-1.66637e-10	-1.34785
152211984	chr4:152211984:A:G	7.52628e-09	-1.68194	0.628318
152212006	chr4:152212006:C:A	4.62653e-09	-0.840456	-0.699759
152213069	chr4:152213069:G:A	7.83983e-09	-1.66637e-10	-1.0128
152213585	chr4:152213585:C:T	5.62312e-09	-1.66637e-10	-1.34513
152213695	chr4:152213695:T:C	5.67606e-09	-1.66637e-10	-1.33576
152213807	chr4:152213807:C:A	5.42359e-09	-1.66236	0.281098
152213818	chr4:152213818:C:A	5.64618e-09	-1.66637e-10	-1.34104
152214267	chr4:152214267:C:T	6.09025e-09	-1.6339	0.368572
152214299	chr4:152214299:CAA:GAA	1.96713e-09	-1.76139	-0.634057
152214698	chr4:152214698:A:G	5.59111e-09	-1.66637e-10	-1.35084
152214720	chr4:152214720:T:C	6.41185e-09	-1.69468	0.480812
152214800	chr4:152214800:C:T	4.68722e-09	-1.49287	-0.0343123
152214931	chr4:152214931:A:G	6.59755e-09	-1.62242	0.437094
152214973	chr4:152214973:A:C	8.17776e-09	-1.56599	0.595389
152215005	chr4:152215005:A:G	3.77446e-09	-1.74376	-3.48322e-10
152217014	chr4:152217014:C:T	6.31284e-09	-1.66637e-10	-1.22944
152217235	chr4:152217235:T:C	6.09343e-09	-1.66637e-10	-1.26481
152217339	chr4:152217339:A:T	1.22288e-08	-0.568227	-3.48322e-10
152217742	chr4:152217742:A:T	6.09491e-09	-1.66637e-10	-1.26457
152217950	chr4:152217950:A:G	1.28875e-09	-1.75593	-1.06242
152218046	chr4:152218046:G:A	1.64743e-08	-0.270219	-3.48322e-10
152218468	chr4:152218468:CAT:C	4.72236e-09	-1.51971	-3.48322e-10
152218738	chr4:152218738:C:T	5.9515e-09	-1.28838	-3.48322e-10
152218810	chr4:152218810:A:G	1.63947e-08	0.0676117	-0.342677
152218984	chr4:152218984:C:T	6.04338e-09	-1.66637e-10	-1.27306
152219104	chr4:152219104:C:T	4.25368e-09	-1.62424	-3.48322e-10
152219656	chr4:152219656:T:C	5.7624e-09	-1.66637e-10	-1.32067
152219803	chr4:152219803:C:G	1.17715e-09	-1.75815	-1.15078
152220406	chr4:152220406:C:T	5.8564e-09	-1.66637e-10	-1.30449
152220618	chr4:152220618:A:T	4.09833e-09	-1.66144	-3.48322e-10
152221049	chr4:152221049:T:A	4.19754e-09	-1.63752	-3.48322e-10
152221237	chr4:152221237:C:T	4.03277e-08	0.625018	-3.48322e-10
152221844	chr4:152221844:C:T	5.79479e-09	-1.66637e-10	-1.31506
152221852	chr4:152221852:A:C	1.2775e-09	-1.76089	-1.06623
152222263	chr4:152222263:A:AAC	1.15357e-09	-1.76126	-1.1679
152222314	chr4:152222314:G:A	7.4546e-09	-1.66637e-10	-1.06319
152222725	chr4:152222725:C:T	5.35787e-09	-0.484852	-0.908602
152223918	chr4:152223918:G:A	3.96766e-09	-1.69384	-3.48322e-10
152224345	chr4:152224345:T:C	1.2258e-09	-1.74859	-1.11984
152224540	chr4:152224540:G:A	6.29752e-09	-1.66637e-10	-1.23186
152225235	chr4:152225235:GA:G	5.76093e-09	-1.66637e-10	-1.32092
152225978	chr4:152225978:T:G	5.72385e-09	-1.66637e-10	-1.32738
152226131	chr4:152226131:AAATAT:A	5.86624e-09	-1.66637e-10	-1.30281
152226229	chr4:152226229:A:G	4.32453e-09	-1.60772	-3.48322e-10
152226491	chr4:152226491:A:C	5.91143e-09	-1.66637e-10	-1.29513
152226968	chr4:152226968:A:G	6.22055e-09	-1.66637e-10	-1.24416
152227562	chr4:152227562:T:A	5.61949e-09	-1.66637e-10	-1.34578
152228132	chr4:152228132:G:A	5.03591e-09	-0.661107	-0.794319
152228202	chr4:152228202:C:T	8.20664e-09	-0.946492	-0.0205849
152228860	chr4:152228860:A:G	6.28438e-09	-1.66637e-10	-1.23395
152228892	chr4:152228892:G:A	1.52499e-08	-0.347445	-3.48322e-10
152229289	chr4:152229289:C:G	9.597e-08	-1.66637e-10	1.49201
152229963	chr4:152229963:T:C	6.4208e-09	-1.66637e-10	-1.21248
152230070	chr4:152230070:C:T	6.38391e-09	-1.66637e-10	-1.21824
152230130	chr4:152230130:C:A	6.57702e-09	-1.66637e-10	-1.18844
152230142	chr4:152230142:C:A	5.84069e-09	-1.66637e-10	-1.30717
152230265	chr4:152230265:A:G	6.11258e-09	-1.66637e-10	-1.26167
152230421	chr4:152230421:C:T	1.08604e-08	-0.686897	-3.48322e-10
152230450	chr4:152230450:T:C	4.29926e-08	-0.0500704	0.739079
152230521	chr4:152230521:G:A	4.35246e-09	-1.60128	-3.48322e-10
152230578	chr4:152230578:T:G	6.10913e-09	-1.66637e-10	-1.26224
152230618	chr4:152230618:G:A	5.97548e-09	-1.66637e-10	-1.28436
152230649	chr4:152230649:A:G	5.8649e-08	-0.0341982	1.03375
152231794	chr4:152231794:G:A	1.93314e-08	-1.66637e-10	-0.110289
152231994	chr4:152231994:T:A	4.22639e-09	-1.63067	-3.48322e-10
152232956	chr4:152232956:A:G	1.44652e-07	0.395435	1.50688
152233639	chr4:152233639:T:C	3.9228e-08	-0.616375	1.21375
152234373	chr4:152234373:T:C	3.80554e-09	-1.73556	-3.48322e-10
152234604	chr4:152234604:T:C	3.71223e-09	-1.76039	-3.48322e-10
152234706	chr4:152234706:G:A	5.80571e-09	-1.66637e-10	-1.31318
152234865	chr4:152234865:G:A	5.6237e-09	-1.66637e-10	-1.34503
152234894	chr4:152234894:G:A	5.18158e-09	-0.0852641	-1.34165
152234918	chr4:152234918:A:G	7.05504e-09	-1.66637e-10	-1.11828
152235179	chr4:152235179:T:C	7.39456e-09	-1.07128	-3.48322e-10
152235264	chr4:152235264:T:C	1.1232e-08	-1.66637e-10	-0.653256
152235387	chr4:152235387:C:T	7.2223e-09	-1.66637e-10	-1.09485
152235912	chr4:152235912:C:T	6.68659e-09	-1.08333	-0.0885895
152236162	chr4:152236162:T:C	3.8536e-09	-1.72301	-3.48322e-10
152237454	chr4:152237454:G:A	6.05869e-09	-1.66637e-10	-1.27053
152237527	chr4:152237527:A:T	7.28326e-09	-0.933178	-0.153265
152237674	chr4:152237674:C:A	1.7611e-08	-0.203498	-3.48322e-10
152238004	chr4:152238004:T:C	6.16934e-09	-0.533337	-0.719092
152238430	chr4:152238430:G:A	5.79782e-08	-0.430341	1.41839
152238952	chr4:152238952:TG:T	8.27446e-09	-0.113376	-0.845471
152240008	chr4:152240008:A:G	8.33628e-09	-0.951404	-3.48322e-10
152240130	chr4:152240130:C:T	1.40545e-08	-0.721257	0.292177
152241370	chr4:152241370:C:T	6.89984e-08	-0.206612	1.36867
152242858	chr4:152242858:A:C	1.30387e-09	-1.61283	-1.19386
152243120	chr4:152243120:A:G	4.44131e-09	-1.58107	-3.48322e-10
152243163	chr4:152243163:G:T	4.23921e-09	-1.13611	-0.491531
152243400	chr4:152243400:C:T	4.36152e-09	-1.5992	-3.48322e-10
152243499	chr4:152243499:C:A	5.21528e-08	-0.62138	1.50354
152243753	chr4:152243753:T:TTGTC	4.39674e-09	-1.11656	-0.474592
152243947	chr4:152243947:A:G	6.54896e-09	-1.19272	-3.48322e-10
152244708	chr4:152244708:A:G	1.24282e-09	-1.54432	-1.31032
152244787	chr4:152244787:T:C	5.3725e-09	-1.2521	-0.138626
152245314	chr4:152245314:A:T	1.2263e-08	-1.13026	0.564833
152246019	chr4:152246019:A:G	5.41704e-08	-0.331634	1.25175
152246175	chr4:152246175:G:A	3.93601e-09	-1.10971	-0.592141
152246667	chr4:152246667:C:A	4.11369e-09	-1.05097	-0.606735
152246736	chr4:152246736:C:T	3.03581e-08	0.341044	-3.48322e-10
152246797	chr4:152246797:G:A	7.75616e-08	0.526323	0.752728
152247266	chr4:152247266:A:G	1.28281e-08	-1.66637e-10	-0.520385
152247310	chr4:152247310:T:G	5.68814e-09	-1.66637e-10	-1.33364
152247825	chr4:152247825:C:A	3.78868e-09	-1.74	-3.48322e-10
152247843	chr4:152247843:G:A	1.77803e-09	-1.47476	-1.02176
152247851	chr4:152247851:C:CAA	4.67073e-09	-1.53071	-3.48322e-10
152247853	chr4:152247853:GA:G	4.67125e-09	-1.53059	-3.48322e-10
152248434	chr4:152248434:A:G	2.56995e-09	-1.07791	-1.05023
152248712	chr4:152248712:G:A	1.3811e-09	-1.40083	-1.34831
152248764	chr4:152248764:A:C	6.51668e-09	-1.66637e-10	-1.19766
152249436	chr4:152249436:G:GTTA	1.47178e-09	-1.36338	-1.32217
152249525	chr4:152249525:T:G	1.66164e-08	-0.261629	-3.48322e-10
152249792	chr4:152249792:C:T	8.12632e-09	-1.66637e-10	-0.976913
152249912	chr4:152249912:C:T	1.66706e-09	-1.23666	-1.3243
152250158	chr4:152250158:C:T	8.55621e-09	-0.925364	-3.48322e-10
152250349	chr4:152250349:G:A	5.14795e-09	-0.505976	-0.927446
152250368	chr4:152250368:C:G	5.59368e-09	-1.66637e-10	-1.35038
152250459	chr4:152250459:T:C	8.12972e-09	-1.66637e-10	-0.976495
152251170	chr4:152251170:C:T	6.17085e-09	-1.66637e-10	-1.25218
152251171	chr4:152251171:G:A	4.45673e-09	-1.57761	-3.48322e-10
152251195	chr4:152251195:T:C	3.48908e-08	0.480202	-3.48322e-10
152251309	chr4:152251309:G:A	5.91846e-09	-1.29394	-3.48322e-10
152251861	chr4:152251861:A:C	7.45246e-08	1.23911	-3.48322e-10
152252439	chr4:152252439:C:T	1.85279e-08	1.00257	-1.15531
152252442	chr4:152252442:A:G	2.59731e-09	-0.780728	-1.33682
152253217	chr4:152253217:T:A	6.99607e-08	1.17591	-3.48322e-10
152253248	chr4:152253248:G:A	2.81519e-08	1.21367	-0.948074
152253431	chr4:152253431:T:C	8.98409e-09	-1.66637e-10	-0.876566
152253765	chr4:152253765:G:C	2.02924e-08	1.07178	-1.13356
152255364	chr4:152255364:T:G	2.62041e-08	1.25019	-1.0563
152255502	chr4:152255502:T:C	2.25854e-08	1.10089	-1.05561
152255680	chr4:152255680:G:A	1.96517e-08	1.12829	-1.22215
152255717	chr4:152255717:C:T	3.71121e-09	-1.76066	-3.48322e-10
152256004	chr4:152256004:A:G	1.13379e-08	-0.643869	-3.48322e-10
152256810	chr4:152256810:G:A	1.81713e-08	-0.172175	-3.48322e-10
152256894	chr4:152256894:T:C	1.0135e-08	-1.66637e-10	-0.756027
152257048	chr4:152257048:T:C	1.47424e-08	-0.540921	0.15963
152257448	chr4:152257448:G:A	6.74202e-09	-1.16366	-3.48322e-10
152257473	chr4:152257473:A:G	1.07893e-07	2.53976	-0.930647
152257553	chr4:152257553:C:G	2.23622e-08	1.24773	-1.21238
152257610	chr4:152257610:A:T	2.03151e-08	0.204481	-0.265138
152257801	chr4:152257801:A:G	1.68766e-07	2.11231	-0.0558135
152257941	chr4:152257941:G:T	1.04641e-08	-1.66637e-10	-0.724074
152258897	chr4:152258897:T:C	1.92713e-07	2.62983	-0.440652
152258991	chr4:152258991:C:T	7.46863e-09	-1.66637e-10	-1.06131
152259114	chr4:152259114:A:G	1.92818e-07	2.55108	-0.361361
152259718	chr4:152259718:T:C	1.28353e-09	-1.5509	-1.27151
152260140	chr4:152260140:C:T	1.83069e-07	2.51096	-0.373119
152260248	chr4:152260248:C:G	1.68678e-07	2.42919	-0.373218
152260465	chr4:152260465:G:A	1.92088e-07	2.54065	-0.354718
152260514	chr4:152260514:T:C	1.93888e-07	2.45627	-0.261008
152260564	chr4:152260564:T:C	1.95811e-07	2.54566	-0.340532
152260808	chr4:152260808:A:G	3.38529e-08	0.281055	0.168948
152260815	chr4:152260815:G:A	2.76078e-08	1.58922	-1.34314
152260950	chr4:152260950:T:G	1.81624e-09	-1.47897	-0.996281
152261131	chr4:152261131:T:C	2.14272e-07	2.61345	-0.31823
152261137	chr4:152261137:T:G	2.16825e-07	2.63186	-0.32479
152261166	chr4:152261166:C:T	1.99965e-07	2.58896	-0.362844
152261261	chr4:152261261:T:C	2.14615e-07	2.60692	-0.310091
152261556	chr4:152261556:G:A	1.54641e-09	-1.53125	-1.10483
152261888	chr4:152261888:G:A	1.58352e-09	-1.48228	-1.1301
152261997	chr4:152261997:A:G	9.18988e-09	-1.66637e-10	-0.853918
152262023	chr4:152262023:A:G	2.94093e-08	0.249973	0.0593156
152262360	chr4:152262360:A:G	1.33104e-09	-1.43764	-1.34842
152262732	chr4:152262732:A:C	4.19027e-08	0.365577	0.297752
152262925	chr4:152262925:A:G	8.89118e-09	-1.66637e-10	-0.886961
152263164	chr4:152263164:A:G	1.59752e-09	-1.5365	-1.06706
152263354	chr4:152263354:G:T	1.5751e-09	-1.52979	-1.08791
152263376	chr4:152263376:A:G	4.03402e-09	-1.75143	0.0741725
152263420	chr4:152263420:G:A	1.48827e-08	-0.46525	0.0934259
152264123	chr4:152264123:C:T	8.9131e-08	-1.66637e-10	1.41809
152264483	chr4:152264483:T:A	3.1624e-08	0.0558515	0.326044
152264974	chr4:152264974:C:T	4.46383e-09	-1.74985	0.173834
152264988	chr4:152264988:G:T	1.41061e-09	-1.39347	-1.33453
152265149	chr4:152265149:C:A	1.33533e-07	2.78087	-0.958539
152266139	chr4:152266139:A:C	1.45887e-08	0.913821	-1.30559
152266361	chr4:152266361:G:C	4.37046e-09	-1.75601	0.158852
152266362	chr4:152266362:C:T	4.39349e-09	-1.75578	0.163885
152266601	chr4:152266601:T:C	1.25078e-09	-1.51413	-1.33413
152266992	chr4:152266992:T:C	4.3371e-08	-1.66637e-10	0.697769
152267071	chr4:152267071:T:C	6.023e-09	-1.66637e-10	-1.27644
152267126	chr4:152267126:T:C	1.52874e-09	-1.46767	-1.1799
152267280	chr4:152267280:G:A	1.0541e-08	-1.66637e-10	-0.716748
152267451	chr4:152267451:C:T	8.71943e-09	0.439007	-1.34547
152267526	chr4:152267526:T:C	1.27046e-07	2.61891	-0.846385
152267915	chr4:152267915:C:T	1.01033e-08	-1.66637e-10	-0.759159
152268110	chr4:152268110:T:C	1.04667e-08	-1.66637e-10	-0.723824
152268340	chr4:152268340:G:A	1.37792e-07	2.67616	-0.822438
152268381	chr4:152268381:G:A	1.01038e-08	-1.66637e-10	-0.759112
152269676	chr4:152269676:T:G	5.32498e-09	-1.39961	-3.48322e-10
152270019	chr4:152270019:C:T	2.25852e-08	-0.0217744	0.0670468
152270089	chr4:152270089:G:A	4.94003e-09	-1.74916	0.274512
152270813	chr4:152270813:C:T	3.75367e-09	-1.74929	-3.48322e-10
152270824	chr4:152270824:T:TG	1.53479e-09	-1.51569	-1.12794
152270864	chr4:152270864:G:A	6.03517e-09	-1.7592	0.484782
152271058	chr4:152271058:G:A	4.12864e-08	1.59568	-0.94717
152271312	chr4:152271312:A:T	3.24996e-08	0.17076	0.238448
152271379	chr4:152271379:G:C	6.02771e-09	-1.76044	0.484782
152272002	chr4:152272002:T:C	6.60507e-09	0.0628319	-1.24702
152272007	chr4:152272007:T:C	1.43266e-07	2.67176	-0.779079
152272064	chr4:152272064:T:C	2.0816e-08	0.255357	-0.291657
152272420	chr4:152272420:G:A	1.46573e-08	-0.217354	-0.169728
152272647	chr4:152272647:C:A	1.28387e-07	2.65507	-0.872042
152273667	chr4:152273667:C:T	1.92814e-08	0.455037	-0.567917
152274704	chr4:152274704:T:C	6.81398e-09	-1.66637e-10	-1.15304
152274756	chr4:152274756:G:A	6.24002e-09	-1.66637e-10	-1.24104
152274867	chr4:152274867:TA:T	6.28913e-09	-1.66637e-10	-1.2332
152275044	chr4:152275044:C:T	3.75532e-09	-1.74885	-3.48322e-10
152275302	chr4:152275302:A:T	9.188e-09	-1.66637e-10	-0.854123
152275307	chr4:152275307:G:A	1.36504e-08	0.475816	-0.934069
152276012	chr4:152276012:T:C	2.24605e-09	-0.926677	-1.33617
152276613	chr4:152276613:T:C	4.06343e-09	-1.66999	-3.48322e-10
152276984	chr4:152276984:T:C	2.13697e-08	0.383418	-0.393464
152277090	chr4:152277090:G:A	3.84739e-08	0.577959	-3.48322e-10
152278087	chr4:152278087:T:A	6.21828e-08	0.846295	0.211763
152278511	chr4:152278511:C:T	2.95019e-09	-0.67926	-1.31089
152279461	chr4:152279461:G:A	7.45835e-09	-1.66637e-10	-1.06269
152280084	chr4:152280084:A:G	4.16856e-08	0.658134	-3.48322e-10
152280174	chr4:152280174:C:T	2.32711e-09	-1.63885	-0.588541
152280747	chr4:152280747:A:C	8.05595e-09	-1.66637e-10	-0.98561
152281280	chr4:152281280:A:G	6.79252e-09	-1.66637e-10	-1.1562
152281392	chr4:152281392:G:A	4.45975e-08	0.725658	-3.48322e-10
152281549	chr4:152281549:C:T	6.47473e-08	0.82747	0.271001
152281966	chr4:152281966:A:T	8.21528e-09	-1.66637e-10	-0.966025
152282290	chr4:152282290:G:A	6.13002e-09	-1.66637e-10	-1.25882
152282504	chr4:152282504:A:G	2.99883e-08	0.163132	0.165655
152282700	chr4:152282700:C:T	3.08865e-08	0.177249	0.181051
152282823	chr4:152282823:C:T	4.77199e-08	0.793327	-3.48322e-10
152282844	chr4:152282844:C:T	9.88998e-09	-1.66637e-10	-0.780499
152283224	chr4:152283224:T:C	4.80492e-09	-1.50238	-3.48322e-10
152283416	chr4:152283416:G:T	1.17679e-09	-1.6946	-1.21464
152283545	chr4:152283545:A:G	9.60854e-09	-1.66637e-10	-0.809368
152283948	chr4:152283948:A:G	4.40265e-08	0.712771	-3.48322e-10
152284530	chr4:152284530:A:G	4.89627e-09	-1.48355	-3.48322e-10
152284838	chr4:152284838:C:T	1.33578e-09	-1.67101	-1.1115
152285330	chr4:152285330:T:C	3.72364e-09	-1.75732	-3.48322e-10
152285364	chr4:152285364:A:C	2.07107e-09	-1.52957	-0.814383
152285395	chr4:152285395:G:A	2.13681e-09	-1.46792	-0.844789
152285445	chr4:152285445:T:C	1.73712e-08	-0.0868254	-0.13038
152285767	chr4:152285767:G:A	3.0261e-09	-1.60305	-0.361699
152286662	chr4:152286662:G:A	1.40943e-09	-1.37947	-1.34936
152287143	chr4:152287143:T:C	1.04488e-09	-1.73304	-1.29508
152287615	chr4:152287615:C:T	3.72705e-08	0.546182	-3.48322e-10
152287692	chr4:152287692:G:A	1.37391e-09	-1.40421	-1.35015
152288141	chr4:152288141:A:C	6.92307e-09	-1.66637e-10	-1.13716
152288262	chr4:152288262:C:T	3.96157e-09	-0.357894	-1.33749
152288388	chr4:152288388:G:A	2.3239e-09	-1.33304	-0.895732
152288574	chr4:152288574:C:T	6.11612e-09	-1.66637e-10	-1.26109
152288940	chr4:152288940:G:A	5.75152e-09	-1.66637e-10	-1.32256
152289718	chr4:152289718:G:A	6.33112e-09	-1.66637e-10	-1.22654
152289874	chr4:152289874:A:G	1.08549e-09	-1.75637	-1.23361
152290790	chr4:152290790:C:T	1.47796e-08	-0.450424	0.0716475
152291244	chr4:152291244:A:G	9.67363e-09	-0.54499	-0.257627
152291620	chr4:152291620:A:G	1.1833e-09	-1.73554	-1.16818
152291846	chr4:152291846:C:T	3.70906e-09	-1.76124	-3.48322e-10
152292255	chr4:152292255:C:T	4.32967e-08	-0.322146	1.0182
152292735	chr4:152292735:A:G	4.74415e-09	-1.51511	-3.48322e-10
152293348	chr4:152293348:G:A	1.12827e-09	-1.76152	-1.18981
152293612	chr4:152293612:G:A	5.83267e-09	-1.66637e-10	-1.30855
152293754	chr4:152293754:A:G	1.45276e-08	0.953549	-1.34952
152294081	chr4:152294081:G:A	5.93668e-09	-1.66637e-10	-1.29087
152294659	chr4:152294659:C:T	1.6867e-08	-0.551437	0.304778
152294732	chr4:152294732:G:A	1.00116e-08	-0.768275	-3.48322e-10
152295168	chr4:152295168:T:C	3.13446e-09	-1.74349	-0.186074
152295357	chr4:152295357:G:T	1.38159e-08	-0.512431	0.06623
152295519	chr4:152295519:T:A	3.70887e-09	-1.76129	-3.48322e-10
152296325	chr4:152296325:C:T	4.50614e-09	-1.56658	-3.48322e-10
152296615	chr4:152296615:A:G	4.09424e-09	-1.66244	-3.48322e-10
152297440	chr4:152297440:T:C	2.6625e-08	-0.453973	0.663803
152297829	chr4:152297829:A:G	5.59366e-09	-1.66637e-10	-1.35039
152298790	chr4:152298790:G:A	4.41634e-08	0.715875	-3.48322e-10
152298807	chr4:152298807:G:A	7.91018e-09	-0.468444	-0.535426
152298993	chr4:152298993:C:A	2.80688e-08	1.59361	-1.33097
152299096	chr4:152299096:CA:C	7.38468e-09	-1.66637e-10	-1.07261
152299179	chr4:152299179:T:G	3.81372e-09	-1.63523	-0.0981874
152299277	chr4:152299277:G:A	3.15142e-08	1.60695	-1.22853
152299815	chr4:152299815:G:A	5.61212e-09	-1.66637e-10	-1.34709
152300057	chr4:152300057:A:C	4.83888e-09	-1.49534	-3.48322e-10
152300205	chr4:152300205:T:C	3.22232e-08	0.233466	0.1672
152300403	chr4:152300403:T:G	3.72288e-09	-1.75752	-3.48322e-10
152300417	chr4:152300417:G:A	3.26137e-08	0.187081	0.225632
152300444	chr4:152300444:C:T	2.56874e-08	1.5052	-1.33122
152301275	chr4:152301275:G:A	8.49151e-08	1.36963	-3.48322e-10
152301402	chr4:152301402:C:T	6.89495e-09	-1.14123	-3.48322e-10
152301590	chr4:152301590:CG:TG	8.06487e-08	1.31808	-3.48322e-10
152302051	chr4:152302051:T:C	1.53107e-09	-1.6794	-0.966659
152302423	chr4:152302423:A:T	7.59908e-09	-1.66637e-10	-1.04399
152302467	chr4:152302467:A:T	1.01679e-07	1.5498	-3.48322e-10
152302526	chr4:152302526:TG:T	1.20606e-09	-1.75226	-1.1324
152302608	chr4:152302608:A:G	6.94861e-09	-0.700545	-0.432934
152303057	chr4:152303057:T:C	7.06809e-09	-0.719663	-0.396768
152303243	chr4:152303243:AATTTTACAT:A	2.19929e-09	-1.71816	-0.565725
152303424	chr4:152303424:A:G	4.45137e-09	-1.57881	-3.48322e-10
152303451	chr4:152303451:A:G	5.48618e-09	-1.1094	-0.260392
152303666	chr4:152303666:G:A	1.18185e-07	1.70023	-3.48322e-10
152303784	chr4:152303784:T:G	5.23894e-09	-1.20623	-0.209669
152304551	chr4:152304551:A:T	1.524e-07	1.95449	-3.48322e-10
152304605	chr4:152304605:TTACTCTGTTCCCTGCCCCCC:T	5.04801e-09	-1.13462	-0.318408
152304752	chr4:152304752:C:T	4.16305e-09	-1.08148	-0.564297
152304878	chr4:152304878:G:T	1.34329e-07	1.82827	-3.48322e-10
152304932	chr4:152304932:C:T	6.0375e-09	-1.66637e-10	-1.27403
152305004	chr4:152305004:T:G	6.16841e-09	-0.767788	-0.484793
152305129	chr4:152305129:T:C	1.64045e-09	-1.69376	-0.883285
152305552	chr4:152305552:A:G	6.20823e-09	-1.12927	-0.116877
152305641	chr4:152305641:T:C	5.59842e-09	-1.66637e-10	-1.34954
152305751	chr4:152305751:A:G	4.0281e-09	-1.375	-0.303723
152305846	chr4:152305846:C:T	2.19061e-09	-1.50548	-0.782367
152306027	chr4:152306027:T:C	1.61622e-07	2.01324	-3.48322e-10
152307115	chr4:152307115:T:A	2.32214e-09	-1.32311	-0.906424
152307534	chr4:152307534:T:C	7.56337e-08	1.25388	-3.48322e-10
152307607	chr4:152307607:T:C	4.57985e-09	-1.55036	-3.48322e-10
152308480	chr4:152308480:T:C	5.63106e-09	-1.66637e-10	-1.34372
152309274	chr4:152309274:T:C	4.97447e-09	-1.1381	-0.329599
152309714	chr4:152309714:C:T	5.07362e-09	-1.44797	-3.48322e-10
152309832	chr4:152309832:G:A	5.85742e-09	-1.05726	-0.247057
```
