## Supplementary material for "Characterization of shared and ancestry-specific signals driving complex traits using multi-ancestry fine-mapping": susiex_nc2.cs80.cs

```
CS_ID	SNP	BP	REF_ALLELE	ALT_ALLELE	REF_FRQ	BETA	SE	-LOG10P	CS_PIP	OVRL_PIP
1	chr4:151477979:G:A	151477979	A,A	G,G	1,1	-inf,-inf	inf,inf	7.87954,1.02543	0.0233951	0.0234063
1	chr4:151432262:G:A	151432262	A,A	G,G	1,1	-inf,-inf	inf,inf	7.77259,1.11761	0.0210233	0.0210353
1	chr4:151468012:T:C	151468012	C,C	T,T	1,1	-inf,-inf	inf,inf	7.82722,1.03018	0.0208438	0.020855
1	chr4:151529148:A:G	151529148	G,G	A,A	1,1	-inf,-inf	inf,inf	7.80165,1.00613	0.0189881	0.0189992
1	chr4:151505613:C:T	151505613	T,T	C,C	1,1	-inf,-inf	inf,inf	7.79644,1.00631	0.0187827	0.0187938
1	chr4:151420726:A:G	151420726	G,G	A,A	1,1	-inf,-inf	inf,inf	7.77266,1.00566	0.017765	0.0177762
1	chr4:151506354:G:A	151506354	A,A	G,G	1,1	-inf,-inf	inf,inf	7.77521,0.99544	0.0175756	0.0175867
1	chr4:151514639:T:A	151514639	A,A	T,T	1,1	-inf,-inf	inf,inf	7.77178,0.967706	0.0166306	0.0166416
1	chr4:151524679:A:C	151524679	C,C	A,A	1,1	-inf,-inf	inf,inf	7.76024,0.981693	0.016584	0.0165951
1	chr4:151525854:T:A	151525854	A,A	T,T	1,1	-inf,-inf	inf,inf	7.74546,0.9977	0.0164843	0.0164955
1	chr4:151511348:T:C	151511348	C,C	T,T	1,1	-inf,-inf	inf,inf	7.74606,0.994027	0.0164088	0.01642
1	chr4:151525680:T:A	151525680	A,A	T,T	1,1	-inf,-inf	inf,inf	7.75878,0.975011	0.0163486	0.0163597
1	chr4:151530667:T:C	151530667	C,C	T,T	1,1	-inf,-inf	inf,inf	8.00905,0.611971	0.0162294	0.0162402
1	chr4:151460898:A:G	151460898	G,G	A,A	1,1	-inf,-inf	inf,inf	7.76489,0.956402	0.0160344	0.0160454
1	chr4:151488449:A:G	151488449	G,G	A,A	1,1	-inf,-inf	inf,inf	7.7614,0.939581	0.0154712	0.0154821
1	chr4:151486747:G:A	151486747	A,A	G,G	1,1	-inf,-inf	inf,inf	7.75621,0.930814	0.0150711	0.0150821
1	chr4:151510618:G:A	151510618	A,A	G,G	1,1	-inf,-inf	inf,inf	7.70477,0.996214	0.0149959	0.015007
1	chr4:151491451:T:C	151491451	C,C	T,T	1,1	-inf,-inf	inf,inf	7.7041,0.982802	0.0146229	0.014634
1	chr4:151446152:A:G	151446152	G,G	A,A	1,1	-inf,-inf	inf,inf	7.7431,0.926798	0.0145469	0.0145578
1	chr4:151479946:A:T	151479946	T,T	A,A	1,1	-inf,-inf	inf,inf	7.72058,0.95538	0.0144957	0.0145067
1	chr4:151419294:T:C	151419294	C,C	T,T	1,1	-inf,-inf	inf,inf	7.83481,0.783851	0.0144696	0.0144805
1	chr4:151447965:G:A	151447965	A,A	G,G	1,1	-inf,-inf	inf,inf	7.70613,0.96866	0.0143602	0.0143712
1	chr4:151436292:T:C	151436292	C,C	T,T	1,1	-inf,-inf	inf,inf	7.74608,0.914552	0.014342	0.014353
1	chr4:151474581:A:G	151474581	G,G	A,A	1,1	-inf,-inf	inf,inf	7.71981,0.948619	0.0143022	0.0143132
1	chr4:151437834:C:T	151437834	T,T	C,C	1,1	-inf,-inf	inf,inf	7.73817,0.922191	0.0142721	0.014283
1	chr4:151524075:A:G	151524075	G,G	A,A	1,1	-inf,-inf	inf,inf	7.68148,0.99618	0.0142352	0.0142463
1	chr4:151513053:A:C	151513053	C,C	A,A	1,1	-inf,-inf	inf,inf	7.7154,0.946154	0.0141146	0.0141256
1	chr4:151431863:T:C	151431863	C,C	T,T	1,1	-inf,-inf	inf,inf	7.73721,0.91163	0.0139918	0.0140027
1	chr4:151424951:T:G	151424951	G,G	T,T	1,1	-inf,-inf	inf,inf	7.7223,0.931111	0.0139781	0.0139891
1	chr4:151461482:A:G	151461482	G,G	A,A	1,1	-inf,-inf	inf,inf	7.71511,0.938636	0.0139156	0.0139266
1	chr4:151460648:A:T	151460648	T,T	A,A	1,1	-inf,-inf	inf,inf	7.7106,0.938919	0.0137804	0.0137914
1	chr4:151469261:A:C	151469261	C,C	A,A	1,1	-inf,-inf	inf,inf	7.69831,0.954423	0.0137488	0.0137598
1	chr4:151476402:T:G	151476402	G,G	T,T	1,1	-inf,-inf	inf,inf	7.6941,0.954619	0.0136325	0.0136436
1	chr4:151510400:A:G	151510400	G,G	A,A	1,1	-inf,-inf	inf,inf	7.93338,0.608129	0.0133737	0.0133845
1	chr4:151473102:A:G	151473102	G,G	A,A	1,1	-inf,-inf	inf,inf	7.68014,0.957219	0.013258	0.0132691
1	chr4:151470078:T:C	151470078	C,C	T,T	1,1	-inf,-inf	inf,inf	7.69638,0.931606	0.0131711	0.0131821
1	chr4:151462680:A:G	151462680	G,G	A,A	1,1	-inf,-inf	inf,inf	7.67581,0.955287	0.0130945	0.0131055
1	chr4:151458499:G:A	151458499	A,A	G,G	1,1	-inf,-inf	inf,inf	7.68996,0.932269	0.0130171	0.013028
1	chr4:151442620:T:C	151442620	C,C	T,T	1,1	-inf,-inf	inf,inf	7.70559,0.910111	0.0129955	0.0130064
1	chr4:151454272:T:G	151454272	G,G	T,T	1,1	-inf,-inf	inf,inf	7.66772,0.957328	0.0128873	0.0128984
1	chr4:151455643:T:C	151455643	C,C	T,T	1,1	-inf,-inf	inf,inf	7.6911,0.92021	0.0127643	0.0127753
1	chr4:151425285:G:A	151425285	A,A	G,G	1,1	-inf,-inf	inf,inf	7.67488,0.928906	0.0125145	0.0125255
1	chr4:151434231:T:C	151434231	C,C	T,T	1,1	-inf,-inf	inf,inf	7.68407,0.915296	0.0124873	0.0124982
1	chr4:151450840:T:C	151450840	C,C	T,T	1,1	-inf,-inf	inf,inf	7.67583,0.923416	0.0124063	0.0124173
1	chr4:151428810:G:T	151428810	T,T	G,G	1,1	-inf,-inf	inf,inf	7.63804,0.968756	0.0122643	0.0122754
1	chr4:151447060:C:T	151447060	T,T	C,C	1,1	-inf,-inf	inf,inf	7.69076,0.894671	0.0122517	0.0122626
1	chr4:151427270:T:G	151427270	G,G	T,T	1,1	-inf,-inf	inf,inf	7.66709,0.920433	0.0121206	0.0121316
1	chr4:151434116:C:T	151434116	T,T	C,C	1,1	-inf,-inf	inf,inf	7.65788,0.91726	0.0118105	0.0118214
1	chr4:151530301:G:A	151530301	A,A	G,G	1,1	-inf,-inf	inf,inf	7.88525,0.581899	0.0117382	0.0117491
1	chr4:151432223:A:G	151432223	G,G	A,A	1,1	-inf,-inf	inf,inf	7.6623,0.903917	0.0116655	0.0116764
1	chr4:151434238:C:T	151434238	T,T	C,C	1,1	-inf,-inf	inf,inf	7.63934,0.928196	0.011535	0.011546
1	chr4:151433753:G:C	151433753	C,C	G,G	1,1	-inf,-inf	inf,inf	7.66001,0.895243	0.011439	0.0114499
1	chr4:151456470:A:G	151456470	G,G	A,A	1,1	-inf,-inf	inf,inf	7.63739,0.901545	0.0109641	0.0109751
1	chr4:151454165:A:AGTG	151454165	AGTG,AGTG	A,A	1,1	-inf,-inf	inf,inf	7.62395,0.918353	0.0109398	0.0109508
1	chr4:151451353:A:G	151451353	G,G	A,A	1,1	-inf,-inf	inf,inf	7.61076,0.931724	0.0108745	0.0108855
1	chr4:151495230:T:C	151495230	C,C	T,T	1,1	-inf,-inf	inf,inf	7.5606,0.981798	0.0105902	0.0106014
2	chr4:151395801:C:T	151395801	T,NA	C,NA	1,NA	inf,NA	inf,NA	2.89307,NA	0.299083	0.299083
2	chr4:152044823:G:T	152044823	T,T	G,G	1,1	inf,inf	inf,inf	0.436657,3.71589	0.00836993	0.0083701
2	chr4:152041116:A:G	152041116	G,G	A,A	1,1	inf,inf	inf,inf	0.442075,3.59534	0.00664822	0.00664835
2	chr4:152035126:A:T	152035126	T,T	A,A	1,1	inf,inf	inf,inf	0.421048,3.51042	0.00546521	0.00546532
2	chr4:152026225:T:C	152026225	C,C	T,T	1,1	inf,inf	inf,inf	0.653843,3.33153	0.00512488	0.00512498
2	chr4:151720504:T:C	151720504	NA,C	NA,T	NA,1	NA,inf	NA,inf	NA,2.28594	0.0048234	0.00482346
2	chr4:151295002:T:G	151295002	G,G	T,T	1,1	inf,inf	inf,inf	3.28327,0.948232	0.00477124	0.00477137
2	chr4:151292764:C:T	151292764	T,T	C,C	1,1	inf,inf	inf,inf	3.28883,0.928009	0.00465634	0.00465646
2	chr4:151299821:C:T	151299821	T,T	C,C	1,1	inf,inf	inf,inf	3.24139,0.972948	0.00455768	0.0045578
2	chr4:152094199:G:T	152094199	T,NA	G,NA	1,NA	inf,NA	inf,NA	2.46182,NA	0.00400456	0.00400463
2	chr4:151291451:T:G	151291451	G,G	T,T	1,1	inf,inf	inf,inf	3.19328,0.893522	0.00368168	0.00368178
2	chr4:151262326:G:C	151262326	C,C	G,G	1,1	inf,inf	inf,inf	3.24478,0.811564	0.00355873	0.00355883
2	chr4:151282745:C:T	151282745	T,T	C,C	1,1	inf,inf	inf,inf	3.22583,0.834606	0.00355162	0.00355172
2	chr4:151251828:C:A	151251828	A,A	C,C	1,1	inf,inf	inf,inf	3.23378,0.821969	0.00353113	0.00353122
2	chr4:152149122:G:A	152149122	A,NA	G,NA	1,NA	inf,NA	inf,NA	2.36462,NA	0.00328611	0.00328617
2	chr4:151272673:C:T	151272673	T,T	C,C	1,1	inf,inf	inf,inf	3.20496,0.79978	0.003241	0.00324108
2	chr4:151713370:C:T	151713370	NA,T	NA,C	NA,1	NA,inf	NA,inf	NA,2.23972	0.00315516	0.00315521
2	chr4:151835941:C:T	151835941	NA,T	NA,C	NA,1	NA,inf	NA,inf	NA,2.27401	0.00297541	0.00297546
2	chr4:151180400:CA:C	151180400	NA,C	NA,CA	NA,1	NA,-inf	NA,inf	NA,2.2097	0.00292573	0.00292578
2	chr4:152261137:T:G	152261137	G,G	T,T	1,1	inf,-inf	inf,inf	2.58085,0.859965	0.00267562	0.00267566
2	chr4:152261261:T:C	152261261	C,C	T,T	1,1	inf,-inf	inf,inf	2.56864,0.868832	0.00264704	0.00264708
2	chr4:152261131:T:C	152261131	C,C	T,T	1,1	inf,-inf	inf,inf	2.57184,0.863925	0.00264277	0.00264281
2	chr4:152261166:C:T	152261166	T,T	C,C	1,1	inf,-inf	inf,inf	2.55985,0.836906	0.00246088	0.00246092
2	chr4:152051829:A:C	152051829	C,C	A,A	1,1	-inf,-inf	inf,inf	1.23195,2.37701	0.00242785	0.00242791
2	chr4:152260564:T:C	152260564	C,C	T,T	1,1	inf,-inf	inf,inf	2.53863,0.850444	0.00241672	0.00241676
2	chr4:151271721:A:G	151271721	NA,G	NA,A	NA,1	NA,-inf	NA,inf	NA,2.11197	0.00241205	0.00241209
2	chr4:151217190:C:A	151217190	A,A	C,C	1,1	-inf,-inf	inf,inf	2.74151,1.41749	0.00239916	0.00239929
2	chr4:152260514:T:C	152260514	C,C	T,T	1,1	inf,-inf	inf,inf	2.49479,0.898287	0.00239185	0.00239189
2	chr4:152259114:A:G	152259114	G,G	A,A	1,1	inf,-inf	inf,inf	2.54129,0.837807	0.00238091	0.00238095
2	chr4:152260465:G:A	152260465	A,A	G,G	1,1	inf,-inf	inf,inf	2.53617,0.841843	0.00237368	0.00237372
2	chr4:152258897:T:C	152258897	C,C	T,T	1,1	inf,-inf	inf,inf	2.57985,0.789258	0.0023733	0.00237334
2	chr4:152024822:A:G	152024822	NA,G	NA,A	NA,1	NA,-inf	NA,inf	NA,2.3424	0.00228534	0.0022854
2	chr4:152260140:C:T	152260140	T,T	C,C	1,1	inf,-inf	inf,inf	2.52162,0.830653	0.00226048	0.00226051
2	chr4:151229260:T:C	151229260	C,C	T,T	1,1	-inf,-inf	inf,inf	2.73514,1.42369	0.00223913	0.00223926
2	chr4:151812709:A:G	151812709	NA,G	NA,A	NA,1	NA,inf	NA,inf	NA,1.951	0.00222981	0.00222984
2	chr4:152184083:C:A	152184083	A,A	C,C	1,1	inf,inf	inf,inf	0.866537,2.55586	0.00218501	0.00218506
2	chr4:151817050:A:G	151817050	NA,G	NA,A	NA,1	NA,inf	NA,inf	NA,2.03853	0.00208929	0.00208933
2	chr4:152260248:C:G	152260248	G,G	C,C	1,1	inf,-inf	inf,inf	2.48149,0.830593	0.00207772	0.00207776
2	chr4:152257801:A:G	152257801	G,G	A,A	1,1	inf,-inf	inf,inf	2.32538,1.01919	0.00207077	0.00207081
2	chr4:151245069:A:G	151245069	G,G	A,A	1,1	inf,inf	inf,inf	3.42638,0.440611	0.00198427	0.00198435
2	chr4:151622967:G:A	151622967	A,NA	G,NA	1,NA	inf,NA	inf,NA	1.20575,NA	0.00192803	0.00192804
2	chr4:151287316:C:G	151287316	G,G	C,C	1,1	inf,inf	inf,inf	3.33722,0.624891	0.00192272	0.00192281
2	chr4:151107397:C:T	151107397	NA,T	NA,C	NA,1	NA,-inf	NA,inf	NA,2.00374	0.00190942	0.00190946
2	chr4:151776032:A:G	151776032	NA,G	NA,A	NA,1	NA,-inf	NA,inf	NA,2.33504	0.00186972	0.00186979
2	chr4:151293863:A:G	151293863	G,G	A,A	1,1	inf,inf	inf,inf	3.23994,0.727194	0.00182298	0.00182307
2	chr4:151259758:G:A	151259758	NA,A	NA,G	NA,1	NA,-inf	NA,inf	NA,1.97088	0.00181606	0.0018161
2	chr4:152272007:T:C	152272007	C,C	T,T	1,1	inf,-inf	inf,inf	2.60036,0.571472	0.00180242	0.00180245
2	chr4:151989972:A:G	151989972	G,G	A,A	1,1	inf,inf	inf,inf	2.84629,0.678682	0.0017619	0.00176196
2	chr4:151215481:C:G	151215481	G,G	C,C	1,1	-inf,-inf	inf,inf	2.63746,1.3756	0.00172923	0.00172932
2	chr4:152268340:G:A	152268340	A,A	G,G	1,1	inf,-inf	inf,inf	2.60252,0.541836	0.00170288	0.00170291
2	chr4:152265149:C:A	152265149	A,A	C,C	1,1	inf,-inf	inf,inf	2.65367,0.444773	0.00164958	0.0016496
2	chr4:151359490:T:C	151359490	C,NA	T,NA	1,NA	inf,NA	inf,NA	1.25914,NA	0.00163343	0.00163343
2	chr4:152023335:C:T	152023335	NA,T	NA,C	NA,1	NA,-inf	NA,inf	NA,2.16223	0.0016122	0.00161225
2	chr4:152272647:C:A	152272647	A,A	C,C	1,1	inf,-inf	inf,inf	2.5922,0.507241	0.00160957	0.0016096
2	chr4:152306027:T:C	152306027	C,NA	T,NA	1,NA	inf,NA	inf,NA	2.27636,NA	0.00157163	0.00157167
2	chr4:152267526:T:C	152267526	C,C	T,T	1,1	inf,-inf	inf,inf	2.57451,0.525233	0.00156685	0.00156687
2	chr4:151286448:C:G	151286448	G,G	C,C	1,1	inf,inf	inf,inf	3.13629,0.128357	0.00155362	0.00155366
2	chr4:152232956:A:G	152232956	G,G	A,A	1,1	-inf,-inf	inf,inf	1.45559,1.87549	0.00154002	0.00154006
2	chr4:152304551:A:T	152304551	T,NA	A,NA	1,NA	inf,NA	inf,NA	2.24725,NA	0.00148999	0.00149002
2	chr4:151201138:T:A	151201138	A,A	T,T	1,1	-inf,-inf	inf,inf	2.95854,0.742522	0.00143645	0.00143652
2	chr4:151266800:A:G	151266800	G,G	A,A	1,1	inf,inf	inf,inf	3.16609,0.639983	0.00142786	0.00142793
2	chr4:151238048:A:G	151238048	G,G	A,A	1,1	-inf,-inf	inf,inf	1.92566,0.150556	0.00140723	0.00140724
2	chr4:151815867:C:T	151815867	NA,T	NA,C	NA,1	NA,inf	NA,inf	NA,1.75593	0.0013893	0.00138932
2	chr4:151713085:A:T	151713085	NA,T	NA,A	NA,1	NA,inf	NA,inf	NA,1.67329	0.00138902	0.00138904
2	chr4:151987017:G:A	151987017	A,A	G,G	1,1	inf,inf	inf,inf	3.33969,0.355393	0.00138568	0.00138577
2	chr4:151280052:A:G	151280052	G,G	A,A	1,1	inf,inf	inf,inf	3.08643,0.0942685	0.00137613	0.00137616
2	chr4:152257473:A:G	152257473	G,G	A,A	1,1	inf,-inf	inf,inf	2.53574,0.465253	0.00133293	0.00133295
2	chr4:152304878:G:T	152304878	T,NA	G,NA	1,NA	inf,NA	inf,NA	2.18456,NA	0.0013168	0.00131683
2	chr4:151526193:A:G	151526193	G,G	A,A	1,1	-inf,inf	inf,inf	1.89506,0.482335	0.00130807	0.00130808
2	chr4:151285841:A:G	151285841	G,G	A,A	1,1	inf,inf	inf,inf	3.02455,0.135313	0.00125908	0.00125911
2	chr4:151221894:C:A	151221894	A,A	C,C	1,1	-inf,-inf	inf,inf	2.74124,1.05966	0.00125687	0.00125694
2	chr4:152043729:T:C	152043729	C,C	T,T	1,1	inf,inf	inf,inf	0.219439,2.80461	0.00122497	0.001225
2	chr4:152229289:C:G	152229289	NA,G	NA,C	NA,1	NA,inf	NA,inf	NA,1.86766	0.00119834	0.00119837
2	chr4:152246797:G:A	152246797	A,A	G,G	1,1	-inf,-inf	inf,inf	1.52394,1.47226	0.00117749	0.0011775
2	chr4:152303666:G:A	152303666	A,NA	G,NA	1,NA	inf,NA	inf,NA	2.12077,NA	0.00115383	0.00115386
2	chr4:151956998:T:C	151956998	C,C	T,T	1,1	inf,inf	inf,inf	3.06558,0.931723	0.00114579	0.00114594
2	chr4:151193082:T:C	151193082	C,C	T,T	1,1	-inf,-inf	inf,inf	2.8492,0.708903	0.00112906	0.00112911
2	chr4:151913625:G:A	151913625	A,NA	G,NA	1,NA	inf,NA	inf,NA	2.26249,NA	0.00109961	0.00109965
2	chr4:151739385:T:G	151739385	NA,G	NA,T	NA,1	NA,-inf	NA,inf	NA,1.98181	0.00101141	0.00101144
2	chr4:151560034:G:A	151560034	NA,A	NA,G	NA,1	NA,-inf	NA,inf	NA,2.0465	0.00100515	0.00100519
2	chr4:152064387:G:T	152064387	NA,T	NA,G	NA,1	NA,-inf	NA,inf	NA,1.75592	0.00100461	0.00100463
2	chr4:152095645:C:T	152095645	T,T	C,C	1,1	inf,inf	inf,inf	1.1664,2.05263	0.0010029	0.00100293
2	chr4:152302467:A:T	152302467	T,NA	A,NA	1,NA	inf,NA	inf,NA	2.04556,NA	0.000999958	0.000999983
2	chr4:151859819:C:G	151859819	NA,G	NA,C	NA,1	NA,-inf	NA,inf	NA,1.93755	0.000982614	0.000982644
2	chr4:152264123:C:T	152264123	NA,T	NA,C	NA,1	NA,-inf	NA,inf	NA,1.82866	0.000978473	0.0009785
2	chr4:151976775:C:T	151976775	T,NA	C,NA	1,NA	inf,NA	inf,NA	2.15362,NA	0.000977065	0.000977102
2	chr4:152164813:C:T	152164813	T,NA	C,NA	1,NA	inf,NA	inf,NA	1.90621,NA	0.000963984	0.000964007
2	chr4:151137959:T:C	151137959	C,NA	T,NA	1,NA	-inf,NA	inf,NA	2.52576,NA	0.000962046	0.000962116
2	chr4:151739429:G:A	151739429	NA,A	NA,G	NA,1	NA,inf	NA,inf	NA,1.53623	0.000960694	0.000960707
2	chr4:151768242:TG:T	151768242	NA,T	NA,TG	NA,1	NA,inf	NA,inf	NA,1.5351	0.000958812	0.000958825
2	chr4:151130535:A:G	151130535	G,NA	A,NA	1,NA	-inf,NA	inf,NA	2.5229,NA	0.000958102	0.000958172
2	chr4:151180915:C:A	151180915	A,A	C,C	1,1	-inf,-inf	inf,inf	2.72134,0.75087	0.000948104	0.000948145
2	chr4:151787046:G:A	151787046	NA,A	NA,G	NA,1	NA,inf	NA,inf	NA,1.65243	0.000943187	0.000943204
2	chr4:151720515:C:T	151720515	NA,T	NA,C	NA,1	NA,inf	NA,inf	NA,1.5251	0.000942306	0.000942319
2	chr4:151730683:C:T	151730683	NA,T	NA,C	NA,1	NA,inf	NA,inf	NA,1.52453	0.000937977	0.000937989
2	chr4:151745026:A:C	151745026	NA,C	NA,A	NA,1	NA,inf	NA,inf	NA,1.52396	0.000936882	0.000936895
2	chr4:151737995:G:A	151737995	NA,A	NA,G	NA,1	NA,inf	NA,inf	NA,1.51973	0.000929776	0.000929789
2	chr4:151183054:C:T	151183054	T,T	C,C	1,1	-inf,-inf	inf,inf	2.75938,0.681943	0.000916359	0.000916399
2	chr4:152048154:C:T	152048154	T,T	C,C	1,1	inf,inf	inf,inf	0.465314,2.36443	0.000914449	0.000914463
2	chr4:151779020:G:A	151779020	NA,A	NA,G	NA,1	NA,inf	NA,inf	NA,1.50419	0.000899735	0.000899748
2	chr4:151704193:T:C	151704193	NA,C	NA,T	NA,1	NA,inf	NA,inf	NA,1.50182	0.000899208	0.00089922
2	chr4:151703815:G:A	151703815	NA,A	NA,G	NA,1	NA,inf	NA,inf	NA,1.49445	0.000884729	0.000884741
2	chr4:151562609:A:G	151562609	NA,G	NA,A	NA,1	NA,-inf	NA,inf	NA,1.9739	0.000883463	0.000883494
2	chr4:151704643:C:T	151704643	NA,T	NA,C	NA,1	NA,inf	NA,inf	NA,1.48752	0.00087344	0.000873453
2	chr4:151621174:G:A	151621174	NA,A	NA,G	NA,1	NA,-inf	NA,inf	NA,1.96672	0.000872732	0.000872762
2	chr4:151180914:C:A	151180914	A,A	C,C	1,1	-inf,-inf	inf,inf	2.73085,0.687759	0.000866793	0.000866832
2	chr4:151569655:G:T	151569655	NA,T	NA,G	NA,1	NA,-inf	NA,inf	NA,1.96238	0.000866149	0.000866178
2	chr4:151577299:G:A	151577299	NA,A	NA,G	NA,1	NA,-inf	NA,inf	NA,1.95949	0.000861718	0.000861747
2	chr4:151623526:T:G	151623526	NA,G	NA,T	NA,1	NA,-inf	NA,inf	NA,1.95847	0.000860006	0.000860036
2	chr4:151618846:A:G	151618846	NA,G	NA,A	NA,1	NA,-inf	NA,inf	NA,1.95768	0.00085897	0.000858999
2	chr4:152200666:T:G	152200666	G,G	T,T	1,1	-inf,-inf	inf,inf	1.22169,1.85969	0.000846351	0.000846374
2	chr4:151759385:A:G	151759385	NA,G	NA,A	NA,1	NA,inf	NA,inf	NA,1.46814	0.000836277	0.000836288
2	chr4:152238430:G:A	152238430	A,A	G,G	1,1	-inf,inf	inf,inf	1.01008,1.82882	0.000829317	0.000829335
2	chr4:151949403:C:T	151949403	T,NA	C,NA	1,NA	inf,NA	inf,NA	2.05316,NA	0.000811543	0.000811573
2	chr4:151565725:A:G	151565725	NA,G	NA,A	NA,1	NA,-inf	NA,inf	NA,1.92314	0.000807384	0.000807412
2	chr4:152243499:C:A	152243499	A,A	C,C	1,1	-inf,inf	inf,inf	0.901835,1.87373	0.000806395	0.00080641
2	chr4:151549735:A:G	151549735	NA,G	NA,A	NA,1	NA,-inf	NA,inf	NA,1.92071	0.000803947	0.000803975
2	chr4:151541567:G:A	151541567	NA,A	NA,G	NA,1	NA,-inf	NA,inf	NA,1.92004	0.000802972	0.000802999
2	chr4:151996582:G:T	151996582	T,T	G,G	1,1	inf,inf	inf,inf	2.16484,0.803023	0.000802371	0.000802391
2	chr4:152251861:A:C	152251861	C,NA	A,NA	1,NA	inf,NA	inf,NA	1.88921,NA	0.000791884	0.000791902
2	chr4:151559285:AGTT:A	151559285	NA,A	NA,AGTT	NA,1	NA,-inf	NA,inf	NA,1.90793	0.000786891	0.000786918
2	chr4:151542658:T:C	151542658	NA,C	NA,T	NA,1	NA,-inf	NA,inf	NA,1.90773	0.000785691	0.000785718
2	chr4:152246019:A:G	152246019	G,G	A,A	1,1	-inf,-inf	inf,inf	1.06503,1.74052	0.000775384	0.000775398
2	chr4:151229058:G:T	151229058	T,T	G,G	1,1	-inf,-inf	inf,inf	2.69903,0.843994	0.000769456	0.000769502
2	chr4:152195062:G:A	152195062	NA,A	NA,G	NA,1	NA,inf	NA,inf	NA,1.65821	0.000766501	0.00076652
2	chr4:151254940:A:G	151254940	G,G	A,A	1,1	inf,inf	inf,inf	2.52498,0.698683	0.000754388	0.000754408
2	chr4:152253217:T:A	152253217	A,NA	T,NA	1,NA	inf,NA	inf,NA	1.85722,NA	0.000744925	0.000744942
2	chr4:152202563:A:T	152202563	T,T	A,A	1,1	-inf,-inf	inf,inf	1.21874,1.78297	0.000742809	0.000742828
2	chr4:152301275:G:A	152301275	A,NA	G,NA	1,NA	inf,NA	inf,NA	1.95507,NA	0.00071669	0.000716711
2	chr4:151794115:C:T	151794115	NA,T	NA,C	NA,1	NA,-inf	NA,inf	NA,1.77483	0.000701114	0.000701136
2	chr4:151243527:G:A	151243527	A,A	G,G	1,1	inf,-inf	inf,inf	4.80892,0.332394	0.000694289	0.000696044
2	chr4:152301590:CG:TG	152301590	TG,NA	CG,NA	1,NA	inf,NA	inf,NA	1.92909,NA	0.000683115	0.000683134
2	chr4:151815868:A:G	151815868	NA,G	NA,A	NA,1	NA,inf	NA,inf	NA,1.38048	0.000664594	0.000664605
2	chr4:151228195:T:C	151228195	C,C	T,T	1,1	-inf,-inf	inf,inf	2.52946,0.938224	0.000650927	0.000650966
2	chr4:151440984:G:A	151440984	NA,A	NA,G	NA,1	NA,inf	NA,inf	NA,1.42197	0.000650789	0.000650801
2	chr4:152307534:T:C	152307534	C,NA	T,NA	1,NA	inf,NA	inf,NA	1.89668,NA	0.000645661	0.00064568
2	chr4:151458773:G:C	151458773	NA,C	NA,G	NA,1	NA,inf	NA,inf	NA,1.41797	0.00064521	0.000645221
2	chr4:151762039:G:C	151762039	NA,C	NA,G	NA,1	NA,-inf	NA,inf	NA,1.72453	0.000639329	0.00063935
2	chr4:151467536:C:T	151467536	NA,T	NA,C	NA,1	NA,inf	NA,inf	NA,1.40621	0.000630471	0.000630482
2	chr4:152230649:A:G	152230649	G,G	A,A	1,1	-inf,-inf	inf,inf	1.22743,1.6241	0.000629349	0.000629364
2	chr4:152058164:A:T	152058164	NA,T	NA,A	NA,1	NA,-inf	NA,inf	NA,1.62207	0.000626513	0.000626531
2	chr4:152058156:G:T	152058156	NA,T	NA,G	NA,1	NA,-inf	NA,inf	NA,1.62203	0.000626476	0.000626494
2	chr4:152208278:A:C	152208278	C,C	A,A	1,1	-inf,-inf	inf,inf	1.01303,2.00112	0.000611795	0.000611815
2	chr4:151720809:A:G	151720809	NA,G	NA,A	NA,1	NA,inf	NA,inf	NA,1.27991	0.000608749	0.000608758
2	chr4:152019585:C:A	152019585	A,A	C,C	1,1	inf,inf	inf,inf	1.22421,1.55478	0.000608692	0.000608701
2	chr4:151283452:G:A	151283452	A,A	G,G	1,1	inf,inf	inf,inf	2.57419,0.454886	0.0006046	0.000604616
2	chr4:152241370:C:T	152241370	T,T	C,C	1,1	-inf,inf	inf,inf	1.13383,1.80254	0.00060292	0.000602942
2	chr4:151534640:A:G	151534640	NA,G	NA,A	NA,1	NA,-inf	NA,inf	NA,1.75635	0.000599581	0.000599601
2	chr4:151450435:A:G	151450435	NA,G	NA,A	NA,1	NA,inf	NA,inf	NA,1.37465	0.000593042	0.000593052
2	chr4:151538980:T:C	151538980	NA,C	NA,T	NA,1	NA,-inf	NA,inf	NA,1.74378	0.000588343	0.000588363
2	chr4:151444269:C:T	151444269	NA,T	NA,C	NA,1	NA,inf	NA,inf	NA,1.36922	0.000586767	0.000586778
2	chr4:151307173:T:C	151307173	C,C	T,T	1,1	-inf,-inf	inf,inf	3.41057,1.57651	0.000585219	0.000585869
2	chr4:151837928:T:C	151837928	NA,C	NA,T	NA,1	NA,inf	NA,inf	NA,1.46942	0.000572604	0.000572618
2	chr4:152266992:T:C	152266992	NA,C	NA,T	NA,1	NA,inf	NA,inf	NA,1.4423	0.000546412	0.000546425
2	chr4:152180690:T:C	152180690	NA,C	NA,T	NA,1	NA,-inf	NA,inf	NA,1.51481	0.000544565	0.00054458
2	chr4:151917790:C:A	151917790	NA,A	NA,C	NA,1	NA,-inf	NA,inf	NA,1.65395	0.000532999	0.000533018
2	chr4:151799458:A:G	151799458	G,G	A,A	1,1	-inf,-inf	inf,inf	2.4168,2.47774	0.000532215	0.000532854
2	chr4:151666554:C:T	151666554	NA,T	NA,C	NA,1	NA,inf	NA,inf	NA,1.23129	0.000528331	0.000528339
2	chr4:152282823:C:T	152282823	T,NA	C,NA	1,NA	inf,NA	inf,NA	1.66201,NA	0.000528208	0.000528219
2	chr4:151307105:G:A	151307105	A,A	G,G	1,1	-inf,-inf	inf,inf	3.43196,1.6631	0.00052749	0.000528287
2	chr4:151182504:T:C	151182504	C,NA	T,NA	1,NA	-inf,NA	inf,NA	2.37979,NA	0.000526984	0.000527034
2	chr4:151802688:A:G	151802688	G,G	A,A	1,1	-inf,-inf	inf,inf	2.33039,2.51017	0.000526048	0.000526623
2	chr4:151986548:G:A	151986548	A,A	G,G	1,1	inf,inf	inf,inf	2.32859,0.538269	0.000524822	0.000524846
2	chr4:152046175:G:C	152046175	C,C	G,G	1,1	inf,inf	inf,inf	0.169253,2.32264	0.000522343	0.000522354
2	chr4:152292255:C:T	152292255	T,T	C,C	1,1	-inf,inf	inf,inf	1.07028,1.61575	0.000519516	0.000519529
2	chr4:151932753:TGC:T	151932753	T,NA	TGC,NA	1,NA	-inf,NA	inf,NA	1.83763,NA	0.000518273	0.000518293
2	chr4:151568832:A:G	151568832	G,NA	A,NA	1,NA	inf,NA	inf,NA	1.99559,NA	0.000516944	0.000516958
2	chr4:152013759:G:A	152013759	NA,A	NA,G	NA,1	NA,-inf	NA,inf	NA,1.53169	0.00051008	0.000510095
2	chr4:152155010:A:G	152155010	NA,G	NA,A	NA,1	NA,-inf	NA,inf	NA,1.554	0.000508378	0.000508394
2	chr4:150890735:T:C	150890735	NA,C	NA,T	NA,1	NA,-inf	NA,inf	NA,1.56555	0.000507962	0.000507978
2	chr4:151649235:T:G	151649235	NA,G	NA,T	NA,1	NA,-inf	NA,inf	NA,1.65791	0.000507936	0.000507953
2	chr4:152011518:G:A	152011518	NA,A	NA,G	NA,1	NA,-inf	NA,inf	NA,1.52202	0.000502772	0.000502787
2	chr4:150885959:AAGAT:A	150885959	NA,A	NA,AAGAT	NA,1	NA,-inf	NA,inf	NA,1.60166	0.000501816	0.000501833
2	chr4:151861487:T:C	151861487	C,C	T,T	1,1	-inf,-inf	inf,inf	1.97926,0.503416	0.0004954	0.000495409
2	chr4:152281392:G:A	152281392	A,NA	G,NA	1,NA	inf,NA	inf,NA	1.62718,NA	0.000492721	0.000492732
2	chr4:152283948:A:G	152283948	G,NA	A,NA	1,NA	inf,NA	inf,NA	1.62053,NA	0.000487015	0.000487026
2	chr4:151646770:T:A	151646770	NA,A	NA,T	NA,1	NA,-inf	NA,inf	NA,1.6331	0.000486693	0.000486709
2	chr4:151798096:A:G	151798096	G,G	A,A	1,1	-inf,-inf	inf,inf	2.44935,2.41129	0.000485368	0.000485966
2	chr4:151391989:A:G	151391989	NA,G	NA,A	NA,1	NA,-inf	NA,inf	NA,1.19824	0.000485335	0.000485343
2	chr4:152188213:C:T	152188213	T,T	C,C	1,1	inf,inf	inf,inf	0.566491,2.08543	0.000480077	0.00048009
2	chr4:151798959:T:C	151798959	C,C	T,T	1,1	-inf,inf	inf,inf	0.882161,1.8087	0.00047493	0.00047494
2	chr4:152230450:T:C	152230450	C,C	T,T	1,1	-inf,-inf	inf,inf	1.21887,1.46483	0.0004683	0.000468311
2	chr4:152280084:A:G	152280084	G,NA	A,NA	1,NA	inf,NA	inf,NA	1.59231,NA	0.000461821	0.000461831
2	chr4:151071819:C:T	151071819	NA,T	NA,C	NA,1	NA,inf	NA,inf	NA,1.54665	0.000461076	0.000461091
2	chr4:151840685:C:T	151840685	NA,T	NA,C	NA,1	NA,inf	NA,inf	NA,1.26891	0.000457873	0.000457882
2	chr4:151955330:G:A	151955330	NA,A	NA,G	NA,1	NA,inf	NA,inf	NA,1.52259	0.000457398	0.000457413
2	chr4:151839830:C:T	151839830	NA,T	NA,C	NA,1	NA,inf	NA,inf	NA,1.26647	0.000455749	0.000455758
2	chr4:150975966:A:G	150975966	NA,G	NA,A	NA,1	NA,-inf	NA,inf	NA,1.49729	0.00044948	0.000449494
2	chr4:151332289:A:G	151332289	NA,G	NA,A	NA,1	NA,-inf	NA,inf	NA,1.2657	0.000443791	0.0004438
2	chr4:151801813:T:C	151801813	C,C	T,T	1,1	-inf,-inf	inf,inf	2.31043,2.41966	0.000437753	0.000438218
2	chr4:152206434:T:C	152206434	C,C	T,T	1,1	-inf,-inf	inf,inf	0.826006,1.8873	0.000437134	0.000437146
2	chr4:151408065:G:A	151408065	A,NA	G,NA	1,NA	inf,NA	inf,NA	2.42666,NA	0.000436509	0.000436583
2	chr4:151813047:A:G	151813047	NA,G	NA,A	NA,1	NA,inf	NA,inf	NA,1.40403	0.000435194	0.000435205
2	chr4:151310217:A:G	151310217	G,NA	A,NA	1,NA	-inf,NA	inf,NA	3.46666,NA	0.000433762	0.000434058
2	chr4:151311577:G:A	151311577	A,A	G,G	1,1	-inf,-inf	inf,inf	3.38064,1.41275	0.000432233	0.000432689
2	chr4:150711678:C:G	150711678	G,NA	C,NA	1,NA	-inf,NA	inf,NA	1.98003,NA	0.000427092	0.000427116
2	chr4:152300417:G:A	152300417	A,A	G,G	1,1	-inf,inf	inf,inf	1.34574,1.18038	0.000426407	0.000426417
2	chr4:152277090:G:A	152277090	A,NA	G,NA	1,NA	inf,NA	inf,NA	1.55078,NA	0.000422945	0.000422955
2	chr4:152300205:T:C	152300205	C,C	T,T	1,1	-inf,inf	inf,inf	1.37032,1.14728	0.00042111	0.00042112
2	chr4:151426466:G:A	151426466	NA,A	NA,G	NA,1	NA,-inf	NA,inf	NA,1.10866	0.00041785	0.000417857
2	chr4:151197141:C:T	151197141	T,T	C,C	1,1	-inf,-inf	inf,inf	2.2232,1.02736	0.000415657	0.000415688
2	chr4:151429038:C:T	151429038	NA,T	NA,C	NA,1	NA,-inf	NA,inf	NA,1.18754	0.000415564	0.000415572
2	chr4:151637486:C:T	151637486	T,NA	C,NA	1,NA	-inf,NA	inf,NA	0.866853,NA	0.000413673	0.000413676
2	chr4:152287615:C:T	152287615	T,NA	C,NA	1,NA	inf,NA	inf,NA	1.53427,NA	0.000412931	0.00041294
2	chr4:151986758:G:A	151986758	A,A	G,G	1,1	inf,inf	inf,inf	2.19828,0.743057	0.000411206	0.000411231
2	chr4:151799218:C:T	151799218	T,T	C,C	1,1	-inf,inf	inf,inf	0.847199,1.75682	0.000408415	0.000408425
2	chr4:151363829:TA:T	151363829	NA,T	NA,TA	NA,1	NA,-inf	NA,inf	NA,1.4743	0.000407848	0.000407861
2	chr4:152251195:T:C	152251195	C,NA	T,NA	1,NA	inf,NA	inf,NA	1.49991,NA	0.000406092	0.0004061
2	chr4:151353236:A:C	151353236	NA,C	NA,A	NA,1	NA,-inf	NA,inf	NA,1.47405	0.000404835	0.000404848
2	chr4:152233639:T:C	152233639	C,C	T,T	1,1	-inf,-inf	inf,inf	0.904707,1.7203	0.000399033	0.000399044
2	chr4:151444287:T:G	151444287	NA,G	NA,T	NA,1	NA,-inf	NA,inf	NA,1.16501	0.000398371	0.000398379
2	chr4:151725538:G:A	151725538	A,NA	G,NA	1,NA	inf,NA	inf,NA	0.941094,NA	0.000397468	0.000397472
2	chr4:151938894:T:A	151938894	NA,A	NA,T	NA,1	NA,-inf	NA,inf	NA,1.34076	0.00039575	0.00039576
2	chr4:151367751:G:A	151367751	A,A	G,G	1,1	-inf,inf	inf,inf	1.19709,1.27775	0.000393872	0.00039389
2	chr4:152041249:A:T	152041249	NA,T	NA,A	NA,1	NA,-inf	NA,inf	NA,1.37565	0.000393246	0.000393256
2	chr4:151344731:C:T	151344731	NA,T	NA,C	NA,1	NA,-inf	NA,inf	NA,1.45262	0.000387069	0.000387082
2	chr4:151609301:G:A	151609301	A,NA	G,NA	1,NA	-inf,NA	inf,NA	0.833926,NA	0.000384667	0.000384669
2	chr4:152121125:C:T	152121125	NA,T	NA,C	NA,1	NA,-inf	NA,inf	NA,1.30047	0.000376989	0.000376998
2	chr4:151963840:C:T	151963840	NA,T	NA,C	NA,1	NA,-inf	NA,inf	NA,1.22895	0.000374357	0.000374366
2	chr4:151217669:T:C	151217669	C,C	T,T	1,1	inf,inf	inf,inf	2.04683,0.809782	0.000374285	0.000374296
2	chr4:151343813:G:A	151343813	NA,A	NA,G	NA,1	NA,-inf	NA,inf	NA,1.14329	0.000372301	0.000372308
2	chr4:151056798:T:C	151056798	NA,C	NA,T	NA,1	NA,-inf	NA,inf	NA,1.3988	0.000372112	0.000372124
2	chr4:151336483:G:A	151336483	NA,A	NA,G	NA,1	NA,-inf	NA,inf	NA,1.42881	0.000371946	0.000371958
2	chr4:152120858:T:TA	152120858	NA,TA	NA,T	NA,1	NA,-inf	NA,inf	NA,1.29932	0.000371619	0.000371629
2	chr4:151346239:T:C	151346239	NA,C	NA,T	NA,1	NA,-inf	NA,inf	NA,1.42866	0.000371239	0.000371251
2	chr4:151354924:T:C	151354924	NA,C	NA,T	NA,1	NA,-inf	NA,inf	NA,1.42856	0.000371192	0.000371204
2	chr4:151354391:C:G	151354391	NA,G	NA,C	NA,1	NA,-inf	NA,inf	NA,1.42856	0.000371192	0.000371204
2	chr4:151097189:A:C	151097189	C,C	A,A	1,1	-inf,-inf	inf,inf	2.37452,0.739958	0.000370031	0.000370059
2	chr4:151612822:AT:A	151612822	NA,A	NA,AT	NA,1	NA,inf	NA,inf	NA,1.11143	0.000369832	0.000369838
2	chr4:151347193:GT:G	151347193	NA,G	NA,GT	NA,1	NA,-inf	NA,inf	NA,1.42631	0.000369762	0.000369774
2	chr4:151354773:T:C	151354773	NA,C	NA,T	NA,1	NA,-inf	NA,inf	NA,1.42566	0.000369338	0.00036935
2	chr4:151335033:G:A	151335033	NA,A	NA,G	NA,1	NA,-inf	NA,inf	NA,1.42386	0.000368513	0.000368525
2	chr4:151100699:G:C	151100699	C,C	G,G	1,1	-inf,-inf	inf,inf	2.38831,0.717565	0.00036435	0.000364378
2	chr4:152150992:C:T	152150992	NA,T	NA,C	NA,1	NA,-inf	NA,inf	NA,1.28971	0.000363681	0.000363691
2	chr4:151985804:A:T	151985804	NA,T	NA,A	NA,1	NA,inf	NA,inf	NA,1.33405	0.000363616	0.000363627
2	chr4:151459758:C:G	151459758	NA,G	NA,C	NA,1	NA,-inf	NA,inf	NA,1.11429	0.000361005	0.000361012
2	chr4:151253321:C:T	151253321	NA,T	NA,C	NA,1	NA,-inf	NA,inf	NA,1.41379	0.000360611	0.000360623
2	chr4:152262732:A:C	152262732	C,C	A,A	1,1	-inf,inf	inf,inf	1.43993,1.22099	0.000360282	0.000360296
2	chr4:152070913:A:T	152070913	T,NA	A,NA	1,NA	inf,NA	inf,NA	1.10376,NA	0.000358865	0.00035887
2	chr4:152040948:G:A	152040948	NA,A	NA,G	NA,1	NA,-inf	NA,inf	NA,1.31478	0.000356875	0.000356886
2	chr4:151945102:G:T	151945102	NA,T	NA,G	NA,1	NA,-inf	NA,inf	NA,1.28087	0.000355533	0.000355542
2	chr4:151945797:C:T	151945797	NA,T	NA,C	NA,1	NA,-inf	NA,inf	NA,1.28087	0.000355533	0.000355542
2	chr4:151947548:G:T	151947548	NA,T	NA,G	NA,1	NA,-inf	NA,inf	NA,1.28087	0.000355533	0.000355542
2	chr4:151947620:C:G	151947620	NA,G	NA,C	NA,1	NA,-inf	NA,inf	NA,1.28087	0.000355533	0.000355542
2	chr4:151942450:A:T	151942450	NA,T	NA,A	NA,1	NA,-inf	NA,inf	NA,1.28074	0.00035545	0.000355459
2	chr4:151215720:G:A	151215720	A,A	G,G	1,1	-inf,-inf	inf,inf	2.43934,0.656765	0.000354529	0.000354557
2	chr4:151390587:C:T	151390587	NA,T	NA,C	NA,1	NA,-inf	NA,inf	NA,1.05833	0.000354383	0.00035439
2	chr4:151891841:G:A	151891841	NA,A	NA,G	NA,1	NA,inf	NA,inf	NA,1.43149	0.000353639	0.00035365
2	chr4:151237214:C:T	151237214	T,T	C,C	1,1	inf,inf	inf,inf	1.95229,0.840238	0.000349341	0.00034935
2	chr4:151246891:C:T	151246891	NA,T	NA,C	NA,1	NA,-inf	NA,inf	NA,1.39371	0.000348739	0.000348751
2	chr4:151943369:A:G	151943369	NA,G	NA,A	NA,1	NA,-inf	NA,inf	NA,1.26971	0.000348544	0.000348553
2	chr4:152281549:C:T	152281549	T,T	C,C	1,1	inf,-inf	inf,inf	1.67955,1.20595	0.000348209	0.000348225
2	chr4:152046270:G:C	152046270	C,C	G,G	1,1	inf,inf	inf,inf	0.418046,1.89743	0.00034659	0.000346597
2	chr4:151507320:C:T	151507320	NA,T	NA,C	NA,1	NA,-inf	NA,inf	NA,1.09211	0.000346031	0.000346038
2	chr4:151684297:A:G	151684297	G,G	A,A	1,1	-inf,-inf	inf,inf	2.82702,2.35351	0.000344112	0.000346251
2	chr4:151802369:A:T	151802369	T,T	A,A	1,1	-inf,-inf	inf,inf	2.90433,2.03111	0.000342369	0.00034308
2	chr4:151333311:A:G	151333311	G,G	A,A	1,1	-inf,-inf	inf,inf	3.32007,0.337128	0.000342144	0.000342223
2	chr4:151515179:TATAAAC:T	151515179	NA,T	NA,TATAAAC	NA,1	NA,inf	NA,inf	NA,1.06586	0.000340942	0.000340948
2	chr4:151853280:C:T	151853280	NA,T	NA,C	NA,1	NA,-inf	NA,inf	NA,1.39529	0.000340871	0.000340882
2	chr4:151218182:C:T	151218182	T,T	C,C	1,1	inf,inf	inf,inf	1.98325,0.82373	0.000340447	0.000340457
2	chr4:150752246:A:C	150752246	C,C	A,A	1,1	inf,inf	inf,inf	2.36667,1.70534	0.000339969	0.000340149
2	chr4:151223813:C:T	151223813	T,T	C,C	1,1	inf,inf	inf,inf	1.9452,0.860391	0.000335689	0.000335699
2	chr4:152278087:T:A	152278087	A,A	T,T	1,1	inf,-inf	inf,inf	1.68921,1.17254	0.000332761	0.000332777
2	chr4:151140197:G:A	151140197	A,A	G,G	1,1	-inf,-inf	inf,inf	2.21723,0.82699	0.000331605	0.000331628
2	chr4:151013447:G:A	151013447	A,A	G,G	1,1	inf,inf	inf,inf	0.396669,0.940607	0.000331039	0.00033104
2	chr4:151477468:G:GT	151477468	NA,GT	NA,G	NA,1	NA,-inf	NA,inf	NA,1.07574	0.000330624	0.000330631
2	chr4:151935894:T:G	151935894	NA,G	NA,T	NA,1	NA,-inf	NA,inf	NA,1.23995	0.000330097	0.000330106
2	chr4:152297440:T:C	152297440	C,C	T,T	1,1	-inf,inf	inf,inf	0.996831,1.42373	0.00032633	0.000326339
2	chr4:152161520:C:T	152161520	NA,T	NA,C	NA,1	NA,-inf	NA,inf	NA,1.23034	0.000325924	0.000325932
2	chr4:151087491:A:G	151087491	G,G	A,A	1,1	inf,inf	inf,inf	0.6169,0.992355	0.000325518	0.000325519
2	chr4:151242436:G:A	151242436	A,NA	G,NA	1,NA	-inf,NA	inf,NA	0.80937,NA	0.000322475	0.000322478
2	chr4:151184450:C:T	151184450	NA,T	NA,C	NA,1	NA,inf	NA,inf	NA,1.36002	0.00032081	0.000320822
2	chr4:151913739:T:G	151913739	NA,G	NA,T	NA,1	NA,-inf	NA,inf	NA,1.14132	0.000319771	0.000319779
2	chr4:151946096:T:G	151946096	NA,G	NA,T	NA,1	NA,-inf	NA,inf	NA,1.13873	0.000319762	0.000319769
2	chr4:151221800:G:A	151221800	A,A	G,G	1,1	inf,inf	inf,inf	1.93629,0.837639	0.000319442	0.000319451
2	chr4:151222227:C:T	151222227	T,T	C,C	1,1	inf,inf	inf,inf	1.93862,0.831253	0.00031777	0.000317779
2	chr4:151221516:G:A	151221516	A,A	G,G	1,1	inf,inf	inf,inf	1.94435,0.824302	0.000317636	0.000317645
2	chr4:151222373:C:T	151222373	T,T	C,C	1,1	inf,inf	inf,inf	1.94674,0.815993	0.000315361	0.000315371
2	chr4:152271058:G:A	152271058	A,A	G,G	1,1	inf,inf	inf,inf	2.06853,0.453163	0.00031401	0.000314019
2	chr4:152039831:G:A	152039831	A,A	G,G	1,1	inf,inf	inf,inf	0.0855263,2.19601	0.000313854	0.000313862
2	chr4:151353032:G:T	151353032	NA,T	NA,G	NA,1	NA,-inf	NA,inf	NA,1.32825	0.000313821	0.000313831
2	chr4:151355197:T:C	151355197	NA,C	NA,T	NA,1	NA,-inf	NA,inf	NA,1.32804	0.000313723	0.000313733
2	chr4:151938200:G:A	151938200	NA,A	NA,G	NA,1	NA,-inf	NA,inf	NA,1.12951	0.000313429	0.000313436
2	chr4:151289224:A:G	151289224	NA,G	NA,A	NA,1	NA,inf	NA,inf	NA,1.35313	0.000312984	0.000312995
2	chr4:151941516:G:A	151941516	NA,A	NA,G	NA,1	NA,-inf	NA,inf	NA,1.12809	0.00031262	0.000312627
2	chr4:151226289:G:A	151226289	A,A	G,G	1,1	inf,inf	inf,inf	1.94627,0.807646	0.000311469	0.000311478
2	chr4:151947155:G:A	151947155	NA,A	NA,G	NA,1	NA,-inf	NA,inf	NA,1.12548	0.000311136	0.000311144
2	chr4:151861883:T:C	151861883	C,C	T,T	1,1	inf,inf	inf,inf	2.08953,1.18113	0.00031065	0.000310702
2	chr4:152187768:T:C	152187768	NA,C	NA,T	NA,1	NA,inf	NA,inf	NA,1.14214	0.000309912	0.000309919
2	chr4:151224966:G:A	151224966	A,A	G,G	1,1	inf,inf	inf,inf	1.92249,0.827512	0.000306986	0.000306995
2	chr4:151538862:G:A	151538862	NA,A	NA,G	NA,1	NA,-inf	NA,inf	NA,1.37346	0.000305613	0.000305623
2	chr4:150712903:G:A	150712903	NA,A	NA,G	NA,1	NA,-inf	NA,inf	NA,1.16981	0.000305256	0.000305264
2	chr4:151950077:A:G	151950077	G,G	A,A	1,1	inf,inf	inf,inf	2.85885,0.236582	0.000303972	0.00030401
2	chr4:151095692:A:G	151095692	G,G	A,A	1,1	inf,inf	inf,inf	0.572884,1.01519	0.00030085	0.000300851
2	chr4:152253248:G:A	152253248	A,A	G,G	1,1	inf,-inf	inf,inf	1.87634,0.452499	0.000298805	0.000298812
2	chr4:152158070:G:A	152158070	A,NA	G,NA	1,NA	inf,NA	inf,NA	1.10508,NA	0.000298673	0.000298679
2	chr4:151761589:T:C	151761589	NA,C	NA,T	NA,1	NA,-inf	NA,inf	NA,1.27424	0.000298219	0.000298228
2	chr4:152046805:G:A	152046805	NA,A	NA,G	NA,1	NA,inf	NA,inf	NA,1.28605	0.00029789	0.000297899
2	chr4:151705266:T:C	151705266	NA,C	NA,T	NA,1	NA,-inf	NA,inf	NA,1.27807	0.000297227	0.000297236
2	chr4:151763281:A:G	151763281	NA,G	NA,A	NA,1	NA,-inf	NA,inf	NA,1.27144	0.000296377	0.000296387
2	chr4:151966971:G:A	151966971	A,A	G,G	1,1	inf,inf	inf,inf	2.43939,0.506718	0.000295197	0.000295219
2	chr4:151799318:T:C	151799318	C,C	T,T	1,1	-inf,inf	inf,inf	0.882863,1.5701	0.000293958	0.000293965
2	chr4:151909211:C:A	151909211	NA,A	NA,C	NA,1	NA,-inf	NA,inf	NA,1.29204	0.000293268	0.000293277
2	chr4:151820596:A:T	151820596	NA,T	NA,A	NA,1	NA,inf	NA,inf	NA,1.1162	0.000292406	0.000292414
2	chr4:152260808:A:G	152260808	G,G	A,A	1,1	-inf,inf	inf,inf	1.39546,1.14828	0.000292294	0.000292306
2	chr4:151172914:G:T	151172914	T,T	G,G	1,1	-inf,-inf	inf,inf	2.28765,0.684351	0.000292111	0.000292133
2	chr4:151989802:G:A	151989802	NA,A	NA,G	NA,1	NA,inf	NA,inf	NA,1.2446	0.000290822	0.000290831
2	chr4:151389785:T:C	151389785	C,NA	T,NA	1,NA	-inf,NA	inf,NA	0.726999,NA	0.000290476	0.000290478
2	chr4:151233424:G:A	151233424	A,A	G,G	1,1	inf,inf	inf,inf	1.87975,0.803212	0.00028994	0.000289948
2	chr4:151939723:T:C	151939723	NA,C	NA,T	NA,1	NA,-inf	NA,inf	NA,1.03999	0.000289263	0.000289269
2	chr4:151521555:C:T	151521555	NA,T	NA,C	NA,1	NA,inf	NA,inf	NA,0.975162	0.00028672	0.000286725
2	chr4:151802445:A:G	151802445	G,G	A,A	1,1	-inf,-inf	inf,inf	2.82793,1.96463	0.000285519	0.000286057
2	chr4:151502519:G:A	151502519	NA,A	NA,G	NA,1	NA,inf	NA,inf	NA,0.972373	0.000285207	0.000285212
2	chr4:152185701:G:A	152185701	A,A	G,G	1,1	inf,inf	inf,inf	0.7474,1.61384	0.000284979	0.000284986
2	chr4:151690375:C:T	151690375	T,NA	C,NA	1,NA	inf,NA	inf,NA	1.64876,NA	0.000284509	0.000284516
2	chr4:151928035:C:G	151928035	NA,G	NA,C	NA,1	NA,-inf	NA,inf	NA,1.07204	0.000281685	0.000281692
2	chr4:151711249:T:C	151711249	NA,C	NA,T	NA,1	NA,-inf	NA,inf	NA,0.935613	0.00027976	0.000279766
2	chr4:151182302:T:C	151182302	C,NA	T,NA	1,NA	inf,NA	inf,NA	0.86859,NA	0.000279206	0.000279208
2	chr4:151834845:C:G	151834845	G,NA	C,NA	1,NA	-inf,NA	inf,NA	1.97738,NA	0.000279067	0.000279091
2	chr4:152255364:T:G	152255364	G,G	T,T	1,1	inf,-inf	inf,inf	1.89481,0.369749	0.000278187	0.000278193
2	chr4:152132768:G:A	152132768	NA,A	NA,G	NA,1	NA,-inf	NA,inf	NA,1.13459	0.000277616	0.000277623
2	chr4:152056612:G:T	152056612	NA,T	NA,G	NA,1	NA,-inf	NA,inf	NA,1.17204	0.000277258	0.000277266
2	chr4:152271312:A:T	152271312	T,T	A,A	1,1	-inf,inf	inf,inf	1.33708,1.18761	0.00027725	0.000277261
2	chr4:152264483:T:A	152264483	A,A	T,T	1,1	-inf,inf	inf,inf	1.27581,1.23685	0.00027609	0.000276101
2	chr4:151493813:G:A	151493813	NA,A	NA,G	NA,1	NA,inf	NA,inf	NA,0.954024	0.000275471	0.000275476
2	chr4:151859731:T:C	151859731	NA,C	NA,T	NA,1	NA,-inf	NA,inf	NA,1.16129	0.000273593	0.000273601
2	chr4:151823967:A:G	151823967	NA,G	NA,A	NA,1	NA,inf	NA,inf	NA,1.24489	0.000272136	0.000272145
2	chr4:152012935:A:G	152012935	NA,G	NA,A	NA,1	NA,-inf	NA,inf	NA,1.17644	0.000271986	0.000271994
2	chr4:151857970:A:G	151857970	NA,G	NA,A	NA,1	NA,-inf	NA,inf	NA,1.15736	0.000271762	0.00027177
2	chr4:152134233:C:G	152134233	NA,G	NA,C	NA,1	NA,-inf	NA,inf	NA,1.12109	0.000271147	0.000271154
2	chr4:152124078:T:C	152124078	NA,C	NA,T	NA,1	NA,-inf	NA,inf	NA,1.11868	0.000270012	0.000270019
2	chr4:151086049:A:G	151086049	G,G	A,A	1,1	-inf,inf	inf,inf	1.91997,0.0883466	0.000269104	0.000269109
2	chr4:151961533:A:T	151961533	T,T	A,A	1,1	inf,inf	inf,inf	2.37704,0.506245	0.000268357	0.000268377
2	chr4:152298790:G:A	152298790	A,NA	G,NA	1,NA	-inf,NA	inf,NA	1.62213,NA	0.00026792	0.000267933
2	chr4:152051287:G:A	152051287	A,A	G,G	1,1	-inf,-inf	inf,inf	1.33819,1.17436	0.000266152	0.00026616
2	chr4:152299277:G:A	152299277	A,A	G,G	1,1	inf,-inf	inf,inf	2.07417,0.215669	0.00026577	0.000265777
2	chr4:151392930:T:G	151392930	NA,G	NA,T	NA,1	NA,inf	NA,inf	NA,0.948696	0.000265465	0.000265471
2	chr4:151817493:C:A	151817493	A,A	C,C	1,1	-inf,-inf	inf,inf	0.978466,1.99258	0.000265324	0.000265342
2	chr4:151267320:G:A	151267320	A,A	G,G	1,1	inf,inf	inf,inf	7.02299,0.369956	0.000263719	0.000802427
2	chr4:151870827:C:G	151870827	NA,G	NA,C	NA,1	NA,inf	NA,inf	NA,0.993669	0.000263562	0.000263567
2	chr4:152029769:G:T	152029769	NA,T	NA,G	NA,1	NA,inf	NA,inf	NA,1.20252	0.000263243	0.000263251
2	chr4:151888641:AAG:A	151888641	NA,A	NA,AAG	NA,1	NA,inf	NA,inf	NA,1.24051	0.000263021	0.00026303
2	chr4:151964203:A:G	151964203	G,G	A,A	1,1	inf,inf	inf,inf	2.33683,0.531309	0.000261037	0.000261056
2	chr4:150729909:A:C	150729909	NA,C	NA,A	NA,1	NA,-inf	NA,inf	NA,1.18124	0.000260799	0.000260806
2	chr4:151533271:C:A	151533271	NA,A	NA,C	NA,1	NA,inf	NA,inf	NA,0.922184	0.00025871	0.000258715
2	chr4:150832263:T:C	150832263	NA,C	NA,T	NA,1	NA,-inf	NA,inf	NA,1.17769	0.000258673	0.000258681
2	chr4:151883926:C:T	151883926	T,NA	C,NA	1,NA	inf,NA	inf,NA	0.92098,NA	0.000258296	0.0002583
2	chr4:151819596:C:G	151819596	NA,G	NA,C	NA,1	NA,-inf	NA,inf	NA,0.944133	0.000258272	0.000258277
2	chr4:151819155:T:A	151819155	NA,A	NA,T	NA,1	NA,-inf	NA,inf	NA,0.943552	0.000257989	0.000257994
2	chr4:151466545:G:A	151466545	NA,A	NA,G	NA,1	NA,-inf	NA,inf	NA,1.51228	0.000257726	0.000257739
2	chr4:151818451:A:G	151818451	NA,G	NA,A	NA,1	NA,-inf	NA,inf	NA,0.941277	0.000256921	0.000256926
2	chr4:151710049:C:T	151710049	NA,T	NA,C	NA,1	NA,-inf	NA,inf	NA,0.890398	0.000256898	0.000256903
2	chr4:151821450:G:A	151821450	NA,A	NA,G	NA,1	NA,-inf	NA,inf	NA,0.939032	0.000255838	0.000255843
2	chr4:152142856:G:A	152142856	NA,A	NA,G	NA,1	NA,-inf	NA,inf	NA,1.08734	0.000255667	0.000255674
2	chr4:151722820:C:T	151722820	T,T	C,C	1,1	-inf,-inf	inf,inf	1.79946,1.64155	0.000255375	0.000255439
2	chr4:152262023:A:G	152262023	G,G	A,A	1,1	-inf,inf	inf,inf	1.37905,1.08569	0.000254831	0.000254841
2	chr4:152072241:G:A	152072241	NA,A	NA,G	NA,1	NA,inf	NA,inf	NA,1.17549	0.000254397	0.000254404
2	chr4:151918530:C:T	151918530	NA,T	NA,C	NA,1	NA,-inf	NA,inf	NA,1.01548	0.00025394	0.000253946
2	chr4:151862960:G:A	151862960	A,A	G,G	1,1	inf,inf	inf,inf	2.22732,0.931341	0.000252691	0.000252736
2	chr4:150767048:C:T	150767048	T,NA	C,NA	1,NA	inf,NA	inf,NA	1.31057,NA	0.000251447	0.000251455
2	chr4:150733394:A:G	150733394	NA,G	NA,A	NA,1	NA,-inf	NA,inf	NA,1.15733	0.000250565	0.000250573
2	chr4:152142282:C:T	152142282	NA,T	NA,C	NA,1	NA,-inf	NA,inf	NA,1.15123	0.000250439	0.000250447
2	chr4:152221237:C:T	152221237	T,NA	C,NA	1,NA	-inf,NA	inf,NA	1.57518,NA	0.00025043	0.000250441
2	chr4:151296281:T:C	151296281	C,C	T,T	1,1	inf,inf	inf,inf	6.99154,0.360582	0.000250081	0.000747305
2	chr4:151982584:A:T	151982584	NA,T	NA,A	NA,1	NA,inf	NA,inf	NA,1.11291	0.000249016	0.000249023
2	chr4:151829396:C:T	151829396	NA,T	NA,C	NA,1	NA,inf	NA,inf	NA,1.1945	0.000248828	0.000248836
2	chr4:152218046:G:A	152218046	A,NA	G,NA	1,NA	inf,NA	inf,NA	1.09893,NA	0.000248044	0.000248049
2	chr4:150746806:G:A	150746806	NA,A	NA,G	NA,1	NA,-inf	NA,inf	NA,1.15076	0.00024783	0.000247837
2	chr4:151268383:T:C	151268383	NA,C	NA,T	NA,1	NA,-inf	NA,inf	NA,1.17648	0.000246984	0.000246992
2	chr4:151766593:G:A	151766593	NA,A	NA,G	NA,1	NA,-inf	NA,inf	NA,1.13213	0.00024465	0.000244657
2	chr4:151870761:C:T	151870761	NA,T	NA,C	NA,1	NA,inf	NA,inf	NA,0.9522	0.000244397	0.000244402
2	chr4:151722237:T:A	151722237	NA,A	NA,T	NA,1	NA,-inf	NA,inf	NA,0.862947	0.000244386	0.000244391
2	chr4:151539736:A:C	151539736	NA,C	NA,A	NA,1	NA,-inf	NA,inf	NA,1.22478	0.000243772	0.00024378
2	chr4:151881171:T:C	151881171	NA,C	NA,T	NA,1	NA,-inf	NA,inf	NA,0.924112	0.000242181	0.000242186
2	chr4:151805854:C:G	151805854	G,G	C,C	1,1	inf,-inf	inf,inf	0.321078,1.02845	0.00024198	0.000241981
2	chr4:150805836:G:C	150805836	C,NA	G,NA	1,NA	inf,NA	inf,NA	1.84873,NA	0.000240587	0.00024061
2	chr4:152255502:T:C	152255502	C,C	T,T	1,1	inf,-inf	inf,inf	1.81916,0.370298	0.00024011	0.000240115
2	chr4:151283695:T:C	151283695	C,C	T,T	1,1	inf,inf	inf,inf	7.12671,0.196528	0.000239375	0.000805954
2	chr4:151281125:GCAGC:G	151281125	G,G	GCAGC,GCAGC	1,1	inf,inf	inf,inf	7.14072,0.189126	0.000238954	0.000819013
2	chr4:151310036:C:A	151310036	NA,A	NA,C	NA,1	NA,-inf	NA,inf	NA,0.884103	0.000238641	0.000238646
2	chr4:151719743:G:A	151719743	NA,A	NA,G	NA,1	NA,-inf	NA,inf	NA,0.850738	0.000238031	0.000238035
2	chr4:152050635:C:T	152050635	T,T	C,C	1,1	-inf,-inf	inf,inf	1.32721,1.11928	0.000237653	0.000237661
2	chr4:151998047:G:A	151998047	A,A	G,G	1,1	inf,inf	inf,inf	2.07014,0.282143	0.000237275	0.000237283
2	chr4:152298993:C:A	152298993	A,A	C,C	1,1	inf,-inf	inf,inf	2.0675,0.0775681	0.000236658	0.000236665
2	chr4:151546010:G:C	151546010	NA,C	NA,G	NA,1	NA,-inf	NA,inf	NA,1.15572	0.00023649	0.000236498
2	chr4:151019305:C:T	151019305	NA,T	NA,C	NA,1	NA,-inf	NA,inf	NA,1.11923	0.000235388	0.000235395
2	chr4:151179231:T:C	151179231	NA,C	NA,T	NA,1	NA,-inf	NA,inf	NA,1.11701	0.000235289	0.000235296
2	chr4:150726713:T:C	150726713	C,NA	T,NA	1,NA	inf,NA	inf,NA	0.798767,NA	0.000234006	0.000234009
2	chr4:151704868:C:T	151704868	NA,T	NA,C	NA,1	NA,-inf	NA,inf	NA,0.841323	0.000233877	0.000233881
2	chr4:152276984:T:C	152276984	C,C	T,T	1,1	inf,-inf	inf,inf	1.44929,0.818238	0.000232582	0.000232588
2	chr4:151256379:A:G	151256379	G,G	A,A	1,1	inf,inf	inf,inf	7.0575,0.295612	0.000232576	0.000762395
2	chr4:151309684:G:C	151309684	NA,C	NA,G	NA,1	NA,inf	NA,inf	NA,0.914518	0.000230277	0.000230282
2	chr4:152161096:A:G	152161096	NA,G	NA,A	NA,1	NA,inf	NA,inf	NA,0.895348	0.000229502	0.000229507
2	chr4:151234556:G:A	151234556	A,A	G,G	1,1	-inf,-inf	inf,inf	2.3387,0.550631	0.000229167	0.000229186
2	chr4:151706216:A:T	151706216	NA,T	NA,A	NA,1	NA,-inf	NA,inf	NA,1.04217	0.000228707	0.000228713
2	chr4:151351429:T:C	151351429	NA,C	NA,T	NA,1	NA,inf	NA,inf	NA,1.18734	0.000228254	0.000228263
2	chr4:150770887:G:A	150770887	A,NA	G,NA	1,NA	inf,NA	inf,NA	1.81301,NA	0.000227727	0.000227748
2	chr4:151744372:G:A	151744372	A,A	G,G	1,1	-inf,inf	inf,inf	1.82573,0.446603	0.000226911	0.000226917
2	chr4:151350291:G:A	151350291	NA,A	NA,G	NA,1	NA,-inf	NA,inf	NA,1.13775	0.000226507	0.000226514
2	chr4:151815061:G:A	151815061	NA,A	NA,G	NA,1	NA,inf	NA,inf	NA,0.847357	0.00022622	0.000226224
2	chr4:152037301:G:C	152037301	C,C	G,G	1,1	-inf,-inf	inf,inf	1.37676,1.09978	0.000226172	0.00022618
2	chr4:152056584:C:T	152056584	T,NA	C,NA	1,NA	-inf,NA	inf,NA	1.58792,NA	0.000226073	0.000226085
2	chr4:152093761:T:C	152093761	C,NA	T,NA	1,NA	-inf,NA	inf,NA	1.01603,NA	0.000225816	0.00022582
2	chr4:151156344:G:A	151156344	NA,A	NA,G	NA,1	NA,-inf	NA,inf	NA,0.872157	0.000225244	0.000225248
2	chr4:151338631:C:T	151338631	NA,T	NA,C	NA,1	NA,-inf	NA,inf	NA,0.852751	0.000225228	0.000225232
2	chr4:151859314:C:T	151859314	NA,T	NA,C	NA,1	NA,-inf	NA,inf	NA,1.04662	0.000225112	0.000225119
2	chr4:150779088:T:C	150779088	NA,C	NA,T	NA,1	NA,-inf	NA,inf	NA,1.09019	0.000224074	0.00022408
2	chr4:151287057:G:A	151287057	A,A	G,G	1,1	inf,inf	inf,inf	7.07294,0.183994	0.000222949	0.000721493
2	chr4:151234606:A:T	151234606	T,T	A,A	1,1	-inf,-inf	inf,inf	2.33609,0.531879	0.000222064	0.000222083
2	chr4:150992055:C:T	150992055	NA,T	NA,C	NA,1	NA,-inf	NA,inf	NA,1.08253	0.000221644	0.00022165
2	chr4:151725396:T:A	151725396	A,A	T,T	1,1	-inf,-inf	inf,inf	1.71062,1.53473	0.000221538	0.000221582
2	chr4:151374492:T:C	151374492	NA,C	NA,T	NA,1	NA,inf	NA,inf	NA,1.1643	0.000220283	0.000220291
2	chr4:151895373:T:C	151895373	NA,C	NA,T	NA,1	NA,-inf	NA,inf	NA,1.1182	0.000220224	0.000220231
2	chr4:151717163:C:T	151717163	NA,T	NA,C	NA,1	NA,-inf	NA,inf	NA,1.02218	0.000219517	0.000219523
2	chr4:151064742:G:C	151064742	NA,C	NA,G	NA,1	NA,-inf	NA,inf	NA,0.969534	0.000219409	0.000219414
2	chr4:152187789:T:C	152187789	C,NA	T,NA	1,NA	-inf,NA	inf,NA	1.10827,NA	0.00021892	0.000218924
2	chr4:151475201:C:T	151475201	T,NA	C,NA	1,NA	-inf,NA	inf,NA	0.612943,NA	0.000218626	0.000218628
2	chr4:151850505:T:G	151850505	NA,G	NA,T	NA,1	NA,-inf	NA,inf	NA,1.12766	0.000218347	0.000218354
2	chr4:152253765:G:C	152253765	C,C	G,G	1,1	inf,-inf	inf,inf	1.80436,0.305469	0.000217608	0.000217613
2	chr4:151284126:A:G	151284126	G,G	A,A	1,1	inf,inf	inf,inf	7.0269,0.198988	0.000217392	0.000673594
2	chr4:151252420:AT:A	151252420	A,A	AT,AT	1,1	inf,inf	inf,inf	7.03601,0.186795	0.000217022	0.000677773
2	chr4:151863007:A:G	151863007	G,G	A,A	1,1	inf,inf	inf,inf	2.15366,0.908498	0.00021702	0.000217057
2	chr4:152300444:C:T	152300444	T,T	C,C	1,1	inf,-inf	inf,inf	2.0232,0.0770491	0.000216854	0.00021686
2	chr4:151253112:A:G	151253112	G,G	A,A	1,1	inf,inf	inf,inf	7.03328,0.187844	0.000216526	0.000674881
2	chr4:152273667:C:T	152273667	T,T	C,C	1,1	inf,-inf	inf,inf	1.48677,0.709653	0.000216336	0.000216341
2	chr4:151847973:A:T	151847973	NA,T	NA,A	NA,1	NA,-inf	NA,inf	NA,1.12011	0.000215707	0.000215715
2	chr4:151162099:T:C	151162099	NA,C	NA,T	NA,1	NA,-inf	NA,inf	NA,1.0636	0.000215282	0.000215288
2	chr4:151355262:A:G	151355262	NA,G	NA,A	NA,1	NA,-inf	NA,inf	NA,1.10287	0.000214178	0.000214185
2	chr4:151803371:G:A	151803371	A,NA	G,NA	1,NA	inf,NA	inf,NA	1.47078,NA	0.000214174	0.00021418
2	chr4:151167693:C:T	151167693	T,NA	C,NA	1,NA	inf,NA	inf,NA	0.75935,NA	0.000213794	0.000213796
2	chr4:151542765:C:T	151542765	NA,T	NA,C	NA,1	NA,inf	NA,inf	NA,0.844728	0.000213245	0.000213249
2	chr4:151247840:G:A	151247840	NA,A	NA,G	NA,1	NA,inf	NA,inf	NA,0.842934	0.00021314	0.000213145
2	chr4:151356331:C:T	151356331	NA,T	NA,C	NA,1	NA,-inf	NA,inf	NA,1.09778	0.000212434	0.000212441
2	chr4:151867932:C:T	151867932	NA,T	NA,C	NA,1	NA,-inf	NA,inf	NA,0.795002	0.000210853	0.000210858
2	chr4:152058662:C:G	152058662	G,NA	C,NA	1,NA	inf,NA	inf,NA	1.50763,NA	0.000210676	0.000210687
2	chr4:151800910:G:A	151800910	NA,A	NA,G	NA,1	NA,inf	NA,inf	NA,0.95468	0.000210283	0.000210288
2	chr4:152255680:G:A	152255680	A,A	G,G	1,1	inf,-inf	inf,inf	1.83307,0.222289	0.000210014	0.000210019
2	chr4:152231794:G:A	152231794	NA,A	NA,G	NA,1	NA,-inf	NA,inf	NA,0.987415	0.000210002	0.000210008
2	chr4:151227292:T:C	151227292	C,C	T,T	1,1	inf,inf	inf,inf	2.00669,0.25151	0.000209315	0.00020932
2	chr4:152260815:G:A	152260815	A,A	G,G	1,1	inf,-inf	inf,inf	2.0653,0.0468841	0.000209253	0.00020926
2	chr4:151050782:G:C	151050782	NA,C	NA,G	NA,1	NA,-inf	NA,inf	NA,1.0469	0.000208842	0.000208848
2	chr4:151898415:T:A	151898415	A,NA	T,NA	1,NA	inf,NA	inf,NA	0.822742,NA	0.000208547	0.00020855
2	chr4:151688674:A:C	151688674	C,NA	A,NA	1,NA	-inf,NA	inf,NA	2.32795,NA	0.000208163	0.000208212
2	chr4:151899311:C:T	151899311	T,NA	C,NA	1,NA	inf,NA	inf,NA	0.818377,NA	0.000208129	0.000208132
2	chr4:151285744:G:A	151285744	A,A	G,G	1,1	inf,inf	inf,inf	6.98779,0.195111	0.000206941	0.000624302
2	chr4:152051908:A:C	152051908	NA,C	NA,A	NA,1	NA,inf	NA,inf	NA,1.00197	0.000206665	0.000206671
2	chr4:152246736:C:T	152246736	T,NA	C,NA	1,NA	-inf,NA	inf,NA	1.42705,NA	0.000206592	0.000206603
2	chr4:151386437:C:A	151386437	NA,A	NA,C	NA,1	NA,-inf	NA,inf	NA,1.17462	0.000204978	0.000204985
2	chr4:152141552:A:G	152141552	G,G	A,A	1,1	inf,inf	inf,inf	1.01716,1.34499	0.000204572	0.000204578
2	chr4:151346835:T:C	151346835	NA,C	NA,T	NA,1	NA,-inf	NA,inf	NA,0.799585	0.000204508	0.000204512
2	chr4:151285795:A:G	151285795	G,G	A,A	1,1	inf,inf	inf,inf	6.97086,0.188319	0.00020259	0.000602608
2	chr4:150798379:A:C	150798379	NA,C	NA,A	NA,1	NA,-inf	NA,inf	NA,0.914139	0.000202166	0.000202171
2	chr4:151287968:T:C	151287968	C,C	T,T	1,1	inf,inf	inf,inf	6.96036,0.197927	0.000202	0.000596203
2	chr4:151802569:G:T	151802569	T,T	G,G	1,1	-inf,-inf	inf,inf	2.34982,1.94012	0.000201669	0.00020187
2	chr4:151791673:C:T	151791673	NA,T	NA,C	NA,1	NA,inf	NA,inf	NA,1.06554	0.000201503	0.000201509
2	chr4:151211736:C:T	151211736	NA,T	NA,C	NA,1	NA,inf	NA,inf	NA,1.0332	0.000201364	0.000201371
2	chr4:151861890:C:T	151861890	T,T	C,C	1,1	inf,inf	inf,inf	2.14462,0.878776	0.00020088	0.000200914
2	chr4:152256004:A:G	152256004	G,NA	A,NA	1,NA	-inf,NA	inf,NA	0.888905,NA	0.000200836	0.000200839
2	chr4:151650559:C:T	151650559	NA,T	NA,C	NA,1	NA,inf	NA,inf	NA,1.07401	0.000200807	0.000200814
2	chr4:151389070:C:T	151389070	NA,T	NA,C	NA,1	NA,-inf	NA,inf	NA,1.17111	0.00020065	0.000200658
2	chr4:151238205:C:T	151238205	NA,T	NA,C	NA,1	NA,inf	NA,inf	NA,1.09071	0.000199621	0.000199628
2	chr4:151625968:C:T	151625968	NA,T	NA,C	NA,1	NA,-inf	NA,inf	NA,0.781075	0.000199256	0.00019926
2	chr4:151429370:C:T	151429370	NA,T	NA,C	NA,1	NA,inf	NA,inf	NA,1.09951	0.000199024	0.000199031
2	chr4:151898559:G:A	151898559	A,NA	G,NA	1,NA	inf,NA	inf,NA	0.799187,NA	0.000198291	0.000198294
2	chr4:151291552:T:A	151291552	A,A	T,T	1,1	inf,inf	inf,inf	6.93495,0.193508	0.000198286	0.000569512
2	chr4:152252439:C:T	152252439	T,T	C,C	1,1	inf,-inf	inf,inf	1.76912,0.286223	0.000197972	0.000197977
2	chr4:151279901:G:A	151279901	A,A	G,G	1,1	inf,inf	inf,inf	6.97899,0.152271	0.000197694	0.000593503
2	chr4:152085989:T:G	152085989	NA,G	NA,T	NA,1	NA,inf	NA,inf	NA,0.877928	0.000196927	0.000196932
2	chr4:151259519:G:T	151259519	T,T	G,G	1,1	inf,inf	inf,inf	6.73587,0.377768	0.000196459	0.000490398
2	chr4:151259321:T:G	151259321	NA,G	NA,T	NA,1	NA,inf	NA,inf	NA,1.02123	0.000196241	0.000196247
2	chr4:151864209:C:T	151864209	T,T	C,C	1,1	inf,inf	inf,inf	2.17186,0.820949	0.000196185	0.000196218
2	chr4:151860893:T:G	151860893	NA,G	NA,T	NA,1	NA,inf	NA,inf	NA,0.994413	0.000195562	0.000195568
2	chr4:151528162:G:A	151528162	NA,A	NA,G	NA,1	NA,inf	NA,inf	NA,1.0874	0.000195427	0.000195433
2	chr4:151330276:C:CTA	151330276	CTA,CTA	C,C	1,1	-inf,inf	inf,inf	1.19921,1.80473	0.000194793	0.000194827
2	chr4:151995662:A:G	151995662	G,G	A,A	1,1	inf,inf	inf,inf	1.54103,0.832231	0.000194728	0.000194735
2	chr4:150746923:G:C	150746923	NA,C	NA,G	NA,1	NA,-inf	NA,inf	NA,1.003	0.000194252	0.000194257
2	chr4:151215214:A:T	151215214	T,T	A,A	1,1	inf,inf	inf,inf	1.9621,0.256391	0.000194224	0.000194228
2	chr4:152039676:A:T	152039676	T,T	A,A	1,1	inf,inf	inf,inf	0.0690157,1.94187	0.000194177	0.000194182
2	chr4:152115168:G:A	152115168	NA,A	NA,G	NA,1	NA,inf	NA,inf	NA,0.941268	0.000194104	0.000194109
2	chr4:151402145:C:T	151402145	NA,T	NA,C	NA,1	NA,inf	NA,inf	NA,1.08535	0.000193659	0.000193666
2	chr4:151194131:T:C	151194131	C,NA	T,NA	1,NA	inf,NA	inf,NA	1.2715,NA	0.000193147	0.000193152
2	chr4:151990743:G:A	151990743	A,A	G,G	1,1	inf,inf	inf,inf	1.15556,0.344486	0.000193043	0.000193044
2	chr4:151426554:T:C	151426554	NA,C	NA,T	NA,1	NA,inf	NA,inf	NA,1.07931	0.000192898	0.000192905
2	chr4:152207686:A:C	152207686	NA,C	NA,A	NA,1	NA,-inf	NA,inf	NA,0.871582	0.00019287	0.000192874
2	chr4:152228892:G:A	152228892	A,NA	G,NA	1,NA	inf,NA	inf,NA	1.05627,NA	0.000192614	0.000192619
2	chr4:152256810:G:A	152256810	A,NA	G,NA	1,NA	inf,NA	inf,NA	1.15264,NA	0.000192487	0.000192491
2	chr4:152240130:C:T	152240130	T,T	C,C	1,1	-inf,inf	inf,inf	0.844065,1.21786	0.000192415	0.000192419
2	chr4:152001304:A:G	152001304	G,G	A,A	1,1	inf,inf	inf,inf	1.9181,0.332382	0.000191922	0.000191928
2	chr4:150744639:G:A	150744639	NA,A	NA,G	NA,1	NA,-inf	NA,inf	NA,0.821472	0.00019143	0.000191434
2	chr4:152270019:C:T	152270019	T,T	C,C	1,1	-inf,inf	inf,inf	1.23413,1.09013	0.000191363	0.000191371
2	chr4:151971556:G:A	151971556	A,NA	G,NA	1,NA	inf,NA	inf,NA	0.772211,NA	0.000191079	0.000191081
2	chr4:150944376:C:T	150944376	T,NA	C,NA	1,NA	-inf,NA	inf,NA	1.78232,NA	0.00019102	0.000191036
2	chr4:151735405:T:C	151735405	NA,C	NA,T	NA,1	NA,inf	NA,inf	NA,1.15625	0.000190635	0.000190643
2	chr4:151906271:T:C	151906271	NA,C	NA,T	NA,1	NA,-inf	NA,inf	NA,0.767261	0.000190594	0.000190598
2	chr4:151726690:T:C	151726690	NA,C	NA,T	NA,1	NA,inf	NA,inf	NA,1.15521	0.000190405	0.000190413
2	chr4:151270820:C:T	151270820	T,NA	C,NA	1,NA	-inf,NA	inf,NA	0.593894,NA	0.000190142	0.000190144
2	chr4:151877704:A:G	151877704	NA,G	NA,A	NA,1	NA,-inf	NA,inf	NA,1.01905	0.000189795	0.000189801
2	chr4:151227470:C:G	151227470	G,G	C,C	1,1	inf,inf	inf,inf	1.95431,0.249398	0.000189578	0.000189582
2	chr4:152051868:A:G	152051868	G,G	A,A	1,1	inf,inf	inf,inf	0.484548,1.75533	0.000189339	0.000189344
2	chr4:151409280:G:T	151409280	NA,T	NA,G	NA,1	NA,-inf	NA,inf	NA,1.07072	0.000188689	0.000188695
2	chr4:152021163:A:T	152021163	NA,T	NA,A	NA,1	NA,inf	NA,inf	NA,0.977024	0.000188116	0.000188122
2	chr4:151365365:A:G	151365365	NA,G	NA,A	NA,1	NA,-inf	NA,inf	NA,0.75369	0.000187904	0.000187908
2	chr4:151728775:T:C	151728775	NA,C	NA,T	NA,1	NA,inf	NA,inf	NA,1.14521	0.000187728	0.000187735
2	chr4:151357912:G:A	151357912	NA,A	NA,G	NA,1	NA,-inf	NA,inf	NA,0.753414	0.000187486	0.00018749
2	chr4:151224106:G:A	151224106	A,A	G,G	1,1	inf,inf	inf,inf	1.94827,0.250346	0.000187203	0.000187208
2	chr4:150956952:A:T	150956952	T,NA	A,NA	1,NA	-inf,NA	inf,NA	1.73586,NA	0.000186984	0.000186998
2	chr4:151442175:A:G	151442175	NA,G	NA,A	NA,1	NA,inf	NA,inf	NA,1.05928	0.0001869	0.000186906
2	chr4:151875092:G:A	151875092	NA,A	NA,G	NA,1	NA,-inf	NA,inf	NA,0.7284	0.000186671	0.000186674
2	chr4:151325697:G:C	151325697	C,C	G,G	1,1	-inf,inf	inf,inf	1.17186,1.8699	0.000186504	0.000186541
2	chr4:151240473:G:A	151240473	A,A	G,G	1,1	inf,inf	inf,inf	1.93912,0.247778	0.000186458	0.000186462
2	chr4:152102821:G:A	152102821	NA,A	NA,G	NA,1	NA,inf	NA,inf	NA,0.976146	0.000186113	0.000186118
2	chr4:151882717:C:T	151882717	T,T	C,C	1,1	-inf,inf	inf,inf	2.22001,0.0824894	0.00018591	0.000185919
2	chr4:151229785:C:G	151229785	G,G	C,C	1,1	inf,inf	inf,inf	1.97444,0.173344	0.000185816	0.00018582
2	chr4:151240901:G:A	151240901	A,A	G,G	1,1	inf,inf	inf,inf	1.93899,0.244424	0.000185439	0.000185444
2	chr4:151743673:T:C	151743673	NA,C	NA,T	NA,1	NA,inf	NA,inf	NA,1.13447	0.000184603	0.000184611
2	chr4:151669185:G:T	151669185	T,T	G,G	1,1	-inf,-inf	inf,inf	1.56247,2.47876	0.000184123	0.000184235
2	chr4:152023680:G:A	152023680	A,A	G,G	1,1	inf,inf	inf,inf	0.809227,1.10722	0.00018283	0.000182833
2	chr4:151194128:C:T	151194128	T,NA	C,NA	1,NA	-inf,NA	inf,NA	1.04603,NA	0.000182823	0.000182827
2	chr4:151746036:T:C	151746036	NA,C	NA,T	NA,1	NA,inf	NA,inf	NA,1.12749	0.000182699	0.000182706
2	chr4:151630509:G:A	151630509	NA,A	NA,G	NA,1	NA,inf	NA,inf	NA,1.01282	0.000182584	0.00018259
2	chr4:152002438:A:G	152002438	G,G	A,A	1,1	inf,inf	inf,inf	1.89641,0.321027	0.000182408	0.000182414
2	chr4:152043242:C:T	152043242	T,T	C,C	1,1	-inf,-inf	inf,inf	1.25473,1.16394	0.000182383	0.00018239
2	chr4:152092796:A:ACC	152092796	NA,ACC	NA,A	NA,1	NA,-inf	NA,inf	NA,1.01489	0.00018228	0.000182286
2	chr4:151727884:T:A	151727884	NA,A	NA,T	NA,1	NA,inf	NA,inf	NA,1.12519	0.000182086	0.000182093
2	chr4:152168393:G:A	152168393	NA,A	NA,G	NA,1	NA,inf	NA,inf	NA,0.893432	0.000182025	0.00018203
2	chr4:152257610:A:T	152257610	T,T	A,A	1,1	-inf,inf	inf,inf	1.35497,0.895818	0.000181921	0.000181928
2	chr4:151889604:C:T	151889604	T,T	C,C	1,1	inf,inf	inf,inf	2.39082,0.603173	0.000181904	0.000181941
2	chr4:151899441:C:T	151899441	T,NA	C,NA	1,NA	inf,NA	inf,NA	0.75781,NA	0.000181523	0.000181526
2	chr4:151309836:A:G	151309836	G,G	A,A	1,1	-inf,inf	inf,inf	0.756936,1.36746	0.000181462	0.000181466
2	chr4:152116323:C:T	152116323	NA,T	NA,C	NA,1	NA,inf	NA,inf	NA,0.89888	0.000180981	0.000180986
2	chr4:152098945:G:A	152098945	A,A	G,G	1,1	inf,inf	inf,inf	1.18936,1.2366	0.000180936	0.000180943
2	chr4:151970096:C:T	151970096	NA,T	NA,C	NA,1	NA,-inf	NA,inf	NA,0.899553	0.000180593	0.000180598
2	chr4:151119661:CT:C	151119661	NA,C	NA,CT	NA,1	NA,-inf	NA,inf	NA,0.957668	0.000180348	0.000180353
2	chr4:151874737:C:T	151874737	NA,T	NA,C	NA,1	NA,-inf	NA,inf	NA,0.70782	0.000180069	0.000180072
2	chr4:151890410:G:A	151890410	A,A	G,G	1,1	inf,inf	inf,inf	2.39678,0.592901	0.000179947	0.000179983
2	chr4:151869983:T:TA	151869983	NA,TA	NA,T	NA,1	NA,-inf	NA,inf	NA,0.705388	0.000179819	0.000179823
2	chr4:151753240:A:C	151753240	NA,C	NA,A	NA,1	NA,inf	NA,inf	NA,1.1149	0.000179324	0.000179331
2	chr4:151746419:T:A	151746419	NA,A	NA,T	NA,1	NA,inf	NA,inf	NA,1.1149	0.000179324	0.000179331
2	chr4:151905666:T:C	151905666	C,NA	T,NA	1,NA	inf,NA	inf,NA	0.752744,NA	0.000179204	0.000179206
2	chr4:152293754:A:G	152293754	G,G	A,A	1,1	inf,inf	inf,inf	1.74411,0.0189286	0.000179135	0.000179139
2	chr4:152257553:C:G	152257553	G,G	C,C	1,1	inf,inf	inf,inf	1.89357,0.232203	0.000179048	0.000179053
2	chr4:151712693:C:G	151712693	NA,G	NA,C	NA,1	NA,inf	NA,inf	NA,0.992624	0.000178764	0.00017877
2	chr4:151697832:G:A	151697832	NA,A	NA,G	NA,1	NA,inf	NA,inf	NA,0.995233	0.000178743	0.000178749
2	chr4:151234970:G:A	151234970	A,A	G,G	1,1	inf,inf	inf,inf	1.91755,0.215702	0.000178727	0.000178731
2	chr4:151220247:C:T	151220247	T,T	C,C	1,1	inf,inf	inf,inf	1.92452,0.246952	0.000178372	0.000178376
2	chr4:151323917:A:G	151323917	G,G	A,A	1,1	-inf,-inf	inf,inf	2.6527,1.36622	0.000177819	0.000177932
2	chr4:152272064:T:C	152272064	C,C	T,T	1,1	-inf,inf	inf,inf	1.38189,0.879921	0.000177725	0.000177732
2	chr4:152058098:T:C	152058098	C,C	T,T	1,1	-inf,-inf	inf,inf	1.23151,1.08008	0.000177699	0.000177705
2	chr4:151333366:C:G	151333366	NA,G	NA,C	NA,1	NA,-inf	NA,inf	NA,0.994671	0.000177606	0.000177612
2	chr4:151892574:C:T	151892574	T,NA	C,NA	1,NA	inf,NA	inf,NA	0.747022,NA	0.000177479	0.000177482
2	chr4:152113846:G:GAT	152113846	NA,GAT	NA,G	NA,1	NA,inf	NA,inf	NA,0.884097	0.000177085	0.00017709
2	chr4:151294556:A:G	151294556	G,G	A,A	1,1	inf,inf	inf,inf	6.84058,0.239204	0.00017699	0.000489055
2	chr4:151068736:G:A	151068736	NA,A	NA,G	NA,1	NA,-inf	NA,inf	NA,0.949265	0.000176969	0.000176974
2	chr4:151200883:T:C	151200883	C,C	T,T	1,1	inf,inf	inf,inf	1.93364,0.217905	0.000176947	0.000176951
2	chr4:151752034:T:C	151752034	NA,C	NA,T	NA,1	NA,-inf	NA,inf	NA,0.8371	0.000176811	0.000176815
2	chr4:151200912:C:T	151200912	T,T	C,C	1,1	inf,inf	inf,inf	1.9259,0.232962	0.000176766	0.00017677
2	chr4:151592425:C:T	151592425	T,T	C,C	1,1	-inf,-inf	inf,inf	0.0486972,1.77807	0.00017665	0.000176654
2	chr4:150991436:T:C	150991436	NA,C	NA,T	NA,1	NA,-inf	NA,inf	NA,0.833084	0.000176326	0.000176331
2	chr4:151331730:C:G	151331730	NA,G	NA,C	NA,1	NA,inf	NA,inf	NA,0.75909	0.000174978	0.000174982
2	chr4:151184594:TCTGCTAGGGCC:T	151184594	T,T	TCTGCTAGGGCC,TCTGCTAGGGCC	1,1	inf,inf	inf,inf	5.02031,0.883317	0.000174089	0.000186634
2	chr4:150914842:G:A	150914842	NA,A	NA,G	NA,1	NA,-inf	NA,inf	NA,0.757359	0.000173768	0.000173772
2	chr4:151309391:G:A	151309391	A,A	G,G	1,1	-inf,inf	inf,inf	0.814614,1.21731	0.000173493	0.000173497
2	chr4:151376226:C:T	151376226	NA,T	NA,C	NA,1	NA,-inf	NA,inf	NA,0.705933	0.000173376	0.000173379
2	chr4:151417023:G:A	151417023	NA,A	NA,G	NA,1	NA,-inf	NA,inf	NA,1.0141	0.000172909	0.000172915
2	chr4:150827665:T:C	150827665	NA,C	NA,T	NA,1	NA,-inf	NA,inf	NA,0.904695	0.000172902	0.000172907
2	chr4:151620938:C:G	151620938	NA,G	NA,C	NA,1	NA,-inf	NA,inf	NA,0.70467	0.000172779	0.000172782
2	chr4:151627566:C:T	151627566	NA,T	NA,C	NA,1	NA,-inf	NA,inf	NA,0.704684	0.000172774	0.000172777
2	chr4:152147857:G:T	152147857	T,T	G,G	1,1	inf,inf	inf,inf	1.04515,1.24434	0.000172633	0.000172639
2	chr4:151739663:C:G	151739663	NA,G	NA,C	NA,1	NA,inf	NA,inf	NA,1.08841	0.000172455	0.000172462
2	chr4:151359463:A:T	151359463	NA,T	NA,A	NA,1	NA,-inf	NA,inf	NA,0.704633	0.000172188	0.000172191
2	chr4:151885481:T:C	151885481	NA,C	NA,T	NA,1	NA,-inf	NA,inf	NA,0.740828	0.000172123	0.000172127
2	chr4:151970198:C:T	151970198	NA,T	NA,C	NA,1	NA,-inf	NA,inf	NA,0.934248	0.000171781	0.000171786
2	chr4:151986540:C:T	151986540	NA,T	NA,C	NA,1	NA,-inf	NA,inf	NA,0.956429	0.000171535	0.000171541
2	chr4:152110712:C:A	152110712	NA,A	NA,C	NA,1	NA,-inf	NA,inf	NA,0.938988	0.00017151	0.000171515
2	chr4:151750072:A:G	151750072	NA,G	NA,A	NA,1	NA,inf	NA,inf	NA,1.08461	0.000171489	0.000171496
2	chr4:150925531:C:T	150925531	T,NA	C,NA	1,NA	-inf,NA	inf,NA	1.03426,NA	0.000171307	0.000171311
2	chr4:151845423:A:T	151845423	T,NA	A,NA	1,NA	-inf,NA	inf,NA	0.5028,NA	0.000171149	0.000171151
2	chr4:151873899:T:C	151873899	NA,C	NA,T	NA,1	NA,-inf	NA,inf	NA,0.677753	0.000171136	0.00017114
2	chr4:151867295:G:A	151867295	NA,A	NA,G	NA,1	NA,-inf	NA,inf	NA,0.677753	0.000171136	0.00017114
2	chr4:151665972:G:A	151665972	NA,A	NA,G	NA,1	NA,inf	NA,inf	NA,0.867813	0.000170519	0.000170524
2	chr4:152144728:A:G	152144728	NA,G	NA,A	NA,1	NA,inf	NA,inf	NA,0.768248	0.000170461	0.000170465
2	chr4:151906685:G:A	151906685	A,A	G,G	1,1	inf,inf	inf,inf	2.38957,0.560574	0.00017042	0.000170454
2	chr4:151155410:T:C	151155410	C,C	T,T	1,1	inf,inf	inf,inf	0.470777,0.858981	0.000170227	0.000170228
2	chr4:151862106:C:T	151862106	T,T	C,C	1,1	inf,inf	inf,inf	2.02855,0.878442	0.000170085	0.000170112
2	chr4:151696516:A:C	151696516	NA,C	NA,A	NA,1	NA,-inf	NA,inf	NA,0.721379	0.000170036	0.000170039
2	chr4:151863628:C:T	151863628	NA,T	NA,C	NA,1	NA,inf	NA,inf	NA,0.934184	0.000169965	0.00016997
2	chr4:151068141:T:C	151068141	NA,C	NA,T	NA,1	NA,-inf	NA,inf	NA,0.809031	0.000169855	0.000169859
2	chr4:151413052:G:A	151413052	NA,A	NA,G	NA,1	NA,-inf	NA,inf	NA,1.00139	0.000169603	0.000169608
2	chr4:151426762:G:C	151426762	NA,C	NA,G	NA,1	NA,-inf	NA,inf	NA,0.692812	0.000169451	0.000169455
2	chr4:150764731:C:G	150764731	NA,G	NA,C	NA,1	NA,-inf	NA,inf	NA,0.745908	0.000169107	0.000169111
2	chr4:151331361:C:T	151331361	T,T	C,C	1,1	-inf,inf	inf,inf	1.00839,1.23614	0.000168822	0.000168831
2	chr4:152003977:A:C	152003977	C,C	A,A	1,1	inf,inf	inf,inf	1.91992,0.212813	0.000168269	0.000168275
2	chr4:151511847:T:C	151511847	NA,C	NA,T	NA,1	NA,-inf	NA,inf	NA,0.95932	0.000168122	0.000168127
2	chr4:152084647:G:A	152084647	NA,A	NA,G	NA,1	NA,-inf	NA,inf	NA,0.850279	0.00016777	0.000167775
2	chr4:152207888:A:G	152207888	NA,G	NA,A	NA,1	NA,-inf	NA,inf	NA,0.84454	0.000167678	0.000167682
2	chr4:151904880:A:C	151904880	C,C	A,A	1,1	inf,inf	inf,inf	2.40116,0.533787	0.00016704	0.000167074
2	chr4:151644126:TAATGACCAAAATA:GAATGACCAAAATA	151644126	NA,GAATGACCAAAATA	NA,TAATGACCAAAATA	NA,1	NA,-inf	NA,inf	NA,0.682622	0.000166367	0.000166371
2	chr4:151955114:C:T	151955114	NA,T	NA,C	NA,1	NA,-inf	NA,inf	NA,0.84847	0.000166345	0.000166349
2	chr4:152001998:A:G	152001998	NA,G	NA,A	NA,1	NA,inf	NA,inf	NA,0.804257	0.000165815	0.00016582
2	chr4:151384780:G:A	151384780	NA,A	NA,G	NA,1	NA,-inf	NA,inf	NA,0.683635	0.000165784	0.000165787
2	chr4:152188577:C:T	152188577	T,NA	C,NA	1,NA	inf,NA	inf,NA	0.743696,NA	0.000165573	0.000165576
2	chr4:150813214:C:T	150813214	NA,T	NA,C	NA,1	NA,-inf	NA,inf	NA,0.7323	0.000165413	0.000165417
2	chr4:150787043:C:A	150787043	A,NA	C,NA	1,NA	-inf,NA	inf,NA	1.88299,NA	0.000165345	0.000165366
2	chr4:151066075:T:C	151066075	NA,C	NA,T	NA,1	NA,-inf	NA,inf	NA,0.801996	0.000165109	0.000165113
2	chr4:151694865:A:C	151694865	NA,C	NA,A	NA,1	NA,inf	NA,inf	NA,0.797022	0.000165082	0.000165086
2	chr4:151693084:C:T	151693084	NA,T	NA,C	NA,1	NA,inf	NA,inf	NA,0.796676	0.000164991	0.000164995
2	chr4:152295357:G:T	152295357	T,T	G,G	1,1	-inf,inf	inf,inf	0.963895,1.08966	0.000164955	0.000164959
2	chr4:151974189:T:A	151974189	NA,A	NA,T	NA,1	NA,-inf	NA,inf	NA,0.72115	0.000164926	0.00016493
2	chr4:152282700:C:T	152282700	T,T	C,C	1,1	inf,-inf	inf,inf	1.34053,1.15514	0.000164443	0.000164452
2	chr4:151984156:G:A	151984156	NA,A	NA,G	NA,1	NA,-inf	NA,inf	NA,0.905622	0.000164197	0.000164202
2	chr4:151726679:A:G	151726679	NA,G	NA,A	NA,1	NA,inf	NA,inf	NA,1.05741	0.000164018	0.000164024
2	chr4:151797990:T:C	151797990	NA,C	NA,T	NA,1	NA,-inf	NA,inf	NA,0.669236	0.000163713	0.000163717
2	chr4:151468736:C:T	151468736	NA,T	NA,C	NA,1	NA,-inf	NA,inf	NA,0.672521	0.000163135	0.000163138
2	chr4:151865316:G:T	151865316	T,T	G,G	1,1	-inf,inf	inf,inf	2.13544,0.125428	0.000162712	0.000162721
2	chr4:151860519:C:G	151860519	NA,G	NA,C	NA,1	NA,-inf	NA,inf	NA,0.847514	0.000162355	0.00016236
2	chr4:151238388:G:A	151238388	A,A	G,G	1,1	inf,inf	inf,inf	1.86882,0.209139	0.000162296	0.0001623
2	chr4:152068835:T:C	152068835	C,NA	T,NA	1,NA	-inf,NA	inf,NA	1.11309,NA	0.000162205	0.00016221
2	chr4:151648412:G:A	151648412	NA,A	NA,G	NA,1	NA,-inf	NA,inf	NA,1.00715	0.000161394	0.0001614
2	chr4:151923023:T:G	151923023	G,NA	T,NA	1,NA	inf,NA	inf,NA	0.699143,NA	0.000161223	0.000161226
2	chr4:152008710:T:C	152008710	NA,C	NA,T	NA,1	NA,-inf	NA,inf	NA,0.759408	0.000160827	0.000160831
2	chr4:152282504:A:G	152282504	G,G	A,A	1,1	inf,-inf	inf,inf	1.33303,1.1464	0.000160667	0.000160675
2	chr4:151386449:G:A	151386449	NA,A	NA,G	NA,1	NA,-inf	NA,inf	NA,0.664612	0.00016066	0.000160663
2	chr4:151737121:G:T	151737121	NA,T	NA,G	NA,1	NA,inf	NA,inf	NA,0.922612	0.000160653	0.000160658
2	chr4:151386833:AG:A	151386833	NA,A	NA,AG	NA,1	NA,-inf	NA,inf	NA,0.662333	0.000160014	0.000160018
2	chr4:151174566:C:T	151174566	NA,T	NA,C	NA,1	NA,-inf	NA,inf	NA,0.697486	0.000159575	0.000159578
2	chr4:151233599:C:T	151233599	T,T	C,C	1,1	inf,inf	inf,inf	1.85208,0.218234	0.000159357	0.00015936
2	chr4:151554454:A:G	151554454	NA,G	NA,A	NA,1	NA,-inf	NA,inf	NA,0.959985	0.000159232	0.000159238
2	chr4:151822174:A:G	151822174	NA,G	NA,A	NA,1	NA,-inf	NA,inf	NA,0.841548	0.000159004	0.000159009
2	chr4:150706684:A:ATT	150706684	NA,ATT	NA,A	NA,1	NA,inf	NA,inf	NA,0.880471	0.00015838	0.000158385
2	chr4:151750418:GCTATGTGACAATCCTTC:G	151750418	NA,G	NA,GCTATGTGACAATCCTTC	NA,1	NA,inf	NA,inf	NA,1.03266	0.000158278	0.000158285
2	chr4:151184248:A:G	151184248	G,G	A,A	1,1	inf,inf	inf,inf	1.79804,0.333952	0.000158031	0.000158035
2	chr4:151564256:C:T	151564256	NA,T	NA,C	NA,1	NA,-inf	NA,inf	NA,0.651098	0.00015789	0.000157893
2	chr4:151741795:G:T	151741795	NA,T	NA,G	NA,1	NA,inf	NA,inf	NA,1.03065	0.000157815	0.000157821
2	chr4:151146315:A:T	151146315	NA,T	NA,A	NA,1	NA,-inf	NA,inf	NA,0.872047	0.000157357	0.000157361
2	chr4:151583227:A:G	151583227	G,G	A,A	1,1	-inf,inf	inf,inf	1.26013,0.771597	0.000156993	0.000156997
2	chr4:151234081:G:C	151234081	NA,C	NA,G	NA,1	NA,-inf	NA,inf	NA,0.731726	0.000156923	0.000156927
2	chr4:150939879:A:G	150939879	NA,G	NA,A	NA,1	NA,-inf	NA,inf	NA,0.699427	0.00015665	0.000156653
2	chr4:151317176:T:C	151317176	C,C	T,T	1,1	-inf,-inf	inf,inf	2.56526,1.31865	0.00015661	0.000156698
2	chr4:152124154:C:T	152124154	NA,T	NA,C	NA,1	NA,-inf	NA,inf	NA,0.795236	0.000156524	0.000156529
2	chr4:151415550:A:G	151415550	NA,G	NA,A	NA,1	NA,-inf	NA,inf	NA,0.648245	0.00015647	0.000156473
2	chr4:152208447:T:C	152208447	C,NA	T,NA	1,NA	inf,NA	inf,NA	0.944663,NA	0.000156425	0.000156429
2	chr4:151087010:A:C	151087010	NA,C	NA,A	NA,1	NA,-inf	NA,inf	NA,0.758378	0.000156076	0.000156079
2	chr4:150702678:T:G	150702678	NA,G	NA,T	NA,1	NA,-inf	NA,inf	NA,0.692549	0.000155972	0.000155976
2	chr4:151633710:G:A	151633710	A,NA	G,NA	1,NA	-inf,NA	inf,NA	1.68081,NA	0.000155773	0.000155787
2	chr4:151734654:G:C	151734654	NA,C	NA,G	NA,1	NA,inf	NA,inf	NA,1.02136	0.000155727	0.000155733
2	chr4:151248145:TTA:T	151248145	NA,T	NA,TTA	NA,1	NA,-inf	NA,inf	NA,0.880935	0.000155722	0.000155727
2	chr4:151732977:G:A	151732977	NA,A	NA,G	NA,1	NA,inf	NA,inf	NA,1.02133	0.000155697	0.000155703
2	chr4:151767826:T:C	151767826	C,NA	T,NA	1,NA	-inf,NA	inf,NA	1.63093,NA	0.000155646	0.000155659
2	chr4:151091285:G:A	151091285	NA,A	NA,G	NA,1	NA,-inf	NA,inf	NA,0.755393	0.000155308	0.000155312
2	chr4:150912197:A:T	150912197	NA,T	NA,A	NA,1	NA,inf	NA,inf	NA,0.770825	0.000155199	0.000155203
2	chr4:151845657:A:C	151845657	NA,C	NA,A	NA,1	NA,inf	NA,inf	NA,0.973431	0.000155142	0.000155148
2	chr4:152203994:T:C	152203994	NA,C	NA,T	NA,1	NA,inf	NA,inf	NA,0.809634	0.000155105	0.00015511
2	chr4:151782979:T:C	151782979	NA,C	NA,T	NA,1	NA,inf	NA,inf	NA,1.01936	0.00015475	0.000154756
2	chr4:151755269:T:C	151755269	NA,C	NA,T	NA,1	NA,inf	NA,inf	NA,1.01599	0.000154532	0.000154538
2	chr4:151859170:T:C	151859170	C,NA	T,NA	1,NA	inf,NA	inf,NA	0.568769,NA	0.000154527	0.000154529
2	chr4:151696121:A:G	151696121	NA,G	NA,A	NA,1	NA,-inf	NA,inf	NA,0.672933	0.000154213	0.000154216
2	chr4:151364393:T:C	151364393	C,C	T,T	1,1	-inf,inf	inf,inf	1.40526,1.02422	0.000154181	0.0001542
2	chr4:150826280:C:T	150826280	T,NA	C,NA	1,NA	-inf,NA	inf,NA	1.83037,NA	0.000154148	0.000154166
2	chr4:150990952:C:T	150990952	NA,T	NA,C	NA,1	NA,inf	NA,inf	NA,0.886539	0.000153937	0.000153942
2	chr4:151553845:A:C	151553845	NA,C	NA,A	NA,1	NA,-inf	NA,inf	NA,0.937203	0.000153874	0.000153879
2	chr4:152063163:G:A	152063163	NA,A	NA,G	NA,1	NA,inf	NA,inf	NA,0.835498	0.000153647	0.000153651
2	chr4:151091875:C:T	151091875	NA,T	NA,C	NA,1	NA,-inf	NA,inf	NA,0.747543	0.000153325	0.000153329
2	chr4:151509076:A:G	151509076	NA,G	NA,A	NA,1	NA,inf	NA,inf	NA,0.922325	0.000153272	0.000153278
2	chr4:150853310:T:G	150853310	NA,G	NA,T	NA,1	NA,-inf	NA,inf	NA,0.646135	0.000153098	0.000153102
2	chr4:151967479:A:C	151967479	NA,C	NA,A	NA,1	NA,-inf	NA,inf	NA,0.863497	0.000153004	0.000153009
2	chr4:151020082:A:G	151020082	NA,G	NA,A	NA,1	NA,inf	NA,inf	NA,0.761952	0.000153001	0.000153005
2	chr4:151855378:G:GA	151855378	GA,NA	G,NA	1,NA	inf,NA	inf,NA	1.41527,NA	0.000152994	0.000153003
2	chr4:150754799:T:C	150754799	C,NA	T,NA	1,NA	-inf,NA	inf,NA	0.559827,NA	0.000152885	0.000152887
2	chr4:151543895:G:T	151543895	NA,T	NA,G	NA,1	NA,-inf	NA,inf	NA,0.932106	0.000152717	0.000152722
2	chr4:151363406:C:T	151363406	NA,T	NA,C	NA,1	NA,inf	NA,inf	NA,0.913774	0.000152522	0.000152527
2	chr4:151092939:T:C	151092939	NA,C	NA,T	NA,1	NA,-inf	NA,inf	NA,0.743934	0.000152417	0.00015242
2	chr4:152275307:G:A	152275307	A,A	G,G	1,1	inf,-inf	inf,inf	1.49762,0.462759	0.000152414	0.000152417
2	chr4:150734183:A:G	150734183	G,NA	A,NA	1,NA	-inf,NA	inf,NA	0.561613,NA	0.000152317	0.000152319
2	chr4:151032730:C:T	151032730	T,NA	C,NA	1,NA	inf,NA	inf,NA	3.62395,NA	0.000152178	0.000153022
2	chr4:151614288:A:G	151614288	NA,G	NA,A	NA,1	NA,-inf	NA,inf	NA,0.928909	0.000152061	0.000152066
2	chr4:151678316:C:G	151678316	NA,G	NA,C	NA,1	NA,-inf	NA,inf	NA,0.770947	0.000151874	0.000151878
2	chr4:151322002:G:A	151322002	A,NA	G,NA	1,NA	-inf,NA	inf,NA	1.67337,NA	0.000151729	0.000151742
2	chr4:150771027:C:T	150771027	NA,T	NA,C	NA,1	NA,-inf	NA,inf	NA,0.840241	0.000151674	0.000151679
2	chr4:150905682:T:C	150905682	NA,C	NA,T	NA,1	NA,inf	NA,inf	NA,0.876865	0.000151626	0.00015163
2	chr4:150780181:A:G	150780181	NA,G	NA,A	NA,1	NA,-inf	NA,inf	NA,0.806575	0.000151517	0.000151522
2	chr4:151906725:G:A	151906725	NA,A	NA,G	NA,1	NA,-inf	NA,inf	NA,0.794601	0.000151353	0.000151357
2	chr4:151873788:T:C	151873788	NA,C	NA,T	NA,1	NA,-inf	NA,inf	NA,0.612624	0.000151232	0.000151235
2	chr4:151958644:G:A	151958644	A,NA	G,NA	1,NA	inf,NA	inf,NA	0.699111,NA	0.000151201	0.000151203
2	chr4:151805942:G:C	151805942	C,C	G,G	1,1	inf,-inf	inf,inf	0.390715,1.01529	0.000150976	0.000150978
2	chr4:150995203:C:T	150995203	NA,T	NA,C	NA,1	NA,-inf	NA,inf	NA,0.847403	0.000150963	0.000150968
2	chr4:152140248:A:T	152140248	NA,T	NA,A	NA,1	NA,inf	NA,inf	NA,0.696758	0.000150936	0.00015094
2	chr4:150931324:A:G	150931324	NA,G	NA,A	NA,1	NA,inf	NA,inf	NA,0.873841	0.000150925	0.00015093
2	chr4:150768058:T:C	150768058	NA,C	NA,T	NA,1	NA,-inf	NA,inf	NA,0.796489	0.000150708	0.000150712
2	chr4:151219074:C:A	151219074	A,A	C,C	1,1	inf,inf	inf,inf	5.42094,0.627488	0.000150706	0.00017075
2	chr4:150842363:G:A	150842363	A,NA	G,NA	1,NA	-inf,NA	inf,NA	0.839742,NA	0.000150498	0.000150502
2	chr4:151936855:C:T	151936855	NA,T	NA,C	NA,1	NA,-inf	NA,inf	NA,0.760338	0.000150444	0.000150448
2	chr4:151947837:G:C	151947837	NA,C	NA,G	NA,1	NA,-inf	NA,inf	NA,0.881101	0.000150252	0.000150256
2	chr4:150706678:AAG:A	150706678	NA,A	NA,AAG	NA,1	NA,inf	NA,inf	NA,0.845078	0.000149981	0.000149985
2	chr4:151234141:C:T	151234141	NA,T	NA,C	NA,1	NA,-inf	NA,inf	NA,0.696246	0.000149736	0.00014974
2	chr4:151102795:C:T	151102795	NA,T	NA,C	NA,1	NA,-inf	NA,inf	NA,0.846021	0.000149654	0.000149658
2	chr4:151528593:T:C	151528593	NA,C	NA,T	NA,1	NA,-inf	NA,inf	NA,0.617728	0.000149609	0.000149612
2	chr4:152026660:G:C	152026660	C,C	G,G	1,1	-inf,-inf	inf,inf	1.04802,1.09613	0.00014904	0.000149044
2	chr4:151120133:T:C	151120133	NA,C	NA,T	NA,1	NA,-inf	NA,inf	NA,0.728028	0.000148761	0.000148765
2	chr4:152294659:C:T	152294659	T,T	C,C	1,1	-inf,inf	inf,inf	0.941782,1.22493	0.000148707	0.000148713
2	chr4:151272235:T:C	151272235	NA,C	NA,T	NA,1	NA,-inf	NA,inf	NA,0.638457	0.000147931	0.000147934
2	chr4:151238526:T:C	151238526	NA,C	NA,T	NA,1	NA,-inf	NA,inf	NA,0.691646	0.000147729	0.000147733
2	chr4:151393255:A:T	151393255	NA,T	NA,A	NA,1	NA,-inf	NA,inf	NA,0.664951	0.000147702	0.000147705
2	chr4:151467253:G:A	151467253	NA,A	NA,G	NA,1	NA,-inf	NA,inf	NA,0.860758	0.000147651	0.000147656
2	chr4:152015272:G:C	152015272	NA,C	NA,G	NA,1	NA,inf	NA,inf	NA,0.820076	0.000147602	0.000147606
2	chr4:152159977:G:A	152159977	NA,A	NA,G	NA,1	NA,inf	NA,inf	NA,0.812128	0.000147588	0.000147592
2	chr4:151102346:AATTGGGT:A	151102346	NA,A	NA,AATTGGGT	NA,1	NA,-inf	NA,inf	NA,0.723991	0.000147555	0.000147559
2	chr4:151538902:T:G	151538902	NA,G	NA,T	NA,1	NA,-inf	NA,inf	NA,0.617755	0.000147353	0.000147356
2	chr4:150914500:T:C	150914500	C,C	T,T	1,1	inf,inf	inf,inf	2.1214,1.17614	0.000147105	0.00014715
2	chr4:152181500:T:C	152181500	C,C	T,T	1,1	-inf,inf	inf,inf	1.73426,0.0655979	0.000146931	0.000146937
2	chr4:150700916:C:A	150700916	A,NA	C,NA	1,NA	-inf,NA	inf,NA	0.934234,NA	0.000146863	0.000146867
2	chr4:151954881:C:T	151954881	T,T	C,C	1,1	inf,inf	inf,inf	0.392121,1.62492	0.000146711	0.000146715
2	chr4:152154901:A:G	152154901	NA,G	NA,A	NA,1	NA,inf	NA,inf	NA,0.673922	0.000146402	0.000146406
2	chr4:152245314:A:T	152245314	T,T	A,A	1,1	inf,-inf	inf,inf	0.595,1.36942	0.000146393	0.000146397
2	chr4:151536360:A:G	151536360	NA,G	NA,A	NA,1	NA,-inf	NA,inf	NA,0.984167	0.000146389	0.000146394
2	chr4:150879607:C:T	150879607	NA,T	NA,C	NA,1	NA,-inf	NA,inf	NA,0.825498	0.00014619	0.000146194
2	chr4:151105070:T:C	151105070	NA,C	NA,T	NA,1	NA,-inf	NA,inf	NA,0.717994	0.000146098	0.000146101
2	chr4:151917623:A:G	151917623	G,NA	A,NA	1,NA	inf,NA	inf,NA	0.657118,NA	0.000145973	0.000145975
2	chr4:151087312:G:A	151087312	NA,A	NA,G	NA,1	NA,-inf	NA,inf	NA,0.715931	0.000145813	0.000145817
2	chr4:151913244:C:T	151913244	T,T	C,C	1,1	inf,inf	inf,inf	2.63229,0.094614	0.000145598	0.000145632
2	chr4:152237674:C:A	152237674	A,NA	C,NA	1,NA	-inf,NA	inf,NA	1.13553,NA	0.000145446	0.000145452
2	chr4:150851258:A:G	150851258	G,G	A,A	1,1	inf,inf	inf,inf	2.35214,1.2147	0.000144949	0.000145021
2	chr4:151113283:A:G	151113283	NA,G	NA,A	NA,1	NA,-inf	NA,inf	NA,0.728083	0.000144654	0.000144658
2	chr4:152180134:G:C	152180134	C,C	G,G	1,1	-inf,inf	inf,inf	1.10323,1.06928	0.000144615	0.000144622
2	chr4:151082478:G:C	151082478	NA,C	NA,G	NA,1	NA,-inf	NA,inf	NA,0.649311	0.00014458	0.000144583
2	chr4:150844184:G:A	150844184	A,NA	G,NA	1,NA	-inf,NA	inf,NA	1.55159,NA	0.000144514	0.000144529
2	chr4:152107708:C:T	152107708	T,T	C,C	1,1	inf,inf	inf,inf	1.24684,1.04445	0.000144499	0.000144504
2	chr4:151121960:A:C	151121960	NA,C	NA,A	NA,1	NA,-inf	NA,inf	NA,0.823216	0.000144428	0.000144433
2	chr4:152247266:A:G	152247266	NA,G	NA,A	NA,1	NA,-inf	NA,inf	NA,0.739652	0.000144386	0.00014439
2	chr4:151581601:A:G	151581601	NA,G	NA,A	NA,1	NA,-inf	NA,inf	NA,0.60008	0.000144285	0.000144288
2	chr4:151322849:C:T	151322849	T,T	C,C	1,1	-inf,inf	inf,inf	1.009,1.11609	0.000144262	0.000144269
2	chr4:151378065:A:C	151378065	NA,C	NA,A	NA,1	NA,-inf	NA,inf	NA,0.890928	0.000144157	0.000144162
2	chr4:151123352:T:TAA	151123352	NA,TAA	NA,T	NA,1	NA,-inf	NA,inf	NA,0.821343	0.000144024	0.000144028
2	chr4:151185242:T:C	151185242	NA,C	NA,T	NA,1	NA,inf	NA,inf	NA,0.752921	0.000143989	0.000143993
2	chr4:152092331:C:T	152092331	NA,T	NA,C	NA,1	NA,-inf	NA,inf	NA,0.710648	0.000143536	0.00014354
2	chr4:152069892:C:G	152069892	NA,G	NA,C	NA,1	NA,inf	NA,inf	NA,0.796051	0.000143007	0.000143011
2	chr4:151772041:C:T	151772041	NA,T	NA,C	NA,1	NA,inf	NA,inf	NA,0.971211	0.000142919	0.000142925
2	chr4:151777138:C:T	151777138	NA,T	NA,C	NA,1	NA,inf	NA,inf	NA,0.963539	0.000142864	0.000142869
2	chr4:151781917:T:A	151781917	NA,A	NA,T	NA,1	NA,inf	NA,inf	NA,0.962614	0.000142805	0.00014281
2	chr4:151285133:T:C	151285133	NA,C	NA,T	NA,1	NA,inf	NA,inf	NA,0.594804	0.000142723	0.000142726
2	chr4:151318256:G:A	151318256	A,A	G,G	1,1	-inf,-inf	inf,inf	2.59942,1.24131	0.000142708	0.00014279
2	chr4:152082763:T:C	152082763	NA,C	NA,T	NA,1	NA,-inf	NA,inf	NA,0.710261	0.000142696	0.000142699
2	chr4:151918388:A:G	151918388	G,NA	A,NA	1,NA	inf,NA	inf,NA	0.646755,NA	0.000142695	0.000142697
2	chr4:151440076:G:A	151440076	NA,A	NA,G	NA,1	NA,-inf	NA,inf	NA,0.914177	0.000142689	0.000142694
2	chr4:151862313:C:A	151862313	NA,A	NA,C	NA,1	NA,inf	NA,inf	NA,0.818248	0.000142403	0.000142408
2	chr4:151188400:T:G	151188400	G,G	T,T	1,1	inf,inf	inf,inf	4.83286,0.865904	0.000142401	0.000150542
2	chr4:151777835:C:T	151777835	NA,T	NA,C	NA,1	NA,inf	NA,inf	NA,0.960815	0.000142327	0.000142332
2	chr4:152103754:C:A	152103754	NA,A	NA,C	NA,1	NA,-inf	NA,inf	NA,0.759397	0.000142296	0.000142299
2	chr4:151232773:C:T	151232773	NA,T	NA,C	NA,1	NA,-inf	NA,inf	NA,0.665306	0.000142252	0.000142255
2	chr4:151928324:C:T	151928324	NA,T	NA,C	NA,1	NA,inf	NA,inf	NA,0.811644	0.000142136	0.000142141
2	chr4:151550782:T:G	151550782	NA,G	NA,T	NA,1	NA,inf	NA,inf	NA,0.620527	0.00014196	0.000141963
2	chr4:152177048:C:T	152177048	T,T	C,C	1,1	inf,inf	inf,inf	0.670561,1.4485	0.000141703	0.000141708
2	chr4:151128638:ACTTT:A	151128638	NA,A	NA,ACTTT	NA,1	NA,-inf	NA,inf	NA,0.71321	0.000141562	0.000141566
2	chr4:151230626:A:C	151230626	NA,C	NA,A	NA,1	NA,-inf	NA,inf	NA,0.661491	0.000141484	0.000141488
2	chr4:151118556:T:G	151118556	NA,G	NA,T	NA,1	NA,-inf	NA,inf	NA,0.802641	0.000141469	0.000141473
2	chr4:151091695:C:T	151091695	NA,T	NA,C	NA,1	NA,-inf	NA,inf	NA,0.697184	0.000141338	0.000141341
2	chr4:152097474:A:AGG	152097474	NA,AGG	NA,A	NA,1	NA,inf	NA,inf	NA,0.672409	0.000141136	0.00014114
2	chr4:152035133:C:T	152035133	NA,T	NA,C	NA,1	NA,-inf	NA,inf	NA,0.552272	0.000141033	0.000141036
2	chr4:150896803:C:T	150896803	T,T	C,C	1,1	-inf,-inf	inf,inf	1.68542,0.836827	0.000140622	0.000140631
2	chr4:151770895:A:C	151770895	NA,C	NA,A	NA,1	NA,inf	NA,inf	NA,0.959383	0.000140556	0.000140562
2	chr4:151184196:T:C	151184196	C,C	T,T	1,1	inf,inf	inf,inf	1.76628,0.285847	0.00014038	0.000140383
2	chr4:151689698:A:G	151689698	NA,G	NA,A	NA,1	NA,-inf	NA,inf	NA,0.589052	0.000140375	0.000140378
2	chr4:151287519:C:T	151287519	NA,T	NA,C	NA,1	NA,inf	NA,inf	NA,0.866829	0.000140343	0.000140348
2	chr4:150987139:A:G	150987139	G,NA	A,NA	1,NA	inf,NA	inf,NA	0.549397,NA	0.000140289	0.000140291
2	chr4:151296544:T:C	151296544	NA,C	NA,T	NA,1	NA,inf	NA,inf	NA,0.584516	0.000140232	0.000140235
2	chr4:151124216:C:T	151124216	T,T	C,C	1,1	-inf,-inf	inf,inf	1.26076,0.740954	0.000140179	0.000140182
2	chr4:151011368:C:T	151011368	NA,T	NA,C	NA,1	NA,-inf	NA,inf	NA,0.766884	0.000140132	0.000140136
2	chr4:151870687:C:T	151870687	NA,T	NA,C	NA,1	NA,inf	NA,inf	NA,0.743334	0.000140125	0.000140129
2	chr4:152091689:T:C	152091689	C,NA	T,NA	1,NA	-inf,NA	inf,NA	0.775148,NA	0.00013997	0.000139973
2	chr4:151771227:A:G	151771227	NA,G	NA,A	NA,1	NA,inf	NA,inf	NA,0.956063	0.000139908	0.000139913
2	chr4:151010683:A:C	151010683	C,NA	A,NA	1,NA	-inf,NA	inf,NA	1.03871,NA	0.000139837	0.000139841
2	chr4:151636191:A:G	151636191	NA,G	NA,A	NA,1	NA,inf	NA,inf	NA,0.896375	0.0001396	0.000139605
2	chr4:151196015:G:A	151196015	A,A	G,G	1,1	inf,inf	inf,inf	1.79859,0.220345	0.000139503	0.000139506
2	chr4:151646262:A:G	151646262	NA,G	NA,A	NA,1	NA,-inf	NA,inf	NA,0.58363	0.000139496	0.000139499
2	chr4:151296583:T:C	151296583	NA,C	NA,T	NA,1	NA,inf	NA,inf	NA,0.803718	0.00013948	0.000139485
2	chr4:151781920:T:C	151781920	NA,C	NA,T	NA,1	NA,inf	NA,inf	NA,0.944523	0.000139244	0.000139249
2	chr4:151195166:C:T	151195166	T,T	C,C	1,1	inf,inf	inf,inf	1.79579,0.223207	0.000139225	0.000139228
2	chr4:150742230:C:T	150742230	NA,T	NA,C	NA,1	NA,inf	NA,inf	NA,0.858671	0.000139215	0.00013922
2	chr4:151782338:G:T	151782338	NA,T	NA,G	NA,1	NA,inf	NA,inf	NA,0.944337	0.00013921	0.000139216
2	chr4:151780573:A:G	151780573	NA,G	NA,A	NA,1	NA,inf	NA,inf	NA,0.943836	0.000139111	0.000139116
2	chr4:151780279:A:G	151780279	NA,G	NA,A	NA,1	NA,inf	NA,inf	NA,0.943836	0.000139111	0.000139116
2	chr4:150744162:T:C	150744162	C,NA	T,NA	1,NA	-inf,NA	inf,NA	1.51685,NA	0.000138993	0.000139007
2	chr4:150872751:T:C	150872751	C,NA	T,NA	1,NA	-inf,NA	inf,NA	0.796911,NA	0.000138766	0.000138769
2	chr4:151296980:G:A	151296980	NA,A	NA,G	NA,1	NA,inf	NA,inf	NA,0.578472	0.000138752	0.000138755
2	chr4:152030549:A:G	152030549	NA,G	NA,A	NA,1	NA,-inf	NA,inf	NA,0.698767	0.000138741	0.000138745
2	chr4:151052366:T:C	151052366	NA,C	NA,T	NA,1	NA,inf	NA,inf	NA,0.822749	0.000138711	0.000138715
2	chr4:151307735:A:G	151307735	NA,G	NA,A	NA,1	NA,inf	NA,inf	NA,0.796335	0.000138611	0.000138615
2	chr4:151309115:C:T	151309115	NA,T	NA,C	NA,1	NA,inf	NA,inf	NA,0.796335	0.000138611	0.000138615
2	chr4:151680814:G:A	151680814	NA,A	NA,G	NA,1	NA,-inf	NA,inf	NA,0.580152	0.000138575	0.000138578
2	chr4:151039101:C:A	151039101	NA,A	NA,C	NA,1	NA,inf	NA,inf	NA,0.700362	0.000138558	0.000138562
2	chr4:150799077:C:G	150799077	NA,G	NA,C	NA,1	NA,-inf	NA,inf	NA,0.626403	0.000138552	0.000138556
2	chr4:151979670:G:A	151979670	NA,A	NA,G	NA,1	NA,-inf	NA,inf	NA,0.677637	0.000138158	0.000138162
2	chr4:150793164:G:A	150793164	NA,A	NA,G	NA,1	NA,inf	NA,inf	NA,0.779145	0.000138107	0.000138111
2	chr4:150833132:A:T	150833132	T,NA	A,NA	1,NA	-inf,NA	inf,NA	0.886604,NA	0.000137983	0.000137986
2	chr4:150882911:T:C	150882911	C,NA	T,NA	1,NA	-inf,NA	inf,NA	0.505871,NA	0.000137816	0.000137818
2	chr4:151853291:T:A	151853291	A,NA	T,NA	1,NA	inf,NA	inf,NA	1.11681,NA	0.000137765	0.00013777
2	chr4:151473428:TA:T	151473428	NA,T	NA,TA	NA,1	NA,-inf	NA,inf	NA,1.00574	0.000137698	0.000137704
2	chr4:151491861:C:G	151491861	NA,G	NA,C	NA,1	NA,-inf	NA,inf	NA,0.861892	0.000137654	0.000137658
2	chr4:151510877:A:G	151510877	NA,G	NA,A	NA,1	NA,-inf	NA,inf	NA,0.861551	0.000137595	0.0001376
2	chr4:151498581:C:T	151498581	NA,T	NA,C	NA,1	NA,-inf	NA,inf	NA,0.861403	0.000137557	0.000137561
2	chr4:151464504:G:T	151464504	NA,T	NA,G	NA,1	NA,-inf	NA,inf	NA,0.8611	0.000137506	0.00013751
2	chr4:151322106:C:T	151322106	T,T	C,C	1,1	-inf,inf	inf,inf	1.0167,1.0969	0.000137409	0.000137415
2	chr4:151862224:A:G	151862224	G,G	A,A	1,1	inf,inf	inf,inf	0.781427,0.916802	0.000137354	0.000137356
2	chr4:151164689:C:T	151164689	NA,T	NA,C	NA,1	NA,-inf	NA,inf	NA,0.778506	0.000137343	0.000137347
2	chr4:152176955:C:T	152176955	NA,T	NA,C	NA,1	NA,-inf	NA,inf	NA,0.777091	0.000137307	0.000137311
2	chr4:152177575:G:T	152177575	T,NA	G,NA	1,NA	-inf,NA	inf,NA	0.642264,NA	0.000137216	0.000137218
2	chr4:150803442:T:G	150803442	NA,G	NA,T	NA,1	NA,-inf	NA,inf	NA,0.615398	0.00013717	0.000137173
2	chr4:151229749:C:T	151229749	NA,T	NA,C	NA,1	NA,inf	NA,inf	NA,0.800621	0.000137159	0.000137163
2	chr4:151278787:T:G	151278787	NA,G	NA,T	NA,1	NA,inf	NA,inf	NA,0.791745	0.000136856	0.000136861
2	chr4:151211706:C:G	151211706	NA,G	NA,C	NA,1	NA,inf	NA,inf	NA,0.796646	0.000136673	0.000136677
2	chr4:152013516:G:T	152013516	NA,T	NA,G	NA,1	NA,-inf	NA,inf	NA,0.528662	0.000136649	0.000136652
2	chr4:150841548:A:C	150841548	NA,C	NA,A	NA,1	NA,-inf	NA,inf	NA,0.612433	0.000136538	0.000136541
2	chr4:150790902:T:C	150790902	C,C	T,T	1,1	inf,inf	inf,inf	2.34056,1.17703	0.000136433	0.000136499
2	chr4:151005524:T:C	151005524	NA,C	NA,T	NA,1	NA,-inf	NA,inf	NA,0.751084	0.000136396	0.0001364
2	chr4:152235179:T:C	152235179	C,NA	T,NA	1,NA	-inf,NA	inf,NA	0.632554,NA	0.000136169	0.000136171
2	chr4:151775047:C:T	151775047	NA,T	NA,C	NA,1	NA,inf	NA,inf	NA,0.93499	0.000135892	0.000135898
2	chr4:151126570:C:T	151126570	NA,T	NA,C	NA,1	NA,-inf	NA,inf	NA,0.670886	0.00013589	0.000135893
2	chr4:151912674:G:A	151912674	NA,A	NA,G	NA,1	NA,inf	NA,inf	NA,0.68202	0.000135844	0.000135848
2	chr4:151436522:G:A	151436522	NA,A	NA,G	NA,1	NA,-inf	NA,inf	NA,0.852988	0.000135787	0.000135791
2	chr4:151982312:CACTTTACTATT:C	151982312	NA,C	NA,CACTTTACTATT	NA,1	NA,-inf	NA,inf	NA,0.666599	0.000135625	0.000135629
2	chr4:151724318:C:G	151724318	NA,G	NA,C	NA,1	NA,-inf	NA,inf	NA,0.764734	0.000135556	0.00013556
2	chr4:151775853:C:T	151775853	NA,T	NA,C	NA,1	NA,inf	NA,inf	NA,0.9325	0.000135431	0.000135437
2	chr4:151243939:G:A	151243939	A,A	G,G	1,1	-inf,-inf	inf,inf	1.92706,0.317063	0.000135416	0.000135422
2	chr4:151255356:G:A	151255356	NA,A	NA,G	NA,1	NA,inf	NA,inf	NA,0.783954	0.000135116	0.00013512
2	chr4:151868331:C:T	151868331	NA,T	NA,C	NA,1	NA,inf	NA,inf	NA,0.754513	0.00013501	0.000135014
2	chr4:151688632:C:T	151688632	T,NA	C,NA	1,NA	-inf,NA	inf,NA	0.398645,NA	0.000134868	0.00013487
2	chr4:152092102:G:A	152092102	A,NA	G,NA	1,NA	inf,NA	inf,NA	0.601343,NA	0.000134856	0.000134858
2	chr4:150791416:C:T	150791416	T,NA	C,NA	1,NA	-inf,NA	inf,NA	0.505822,NA	0.000134854	0.000134856
2	chr4:152022830:T:C	152022830	C,C	T,T	1,1	-inf,-inf	inf,inf	1.28535,0.609903	0.000134716	0.000134719
2	chr4:151781294:C:A	151781294	NA,A	NA,C	NA,1	NA,inf	NA,inf	NA,0.927783	0.000134665	0.00013467
2	chr4:150888676:A:G	150888676	G,NA	A,NA	1,NA	-inf,NA	inf,NA	0.495039,NA	0.000134597	0.000134599
2	chr4:151776944:A:C	151776944	NA,C	NA,A	NA,1	NA,inf	NA,inf	NA,0.934627	0.000134595	0.000134601
2	chr4:152168607:A:C	152168607	NA,C	NA,A	NA,1	NA,-inf	NA,inf	NA,0.71753	0.000133984	0.000133988
2	chr4:151772369:G:A	151772369	NA,A	NA,G	NA,1	NA,inf	NA,inf	NA,0.92423	0.000133804	0.000133809
2	chr4:151937117:A:G	151937117	NA,G	NA,A	NA,1	NA,inf	NA,inf	NA,0.588964	0.00013379	0.000133793
2	chr4:151946925:G:A	151946925	NA,A	NA,G	NA,1	NA,inf	NA,inf	NA,0.588964	0.00013379	0.000133793
2	chr4:151709457:G:A	151709457	NA,A	NA,G	NA,1	NA,-inf	NA,inf	NA,0.590243	0.000133787	0.00013379
2	chr4:151768974:T:G	151768974	NA,G	NA,T	NA,1	NA,inf	NA,inf	NA,0.923034	0.000133684	0.000133689
2	chr4:151188134:C:T	151188134	NA,T	NA,C	NA,1	NA,inf	NA,inf	NA,0.77875	0.000133523	0.000133527
2	chr4:151295429:G:A	151295429	NA,A	NA,G	NA,1	NA,-inf	NA,inf	NA,0.686071	0.000133391	0.000133395
2	chr4:152082633:TG:T	152082633	NA,T	NA,TG	NA,1	NA,-inf	NA,inf	NA,0.665788	0.000133308	0.000133312
2	chr4:152199830:T:C	152199830	C,C	T,T	1,1	inf,inf	inf,inf	0.569737,1.43229	0.000133294	0.000133297
2	chr4:152263420:G:A	152263420	A,A	G,G	1,1	-inf,inf	inf,inf	0.990496,1.10524	0.000133025	0.00013303
2	chr4:151758295:C:G	151758295	NA,G	NA,C	NA,1	NA,inf	NA,inf	NA,0.919346	0.000132957	0.000132962
2	chr4:151760174:CT:C	151760174	NA,C	NA,CT	NA,1	NA,inf	NA,inf	NA,0.919346	0.000132957	0.000132962
2	chr4:151206625:C:T	151206625	NA,T	NA,C	NA,1	NA,inf	NA,inf	NA,0.776602	0.000132677	0.000132681
2	chr4:152294732:G:A	152294732	A,NA	G,NA	1,NA	inf,NA	inf,NA	0.816539,NA	0.000132674	0.000132676
2	chr4:151169483:G:A	151169483	NA,A	NA,G	NA,1	NA,-inf	NA,inf	NA,0.755722	0.00013266	0.000132664
2	chr4:151381794:T:C	151381794	NA,C	NA,T	NA,1	NA,-inf	NA,inf	NA,0.800204	0.000132556	0.00013256
2	chr4:151821560:A:G	151821560	NA,G	NA,A	NA,1	NA,-inf	NA,inf	NA,0.56241	0.000132512	0.000132514
2	chr4:150870879:C:A	150870879	NA,A	NA,C	NA,1	NA,inf	NA,inf	NA,0.852528	0.000132408	0.000132412
2	chr4:151228065:A:G	151228065	NA,G	NA,A	NA,1	NA,-inf	NA,inf	NA,0.620744	0.000132259	0.000132262
2	chr4:150970014:G:A	150970014	NA,A	NA,G	NA,1	NA,inf	NA,inf	NA,0.808076	0.000132186	0.00013219
2	chr4:152249525:T:G	152249525	G,NA	T,NA	1,NA	-inf,NA	inf,NA	1.10366,NA	0.000132051	0.000132056
2	chr4:150764370:T:G	150764370	NA,G	NA,T	NA,1	NA,-inf	NA,inf	NA,0.627569	0.000132045	0.000132048
2	chr4:150828251:C:A	150828251	NA,A	NA,C	NA,1	NA,inf	NA,inf	NA,0.820784	0.000131898	0.000131902
2	chr4:151132696:T:C	151132696	NA,C	NA,T	NA,1	NA,-inf	NA,inf	NA,0.75451	0.000131813	0.000131817
2	chr4:151798648:T:C	151798648	NA,C	NA,T	NA,1	NA,-inf	NA,inf	NA,0.547094	0.000131763	0.000131766
2	chr4:152135421:G:T	152135421	NA,T	NA,G	NA,1	NA,inf	NA,inf	NA,0.598982	0.0001317	0.000131703
2	chr4:151274900:G:T	151274900	NA,T	NA,G	NA,1	NA,inf	NA,inf	NA,0.54822	0.000131689	0.000131692
2	chr4:151263956:A:G	151263956	NA,G	NA,A	NA,1	NA,inf	NA,inf	NA,0.54822	0.000131689	0.000131692
2	chr4:150983669:G:A	150983669	NA,A	NA,G	NA,1	NA,inf	NA,inf	NA,0.763884	0.000131274	0.000131278
2	chr4:151230120:C:T	151230120	NA,T	NA,C	NA,1	NA,-inf	NA,inf	NA,0.748363	0.00013127	0.000131274
2	chr4:152126313:G:T	152126313	NA,T	NA,G	NA,1	NA,inf	NA,inf	NA,0.598446	0.000131238	0.000131242
2	chr4:151907396:A:C	151907396	NA,C	NA,A	NA,1	NA,-inf	NA,inf	NA,0.611251	0.000131112	0.000131116
2	chr4:151782553:G:C	151782553	NA,C	NA,G	NA,1	NA,inf	NA,inf	NA,0.907783	0.000131034	0.000131039
2	chr4:151317834:G:A	151317834	A,A	G,G	1,1	-inf,inf	inf,inf	1.07603,1.16635	0.000130986	0.000130994
2	chr4:152129032:C:T	152129032	NA,T	NA,C	NA,1	NA,-inf	NA,inf	NA,0.765421	0.000130977	0.000130981
2	chr4:151378717:T:C	151378717	NA,C	NA,T	NA,1	NA,-inf	NA,inf	NA,0.791519	0.000130895	0.000130899
2	chr4:151031143:C:T	151031143	NA,T	NA,C	NA,1	NA,-inf	NA,inf	NA,0.586714	0.000130448	0.000130451
2	chr4:151192963:T:C	151192963	C,NA	T,NA	1,NA	inf,NA	inf,NA	1.24745,NA	0.000130285	0.000130292
2	chr4:152120600:A:G	152120600	NA,G	NA,A	NA,1	NA,-inf	NA,inf	NA,0.765088	0.000130169	0.000130173
2	chr4:152101140:G:A	152101140	NA,A	NA,G	NA,1	NA,inf	NA,inf	NA,0.705221	0.00013011	0.000130114
2	chr4:151714600:G:A	151714600	NA,A	NA,G	NA,1	NA,-inf	NA,inf	NA,0.547505	0.000130008	0.00013001
2	chr4:151135207:T:G	151135207	NA,G	NA,T	NA,1	NA,-inf	NA,inf	NA,0.744983	0.000129965	0.000129969
2	chr4:151240767:C:T	151240767	T,T	C,C	1,1	-inf,-inf	inf,inf	2.35192,0.0343478	0.0001297	0.000129712
2	chr4:151667848:C:T	151667848	NA,T	NA,C	NA,1	NA,-inf	NA,inf	NA,0.858997	0.000129635	0.00012964
2	chr4:151253123:C:T	151253123	NA,T	NA,C	NA,1	NA,inf	NA,inf	NA,0.561608	0.000129585	0.000129588
2	chr4:152142239:T:G	152142239	NA,G	NA,T	NA,1	NA,inf	NA,inf	NA,0.590174	0.000129575	0.000129579
2	chr4:152020723:C:A	152020723	NA,A	NA,C	NA,1	NA,-inf	NA,inf	NA,0.499676	0.000129455	0.000129458
2	chr4:152257048:T:C	152257048	C,C	T,T	1,1	-inf,inf	inf,inf	0.947755,1.14298	0.000129304	0.000129308
2	chr4:151899245:C:G	151899245	G,NA	C,NA	1,NA	-inf,NA	inf,NA	1.25363,NA	0.000129154	0.00012916
2	chr4:152129651:G:A	152129651	A,NA	G,NA	1,NA	-inf,NA	inf,NA	0.998399,NA	0.000129143	0.000129147
2	chr4:151463629:A:G	151463629	NA,G	NA,A	NA,1	NA,-inf	NA,inf	NA,0.957008	0.000129111	0.000129117
2	chr4:151278684:G:A	151278684	NA,A	NA,G	NA,1	NA,inf	NA,inf	NA,0.536322	0.000129084	0.000129087
2	chr4:151399853:T:C	151399853	NA,C	NA,T	NA,1	NA,-inf	NA,inf	NA,0.781631	0.000129043	0.000129047
2	chr4:152099190:A:C	152099190	NA,C	NA,A	NA,1	NA,inf	NA,inf	NA,0.695183	0.000128951	0.000128955
2	chr4:151779544:G:A	151779544	NA,A	NA,G	NA,1	NA,inf	NA,inf	NA,0.897398	0.000128858	0.000128863
2	chr4:151261015:G:T	151261015	NA,T	NA,G	NA,1	NA,inf	NA,inf	NA,0.535224	0.000128817	0.00012882
2	chr4:151258848:A:C	151258848	NA,C	NA,A	NA,1	NA,inf	NA,inf	NA,0.534895	0.000128776	0.000128779
2	chr4:150838682:T:A	150838682	NA,A	NA,T	NA,1	NA,inf	NA,inf	NA,0.803881	0.000128757	0.000128761
2	chr4:151294030:T:C	151294030	NA,C	NA,T	NA,1	NA,-inf	NA,inf	NA,0.66311	0.000128729	0.000128732
2	chr4:150915781:G:A	150915781	A,A	G,G	1,1	-inf,-inf	inf,inf	1.75861,0.748985	0.000128667	0.000128676
2	chr4:150971836:T:C	150971836	NA,C	NA,T	NA,1	NA,inf	NA,inf	NA,0.78914	0.000128643	0.000128647
2	chr4:151289987:C:T	151289987	NA,T	NA,C	NA,1	NA,inf	NA,inf	NA,0.534174	0.000128627	0.000128629
2	chr4:150931475:T:C	150931475	NA,C	NA,T	NA,1	NA,inf	NA,inf	NA,0.788276	0.000128566	0.00012857
2	chr4:151411470:C:T	151411470	NA,T	NA,C	NA,1	NA,-inf	NA,inf	NA,0.779706	0.000128524	0.000128528
2	chr4:151755775:T:C	151755775	NA,C	NA,T	NA,1	NA,-inf	NA,inf	NA,0.814529	0.00012846	0.000128464
2	chr4:151869405:G:A	151869405	NA,A	NA,G	NA,1	NA,inf	NA,inf	NA,0.74804	0.000128393	0.000128397
2	chr4:152290790:C:T	152290790	T,T	C,C	1,1	-inf,inf	inf,inf	0.998823,1.09277	0.000128392	0.000128397
2	chr4:151702869:C:T	151702869	NA,T	NA,C	NA,1	NA,-inf	NA,inf	NA,0.564786	0.000128221	0.000128223
2	chr4:151641560:A:G	151641560	NA,G	NA,A	NA,1	NA,-inf	NA,inf	NA,0.810146	0.000128078	0.000128082
2	chr4:151420915:C:T	151420915	NA,T	NA,C	NA,1	NA,-inf	NA,inf	NA,0.818885	0.000127877	0.000127882
2	chr4:151264257:G:A	151264257	NA,A	NA,G	NA,1	NA,-inf	NA,inf	NA,0.750448	0.000127754	0.000127758
2	chr4:152101748:A:G	152101748	NA,G	NA,A	NA,1	NA,inf	NA,inf	NA,0.692556	0.000127652	0.000127655
2	chr4:151079629:C:T	151079629	NA,T	NA,C	NA,1	NA,-inf	NA,inf	NA,0.650046	0.00012753	0.000127533
2	chr4:152147373:A:G	152147373	NA,G	NA,A	NA,1	NA,-inf	NA,inf	NA,0.751295	0.00012738	0.000127384
2	chr4:151763867:G:A	151763867	NA,A	NA,G	NA,1	NA,inf	NA,inf	NA,0.887324	0.000127354	0.000127358
2	chr4:151934086:A:G	151934086	NA,G	NA,A	NA,1	NA,inf	NA,inf	NA,0.576834	0.000127351	0.000127354
2	chr4:151934780:T:C	151934780	C,NA	T,NA	1,NA	inf,NA	inf,NA	0.881439,NA	0.000126879	0.000126882
2	chr4:151989909:C:T	151989909	NA,T	NA,C	NA,1	NA,-inf	NA,inf	NA,0.610065	0.000126872	0.000126875
2	chr4:151939265:T:A	151939265	A,NA	T,NA	1,NA	-inf,NA	inf,NA	1.08834,NA	0.000126713	0.000126718
2	chr4:151116786:A:G	151116786	NA,G	NA,A	NA,1	NA,-inf	NA,inf	NA,0.728249	0.000126711	0.000126714
2	chr4:151242575:C:T	151242575	NA,T	NA,C	NA,1	NA,inf	NA,inf	NA,0.746078	0.000126543	0.000126547
2	chr4:152235264:T:C	152235264	NA,C	NA,T	NA,1	NA,-inf	NA,inf	NA,0.654872	0.000126529	0.000126532
2	chr4:151674645:C:T	151674645	NA,T	NA,C	NA,1	NA,-inf	NA,inf	NA,0.841227	0.000126515	0.000126519
2	chr4:150776244:G:A	150776244	A,A	G,G	1,1	inf,inf	inf,inf	2.40952,1.09352	0.000126249	0.000126314
2	chr4:152272002:T:C	152272002	C,C	T,T	1,1	-inf,-inf	inf,inf	1.27954,0.195816	0.000126152	0.000126154
2	chr4:151781600:C:T	151781600	T,NA	C,NA	1,NA	-inf,NA	inf,NA	0.373068,NA	0.00012599	0.000125992
2	chr4:151776674:C:A	151776674	A,A	C,C	1,1	-inf,-inf	inf,inf	2.77425,1.64859	0.000125903	0.00012616
2	chr4:151326122:A:T	151326122	NA,T	NA,A	NA,1	NA,-inf	NA,inf	NA,0.534554	0.000125875	0.000125877
2	chr4:150872213:T:C	150872213	NA,C	NA,T	NA,1	NA,inf	NA,inf	NA,0.813626	0.000125714	0.000125718
2	chr4:151022380:A:G	151022380	G,NA	A,NA	1,NA	-inf,NA	inf,NA	0.974277,NA	0.000125697	0.0001257
2	chr4:152072016:G:T	152072016	NA,T	NA,G	NA,1	NA,-inf	NA,inf	NA,0.683723	0.000125625	0.000125629
2	chr4:151259917:C:T	151259917	NA,T	NA,C	NA,1	NA,inf	NA,inf	NA,0.518669	0.000125251	0.000125254
2	chr4:151064411:T:C	151064411	NA,C	NA,T	NA,1	NA,inf	NA,inf	NA,0.759316	0.000125155	0.000125159
2	chr4:152238952:TG:T	152238952	T,T	TG,TG	1,1	-inf,-inf	inf,inf	1.18462,0.52587	0.000125074	0.000125076
2	chr4:150869986:T:G	150869986	NA,G	NA,T	NA,1	NA,inf	NA,inf	NA,0.809707	0.000125066	0.00012507
2	chr4:150708301:T:C	150708301	NA,C	NA,T	NA,1	NA,-inf	NA,inf	NA,0.720562	0.000125038	0.000125041
2	chr4:152189219:A:G	152189219	NA,G	NA,A	NA,1	NA,-inf	NA,inf	NA,0.628734	0.000124971	0.000124974
2	chr4:152022823:T:C	152022823	NA,C	NA,T	NA,1	NA,-inf	NA,inf	NA,0.478814	0.000124918	0.000124921
2	chr4:151236683:G:T	151236683	NA,T	NA,G	NA,1	NA,-inf	NA,inf	NA,0.715251	0.000124914	0.000124918
2	chr4:151027007:G:A	151027007	NA,A	NA,G	NA,1	NA,inf	NA,inf	NA,0.59798	0.000124904	0.000124907
2	chr4:151456010:T:C	151456010	NA,C	NA,T	NA,1	NA,-inf	NA,inf	NA,0.931014	0.000124799	0.000124804
2	chr4:152091489:G:A	152091489	NA,A	NA,G	NA,1	NA,inf	NA,inf	NA,0.599972	0.000124622	0.000124625
2	chr4:151319095:G:T	151319095	T,T	G,G	1,1	-inf,inf	inf,inf	1.11005,1.16189	0.000124596	0.000124605
2	chr4:151871855:G:A	151871855	NA,A	NA,G	NA,1	NA,-inf	NA,inf	NA,0.501631	0.000124547	0.00012455
2	chr4:151938055:G:A	151938055	NA,A	NA,G	NA,1	NA,inf	NA,inf	NA,0.545332	0.000124522	0.000124525
2	chr4:151938182:G:A	151938182	NA,A	NA,G	NA,1	NA,inf	NA,inf	NA,0.545332	0.000124522	0.000124525
2	chr4:151114374:T:C	151114374	NA,C	NA,T	NA,1	NA,-inf	NA,inf	NA,0.631907	0.000124506	0.00012451
2	chr4:150808026:C:T	150808026	NA,T	NA,C	NA,1	NA,-inf	NA,inf	NA,0.556521	0.000124504	0.000124507
2	chr4:150752780:C:T	150752780	NA,T	NA,C	NA,1	NA,-inf	NA,inf	NA,0.590865	0.000124496	0.000124499
2	chr4:152033523:GGA:G	152033523	NA,G	NA,GGA	NA,1	NA,-inf	NA,inf	NA,0.482075	0.000124415	0.000124417
2	chr4:151934985:C:T	151934985	NA,T	NA,C	NA,1	NA,inf	NA,inf	NA,0.544338	0.000124326	0.000124329
2	chr4:151318983:T:C	151318983	C,C	T,T	1,1	-inf,inf	inf,inf	1.12217,1.16744	0.000124222	0.000124231
2	chr4:151472763:T:C	151472763	NA,C	NA,T	NA,1	NA,-inf	NA,inf	NA,0.927555	0.000124182	0.000124187
2	chr4:150824709:C:T	150824709	T,NA	C,NA	1,NA	-inf,NA	inf,NA	1.86414,NA	0.000124098	0.000124117
2	chr4:151240471:C:G	151240471	NA,G	NA,C	NA,1	NA,-inf	NA,inf	NA,0.581142	0.000124061	0.000124064
2	chr4:151154184:G:T	151154184	NA,T	NA,G	NA,1	NA,-inf	NA,inf	NA,0.602116	0.000123984	0.000123987
2	chr4:152202291:C:A	152202291	A,A	C,C	1,1	-inf,-inf	inf,inf	0.967012,0.986576	0.000123784	0.000123787
2	chr4:152004189:C:T	152004189	NA,T	NA,C	NA,1	NA,inf	NA,inf	NA,0.623479	0.000123781	0.000123784
2	chr4:151194745:TTCA:T	151194745	T,T	TTCA,TTCA	1,1	inf,inf	inf,inf	1.73964,0.205517	0.00012368	0.000123683
2	chr4:152250349:G:A	152250349	A,A	G,G	1,1	inf,-inf	inf,inf	0.967544,0.467582	0.000123483	0.000123485
2	chr4:152272420:G:A	152272420	A,A	G,G	1,1	-inf,inf	inf,inf	1.12795,0.952488	0.000123368	0.000123373
2	chr4:151882394:C:T	151882394	NA,T	NA,C	NA,1	NA,inf	NA,inf	NA,0.715535	0.000123256	0.000123259
2	chr4:152179540:T:C	152179540	C,C	T,T	1,1	-inf,inf	inf,inf	0.977446,1.06862	0.00012322	0.000123226
2	chr4:150992280:C:T	150992280	T,NA	C,NA	1,NA	-inf,NA	inf,NA	0.444556,NA	0.000122972	0.000122973
2	chr4:151939649:T:C	151939649	NA,C	NA,T	NA,1	NA,-inf	NA,inf	NA,0.621409	0.000122924	0.000122927
2	chr4:151130355:G:C	151130355	NA,C	NA,G	NA,1	NA,-inf	NA,inf	NA,0.706321	0.00012278	0.000122783
2	chr4:151333026:C:T	151333026	NA,T	NA,C	NA,1	NA,-inf	NA,inf	NA,0.77297	0.000122731	0.000122735
2	chr4:152157875:G:A	152157875	NA,A	NA,G	NA,1	NA,-inf	NA,inf	NA,0.66101	0.000122618	0.000122622
2	chr4:151454494:C:G	151454494	NA,G	NA,C	NA,1	NA,-inf	NA,inf	NA,0.917237	0.0001226	0.000122605
2	chr4:151188387:G:A	151188387	NA,A	NA,G	NA,1	NA,inf	NA,inf	NA,0.636255	0.000122599	0.000122602
2	chr4:151530894:G:A	151530894	NA,A	NA,G	NA,1	NA,-inf	NA,inf	NA,0.790683	0.000122539	0.000122543
2	chr4:151817068:G:T	151817068	NA,T	NA,G	NA,1	NA,-inf	NA,inf	NA,0.60724	0.000122473	0.000122476
2	chr4:151651813:C:A	151651813	NA,A	NA,C	NA,1	NA,-inf	NA,inf	NA,0.825322	0.000122392	0.000122396
2	chr4:151855206:A:T	151855206	NA,T	NA,A	NA,1	NA,inf	NA,inf	NA,0.482738	0.000122312	0.000122314
2	chr4:151083157:A:G	151083157	NA,G	NA,A	NA,1	NA,-inf	NA,inf	NA,0.627763	0.000122211	0.000122214
2	chr4:151921108:C:T	151921108	NA,T	NA,C	NA,1	NA,inf	NA,inf	NA,0.708742	0.00012212	0.000122124
2	chr4:150906426:G:A	150906426	NA,A	NA,G	NA,1	NA,inf	NA,inf	NA,0.751949	0.000122109	0.000122113
2	chr4:151826653:T:C	151826653	NA,C	NA,T	NA,1	NA,-inf	NA,inf	NA,0.515142	0.000122091	0.000122094
2	chr4:151864962:A:C	151864962	NA,C	NA,A	NA,1	NA,inf	NA,inf	NA,0.655136	0.000122039	0.000122042
2	chr4:150774124:G:C	150774124	NA,C	NA,G	NA,1	NA,-inf	NA,inf	NA,0.538217	0.000121963	0.000121966
2	chr4:150893656:A:G	150893656	NA,G	NA,A	NA,1	NA,-inf	NA,inf	NA,0.668851	0.000121919	0.000121922
2	chr4:151225666:A:G	151225666	NA,G	NA,A	NA,1	NA,inf	NA,inf	NA,0.720155	0.00012186	0.000121863
2	chr4:151791704:T:C	151791704	NA,C	NA,T	NA,1	NA,-inf	NA,inf	NA,0.49826	0.000121818	0.00012182
2	chr4:152016086:C:CT	152016086	NA,CT	NA,C	NA,1	NA,-inf	NA,inf	NA,0.65534	0.000121653	0.000121657
2	chr4:151727238:G:A	151727238	NA,A	NA,G	NA,1	NA,inf	NA,inf	NA,0.857798	0.00012165	0.000121655
2	chr4:152203206:C:T	152203206	NA,T	NA,C	NA,1	NA,inf	NA,inf	NA,0.651404	0.000121629	0.000121633
2	chr4:151489432:C:T	151489432	NA,T	NA,C	NA,1	NA,-inf	NA,inf	NA,0.763027	0.000121522	0.000121526
2	chr4:150918335:C:T	150918335	NA,T	NA,C	NA,1	NA,inf	NA,inf	NA,0.74761	0.000121357	0.000121361
2	chr4:151895675:C:A	151895675	NA,A	NA,C	NA,1	NA,inf	NA,inf	NA,0.705182	0.000121336	0.000121339
2	chr4:152154339:A:G	152154339	G,G	A,A	1,1	inf,inf	inf,inf	0.921344,1.11468	0.000121125	0.000121128
2	chr4:151738804:G:A	151738804	NA,A	NA,G	NA,1	NA,inf	NA,inf	NA,0.854244	0.000121123	0.000121128
2	chr4:150923756:G:A	150923756	NA,A	NA,G	NA,1	NA,inf	NA,inf	NA,0.531302	0.000121119	0.000121122
2	chr4:151898750:T:C	151898750	NA,C	NA,T	NA,1	NA,inf	NA,inf	NA,0.70384	0.0001211	0.000121104
2	chr4:152147364:A:T	152147364	T,T	A,A	1,1	inf,inf	inf,inf	1.00128,1.06013	0.000120996	0.000121
2	chr4:151872133:A:C	151872133	NA,C	NA,A	NA,1	NA,inf	NA,inf	NA,0.507377	0.000120893	0.000120896
2	chr4:151221536:T:A	151221536	NA,A	NA,T	NA,1	NA,-inf	NA,inf	NA,0.691697	0.00012086	0.000120864
2	chr4:151736672:T:C	151736672	NA,C	NA,T	NA,1	NA,inf	NA,inf	NA,0.852645	0.000120821	0.000120826
2	chr4:150975734:A:C	150975734	NA,C	NA,A	NA,1	NA,-inf	NA,inf	NA,0.504836	0.000120814	0.000120817
2	chr4:151177434:C:T	151177434	T,T	C,C	1,1	inf,inf	inf,inf	1.66079,0.313827	0.000120811	0.000120814
2	chr4:151264057:C:T	151264057	NA,T	NA,C	NA,1	NA,-inf	NA,inf	NA,0.603151	0.0001208	0.000120803
2	chr4:151749135:T:G	151749135	NA,G	NA,T	NA,1	NA,inf	NA,inf	NA,0.851986	0.000120714	0.000120718
2	chr4:151737909:A:G	151737909	NA,G	NA,A	NA,1	NA,inf	NA,inf	NA,0.851786	0.000120684	0.000120689
2	chr4:151756917:T:C	151756917	NA,C	NA,T	NA,1	NA,inf	NA,inf	NA,0.851668	0.000120663	0.000120668
2	chr4:151409471:T:C	151409471	NA,C	NA,T	NA,1	NA,-inf	NA,inf	NA,0.777555	0.000120525	0.000120529
2	chr4:151682831:G:A	151682831	NA,A	NA,G	NA,1	NA,-inf	NA,inf	NA,0.804487	0.00012033	0.000120334
2	chr4:151198672:T:C	151198672	C,NA	T,NA	1,NA	-inf,NA	inf,NA	1.15651,NA	0.000120269	0.000120274
2	chr4:152266139:A:C	152266139	C,C	A,A	1,1	-inf,inf	inf,inf	1.7238,0.121807	0.000120244	0.000120249
2	chr4:152125513:G:A	152125513	A,A	G,G	1,1	inf,inf	inf,inf	0.927229,1.14902	0.000120186	0.00012019
2	chr4:151123148:C:T	151123148	T,T	C,C	1,1	-inf,-inf	inf,inf	1.35624,0.491392	0.00012017	0.000120172
2	chr4:152267280:G:A	152267280	NA,A	NA,G	NA,1	NA,-inf	NA,inf	NA,0.613227	0.000120108	0.000120111
2	chr4:152257941:G:T	152257941	NA,T	NA,G	NA,1	NA,-inf	NA,inf	NA,0.608367	0.000119945	0.000119948
2	chr4:150790288:T:A	150790288	NA,A	NA,T	NA,1	NA,inf	NA,inf	NA,0.538185	0.000119878	0.000119881
2	chr4:151723939:G:A	151723939	NA,A	NA,G	NA,1	NA,inf	NA,inf	NA,0.846331	0.000119873	0.000119877
2	chr4:152007950:CCA:C	152007950	NA,C	NA,CCA	NA,1	NA,inf	NA,inf	NA,0.591779	0.000119843	0.000119846
2	chr4:151910970:T:G	151910970	NA,G	NA,T	NA,1	NA,inf	NA,inf	NA,0.696864	0.00011972	0.000119723
2	chr4:151956156:A:G	151956156	G,NA	A,NA	1,NA	inf,NA	inf,NA	0.588655,NA	0.000119653	0.000119655
2	chr4:151320209:A:G	151320209	G,G	A,A	1,1	-inf,inf	inf,inf	1.08834,1.12552	0.00011959	0.000119598
2	chr4:151344193:G:A	151344193	NA,A	NA,G	NA,1	NA,-inf	NA,inf	NA,0.53646	0.000119528	0.000119531
2	chr4:151343801:C:T	151343801	NA,T	NA,C	NA,1	NA,-inf	NA,inf	NA,0.701505	0.000119442	0.000119445
2	chr4:151906262:C:T	151906262	NA,T	NA,C	NA,1	NA,inf	NA,inf	NA,0.694499	0.00011933	0.000119334
2	chr4:151810052:G:T	151810052	NA,T	NA,G	NA,1	NA,-inf	NA,inf	NA,0.485216	0.00011932	0.000119322
2	chr4:151828696:A:G	151828696	NA,G	NA,A	NA,1	NA,-inf	NA,inf	NA,0.501098	0.000119245	0.000119248
2	chr4:152268110:T:C	152268110	NA,C	NA,T	NA,1	NA,-inf	NA,inf	NA,0.608533	0.000119227	0.00011923
2	chr4:151742722:C:A	151742722	NA,A	NA,C	NA,1	NA,inf	NA,inf	NA,0.842274	0.000119181	0.000119185
2	chr4:151526184:G:A	151526184	NA,A	NA,G	NA,1	NA,-inf	NA,inf	NA,0.766977	0.000119088	0.000119092
2	chr4:151716286:T:G	151716286	NA,G	NA,T	NA,1	NA,-inf	NA,inf	NA,0.518875	0.000119021	0.000119024
2	chr4:151737637:C:T	151737637	NA,T	NA,C	NA,1	NA,inf	NA,inf	NA,0.842459	0.000118962	0.000118967
2	chr4:152019501:A:C	152019501	NA,C	NA,A	NA,1	NA,-inf	NA,inf	NA,0.664448	0.000118947	0.000118951
2	chr4:151532266:A:G	151532266	NA,G	NA,A	NA,1	NA,-inf	NA,inf	NA,0.749217	0.000118934	0.000118937
2	chr4:152034938:C:T	152034938	NA,T	NA,C	NA,1	NA,inf	NA,inf	NA,0.537663	0.000118917	0.00011892
2	chr4:151185996:C:T	151185996	NA,T	NA,C	NA,1	NA,-inf	NA,inf	NA,0.680378	0.000118884	0.000118888
2	chr4:151871532:T:G	151871532	NA,G	NA,T	NA,1	NA,inf	NA,inf	NA,0.496392	0.000118799	0.000118802
2	chr4:151681834:A:G	151681834	NA,G	NA,A	NA,1	NA,-inf	NA,inf	NA,0.794903	0.000118727	0.000118731
2	chr4:151959360:G:A	151959360	A,NA	G,NA	1,NA	inf,NA	inf,NA	0.583802,NA	0.000118673	0.000118675
2	chr4:151316425:G:A	151316425	NA,A	NA,G	NA,1	NA,-inf	NA,inf	NA,0.506268	0.000118565	0.000118568
2	chr4:152158116:T:G	152158116	G,G	T,T	1,1	inf,inf	inf,inf	0.903469,0.988332	0.000118541	0.000118544
2	chr4:152128172:A:G	152128172	G,G	A,A	1,1	inf,inf	inf,inf	0.95141,1.10867	0.000118529	0.000118532
2	chr4:151936085:C:T	151936085	NA,T	NA,C	NA,1	NA,-inf	NA,inf	NA,0.596973	0.000118524	0.000118527
2	chr4:151394569:C:G	151394569	NA,G	NA,C	NA,1	NA,inf	NA,inf	NA,0.357044	0.000118519	0.000118521
2	chr4:152157014:C:T	152157014	T,NA	C,NA	1,NA	-inf,NA	inf,NA	0.685369,NA	0.000118401	0.000118403
2	chr4:151150346:T:C	151150346	NA,C	NA,T	NA,1	NA,-inf	NA,inf	NA,0.711068	0.000118302	0.000118306
2	chr4:150702227:T:C	150702227	NA,C	NA,T	NA,1	NA,-inf	NA,inf	NA,0.543167	0.000118236	0.000118239
2	chr4:151205984:A:G	151205984	G,NA	A,NA	1,NA	-inf,NA	inf,NA	1.14474,NA	0.0001182	0.000118205
2	chr4:151367019:A:G	151367019	NA,G	NA,A	NA,1	NA,-inf	NA,inf	NA,0.695323	0.000118166	0.00011817
2	chr4:151761785:C:T	151761785	NA,T	NA,C	NA,1	NA,-inf	NA,inf	NA,0.752521	0.000118054	0.000118058
2	chr4:152063802:G:A	152063802	NA,A	NA,G	NA,1	NA,inf	NA,inf	NA,0.613675	0.000118002	0.000118005
2	chr4:151071868:A:G	151071868	NA,G	NA,A	NA,1	NA,-inf	NA,inf	NA,0.604559	0.000117992	0.000117996
2	chr4:151708238:C:T	151708238	NA,T	NA,C	NA,1	NA,-inf	NA,inf	NA,0.682602	0.000117922	0.000117925
2	chr4:152188675:A:G	152188675	NA,G	NA,A	NA,1	NA,-inf	NA,inf	NA,0.589682	0.000117709	0.000117712
2	chr4:151937634:G:A	151937634	A,NA	G,NA	1,NA	inf,NA	inf,NA	0.577609,NA	0.000117616	0.000117618
2	chr4:152024028:A:T	152024028	NA,T	NA,A	NA,1	NA,inf	NA,inf	NA,0.661792	0.000117478	0.000117482
2	chr4:151475524:C:T	151475524	NA,T	NA,C	NA,1	NA,-inf	NA,inf	NA,0.757948	0.000117334	0.000117338
2	chr4:152094552:C:T	152094552	T,T	C,C	1,1	inf,inf	inf,inf	1.16857,0.775502	0.000117323	0.000117326
2	chr4:151441854:G:A	151441854	NA,A	NA,G	NA,1	NA,-inf	NA,inf	NA,0.757926	0.000117312	0.000117316
2	chr4:152173973:C:A	152173973	A,A	C,C	1,1	inf,inf	inf,inf	1.13766,1.03038	0.000117257	0.000117263
2	chr4:151438293:G:A	151438293	NA,A	NA,G	NA,1	NA,-inf	NA,inf	NA,0.782331	0.000117253	0.000117257
2	chr4:151324917:T:C	151324917	NA,C	NA,T	NA,1	NA,-inf	NA,inf	NA,0.491793	0.000117185	0.000117188
2	chr4:151519850:A:G	151519850	NA,G	NA,A	NA,1	NA,-inf	NA,inf	NA,0.757	0.000117138	0.000117142
2	chr4:151482449:C:T	151482449	NA,T	NA,C	NA,1	NA,-inf	NA,inf	NA,0.755942	0.000117023	0.000117027
2	chr4:151972043:C:T	151972043	NA,T	NA,C	NA,1	NA,-inf	NA,inf	NA,0.707255	0.000116963	0.000116967
2	chr4:151934386:G:A	151934386	A,NA	G,NA	1,NA	inf,NA	inf,NA	0.576183,NA	0.00011695	0.000116952
2	chr4:151956025:G:T	151956025	T,NA	G,NA	1,NA	inf,NA	inf,NA	0.576151,NA	0.000116848	0.00011685
2	chr4:151944342:T:C	151944342	NA,C	NA,T	NA,1	NA,-inf	NA,inf	NA,0.674737	0.000116569	0.000116572
2	chr4:151972041:G:A	151972041	A,NA	G,NA	1,NA	inf,NA	inf,NA	0.581872,NA	0.00011648	0.000116482
2	chr4:150748966:C:A	150748966	A,A	C,C	1,1	inf,inf	inf,inf	2.34582,1.09788	0.000116433	0.000116491
2	chr4:151749171:A:G	151749171	NA,G	NA,A	NA,1	NA,inf	NA,inf	NA,0.824375	0.000116189	0.000116193
2	chr4:152138772:A:G	152138772	G,NA	A,NA	1,NA	-inf,NA	inf,NA	0.816132,NA	0.00011617	0.000116173
2	chr4:151410432:A:G	151410432	NA,G	NA,A	NA,1	NA,-inf	NA,inf	NA,0.749736	0.000116037	0.000116041
2	chr4:151506651:A:C	151506651	NA,C	NA,A	NA,1	NA,-inf	NA,inf	NA,0.749725	0.000116013	0.000116017
2	chr4:151787157:A:G	151787157	NA,G	NA,A	NA,1	NA,-inf	NA,inf	NA,0.474757	0.000115888	0.00011589
2	chr4:151494230:T:C	151494230	NA,C	NA,T	NA,1	NA,-inf	NA,inf	NA,0.748675	0.000115849	0.000115853
2	chr4:151425238:A:G	151425238	NA,G	NA,A	NA,1	NA,-inf	NA,inf	NA,0.748284	0.000115803	0.000115807
2	chr4:151524931:T:C	151524931	NA,C	NA,T	NA,1	NA,-inf	NA,inf	NA,0.748287	0.000115784	0.000115788
2	chr4:151921673:CT:C	151921673	C,NA	CT,NA	1,NA	inf,NA	inf,NA	0.54213,NA	0.000115776	0.000115778
2	chr4:151512970:C:T	151512970	NA,T	NA,C	NA,1	NA,-inf	NA,inf	NA,0.748171	0.000115769	0.000115773
2	chr4:151522518:A:G	151522518	NA,G	NA,A	NA,1	NA,-inf	NA,inf	NA,0.748171	0.000115769	0.000115773
2	chr4:151508535:G:A	151508535	NA,A	NA,G	NA,1	NA,-inf	NA,inf	NA,0.748171	0.000115769	0.000115773
2	chr4:151523008:T:C	151523008	NA,C	NA,T	NA,1	NA,-inf	NA,inf	NA,0.748171	0.000115769	0.000115773
2	chr4:151529849:A:G	151529849	NA,G	NA,A	NA,1	NA,-inf	NA,inf	NA,0.748171	0.000115769	0.000115773
2	chr4:150864989:T:C	150864989	NA,C	NA,T	NA,1	NA,-inf	NA,inf	NA,0.666014	0.000115767	0.00011577
2	chr4:151418741:T:C	151418741	NA,C	NA,T	NA,1	NA,-inf	NA,inf	NA,0.747791	0.000115732	0.000115736
2	chr4:152256894:T:C	152256894	NA,C	NA,T	NA,1	NA,-inf	NA,inf	NA,0.587024	0.000115714	0.000115716
2	chr4:151524122:T:C	151524122	NA,C	NA,T	NA,1	NA,-inf	NA,inf	NA,0.747783	0.000115707	0.000115711
2	chr4:151922013:G:A	151922013	NA,A	NA,G	NA,1	NA,inf	NA,inf	NA,0.593544	0.000115622	0.000115625
2	chr4:151648810:G:A	151648810	A,NA	G,NA	1,NA	-inf,NA	inf,NA	1.58702,NA	0.000115533	0.000115545
2	chr4:151562312:C:T	151562312	NA,T	NA,C	NA,1	NA,inf	NA,inf	NA,0.501119	0.000115495	0.000115498
2	chr4:150886239:T:A	150886239	NA,A	NA,T	NA,1	NA,inf	NA,inf	NA,0.543919	0.00011549	0.000115493
2	chr4:151248179:G:A	151248179	NA,A	NA,G	NA,1	NA,-inf	NA,inf	NA,0.574081	0.00011549	0.000115493
2	chr4:151435483:G:A	151435483	NA,A	NA,G	NA,1	NA,inf	NA,inf	NA,0.497071	0.000115486	0.000115488
2	chr4:150944370:T:C	150944370	NA,C	NA,T	NA,1	NA,inf	NA,inf	NA,0.743427	0.000115332	0.000115336
2	chr4:151272617:C:A	151272617	NA,A	NA,C	NA,1	NA,-inf	NA,inf	NA,0.572259	0.000115174	0.000115177
2	chr4:151293900:A:G	151293900	G,NA	A,NA	1,NA	inf,NA	inf,NA	0.461873,NA	0.000115141	0.000115142
2	chr4:152268381:G:A	152268381	NA,A	NA,G	NA,1	NA,-inf	NA,inf	NA,0.58495	0.000115121	0.000115124
2	chr4:152267915:C:T	152267915	NA,T	NA,C	NA,1	NA,-inf	NA,inf	NA,0.584919	0.000115119	0.000115122
2	chr4:151961115:T:A	151961115	A,A	T,T	1,1	inf,inf	inf,inf	0.410355,1.48996	0.000115066	0.00011507
2	chr4:151259426:G:A	151259426	NA,A	NA,G	NA,1	NA,-inf	NA,inf	NA,0.571388	0.000115023	0.000115026
2	chr4:151490136:C:T	151490136	NA,T	NA,C	NA,1	NA,-inf	NA,inf	NA,0.743233	0.000115	0.000115004
2	chr4:151245265:T:C	151245265	NA,C	NA,T	NA,1	NA,-inf	NA,inf	NA,0.5712	0.00011499	0.000114993
2	chr4:152131633:A:G	152131633	G,G	A,A	1,1	inf,inf	inf,inf	0.947823,1.08237	0.000114986	0.000114989
2	chr4:151924454:C:T	151924454	T,NA	C,NA	1,NA	inf,NA	inf,NA	0.538127,NA	0.000114873	0.000114875
2	chr4:151408027:AT:A	151408027	NA,A	NA,AT	NA,1	NA,-inf	NA,inf	NA,0.741711	0.000114851	0.000114854
2	chr4:151566074:TAGTC:T	151566074	NA,T	NA,TAGTC	NA,1	NA,inf	NA,inf	NA,0.762046	0.000114816	0.00011482
2	chr4:151859808:C:T	151859808	NA,T	NA,C	NA,1	NA,inf	NA,inf	NA,0.445928	0.000114795	0.000114798
2	chr4:151982416:G:A	151982416	A,NA	G,NA	1,NA	inf,NA	inf,NA	0.576647,NA	0.000114783	0.000114785
2	chr4:151595566:G:A	151595566	NA,A	NA,G	NA,1	NA,-inf	NA,inf	NA,0.452623	0.00011471	0.000114712
2	chr4:151817813:A:G	151817813	NA,G	NA,A	NA,1	NA,-inf	NA,inf	NA,0.565552	0.000114682	0.000114685
2	chr4:151681979:A:T	151681979	NA,T	NA,A	NA,1	NA,-inf	NA,inf	NA,0.768514	0.000114644	0.000114648
2	chr4:151444053:C:G	151444053	NA,G	NA,C	NA,1	NA,-inf	NA,inf	NA,0.758975	0.000114619	0.000114623
2	chr4:151414119:C:T	151414119	NA,T	NA,C	NA,1	NA,-inf	NA,inf	NA,0.74082	0.000114619	0.000114623
2	chr4:151923474:A:T	151923474	NA,T	NA,A	NA,1	NA,inf	NA,inf	NA,0.654804	0.000114548	0.000114552
2	chr4:151808426:C:T	151808426	NA,T	NA,C	NA,1	NA,inf	NA,inf	NA,0.791983	0.000114515	0.000114519
2	chr4:151922462:T:G	151922462	NA,G	NA,T	NA,1	NA,inf	NA,inf	NA,0.654847	0.00011449	0.000114493
2	chr4:151976296:C:T	151976296	T,NA	C,NA	1,NA	inf,NA	inf,NA	0.572971,NA	0.000114386	0.000114388
2	chr4:151139203:G:C	151139203	NA,C	NA,G	NA,1	NA,-inf	NA,inf	NA,0.660808	0.000114374	0.000114378
2	chr4:152019862:G:A	152019862	NA,A	NA,G	NA,1	NA,-inf	NA,inf	NA,0.554928	0.000114238	0.000114241
2	chr4:151245092:C:T	151245092	T,T	C,C	1,1	inf,inf	inf,inf	6.31108,0.154634	0.000114126	0.000219085
2	chr4:151942104:G:A	151942104	A,NA	G,NA	1,NA	inf,NA	inf,NA	0.562611,NA	0.000114111	0.000114113
2	chr4:152077836:C:T	152077836	NA,T	NA,C	NA,1	NA,-inf	NA,inf	NA,0.595831	0.000114052	0.000114055
2	chr4:151304330:T:C	151304330	C,C	T,T	1,1	-inf,inf	inf,inf	0.8919,0.764234	0.00011403	0.000114032
2	chr4:150919760:T:A	150919760	A,A	T,T	1,1	-inf,-inf	inf,inf	1.70608,0.724068	0.000114017	0.000114024
2	chr4:151860271:T:C	151860271	NA,C	NA,T	NA,1	NA,-inf	NA,inf	NA,0.512681	0.000113933	0.000113936
2	chr4:150936133:G:A	150936133	A,NA	G,NA	1,NA	-inf,NA	inf,NA	0.422014,NA	0.000113774	0.000113775
2	chr4:151428165:CA:C	151428165	NA,C	NA,CA	NA,1	NA,-inf	NA,inf	NA,0.762736	0.000113723	0.000113727
2	chr4:152144319:G:T	152144319	NA,T	NA,G	NA,1	NA,inf	NA,inf	NA,0.518259	0.000113695	0.000113697
2	chr4:151936107:G:A	151936107	NA,A	NA,G	NA,1	NA,-inf	NA,inf	NA,0.528788	0.000113625	0.000113628
2	chr4:151909674:G:A	151909674	A,A	G,G	1,1	inf,inf	inf,inf	2.14345,0.0985922	0.000113438	0.000113454
2	chr4:152072945:G:A	152072945	A,NA	G,NA	1,NA	inf,NA	inf,NA	0.364147,NA	0.000113376	0.000113378
2	chr4:151956050:G:A	151956050	A,NA	G,NA	1,NA	inf,NA	inf,NA	0.560975,NA	0.00011337	0.000113372
2	chr4:151688876:T:G	151688876	NA,G	NA,T	NA,1	NA,-inf	NA,inf	NA,0.665596	0.000113295	0.000113299
2	chr4:151989604:C:T	151989604	T,NA	C,NA	1,NA	-inf,NA	inf,NA	0.414961,NA	0.000113295	0.000113296
2	chr4:151331246:T:C	151331246	C,C	T,T	1,1	-inf,inf	inf,inf	1.1181,1.06325	0.000113261	0.000113269
2	chr4:150863480:G:A	150863480	A,NA	G,NA	1,NA	-inf,NA	inf,NA	1.06259,NA	0.000113193	0.000113197
2	chr4:151240864:T:C	151240864	C,NA	T,NA	1,NA	inf,NA	inf,NA	1.33761,NA	0.000113014	0.000113021
2	chr4:152092368:G:C	152092368	NA,C	NA,G	NA,1	NA,inf	NA,inf	NA,0.615807	0.000113004	0.000113007
2	chr4:152282844:C:T	152282844	NA,T	NA,C	NA,1	NA,-inf	NA,inf	NA,0.57051	0.000112949	0.000112952
2	chr4:151336721:T:C	151336721	NA,C	NA,T	NA,1	NA,inf	NA,inf	NA,0.351206	0.000112882	0.000112885
2	chr4:152158109:T:A	152158109	A,A	T,T	1,1	inf,inf	inf,inf	0.890429,0.972496	0.000112853	0.000112856
2	chr4:152163762:T:C	152163762	NA,C	NA,T	NA,1	NA,-inf	NA,inf	NA,0.623008	0.000112832	0.000112836
2	chr4:151922218:CAG:C	151922218	NA,C	NA,CAG	NA,1	NA,inf	NA,inf	NA,0.64404	0.000112777	0.00011278
2	chr4:152023281:C:A	152023281	A,A	C,C	1,1	inf,inf	inf,inf	0.75192,1.06931	0.000112704	0.000112706
2	chr4:150990457:G:A	150990457	NA,A	NA,G	NA,1	NA,inf	NA,inf	NA,0.527039	0.000112635	0.000112638
2	chr4:151117146:C:T	151117146	NA,T	NA,C	NA,1	NA,inf	NA,inf	NA,0.684268	0.000112601	0.000112605
2	chr4:151906042:T:TG	151906042	TG,NA	T,NA	1,NA	inf,NA	inf,NA	0.439846,NA	0.000112592	0.000112593
2	chr4:151941430:G:A	151941430	A,NA	G,NA	1,NA	inf,NA	inf,NA	0.555535,NA	0.000112571	0.000112573
2	chr4:151233748:G:A	151233748	NA,A	NA,G	NA,1	NA,-inf	NA,inf	NA,0.637908	0.000112565	0.000112568
2	chr4:152057335:GTT:G	152057335	G,NA	GTT,NA	1,NA	inf,NA	inf,NA	0.523228,NA	0.00011252	0.000112522
2	chr4:151710992:C:T	151710992	NA,T	NA,C	NA,1	NA,inf	NA,inf	NA,0.734946	0.000112476	0.00011248
2	chr4:151687069:C:T	151687069	T,T	C,C	1,1	-inf,-inf	inf,inf	2.01174,2.07654	0.000112473	0.000112602
2	chr4:152077094:G:A	152077094	NA,A	NA,G	NA,1	NA,-inf	NA,inf	NA,0.642281	0.000112435	0.000112438
2	chr4:151930285:G:A	151930285	A,A	G,G	1,1	inf,-inf	inf,inf	2.11724,0.0408125	0.000112375	0.000112391
2	chr4:151421640:G:T	151421640	NA,T	NA,G	NA,1	NA,-inf	NA,inf	NA,0.724454	0.000112151	0.000112155
2	chr4:152128266:C:T	152128266	T,T	C,C	1,1	inf,inf	inf,inf	0.956489,1.07184	0.000112056	0.00011206
2	chr4:152089498:G:A	152089498	A,A	G,G	1,1	-inf,-inf	inf,inf	1.78885,0.198114	0.00011191	0.000111915
2	chr4:152063977:G:A	152063977	A,NA	G,NA	1,NA	inf,NA	inf,NA	0.697433,NA	0.000111852	0.000111854
2	chr4:151581393:G:A	151581393	NA,A	NA,G	NA,1	NA,inf	NA,inf	NA,0.740691	0.000111837	0.000111841
2	chr4:151336571:T:A	151336571	NA,A	NA,T	NA,1	NA,inf	NA,inf	NA,0.345819	0.000111802	0.000111804
2	chr4:152059396:C:T	152059396	T,NA	C,NA	1,NA	inf,NA	inf,NA	0.520133,NA	0.000111783	0.000111785
2	chr4:151149957:G:A	151149957	NA,A	NA,G	NA,1	NA,-inf	NA,inf	NA,0.640956	0.000111716	0.000111719
2	chr4:151433795:T:G	151433795	NA,G	NA,T	NA,1	NA,-inf	NA,inf	NA,0.74901	0.000111683	0.000111686
2	chr4:151169919:G:A	151169919	NA,A	NA,G	NA,1	NA,-inf	NA,inf	NA,0.447444	0.000111584	0.000111586
2	chr4:151647035:G:A	151647035	NA,A	NA,G	NA,1	NA,-inf	NA,inf	NA,0.607338	0.000111575	0.000111578
2	chr4:151278731:A:T	151278731	NA,T	NA,A	NA,1	NA,-inf	NA,inf	NA,0.691585	0.000111466	0.00011147
2	chr4:152011851:G:A	152011851	A,NA	G,NA	1,NA	inf,NA	inf,NA	0.619626,NA	0.00011146	0.000111462
2	chr4:152074046:T:C	152074046	C,NA	T,NA	1,NA	inf,NA	inf,NA	0.356696,NA	0.000111313	0.000111315
2	chr4:152094380:A:G	152094380	NA,G	NA,A	NA,1	NA,-inf	NA,inf	NA,0.530545	0.000111273	0.000111275
2	chr4:150726703:G:A	150726703	NA,A	NA,G	NA,1	NA,inf	NA,inf	NA,0.50196	0.000111173	0.000111176
2	chr4:151322973:AC:A	151322973	A,A	AC,AC	1,1	-inf,inf	inf,inf	0.918759,0.918173	0.000110998	0.000111002
2	chr4:151878147:G:A	151878147	NA,A	NA,G	NA,1	NA,inf	NA,inf	NA,0.641735	0.000110973	0.000110976
2	chr4:151955011:C:T	151955011	T,NA	C,NA	1,NA	inf,NA	inf,NA	0.55049,NA	0.00011086	0.000110862
2	chr4:151824865:C:T	151824865	NA,T	NA,C	NA,1	NA,-inf	NA,inf	NA,0.45578	0.00011082	0.000110823
2	chr4:151931907:C:T	151931907	NA,T	NA,C	NA,1	NA,inf	NA,inf	NA,0.58	0.000110721	0.000110724
2	chr4:152058763:T:C	152058763	C,NA	T,NA	1,NA	inf,NA	inf,NA	0.515283,NA	0.000110721	0.000110723
2	chr4:152035428:T:G	152035428	G,G	T,T	1,1	-inf,-inf	inf,inf	1.0274,1.07654	0.000110681	0.000110685
2	chr4:151386050:T:C	151386050	NA,C	NA,T	NA,1	NA,inf	NA,inf	NA,0.32821	0.000110594	0.000110596
2	chr4:150870091:T:C	150870091	C,C	T,T	1,1	-inf,-inf	inf,inf	1.7384,0.679571	0.000110489	0.000110497
2	chr4:151185798:C:G	151185798	NA,G	NA,C	NA,1	NA,-inf	NA,inf	NA,0.62804	0.000110436	0.000110439
2	chr4:152067851:G:A	152067851	NA,A	NA,G	NA,1	NA,inf	NA,inf	NA,0.515785	0.000110398	0.0001104
2	chr4:151876614:C:T	151876614	NA,T	NA,C	NA,1	NA,inf	NA,inf	NA,0.409679	0.000110329	0.000110331
2	chr4:151977582:T:C	151977582	C,NA	T,NA	1,NA	inf,NA	inf,NA	0.554499,NA	0.000110286	0.000110288
2	chr4:151954785:C:T	151954785	T,NA	C,NA	1,NA	inf,NA	inf,NA	0.547451,NA	0.000110195	0.000110197
2	chr4:151973849:T:C	151973849	C,NA	T,NA	1,NA	inf,NA	inf,NA	0.553552,NA	0.00011008	0.000110082
2	chr4:152181043:A:G	152181043	G,G	A,A	1,1	-inf,inf	inf,inf	0.705702,1.35113	0.000109987	0.000109992
2	chr4:151939936:G:A	151939936	NA,A	NA,G	NA,1	NA,-inf	NA,inf	NA,0.484627	0.000109951	0.000109954
2	chr4:152078380:C:T	152078380	T,NA	C,NA	1,NA	inf,NA	inf,NA	0.350898,NA	0.000109831	0.000109833
2	chr4:152148136:G:T	152148136	T,T	G,G	1,1	inf,inf	inf,inf	0.998835,1.02537	0.000109821	0.000109825
2	chr4:152283545:A:G	152283545	NA,G	NA,A	NA,1	NA,-inf	NA,inf	NA,0.550825	0.000109797	0.0001098
2	chr4:152077939:A:G	152077939	G,NA	A,NA	1,NA	inf,NA	inf,NA	0.350828,NA	0.000109758	0.000109759
2	chr4:152145605:T:G	152145605	G,G	T,T	1,1	inf,inf	inf,inf	0.964054,1.0373	0.000109661	0.000109665
2	chr4:150778779:T:C	150778779	C,NA	T,NA	1,NA	-inf,NA	inf,NA	1.37067,NA	0.00010958	0.000109587
2	chr4:151427737:A:G	151427737	NA,G	NA,A	NA,1	NA,-inf	NA,inf	NA,0.7342	0.000109547	0.000109551
2	chr4:152070312:C:G	152070312	G,G	C,C	1,1	inf,inf	inf,inf	0.465066,0.836983	0.000109523	0.000109524
2	chr4:151187207:T:C	151187207	NA,C	NA,T	NA,1	NA,inf	NA,inf	NA,0.564862	0.000109485	0.000109488
2	chr4:151955008:G:A	151955008	A,NA	G,NA	1,NA	inf,NA	inf,NA	0.544077,NA	0.000109455	0.000109457
2	chr4:151997520:A:AC	151997520	NA,AC	NA,A	NA,1	NA,-inf	NA,inf	NA,0.511025	0.000109105	0.000109107
2	chr4:151954550:A:G	151954550	G,G	A,A	1,1	inf,inf	inf,inf	0.401151,1.46633	0.00010906	0.000109063
2	chr4:150881189:A:G	150881189	G,NA	A,NA	1,NA	-inf,NA	inf,NA	0.711823,NA	0.000108915	0.000108918
2	chr4:151934783:A:G	151934783	G,NA	A,NA	1,NA	inf,NA	inf,NA	0.539645,NA	0.000108842	0.000108844
2	chr4:151307301:C:T	151307301	NA,T	NA,C	NA,1	NA,-inf	NA,inf	NA,0.489576	0.000108691	0.000108694
2	chr4:151809086:A:G	151809086	NA,G	NA,A	NA,1	NA,-inf	NA,inf	NA,0.622805	0.00010867	0.000108673
2	chr4:150999364:C:G	150999364	G,NA	C,NA	1,NA	-inf,NA	inf,NA	1.0726,NA	0.000108561	0.000108566
2	chr4:151978441:A:G	151978441	G,NA	A,NA	1,NA	inf,NA	inf,NA	0.546172,NA	0.000108476	0.000108478
2	chr4:151243745:G:A	151243745	NA,A	NA,G	NA,1	NA,-inf	NA,inf	NA,0.458861	0.000108331	0.000108333
2	chr4:152170171:A:C	152170171	C,C	A,A	1,1	inf,inf	inf,inf	0.854165,1.17497	0.000108296	0.0001083
2	chr4:151363789:T:C	151363789	NA,C	NA,T	NA,1	NA,-inf	NA,inf	NA,0.627605	0.000108183	0.000108186
2	chr4:151258309:C:T	151258309	NA,T	NA,C	NA,1	NA,-inf	NA,inf	NA,0.529299	0.000108161	0.000108164
2	chr4:152074694:G:A	152074694	A,NA	G,NA	1,NA	inf,NA	inf,NA	0.34407,NA	0.000108141	0.000108142
2	chr4:152080109:G:A	152080109	A,NA	G,NA	1,NA	inf,NA	inf,NA	0.344438,NA	0.000108093	0.000108095
2	chr4:150789081:T:A	150789081	NA,A	NA,T	NA,1	NA,-inf	NA,inf	NA,0.543586	0.000108066	0.000108068
2	chr4:152055963:G:A	152055963	A,NA	G,NA	1,NA	inf,NA	inf,NA	0.503498,NA	0.000108063	0.000108065
2	chr4:151157626:C:T	151157626	NA,T	NA,C	NA,1	NA,inf	NA,inf	NA,0.561581	0.000108049	0.000108052
2	chr4:152136211:C:T	152136211	T,T	C,C	1,1	inf,inf	inf,inf	0.883852,1.11847	0.000107931	0.000107934
2	chr4:151656950:C:T	151656950	NA,T	NA,C	NA,1	NA,-inf	NA,inf	NA,0.726261	0.000107916	0.00010792
2	chr4:151093190:C:T	151093190	NA,T	NA,C	NA,1	NA,inf	NA,inf	NA,0.6533	0.000107772	0.000107775
2	chr4:152137778:C:A	152137778	NA,A	NA,C	NA,1	NA,-inf	NA,inf	NA,0.463113	0.000107771	0.000107773
2	chr4:151133971:A:G	151133971	G,NA	A,NA	1,NA	inf,NA	inf,NA	1.28515,NA	0.000107715	0.000107722
2	chr4:150999829:G:T	150999829	NA,T	NA,G	NA,1	NA,inf	NA,inf	NA,0.620862	0.000107695	0.000107698
2	chr4:151554575:G:A	151554575	NA,A	NA,G	NA,1	NA,inf	NA,inf	NA,0.678628	0.000107664	0.000107668
2	chr4:152204311:G:A	152204311	NA,A	NA,G	NA,1	NA,-inf	NA,inf	NA,0.587015	0.000107606	0.000107609
2	chr4:151819461:T:C	151819461	NA,C	NA,T	NA,1	NA,-inf	NA,inf	NA,0.522635	0.000107564	0.000107567
2	chr4:150908576:T:C	150908576	NA,C	NA,T	NA,1	NA,-inf	NA,inf	NA,0.700064	0.000107489	0.000107492
2	chr4:152046660:G:A	152046660	A,NA	G,NA	1,NA	inf,NA	inf,NA	0.498646,NA	0.00010741	0.000107412
2	chr4:151824915:C:T	151824915	NA,T	NA,C	NA,1	NA,-inf	NA,inf	NA,0.435407	0.000107339	0.000107341
2	chr4:152140454:A:T	152140454	T,NA	A,NA	1,NA	-inf,NA	inf,NA	0.460655,NA	0.000107314	0.000107316
2	chr4:152003384:G:T	152003384	NA,T	NA,G	NA,1	NA,-inf	NA,inf	NA,0.461931	0.000107271	0.000107273
2	chr4:151455701:A:G	151455701	NA,G	NA,A	NA,1	NA,-inf	NA,inf	NA,0.79088	0.000107209	0.000107213
2	chr4:150961724:GAAATA:G	150961724	G,NA	GAAATA,NA	1,NA	inf,NA	inf,NA	0.680642,NA	0.000107186	0.000107188
2	chr4:152060839:C:T	152060839	T,NA	C,NA	1,NA	inf,NA	inf,NA	0.498896,NA	0.000107122	0.000107123
2	chr4:151752386:T:C	151752386	NA,C	NA,T	NA,1	NA,inf	NA,inf	NA,0.761783	0.000107107	0.000107111
2	chr4:151482453:C:T	151482453	NA,T	NA,C	NA,1	NA,-inf	NA,inf	NA,0.689093	0.000107031	0.000107035
2	chr4:150936401:C:T	150936401	T,NA	C,NA	1,NA	-inf,NA	inf,NA	0.394251,NA	0.000106865	0.000106866
2	chr4:151123101:T:C	151123101	NA,C	NA,T	NA,1	NA,-inf	NA,inf	NA,0.571882	0.000106864	0.000106867
2	chr4:151173534:T:C	151173534	NA,C	NA,T	NA,1	NA,inf	NA,inf	NA,0.526374	0.000106691	0.000106694
2	chr4:151989818:A:G	151989818	NA,G	NA,A	NA,1	NA,-inf	NA,inf	NA,0.445965	0.000106536	0.000106538
2	chr4:152024069:C:T	152024069	NA,T	NA,C	NA,1	NA,inf	NA,inf	NA,0.594912	0.000106522	0.000106525
2	chr4:151946875:AG:A	151946875	NA,A	NA,AG	NA,1	NA,inf	NA,inf	NA,0.534954	0.000106493	0.000106496
2	chr4:152052840:G:C	152052840	C,NA	G,NA	1,NA	inf,NA	inf,NA	0.495588,NA	0.000106281	0.000106283
2	chr4:150905994:C:A	150905994	A,NA	C,NA	1,NA	-inf,NA	inf,NA	0.819947,NA	0.000106231	0.000106234
2	chr4:152072902:C:T	152072902	T,NA	C,NA	1,NA	inf,NA	inf,NA	0.3366,NA	0.000106227	0.000106228
2	chr4:152060574:T:C	152060574	C,NA	T,NA	1,NA	inf,NA	inf,NA	0.495165,NA	0.00010621	0.000106212
2	chr4:151083329:A:C	151083329	C,NA	A,NA	1,NA	inf,NA	inf,NA	1.25781,NA	0.000106185	0.000106192
2	chr4:151717482:T:C	151717482	NA,C	NA,T	NA,1	NA,inf	NA,inf	NA,0.753025	0.000105682	0.000105685
2	chr4:152164950:G:A	152164950	A,NA	G,NA	1,NA	-inf,NA	inf,NA	0.380083,NA	0.000105672	0.000105674
2	chr4:151718887:AGTAACTGGACCAACAGT:A	151718887	NA,A	NA,AGTAACTGGACCAACAGT	NA,1	NA,inf	NA,inf	NA,0.752887	0.000105665	0.000105669
2	chr4:150925778:T:A	150925778	NA,A	NA,T	NA,1	NA,inf	NA,inf	NA,0.596545	0.000105646	0.000105649
2	chr4:150925774:T:TTC	150925774	NA,TTC	NA,T	NA,1	NA,inf	NA,inf	NA,0.596545	0.000105646	0.000105649
2	chr4:150915268:G:T	150915268	NA,T	NA,G	NA,1	NA,inf	NA,inf	NA,0.596104	0.000105582	0.000105585
2	chr4:150730794:G:A	150730794	NA,A	NA,G	NA,1	NA,-inf	NA,inf	NA,0.524496	0.00010558	0.000105583
2	chr4:150934775:G:A	150934775	NA,A	NA,G	NA,1	NA,inf	NA,inf	NA,0.67561	0.000105565	0.000105568
2	chr4:151902871:T:C	151902871	NA,C	NA,T	NA,1	NA,-inf	NA,inf	NA,0.558096	0.000105504	0.000105507
2	chr4:151998028:A:C	151998028	C,NA	A,NA	1,NA	-inf,NA	inf,NA	0.975769,NA	0.000105466	0.00010547
2	chr4:152250158:C:T	152250158	T,NA	C,NA	1,NA	inf,NA	inf,NA	0.722763,NA	0.000105459	0.000105461
2	chr4:151975693:C:T	151975693	NA,T	NA,C	NA,1	NA,-inf	NA,inf	NA,0.485364	0.000105439	0.000105441
2	chr4:151252309:A:G	151252309	NA,G	NA,A	NA,1	NA,inf	NA,inf	NA,0.448622	0.000105385	0.000105387
2	chr4:151355712:T:G	151355712	NA,G	NA,T	NA,1	NA,-inf	NA,inf	NA,0.610246	0.000105322	0.000105325
2	chr4:152261997:A:G	152261997	NA,G	NA,A	NA,1	NA,-inf	NA,inf	NA,0.519973	0.000105283	0.000105286
2	chr4:152058168:T:C	152058168	C,NA	T,NA	1,NA	inf,NA	inf,NA	0.490655,NA	0.000105256	0.000105258
2	chr4:151791654:G:A	151791654	NA,A	NA,G	NA,1	NA,inf	NA,inf	NA,0.725821	0.000105189	0.000105193
2	chr4:151797253:G:A	151797253	NA,A	NA,G	NA,1	NA,inf	NA,inf	NA,0.725666	0.000105169	0.000105173
2	chr4:151176810:T:C	151176810	C,C	T,T	1,1	inf,inf	inf,inf	1.61651,0.264659	0.000105133	0.000105135
2	chr4:152049019:A:G	152049019	G,NA	A,NA	1,NA	inf,NA	inf,NA	0.487468,NA	0.000104996	0.000104998
2	chr4:152134778:G:A	152134778	A,A	G,G	1,1	inf,inf	inf,inf	0.917395,1.07627	0.00010496	0.000104963
2	chr4:151427395:A:G	151427395	NA,G	NA,A	NA,1	NA,inf	NA,inf	NA,0.770722	0.000104733	0.000104737
2	chr4:151823656:G:A	151823656	NA,A	NA,G	NA,1	NA,-inf	NA,inf	NA,0.419173	0.000104586	0.000104588
2	chr4:151824127:G:A	151824127	NA,A	NA,G	NA,1	NA,-inf	NA,inf	NA,0.419107	0.000104576	0.000104579
2	chr4:151828182:C:T	151828182	NA,T	NA,C	NA,1	NA,-inf	NA,inf	NA,0.418856	0.000104535	0.000104537
2	chr4:151659863:G:A	151659863	NA,A	NA,G	NA,1	NA,-inf	NA,inf	NA,0.701283	0.000104503	0.000104507
2	chr4:151037902:G:A	151037902	NA,A	NA,G	NA,1	NA,inf	NA,inf	NA,0.448816	0.000104498	0.000104501
2	chr4:152131962:G:T	152131962	T,T	G,G	1,1	inf,inf	inf,inf	0.933519,1.05837	0.000104329	0.000104332
2	chr4:151496135:A:T	151496135	NA,T	NA,A	NA,1	NA,inf	NA,inf	NA,0.392047	0.000104285	0.000104287
2	chr4:151454303:G:A	151454303	NA,A	NA,G	NA,1	NA,-inf	NA,inf	NA,0.614606	0.000104257	0.00010426
2	chr4:150926322:C:T	150926322	NA,T	NA,C	NA,1	NA,-inf	NA,inf	NA,0.557587	0.00010422	0.000104223
2	chr4:151498069:C:T	151498069	NA,T	NA,C	NA,1	NA,inf	NA,inf	NA,0.391463	0.000104185	0.000104187
2	chr4:150986195:T:G	150986195	NA,G	NA,T	NA,1	NA,-inf	NA,inf	NA,0.591203	0.000104182	0.000104185
2	chr4:151141032:G:A	151141032	A,A	G,G	1,1	-inf,-inf	inf,inf	0.676214,1.43185	0.000104173	0.000104178
2	chr4:151500312:A:G	151500312	NA,G	NA,A	NA,1	NA,inf	NA,inf	NA,0.39127	0.000104157	0.000104159
2	chr4:151220517:T:C	151220517	NA,C	NA,T	NA,1	NA,-inf	NA,inf	NA,0.40409	0.000104155	0.000104157
2	chr4:151270043:G:A	151270043	NA,A	NA,G	NA,1	NA,inf	NA,inf	NA,0.613245	0.000104134	0.000104137
2	chr4:151757822:T:C	151757822	C,C	T,T	1,1	-inf,-inf	inf,inf	1.8212,1.38067	0.000104031	0.000104087
2	chr4:151358712:A:G	151358712	NA,G	NA,A	NA,1	NA,-inf	NA,inf	NA,0.603504	0.00010397	0.000103973
2	chr4:151408795:G:A	151408795	NA,A	NA,G	NA,1	NA,-inf	NA,inf	NA,0.611792	0.000103893	0.000103896
2	chr4:151428954:T:A	151428954	NA,A	NA,T	NA,1	NA,-inf	NA,inf	NA,0.611965	0.000103889	0.000103892
2	chr4:152020193:G:A	152020193	NA,A	NA,G	NA,1	NA,inf	NA,inf	NA,0.479903	0.00010388	0.000103882
2	chr4:151392968:A:G	151392968	NA,G	NA,A	NA,1	NA,-inf	NA,inf	NA,0.385264	0.000103862	0.000103865
2	chr4:151265069:TAATA:T	151265069	NA,T	NA,TAATA	NA,1	NA,-inf	NA,inf	NA,0.638352	0.000103847	0.00010385
2	chr4:151668467:G:A	151668467	A,NA	G,NA	1,NA	-inf,NA	inf,NA	0.169944,NA	0.000103841	0.000103842
2	chr4:152147685:C:A	152147685	A,A	C,C	1,1	inf,inf	inf,inf	0.992573,0.998754	0.000103732	0.000103736
2	chr4:151263070:G:A	151263070	NA,A	NA,G	NA,1	NA,inf	NA,inf	NA,0.419163	0.000103726	0.000103729
2	chr4:151703820:A:G	151703820	G,G	A,A	1,1	-inf,-inf	inf,inf	2.20238,1.86995	0.000103706	0.000103829
2	chr4:151343195:G:A	151343195	NA,A	NA,G	NA,1	NA,-inf	NA,inf	NA,0.599577	0.000103547	0.00010355
2	chr4:151659919:C:T	151659919	NA,T	NA,C	NA,1	NA,-inf	NA,inf	NA,0.693853	0.000103533	0.000103537
2	chr4:151924794:C:A	151924794	NA,A	NA,C	NA,1	NA,inf	NA,inf	NA,0.583064	0.000103504	0.000103507
2	chr4:152126107:A:G	152126107	NA,G	NA,A	NA,1	NA,-inf	NA,inf	NA,0.494078	0.000103384	0.000103387
2	chr4:151330952:G:A	151330952	A,A	G,G	1,1	-inf,inf	inf,inf	1.20413,1.51433	0.00010335	0.000103371
2	chr4:151853723:T:C	151853723	NA,C	NA,T	NA,1	NA,-inf	NA,inf	NA,0.548751	0.000103327	0.00010333
2	chr4:151717959:T:C	151717959	NA,C	NA,T	NA,1	NA,-inf	NA,inf	NA,0.647996	0.00010328	0.000103284
2	chr4:151180744:C:G	151180744	NA,G	NA,C	NA,1	NA,-inf	NA,inf	NA,0.589185	0.000103259	0.000103262
2	chr4:151181433:C:T	151181433	NA,T	NA,C	NA,1	NA,inf	NA,inf	NA,0.596911	0.000103251	0.000103254
2	chr4:150916876:G:A	150916876	NA,A	NA,G	NA,1	NA,-inf	NA,inf	NA,0.581746	0.000103246	0.000103249
2	chr4:151711117:A:G	151711117	NA,G	NA,A	NA,1	NA,inf	NA,inf	NA,0.441842	0.000103241	0.000103243
2	chr4:151189334:C:T	151189334	NA,T	NA,C	NA,1	NA,-inf	NA,inf	NA,0.588163	0.000103224	0.000103227
2	chr4:151510495:G:A	151510495	NA,A	NA,G	NA,1	NA,-inf	NA,inf	NA,0.607291	0.000103206	0.000103208
2	chr4:151717960:AGTGAG:A	151717960	NA,A	NA,AGTGAG	NA,1	NA,-inf	NA,inf	NA,0.646189	0.000103039	0.000103042
2	chr4:152032920:A:G	152032920	G,G	A,A	1,1	inf,inf	inf,inf	0.272833,1.45357	0.000103028	0.000103031
2	chr4:152253431:T:C	152253431	NA,C	NA,T	NA,1	NA,-inf	NA,inf	NA,0.504045	0.000103021	0.000103024
2	chr4:151717955:G:GCCCAC	151717955	NA,GCCCAC	NA,G	NA,1	NA,-inf	NA,inf	NA,0.645934	0.000103005	0.000103008
2	chr4:151896301:G:A	151896301	NA,A	NA,G	NA,1	NA,inf	NA,inf	NA,0.590666	0.000102918	0.000102921
2	chr4:151998312:T:C	151998312	NA,C	NA,T	NA,1	NA,-inf	NA,inf	NA,0.437346	0.000102826	0.000102829
2	chr4:151667141:C:T	151667141	T,T	C,C	1,1	-inf,-inf	inf,inf	1.59607,1.9883	0.000102801	0.000102853
2	chr4:151321014:C:T	151321014	T,T	C,C	1,1	-inf,inf	inf,inf	0.894939,0.892877	0.000102734	0.000102738
2	chr4:150774110:T:C	150774110	NA,C	NA,T	NA,1	NA,-inf	NA,inf	NA,0.442057	0.000102629	0.000102631
2	chr4:151833570:A:G	151833570	NA,G	NA,A	NA,1	NA,-inf	NA,inf	NA,0.404243	0.000102627	0.000102629
2	chr4:151714435:C:A	151714435	NA,A	NA,C	NA,1	NA,inf	NA,inf	NA,0.728727	0.000102597	0.000102601
2	chr4:151499949:G:A	151499949	NA,A	NA,G	NA,1	NA,-inf	NA,inf	NA,0.602602	0.000102562	0.000102565
2	chr4:151829800:C:T	151829800	NA,T	NA,C	NA,1	NA,-inf	NA,inf	NA,0.403569	0.000102519	0.000102522
2	chr4:151486925:G:A	151486925	NA,A	NA,G	NA,1	NA,-inf	NA,inf	NA,0.684452	0.000102487	0.00010249
2	chr4:151917719:A:G	151917719	G,G	A,A	1,1	inf,-inf	inf,inf	2.05644,0.415299	0.000102485	0.0001025
2	chr4:151787189:C:T	151787189	NA,T	NA,C	NA,1	NA,inf	NA,inf	NA,0.704584	0.000102473	0.000102477
2	chr4:152240008:A:G	152240008	G,NA	A,NA	1,NA	inf,NA	inf,NA	0.70691,NA	0.000102473	0.000102475
2	chr4:151489717:C:T	151489717	NA,T	NA,C	NA,1	NA,-inf	NA,inf	NA,0.601918	0.000102471	0.000102474
2	chr4:151488241:C:T	151488241	NA,T	NA,C	NA,1	NA,-inf	NA,inf	NA,0.683459	0.000102469	0.000102473
2	chr4:151307663:C:A	151307663	NA,A	NA,C	NA,1	NA,-inf	NA,inf	NA,0.413518	0.00010242	0.000102422
2	chr4:151509828:A:C	151509828	NA,C	NA,A	NA,1	NA,-inf	NA,inf	NA,0.601439	0.000102376	0.000102379
2	chr4:151662454:T:G	151662454	NA,G	NA,T	NA,1	NA,-inf	NA,inf	NA,0.684808	0.000102303	0.000102307
2	chr4:151078614:T:C	151078614	NA,C	NA,T	NA,1	NA,inf	NA,inf	NA,0.435052	0.000102297	0.000102299
2	chr4:151350149:C:T	151350149	NA,T	NA,C	NA,1	NA,inf	NA,inf	NA,0.295121	0.000102287	0.00010229
2	chr4:151667139:A:G	151667139	NA,G	NA,A	NA,1	NA,-inf	NA,inf	NA,0.683754	0.000102185	0.000102188
2	chr4:152006591:T:C	152006591	NA,C	NA,T	NA,1	NA,inf	NA,inf	NA,0.563732	0.000102123	0.000102126
2	chr4:151498461:G:A	151498461	NA,A	NA,G	NA,1	NA,-inf	NA,inf	NA,0.680788	0.000102122	0.000102126
2	chr4:152303057:T:C	152303057	C,C	T,T	1,1	-inf,inf	inf,inf	0.844994,0.816218	0.000102107	0.000102109
2	chr4:151519674:G:A	151519674	NA,A	NA,G	NA,1	NA,-inf	NA,inf	NA,0.680612	0.000102104	0.000102107
2	chr4:152010171:G:A	152010171	NA,A	NA,G	NA,1	NA,-inf	NA,inf	NA,0.607977	0.000102066	0.000102069
2	chr4:151830034:T:C	151830034	NA,C	NA,T	NA,1	NA,-inf	NA,inf	NA,0.400661	0.000102061	0.000102063
2	chr4:151931416:C:T	151931416	T,T	C,C	1,1	inf,-inf	inf,inf	2.07581,0.0979789	0.000102057	0.000102073
2	chr4:152062893:G:A	152062893	NA,A	NA,G	NA,1	NA,-inf	NA,inf	NA,0.479384	0.000102042	0.000102044
2	chr4:151918628:G:A	151918628	A,A	G,G	1,1	inf,-inf	inf,inf	2.01125,0.428447	0.000102036	0.000102049
2	chr4:151502866:C:T	151502866	NA,T	NA,C	NA,1	NA,-inf	NA,inf	NA,0.679103	0.000101912	0.000101916
2	chr4:152262925:A:G	152262925	NA,G	NA,A	NA,1	NA,-inf	NA,inf	NA,0.496675	0.000101904	0.000101907
2	chr4:150946328:T:C	150946328	NA,C	NA,T	NA,1	NA,inf	NA,inf	NA,0.648701	0.00010187	0.000101874
2	chr4:150865744:T:A	150865744	NA,A	NA,T	NA,1	NA,-inf	NA,inf	NA,0.436898	0.000101805	0.000101808
2	chr4:151236364:G:A	151236364	A,A	G,G	1,1	-inf,inf	inf,inf	2.19457,0.00616742	0.000101789	0.000101797
2	chr4:151797480:A:G	151797480	NA,G	NA,A	NA,1	NA,inf	NA,inf	NA,0.698763	0.000101667	0.000101671
2	chr4:151888786:C:T	151888786	NA,T	NA,C	NA,1	NA,-inf	NA,inf	NA,0.472984	0.000101607	0.00010161
2	chr4:151713656:A:G	151713656	NA,G	NA,A	NA,1	NA,inf	NA,inf	NA,0.720821	0.0001016	0.000101604
2	chr4:151278079:C:T	151278079	NA,T	NA,C	NA,1	NA,-inf	NA,inf	NA,0.584328	0.000101517	0.00010152
2	chr4:151535065:A:C	151535065	NA,C	NA,A	NA,1	NA,-inf	NA,inf	NA,0.51898	0.000101375	0.000101378
2	chr4:152050866:G:A	152050866	A,NA	G,NA	1,NA	inf,NA	inf,NA	0.468504,NA	0.000101325	0.000101327
2	chr4:151493853:C:T	151493853	NA,T	NA,C	NA,1	NA,-inf	NA,inf	NA,0.663809	0.000101317	0.000101321
2	chr4:151525075:T:C	151525075	NA,C	NA,T	NA,1	NA,-inf	NA,inf	NA,0.3088	0.000101288	0.00010129
2	chr4:152275302:A:T	152275302	NA,T	NA,A	NA,1	NA,-inf	NA,inf	NA,0.51983	0.000101221	0.000101224
2	chr4:151191624:T:G	151191624	NA,G	NA,T	NA,1	NA,inf	NA,inf	NA,0.617073	0.000101086	0.000101089
2	chr4:152111047:G:A	152111047	NA,A	NA,G	NA,1	NA,inf	NA,inf	NA,0.454988	0.000100978	0.00010098
2	chr4:152136429:T:A	152136429	A,A	T,T	1,1	inf,inf	inf,inf	0.848632,1.11021	0.000100907	0.00010091
2	chr4:152072312:C:T	152072312	T,T	C,C	1,1	inf,inf	inf,inf	0.423394,0.849771	0.000100838	0.000100839
2	chr4:150741800:G:C	150741800	NA,C	NA,G	NA,1	NA,-inf	NA,inf	NA,0.492031	0.000100837	0.000100839
2	chr4:151215886:C:T	151215886	NA,T	NA,C	NA,1	NA,-inf	NA,inf	NA,0.465717	0.000100767	0.00010077
2	chr4:151713877:C:T	151713877	NA,T	NA,C	NA,1	NA,inf	NA,inf	NA,0.424845	0.000100717	0.00010072
2	chr4:151172461:G:A	151172461	NA,A	NA,G	NA,1	NA,-inf	NA,inf	NA,0.563425	0.00010071	0.000100713
2	chr4:151992806:C:T	151992806	NA,T	NA,C	NA,1	NA,-inf	NA,inf	NA,0.412703	0.000100686	0.000100688
2	chr4:150946098:G:A	150946098	NA,A	NA,G	NA,1	NA,-inf	NA,inf	NA,0.533963	0.000100591	0.000100594
2	chr4:151805958:T:C	151805958	NA,C	NA,T	NA,1	NA,inf	NA,inf	NA,0.709538	0.000100576	0.00010058
2	chr4:152302608:A:G	152302608	G,G	A,A	1,1	-inf,inf	inf,inf	0.856121,0.794016	0.000100546	0.000100548
2	chr4:152309832:G:A	152309832	A,A	G,G	1,1	-inf,inf	inf,inf	0.64138,0.906619	0.000100529	0.00010053
2	chr4:151084223:T:A	151084223	A,NA	T,NA	1,NA	-inf,NA	inf,NA	0.453534,NA	0.000100511	0.000100513
2	chr4:152048617:G:C	152048617	NA,C	NA,G	NA,1	NA,-inf	NA,inf	NA,0.417397	0.000100492	0.000100495
2	chr4:151706964:G:T	151706964	NA,T	NA,G	NA,1	NA,inf	NA,inf	NA,0.711271	0.000100441	0.000100445
2	chr4:150986345:T:C	150986345	NA,C	NA,T	NA,1	NA,inf	NA,inf	NA,0.619648	0.000100367	0.00010037
2	chr4:152190741:T:C	152190741	NA,C	NA,T	NA,1	NA,inf	NA,inf	NA,0.544758	0.000100328	0.00010033
2	chr4:151208782:A:G	151208782	NA,G	NA,A	NA,1	NA,-inf	NA,inf	NA,0.521982	0.000100326	0.000100329
2	chr4:150757839:G:A	150757839	NA,A	NA,G	NA,1	NA,-inf	NA,inf	NA,0.42642	0.000100235	0.000100237
2	chr4:150965826:G:T	150965826	NA,T	NA,G	NA,1	NA,-inf	NA,inf	NA,0.530966	0.000100183	0.000100186
2	chr4:151328280:C:T	151328280	NA,T	NA,C	NA,1	NA,inf	NA,inf	NA,0.624648	0.000100163	0.000100167
2	chr4:151925337:C:A	151925337	NA,A	NA,C	NA,1	NA,-inf	NA,inf	NA,0.412972	0.000100155	0.000100157
2	chr4:152046275:G:A	152046275	A,NA	G,NA	1,NA	inf,NA	inf,NA	0.463942,NA	0.000100087	0.000100088
2	chr4:150752898:C:T	150752898	NA,T	NA,C	NA,1	NA,-inf	NA,inf	NA,0.424564	0.000100003	0.000100006
2	chr4:151924513:A:G	151924513	G,NA	A,NA	1,NA	inf,NA	inf,NA	0.385277,NA	9.98968e-05	9.98983e-05
2	chr4:151874865:A:G	151874865	NA,G	NA,A	NA,1	NA,-inf	NA,inf	NA,0.430312	9.98153e-05	9.98178e-05
2	chr4:151993763:G:T	151993763	NA,T	NA,G	NA,1	NA,-inf	NA,inf	NA,0.40654	9.98008e-05	9.98032e-05
2	chr4:151992807:C:A	151992807	NA,A	NA,C	NA,1	NA,-inf	NA,inf	NA,0.40654	9.98008e-05	9.98032e-05
2	chr4:152217339:A:T	152217339	T,NA	A,NA	1,NA	-inf,NA	inf,NA	0.932229,NA	9.97525e-05	9.97562e-05
2	chr4:151911751:G:A	151911751	A,A	G,G	1,1	inf,-inf	inf,inf	2.09234,0.0897978	9.97386e-05	9.97537e-05
2	chr4:150787709:AATT:A	150787709	NA,A	NA,AATT	NA,1	NA,-inf	NA,inf	NA,0.421703	9.96777e-05	9.96802e-05
2	chr4:150860894:T:G	150860894	NA,G	NA,T	NA,1	NA,-inf	NA,inf	NA,0.486092	9.96101e-05	9.96127e-05
2	chr4:150765533:CT:C	150765533	NA,C	NA,CT	NA,1	NA,-inf	NA,inf	NA,0.422076	9.96031e-05	9.96055e-05
2	chr4:150756004:C:T	150756004	NA,T	NA,C	NA,1	NA,-inf	NA,inf	NA,0.422038	9.95901e-05	9.95925e-05
2	chr4:150808120:ACAT:A	150808120	NA,A	NA,ACAT	NA,1	NA,-inf	NA,inf	NA,0.42069	9.95061e-05	9.95085e-05
2	chr4:151796735:G:A	151796735	NA,A	NA,G	NA,1	NA,inf	NA,inf	NA,0.680688	9.95017e-05	9.95051e-05
2	chr4:150846677:A:G	150846677	NA,G	NA,A	NA,1	NA,-inf	NA,inf	NA,0.414058	9.94535e-05	9.94559e-05
2	chr4:151054708:G:A	151054708	NA,A	NA,G	NA,1	NA,inf	NA,inf	NA,0.442626	9.94055e-05	9.9408e-05
2	chr4:151216109:A:G	151216109	NA,G	NA,A	NA,1	NA,-inf	NA,inf	NA,0.456143	9.93635e-05	9.9366e-05
2	chr4:151713417:G:A	151713417	NA,A	NA,G	NA,1	NA,inf	NA,inf	NA,0.368987	9.93488e-05	9.9351e-05
2	chr4:150863790:G:C	150863790	NA,C	NA,G	NA,1	NA,inf	NA,inf	NA,0.427843	9.93487e-05	9.93512e-05
2	chr4:152080553:A:G	152080553	NA,G	NA,A	NA,1	NA,-inf	NA,inf	NA,0.499895	9.92055e-05	9.92081e-05
2	chr4:150765066:A:G	150765066	NA,G	NA,A	NA,1	NA,-inf	NA,inf	NA,0.419119	9.91701e-05	9.91725e-05
2	chr4:151866780:G:A	151866780	A,A	G,G	1,1	-inf,-inf	inf,inf	1.37911,0.226798	9.90353e-05	9.90375e-05
2	chr4:151758260:T:C	151758260	NA,C	NA,T	NA,1	NA,inf	NA,inf	NA,0.696757	9.89726e-05	9.89762e-05
2	chr4:152129620:C:T	152129620	NA,T	NA,C	NA,1	NA,-inf	NA,inf	NA,0.471494	9.89663e-05	9.89688e-05
2	chr4:151456585:T:C	151456585	NA,C	NA,T	NA,1	NA,-inf	NA,inf	NA,0.294918	9.8908e-05	9.89101e-05
2	chr4:151903269:TTA:T	151903269	NA,T	NA,TTA	NA,1	NA,-inf	NA,inf	NA,0.469914	9.89004e-05	9.89029e-05
2	chr4:150993369:C:T	150993369	NA,T	NA,C	NA,1	NA,inf	NA,inf	NA,0.609386	9.88271e-05	9.88302e-05
2	chr4:151370664:A:G	151370664	NA,G	NA,A	NA,1	NA,-inf	NA,inf	NA,0.675994	9.8817e-05	9.88203e-05
2	chr4:151690986:G:C	151690986	NA,C	NA,G	NA,1	NA,inf	NA,inf	NA,0.697859	9.86932e-05	9.86968e-05
2	chr4:151869428:A:G	151869428	NA,G	NA,A	NA,1	NA,inf	NA,inf	NA,0.53855	9.86814e-05	9.86842e-05
2	chr4:151336835:T:G	151336835	NA,G	NA,T	NA,1	NA,-inf	NA,inf	NA,0.358341	9.86748e-05	9.8677e-05
2	chr4:150845264:T:C	150845264	C,NA	T,NA	1,NA	inf,NA	inf,NA	0.692738,NA	9.86597e-05	9.86621e-05
2	chr4:152071776:T:C	152071776	C,C	T,T	1,1	inf,inf	inf,inf	0.416218,0.847123	9.86426e-05	9.86437e-05
2	chr4:151460440:C:T	151460440	NA,T	NA,C	NA,1	NA,-inf	NA,inf	NA,0.345246	9.8625e-05	9.86272e-05
2	chr4:151257255:T:C	151257255	NA,C	NA,T	NA,1	NA,inf	NA,inf	NA,0.675302	9.85578e-05	9.85612e-05
2	chr4:151007671:C:T	151007671	NA,T	NA,C	NA,1	NA,inf	NA,inf	NA,0.605443	9.85513e-05	9.85545e-05
2	chr4:150809721:T:C	150809721	NA,C	NA,T	NA,1	NA,-inf	NA,inf	NA,0.413852	9.85014e-05	9.85038e-05
2	chr4:151385646:T:C	151385646	NA,C	NA,T	NA,1	NA,-inf	NA,inf	NA,0.351751	9.84822e-05	9.84844e-05
2	chr4:152285445:T:C	152285445	C,C	T,T	1,1	inf,-inf	inf,inf	1.199,0.97564	9.84135e-05	9.84182e-05
2	chr4:151358513:A:G	151358513	NA,G	NA,A	NA,1	NA,inf	NA,inf	NA,0.382209	9.83858e-05	9.8388e-05
2	chr4:152218810:A:G	152218810	G,G	A,A	1,1	-inf,inf	inf,inf	1.2821,0.849145	9.82852e-05	9.82935e-05
2	chr4:150771786:C:T	150771786	NA,T	NA,C	NA,1	NA,-inf	NA,inf	NA,0.412799	9.82704e-05	9.82728e-05
2	chr4:150756682:T:C	150756682	NA,C	NA,T	NA,1	NA,inf	NA,inf	NA,0.420389	9.82475e-05	9.82499e-05
2	chr4:151330153:C:T	151330153	T,T	C,C	1,1	-inf,inf	inf,inf	0.938951,0.867329	9.82212e-05	9.82251e-05
2	chr4:152179037:T:A	152179037	A,A	T,T	1,1	-inf,inf	inf,inf	0.358295,1.37488	9.8172e-05	9.81749e-05
2	chr4:151317840:G:A	151317840	NA,A	NA,G	NA,1	NA,inf	NA,inf	NA,0.608334	9.81568e-05	9.81598e-05
2	chr4:151993268:G:C	151993268	NA,C	NA,G	NA,1	NA,-inf	NA,inf	NA,0.467439	9.80016e-05	9.80041e-05
2	chr4:151403654:T:C	151403654	NA,C	NA,T	NA,1	NA,-inf	NA,inf	NA,0.564696	9.79546e-05	9.79574e-05
2	chr4:151977756:A:T	151977756	NA,T	NA,A	NA,1	NA,-inf	NA,inf	NA,0.42094	9.79086e-05	9.7911e-05
2	chr4:151764219:T:C	151764219	NA,C	NA,T	NA,1	NA,inf	NA,inf	NA,0.685823	9.78613e-05	9.78648e-05
2	chr4:151382139:C:T	151382139	NA,T	NA,C	NA,1	NA,-inf	NA,inf	NA,0.347451	9.77982e-05	9.78004e-05
2	chr4:151472480:C:A	151472480	NA,A	NA,C	NA,1	NA,inf	NA,inf	NA,0.351708	9.7767e-05	9.77691e-05
2	chr4:150746802:G:A	150746802	NA,A	NA,G	NA,1	NA,-inf	NA,inf	NA,0.470762	9.77567e-05	9.77593e-05
2	chr4:151875071:A:T	151875071	NA,T	NA,A	NA,1	NA,-inf	NA,inf	NA,0.538711	9.77496e-05	9.77524e-05
2	chr4:152237527:A:T	152237527	T,T	A,A	1,1	-inf,inf	inf,inf	0.718016,0.96219	9.7719e-05	9.77213e-05
2	chr4:151868789:G:A	151868789	NA,A	NA,G	NA,1	NA,-inf	NA,inf	NA,0.538433	9.77147e-05	9.77176e-05
2	chr4:151685109:C:T	151685109	NA,T	NA,C	NA,1	NA,inf	NA,inf	NA,0.688935	9.76664e-05	9.76699e-05
2	chr4:151522632:A:G	151522632	NA,G	NA,A	NA,1	NA,inf	NA,inf	NA,0.689231	9.76611e-05	9.76646e-05
2	chr4:150862641:C:T	150862641	NA,T	NA,C	NA,1	NA,-inf	NA,inf	NA,0.514209	9.75745e-05	9.75772e-05
2	chr4:151919935:C:T	151919935	T,T	C,C	1,1	-inf,-inf	inf,inf	0.82242,1.2081	9.75707e-05	9.75745e-05
2	chr4:151750125:C:T	151750125	NA,T	NA,C	NA,1	NA,inf	NA,inf	NA,0.5962	9.75694e-05	9.75725e-05
2	chr4:151335519:A:G	151335519	NA,G	NA,A	NA,1	NA,-inf	NA,inf	NA,0.563707	9.75402e-05	9.7543e-05
2	chr4:151002833:G:A	151002833	NA,A	NA,G	NA,1	NA,inf	NA,inf	NA,0.598507	9.74795e-05	9.74826e-05
2	chr4:152166505:G:A	152166505	NA,A	NA,G	NA,1	NA,inf	NA,inf	NA,0.549466	9.74204e-05	9.74233e-05
2	chr4:151470734:A:T	151470734	NA,T	NA,A	NA,1	NA,-inf	NA,inf	NA,0.339038	9.73494e-05	9.73516e-05
2	chr4:151456256:A:G	151456256	NA,G	NA,A	NA,1	NA,-inf	NA,inf	NA,0.575841	9.73039e-05	9.73068e-05
2	chr4:152199443:G:A	152199443	NA,A	NA,G	NA,1	NA,-inf	NA,inf	NA,0.47709	9.72072e-05	9.72097e-05
2	chr4:150746752:C:T	150746752	NA,T	NA,C	NA,1	NA,-inf	NA,inf	NA,0.466477	9.7177e-05	9.71796e-05
2	chr4:151243427:A:G	151243427	G,G	A,A	1,1	-inf,inf	inf,inf	1.32151,0.423729	9.71448e-05	9.7147e-05
2	chr4:150930357:G:T	150930357	NA,T	NA,G	NA,1	NA,-inf	NA,inf	NA,0.506974	9.70568e-05	9.70595e-05
2	chr4:151244684:G:A	151244684	NA,A	NA,G	NA,1	NA,inf	NA,inf	NA,0.442402	9.70288e-05	9.70313e-05
2	chr4:151453515:A:G	151453515	NA,G	NA,A	NA,1	NA,-inf	NA,inf	NA,0.560344	9.7022e-05	9.70247e-05
2	chr4:151504307:T:G	151504307	NA,G	NA,T	NA,1	NA,inf	NA,inf	NA,0.704816	9.68777e-05	9.68812e-05
2	chr4:150872296:C:T	150872296	NA,T	NA,C	NA,1	NA,inf	NA,inf	NA,0.455906	9.68634e-05	9.6866e-05
2	chr4:151525398:C:T	151525398	NA,T	NA,C	NA,1	NA,-inf	NA,inf	NA,0.638226	9.68589e-05	9.68621e-05
2	chr4:150766363:G:A	150766363	NA,A	NA,G	NA,1	NA,-inf	NA,inf	NA,0.402768	9.68401e-05	9.68425e-05
2	chr4:151776883:TCAGA:T	151776883	T,T	TCAGA,TCAGA	1,1	-inf,-inf	inf,inf	2.65642,1.52526	9.6721e-05	9.68835e-05
2	chr4:150997179:C:T	150997179	NA,T	NA,C	NA,1	NA,inf	NA,inf	NA,0.609718	9.67055e-05	9.67086e-05
2	chr4:151902320:T:C	151902320	NA,C	NA,T	NA,1	NA,-inf	NA,inf	NA,0.563594	9.6692e-05	9.66949e-05
2	chr4:151887852:T:C	151887852	NA,C	NA,T	NA,1	NA,-inf	NA,inf	NA,0.565229	9.66265e-05	9.66294e-05
2	chr4:151766686:T:C	151766686	NA,C	NA,T	NA,1	NA,-inf	NA,inf	NA,0.35448	9.66231e-05	9.66253e-05
2	chr4:151343408:C:T	151343408	NA,T	NA,C	NA,1	NA,inf	NA,inf	NA,0.260998	9.6596e-05	9.6598e-05
2	chr4:151831288:T:A	151831288	A,NA	T,NA	1,NA	-inf,NA	inf,NA	0.278988,NA	9.65795e-05	9.65808e-05
2	chr4:152230421:C:T	152230421	T,NA	C,NA	1,NA	-inf,NA	inf,NA	0.864042,NA	9.65758e-05	9.65799e-05
2	chr4:151238164:A:G	151238164	G,NA	A,NA	1,NA	inf,NA	inf,NA	0.849586,NA	9.65747e-05	9.6578e-05
2	chr4:150948897:A:G	150948897	NA,G	NA,A	NA,1	NA,inf	NA,inf	NA,0.451003	9.65524e-05	9.6555e-05
2	chr4:151040503:T:C	151040503	C,NA	T,NA	1,NA	-inf,NA	inf,NA	0.996928,NA	9.65435e-05	9.65474e-05
2	chr4:150780687:A:T	150780687	NA,T	NA,A	NA,1	NA,-inf	NA,inf	NA,0.462741	9.64855e-05	9.6488e-05
2	chr4:151690465:T:C	151690465	NA,C	NA,T	NA,1	NA,inf	NA,inf	NA,0.678701	9.64496e-05	9.6453e-05
2	chr4:150731206:TA:T	150731206	NA,T	NA,TA	NA,1	NA,-inf	NA,inf	NA,0.460147	9.6391e-05	9.63936e-05
2	chr4:151496522:C:T	151496522	T,NA	C,NA	1,NA	-inf,NA	inf,NA	1.44418,NA	9.63817e-05	9.63905e-05
2	chr4:151528165:A:T	151528165	NA,T	NA,A	NA,1	NA,-inf	NA,inf	NA,0.568517	9.63728e-05	9.63757e-05
2	chr4:151908807:T:C	151908807	NA,C	NA,T	NA,1	NA,-inf	NA,inf	NA,0.533228	9.63328e-05	9.63356e-05
2	chr4:151726425:T:A	151726425	A,A	T,T	1,1	-inf,-inf	inf,inf	0.292393,0.273718	9.62881e-05	9.62886e-05
2	chr4:151891514:G:A	151891514	A,A	G,G	1,1	inf,inf	inf,inf	2.10589,0.596365	9.62683e-05	9.62891e-05
2	chr4:151693092:C:T	151693092	NA,T	NA,C	NA,1	NA,inf	NA,inf	NA,0.676754	9.62551e-05	9.62586e-05
2	chr4:151695608:G:T	151695608	NA,T	NA,G	NA,1	NA,inf	NA,inf	NA,0.676687	9.62515e-05	9.6255e-05
2	chr4:151870437:A:G	151870437	NA,G	NA,A	NA,1	NA,inf	NA,inf	NA,0.534757	9.62486e-05	9.62514e-05
2	chr4:151503092:C:T	151503092	NA,T	NA,C	NA,1	NA,-inf	NA,inf	NA,0.567222	9.62113e-05	9.62141e-05
2	chr4:151521591:T:C	151521591	NA,C	NA,T	NA,1	NA,-inf	NA,inf	NA,0.566863	9.61902e-05	9.61931e-05
2	chr4:150815972:C:T	150815972	NA,T	NA,C	NA,1	NA,-inf	NA,inf	NA,0.458274	9.61435e-05	9.6146e-05
2	chr4:151698966:G:T	151698966	NA,T	NA,G	NA,1	NA,inf	NA,inf	NA,0.675481	9.60985e-05	9.6102e-05
2	chr4:152036104:C:T	152036104	T,NA	C,NA	1,NA	inf,NA	inf,NA	0.443542,NA	9.60806e-05	9.60823e-05
2	chr4:150996193:C:T	150996193	NA,T	NA,C	NA,1	NA,inf	NA,inf	NA,0.584525	9.60435e-05	9.60465e-05
2	chr4:150864559:A:G	150864559	NA,G	NA,A	NA,1	NA,-inf	NA,inf	NA,0.459533	9.60366e-05	9.60392e-05
2	chr4:151354284:G:T	151354284	T,NA	G,NA	1,NA	-inf,NA	inf,NA	1.14377,NA	9.60331e-05	9.60377e-05
2	chr4:150742870:C:T	150742870	NA,T	NA,C	NA,1	NA,-inf	NA,inf	NA,0.457096	9.59877e-05	9.59903e-05
2	chr4:151177677:T:C	151177677	NA,C	NA,T	NA,1	NA,-inf	NA,inf	NA,0.430837	9.59364e-05	9.59388e-05
2	chr4:151696357:T:C	151696357	NA,C	NA,T	NA,1	NA,inf	NA,inf	NA,0.673873	9.5926e-05	9.59294e-05
2	chr4:151696293:C:A	151696293	NA,A	NA,C	NA,1	NA,inf	NA,inf	NA,0.673873	9.5926e-05	9.59294e-05
2	chr4:151544560:G:A	151544560	NA,A	NA,G	NA,1	NA,-inf	NA,inf	NA,0.333852	9.58826e-05	9.58848e-05
2	chr4:152121816:A:T	152121816	NA,T	NA,A	NA,1	NA,-inf	NA,inf	NA,0.440857	9.58801e-05	9.58826e-05
2	chr4:150771107:T:C	150771107	NA,C	NA,T	NA,1	NA,-inf	NA,inf	NA,0.458202	9.58579e-05	9.58605e-05
2	chr4:151976909:A:G	151976909	G,G	A,A	1,1	inf,inf	inf,inf	1.51309,0.018983	9.58076e-05	9.58099e-05
2	chr4:151509141:G:A	151509141	NA,A	NA,G	NA,1	NA,-inf	NA,inf	NA,0.550772	9.58064e-05	9.58091e-05
2	chr4:152204035:G:A	152204035	NA,A	NA,G	NA,1	NA,inf	NA,inf	NA,0.483557	9.57971e-05	9.57997e-05
2	chr4:151314484:G:A	151314484	A,A	G,G	1,1	-inf,inf	inf,inf	0.845589,0.704456	9.57939e-05	9.57956e-05
2	chr4:150826595:C:T	150826595	NA,T	NA,C	NA,1	NA,-inf	NA,inf	NA,0.457505	9.57663e-05	9.57688e-05
2	chr4:151270262:G:A	151270262	NA,A	NA,G	NA,1	NA,inf	NA,inf	NA,0.574868	9.57579e-05	9.57608e-05
2	chr4:150812773:C:T	150812773	NA,T	NA,C	NA,1	NA,-inf	NA,inf	NA,0.457437	9.57572e-05	9.57598e-05
2	chr4:150720692:A:T	150720692	NA,T	NA,A	NA,1	NA,-inf	NA,inf	NA,0.401451	9.57548e-05	9.57571e-05
2	chr4:151691536:C:T	151691536	NA,T	NA,C	NA,1	NA,inf	NA,inf	NA,0.672055	9.57226e-05	9.5726e-05
2	chr4:151690314:T:G	151690314	NA,G	NA,T	NA,1	NA,inf	NA,inf	NA,0.6716	9.56462e-05	9.56496e-05
2	chr4:151836731:A:C	151836731	NA,C	NA,A	NA,1	NA,-inf	NA,inf	NA,0.362475	9.56324e-05	9.56347e-05
2	chr4:151180925:G:A	151180925	A,A	G,G	1,1	inf,inf	inf,inf	1.55936,0.296299	9.56294e-05	9.56317e-05
2	chr4:151684128:T:C	151684128	NA,C	NA,T	NA,1	NA,-inf	NA,inf	NA,0.625993	9.55746e-05	9.55777e-05
2	chr4:150728718:T:C	150728718	NA,C	NA,T	NA,1	NA,-inf	NA,inf	NA,0.45387	9.5568e-05	9.55705e-05
2	chr4:150849027:T:C	150849027	NA,C	NA,T	NA,1	NA,-inf	NA,inf	NA,0.393175	9.55652e-05	9.55675e-05
2	chr4:151226104:G:A	151226104	NA,A	NA,G	NA,1	NA,inf	NA,inf	NA,0.46922	9.55506e-05	9.55532e-05
2	chr4:151875580:A:G	151875580	G,NA	A,NA	1,NA	-inf,NA	inf,NA	1.19218,NA	9.55492e-05	9.55551e-05
2	chr4:151968398:T:C	151968398	C,C	T,T	1,1	inf,inf	inf,inf	0.484777,1.34795	9.55403e-05	9.55431e-05
2	chr4:151042656:C:T	151042656	NA,T	NA,C	NA,1	NA,inf	NA,inf	NA,0.5775	9.55238e-05	9.55267e-05
2	chr4:151008173:C:T	151008173	NA,T	NA,C	NA,1	NA,inf	NA,inf	NA,0.599277	9.55111e-05	9.55142e-05
2	chr4:151689807:C:T	151689807	NA,T	NA,C	NA,1	NA,inf	NA,inf	NA,0.669267	9.54089e-05	9.54123e-05
2	chr4:150814871:A:T	150814871	NA,T	NA,A	NA,1	NA,-inf	NA,inf	NA,0.392007	9.53439e-05	9.53462e-05
2	chr4:151294641:T:A	151294641	NA,A	NA,T	NA,1	NA,-inf	NA,inf	NA,0.398257	9.5173e-05	9.51754e-05
2	chr4:152060702:T:C	152060702	C,NA	T,NA	1,NA	inf,NA	inf,NA	0.403597,NA	9.51453e-05	9.51469e-05
2	chr4:150848489:G:A	150848489	NA,A	NA,G	NA,1	NA,-inf	NA,inf	NA,0.45048	9.51206e-05	9.51231e-05
2	chr4:151360990:A:C	151360990	NA,C	NA,A	NA,1	NA,-inf	NA,inf	NA,0.533757	9.50951e-05	9.50978e-05
2	chr4:150720962:TAAGTCAAGC:T	150720962	NA,T	NA,TAAGTCAAGC	NA,1	NA,-inf	NA,inf	NA,0.450293	9.5092e-05	9.50945e-05
2	chr4:151931320:C:T	151931320	T,NA	C,NA	1,NA	-inf,NA	inf,NA	0.897385,NA	9.50573e-05	9.50606e-05
2	chr4:150838043:C:T	150838043	NA,T	NA,C	NA,1	NA,-inf	NA,inf	NA,0.44988	9.50409e-05	9.50434e-05
2	chr4:151232835:T:G	151232835	NA,G	NA,T	NA,1	NA,inf	NA,inf	NA,0.603699	9.50208e-05	9.50239e-05
2	chr4:151581124:C:G	151581124	NA,G	NA,C	NA,1	NA,-inf	NA,inf	NA,0.466711	9.49686e-05	9.49712e-05
2	chr4:150773446:T:A	150773446	NA,A	NA,T	NA,1	NA,-inf	NA,inf	NA,0.449221	9.49549e-05	9.49574e-05
2	chr4:150769919:G:A	150769919	NA,A	NA,G	NA,1	NA,-inf	NA,inf	NA,0.449221	9.49549e-05	9.49574e-05
2	chr4:150852360:C:A	150852360	NA,A	NA,C	NA,1	NA,-inf	NA,inf	NA,0.449221	9.49549e-05	9.49574e-05
2	chr4:150753575:C:T	150753575	NA,T	NA,C	NA,1	NA,-inf	NA,inf	NA,0.449221	9.49549e-05	9.49574e-05
2	chr4:150783036:T:A	150783036	NA,A	NA,T	NA,1	NA,-inf	NA,inf	NA,0.449221	9.49549e-05	9.49574e-05
2	chr4:151882988:T:C	151882988	C,C	T,T	1,1	-inf,inf	inf,inf	1.62766,0.273341	9.49322e-05	9.4936e-05
2	chr4:150864805:C:T	150864805	NA,T	NA,C	NA,1	NA,-inf	NA,inf	NA,0.448986	9.49245e-05	9.49271e-05
2	chr4:150737676:C:A	150737676	NA,A	NA,C	NA,1	NA,-inf	NA,inf	NA,0.448961	9.49217e-05	9.49242e-05
2	chr4:150733927:C:T	150733927	NA,T	NA,C	NA,1	NA,-inf	NA,inf	NA,0.448653	9.48828e-05	9.48853e-05
2	chr4:151731715:C:A	151731715	NA,A	NA,C	NA,1	NA,inf	NA,inf	NA,0.539359	9.48827e-05	9.48855e-05
2	chr4:151080275:AG:A	151080275	A,NA	AG,NA	1,NA	inf,NA	inf,NA	0.606746,NA	9.48335e-05	9.48352e-05
2	chr4:151908418:G:A	151908418	A,NA	G,NA	1,NA	-inf,NA	inf,NA	1.15695,NA	9.4799e-05	9.48045e-05
2	chr4:152028415:T:A	152028415	A,NA	T,NA	1,NA	inf,NA	inf,NA	0.434482,NA	9.47929e-05	9.47945e-05
2	chr4:150850907:T:C	150850907	NA,C	NA,T	NA,1	NA,-inf	NA,inf	NA,0.447809	9.47721e-05	9.47746e-05
2	chr4:150772731:C:T	150772731	NA,T	NA,C	NA,1	NA,-inf	NA,inf	NA,0.447585	9.47415e-05	9.4744e-05
2	chr4:150839959:T:C	150839959	NA,C	NA,T	NA,1	NA,-inf	NA,inf	NA,0.447357	9.47139e-05	9.47164e-05
2	chr4:151084214:C:CA	151084214	CA,NA	C,NA	1,NA	-inf,NA	inf,NA	0.97836,NA	9.46461e-05	9.46498e-05
2	chr4:150825708:A:G	150825708	NA,G	NA,A	NA,1	NA,-inf	NA,inf	NA,0.446182	9.46191e-05	9.46216e-05
2	chr4:151874044:G:A	151874044	NA,A	NA,G	NA,1	NA,inf	NA,inf	NA,0.50923	9.46035e-05	9.46061e-05
2	chr4:150998340:C:T	150998340	NA,T	NA,C	NA,1	NA,inf	NA,inf	NA,0.574065	9.45827e-05	9.45857e-05
2	chr4:151843373:A:G	151843373	G,G	A,A	1,1	inf,inf	inf,inf	0.164435,0.98354	9.45441e-05	9.45451e-05
2	chr4:151886136:G:A	151886136	NA,A	NA,G	NA,1	NA,-inf	NA,inf	NA,0.503755	9.45107e-05	9.45134e-05
2	chr4:150877191:G:A	150877191	A,NA	G,NA	1,NA	inf,NA	inf,NA	0.286111,NA	9.45014e-05	9.45027e-05
2	chr4:151874070:T:C	151874070	NA,C	NA,T	NA,1	NA,inf	NA,inf	NA,0.508363	9.4501e-05	9.45037e-05
2	chr4:151212804:T:C	151212804	NA,C	NA,T	NA,1	NA,-inf	NA,inf	NA,0.420746	9.44893e-05	9.44917e-05
2	chr4:150846734:A:T	150846734	NA,T	NA,A	NA,1	NA,-inf	NA,inf	NA,0.444974	9.43991e-05	9.44016e-05
2	chr4:151988391:C:T	151988391	NA,T	NA,C	NA,1	NA,-inf	NA,inf	NA,0.432316	9.43663e-05	9.43687e-05
2	chr4:151366420:G:T	151366420	NA,T	NA,G	NA,1	NA,-inf	NA,inf	NA,0.535524	9.43397e-05	9.43424e-05
2	chr4:151909517:G:A	151909517	NA,A	NA,G	NA,1	NA,-inf	NA,inf	NA,0.516318	9.43364e-05	9.43391e-05
2	chr4:151942606:G:A	151942606	NA,A	NA,G	NA,1	NA,-inf	NA,inf	NA,0.363072	9.43196e-05	9.43218e-05
2	chr4:151771944:C:T	151771944	T,NA	C,NA	1,NA	inf,NA	inf,NA	0.153557,NA	9.42716e-05	9.42728e-05
2	chr4:152190326:T:G	152190326	NA,G	NA,T	NA,1	NA,-inf	NA,inf	NA,0.439232	9.41919e-05	9.41944e-05
2	chr4:151658948:C:T	151658948	NA,T	NA,C	NA,1	NA,inf	NA,inf	NA,0.331865	9.41182e-05	9.41203e-05
2	chr4:151875862:T:C	151875862	NA,C	NA,T	NA,1	NA,inf	NA,inf	NA,0.471833	9.40752e-05	9.40777e-05
2	chr4:150799320:T:A	150799320	NA,A	NA,T	NA,1	NA,-inf	NA,inf	NA,0.44917	9.40566e-05	9.40591e-05
2	chr4:152249792:C:T	152249792	NA,T	NA,C	NA,1	NA,inf	NA,inf	NA,0.431083	9.40154e-05	9.40179e-05
2	chr4:151912427:G:C	151912427	NA,C	NA,G	NA,1	NA,inf	NA,inf	NA,0.451346	9.39829e-05	9.39854e-05
2	chr4:151854058:T:C	151854058	NA,C	NA,T	NA,1	NA,-inf	NA,inf	NA,0.490648	9.39646e-05	9.39672e-05
2	chr4:151905273:A:C	151905273	NA,C	NA,A	NA,1	NA,-inf	NA,inf	NA,0.409119	9.38894e-05	9.38917e-05
2	chr4:151867060:A:G	151867060	NA,G	NA,A	NA,1	NA,inf	NA,inf	NA,0.469551	9.38549e-05	9.38574e-05
2	chr4:151882591:C:CA	151882591	CA,CA	C,C	1,1	-inf,inf	inf,inf	1.62267,0.271181	9.38435e-05	9.38472e-05
2	chr4:151749850:C:T	151749850	NA,T	NA,C	NA,1	NA,-inf	NA,inf	NA,0.335822	9.38158e-05	9.38179e-05
2	chr4:150911460:T:C	150911460	NA,C	NA,T	NA,1	NA,inf	NA,inf	NA,0.430345	9.37805e-05	9.3783e-05
2	chr4:150704781:T:C	150704781	NA,C	NA,T	NA,1	NA,-inf	NA,inf	NA,0.439361	9.3734e-05	9.37365e-05
2	chr4:151865329:G:A	151865329	NA,A	NA,G	NA,1	NA,-inf	NA,inf	NA,0.357298	9.3718e-05	9.37202e-05
2	chr4:152250459:T:C	152250459	NA,C	NA,T	NA,1	NA,inf	NA,inf	NA,0.431396	9.37168e-05	9.37193e-05
2	chr4:151770304:C:A	151770304	NA,A	NA,C	NA,1	NA,-inf	NA,inf	NA,0.482387	9.36696e-05	9.36722e-05
2	chr4:152070119:A:G	152070119	G,NA	A,NA	1,NA	-inf,NA	inf,NA	0.294451,NA	9.35855e-05	9.35868e-05
2	chr4:151506232:C:T	151506232	NA,T	NA,C	NA,1	NA,-inf	NA,inf	NA,0.653109	9.35704e-05	9.35736e-05
2	chr4:150796013:A:T	150796013	NA,T	NA,A	NA,1	NA,-inf	NA,inf	NA,0.441843	9.35615e-05	9.3564e-05
2	chr4:150858606:T:C	150858606	NA,C	NA,T	NA,1	NA,-inf	NA,inf	NA,0.378048	9.35116e-05	9.35139e-05
2	chr4:151406321:A:C	151406321	NA,C	NA,A	NA,1	NA,-inf	NA,inf	NA,0.264126	9.34541e-05	9.34561e-05
2	chr4:151875393:TG:T	151875393	NA,T	NA,TG	NA,1	NA,inf	NA,inf	NA,0.499842	9.34299e-05	9.34326e-05
2	chr4:150700338:T:C	150700338	C,NA	T,NA	1,NA	-inf,NA	inf,NA	0.452208,NA	9.33444e-05	9.3346e-05
2	chr4:150857124:C:A	150857124	NA,A	NA,C	NA,1	NA,-inf	NA,inf	NA,0.43686	9.33316e-05	9.33341e-05
2	chr4:152198788:T:C	152198788	NA,C	NA,T	NA,1	NA,inf	NA,inf	NA,0.464615	9.3326e-05	9.33286e-05
2	chr4:151687738:C:T	151687738	NA,T	NA,C	NA,1	NA,-inf	NA,inf	NA,0.414518	9.32928e-05	9.32952e-05
2	chr4:151034036:G:T	151034036	NA,T	NA,G	NA,1	NA,inf	NA,inf	NA,0.565873	9.32871e-05	9.329e-05
2	chr4:151902438:G:A	151902438	NA,A	NA,G	NA,1	NA,-inf	NA,inf	NA,0.414781	9.32662e-05	9.32686e-05
2	chr4:150753880:A:G	150753880	NA,G	NA,A	NA,1	NA,inf	NA,inf	NA,0.354469	9.3265e-05	9.32673e-05
2	chr4:151664611:G:A	151664611	NA,A	NA,G	NA,1	NA,-inf	NA,inf	NA,0.581349	9.32611e-05	9.32641e-05
2	chr4:151880143:T:C	151880143	NA,C	NA,T	NA,1	NA,-inf	NA,inf	NA,0.494412	9.32176e-05	9.32202e-05
2	chr4:151899690:C:T	151899690	NA,T	NA,C	NA,1	NA,-inf	NA,inf	NA,0.507658	9.31739e-05	9.31766e-05
2	chr4:151912935:G:A	151912935	NA,A	NA,G	NA,1	NA,-inf	NA,inf	NA,0.416691	9.31687e-05	9.31711e-05
2	chr4:151745446:G:A	151745446	NA,A	NA,G	NA,1	NA,inf	NA,inf	NA,0.641144	9.31434e-05	9.31467e-05
2	chr4:151875102:C:A	151875102	A,A	C,C	1,1	-inf,-inf	inf,inf	1.39251,0.135023	9.31231e-05	9.31252e-05
2	chr4:151034295:G:A	151034295	NA,A	NA,G	NA,1	NA,inf	NA,inf	NA,0.564838	9.31055e-05	9.31084e-05
2	chr4:151237057:G:A	151237057	A,A	G,G	1,1	-inf,-inf	inf,inf	2.14282,0.0267421	9.30932e-05	9.31013e-05
2	chr4:151912021:TG:T	151912021	NA,T	NA,TG	NA,1	NA,-inf	NA,inf	NA,0.505488	9.30698e-05	9.30725e-05
2	chr4:150786692:C:T	150786692	NA,T	NA,C	NA,1	NA,-inf	NA,inf	NA,0.435762	9.3047e-05	9.30494e-05
2	chr4:150790673:T:C	150790673	NA,C	NA,T	NA,1	NA,-inf	NA,inf	NA,0.374614	9.30081e-05	9.30104e-05
2	chr4:151176695:G:A	151176695	NA,A	NA,G	NA,1	NA,-inf	NA,inf	NA,0.37461	9.29334e-05	9.29357e-05
2	chr4:151889782:C:T	151889782	NA,T	NA,C	NA,1	NA,-inf	NA,inf	NA,0.533807	9.28905e-05	9.28932e-05
2	chr4:151851061:C:T	151851061	T,T	C,C	1,1	inf,inf	inf,inf	0.269627,0.807029	9.28675e-05	9.28684e-05
2	chr4:151934255:G:T	151934255	T,T	G,G	1,1	inf,-inf	inf,inf	1.38288,0.673284	9.28103e-05	9.28158e-05
2	chr4:150791474:G:A	150791474	NA,A	NA,G	NA,1	NA,-inf	NA,inf	NA,0.433376	9.27491e-05	9.27515e-05
2	chr4:150835445:T:C	150835445	NA,C	NA,T	NA,1	NA,-inf	NA,inf	NA,0.333938	9.27481e-05	9.27503e-05
2	chr4:151284230:T:C	151284230	NA,C	NA,T	NA,1	NA,inf	NA,inf	NA,0.548441	9.27443e-05	9.27471e-05
2	chr4:151808097:A:T	151808097	NA,T	NA,A	NA,1	NA,-inf	NA,inf	NA,0.360142	9.27291e-05	9.27313e-05
2	chr4:151737829:G:A	151737829	NA,A	NA,G	NA,1	NA,-inf	NA,inf	NA,0.539805	9.26653e-05	9.26681e-05
2	chr4:151988915:C:T	151988915	NA,T	NA,C	NA,1	NA,-inf	NA,inf	NA,0.485198	9.26536e-05	9.26561e-05
2	chr4:151807485:A:C	151807485	NA,C	NA,A	NA,1	NA,-inf	NA,inf	NA,0.326659	9.26246e-05	9.26267e-05
2	chr4:152016183:C:T	152016183	T,T	C,C	1,1	inf,inf	inf,inf	1.27448,0.20571	9.2609e-05	9.26104e-05
2	chr4:152281966:A:T	152281966	NA,T	NA,A	NA,1	NA,inf	NA,inf	NA,0.439216	9.25923e-05	9.25948e-05
2	chr4:151993333:A:G	151993333	NA,G	NA,A	NA,1	NA,-inf	NA,inf	NA,0.418543	9.2589e-05	9.25914e-05
2	chr4:151154861:G:A	151154861	A,NA	G,NA	1,NA	-inf,NA	inf,NA	1.13061,NA	9.25287e-05	9.25339e-05
2	chr4:151898372:T:C	151898372	NA,C	NA,T	NA,1	NA,-inf	NA,inf	NA,0.501886	9.25285e-05	9.25311e-05
2	chr4:151730990:G:A	151730990	NA,A	NA,G	NA,1	NA,-inf	NA,inf	NA,0.325975	9.25009e-05	9.2503e-05
2	chr4:150895978:T:C	150895978	NA,C	NA,T	NA,1	NA,inf	NA,inf	NA,0.422599	9.24731e-05	9.24756e-05
2	chr4:151457320:A:C	151457320	NA,C	NA,A	NA,1	NA,inf	NA,inf	NA,0.318031	9.2451e-05	9.24531e-05
2	chr4:151451724:T:C	151451724	NA,C	NA,T	NA,1	NA,inf	NA,inf	NA,0.318031	9.2451e-05	9.24531e-05
2	chr4:151709798:T:C	151709798	NA,C	NA,T	NA,1	NA,inf	NA,inf	NA,0.641533	9.23642e-05	9.23675e-05
2	chr4:151336224:A:G	151336224	G,NA	A,NA	1,NA	inf,NA	inf,NA	1.51784,NA	9.2321e-05	9.23325e-05
2	chr4:151313476:G:A	151313476	NA,A	NA,G	NA,1	NA,-inf	NA,inf	NA,0.342394	9.23159e-05	9.2318e-05
2	chr4:151163772:G:A	151163772	NA,A	NA,G	NA,1	NA,inf	NA,inf	NA,0.521986	9.21959e-05	9.21986e-05
2	chr4:151762949:G:A	151762949	NA,A	NA,G	NA,1	NA,inf	NA,inf	NA,0.547655	9.21767e-05	9.21796e-05
2	chr4:151667923:A:T	151667923	NA,T	NA,A	NA,1	NA,inf	NA,inf	NA,0.317935	9.21734e-05	9.21754e-05
2	chr4:151387532:T:A	151387532	A,NA	T,NA	1,NA	inf,NA	inf,NA	0.305462,NA	9.21601e-05	9.21612e-05
2	chr4:151507165:C:T	151507165	T,NA	C,NA	1,NA	-inf,NA	inf,NA	1.65844,NA	9.2097e-05	9.21102e-05
2	chr4:151879402:G:A	151879402	NA,A	NA,G	NA,1	NA,inf	NA,inf	NA,0.454592	9.20758e-05	9.20783e-05
2	chr4:151032706:G:A	151032706	NA,A	NA,G	NA,1	NA,inf	NA,inf	NA,0.554675	9.20728e-05	9.20757e-05
2	chr4:151868353:A:C	151868353	NA,C	NA,A	NA,1	NA,inf	NA,inf	NA,0.487658	9.20306e-05	9.20332e-05
2	chr4:151864512:A:G	151864512	NA,G	NA,A	NA,1	NA,-inf	NA,inf	NA,0.344206	9.20018e-05	9.2004e-05
2	chr4:151456827:T:C	151456827	NA,C	NA,T	NA,1	NA,inf	NA,inf	NA,0.314626	9.19822e-05	9.19842e-05
2	chr4:151755705:G:A	151755705	NA,A	NA,G	NA,1	NA,inf	NA,inf	NA,0.545862	9.19548e-05	9.19575e-05
2	chr4:150699081:G:T	150699081	NA,T	NA,G	NA,1	NA,-inf	NA,inf	NA,0.425153	9.19468e-05	9.19492e-05
2	chr4:151874139:T:C	151874139	NA,C	NA,T	NA,1	NA,inf	NA,inf	NA,0.486512	9.18809e-05	9.18835e-05
2	chr4:151991680:C:T	151991680	NA,T	NA,C	NA,1	NA,-inf	NA,inf	NA,0.412313	9.18416e-05	9.1844e-05
2	chr4:151009169:T:C	151009169	NA,C	NA,T	NA,1	NA,inf	NA,inf	NA,0.490993	9.17743e-05	9.17769e-05
2	chr4:151479464:G:A	151479464	NA,A	NA,G	NA,1	NA,-inf	NA,inf	NA,0.513295	9.17172e-05	9.17198e-05
2	chr4:151111777:G:C	151111777	NA,C	NA,G	NA,1	NA,inf	NA,inf	NA,0.431249	9.17108e-05	9.17133e-05
2	chr4:151268695:G:GT	151268695	GT,NA	G,NA	1,NA	-inf,NA	inf,NA	0.808219,NA	9.16013e-05	9.16042e-05
2	chr4:151713278:C:T	151713278	NA,T	NA,C	NA,1	NA,inf	NA,inf	NA,0.633274	9.15864e-05	9.15897e-05
2	chr4:150971104:A:G	150971104	NA,G	NA,A	NA,1	NA,inf	NA,inf	NA,0.387801	9.15845e-05	9.15868e-05
2	chr4:151550913:G:A	151550913	NA,A	NA,G	NA,1	NA,-inf	NA,inf	NA,0.541349	9.15807e-05	9.15835e-05
2	chr4:151030321:G:A	151030321	NA,A	NA,G	NA,1	NA,inf	NA,inf	NA,0.549055	9.1534e-05	9.15369e-05
2	chr4:150856574:T:C	150856574	NA,C	NA,T	NA,1	NA,-inf	NA,inf	NA,0.362923	9.15233e-05	9.15255e-05
2	chr4:151731760:G:A	151731760	NA,A	NA,G	NA,1	NA,-inf	NA,inf	NA,0.551506	9.14493e-05	9.14522e-05
2	chr4:151950882:T:C	151950882	NA,C	NA,T	NA,1	NA,-inf	NA,inf	NA,0.484354	9.14282e-05	9.14308e-05
2	chr4:151833356:CAT:C	151833356	NA,C	NA,CAT	NA,1	NA,-inf	NA,inf	NA,0.327485	9.13726e-05	9.13747e-05
2	chr4:151349055:G:A	151349055	NA,A	NA,G	NA,1	NA,-inf	NA,inf	NA,0.308112	9.13608e-05	9.13629e-05
2	chr4:151292511:T:C	151292511	NA,C	NA,T	NA,1	NA,inf	NA,inf	NA,0.536186	9.1344e-05	9.13467e-05
2	chr4:151259111:G:A	151259111	A,NA	G,NA	1,NA	-inf,NA	inf,NA	0.989979,NA	9.13328e-05	9.13366e-05
2	chr4:151051287:C:T	151051287	NA,T	NA,C	NA,1	NA,-inf	NA,inf	NA,0.406968	9.12014e-05	9.12038e-05
2	chr4:151568770:G:A	151568770	NA,A	NA,G	NA,1	NA,inf	NA,inf	NA,0.308985	9.11934e-05	9.11955e-05
2	chr4:150773798:A:G	150773798	NA,G	NA,A	NA,1	NA,inf	NA,inf	NA,0.398414	9.1177e-05	9.11794e-05
2	chr4:151864056:C:T	151864056	NA,T	NA,C	NA,1	NA,inf	NA,inf	NA,0.378746	9.11558e-05	9.11581e-05
2	chr4:151306065:T:C	151306065	C,NA	T,NA	1,NA	inf,NA	inf,NA	0.212866,NA	9.11543e-05	9.11555e-05
2	chr4:151595784:C:T	151595784	NA,T	NA,C	NA,1	NA,-inf	NA,inf	NA,0.318593	9.11238e-05	9.1126e-05
2	chr4:151712969:C:T	151712969	T,T	C,C	1,1	-inf,-inf	inf,inf	2.02503,1.92321	9.10642e-05	9.11635e-05
2	chr4:151353190:C:T	151353190	NA,T	NA,C	NA,1	NA,-inf	NA,inf	NA,0.544296	9.10542e-05	9.1057e-05
2	chr4:152280747:A:C	152280747	NA,C	NA,A	NA,1	NA,-inf	NA,inf	NA,0.424543	9.10319e-05	9.10343e-05
2	chr4:151062160:G:A	151062160	NA,A	NA,G	NA,1	NA,-inf	NA,inf	NA,0.404893	9.09431e-05	9.09455e-05
2	chr4:151404619:T:C	151404619	NA,C	NA,T	NA,1	NA,-inf	NA,inf	NA,0.508427	9.09312e-05	9.09338e-05
2	chr4:151843806:T:C	151843806	NA,C	NA,T	NA,1	NA,-inf	NA,inf	NA,0.346441	9.09148e-05	9.0917e-05
2	chr4:151682879:G:A	151682879	A,A	G,G	1,1	-inf,-inf	inf,inf	3.01235,1.72166	9.08821e-05	9.18806e-05
2	chr4:151931510:T:C	151931510	NA,C	NA,T	NA,1	NA,-inf	NA,inf	NA,0.297796	9.08194e-05	9.08214e-05
2	chr4:151954583:C:T	151954583	NA,T	NA,C	NA,1	NA,-inf	NA,inf	NA,0.473626	9.06912e-05	9.06938e-05
2	chr4:151680314:C:T	151680314	NA,T	NA,C	NA,1	NA,-inf	NA,inf	NA,0.558655	9.06666e-05	9.06695e-05
2	chr4:150803617:C:T	150803617	T,NA	C,NA	1,NA	inf,NA	inf,NA	0.959983,NA	9.06473e-05	9.06512e-05
2	chr4:151099527:G:A	151099527	NA,A	NA,G	NA,1	NA,inf	NA,inf	NA,0.494414	9.06447e-05	9.06473e-05
2	chr4:150858650:C:G	150858650	NA,G	NA,C	NA,1	NA,inf	NA,inf	NA,0.377243	9.05994e-05	9.06017e-05
2	chr4:150946716:A:G	150946716	NA,G	NA,A	NA,1	NA,inf	NA,inf	NA,0.379604	9.05847e-05	9.0587e-05
2	chr4:151199077:T:C	151199077	NA,C	NA,T	NA,1	NA,-inf	NA,inf	NA,0.390439	9.05627e-05	9.05649e-05
2	chr4:152299096:CA:C	152299096	NA,C	NA,CA	NA,1	NA,-inf	NA,inf	NA,0.356617	9.05535e-05	9.05557e-05
2	chr4:151346682:G:T	151346682	NA,T	NA,G	NA,1	NA,inf	NA,inf	NA,0.222247	9.05229e-05	9.05248e-05
2	chr4:151849969:C:T	151849969	T,T	C,C	1,1	inf,inf	inf,inf	0.174033,0.935724	9.05218e-05	9.05228e-05
2	chr4:151021538:G:A	151021538	NA,A	NA,G	NA,1	NA,inf	NA,inf	NA,0.53668	9.04184e-05	9.04213e-05
2	chr4:151447646:AC:A	151447646	NA,A	NA,AC	NA,1	NA,-inf	NA,inf	NA,0.321934	9.03472e-05	9.03493e-05
2	chr4:151933083:A:C	151933083	C,C	A,A	1,1	inf,inf	inf,inf	0.48001,1.33505	9.03073e-05	9.031e-05
2	chr4:151237785:T:C	151237785	NA,C	NA,T	NA,1	NA,inf	NA,inf	NA,0.551991	9.02905e-05	9.02934e-05
2	chr4:152061126:G:A	152061126	NA,A	NA,G	NA,1	NA,-inf	NA,inf	NA,0.339601	9.02745e-05	9.02766e-05
2	chr4:151653927:T:C	151653927	C,C	T,T	1,1	-inf,-inf	inf,inf	1.50359,2.08692	9.02336e-05	9.02818e-05
2	chr4:151653322:T:C	151653322	NA,C	NA,T	NA,1	NA,-inf	NA,inf	NA,0.553661	9.02266e-05	9.02295e-05
2	chr4:151641925:G:A	151641925	NA,A	NA,G	NA,1	NA,-inf	NA,inf	NA,0.528537	9.02159e-05	9.02187e-05
2	chr4:150741918:G:C	150741918	NA,C	NA,G	NA,1	NA,-inf	NA,inf	NA,0.410484	9.01471e-05	9.01495e-05
2	chr4:151670235:G:A	151670235	A,A	G,G	1,1	-inf,-inf	inf,inf	1.54494,1.99846	9.00686e-05	9.01133e-05
2	chr4:152002367:G:A	152002367	NA,A	NA,G	NA,1	NA,-inf	NA,inf	NA,0.463198	9.00486e-05	9.0051e-05
2	chr4:151692687:C:T	151692687	NA,T	NA,C	NA,1	NA,-inf	NA,inf	NA,0.53481	9.00376e-05	9.00404e-05
2	chr4:151711817:C:T	151711817	T,T	C,C	1,1	-inf,-inf	inf,inf	2.01583,1.91883	8.99314e-05	9.00282e-05
2	chr4:152179355:C:T	152179355	NA,T	NA,C	NA,1	NA,-inf	NA,inf	NA,0.474345	8.9931e-05	8.99336e-05
2	chr4:150910425:T:C	150910425	NA,C	NA,T	NA,1	NA,inf	NA,inf	NA,0.397975	8.97724e-05	8.97748e-05
2	chr4:151215047:A:G	151215047	NA,G	NA,A	NA,1	NA,inf	NA,inf	NA,0.420139	8.97242e-05	8.97266e-05
2	chr4:152029764:C:T	152029764	T,NA	C,NA	1,NA	-inf,NA	inf,NA	0.519774,NA	8.9656e-05	8.96579e-05
2	chr4:151666651:A:G	151666651	NA,G	NA,A	NA,1	NA,-inf	NA,inf	NA,0.336629	8.95731e-05	8.95753e-05
2	chr4:151629027:G:T	151629027	NA,T	NA,G	NA,1	NA,-inf	NA,inf	NA,0.422416	8.95586e-05	8.9561e-05
2	chr4:151313025:G:A	151313025	NA,A	NA,G	NA,1	NA,inf	NA,inf	NA,0.530049	8.95551e-05	8.95578e-05
2	chr4:151834572:C:T	151834572	NA,T	NA,C	NA,1	NA,-inf	NA,inf	NA,0.410438	8.94502e-05	8.94526e-05
2	chr4:150737053:A:C	150737053	NA,C	NA,A	NA,1	NA,-inf	NA,inf	NA,0.353378	8.94379e-05	8.94401e-05
2	chr4:150887973:C:A	150887973	NA,A	NA,C	NA,1	NA,-inf	NA,inf	NA,0.529688	8.94043e-05	8.94071e-05
2	chr4:152112281:T:C	152112281	C,C	T,T	1,1	inf,inf	inf,inf	1.26541,0.700539	8.93558e-05	8.93592e-05
2	chr4:150775746:G:C	150775746	C,NA	G,NA	1,NA	inf,NA	inf,NA	0.439518,NA	8.93357e-05	8.93371e-05
2	chr4:151918945:A:G	151918945	NA,G	NA,A	NA,1	NA,-inf	NA,inf	NA,0.464928	8.92951e-05	8.92976e-05
2	chr4:151668283:A:G	151668283	NA,G	NA,A	NA,1	NA,-inf	NA,inf	NA,0.489596	8.92833e-05	8.92858e-05
2	chr4:151916116:G:A	151916116	NA,A	NA,G	NA,1	NA,inf	NA,inf	NA,0.413338	8.92673e-05	8.92697e-05
2	chr4:151947451:A:G	151947451	NA,G	NA,A	NA,1	NA,-inf	NA,inf	NA,0.464427	8.91712e-05	8.91738e-05
2	chr4:151833324:T:C	151833324	NA,C	NA,T	NA,1	NA,-inf	NA,inf	NA,0.474745	8.9118e-05	8.91206e-05
2	chr4:151705142:C:T	151705142	NA,T	NA,C	NA,1	NA,-inf	NA,inf	NA,0.301698	8.91082e-05	8.91103e-05
2	chr4:151868241:A:G	151868241	NA,G	NA,A	NA,1	NA,inf	NA,inf	NA,0.461976	8.91027e-05	8.91052e-05
2	chr4:151735171:C:A	151735171	NA,A	NA,C	NA,1	NA,inf	NA,inf	NA,0.337494	8.91025e-05	8.91047e-05
2	chr4:151791626:T:G	151791626	G,G	T,T	1,1	-inf,-inf	inf,inf	0.220657,0.132544	8.90944e-05	8.90948e-05
2	chr4:151925551:C:T	151925551	NA,T	NA,C	NA,1	NA,inf	NA,inf	NA,0.411459	8.90539e-05	8.90563e-05
2	chr4:151187090:G:A	151187090	NA,A	NA,G	NA,1	NA,-inf	NA,inf	NA,0.376992	8.90107e-05	8.9013e-05
2	chr4:151039409:G:A	151039409	NA,A	NA,G	NA,1	NA,inf	NA,inf	NA,0.540387	8.88479e-05	8.88507e-05
2	chr4:151144155:T:C	151144155	NA,C	NA,T	NA,1	NA,inf	NA,inf	NA,0.407552	8.87855e-05	8.87879e-05
2	chr4:151890572:CTTAG:C	151890572	C,NA	CTTAG,NA	1,NA	-inf,NA	inf,NA	0.390594,NA	8.86605e-05	8.8662e-05
2	chr4:151936697:G:A	151936697	NA,A	NA,G	NA,1	NA,-inf	NA,inf	NA,0.317987	8.85401e-05	8.85422e-05
2	chr4:152302423:A:T	152302423	NA,T	NA,A	NA,1	NA,inf	NA,inf	NA,0.379519	8.84661e-05	8.84683e-05
2	chr4:151793237:C:T	151793237	NA,T	NA,C	NA,1	NA,-inf	NA,inf	NA,0.520987	8.84572e-05	8.84599e-05
2	chr4:150883184:G:A	150883184	NA,A	NA,G	NA,1	NA,-inf	NA,inf	NA,0.499612	8.84389e-05	8.84416e-05
2	chr4:152305004:T:G	152305004	G,G	T,T	1,1	-inf,inf	inf,inf	0.816825,0.761901	8.83337e-05	8.83354e-05
2	chr4:150765530:T:C	150765530	NA,C	NA,T	NA,1	NA,-inf	NA,inf	NA,0.449766	8.83337e-05	8.83361e-05
2	chr4:152203320:T:G	152203320	NA,G	NA,T	NA,1	NA,inf	NA,inf	NA,0.428027	8.82457e-05	8.82481e-05
2	chr4:151039394:C:G	151039394	NA,G	NA,C	NA,1	NA,inf	NA,inf	NA,0.534422	8.82309e-05	8.82338e-05
2	chr4:151954448:G:C	151954448	NA,C	NA,G	NA,1	NA,-inf	NA,inf	NA,0.455479	8.82061e-05	8.82086e-05
2	chr4:151483233:A:G	151483233	NA,G	NA,A	NA,1	NA,-inf	NA,inf	NA,0.233717	8.81575e-05	8.81594e-05
2	chr4:151873601:TCCTCCTTTATTCA:T	151873601	T,T	TCCTCCTTTATTCA,TCCTCCTTTATTCA	1,1	-inf,-inf	inf,inf	1.38895,0.0450307	8.80449e-05	8.80468e-05
2	chr4:151872066:A:G	151872066	NA,G	NA,A	NA,1	NA,inf	NA,inf	NA,0.452639	8.8037e-05	8.80395e-05
2	chr4:151031106:G:T	151031106	NA,T	NA,G	NA,1	NA,inf	NA,inf	NA,0.536049	8.80296e-05	8.80324e-05
2	chr4:152193694:ACT:A	152193694	NA,A	NA,ACT	NA,1	NA,inf	NA,inf	NA,0.419103	8.79804e-05	8.79828e-05
2	chr4:151665219:G:A	151665219	NA,A	NA,G	NA,1	NA,-inf	NA,inf	NA,0.506214	8.79245e-05	8.79272e-05
2	chr4:151509611:T:C	151509611	NA,C	NA,T	NA,1	NA,-inf	NA,inf	NA,0.22117	8.79033e-05	8.79052e-05
2	chr4:150902291:T:C	150902291	NA,C	NA,T	NA,1	NA,inf	NA,inf	NA,0.381451	8.78353e-05	8.78377e-05
2	chr4:152207302:G:A	152207302	NA,A	NA,G	NA,1	NA,inf	NA,inf	NA,0.399023	8.78257e-05	8.78281e-05
2	chr4:151241430:T:G	151241430	NA,G	NA,T	NA,1	NA,-inf	NA,inf	NA,0.369156	8.78252e-05	8.78275e-05
2	chr4:151191832:A:C	151191832	NA,C	NA,A	NA,1	NA,inf	NA,inf	NA,0.481655	8.78211e-05	8.78236e-05
2	chr4:151299721:C:T	151299721	NA,T	NA,C	NA,1	NA,inf	NA,inf	NA,0.503355	8.78206e-05	8.78232e-05
2	chr4:151738767:C:T	151738767	T,NA	C,NA	1,NA	inf,NA	inf,NA	0.127253,NA	8.7796e-05	8.77971e-05
2	chr4:151744241:T:G	151744241	NA,G	NA,T	NA,1	NA,inf	NA,inf	NA,0.327983	8.776e-05	8.77621e-05
2	chr4:151186623:G:A	151186623	NA,A	NA,G	NA,1	NA,inf	NA,inf	NA,0.344986	8.77495e-05	8.77517e-05
2	chr4:151123498:T:G	151123498	G,NA	T,NA	1,NA	inf,NA	inf,NA	1.11527,NA	8.77077e-05	8.7713e-05
2	chr4:150713830:A:G	150713830	NA,G	NA,A	NA,1	NA,-inf	NA,inf	NA,0.389016	8.767e-05	8.76724e-05
2	chr4:150893918:A:C	150893918	NA,C	NA,A	NA,1	NA,inf	NA,inf	NA,0.298187	8.76285e-05	8.76305e-05
2	chr4:151806175:A:G	151806175	NA,G	NA,A	NA,1	NA,-inf	NA,inf	NA,0.512544	8.76248e-05	8.76275e-05
2	chr4:151382935:T:C	151382935	NA,C	NA,T	NA,1	NA,-inf	NA,inf	NA,0.524389	8.75606e-05	8.75633e-05
2	chr4:151236052:T:C	151236052	NA,C	NA,T	NA,1	NA,-inf	NA,inf	NA,0.489871	8.7504e-05	8.75066e-05
2	chr4:150902841:T:G	150902841	NA,G	NA,T	NA,1	NA,-inf	NA,inf	NA,0.38204	8.73957e-05	8.7398e-05
2	chr4:152052063:C:G	152052063	G,NA	C,NA	1,NA	inf,NA	inf,NA	0.397523,NA	8.73842e-05	8.73857e-05
2	chr4:150698873:T:C	150698873	NA,C	NA,T	NA,1	NA,-inf	NA,inf	NA,0.386483	8.73833e-05	8.73856e-05
2	chr4:150712818:A:G	150712818	NA,G	NA,A	NA,1	NA,-inf	NA,inf	NA,0.386464	8.73802e-05	8.73825e-05
2	chr4:151103485:A:G	151103485	NA,G	NA,A	NA,1	NA,-inf	NA,inf	NA,0.289798	8.73718e-05	8.73739e-05
2	chr4:151893462:G:A	151893462	NA,A	NA,G	NA,1	NA,-inf	NA,inf	NA,0.365156	8.73576e-05	8.73598e-05
2	chr4:151529874:G:A	151529874	NA,A	NA,G	NA,1	NA,-inf	NA,inf	NA,0.227603	8.7336e-05	8.73379e-05
2	chr4:151226296:T:A	151226296	NA,A	NA,T	NA,1	NA,inf	NA,inf	NA,0.522935	8.73294e-05	8.73322e-05
2	chr4:152300057:A:C	152300057	C,NA	A,NA	1,NA	-inf,NA	inf,NA	0.338261,NA	8.73291e-05	8.73305e-05
2	chr4:151869282:T:C	151869282	NA,C	NA,T	NA,1	NA,inf	NA,inf	NA,0.446157	8.73233e-05	8.73258e-05
2	chr4:152035381:C:A	152035381	A,NA	C,NA	1,NA	inf,NA	inf,NA	0.39392,NA	8.72758e-05	8.72773e-05
2	chr4:151336766:C:T	151336766	NA,T	NA,C	NA,1	NA,-inf	NA,inf	NA,0.342154	8.72449e-05	8.72471e-05
2	chr4:152160622:C:T	152160622	T,NA	C,NA	1,NA	-inf,NA	inf,NA	0.602038,NA	8.724e-05	8.72421e-05
2	chr4:152115370:G:A	152115370	A,A	G,G	1,1	inf,inf	inf,inf	1.29463,0.660553	8.71959e-05	8.71992e-05
2	chr4:151266830:G:A	151266830	NA,A	NA,G	NA,1	NA,inf	NA,inf	NA,0.462167	8.71926e-05	8.71951e-05
2	chr4:151566645:C:T	151566645	NA,T	NA,C	NA,1	NA,-inf	NA,inf	NA,0.472843	8.71912e-05	8.71937e-05
2	chr4:150895767:A:G	150895767	NA,G	NA,A	NA,1	NA,-inf	NA,inf	NA,0.348797	8.70958e-05	8.7098e-05
2	chr4:152078366:A:G	152078366	NA,G	NA,A	NA,1	NA,inf	NA,inf	NA,0.348549	8.70848e-05	8.70869e-05
2	chr4:151228886:G:A	151228886	NA,A	NA,G	NA,1	NA,inf	NA,inf	NA,0.519626	8.70125e-05	8.70153e-05
2	chr4:151892693:A:G	151892693	NA,G	NA,A	NA,1	NA,inf	NA,inf	NA,0.392862	8.69949e-05	8.69973e-05
2	chr4:151849005:C:G	151849005	G,G	C,C	1,1	inf,inf	inf,inf	0.1539,0.940187	8.69827e-05	8.69837e-05
2	chr4:151039445:C:T	151039445	NA,T	NA,C	NA,1	NA,inf	NA,inf	NA,0.521818	8.69529e-05	8.69557e-05
2	chr4:151215193:A:C	151215193	NA,C	NA,A	NA,1	NA,inf	NA,inf	NA,0.396836	8.69205e-05	8.69229e-05
2	chr4:150948453:C:T	150948453	NA,T	NA,C	NA,1	NA,inf	NA,inf	NA,0.3032	8.68985e-05	8.69006e-05
2	chr4:151248841:C:T	151248841	NA,T	NA,C	NA,1	NA,inf	NA,inf	NA,0.285466	8.68841e-05	8.68861e-05
2	chr4:150898011:CA:C	150898011	NA,C	NA,CA	NA,1	NA,-inf	NA,inf	NA,0.378397	8.68707e-05	8.6873e-05
2	chr4:150897627:C:T	150897627	NA,T	NA,C	NA,1	NA,inf	NA,inf	NA,0.438623	8.68449e-05	8.68474e-05
2	chr4:150878445:C:A	150878445	NA,A	NA,C	NA,1	NA,-inf	NA,inf	NA,0.379837	8.68247e-05	8.6827e-05
2	chr4:151114147:G:A	151114147	A,NA	G,NA	1,NA	inf,NA	inf,NA	1.10722,NA	8.68205e-05	8.68257e-05
2	chr4:151651546:T:C	151651546	C,C	T,T	1,1	-inf,-inf	inf,inf	1.48956,2.06343	8.67982e-05	8.68431e-05
2	chr4:150801878:AAC:A	150801878	NA,A	NA,AAC	NA,1	NA,-inf	NA,inf	NA,0.43526	8.6741e-05	8.67434e-05
2	chr4:151870614:G:A	151870614	NA,A	NA,G	NA,1	NA,-inf	NA,inf	NA,0.429931	8.67277e-05	8.67302e-05
2	chr4:151192749:C:T	151192749	NA,T	NA,C	NA,1	NA,-inf	NA,inf	NA,0.357418	8.67214e-05	8.67236e-05
2	chr4:152030424:T:G	152030424	G,NA	T,NA	1,NA	inf,NA	inf,NA	0.389889,NA	8.66937e-05	8.66953e-05
2	chr4:151555138:CT:C	151555138	NA,C	NA,CT	NA,1	NA,-inf	NA,inf	NA,0.466724	8.65709e-05	8.65733e-05
2	chr4:152097528:AAAAG:A	152097528	A,NA	AAAAG,NA	1,NA	-inf,NA	inf,NA	0.749989,NA	8.65634e-05	8.65663e-05
2	chr4:151949116:A:G	151949116	NA,G	NA,A	NA,1	NA,-inf	NA,inf	NA,0.440253	8.65629e-05	8.65654e-05
2	chr4:151953724:T:C	151953724	NA,C	NA,T	NA,1	NA,-inf	NA,inf	NA,0.440168	8.65554e-05	8.65578e-05
2	chr4:151945326:G:A	151945326	NA,A	NA,G	NA,1	NA,-inf	NA,inf	NA,0.439877	8.65248e-05	8.65272e-05
2	chr4:151953401:T:C	151953401	NA,C	NA,T	NA,1	NA,-inf	NA,inf	NA,0.439574	8.64931e-05	8.64956e-05
2	chr4:151468842:C:T	151468842	NA,T	NA,C	NA,1	NA,-inf	NA,inf	NA,0.221236	8.64895e-05	8.64914e-05
2	chr4:151950378:G:C	151950378	NA,C	NA,G	NA,1	NA,-inf	NA,inf	NA,0.4394	8.64749e-05	8.64773e-05
2	chr4:151935310:G:A	151935310	NA,A	NA,G	NA,1	NA,-inf	NA,inf	NA,0.439154	8.6449e-05	8.64515e-05
2	chr4:151950577:C:A	151950577	NA,A	NA,C	NA,1	NA,-inf	NA,inf	NA,0.439154	8.6449e-05	8.64515e-05
2	chr4:151947031:C:A	151947031	NA,A	NA,C	NA,1	NA,-inf	NA,inf	NA,0.439154	8.6449e-05	8.64515e-05
2	chr4:151945907:T:C	151945907	NA,C	NA,T	NA,1	NA,-inf	NA,inf	NA,0.439154	8.6449e-05	8.64515e-05
2	chr4:151943988:C:G	151943988	NA,G	NA,C	NA,1	NA,-inf	NA,inf	NA,0.439154	8.6449e-05	8.64515e-05
2	chr4:151915466:G:A	151915466	A,A	G,G	1,1	-inf,-inf	inf,inf	0.774125,1.17223	8.64159e-05	8.64192e-05
2	chr4:151947517:T:G	151947517	NA,G	NA,T	NA,1	NA,-inf	NA,inf	NA,0.43879	8.64129e-05	8.64153e-05
2	chr4:151946414:T:G	151946414	NA,G	NA,T	NA,1	NA,-inf	NA,inf	NA,0.438309	8.63594e-05	8.63618e-05
2	chr4:152165014:A:T	152165014	T,NA	A,NA	1,NA	-inf,NA	inf,NA	0.429299,NA	8.63373e-05	8.63389e-05
2	chr4:151910273:G:A	151910273	NA,A	NA,G	NA,1	NA,-inf	NA,inf	NA,0.295729	8.63125e-05	8.63146e-05
2	chr4:151654519:C:T	151654519	NA,T	NA,C	NA,1	NA,-inf	NA,inf	NA,0.461401	8.63072e-05	8.63096e-05
2	chr4:151404893:G:C	151404893	NA,C	NA,G	NA,1	NA,-inf	NA,inf	NA,0.511762	8.63069e-05	8.63096e-05
2	chr4:151668842:AGGCAGAGCTGGTTCAAGCCAGCCTGG:A	151668842	A,A	AGGCAGAGCTGGTTCAAGCCAGCCTGG,AGGCAGAGCTGGTTCAAGCCAGCCTGG	1,1	-inf,-inf	inf,inf	1.54684,1.97275	8.62922e-05	8.63349e-05
2	chr4:151039440:G:A	151039440	NA,A	NA,G	NA,1	NA,inf	NA,inf	NA,0.514877	8.62787e-05	8.62815e-05
2	chr4:152077590:A:C	152077590	NA,C	NA,A	NA,1	NA,-inf	NA,inf	NA,0.343366	8.625e-05	8.62522e-05
2	chr4:150887763:C:T	150887763	NA,T	NA,C	NA,1	NA,inf	NA,inf	NA,0.364954	8.62427e-05	8.6245e-05
2	chr4:152257448:G:A	152257448	A,NA	G,NA	1,NA	inf,NA	inf,NA	0.573406,NA	8.62257e-05	8.62276e-05
2	chr4:151952798:G:A	151952798	NA,A	NA,G	NA,1	NA,-inf	NA,inf	NA,0.436897	8.62134e-05	8.62159e-05
2	chr4:151881622:A:G	151881622	G,G	A,A	1,1	-inf,inf	inf,inf	1.66164,0.135458	8.61656e-05	8.61691e-05
2	chr4:151996679:G:A	151996679	NA,A	NA,G	NA,1	NA,-inf	NA,inf	NA,0.364597	8.6155e-05	8.61572e-05
2	chr4:151886454:C:T	151886454	NA,T	NA,C	NA,1	NA,-inf	NA,inf	NA,0.292965	8.60973e-05	8.60994e-05
2	chr4:151885590:C:T	151885590	NA,T	NA,C	NA,1	NA,inf	NA,inf	NA,0.3838	8.60233e-05	8.60256e-05
2	chr4:150846302:G:A	150846302	NA,A	NA,G	NA,1	NA,-inf	NA,inf	NA,0.376126	8.59897e-05	8.5992e-05
2	chr4:150848755:T:C	150848755	NA,C	NA,T	NA,1	NA,-inf	NA,inf	NA,0.349866	8.59562e-05	8.59584e-05
2	chr4:151573173:A:G	151573173	NA,G	NA,A	NA,1	NA,inf	NA,inf	NA,0.268153	8.59428e-05	8.59448e-05
2	chr4:151896809:C:A	151896809	NA,A	NA,C	NA,1	NA,inf	NA,inf	NA,0.38302	8.59166e-05	8.59189e-05
2	chr4:151897102:A:T	151897102	NA,T	NA,A	NA,1	NA,inf	NA,inf	NA,0.38302	8.59166e-05	8.59189e-05
2	chr4:150699212:GC:G	150699212	NA,G	NA,GC	NA,1	NA,-inf	NA,inf	NA,0.312438	8.58982e-05	8.59003e-05
```
