## Supplementary material for "Characterization of shared and ancestry-specific signals driving complex traits using multi-ancestry fine-mapping": susiex_nc2.cs80.snp

```
BP	SNP	PIP(CS1)	LogBF(CS1,Pop1)	LogBF(CS1,Pop2)	PIP(CS2)	LogBF(CS2,Pop1)	LogBF(CS2,Pop2)
150698326	chr4:150698326:G:A	2.23991e-09	-1.66637e-10	-1.06592	8.01222e-05	-1.66637e-10	-1.11427
150698730	chr4:150698730:AATT:A	2.15288e-09	-1.66637e-10	-1.10555	8.225e-05	-1.66637e-10	-1.08806
150698873	chr4:150698873:T:C	2.31474e-09	-1.66637e-10	-1.03306	8.73833e-05	-1.66637e-10	-1.02752
150699081	chr4:150699081:G:T	2.43462e-09	-1.66637e-10	-0.982567	9.19468e-05	-1.66637e-10	-0.976617
150699212	chr4:150699212:GC:G	2.11035e-09	-1.66637e-10	-1.1255	8.58982e-05	-1.66637e-10	-1.04466
150699434	chr4:150699434:G:C	1.6973e-09	-1.66637e-10	-1.34332	6.38585e-05	-1.66637e-10	-1.34116
150700338	chr4:150700338:T:C	1.6126e-09	-1.39451	-3.48322e-10	9.33444e-05	-0.961531	-3.48322e-10
150700437	chr4:150700437:G:A	2.14292e-09	-1.66637e-10	-1.11019	8.18317e-05	-1.66637e-10	-1.09316
150700664	chr4:150700664:T:C	3.29945e-10	-1.75974	-1.22145	1.37119e-05	-1.6505	-1.22906
150700684	chr4:150700684:AAC:A	2.13183e-09	-1.66637e-10	-1.11537	8.13934e-05	-1.66637e-10	-1.09853
150700916	chr4:150700916:C:A	3.22528e-09	-0.701337	-3.48322e-10	0.000146863	-0.508325	-3.48322e-10
150701213	chr4:150701213:C:CAT	1.72867e-09	-1.66637e-10	-1.32501	6.40278e-05	-1.66637e-10	-1.33851
150701246	chr4:150701246:T:C	1.68525e-09	-1.66637e-10	-1.35044	6.32528e-05	-1.66637e-10	-1.35069
150701530	chr4:150701530:G:A	2.10032e-09	-1.13027	-3.48322e-10	7.094e-05	-1.23599	-3.48322e-10
150702022	chr4:150702022:A:G	1.71816e-09	-1.66637e-10	-1.3311	6.47201e-05	-1.66637e-10	-1.32776
150702227	chr4:150702227:T:C	2.86046e-09	-1.66637e-10	-0.821375	0.000118236	-1.66637e-10	-0.725144
150702460	chr4:150702460:C:T	2.12688e-09	-1.66637e-10	-1.1177	7.64004e-05	-1.66637e-10	-1.16184
150702678	chr4:150702678:T:G	3.58065e-09	-1.66637e-10	-0.596812	0.000155972	-1.66637e-10	-0.448151
150703116	chr4:150703116:G:A	1.77485e-09	-1.66637e-10	-1.29864	6.79894e-05	-1.66637e-10	-1.27848
150703841	chr4:150703841:G:A	1.6854e-09	-1.66637e-10	-1.35036	6.32556e-05	-1.66637e-10	-1.35064
150703855	chr4:150703855:A:C	1.68472e-09	-1.66637e-10	-1.35075	6.33865e-05	-1.66637e-10	-1.34858
150703944	chr4:150703944:C:T	1.73175e-09	-1.66637e-10	-1.32323	6.33915e-05	-1.66637e-10	-1.3485
150703983	chr4:150703983:T:C	1.45031e-09	-1.50058	-3.48322e-10	4.41356e-05	-1.71056	-3.48322e-10
150704209	chr4:150704209:G:A	2.96086e-10	-1.76068	-1.32878	1.34849e-05	-1.58711	-1.30914
150704224	chr4:150704224:T:C	1.69692e-09	-1.66637e-10	-1.34354	6.38366e-05	-1.66637e-10	-1.3415
150704316	chr4:150704316:G:A	2.99269e-10	-1.76027	-1.3185	1.37404e-05	-1.58211	-1.29538
150704781	chr4:150704781:T:C	2.48125e-09	-1.66637e-10	-0.963596	9.3734e-05	-1.66637e-10	-0.957366
150705092	chr4:150705092:C:G	3.16145e-10	-1.68657	-1.33734	1.5196e-05	-1.45054	-1.32625
150705821	chr4:150705821:A:G	3.75679e-10	-1.65574	-1.19564	1.29445e-05	-1.74625	-1.1909
150706369	chr4:150706369:C:T	1.29689e-09	-1.61239	-3.48322e-10	4.405e-05	-1.7125	-3.48322e-10
150706678	chr4:150706678:AAG:A	4.54347e-09	-1.66637e-10	-0.358666	0.000149981	-1.66637e-10	-0.48732
150706684	chr4:150706684:A:ATT	4.81652e-09	-1.66637e-10	-0.300305	0.00015838	-1.66637e-10	-0.43283
150706791	chr4:150706791:C:T	3.28322e-10	-1.64926	-1.33686	1.63556e-05	-1.37772	-1.32554
150706818	chr4:150706818:A:G	1.22989e-09	-1.66543	-3.48322e-10	8.00132e-05	-1.11564	-3.48322e-10
150708164	chr4:150708164:GA:G	3.01769e-10	-1.75381	-1.31664	1.44164e-05	-1.5336	-1.29585
150708301	chr4:150708301:T:C	3.54048e-09	-1.66637e-10	-0.608094	0.000125038	-1.66637e-10	-0.669212
150709807	chr4:150709807:T:C	9.21664e-09	1.68067	-1.33202	1.51911e-05	-1.42794	-1.34918
150709905	chr4:150709905:A:C	3.27494e-10	-1.69872	-1.28992	1.75073e-05	-1.3632	-1.27201
150709982	chr4:150709982:C:T	2.19823e-09	-1.66637e-10	-1.0847	7.87031e-05	-1.66637e-10	-1.13214
150710499	chr4:150710499:T:C	1.71029e-09	-1.66637e-10	-1.3357	6.59879e-05	-1.66637e-10	-1.30836
150710964	chr4:150710964:A:G	1.73758e-09	-1.66637e-10	-1.31986	6.3458e-05	-1.66637e-10	-1.34745
150711097	chr4:150711097:T:C	1.80046e-09	-1.66637e-10	-1.28432	6.90927e-05	-1.66637e-10	-1.26238
150711295	chr4:150711295:G:A	2.16034e-09	-1.66637e-10	-1.10209	7.74821e-05	-1.66637e-10	-1.14778
150711678	chr4:150711678:C:G	2.38234e-08	1.29831	-3.48322e-10	0.000427092	0.559173	-3.48322e-10
150712281	chr4:150712281:T:G	2.10785e-09	-1.66637e-10	-1.12669	7.61479e-05	-1.66637e-10	-1.16515
150712308	chr4:150712308:C:T	3.92996e-10	-1.75786	-1.04845	1.54815e-05	-1.71212	-1.04606
150712508	chr4:150712508:C:T	1.7026e-09	-1.66637e-10	-1.3402	6.42013e-05	-1.66637e-10	-1.3358
150712818	chr4:150712818:A:G	2.31469e-09	-1.66637e-10	-1.03308	8.73802e-05	-1.66637e-10	-1.02756
150712903	chr4:150712903:G:A	7.96742e-09	-1.66637e-10	0.203004	0.000305256	-1.66637e-10	0.223324
150713309	chr4:150713309:C:A	3.32551e-10	-1.74022	-1.2331	1.38326e-05	-1.65267	-1.21813
150713830	chr4:150713830:A:G	2.32227e-09	-1.66637e-10	-1.02981	8.767e-05	-1.66637e-10	-1.02425
150713953	chr4:150713953:C:T	3.28641e-10	-1.74292	-1.24223	1.36192e-05	-1.65903	-1.22732
150713968	chr4:150713968:A:G	1.72434e-09	-1.66637e-10	-1.32751	6.39194e-05	-1.66637e-10	-1.3402
150714920	chr4:150714920:T:C	2.15236e-09	-1.66637e-10	-1.10579	7.72244e-05	-1.66637e-10	-1.15111
150715618	chr4:150715618:A:G	3.00111e-10	-1.74801	-1.32795	1.45866e-05	-1.50926	-1.30846
150716002	chr4:150716002:G:A	3.07399e-10	-1.70415	-1.34782	1.09192e-05	-1.76105	-1.34626
150716116	chr4:150716116:A:C	2.57521e-08	2.16899	-0.792836	3.55851e-05	-1.16946	-0.756442
150716298	chr4:150716298:C:T	3.15184e-10	-1.68443	-1.34253	1.51241e-05	-1.44808	-1.33346
150716444	chr4:150716444:G:A	1.74115e-09	-1.66637e-10	-1.31781	6.57391e-05	-1.66637e-10	-1.31213
150716988	chr4:150716988:G:A	2.1463e-09	-1.66637e-10	-1.10861	7.70297e-05	-1.66637e-10	-1.15364
150717201	chr4:150717201:G:A	3.09727e-10	-1.70016	-1.34427	1.09625e-05	-1.76134	-1.34201
150717255	chr4:150717255:G:A	3.00696e-10	-1.75758	-1.31644	1.40978e-05	-1.55888	-1.29293
150717519	chr4:150717519:G:T	1.68481e-09	-1.66637e-10	-1.3507	6.32672e-05	-1.66637e-10	-1.35046
150718098	chr4:150718098:T:C	1.7702e-09	-1.66637e-10	-1.30126	6.59248e-05	-1.66637e-10	-1.30931
150719157	chr4:150719157:A:C	3.55859e-10	-1.68223	-1.22335	1.24658e-05	-1.75525	-1.21959
150719545	chr4:150719545:T:C	3.10625e-10	-1.6996	-1.34192	1.09949e-05	-1.76137	-1.33903
150719745	chr4:150719745:C:T	2.09441e-09	-1.66637e-10	-1.13309	7.99306e-05	-1.66637e-10	-1.11667
150720034	chr4:150720034:A:G	2.99481e-10	-1.74978	-1.32828	1.44694e-05	-1.51714	-1.30865
150720292	chr4:150720292:C:T	3.08124e-10	-1.76144	-1.28817	1.38143e-05	-1.61044	-1.26168
150720321	chr4:150720321:G:A	2.15829e-09	-1.66637e-10	-1.10304	7.6941e-05	-1.66637e-10	-1.15479
150720385	chr4:150720385:A:G	2.15009e-09	-1.66637e-10	-1.10684	7.7142e-05	-1.66637e-10	-1.15218
150720692	chr4:150720692:A:T	2.3532e-09	-1.66637e-10	-1.01658	9.57548e-05	-1.66637e-10	-0.936037
150720962	chr4:150720962:TAAGTCAAGC:T	2.51831e-09	-1.66637e-10	-0.948769	9.5092e-05	-1.66637e-10	-0.942983
150721773	chr4:150721773:C:T	2.91357e-10	-1.75978	-1.34578	1.18337e-05	-1.67903	-1.34784
150721774	chr4:150721774:G:A	3.65424e-10	-1.64078	-1.23827	1.24813e-05	-1.74017	-1.23342
150721788	chr4:150721788:C:T	3.06091e-10	-1.71092	-1.34531	1.42426e-05	-1.50408	-1.33751
150722099	chr4:150722099:G:A	1.71288e-09	-1.66637e-10	-1.33418	6.50473e-05	-1.66637e-10	-1.32271
150722198	chr4:150722198:C:T	2.14445e-09	-1.66637e-10	-1.10947	8.18603e-05	-1.66637e-10	-1.09281
150722516	chr4:150722516:A:G	1.69422e-09	-1.66637e-10	-1.34513	6.37268e-05	-1.66637e-10	-1.34322
150722959	chr4:150722959:A:G	3.75877e-10	-1.60785	-1.243	1.26059e-05	-1.72498	-1.23868
150723021	chr4:150723021:G:A	2.11336e-09	-1.12408	-3.48322e-10	4.71369e-05	-1.64477	-3.48322e-10
150723036	chr4:150723036:C:A	2.11476e-09	-1.66637e-10	-1.12341	8.0694e-05	-1.66637e-10	-1.10716
150723408	chr4:150723408:G:A	1.41925e-09	-1.52223	-3.48322e-10	4.88137e-05	-1.60982	-3.48322e-10
150724443	chr4:150724443:C:T	1.68713e-09	-1.66637e-10	-1.34933	6.34006e-05	-1.66637e-10	-1.34835
150725179	chr4:150725179:T:C	1.73056e-09	-1.66637e-10	-1.32391	6.40754e-05	-1.66637e-10	-1.33777
150725253	chr4:150725253:G:C	3.77082e-09	-0.545063	-3.48322e-10	7.63157e-05	-1.16295	-3.48322e-10
150725336	chr4:150725336:G:A	1.42125e-09	-1.52082	-3.48322e-10	4.25322e-05	-1.74756	-3.48322e-10
150726153	chr4:150726153:T:C	1.72818e-09	-1.66637e-10	-1.32529	6.64412e-05	-1.66637e-10	-1.30151
150726296	chr4:150726296:C:T	3.68049e-10	-1.75876	-1.11313	1.45753e-05	-1.70939	-1.10911
150726395	chr4:150726395:A:T	2.25116e-09	-1.66637e-10	-1.06091	8.05054e-05	-1.66637e-10	-1.1095
150726703	chr4:150726703:G:A	2.69787e-09	-1.66637e-10	-0.879894	0.000111173	-1.66637e-10	-0.786739
150726713	chr4:150726713:T:C	2.95983e-09	-0.787226	-3.48322e-10	0.000234006	-0.042479	-3.48322e-10
150726773	chr4:150726773:G:A	2.98744e-10	-1.76155	-1.31897	1.33506e-05	-1.61012	-1.29614
150728187	chr4:150728187:A:T	3.18452e-10	-1.74608	-1.27056	1.31257e-05	-1.66666	-1.25659
150728463	chr4:150728463:T:C	1.68488e-09	-1.66637e-10	-1.35066	6.3278e-05	-1.66637e-10	-1.35029
150728718	chr4:150728718:T:C	2.53063e-09	-1.66637e-10	-0.943887	9.5568e-05	-1.66637e-10	-0.93799
150728773	chr4:150728773:C:T	1.8422e-09	-1.66637e-10	-1.2614	7.14225e-05	-1.66637e-10	-1.22921
150729909	chr4:150729909:A:C	7.50107e-09	-1.66637e-10	0.14269	0.000260799	-1.66637e-10	0.0659226
150730538	chr4:150730538:C:T	1.79508e-09	-1.66637e-10	-1.28731	6.88612e-05	-1.66637e-10	-1.26573
150730794	chr4:150730794:G:A	2.79399e-09	-1.66637e-10	-0.844888	0.00010558	-1.66637e-10	-0.838356
150731206	chr4:150731206:TA:T	2.55243e-09	-1.66637e-10	-0.93531	9.6391e-05	-1.66637e-10	-0.929414
150732373	chr4:150732373:C:T	3.04634e-10	-1.72088	-1.34012	1.40392e-05	-1.52599	-1.32998
150732445	chr4:150732445:T:C	3.138e-10	-1.68759	-1.34376	1.50189e-05	-1.45324	-1.33527
150732887	chr4:150732887:T:C	1.69555e-09	-1.34435	-3.48322e-10	7.55008e-05	-1.17368	-3.48322e-10
150733394	chr4:150733394:A:G	7.19913e-09	-1.66637e-10	0.101604	0.000250565	-1.66637e-10	0.0258925
150733440	chr4:150733440:TGTC:T	1.75001e-09	-1.66637e-10	-1.31274	6.8085e-05	-1.66637e-10	-1.27707
150733580	chr4:150733580:A:T	3.90581e-10	-1.47862	-1.33386	1.14928e-05	-1.71729	-1.33882
150733600	chr4:150733600:C:T	1.43807e-09	-1.50906	-3.48322e-10	4.54219e-05	-1.68183	-3.48322e-10
150733927	chr4:150733927:C:T	2.5127e-09	-1.66637e-10	-0.950998	9.48828e-05	-1.66637e-10	-0.945185
150734055	chr4:150734055:T:C	1.47361e-09	-1.48464	-3.48322e-10	4.61992e-05	-1.66487	-3.48322e-10
150734065	chr4:150734065:A:G	1.11853e-09	-1.76034	-3.48322e-10	5.67237e-05	-1.45963	-3.48322e-10
150734183	chr4:150734183:A:G	1.89438e-09	-1.23346	-3.48322e-10	0.000152317	-0.471862	-3.48322e-10
150734687	chr4:150734687:T:C	2.1851e-09	-1.66637e-10	-1.09069	7.82944e-05	-1.66637e-10	-1.13735
150735437	chr4:150735437:C:T	3.00642e-10	-1.76083	-1.31336	1.31602e-05	-1.63174	-1.28889
150736912	chr4:150736912:A:G	2.22012e-09	-1.66637e-10	-1.0748	7.94308e-05	-1.66637e-10	-1.12294
150737041	chr4:150737041:C:T	1.69881e-09	-1.66637e-10	-1.34243	6.49127e-05	-1.66637e-10	-1.32478
150737053	chr4:150737053:A:C	2.21488e-09	-1.66637e-10	-1.07716	8.94379e-05	-1.66637e-10	-1.00428
150737411	chr4:150737411:G:A	2.06455e-09	-1.66637e-10	-1.14745	7.86954e-05	-1.66637e-10	-1.13224
150737676	chr4:150737676:C:A	2.51375e-09	-1.66637e-10	-0.950582	9.49217e-05	-1.66637e-10	-0.944775
150738234	chr4:150738234:G:A	3.21951e-10	-1.72005	-1.28566	1.65856e-05	-1.42231	-1.26698
150738502	chr4:150738502:A:T	1.71994e-09	-1.66637e-10	-1.33007	6.3808e-05	-1.66637e-10	-1.34195
150739352	chr4:150739352:AT:A	3.12021e-10	-1.69833	-1.33871	1.47729e-05	-1.47689	-1.32814
150739375	chr4:150739375:G:A	6.65986e-10	-1.26641	-1.01244	2.03712e-05	-1.47956	-1.00415
150739727	chr4:150739727:C:G	3.21111e-10	-1.71917	-1.28916	1.65611e-05	-1.41961	-1.27116
150740045	chr4:150740045:C:T	1.7255e-09	-1.66637e-10	-1.32684	6.39461e-05	-1.66637e-10	-1.33979
150740406	chr4:150740406:G:A	3.15121e-10	-1.6767	-1.35045	1.09447e-05	-1.75471	-1.35026
150740469	chr4:150740469:G:A	3.59725e-10	-1.62931	-1.26546	1.22056e-05	-1.73487	-1.26105
150740555	chr4:150740555:A:C	1.79452e-09	-1.66637e-10	-1.28762	7.31346e-05	-1.66637e-10	-1.20553
150740852	chr4:150740852:C:T	1.68514e-09	-1.66637e-10	-1.35051	6.3353e-05	-1.66637e-10	-1.3491
150740962	chr4:150740962:T:C	4.55707e-10	-1.58297	-1.07529	1.40323e-05	-1.72767	-1.1288
150740998	chr4:150740998:T:C	2.96135e-10	-1.75969	-1.32961	1.35948e-05	-1.57761	-1.31053
150741145	chr4:150741145:T:C	2.21521e-09	-1.66637e-10	-1.07701	7.92738e-05	-1.66637e-10	-1.12492
150741800	chr4:150741800:G:C	2.66854e-09	-1.66637e-10	-0.890826	0.000100837	-1.66637e-10	-0.884324
150741918	chr4:150741918:G:C	2.388e-09	-1.66637e-10	-1.0019	9.01471e-05	-1.66637e-10	-0.996384
150742017	chr4:150742017:A:G	3.81993e-10	-1.61346	-1.22125	1.28527e-05	-1.7277	-1.21657
150742230	chr4:150742230:C:T	4.66291e-09	-1.66637e-10	-0.332716	0.000139215	-1.66637e-10	-0.561805
150742870	chr4:150742870:C:T	2.54178e-09	-1.66637e-10	-0.939491	9.59877e-05	-1.66637e-10	-0.933607
150743286	chr4:150743286:C:T	3.75612e-10	-1.7423	-1.10926	1.41703e-05	-1.74139	-1.10529
150743640	chr4:150743640:G:T	3.19435e-10	-1.74279	-1.27077	1.35528e-05	-1.64374	-1.24749
150743722	chr4:150743722:G:A	2.21913e-09	-1.66637e-10	-1.07524	7.93997e-05	-1.66637e-10	-1.12333
150743945	chr4:150743945:C:T	3.82152e-10	-1.73918	-1.09512	1.434e-05	-1.74382	-1.09095
150744127	chr4:150744127:T:C	1.68802e-09	-1.66637e-10	-1.3488	6.39893e-05	-1.66637e-10	-1.33911
150744143	chr4:150744143:A:G	1.69398e-09	-1.66637e-10	-1.34528	6.38444e-05	-1.66637e-10	-1.34138
150744162	chr4:150744162:T:C	1.34901e-08	0.729598	-3.48322e-10	0.000138993	-0.563403	-3.48322e-10
150744639	chr4:150744639:G:A	4.25637e-09	-1.66637e-10	-0.423941	0.00019143	-1.66637e-10	-0.243306
150745215	chr4:150745215:G:A	2.18498e-09	-1.66637e-10	-1.09075	7.87346e-05	-1.66637e-10	-1.13174
150746194	chr4:150746194:G:A	2.92629e-10	-1.76148	-1.33973	1.21285e-05	-1.6596	-1.34267
150746752	chr4:150746752:C:T	2.57508e-09	-1.66637e-10	-0.926476	9.7177e-05	-1.66637e-10	-0.921293
150746802	chr4:150746802:G:A	2.59028e-09	-1.66637e-10	-0.920592	9.77567e-05	-1.66637e-10	-0.915346
150746806	chr4:150746806:G:A	7.12411e-09	-1.66637e-10	0.0911284	0.00024783	-1.66637e-10	0.0149144
150746923	chr4:150746923:G:C	5.55109e-09	-1.66637e-10	-0.158363	0.000194252	-1.66637e-10	-0.228672
150746994	chr4:150746994:T:C	2.0596e-09	-1.66637e-10	-1.14985	7.84788e-05	-1.66637e-10	-1.135
150747307	chr4:150747307:G:A	2.22975e-09	-1.66637e-10	-1.07047	7.99809e-05	-1.66637e-10	-1.11604
150747374	chr4:150747374:A:G	2.99147e-10	-1.76063	-1.31855	1.36197e-05	-1.58762	-1.29869
150747932	chr4:150747932:C:G	3.83064e-10	-1.64743	-1.18448	1.3137e-05	-1.74305	-1.17934
150748446	chr4:150748446:A:G	5.69533e-10	-1.20994	-1.22535	1.68071e-05	-1.46366	-1.21236
150748501	chr4:150748501:T:C	1.71782e-09	-1.66637e-10	-1.3313	6.37592e-05	-1.66637e-10	-1.34271
150748734	chr4:150748734:C:T	3.69868e-10	-1.62346	-1.2435	1.25144e-05	-1.73236	-1.23859
150748962	chr4:150748962:G:A	1.25903e-09	-1.64202	-3.48322e-10	5.57043e-05	-1.47777	-3.48322e-10
150748966	chr4:150748966:C:A	5.85462e-08	2.20005	-0.00258742	0.000116433	-0.757797	0.0172851
150749316	chr4:150749316:T:A	2.99195e-10	-1.761	-1.31801	1.3583e-05	-1.59369	-1.29532
150749605	chr4:150749605:T:A	1.68602e-09	-1.66637e-10	-1.34998	6.33222e-05	-1.66637e-10	-1.34959
150751002	chr4:150751002:T:C	3.33339e-10	-1.69425	-1.2767	1.80178e-05	-1.35397	-1.2525
150751209	chr4:150751209:A:T	2.13881e-09	-1.66637e-10	-1.11211	8.16109e-05	-1.66637e-10	-1.09586
150751800	chr4:150751800:G:A	1.68719e-09	-1.66637e-10	-1.34929	6.32854e-05	-1.66637e-10	-1.35017
150752158	chr4:150752158:T:C	1.23276e-09	-1.6631	-3.48322e-10	4.25268e-05	-1.74769	-3.48322e-10
150752246	chr4:150752246:A:C	1.79959e-07	2.25066	1.06971	0.000339969	-0.716721	1.04775
150752247	chr4:150752247:C:T	2.21976e-09	-1.66637e-10	-1.07496	7.94203e-05	-1.66637e-10	-1.12307
150752780	chr4:150752780:C:T	3.04739e-09	-1.66637e-10	-0.758071	0.000124496	-1.66637e-10	-0.673555
150752898	chr4:150752898:C:T	2.41837e-09	-1.66637e-10	-0.989264	0.000100003	-1.66637e-10	-0.892624
150753435	chr4:150753435:T:A	1.73278e-09	-1.66637e-10	-1.32263	6.53116e-05	-1.66637e-10	-1.31866
150753575	chr4:150753575:C:T	2.51464e-09	-1.66637e-10	-0.950227	9.49549e-05	-1.66637e-10	-0.944425
150753731	chr4:150753731:C:T	2.33215e-09	-1.66637e-10	-1.02557	8.31234e-05	-1.66637e-10	-1.0775
150753880	chr4:150753880:A:G	2.22914e-09	-1.66637e-10	-1.07074	9.3265e-05	-1.66637e-10	-0.962382
150753921	chr4:150753921:T:C	3.61727e-10	-1.75663	-1.1326	1.41892e-05	-1.71659	-1.12876
150754222	chr4:150754222:C:T	1.6853e-09	-1.66637e-10	-1.35042	6.33587e-05	-1.66637e-10	-1.34902
150754667	chr4:150754667:C:T	3.18811e-10	-1.75041	-1.2651	1.45338e-05	-1.57715	-1.2442
150754799	chr4:150754799:T:C	1.88834e-09	-1.23666	-3.48322e-10	0.000152885	-0.468138	-3.48322e-10
150754821	chr4:150754821:T:C	3.00942e-10	-1.7612	-1.312	1.32939e-05	-1.62589	-1.28463
150755270	chr4:150755270:G:T	1.11776e-09	-1.76103	-3.48322e-10	4.73573e-05	-1.64011	-3.48322e-10
150756004	chr4:150756004:C:T	2.41017e-09	-1.66637e-10	-0.992659	9.95901e-05	-1.66637e-10	-0.896764
150756103	chr4:150756103:T:C	2.12176e-09	-1.66637e-10	-1.12011	8.08992e-05	-1.66637e-10	-1.10462
150756439	chr4:150756439:A:C	2.2574e-09	-1.66637e-10	-1.05814	8.07083e-05	-1.66637e-10	-1.10699
150756459	chr4:150756459:T:C	2.16072e-09	-1.66637e-10	-1.10191	8.2438e-05	-1.66637e-10	-1.08578
150756586	chr4:150756586:C:T	1.19468e-09	-1.69448	-3.48322e-10	4.31402e-05	-1.73337	-3.48322e-10
150756640	chr4:150756640:G:A	1.926e-09	-1.66637e-10	-1.21691	7.78631e-05	-1.66637e-10	-1.14288
150756682	chr4:150756682:T:C	2.41323e-09	-1.66637e-10	-0.991391	9.82475e-05	-1.66637e-10	-0.910337
150757157	chr4:150757157:G:A	3.30685e-10	-1.71546	-1.26349	1.73494e-05	-1.40674	-1.23753
150757588	chr4:150757588:C:A	2.13867e-09	-1.66637e-10	-1.11217	8.15826e-05	-1.66637e-10	-1.09621
150757839	chr4:150757839:G:A	2.42413e-09	-1.66637e-10	-0.986882	0.000100235	-1.66637e-10	-0.890314
150758163	chr4:150758163:G:A	4.04858e-09	-0.473991	-3.48322e-10	8.18771e-05	-1.09261	-3.48322e-10
150758313	chr4:150758313:C:T	1.28698e-09	-1.62006	-3.48322e-10	4.19722e-05	-1.76082	-3.48322e-10
150759175	chr4:150759175:G:A	3.15815e-10	-1.76132	-1.26364	1.27451e-05	-1.71273	-1.23994
150759840	chr4:150759840:C:T	2.03971e-09	-1.66637e-10	-1.15955	7.91699e-05	-1.66637e-10	-1.12623
150760175	chr4:150760175:T:C	1.83832e-09	-1.66637e-10	-1.26351	6.71263e-05	-1.66637e-10	-1.29125
150760591	chr4:150760591:C:T	3.78007e-10	-1.74573	-1.09947	1.4332e-05	-1.73722	-1.09811
150760809	chr4:150760809:T:C	1.68478e-09	-1.66637e-10	-1.35072	6.3274e-05	-1.66637e-10	-1.35035
150761318	chr4:150761318:T:C	1.74172e-09	-1.31748	-3.48322e-10	4.89426e-05	-1.60718	-3.48322e-10
150761616	chr4:150761616:A:T	3.23234e-10	-1.76051	-1.24123	1.31788e-05	-1.70429	-1.21493
150761669	chr4:150761669:T:C	1.91623e-09	-1.66637e-10	-1.22199	7.74838e-05	-1.66637e-10	-1.14776
150762188	chr4:150762188:C:A	3.10171e-10	-1.69428	-1.34871	1.09126e-05	-1.75737	-1.35053
150762824	chr4:150762824:C:T	2.22486e-09	-1.66637e-10	-1.07266	7.95857e-05	-1.66637e-10	-1.12099
150762918	chr4:150762918:A:G	1.68482e-09	-1.66637e-10	-1.3507	6.32785e-05	-1.66637e-10	-1.35028
150763314	chr4:150763314:TC:T	2.22605e-09	-1.66637e-10	-1.07213	8.00617e-05	-1.66637e-10	-1.11503
150763522	chr4:150763522:G:C	3.6799e-10	-1.75101	-1.12104	1.41752e-05	-1.72935	-1.11698
150764370	chr4:150764370:T:G	3.21954e-09	-1.66637e-10	-0.703119	0.000132045	-1.66637e-10	-0.614685
150764731	chr4:150764731:C:G	3.77685e-09	-1.66637e-10	-0.543466	0.000169107	-1.66637e-10	-0.367295
150764821	chr4:150764821:G:A	3.20812e-10	-1.74293	-1.26632	1.49102e-05	-1.55029	-1.24549
150765024	chr4:150765024:T:C	3.04445e-10	-1.76032	-1.3013	1.23085e-05	-1.70298	-1.28456
150765066	chr4:150765066:A:G	2.40114e-09	-1.66637e-10	-0.996412	9.91701e-05	-1.66637e-10	-0.900991
150765530	chr4:150765530:T:C	2.49308e-09	-1.66637e-10	-0.95884	8.83337e-05	-1.66637e-10	-1.01671
150765533	chr4:150765533:CT:C	2.41027e-09	-1.66637e-10	-0.992617	9.96031e-05	-1.66637e-10	-0.896634
150765810	chr4:150765810:T:C	1.68475e-09	-1.66637e-10	-1.35074	6.32689e-05	-1.66637e-10	-1.35043
150766268	chr4:150766268:C:A	3.03068e-10	-1.71753	-1.34862	1.39511e-05	-1.5184	-1.34387
150766363	chr4:150766363:G:A	2.3504e-09	-1.66637e-10	-1.01777	9.68401e-05	-1.66637e-10	-0.924766
150767048	chr4:150767048:C:T	7.50216e-09	0.142835	-3.48322e-10	0.000251447	0.029407	-3.48322e-10
150767526	chr4:150767526:A:G	3.12978e-10	-1.69951	-1.33447	1.47778e-05	-1.48192	-1.32278
150767542	chr4:150767542:G:A	1.8148e-09	-1.66637e-10	-1.27638	7.20667e-05	-1.66637e-10	-1.22023
150767790	chr4:150767790:G:A	1.74237e-09	-1.66637e-10	-1.31711	6.56334e-05	-1.66637e-10	-1.31374
150768058	chr4:150768058:T:C	4.26515e-09	-1.66637e-10	-0.421879	0.000150708	-1.66637e-10	-0.482485
150769099	chr4:150769099:G:C	3.34578e-10	-1.63736	-1.32989	1.13779e-05	-1.73821	-1.32795
150769334	chr4:150769334:A:G	2.14284e-09	-1.11022	-3.48322e-10	5.47838e-05	-1.49443	-3.48322e-10
150769685	chr4:150769685:T:C	2.29446e-09	-1.66637e-10	-1.04186	8.1842e-05	-1.66637e-10	-1.09304
150769919	chr4:150769919:G:A	2.51464e-09	-1.66637e-10	-0.950227	9.49549e-05	-1.66637e-10	-0.944425
150770308	chr4:150770308:T:C	2.80587e-09	-0.840644	-3.48322e-10	6.03036e-05	-1.39844	-3.48322e-10
150770423	chr4:150770423:C:T	3.02787e-10	-1.71773	-1.34935	1.39014e-05	-1.52055	-1.34529
150770668	chr4:150770668:A:G	1.69402e-09	-1.66637e-10	-1.34525	6.36669e-05	-1.66637e-10	-1.34416
150770887	chr4:150770887:G:A	2.08303e-08	1.16405	-3.48322e-10	0.000227727	-0.0696787	-3.48322e-10
150771027	chr4:150771027:C:T	4.49195e-09	-1.66637e-10	-0.370069	0.000151674	-1.66637e-10	-0.476091
150771058	chr4:150771058:CTT:C	1.53286e-09	-1.44522	-3.48322e-10	5.19443e-05	-1.54766	-3.48322e-10
150771100	chr4:150771100:G:A	1.27927e-09	-1.62607	-3.48322e-10	4.19411e-05	-1.76156	-3.48322e-10
150771107	chr4:150771107:T:C	2.54445e-09	-1.66637e-10	-0.938443	9.58579e-05	-1.66637e-10	-0.93496
150771325	chr4:150771325:G:A	3.16327e-10	-1.76078	-1.26256	1.24698e-05	-1.73028	-1.24424
150771597	chr4:150771597:C:G	1.68509e-09	-1.66637e-10	-1.35054	6.32486e-05	-1.66637e-10	-1.35075
150771599	chr4:150771599:C:T	1.68557e-09	-1.66637e-10	-1.35025	6.32532e-05	-1.66637e-10	-1.35068
150771786	chr4:150771786:C:T	2.38115e-09	-1.66637e-10	-1.00477	9.82704e-05	-1.66637e-10	-0.910104
150771997	chr4:150771997:A:G	3.00276e-10	-1.76104	-1.31437	1.36857e-05	-1.5941	-1.28738
150772731	chr4:150772731:C:T	2.50906e-09	-1.66637e-10	-0.952449	9.47415e-05	-1.66637e-10	-0.946675
150772837	chr4:150772837:A:G	1.69354e-09	-1.66637e-10	-1.34554	6.36473e-05	-1.66637e-10	-1.34447
150773446	chr4:150773446:T:A	2.51464e-09	-1.66637e-10	-0.950227	9.49549e-05	-1.66637e-10	-0.944425
150773798	chr4:150773798:A:G	2.38956e-09	-1.66637e-10	-1.00125	9.1177e-05	-1.66637e-10	-0.985024
150774110	chr4:150774110:T:C	2.47516e-09	-1.66637e-10	-0.966051	0.000102629	-1.66637e-10	-0.866707
150774124	chr4:150774124:G:C	2.83928e-09	-1.66637e-10	-0.828806	0.000121963	-1.66637e-10	-0.694112
150774193	chr4:150774193:G:A	1.79033e-09	-1.66637e-10	-1.28996	6.71869e-05	-1.66637e-10	-1.29035
150775360	chr4:150775360:A:C	2.11417e-09	-1.66637e-10	-1.12369	8.06647e-05	-1.66637e-10	-1.10753
150775746	chr4:150775746:G:C	1.41733e-09	-1.52358	-3.48322e-10	8.93357e-05	-1.00543	-3.48322e-10
150776244	chr4:150776244:G:A	6.57043e-08	2.32722	-0.0144128	0.000126249	-0.686942	0.0273674
150776779	chr4:150776779:CAGCCTGG:C	3.00489e-10	-1.76148	-1.31322	1.35623e-05	-1.6041	-1.28644
150777887	chr4:150777887:T:C	3.11751e-10	-1.76141	-1.27649	1.25504e-05	-1.7133	-1.25478
150778188	chr4:150778188:G:T	3.79326e-10	-1.74611	-1.0956	1.44348e-05	-1.73653	-1.09165
150778669	chr4:150778669:C:T	2.29554e-09	-1.66637e-10	-1.04139	8.18774e-05	-1.66637e-10	-1.0926
150778779	chr4:150778779:T:C	7.24766e-09	0.108322	-3.48322e-10	0.00010958	-0.801171	-3.48322e-10
150778988	chr4:150778988:C:T	1.73367e-09	-1.66637e-10	-1.32212	6.41576e-05	-1.66637e-10	-1.33649
150779088	chr4:150779088:T:C	6.41982e-09	-1.66637e-10	-0.0129674	0.000224074	-1.66637e-10	-0.0858523
150780181	chr4:150780181:A:G	4.27003e-09	-1.66637e-10	-0.420735	0.000151517	-1.66637e-10	-0.477127
150780687	chr4:150780687:A:T	2.56033e-09	-1.66637e-10	-0.932222	9.64855e-05	-1.66637e-10	-0.928435
150781211	chr4:150781211:T:C	3.01282e-10	-1.75463	-1.31744	1.43694e-05	-1.54069	-1.29204
150781404	chr4:150781404:G:A	1.71498e-09	-1.66637e-10	-1.33295	6.60411e-05	-1.66637e-10	-1.30755
150781423	chr4:150781423:T:A	2.29274e-09	-1.66637e-10	-1.04261	8.17869e-05	-1.66637e-10	-1.09371
150781464	chr4:150781464:T:C	2.29704e-09	-1.66637e-10	-1.04074	8.19278e-05	-1.66637e-10	-1.09199
150781624	chr4:150781624:A:G	2.18621e-09	-1.66637e-10	-1.09019	7.3819e-05	-1.66637e-10	-1.19621
150781964	chr4:150781964:C:T	2.91126e-10	-1.75797	-1.34839	1.26281e-05	-1.61115	-1.35075
150782187	chr4:150782187:G:A	2.29384e-09	-1.66637e-10	-1.04213	8.18229e-05	-1.66637e-10	-1.09327
150782758	chr4:150782758:A:ATT	1.68473e-09	-1.66637e-10	-1.35075	6.32642e-05	-1.66637e-10	-1.35051
150783036	chr4:150783036:T:A	2.51464e-09	-1.66637e-10	-0.950227	9.49549e-05	-1.66637e-10	-0.944425
150783368	chr4:150783368:G:C	3.24656e-10	-1.73333	-1.26402	1.64387e-05	-1.45994	-1.23825
150783949	chr4:150783949:ACT:A	2.33328e-09	-1.66637e-10	-1.02508	8.31772e-05	-1.66637e-10	-1.07685
150785047	chr4:150785047:G:A	3.26996e-09	-0.687579	-3.48322e-10	6.64253e-05	-1.30175	-3.48322e-10
150785257	chr4:150785257:G:T	1.86414e-09	-1.66637e-10	-1.24956	6.80628e-05	-1.66637e-10	-1.2774
150785291	chr4:150785291:C:T	3.74439e-10	-1.75742	-1.09726	1.47315e-05	-1.71441	-1.09342
150785380	chr4:150785380:G:A	3.17516e-10	-1.75285	-1.26674	1.32316e-05	-1.67189	-1.24333
150785650	chr4:150785650:AT:A	2.05055e-09	-1.66637e-10	-1.15425	7.81614e-05	-1.66637e-10	-1.13905
150785986	chr4:150785986:G:T	3.28498e-10	-1.72911	-1.25647	1.68198e-05	-1.44568	-1.22959
150786132	chr4:150786132:T:C	1.74966e-09	-1.66637e-10	-1.31293	6.79788e-05	-1.66637e-10	-1.27863
150786369	chr4:150786369:G:A	2.3053e-09	-1.66637e-10	-1.03715	8.22173e-05	-1.66637e-10	-1.08846
150786692	chr4:150786692:C:T	2.46912e-09	-1.66637e-10	-0.968494	9.3047e-05	-1.66637e-10	-0.964723
150786969	chr4:150786969:C:T	1.80284e-09	-1.66637e-10	-1.28299	6.96503e-05	-1.66637e-10	-1.25434
150786981	chr4:150786981:C:T	3.10667e-10	-1.72166	-1.31973	1.4018e-05	-1.57941	-1.27808
150787043	chr4:150787043:C:A	2.05283e-08	1.14945	-3.48322e-10	0.000165345	-0.389793	-3.48322e-10
150787709	chr4:150787709:AATT:A	2.40939e-09	-1.66637e-10	-0.992985	9.96777e-05	-1.66637e-10	-0.895885
150787748	chr4:150787748:T:C	2.18718e-09	-1.08975	-3.48322e-10	4.79124e-05	-1.62845	-3.48322e-10
150788704	chr4:150788704:T:G	1.68502e-09	-1.66637e-10	-1.35058	6.32999e-05	-1.66637e-10	-1.34994
150789081	chr4:150789081:T:A	2.87021e-09	-1.66637e-10	-0.81797	0.000108066	-1.66637e-10	-0.815089
150789251	chr4:150789251:C:T	1.44819e-09	-1.50205	-3.48322e-10	4.2195e-05	-1.75553	-3.48322e-10
150789608	chr4:150789608:C:T	3.54389e-10	-1.65027	-1.25944	1.21623e-05	-1.74404	-1.25545
150789752	chr4:150789752:A:G	3.14821e-10	-1.68949	-1.33862	1.50231e-05	-1.46018	-1.32806
150790288	chr4:150790288:T:A	2.82837e-09	-1.66637e-10	-0.832658	0.000119878	-1.66637e-10	-0.711351
150790549	chr4:150790549:T:C	1.74551e-09	-1.66637e-10	-1.31531	6.44766e-05	-1.66637e-10	-1.33152
150790648	chr4:150790648:A:G	1.98156e-09	-1.18847	-3.48322e-10	5.0329e-05	-1.57925	-3.48322e-10
150790649	chr4:150790649:T:C	2.31141e-09	-1.66637e-10	-1.0345	8.23954e-05	-1.66637e-10	-1.0863
150790673	chr4:150790673:T:C	2.26799e-09	-1.66637e-10	-1.05346	9.30081e-05	-1.66637e-10	-0.965141
150790902	chr4:150790902:T:C	6.59097e-08	2.18798	0.127944	0.000136433	-0.754191	0.172196
150791416	chr4:150791416:C:T	1.74819e-09	-1.31377	-3.48322e-10	0.000134854	-0.593636	-3.48322e-10
150791474	chr4:150791474:G:A	2.46124e-09	-1.66637e-10	-0.971691	9.27491e-05	-1.66637e-10	-0.96793
150792374	chr4:150792374:T:C	1.73455e-09	-1.66637e-10	-1.32161	6.41962e-05	-1.66637e-10	-1.33588
150792630	chr4:150792630:A:G	1.72449e-09	-1.66637e-10	-1.32743	6.40488e-05	-1.66637e-10	-1.33818
150792711	chr4:150792711:T:C	3.16048e-10	-1.76125	-1.26297	1.2755e-05	-1.7109	-1.24101
150793036	chr4:150793036:C:T	2.98063e-10	-1.76132	-1.32148	1.31679e-05	-1.6225	-1.29755
150793164	chr4:150793164:G:A	4.09113e-09	-1.66637e-10	-0.463535	0.000138107	-1.66637e-10	-0.569799
150793297	chr4:150793297:C:T	1.17772e-09	-1.70878	-3.48322e-10	5.00276e-05	-1.58525	-3.48322e-10
150793980	chr4:150793980:T:C	2.08381e-09	-1.66637e-10	-1.13816	7.94706e-05	-1.66637e-10	-1.12244
150795333	chr4:150795333:G:A	3.05569e-10	-1.70824	-1.34969	1.08793e-05	-1.76037	-1.3506
150795350	chr4:150795350:G:A	1.22411e-09	-1.67014	-3.48322e-10	4.19423e-05	-1.76153	-3.48322e-10
150795884	chr4:150795884:A:G	1.68746e-09	-1.66637e-10	-1.34913	6.32668e-05	-1.66637e-10	-1.35047
150796013	chr4:150796013:A:T	2.48832e-09	-1.66637e-10	-0.960749	9.35615e-05	-1.66637e-10	-0.959208
150796014	chr4:150796014:C:T	3.88738e-10	-1.74834	-1.06887	1.47864e-05	-1.73344	-1.07068
150796815	chr4:150796815:A:G	2.41185e-09	-1.66637e-10	-0.991961	8.44563e-05	-1.66637e-10	-1.06159
150797090	chr4:150797090:C:T	3.04005e-10	-1.73137	-1.3317	1.38256e-05	-1.55249	-1.31881
150797192	chr4:150797192:A:G	2.13707e-09	-1.66637e-10	-1.11292	8.15809e-05	-1.66637e-10	-1.09623
150797562	chr4:150797562:A:C	2.07369e-09	-1.66637e-10	-1.14303	7.90705e-05	-1.66637e-10	-1.12749
150798111	chr4:150798111:A:G	6.52786e-10	-1.75243	-0.546433	7.91708e-05	-0.735056	-0.391164
150798318	chr4:150798318:A:T	1.71621e-09	-1.66637e-10	-1.33224	6.64943e-05	-1.66637e-10	-1.30071
150798379	chr4:150798379:A:C	5.09381e-09	-1.66637e-10	-0.24433	0.000202166	-1.66637e-10	-0.188739
150798909	chr4:150798909:G:T	3.65382e-10	-1.74992	-1.12924	1.4035e-05	-1.73075	-1.12553
150799045	chr4:150799045:G:A	3.09517e-10	-1.72236	-1.32274	1.42874e-05	-1.53077	-1.30768
150799077	chr4:150799077:C:G	3.15006e-09	-1.66637e-10	-0.724934	0.000138552	-1.66637e-10	-0.566579
150799320	chr4:150799320:T:A	2.49365e-09	-1.66637e-10	-0.958609	9.40566e-05	-1.66637e-10	-0.95393
150801096	chr4:150801096:G:A	2.91801e-10	-1.7588	-1.34524	1.25715e-05	-1.61638	-1.35002
150801215	chr4:150801215:G:A	3.15388e-10	-1.73887	-1.28744	1.47725e-05	-1.53603	-1.26903
150801309	chr4:150801309:C:T	3.93044e-10	-1.74433	-1.06187	1.49003e-05	-1.73847	-1.05798
150801878	chr4:150801878:AAC:A	2.44549e-09	-1.66637e-10	-0.978111	8.6741e-05	-1.66637e-10	-1.0349
150802810	chr4:150802810:G:C	3.20872e-10	-1.67404	-1.33503	1.55676e-05	-1.42945	-1.32319
150802832	chr4:150802832:G:A	3.71895e-10	-1.63201	-1.22949	1.26366e-05	-1.73632	-1.22491
150802908	chr4:150802908:G:A	1.69485e-09	-1.66637e-10	-1.34476	6.351e-05	-1.66637e-10	-1.34663
150803089	chr4:150803089:C:T	3.39649e-10	-1.67146	-1.28073	1.18271e-05	-1.75265	-1.27478
150803091	chr4:150803091:C:T	3.63306e-10	-1.63794	-1.24693	1.24007e-05	-1.74042	-1.23965
150803442	chr4:150803442:T:G	3.18051e-09	-1.66637e-10	-0.715316	0.00013717	-1.66637e-10	-0.576604
150803617	chr4:150803617:C:T	3.91655e-09	-0.507145	-3.48322e-10	9.06473e-05	-0.990851	-3.48322e-10
150804440	chr4:150804440:T:G	2.29381e-09	-1.66637e-10	-1.04214	8.18209e-05	-1.66637e-10	-1.09329
150805674	chr4:150805674:G:T	2.2765e-09	-1.66637e-10	-1.04972	8.12468e-05	-1.66637e-10	-1.10034
150805819	chr4:150805819:G:T	1.15828e-09	-1.72542	-3.48322e-10	4.2019e-05	-1.75971	-3.48322e-10
150805836	chr4:150805836:G:C	2.23657e-08	1.23517	-3.48322e-10	0.000240587	-0.0147448	-3.48322e-10
150805853	chr4:150805853:T:C	1.75977e-09	-1.30718	-3.48322e-10	6.0117e-05	-1.40153	-3.48322e-10
150806068	chr4:150806068:G:A	3.23376e-10	-1.7582	-1.24309	1.33197e-05	-1.69199	-1.21659
150806140	chr4:150806140:T:C	1.6898e-09	-1.66637e-10	-1.34774	6.3526e-05	-1.66637e-10	-1.34638
150806586	chr4:150806586:A:G	1.75562e-09	-1.66637e-10	-1.30953	6.47529e-05	-1.66637e-10	-1.32725
150807251	chr4:150807251:A:G	3.82228e-10	-1.75878	-1.07532	1.51389e-05	-1.70953	-1.07103
150807587	chr4:150807587:T:C	2.95438e-10	-1.74745	-1.34421	1.32821e-05	-1.56181	-1.3496
150808026	chr4:150808026:C:T	2.91422e-09	-1.66637e-10	-0.802753	0.000124504	-1.66637e-10	-0.67349
150808120	chr4:150808120:ACAT:A	2.40607e-09	-1.66637e-10	-0.994361	9.95061e-05	-1.66637e-10	-0.897608
150808804	chr4:150808804:G:A	2.17858e-09	-1.66637e-10	-1.09368	7.80906e-05	-1.66637e-10	-1.13996
150808995	chr4:150808995:A:C	4.48712e-10	-1.62793	-1.0458	1.48654e-05	-1.69764	-1.10116
150809072	chr4:150809072:A:C	6.37898e-10	-1.7541	-0.567832	7.66574e-05	-0.743792	-0.414689
150809721	chr4:150809721:T:C	2.38465e-09	-1.66637e-10	-1.00331	9.85014e-05	-1.66637e-10	-0.907756
150809796	chr4:150809796:C:T	3.08361e-10	-1.75729	-1.29155	1.26462e-05	-1.68694	-1.27353
150810433	chr4:150810433:TTA:T	3.0133e-10	-1.73694	-1.33497	1.35658e-05	-1.56716	-1.32312
150812083	chr4:150812083:G:C	2.09359e-09	-1.66637e-10	-1.13348	7.98713e-05	-1.66637e-10	-1.11741
150812728	chr4:150812728:T:C	1.68627e-09	-1.66637e-10	-1.34984	6.32652e-05	-1.66637e-10	-1.35049
150812773	chr4:150812773:C:T	2.54179e-09	-1.66637e-10	-0.939488	9.57572e-05	-1.66637e-10	-0.936011
150812798	chr4:150812798:G:GTA	2.29384e-09	-1.66637e-10	-1.04213	8.18229e-05	-1.66637e-10	-1.09327
150813214	chr4:150813214:C:T	3.69659e-09	-1.66637e-10	-0.564946	0.000165413	-1.66637e-10	-0.389382
150813999	chr4:150813999:A:G	1.68703e-09	-1.66637e-10	-1.34939	6.34135e-05	-1.66637e-10	-1.34815
150814871	chr4:150814871:A:T	2.31841e-09	-1.66637e-10	-1.03147	9.53439e-05	-1.66637e-10	-0.940337
150815972	chr4:150815972:C:T	2.54589e-09	-1.66637e-10	-0.937876	9.61435e-05	-1.66637e-10	-0.931985
150816550	chr4:150816550:A:G	1.81368e-09	-1.66637e-10	-1.277	7.2023e-05	-1.66637e-10	-1.22084
150817034	chr4:150817034:C:T	1.6922e-09	-1.66637e-10	-1.34632	6.33723e-05	-1.66637e-10	-1.3488
150819422	chr4:150819422:A:G	1.6995e-09	-1.66637e-10	-1.34202	6.53817e-05	-1.66637e-10	-1.31758
150819439	chr4:150819439:C:G	3.31546e-10	-1.688	-1.28835	1.16417e-05	-1.75894	-1.2843
150819554	chr4:150819554:G:A	2.09816e-09	-1.13129	-3.48322e-10	5.40116e-05	-1.50863	-3.48322e-10
150819830	chr4:150819830:C:A	2.04935e-09	-1.66637e-10	-1.15483	7.80874e-05	-1.66637e-10	-1.14
150820069	chr4:150820069:A:T	1.77601e-09	-1.66637e-10	-1.29799	6.44686e-05	-1.66637e-10	-1.33165
150820478	chr4:150820478:T:G	2.00914e-09	-1.17465	-3.48322e-10	4.52469e-05	-1.68569	-3.48322e-10
150821087	chr4:150821087:T:C	1.68721e-09	-1.66637e-10	-1.34928	6.32837e-05	-1.66637e-10	-1.3502
150821197	chr4:150821197:C:T	3.08367e-10	-1.72058	-1.32825	1.413e-05	-1.53474	-1.31479
150821293	chr4:150821293:TTTTC:T	1.79754e-09	-1.66637e-10	-1.28594	6.89597e-05	-1.66637e-10	-1.2643
150822876	chr4:150822876:C:G	1.91614e-09	-1.66637e-10	-1.22204	6.63578e-05	-1.66637e-10	-1.30277
150824709	chr4:150824709:C:T	1.93573e-08	1.09071	-3.48322e-10	0.000124098	-0.676757	-3.48322e-10
150825708	chr4:150825708:A:G	2.50436e-09	-1.66637e-10	-0.954324	9.46191e-05	-1.66637e-10	-0.947968
150826165	chr4:150826165:G:T	3.68865e-10	-1.64693	-1.22275	1.26446e-05	-1.74254	-1.21806
150826280	chr4:150826280:C:T	1.85223e-08	1.04662	-3.48322e-10	0.000154148	-0.459914	-3.48322e-10
150826595	chr4:150826595:C:T	2.54202e-09	-1.66637e-10	-0.939397	9.57663e-05	-1.66637e-10	-0.935916
150826710	chr4:150826710:C:T	3.00313e-10	-1.75405	-1.32124	1.30028e-05	-1.5978	-1.33486
150827377	chr4:150827377:G:A	2.08262e-09	-1.66637e-10	-1.13873	8.19865e-05	-1.66637e-10	-1.09127
150827665	chr4:150827665:T:C	4.77836e-09	-1.66637e-10	-0.30826	0.000172902	-1.66637e-10	-0.345102
150828251	chr4:150828251:C:A	4.38097e-09	-1.66637e-10	-0.395087	0.000131898	-1.66637e-10	-0.615802
150828321	chr4:150828321:T:C	2.22755e-09	-1.66637e-10	-1.07146	8.03285e-05	-1.66637e-10	-1.1117
150830391	chr4:150830391:A:G	1.78962e-09	-1.66637e-10	-1.29035	6.71608e-05	-1.66637e-10	-1.29074
150830897	chr4:150830897:G:C	3.27548e-10	-1.76086	-1.22761	1.33445e-05	-1.70701	-1.19971
150831111	chr4:150831111:C:G	1.68486e-09	-1.66637e-10	-1.35067	6.33162e-05	-1.66637e-10	-1.34969
150831273	chr4:150831273:T:C	3.22801e-10	-1.76148	-1.24159	1.30298e-05	-1.71523	-1.21535
150831318	chr4:150831318:T:C	2.26483e-09	-1.66637e-10	-1.05486	8.08768e-05	-1.66637e-10	-1.1049
150831833	chr4:150831833:C:T	2.18054e-09	-1.66637e-10	-1.09278	7.81548e-05	-1.66637e-10	-1.13914
150832129	chr4:150832129:C:T	1.69371e-09	-1.66637e-10	-1.34544	6.36541e-05	-1.66637e-10	-1.34436
150832263	chr4:150832263:T:C	7.45408e-09	-1.66637e-10	0.136405	0.000258673	-1.66637e-10	0.0577385
150832334	chr4:150832334:C:T	3.11226e-10	-1.68896	-1.35063	1.09347e-05	-1.7561	-1.34978
150832385	chr4:150832385:C:A	1.69147e-09	-1.66637e-10	-1.34676	6.42542e-05	-1.66637e-10	-1.33498
150833132	chr4:150833132:A:T	3.37734e-09	-0.655269	-3.48322e-10	0.000137983	-0.5707	-3.48322e-10
150833738	chr4:150833738:T:C	1.73926e-09	-1.66637e-10	-1.3189	6.65834e-05	-1.66637e-10	-1.29937
150834109	chr4:150834109:C:T	1.68516e-09	-1.66637e-10	-1.3505	6.3306e-05	-1.66637e-10	-1.34985
150834124	chr4:150834124:T:C	1.68494e-09	-1.66637e-10	-1.35062	6.32897e-05	-1.66637e-10	-1.3501
150835034	chr4:150835034:T:A	3.56683e-10	-1.65907	-1.2442	1.23173e-05	-1.74735	-1.23947
150835237	chr4:150835237:G:A	1.77164e-09	-1.66637e-10	-1.30045	6.43931e-05	-1.66637e-10	-1.33282
150835445	chr4:150835445:T:C	2.15605e-09	-1.66637e-10	-1.10408	9.27481e-05	-1.66637e-10	-0.96794
150835969	chr4:150835969:C:T	3.32255e-10	-1.71923	-1.25498	1.71638e-05	-1.42696	-1.22806
150836295	chr4:150836295:A:T	1.74411e-09	-1.66637e-10	-1.31611	6.44673e-05	-1.66637e-10	-1.33167
150836955	chr4:150836955:C:T	2.96048e-10	-1.74894	-1.34065	1.31127e-05	-1.57638	-1.34786
150837185	chr4:150837185:T:C	1.81044e-09	-1.27879	-3.48322e-10	4.86396e-05	-1.61339	-3.48322e-10
150837387	chr4:150837387:C:T	3.01987e-10	-1.75025	-1.31948	1.35505e-05	-1.585	-1.30641
150837784	chr4:150837784:C:A	2.05604e-09	-1.66637e-10	-1.15157	8.06382e-05	-1.66637e-10	-1.10785
150838043	chr4:150838043:C:T	2.51691e-09	-1.66637e-10	-0.949327	9.50409e-05	-1.66637e-10	-0.94352
150838302	chr4:150838302:A:G	3.32043e-10	-1.75777	-1.21708	1.31974e-05	-1.72517	-1.19264
150838382	chr4:150838382:G:C	2.05528e-09	-1.66637e-10	-1.15194	7.8317e-05	-1.66637e-10	-1.13706
150838682	chr4:150838682:T:A	4.26208e-09	-1.66637e-10	-0.422599	0.000128757	-1.66637e-10	-0.639899
150839203	chr4:150839203:G:A	3.50173e-10	-1.69692	-1.22476	1.26216e-05	-1.76153	-1.20089
150839223	chr4:150839223:A:G	3.75384e-10	-1.63345	-1.21871	1.2769e-05	-1.73664	-1.21417
150839378	chr4:150839378:C:T	1.68771e-09	-1.66637e-10	-1.34898	6.32982e-05	-1.66637e-10	-1.34997
150839629	chr4:150839629:T:C	2.97568e-10	-1.73499	-1.34948	1.10366e-05	-1.7523	-1.34431
150839743	chr4:150839743:G:A	3.04887e-10	-1.71437	-1.3458	1.10294e-05	-1.7598	-1.33747
150839959	chr4:150839959:T:C	2.50828e-09	-1.66637e-10	-0.952758	9.47139e-05	-1.66637e-10	-0.946967
150840447	chr4:150840447:A:G	3.56375e-10	-1.58559	-1.31854	1.61128e-05	-1.44027	-1.27795
150840499	chr4:150840499:A:T	2.94598e-10	-1.74774	-1.34676	1.12085e-05	-1.74206	-1.3391
150841290	chr4:150841290:T:A	1.73397e-09	-1.66637e-10	-1.32194	6.42383e-05	-1.66637e-10	-1.33523
150841548	chr4:150841548:A:C	3.16573e-09	-1.66637e-10	-0.719975	0.000136538	-1.66637e-10	-0.581227
150841683	chr4:150841683:T:C	3.77627e-10	-1.74777	-1.09844	1.43848e-05	-1.73754	-1.09412
150841738	chr4:150841738:C:T	3.06372e-10	-1.74471	-1.31061	1.39643e-05	-1.56531	-1.29601
150842363	chr4:150842363:G:A	3.10093e-09	-0.740656	-3.48322e-10	0.000150498	-0.483874	-3.48322e-10
150842887	chr4:150842887:A:G	1.73187e-09	-1.66637e-10	-1.32315	6.5219e-05	-1.66637e-10	-1.32008
150843089	chr4:150843089:T:A	1.7033e-09	-1.66637e-10	-1.33979	6.40432e-05	-1.66637e-10	-1.33827
150843183	chr4:150843183:C:T	2.93666e-10	-1.75943	-1.33824	1.2453e-05	-1.62937	-1.3465
150843529	chr4:150843529:T:C	2.06198e-09	-1.66637e-10	-1.14869	7.42383e-05	-1.66637e-10	-1.19055
150844091	chr4:150844091:G:A	3.02063e-10	-1.75373	-1.31574	1.32588e-05	-1.61104	-1.30213
150844184	chr4:150844184:G:A	1.4465e-08	0.799374	-3.48322e-10	0.000144514	-0.524448	-3.48322e-10
150844561	chr4:150844561:C:T	2.17883e-09	-1.66637e-10	-1.09357	7.8099e-05	-1.66637e-10	-1.13985
150845040	chr4:150845040:A:T	1.70481e-09	-1.66637e-10	-1.3389	6.35001e-05	-1.66637e-10	-1.34679
150845231	chr4:150845231:A:G	1.79664e-09	-1.66637e-10	-1.28644	7.11058e-05	-1.66637e-10	-1.23366
150845264	chr4:150845264:T:C	2.4845e-09	-0.962285	-3.48322e-10	9.86597e-05	-0.906151	-3.48322e-10
150845304	chr4:150845304:G:A	1.79033e-09	-1.66637e-10	-1.28996	6.71869e-05	-1.66637e-10	-1.29035
150846225	chr4:150846225:G:A	3.91073e-09	-0.508633	-3.48322e-10	7.48929e-05	-1.18177	-3.48322e-10
150846302	chr4:150846302:G:A	2.28331e-09	-1.66637e-10	-1.04673	8.59897e-05	-1.66637e-10	-1.0436
150846358	chr4:150846358:G:A	2.97112e-10	-1.73677	-1.34923	1.08716e-05	-1.76145	-1.35023
150846460	chr4:150846460:A:G	3.2147e-10	-1.68224	-1.32497	1.5432e-05	-1.45092	-1.31047
150846677	chr4:150846677:A:G	2.38393e-09	-1.66637e-10	-1.00361	9.94535e-05	-1.66637e-10	-0.898137
150846734	chr4:150846734:A:T	2.49912e-09	-1.66637e-10	-0.95642	9.43991e-05	-1.66637e-10	-0.950295
150846770	chr4:150846770:T:C	3.15308e-10	-1.6927	-1.33386	1.49285e-05	-1.47262	-1.32194
150846842	chr4:150846842:G:A	2.92906e-10	-1.75393	-1.34633	1.12332e-05	-1.74053	-1.33842
150847995	chr4:150847995:A:G	2.07804e-09	-1.66637e-10	-1.14093	7.92274e-05	-1.66637e-10	-1.12551
150848284	chr4:150848284:G:T	1.9506e-09	-1.66637e-10	-1.20422	7.13569e-05	-1.66637e-10	-1.23013
150848489	chr4:150848489:G:A	2.51897e-09	-1.66637e-10	-0.948506	9.51206e-05	-1.66637e-10	-0.942682
150848659	chr4:150848659:A:G	1.73474e-09	-1.66637e-10	-1.3215	6.53678e-05	-1.66637e-10	-1.3178
150848755	chr4:150848755:T:C	2.19938e-09	-1.66637e-10	-1.08418	8.59562e-05	-1.66637e-10	-1.04399
150848765	chr4:150848765:G:C	1.78112e-09	-1.66637e-10	-1.29512	7.02805e-05	-1.66637e-10	-1.24533
150849027	chr4:150849027:T:C	2.32191e-09	-1.66637e-10	-1.02997	9.55652e-05	-1.66637e-10	-0.938019
150850143	chr4:150850143:G:A	1.73803e-09	-1.31961	-3.48322e-10	5.94554e-05	-1.4126	-3.48322e-10
150850218	chr4:150850218:T:C	2.99668e-10	-1.72676	-1.35068	1.36875e-05	-1.53085	-1.35049
150850854	chr4:150850854:C:T	1.68527e-09	-1.66637e-10	-1.35043	6.32495e-05	-1.66637e-10	-1.35074
150850907	chr4:150850907:T:C	2.50983e-09	-1.66637e-10	-0.952142	9.47721e-05	-1.66637e-10	-0.946353
150851258	chr4:150851258:A:G	7.21925e-08	2.21421	0.192765	0.000144949	-0.76239	0.240947
150851412	chr4:150851412:T:C	1.249e-09	-1.65001	-3.48322e-10	4.20909e-05	-1.75799	-3.48322e-10
150851826	chr4:150851826:C:T	1.69988e-09	-1.66637e-10	-1.3418	6.39313e-05	-1.66637e-10	-1.34002
150851870	chr4:150851870:A:C	2.18287e-09	-1.66637e-10	-1.09172	7.82299e-05	-1.66637e-10	-1.13817
150852360	chr4:150852360:C:A	2.51464e-09	-1.66637e-10	-0.950227	9.49549e-05	-1.66637e-10	-0.944425
150852379	chr4:150852379:C:A	1.7323e-09	-1.66637e-10	-1.32291	6.52691e-05	-1.66637e-10	-1.31931
150852441	chr4:150852441:G:C	3.98103e-10	-1.75152	-1.04188	1.52957e-05	-1.73365	-1.03661
150853310	chr4:150853310:T:G	3.31479e-09	-1.66637e-10	-0.673964	0.000153098	-1.66637e-10	-0.466748
150853397	chr4:150853397:C:T	2.18268e-09	-1.66637e-10	-1.0918	7.82219e-05	-1.66637e-10	-1.13828
150854107	chr4:150854107:G:A	4.14344e-10	-1.45989	-1.29352	2.36368e-05	-1.02475	-1.31027
150854996	chr4:150854996:G:A	1.68773e-09	-1.66637e-10	-1.34897	6.32986e-05	-1.66637e-10	-1.34996
150855807	chr4:150855807:T:C	1.74593e-09	-1.66637e-10	-1.31507	6.4552e-05	-1.66637e-10	-1.33036
150856047	chr4:150856047:T:C	3.28311e-10	-1.71338	-1.27277	1.70534e-05	-1.41365	-1.24783
150856574	chr4:150856574:T:C	2.2353e-09	-1.66637e-10	-1.06798	9.15233e-05	-1.66637e-10	-0.981234
150856628	chr4:150856628:T:C	2.14065e-09	-1.66637e-10	-1.11125	7.69167e-05	-1.66637e-10	-1.1551
150857124	chr4:150857124:C:A	2.47296e-09	-1.66637e-10	-0.96694	9.33316e-05	-1.66637e-10	-0.961669
150857202	chr4:150857202:C:T	1.54534e-09	-1.43711	-3.48322e-10	4.4764e-05	-1.69642	-3.48322e-10
150858606	chr4:150858606:T:C	2.27782e-09	-1.66637e-10	-1.04914	9.35116e-05	-1.66637e-10	-0.959742
150858650	chr4:150858650:C:G	2.2792e-09	-1.66637e-10	-1.04853	9.05994e-05	-1.66637e-10	-0.991379
150858845	chr4:150858845:T:G	2.23008e-09	-1.66637e-10	-1.07032	7.97694e-05	-1.66637e-10	-1.11869
150860145	chr4:150860145:T:C	3.25853e-10	-1.71353	-1.28014	1.69092e-05	-1.4134	-1.25657
150860374	chr4:150860374:T:C	1.71886e-09	-1.66637e-10	-1.33069	6.40591e-05	-1.66637e-10	-1.33802
150860894	chr4:150860894:T:G	2.64448e-09	-1.66637e-10	-0.899881	9.96101e-05	-1.66637e-10	-0.896564
150861537	chr4:150861537:C:T	3.74932e-10	-1.74364	-1.10972	1.41541e-05	-1.74222	-1.10559
150861586	chr4:150861586:C:T	2.07666e-09	-1.66637e-10	-1.1416	7.91794e-05	-1.66637e-10	-1.12611
150861740	chr4:150861740:T:A	1.69392e-09	-1.66637e-10	-1.34531	6.4924e-05	-1.66637e-10	-1.32461
150862122	chr4:150862122:C:T	1.69867e-09	-1.66637e-10	-1.34251	6.44504e-05	-1.66637e-10	-1.33193
150862123	chr4:150862123:A:G	1.69768e-09	-1.66637e-10	-1.34309	6.43977e-05	-1.66637e-10	-1.33275
150862641	chr4:150862641:C:T	2.72426e-09	-1.66637e-10	-0.870159	9.75745e-05	-1.66637e-10	-0.917211
150863021	chr4:150863021:G:A	2.20682e-09	-1.66637e-10	-1.0808	7.90659e-05	-1.66637e-10	-1.12755
150863480	chr4:150863480:G:A	4.4555e-09	-0.378217	-3.48322e-10	0.000113193	-0.768736	-3.48322e-10
150863483	chr4:150863483:G:A	1.70125e-09	-1.66637e-10	-1.34099	6.45989e-05	-1.66637e-10	-1.32963
150863790	chr4:150863790:G:C	2.43718e-09	-1.66637e-10	-0.981515	9.93487e-05	-1.66637e-10	-0.899191
150864187	chr4:150864187:C:A	1.8032e-09	-1.66637e-10	-1.28279	6.64525e-05	-1.66637e-10	-1.30134
150864359	chr4:150864359:T:A	1.36208e-09	-1.56334	-3.48322e-10	7.81224e-05	-1.13955	-3.48322e-10
150864487	chr4:150864487:A:C	1.76932e-09	-1.66637e-10	-1.30176	6.5144e-05	-1.66637e-10	-1.32123
150864559	chr4:150864559:A:G	2.54908e-09	-1.66637e-10	-0.936625	9.60366e-05	-1.66637e-10	-0.933098
150864805	chr4:150864805:C:T	2.51384e-09	-1.66637e-10	-0.950545	9.49245e-05	-1.66637e-10	-0.944745
150864989	chr4:150864989:T:C	3.26749e-09	-1.66637e-10	-0.688334	0.000115767	-1.66637e-10	-0.746252
150865067	chr4:150865067:C:G	1.62924e-09	-1.38424	-3.48322e-10	4.59068e-05	-1.67121	-3.48322e-10
150865543	chr4:150865543:A:T	1.69681e-09	-1.66637e-10	-1.34361	6.38666e-05	-1.66637e-10	-1.34103
150865624	chr4:150865624:G:A	2.39056e-09	-1.66637e-10	-1.00083	8.26155e-05	-1.66637e-10	-1.08363
150865744	chr4:150865744:T:A	2.45852e-09	-1.66637e-10	-0.972797	0.000101805	-1.66637e-10	-0.874767
150866225	chr4:150866225:C:T	9.61967e-09	1.72991	-1.33845	1.54554e-05	-1.40934	-1.35052
150866274	chr4:150866274:T:C	3.84677e-09	-0.525122	-3.48322e-10	7.39221e-05	-1.19482	-3.48322e-10
150866734	chr4:150866734:C:T	1.9468e-09	-1.66637e-10	-1.20617	6.988e-05	-1.66637e-10	-1.25105
150866806	chr4:150866806:G:A	3.34694e-10	-1.72196	-1.24493	1.22359e-05	-1.76114	-1.23231
150866889	chr4:150866889:CTT:C	1.95725e-09	-1.66637e-10	-1.20081	7.19659e-05	-1.66637e-10	-1.22163
150867763	chr4:150867763:C:T	1.68513e-09	-1.66637e-10	-1.35051	6.33152e-05	-1.66637e-10	-1.3497
150867803	chr4:150867803:A:C	2.26168e-09	-1.66637e-10	-1.05625	7.47118e-05	-1.66637e-10	-1.18419
150869388	chr4:150869388:C:A	3.57127e-10	-1.68692	-1.2151	1.92209e-05	-1.35247	-1.18935
150869491	chr4:150869491:C:A	2.43667e-09	-1.66637e-10	-0.981726	7.91144e-05	-1.66637e-10	-1.12693
150869986	chr4:150869986:T:G	4.32114e-09	-1.66637e-10	-0.408837	0.000125066	-1.66637e-10	-0.668988
150870091	chr4:150870091:T:C	7.51387e-09	0.787695	-0.643301	0.000110489	-0.273014	-0.519893
150870879	chr4:150870879:C:A	4.63901e-09	-1.66637e-10	-0.337855	0.000132408	-1.66637e-10	-0.61194
150870890	chr4:150870890:T:A	3.04741e-10	-1.75	-1.31065	1.14664e-05	-1.73878	-1.31963
150871249	chr4:150871249:T:G	5.68884e-10	-1.18	-1.25644	1.70409e-05	-1.41737	-1.24484
150872213	chr4:150872213:T:C	4.34878e-09	-1.66637e-10	-0.402462	0.000125714	-1.66637e-10	-0.663819
150872296	chr4:150872296:C:T	2.58627e-09	-1.66637e-10	-0.922138	9.68634e-05	-1.66637e-10	-0.924525
150872490	chr4:150872490:A:T	6.13888e-10	-1.29865	-1.06165	1.71398e-05	-1.49568	-1.16074
150872751	chr4:150872751:T:C	2.88292e-09	-0.813555	-3.48322e-10	0.000138766	-0.565036	-3.48322e-10
150872866	chr4:150872866:G:A	4.02692e-09	-0.479356	-3.48322e-10	7.44464e-05	-1.18775	-3.48322e-10
150873055	chr4:150873055:G:A	4.32062e-10	-1.36875	-1.34279	1.33068e-05	-1.56516	-1.3444
150873411	chr4:150873411:T:G	6.14376e-10	-1.28008	-1.07942	1.71627e-05	-1.48184	-1.17325
150873415	chr4:150873415:A:AC	2.49713e-09	-1.66637e-10	-0.957217	8.06148e-05	-1.66637e-10	-1.10814
150873792	chr4:150873792:TTTAG:T	1.7683e-09	-1.66637e-10	-1.30234	6.93635e-05	-1.66637e-10	-1.25847
150874519	chr4:150874519:G:A	6.16468e-10	-1.29435	-1.06175	1.71914e-05	-1.49254	-1.16088
150874726	chr4:150874726:C:T	4.21893e-09	-0.432774	-3.48322e-10	7.73128e-05	-1.14997	-3.48322e-10
150876426	chr4:150876426:T:C	2.04671e-09	-1.66637e-10	-1.15612	8.18241e-05	-1.66637e-10	-1.09326
150876431	chr4:150876431:ATTAAAGAAAAAATC:A	6.54814e-10	-1.05385	-1.24191	1.80742e-05	-1.31343	-1.28991
150876817	chr4:150876817:C:G	2.48767e-09	-1.66637e-10	-0.961009	8.03872e-05	-1.66637e-10	-1.11097
150877031	chr4:150877031:A:T	1.96156e-09	-1.66637e-10	-1.19861	7.03279e-05	-1.66637e-10	-1.24466
150877101	chr4:150877101:A:C	5.24304e-10	-1.1902	-1.32784	2.21164e-05	-1.07849	-1.32302
150877177	chr4:150877177:G:A	6.87537e-10	-1.22774	-1.01926	1.87143e-05	-1.44204	-1.1265
150877191	chr4:150877191:G:A	1.37591e-09	-1.55324	-3.48322e-10	9.45014e-05	-0.949213	-3.48322e-10
150877297	chr4:150877297:A:C	1.69172e-09	-1.66637e-10	-1.34661	6.3286e-05	-1.66637e-10	-1.35016
150877811	chr4:150877811:T:C	6.47864e-10	-1.12718	-1.17926	1.78939e-05	-1.36764	-1.24572
150878211	chr4:150878211:C:T	1.68647e-09	-1.66637e-10	-1.34972	6.32559e-05	-1.66637e-10	-1.35064
150878445	chr4:150878445:C:A	2.29542e-09	-1.66637e-10	-1.04144	8.68247e-05	-1.66637e-10	-1.03394
150878745	chr4:150878745:T:C	2.10927e-09	-1.66637e-10	-1.12601	7.58358e-05	-1.66637e-10	-1.16926
150879037	chr4:150879037:C:G	1.72004e-09	-1.66637e-10	-1.33001	6.69649e-05	-1.66637e-10	-1.29366
150879091	chr4:150879091:C:T	3.60008e-09	0.297946	-0.889346	2.98714e-05	-1.14337	-0.957554
150879607	chr4:150879607:C:T	4.38884e-09	-1.66637e-10	-0.393291	0.00014619	-1.66637e-10	-0.512922
150880068	chr4:150880068:T:C	1.87097e-09	-1.66637e-10	-1.2459	6.80644e-05	-1.66637e-10	-1.27737
150880423	chr4:150880423:G:A	4.15932e-10	-1.66805	-1.08154	2.43022e-05	-1.32443	-0.98283
150881189	chr4:150881189:A:G	2.50865e-09	-0.952613	-3.48322e-10	0.000108915	-0.807256	-3.48322e-10
150881326	chr4:150881326:T:C	2.24811e-09	-1.66637e-10	-1.06227	8.03504e-05	-1.66637e-10	-1.11143
150881618	chr4:150881618:T:C	3.02315e-10	-1.71789	-1.35075	1.08777e-05	-1.76056	-1.35055
150881815	chr4:150881815:G:A	2.54742e-09	-1.66637e-10	-0.937274	8.19951e-05	-1.66637e-10	-1.09117
150881925	chr4:150881925:A:G	2.34415e-09	-1.66637e-10	-1.02043	8.34804e-05	-1.66637e-10	-1.07322
150882791	chr4:150882791:C:A	1.16073e-09	-1.72331	-3.48322e-10	4.29125e-05	-1.73866	-3.48322e-10
150882911	chr4:150882911:T:C	1.74551e-09	-1.31531	-3.48322e-10	0.000137816	-0.571909	-3.48322e-10
150883184	chr4:150883184:G:A	2.70193e-09	-1.66637e-10	-0.878391	8.84389e-05	-1.66637e-10	-1.01552
150883692	chr4:150883692:A:G	1.71853e-09	-1.66637e-10	-1.33089	6.65716e-05	-1.66637e-10	-1.29955
150883705	chr4:150883705:C:T	1.79254e-09	-1.66637e-10	-1.28872	6.52207e-05	-1.66637e-10	-1.32005
150883917	chr4:150883917:C:T	2.34031e-09	-1.66637e-10	-1.02208	8.33015e-05	-1.66637e-10	-1.07536
150884164	chr4:150884164:C:T	5.31636e-10	-1.72413	-0.780024	4.17053e-05	-1.12866	-0.638543
150885220	chr4:150885220:A:G	1.92991e-09	-1.66637e-10	-1.21488	6.92947e-05	-1.66637e-10	-1.25946
150885248	chr4:150885248:G:A	1.73473e-09	-1.66637e-10	-1.3215	6.47112e-05	-1.66637e-10	-1.32789
150885307	chr4:150885307:C:A	1.807e-09	-1.66637e-10	-1.28069	7.13695e-05	-1.66637e-10	-1.22996
150885308	chr4:150885308:C:A	1.81326e-09	-1.66637e-10	-1.27723	7.16875e-05	-1.66637e-10	-1.22551
150885869	chr4:150885869:T:C	2.37896e-09	-1.66637e-10	-1.00569	8.46738e-05	-1.66637e-10	-1.05902
150885959	chr4:150885959:AAGAT:A	1.71363e-08	-1.66637e-10	0.968841	0.000501816	-1.66637e-10	0.720407
150886239	chr4:150886239:T:A	2.85791e-09	-1.66637e-10	-0.822265	0.00011549	-1.66637e-10	-0.748643
150886371	chr4:150886371:G:C	1.95033e-09	-1.66637e-10	-1.20436	6.99096e-05	-1.66637e-10	-1.25062
150886589	chr4:150886589:C:G	1.76736e-09	-1.66637e-10	-1.30287	6.46209e-05	-1.66637e-10	-1.32929
150886709	chr4:150886709:T:C	1.20735e-09	-1.68393	-3.48322e-10	4.48795e-05	-1.69385	-3.48322e-10
150886960	chr4:150886960:T:C	1.77011e-09	-1.66637e-10	-1.30132	6.46935e-05	-1.66637e-10	-1.32817
150887049	chr4:150887049:T:C	4.27594e-10	-1.39753	-1.32441	1.31041e-05	-1.59919	-1.32571
150887763	chr4:150887763:C:T	2.29072e-09	-1.66637e-10	-1.04349	8.62427e-05	-1.66637e-10	-1.04066
150887973	chr4:150887973:C:A	2.78821e-09	-1.66637e-10	-0.846956	8.94043e-05	-1.66637e-10	-1.00466
150888473	chr4:150888473:G:A	4.81251e-10	-1.43968	-1.16405	3.23459e-05	-0.884342	-1.137
150888676	chr4:150888676:A:G	1.7195e-09	-1.33032	-3.48322e-10	0.000134597	-0.595542	-3.48322e-10
150889030	chr4:150889030:T:C	3.32803e-10	-1.67208	-1.30049	1.09955e-05	-1.75517	-1.34517
150890460	chr4:150890460:A:C	1.57053e-09	-1.42095	-3.48322e-10	4.38171e-05	-1.7178	-3.48322e-10
150890735	chr4:150890735:T:C	1.60184e-08	-1.66637e-10	0.901383	0.000507962	-1.66637e-10	0.732579
150891161	chr4:150891161:T:C	2.67413e-09	-0.888731	-3.48322e-10	5.22773e-05	-1.54126	-3.48322e-10
150891954	chr4:150891954:T:A	2.33187e-09	-1.66637e-10	-1.02569	8.30329e-05	-1.66637e-10	-1.07859
150892472	chr4:150892472:C:G	4.27908e-10	-1.4796	-1.2416	1.34092e-05	-1.64881	-1.25308
150892612	chr4:150892612:C:T	2.50426e-09	-1.66637e-10	-0.954365	8.08153e-05	-1.66637e-10	-1.10566
150892790	chr4:150892790:C:T	1.23522e-09	-1.66111	-3.48322e-10	5.78997e-05	-1.43911	-3.48322e-10
150893433	chr4:150893433:C:T	2.53005e-09	-1.66637e-10	-0.944116	8.13627e-05	-1.66637e-10	-1.09891
150893656	chr4:150893656:A:G	3.42169e-09	-1.66637e-10	-0.642223	0.000121919	-1.66637e-10	-0.694472
150893918	chr4:150893918:A:C	2.02047e-09	-1.66637e-10	-1.16903	8.76285e-05	-1.66637e-10	-1.02472
150894125	chr4:150894125:T:A	1.76464e-09	-1.66637e-10	-1.30441	6.56238e-05	-1.66637e-10	-1.31389
150894631	chr4:150894631:T:C	5.57631e-10	-1.14516	-1.31125	3.70232e-05	-0.606263	-1.28002
150895746	chr4:150895746:G:A	2.59125e-09	-1.66637e-10	-0.920215	8.29261e-05	-1.66637e-10	-1.07988
150895767	chr4:150895767:A:G	2.19551e-09	-1.66637e-10	-1.08594	8.70958e-05	-1.66637e-10	-1.03082
150895978	chr4:150895978:T:C	2.47016e-09	-1.66637e-10	-0.968076	9.24731e-05	-1.66637e-10	-0.970909
150896355	chr4:150896355:C:T	3.0584e-09	-0.754465	-3.48322e-10	7.86103e-05	-1.13332	-3.48322e-10
150896803	chr4:150896803:C:T	8.72502e-09	0.685441	-0.391603	0.000140622	-0.337343	-0.214408
150897627	chr4:150897627:C:T	2.46861e-09	-1.66637e-10	-0.968701	8.68449e-05	-1.66637e-10	-1.0337
150897935	chr4:150897935:G:A	2.4796e-09	-1.66637e-10	-0.96426	8.00906e-05	-1.66637e-10	-1.11467
150898011	chr4:150898011:CA:C	2.29112e-09	-1.66637e-10	-1.04331	8.68707e-05	-1.66637e-10	-1.03341
150900357	chr4:150900357:C:T	1.80767e-09	-1.66637e-10	-1.28032	6.56096e-05	-1.66637e-10	-1.31411
150900424	chr4:150900424:C:A	4.4086e-10	-1.4994	-1.19198	2.84232e-05	-0.983668	-1.16695
150900455	chr4:150900455:A:T	8.8654e-10	-0.936785	-1.056	1.64656e-05	-1.59426	-1.10229
150901303	chr4:150901303:C:A	1.69116e-09	-1.66637e-10	-1.34694	6.33446e-05	-1.66637e-10	-1.34924
150901691	chr4:150901691:A:C	2.15209e-09	-1.66637e-10	-1.10592	7.72357e-05	-1.66637e-10	-1.15097
150902030	chr4:150902030:C:T	2.3784e-09	-1.66637e-10	-1.00593	8.46564e-05	-1.66637e-10	-1.05923
150902291	chr4:150902291:T:C	2.33926e-09	-1.66637e-10	-1.02252	8.78353e-05	-1.66637e-10	-1.02236
150902841	chr4:150902841:T:G	2.30175e-09	-1.66637e-10	-1.03869	8.73957e-05	-1.66637e-10	-1.02738
150903493	chr4:150903493:T:C	3.39454e-10	-1.73025	-1.22252	1.16424e-05	-1.75967	-1.2835
150903722	chr4:150903722:C:T	4.26538e-10	-1.5036	-1.22081	1.3425e-05	-1.66471	-1.23599
150903814	chr4:150903814:T:G	6.9552e-10	-0.893151	-1.3423	3.70066e-05	-0.536479	-1.35025
150905217	chr4:150905217:T:C	1.78121e-09	-1.66637e-10	-1.29506	6.9701e-05	-1.66637e-10	-1.25361
150905257	chr4:150905257:C:T	4.71521e-10	-1.3177	-1.30645	2.19908e-05	-1.13411	-1.27309
150905636	chr4:150905636:A:C	1.84335e-09	-1.66637e-10	-1.26077	6.65684e-05	-1.66637e-10	-1.2996
150905682	chr4:150905682:T:C	4.8079e-09	-1.66637e-10	-0.302097	0.000151626	-1.66637e-10	-0.476413
150905994	chr4:150905994:C:A	2.63572e-09	-0.903201	-3.48322e-10	0.000106231	-0.832212	-3.48322e-10
150906386	chr4:150906386:T:C	1.69695e-09	-1.66637e-10	-1.34352	6.33789e-05	-1.66637e-10	-1.3487
150906426	chr4:150906426:G:A	3.7789e-09	-1.66637e-10	-0.542923	0.000122109	-1.66637e-10	-0.692912
150906971	chr4:150906971:A:G	2.1212e-09	-1.66637e-10	-1.12037	7.16062e-05	-1.66637e-10	-1.22665
150907762	chr4:150907762:A:G	3.22289e-09	-0.702079	-3.48322e-10	5.49184e-05	-1.49198	-3.48322e-10
150908507	chr4:150908507:T:C	1.94391e-09	-1.66637e-10	-1.20766	6.93052e-05	-1.66637e-10	-1.25931
150908576	chr4:150908576:T:C	3.578e-09	-1.66637e-10	-0.597554	0.000107489	-1.66637e-10	-0.820442
150908672	chr4:150908672:T:C	3.67182e-10	-1.74349	-1.13076	1.24603e-05	-1.75478	-1.2205
150909623	chr4:150909623:T:C	5.29685e-10	-1.33614	-1.17169	3.17004e-05	-0.893722	-1.14778
150910203	chr4:150910203:C:T	8.04906e-10	-1.09471	-0.994673	2.08879e-05	-1.35921	-1.09945
150910425	chr4:150910425:T:C	2.39078e-09	-1.66637e-10	-1.00074	8.97724e-05	-1.66637e-10	-1.00055
150910594	chr4:150910594:T:A	4.49548e-10	-1.4274	-1.24447	1.38109e-05	-1.61464	-1.25774
150910764	chr4:150910764:GA:G	6.65414e-10	-1.30462	-0.975083	1.80216e-05	-1.51704	-1.08922
150911460	chr4:150911460:T:C	2.49748e-09	-1.66637e-10	-0.957073	9.37805e-05	-1.66637e-10	-0.95687
150912197	chr4:150912197:A:T	3.78295e-09	-1.66637e-10	-0.541852	0.000155199	-1.66637e-10	-0.453118
150912506	chr4:150912506:T:C	1.68928e-09	-1.66637e-10	-1.34806	6.34984e-05	-1.66637e-10	-1.34681
150913243	chr4:150913243:G:A	1.61442e-09	-1.39338	-3.48322e-10	4.55005e-05	-1.6801	-3.48322e-10
150913505	chr4:150913505:C:T	4.73634e-10	-1.40998	-1.2097	2.75218e-05	-0.997771	-1.18508
150913678	chr4:150913678:T:C	2.07839e-09	-1.66637e-10	-1.14076	7.86049e-05	-1.66637e-10	-1.13339
150914500	chr4:150914500:T:C	4.42242e-08	1.73965	0.177266	0.000147105	-0.555093	0.0484151
150914842	chr4:150914842:G:A	3.8418e-09	-1.66637e-10	-0.526417	0.000173768	-1.66637e-10	-0.340104
150915099	chr4:150915099:T:C	2.06097e-09	-1.66637e-10	-1.14918	7.36259e-05	-1.66637e-10	-1.19883
150915268	chr4:150915268:G:T	3.09266e-09	-1.66637e-10	-0.743325	0.000105582	-1.66637e-10	-0.838339
150915781	chr4:150915781:G:A	8.68084e-09	0.824872	-0.536111	0.000128667	-0.236798	-0.403801
150916876	chr4:150916876:G:A	3.0019e-09	-1.66637e-10	-0.77311	0.000103246	-1.66637e-10	-0.860716
150916892	chr4:150916892:G:A	4.68345e-10	-1.67073	-0.960181	1.69604e-05	-1.63952	-1.02743
150917636	chr4:150917636:A:G	1.68496e-09	-1.66637e-10	-1.35062	6.34745e-05	-1.66637e-10	-1.34719
150918335	chr4:150918335:C:T	3.75298e-09	-1.66637e-10	-0.549806	0.000121357	-1.66637e-10	-0.699087
150918360	chr4:150918360:G:T	1.99901e-09	-1.66637e-10	-1.1797	7.55711e-05	-1.66637e-10	-1.17275
150918541	chr4:150918541:G:A	1.68893e-09	-1.66637e-10	-1.34826	6.32857e-05	-1.66637e-10	-1.35017
150919161	chr4:150919161:G:C	7.59039e-10	-1.33559	-0.812465	2.00689e-05	-1.53551	-0.963142
150919600	chr4:150919600:A:G	3.26872e-10	-1.73129	-1.25925	1.17834e-05	-1.76023	-1.27091
150919698	chr4:150919698:C:T	1.87817e-09	-1.66637e-10	-1.24206	6.75031e-05	-1.66637e-10	-1.28565
150919760	chr4:150919760:T:A	7.55228e-09	0.724417	-0.574925	0.000114017	-0.314571	-0.446911
150920503	chr4:150920503:C:A	3.25684e-10	-1.72918	-1.26501	1.17194e-05	-1.76063	-1.27595
150920667	chr4:150920667:C:T	1.89801e-09	-1.66637e-10	-1.23155	6.79861e-05	-1.66637e-10	-1.27852
150921140	chr4:150921140:T:C	1.78278e-09	-1.66637e-10	-1.29419	6.57351e-05	-1.66637e-10	-1.31219
150921342	chr4:150921342:A:T	1.70498e-09	-1.66637e-10	-1.3388	6.35634e-05	-1.66637e-10	-1.34579
150922003	chr4:150922003:G:A	1.90597e-09	-1.66637e-10	-1.22736	7.13226e-05	-1.66637e-10	-1.23061
150922398	chr4:150922398:A:G	5.94716e-10	-1.19902	-1.19301	1.63956e-05	-1.44018	-1.26064
150923324	chr4:150923324:T:C	3.11753e-10	-1.74212	-1.29578	1.14543e-05	-1.75438	-1.30508
150923756	chr4:150923756:G:A	2.71838e-09	-1.66637e-10	-0.87232	0.000121119	-1.66637e-10	-0.701053
150923778	chr4:150923778:G:T	1.87909e-09	-1.66637e-10	-1.24157	6.7456e-05	-1.66637e-10	-1.28635
150923953	chr4:150923953:T:C	1.74885e-09	-1.66637e-10	-1.3134	6.84124e-05	-1.66637e-10	-1.27227
150924049	chr4:150924049:C:T	1.87178e-09	-1.66637e-10	-1.24547	6.73252e-05	-1.66637e-10	-1.28829
150924096	chr4:150924096:ACAT:A	3.94338e-10	-1.76082	-1.04208	6.4648e-05	-0.40613	-0.922739
150924460	chr4:150924460:C:T	1.80535e-09	-1.66637e-10	-1.2816	6.63916e-05	-1.66637e-10	-1.30226
150924473	chr4:150924473:C:T	1.7499e-09	-1.66637e-10	-1.3128	6.84693e-05	-1.66637e-10	-1.27144
150925174	chr4:150925174:A:G	2.18167e-09	-1.66637e-10	-1.09227	7.30601e-05	-1.66637e-10	-1.20654
150925531	chr4:150925531:C:T	3.96861e-09	-0.493942	-3.48322e-10	0.000171307	-0.354369	-3.48322e-10
150925750	chr4:150925750:C:T	6.93074e-10	-1.36409	-0.874883	1.86526e-05	-1.55588	-1.01596
150925774	chr4:150925774:T:TTC	3.09468e-09	-1.66637e-10	-0.742671	0.000105646	-1.66637e-10	-0.837736
150925778	chr4:150925778:T:A	3.09468e-09	-1.66637e-10	-0.742671	0.000105646	-1.66637e-10	-0.837736
150926322	chr4:150926322:C:T	2.79498e-09	-1.66637e-10	-0.844532	0.00010422	-1.66637e-10	-0.851323
150926508	chr4:150926508:T:C	1.11734e-09	-1.7614	-3.48322e-10	4.81688e-05	-1.62312	-3.48322e-10
150926527	chr4:150926527:A:T	1.24668e-09	-1.65187	-3.48322e-10	4.34731e-05	-1.72569	-3.48322e-10
150926677	chr4:150926677:C:A	2.97505e-10	-1.75909	-1.32559	1.14485e-05	-1.72853	-1.33144
150926898	chr4:150926898:C:T	3.31117e-10	-1.7073	-1.27034	1.12717e-05	-1.76147	-1.31406
150926978	chr4:150926978:G:A	4.51515e-10	-1.47028	-1.19722	2.54558e-05	-1.08547	-1.17542
150927039	chr4:150927039:T:C	3.00356e-10	-1.75191	-1.32324	1.13077e-05	-1.74307	-1.32927
150927322	chr4:150927322:G:A	1.12532e-09	-1.75429	-3.48322e-10	6.0398e-05	-1.39687	-3.48322e-10
150927444	chr4:150927444:A:G	2.06486e-09	-1.66637e-10	-1.1473	7.80835e-05	-1.66637e-10	-1.14005
150927679	chr4:150927679:C:A	1.9891e-09	-1.66637e-10	-1.18468	8.35788e-05	-1.66637e-10	-1.07204
150927917	chr4:150927917:G:A	2.28181e-09	-1.66637e-10	-1.04739	7.56681e-05	-1.66637e-10	-1.17147
150929372	chr4:150929372:T:G	5.05026e-10	-1.34454	-1.21097	3.01063e-05	-0.902895	-1.1902
150929494	chr4:150929494:G:A	3.33232e-10	-1.72959	-1.24169	1.19799e-05	-1.76053	-1.25407
150930031	chr4:150930031:C:T	1.92898e-09	-1.66637e-10	-1.21537	7.75615e-05	-1.66637e-10	-1.14676
150930357	chr4:150930357:G:T	2.69473e-09	-1.66637e-10	-0.881058	9.70568e-05	-1.66637e-10	-0.922531
150930935	chr4:150930935:C:A	1.25252e-09	-1.6472	-3.48322e-10	5.90433e-05	-1.41956	-3.48322e-10
150930955	chr4:150930955:G:A	3.87105e-10	-1.75862	-1.06279	1.35926e-05	-1.75358	-1.13472
150931210	chr4:150931210:T:C	1.20196e-09	-1.68841	-3.48322e-10	4.22428e-05	-1.75439	-3.48322e-10
150931300	chr4:150931300:AT:A	7.83675e-10	-1.4052	-0.710916	2.08604e-05	-1.58606	-0.873917
150931324	chr4:150931324:A:G	4.78368e-09	-1.66637e-10	-0.307147	0.000150925	-1.66637e-10	-0.481042
150931475	chr4:150931475:T:C	4.00026e-09	-1.66637e-10	-0.485997	0.000128566	-1.66637e-10	-0.641388
150931747	chr4:150931747:G:A	7.27799e-10	-1.37084	-0.819248	1.94421e-05	-1.56144	-0.968946
150932207	chr4:150932207:C:T	1.87412e-09	-1.66637e-10	-1.24422	6.73843e-05	-1.66637e-10	-1.28742
150932242	chr4:150932242:C:A	1.7515e-09	-1.66637e-10	-1.31188	6.85522e-05	-1.66637e-10	-1.27023
150932842	chr4:150932842:C:G	1.86896e-09	-1.66637e-10	-1.24697	6.72407e-05	-1.66637e-10	-1.28955
150933042	chr4:150933042:G:A	1.16633e-09	-1.7185	-3.48322e-10	4.40993e-05	-1.71138	-3.48322e-10
150933236	chr4:150933236:A:C	2.27534e-09	-1.66637e-10	-1.05023	7.54838e-05	-1.66637e-10	-1.17391
150933264	chr4:150933264:T:C	2.28734e-09	-1.66637e-10	-1.04497	7.57961e-05	-1.66637e-10	-1.16978
150933320	chr4:150933320:G:A	1.53231e-09	-1.44558	-3.48322e-10	4.35856e-05	-1.7231	-3.48322e-10
150933573	chr4:150933573:C:G	1.93472e-09	-1.66637e-10	-1.21239	7.48687e-05	-1.66637e-10	-1.18209
150934098	chr4:150934098:T:C	3.54697e-10	-1.72286	-1.18599	1.1948e-05	-1.761	-1.25627
150934175	chr4:150934175:G:A	2.28237e-09	-1.66637e-10	-1.04714	7.55824e-05	-1.66637e-10	-1.1726
150934374	chr4:150934374:A:ACACAT	1.68509e-09	-1.66637e-10	-1.35054	6.3335e-05	-1.66637e-10	-1.34939
150934610	chr4:150934610:A:G	1.86707e-09	-1.66637e-10	-1.24799	6.7196e-05	-1.66637e-10	-1.29021
150934691	chr4:150934691:G:A	1.79967e-09	-1.66637e-10	-1.28476	6.49504e-05	-1.66637e-10	-1.3242
150934775	chr4:150934775:G:A	3.49018e-09	-1.66637e-10	-0.622403	0.000105565	-1.66637e-10	-0.838505
150934785	chr4:150934785:A:G	2.98611e-10	-1.7488	-1.33217	1.11707e-05	-1.74753	-1.33701
150935124	chr4:150935124:C:T	2.22847e-09	-1.66637e-10	-1.07104	7.42209e-05	-1.66637e-10	-1.19078
150936133	chr4:150936133:G:A	1.56002e-09	-1.42766	-3.48322e-10	0.000113774	-0.763615	-3.48322e-10
150936401	chr4:150936401:C:T	1.50572e-09	-1.46308	-3.48322e-10	0.000106865	-0.826263	-3.48322e-10
150936604	chr4:150936604:A:G	1.83904e-09	-1.66637e-10	-1.26311	6.74406e-05	-1.66637e-10	-1.28658
150937596	chr4:150937596:T:C	1.59538e-09	-1.40525	-3.48322e-10	7.32702e-05	-1.20367	-3.48322e-10
150937914	chr4:150937914:T:C	1.91145e-09	-1.66637e-10	-1.22449	6.96499e-05	-1.66637e-10	-1.25435
150938458	chr4:150938458:A:G	2.34825e-09	-1.66637e-10	-1.01869	7.72476e-05	-1.66637e-10	-1.15081
150938522	chr4:150938522:T:C	5.9055e-10	-1.04868	-1.35038	3.09013e-05	-0.718842	-1.34819
150938669	chr4:150938669:A:G	1.82793e-09	-1.66637e-10	-1.26917	6.70922e-05	-1.66637e-10	-1.29176
150939245	chr4:150939245:T:C	4.81651e-10	-1.30027	-1.30263	2.25089e-05	-1.11608	-1.26783
150939722	chr4:150939722:C:T	1.93111e-09	-1.21426	-3.48322e-10	6.43207e-05	-1.33395	-3.48322e-10
150939879	chr4:150939879:A:G	3.51117e-09	-1.66637e-10	-0.616408	0.00015665	-1.66637e-10	-0.443815
150939981	chr4:150939981:C:T	4.70509e-10	-1.32047	-1.30583	2.19487e-05	-1.13707	-1.27205
150940085	chr4:150940085:C:A	2.32135e-09	-1.66637e-10	-1.03021	7.66592e-05	-1.66637e-10	-1.15846
150940356	chr4:150940356:C:G	2.29404e-09	-1.66637e-10	-1.04204	7.58892e-05	-1.66637e-10	-1.16855
150940513	chr4:150940513:G:A	1.89366e-09	-1.66637e-10	-1.23385	6.79403e-05	-1.66637e-10	-1.2792
150941399	chr4:150941399:C:T	1.84915e-09	-1.66637e-10	-1.25763	6.77573e-05	-1.66637e-10	-1.2819
150942857	chr4:150942857:A:G	1.85656e-09	-1.66637e-10	-1.25363	6.79898e-05	-1.66637e-10	-1.27847
150944192	chr4:150944192:C:T	1.87519e-09	-1.66637e-10	-1.24364	6.74229e-05	-1.66637e-10	-1.28684
150944370	chr4:150944370:T:C	3.88724e-09	-1.66637e-10	-0.514656	0.000115332	-1.66637e-10	-0.750013
150944376	chr4:150944376:C:T	1.5645e-08	0.877792	-3.48322e-10	0.00019102	-0.24545	-3.48322e-10
150944732	chr4:150944732:C:G	2.90086e-09	0.290395	-1.09775	2.42612e-05	-1.16014	-1.1488
150946098	chr4:150946098:G:A	2.79949e-09	-1.66637e-10	-0.842918	0.000100591	-1.66637e-10	-0.886767
150946141	chr4:150946141:T:G	1.86376e-09	-1.66637e-10	-1.24976	6.82741e-05	-1.66637e-10	-1.2743
150946328	chr4:150946328:T:C	3.34767e-09	-1.66637e-10	-0.664091	0.00010187	-1.66637e-10	-0.874128
150946432	chr4:150946432:A:G	3.08683e-10	-1.76046	-1.28734	1.21041e-05	-1.71823	-1.28605
150946589	chr4:150946589:A:AAT	2.97489e-10	-1.76133	-1.32341	1.15633e-05	-1.70868	-1.34131
150946716	chr4:150946716:A:G	2.28536e-09	-1.66637e-10	-1.04583	9.05847e-05	-1.66637e-10	-0.991541
150947146	chr4:150947146:T:A	1.88417e-09	-1.66637e-10	-1.23887	6.79239e-05	-1.66637e-10	-1.27944
150948453	chr4:150948453:C:T	2.09654e-09	-1.66637e-10	-1.13207	8.68985e-05	-1.66637e-10	-1.03309
150948897	chr4:150948897:A:G	2.57004e-09	-1.66637e-10	-0.928434	9.65524e-05	-1.66637e-10	-0.927741
150949121	chr4:150949121:T:A	1.84482e-09	-1.66637e-10	-1.25998	6.76215e-05	-1.66637e-10	-1.2839
150949192	chr4:150949192:G:A	1.81831e-09	-1.66637e-10	-1.27445	6.67841e-05	-1.66637e-10	-1.29636
150949358	chr4:150949358:T:A	1.85788e-09	-1.66637e-10	-1.25292	6.80333e-05	-1.66637e-10	-1.27783
150949685	chr4:150949685:C:T	1.2245e-09	-1.66982	-3.48322e-10	4.866e-05	-1.61297	-3.48322e-10
150950321	chr4:150950321:A:C	2.98701e-10	-1.76078	-1.31989	1.15048e-05	-1.72872	-1.32634
150950957	chr4:150950957:T:C	1.1184e-09	-1.76046	-3.48322e-10	5.70164e-05	-1.45449	-3.48322e-10
150951215	chr4:150951215:T:G	1.85466e-09	-1.66637e-10	-1.25465	6.7931e-05	-1.66637e-10	-1.27934
150951372	chr4:150951372:T:A	3.15948e-10	-1.71314	-1.31139	1.39391e-05	-1.54508	-1.31805
150951404	chr4:150951404:CT:C	1.89811e-09	-1.66637e-10	-1.2315	6.65165e-05	-1.66637e-10	-1.30038
150952673	chr4:150952673:A:G	2.9793e-10	-1.75835	-1.3249	1.13487e-05	-1.73784	-1.33089
150953074	chr4:150953074:C:T	2.82457e-09	-0.833999	-3.48322e-10	5.75163e-05	-1.44576	-3.48322e-10
150953198	chr4:150953198:C:T	2.66143e-09	0.184591	-1.07808	2.33731e-05	-1.21496	-1.13129
150953287	chr4:150953287:C:T	1.38699e-09	-1.54522	-3.48322e-10	4.32613e-05	-1.73057	-3.48322e-10
150953592	chr4:150953592:T:TG	3.02383e-10	-1.75099	-1.31743	1.12888e-05	-1.74988	-1.32414
150954734	chr4:150954734:T:C	2.28165e-09	-1.66637e-10	-1.04746	7.52037e-05	-1.66637e-10	-1.17763
150956952	chr4:150956952:A:T	1.41872e-08	0.779985	-3.48322e-10	0.000186984	-0.266803	-3.48322e-10
150958468	chr4:150958468:A:G	1.57606e-09	-1.41743	-3.48322e-10	6.98932e-05	-1.25086	-3.48322e-10
150959225	chr4:150959225:C:T	1.28797e-09	-1.61929	-3.48322e-10	4.73884e-05	-1.63945	-3.48322e-10
150959613	chr4:150959613:A:G	1.55257e-09	-1.43245	-3.48322e-10	6.85774e-05	-1.26986	-3.48322e-10
150961724	chr4:150961724:GAAATA:G	1.90186e-09	-1.22952	-3.48322e-10	0.000107186	-0.823259	-3.48322e-10
150962138	chr4:150962138:C:T	1.33491e-09	-1.58349	-3.48322e-10	6.12961e-05	-1.38211	-3.48322e-10
150962439	chr4:150962439:G:A	1.1376e-09	-1.74343	-3.48322e-10	4.22679e-05	-1.7538	-3.48322e-10
150963161	chr4:150963161:A:C	1.1188e-09	-1.7601	-3.48322e-10	4.35943e-05	-1.7229	-3.48322e-10
150963384	chr4:150963384:G:A	1.11807e-09	-1.76075	-3.48322e-10	4.36114e-05	-1.72251	-3.48322e-10
150963548	chr4:150963548:C:T	2.64589e-09	-0.899348	-3.48322e-10	5.17838e-05	-1.55075	-3.48322e-10
150964788	chr4:150964788:C:T	1.38829e-09	-1.54429	-3.48322e-10	4.32595e-05	-1.73061	-3.48322e-10
150965494	chr4:150965494:T:A	1.14831e-09	-1.73407	-3.48322e-10	4.65506e-05	-1.65729	-3.48322e-10
150965764	chr4:150965764:A:G	4.02234e-10	-1.43459	-1.34849	1.78033e-05	-1.27008	-1.34836
150965826	chr4:150965826:G:T	2.78747e-09	-1.66637e-10	-0.847221	0.000100183	-1.66637e-10	-0.890828
150965959	chr4:150965959:C:T	2.6673e-09	-0.891289	-3.48322e-10	6.27617e-05	-1.35848	-3.48322e-10
150966958	chr4:150966958:G:T	3.45961e-10	-1.73227	-1.20152	1.18366e-05	-1.75887	-1.26776
150967457	chr4:150967457:A:G	4.75535e-10	-1.4161	-1.19957	2.75017e-05	-1.00573	-1.17785
150968284	chr4:150968284:T:A	1.85689e-09	-1.66637e-10	-1.25345	6.80022e-05	-1.66637e-10	-1.27829
150968417	chr4:150968417:G:A	1.98713e-09	-1.66637e-10	-1.18567	6.86148e-05	-1.66637e-10	-1.26932
150968926	chr4:150968926:T:C	2.4514e-09	-1.66637e-10	-0.975696	8.29204e-05	-1.66637e-10	-1.07995
150969829	chr4:150969829:A:G	4.55706e-10	-1.452	-1.20627	2.58723e-05	-1.05971	-1.18495
150970014	chr4:150970014:G:A	4.12657e-09	-1.66637e-10	-0.454911	0.000132186	-1.66637e-10	-0.613619
150970823	chr4:150970823:ACTGTAAGCTT:A	2.40083e-09	-1.66637e-10	-0.996544	7.86015e-05	-1.66637e-10	-1.13344
150971104	chr4:150971104:A:G	2.309e-09	-1.66637e-10	-1.03554	9.15845e-05	-1.66637e-10	-0.980565
150971836	chr4:150971836:T:C	4.00434e-09	-1.66637e-10	-0.484977	0.000128643	-1.66637e-10	-0.640784
150974059	chr4:150974059:G:C	1.88702e-09	-1.66637e-10	-1.23736	6.85378e-05	-1.66637e-10	-1.27044
150975437	chr4:150975437:A:G	2.25971e-09	-1.66637e-10	-1.05712	7.63557e-05	-1.66637e-10	-1.16242
150975734	chr4:150975734:A:C	2.69323e-09	-1.66637e-10	-0.881615	0.000120814	-1.66637e-10	-0.703576
150975966	chr4:150975966:A:G	1.41313e-08	-1.66637e-10	0.776039	0.00044948	-1.66637e-10	0.610264
150976822	chr4:150976822:C:T	1.77226e-09	-1.66637e-10	-1.3001	6.42821e-05	-1.66637e-10	-1.33455
150976830	chr4:150976830:G:A	1.69899e-09	-1.66637e-10	-1.34232	6.43659e-05	-1.66637e-10	-1.33324
150977490	chr4:150977490:G:T	1.18999e-09	-1.69842	-3.48322e-10	4.21587e-05	-1.75639	-3.48322e-10
150978474	chr4:150978474:G:A	3.84813e-10	-1.74767	-1.07968	1.30123e-05	-1.75155	-1.18038
150978838	chr4:150978838:G:A	3.0737e-10	-1.74131	-1.31075	1.30686e-05	-1.61017	-1.31744
150979985	chr4:150979985:C:G	1.69656e-09	-1.66637e-10	-1.34375	6.33713e-05	-1.66637e-10	-1.34882
150980281	chr4:150980281:G:A	1.80513e-09	-1.66637e-10	-1.28172	6.65309e-05	-1.66637e-10	-1.30016
150980407	chr4:150980407:T:C	1.77288e-09	-1.66637e-10	-1.29975	6.53528e-05	-1.66637e-10	-1.31803
150980419	chr4:150980419:C:T	2.87752e-09	-0.815429	-3.48322e-10	6.32677e-05	-1.35045	-3.48322e-10
150980742	chr4:150980742:G:A	1.8097e-09	-1.66637e-10	-1.27919	6.66318e-05	-1.66637e-10	-1.29865
150980877	chr4:150980877:T:C	1.68562e-09	-1.66637e-10	-1.35022	6.40191e-05	-1.66637e-10	-1.33865
150981189	chr4:150981189:A:G	1.6876e-09	-1.66637e-10	-1.34905	6.3257e-05	-1.66637e-10	-1.35062
150981224	chr4:150981224:C:T	1.70616e-09	-1.66637e-10	-1.33811	6.50494e-05	-1.66637e-10	-1.32268
150981390	chr4:150981390:G:A	3.61144e-10	-1.75684	-1.13399	1.2596e-05	-1.74048	-1.22397
150981433	chr4:150981433:A:C	1.74634e-09	-1.66637e-10	-1.31484	6.47685e-05	-1.66637e-10	-1.32701
150981682	chr4:150981682:C:T	2.94971e-10	-1.74287	-1.35037	1.2601e-05	-1.6133	-1.35075
150981743	chr4:150981743:G:A	3.30136e-10	-1.74376	-1.23685	1.16999e-05	-1.75371	-1.28454
150981780	chr4:150981780:G:A	1.72321e-09	-1.66637e-10	-1.32817	6.72403e-05	-1.66637e-10	-1.28955
150982482	chr4:150982482:A:C	6.26868e-10	-1.08736	-1.25201	3.08079e-05	-0.864341	-1.20571
150983346	chr4:150983346:T:C	5.39568e-10	-1.17756	-1.31178	2.57594e-05	-0.968177	-1.28085
150983669	chr4:150983669:G:A	4.00175e-09	-1.66637e-10	-0.485626	0.000131274	-1.66637e-10	-0.620538
150984304	chr4:150984304:G:GAA	5.68005e-10	-1.134	-1.30398	2.736e-05	-0.918128	-1.27062
150985585	chr4:150985585:G:A	1.70277e-09	-1.66637e-10	-1.3401	6.33184e-05	-1.66637e-10	-1.34965
150985591	chr4:150985591:C:T	5.63458e-10	-1.1896	-1.25642	2.7195e-05	-0.982408	-1.21239
150986195	chr4:150986195:T:G	2.92861e-09	-1.66637e-10	-0.797829	0.000104182	-1.66637e-10	-0.851686
150986345	chr4:150986345:T:C	3.19932e-09	-1.66637e-10	-0.709417	0.000100367	-1.66637e-10	-0.888996
150986632	chr4:150986632:T:C	1.90425e-09	-1.66637e-10	-1.22827	6.81562e-05	-1.66637e-10	-1.27602
150986937	chr4:150986937:A:G	1.68564e-09	-1.66637e-10	-1.35021	6.32486e-05	-1.66637e-10	-1.35075
150987139	chr4:150987139:A:G	1.97611e-09	-1.19123	-3.48322e-10	0.000140289	-0.554121	-3.48322e-10
150987473	chr4:150987473:C:T	1.81902e-09	-1.66637e-10	-1.27406	6.62717e-05	-1.66637e-10	-1.30406
150987859	chr4:150987859:G:A	4.29201e-10	-1.75963	-0.958562	1.45813e-05	-1.75494	-1.06315
150988779	chr4:150988779:A:G	2.64557e-09	-0.899469	-3.48322e-10	6.30777e-05	-1.35346	-3.48322e-10
150990100	chr4:150990100:T:C	1.74208e-09	-1.66637e-10	-1.31728	6.83908e-05	-1.66637e-10	-1.27259
150990398	chr4:150990398:A:C	1.88928e-09	-1.66637e-10	-1.23616	6.9056e-05	-1.66637e-10	-1.26291
150990457	chr4:150990457:G:A	2.78879e-09	-1.66637e-10	-0.846749	0.000112635	-1.66637e-10	-0.773677
150990952	chr4:150990952:C:T	4.88549e-09	-1.66637e-10	-0.286088	0.000153937	-1.66637e-10	-0.461282
150990968	chr4:150990968:C:T	1.7844e-09	-1.66637e-10	-1.29327	6.71462e-05	-1.66637e-10	-1.29096
150991436	chr4:150991436:T:C	4.45313e-09	-1.66637e-10	-0.378749	0.000176326	-1.66637e-10	-0.325491
150992055	chr4:150992055:C:T	6.33713e-09	-1.66637e-10	-0.0259311	0.000221644	-1.66637e-10	-0.0967543
150992280	chr4:150992280:C:T	1.60795e-09	-1.39739	-3.48322e-10	0.000122972	-0.685873	-3.48322e-10
150993369	chr4:150993369:C:T	3.14948e-09	-1.66637e-10	-0.725118	9.88271e-05	-1.66637e-10	-0.904456
150993535	chr4:150993535:T:C	1.68995e-09	-1.66637e-10	-1.34766	6.33177e-05	-1.66637e-10	-1.34966
150993560	chr4:150993560:T:G	1.79903e-09	-1.66637e-10	-1.28511	6.56062e-05	-1.66637e-10	-1.31416
150994427	chr4:150994427:C:A	1.80185e-09	-1.66637e-10	-1.28354	6.58092e-05	-1.66637e-10	-1.31107
150995203	chr4:150995203:C:T	4.31272e-09	-1.66637e-10	-0.410788	0.000150963	-1.66637e-10	-0.480789
150996193	chr4:150996193:C:T	3.03539e-09	-1.66637e-10	-0.762016	9.60435e-05	-1.66637e-10	-0.933026
150996424	chr4:150996424:T:A	1.80305e-09	-1.66637e-10	-1.28287	6.56875e-05	-1.66637e-10	-1.31292
150996916	chr4:150996916:G:A	1.81705e-09	-1.66637e-10	-1.27514	6.67255e-05	-1.66637e-10	-1.29724
150997179	chr4:150997179:C:T	3.15467e-09	-1.66637e-10	-0.723473	9.67055e-05	-1.66637e-10	-0.926157
150998340	chr4:150998340:C:T	2.98773e-09	-1.66637e-10	-0.777842	9.45827e-05	-1.66637e-10	-0.948352
150998427	chr4:150998427:C:T	1.77672e-09	-1.29759	-3.48322e-10	6.03839e-05	-1.3971	-3.48322e-10
150998546	chr4:150998546:G:C	1.81235e-09	-1.66637e-10	-1.27773	6.52672e-05	-1.66637e-10	-1.31934
150998586	chr4:150998586:C:T	2.89546e-09	0.517833	-1.32705	1.09136e-05	-1.75937	-1.34844
150999364	chr4:150999364:C:G	4.52268e-09	-0.363253	-3.48322e-10	0.000108561	-0.810513	-3.48322e-10
150999482	chr4:150999482:T:C	1.95636e-09	-1.66637e-10	-1.20127	6.89968e-05	-1.66637e-10	-1.26377
150999553	chr4:150999553:G:A	4.72582e-10	-1.3549	-1.267	2.78628e-05	-0.920538	-1.25
150999717	chr4:150999717:A:C	1.78887e-09	-1.66637e-10	-1.29077	6.96123e-05	-1.66637e-10	-1.25489
150999829	chr4:150999829:G:T	3.19194e-09	-1.66637e-10	-0.711728	0.000107695	-1.66637e-10	-0.818525
150999830	chr4:150999830:G:T	1.81727e-09	-1.66637e-10	-1.27502	6.67332e-05	-1.66637e-10	-1.29712
151001060	chr4:151001060:ACT:A	1.81693e-09	-1.66637e-10	-1.27521	6.67228e-05	-1.66637e-10	-1.29728
151002738	chr4:151002738:G:A	1.80503e-09	-1.66637e-10	-1.28178	6.59423e-05	-1.66637e-10	-1.30905
151002833	chr4:151002833:G:A	3.0928e-09	-1.66637e-10	-0.743281	9.74795e-05	-1.66637e-10	-0.918185
151003073	chr4:151003073:TACCA:T	1.85613e-09	-1.66637e-10	-1.25386	6.79301e-05	-1.66637e-10	-1.27935
151003251	chr4:151003251:G:A	1.79454e-09	-1.66637e-10	-1.28761	6.5646e-05	-1.66637e-10	-1.31355
151003305	chr4:151003305:A:G	1.87374e-09	-1.66637e-10	-1.24442	6.73339e-05	-1.66637e-10	-1.28816
151003505	chr4:151003505:T:G	4.74794e-10	-1.33883	-1.27841	2.80935e-05	-0.899767	-1.26252
151004061	chr4:151004061:G:A	3.44342e-09	-0.635892	-3.48322e-10	7.46524e-05	-1.18498	-3.48322e-10
151004712	chr4:151004712:G:A	3.22515e-10	-1.74692	-1.25704	1.15171e-05	-1.75272	-1.30128
151005045	chr4:151005045:T:C	1.7502e-09	-1.66637e-10	-1.31263	6.80109e-05	-1.66637e-10	-1.27816
151005174	chr4:151005174:C:T	3.42033e-10	-1.76156	-1.18364	1.2538e-05	-1.71625	-1.25282
151005288	chr4:151005288:A:G	1.78005e-09	-1.66637e-10	-1.29572	6.50962e-05	-1.66637e-10	-1.32196
151005524	chr4:151005524:T:C	3.8908e-09	-1.66637e-10	-0.513741	0.000136396	-1.66637e-10	-0.582263
151006315	chr4:151006315:G:C	3.29882e-10	-1.73509	-1.24628	1.1527e-05	-1.75881	-1.29433
151006579	chr4:151006579:G:C	3.28678e-10	-1.73796	-1.24707	1.15323e-05	-1.75776	-1.29492
151006904	chr4:151006904:T:C	1.79908e-09	-1.66637e-10	-1.28508	6.56051e-05	-1.66637e-10	-1.31417
151007118	chr4:151007118:T:C	3.01658e-09	-0.768234	-3.48322e-10	5.53414e-05	-1.48431	-3.48322e-10
151007671	chr4:151007671:C:T	3.13155e-09	-1.66637e-10	-0.730828	9.85513e-05	-1.66637e-10	-0.90725
151008173	chr4:151008173:C:T	3.10576e-09	-1.66637e-10	-0.7391	9.55111e-05	-1.66637e-10	-0.938584
151008696	chr4:151008696:T:C	1.8486e-09	-1.66637e-10	-1.25793	6.66312e-05	-1.66637e-10	-1.29865
151009169	chr4:151009169:T:C	2.58858e-09	-1.66637e-10	-0.921249	9.17743e-05	-1.66637e-10	-0.978495
151009436	chr4:151009436:C:A	1.96424e-09	-1.66637e-10	-1.19725	8.44035e-05	-1.66637e-10	-1.06222
151009506	chr4:151009506:G:A	1.37084e-09	-1.55693	-3.48322e-10	4.29587e-05	-1.73759	-3.48322e-10
151009627	chr4:151009627:G:A	2.30286e-09	-1.66637e-10	-1.03821	7.85769e-05	-1.66637e-10	-1.13375
151009773	chr4:151009773:G:T	1.68562e-09	-1.66637e-10	-1.35022	6.33843e-05	-1.66637e-10	-1.34861
151009978	chr4:151009978:T:A	1.68711e-09	-1.66637e-10	-1.34934	6.33324e-05	-1.66637e-10	-1.34943
151010683	chr4:151010683:A:C	3.82261e-09	-0.531423	-3.48322e-10	0.000139837	-0.557352	-3.48322e-10
151010839	chr4:151010839:G:A	2.0495e-09	-1.66637e-10	-1.15476	8.21426e-05	-1.66637e-10	-1.08937
151011015	chr4:151011015:G:A	1.68768e-09	-1.66637e-10	-1.349	6.34509e-05	-1.66637e-10	-1.34756
151011368	chr4:151011368:C:T	3.99066e-09	-1.66637e-10	-0.488401	0.000140132	-1.66637e-10	-0.555243
151011703	chr4:151011703:G:A	8.99023e-10	-1.76151	-0.217293	3.98799e-05	-1.70529	-0.10667
151011961	chr4:151011961:G:A	3.40578e-10	-1.72165	-1.22782	1.35453e-05	-1.76141	-1.13038
151012776	chr4:151012776:A:G	1.79554e-09	-1.66637e-10	-1.28705	7.07938e-05	-1.66637e-10	-1.23806
151013447	chr4:151013447:G:A	1.02794e-09	-1.62134	-0.223456	0.000331039	0.324617	-0.020208
151014157	chr4:151014157:C:T	1.69276e-09	-1.66637e-10	-1.346	6.33875e-05	-1.66637e-10	-1.34856
151014775	chr4:151014775:G:A	1.92459e-09	-1.66637e-10	-1.21764	7.44014e-05	-1.66637e-10	-1.18835
151014997	chr4:151014997:C:T	4.96436e-09	0.639303	-0.909376	3.42027e-05	-0.987639	-0.977885
151015052	chr4:151015052:A:G	4.42817e-09	0.506269	-0.89064	3.24724e-05	-1.05769	-0.95975
151016676	chr4:151016676:T:A	1.68517e-09	-1.66637e-10	-1.35049	6.33782e-05	-1.66637e-10	-1.34871
151016779	chr4:151016779:A:G	1.9192e-09	-1.66637e-10	-1.22045	7.42107e-05	-1.66637e-10	-1.19092
151017610	chr4:151017610:A:T	1.11823e-09	-1.76061	-3.48322e-10	4.19411e-05	-1.76156	-3.48322e-10
151018484	chr4:151018484:A:C	1.81217e-09	-1.66637e-10	-1.27783	6.82098e-05	-1.66637e-10	-1.27524
151018899	chr4:151018899:C:T	5.0988e-10	-1.33132	-1.21462	2.94639e-05	-0.897161	-1.2175
151019131	chr4:151019131:C:T	3.07487e-10	-1.74822	-1.30346	1.1142e-05	-1.75216	-1.33495
151019238	chr4:151019238:G:C	1.80486e-09	-1.66637e-10	-1.28188	7.13102e-05	-1.66637e-10	-1.23079
151019305	chr4:151019305:C:T	6.74235e-09	-1.66637e-10	0.0360521	0.000235388	-1.66637e-10	-0.0365927
151019511	chr4:151019511:G:A	2.35851e-09	-1.66637e-10	-1.01433	7.92381e-05	-1.66637e-10	-1.12537
151019706	chr4:151019706:C:A	1.70739e-09	-1.66637e-10	-1.33739	6.36233e-05	-1.66637e-10	-1.34485
151020082	chr4:151020082:A:G	3.72873e-09	-1.66637e-10	-0.55629	0.000153001	-1.66637e-10	-0.467384
151020273	chr4:151020273:TC:T	1.79434e-09	-1.66637e-10	-1.28772	6.84774e-05	-1.66637e-10	-1.27132
151020582	chr4:151020582:G:A	4.3104e-10	-1.45153	-1.26238	1.79538e-05	-1.31935	-1.29067
151021154	chr4:151021154:C:T	1.80434e-09	-1.66637e-10	-1.28216	6.58704e-05	-1.66637e-10	-1.31014
151021538	chr4:151021538:G:A	2.82481e-09	-1.66637e-10	-0.833917	9.04184e-05	-1.66637e-10	-0.993379
151021710	chr4:151021710:A:T	2.21728e-09	-1.07608	-3.48322e-10	5.37675e-05	-1.51316	-3.48322e-10
151021896	chr4:151021896:C:T	1.94647e-09	-1.66637e-10	-1.20634	7.08035e-05	-1.66637e-10	-1.23792
151022089	chr4:151022089:C:A	1.91117e-09	-1.66637e-10	-1.22464	6.83345e-05	-1.66637e-10	-1.27341
151022380	chr4:151022380:A:G	3.43115e-09	-0.639461	-3.48322e-10	0.000125697	-0.663956	-3.48322e-10
151023073	chr4:151023073:A:G	1.17174e-09	-1.71386	-3.48322e-10	4.2004e-05	-1.76006	-3.48322e-10
151023209	chr4:151023209:G:A	1.91807e-09	-1.66637e-10	-1.22104	6.85279e-05	-1.66637e-10	-1.27059
151023981	chr4:151023981:T:C	3.09423e-10	-1.74178	-1.30362	1.11351e-05	-1.75604	-1.33168
151024340	chr4:151024340:CATA:C	2.02814e-09	-1.66637e-10	-1.16524	7.26306e-05	-1.66637e-10	-1.21244
151024591	chr4:151024591:T:C	5.05048e-10	-1.20478	-1.35068	1.53319e-05	-1.41785	-1.35004
151024608	chr4:151024608:G:A	4.7706e-10	-1.36626	-1.24621	2.71434e-05	-0.947752	-1.24894
151024836	chr4:151024836:C:A	1.749e-09	-1.66637e-10	-1.31331	6.65106e-05	-1.66637e-10	-1.30047
151025316	chr4:151025316:G:A	1.1286e-09	-1.75138	-3.48322e-10	4.69979e-05	-1.64772	-3.48322e-10
151026417	chr4:151026417:C:T	3.19403e-10	-1.74565	-1.26801	1.14157e-05	-1.7539	-1.30893
151026668	chr4:151026668:A:G	1.68327e-09	-1.35162	-3.48322e-10	4.4724e-05	-1.69732	-3.48322e-10
151026959	chr4:151026959:G:A	3.36658e-10	-1.75701	-1.20403	1.20597e-05	-1.74102	-1.26693
151027007	chr4:151027007:G:A	3.04387e-09	-1.66637e-10	-0.759226	0.000124904	-1.66637e-10	-0.670282
151027264	chr4:151027264:GA:G	2.46726e-09	-1.66637e-10	-0.969247	7.95946e-05	-1.66637e-10	-1.12088
151027285	chr4:151027285:T:C	1.88812e-09	-1.66637e-10	-1.23678	6.77391e-05	-1.66637e-10	-1.28216
151029526	chr4:151029526:C:T	5.01419e-10	-1.32705	-1.23562	2.8961e-05	-0.893634	-1.23824
151030321	chr4:151030321:G:A	2.87498e-09	-1.66637e-10	-0.816312	9.1534e-05	-1.66637e-10	-0.981116
151030535	chr4:151030535:C:T	5.04898e-10	-1.33514	-1.22061	2.90791e-05	-0.905903	-1.2219
151030779	chr4:151030779:T:C	1.94713e-09	-1.66637e-10	-1.206	7.01273e-05	-1.66637e-10	-1.24751
151031106	chr4:151031106:G:T	2.83183e-09	-1.66637e-10	-0.831433	8.80296e-05	-1.66637e-10	-1.02015
151031143	chr4:151031143:C:T	2.96465e-09	-1.66637e-10	-0.785599	0.000130448	-1.66637e-10	-0.626856
151031720	chr4:151031720:G:A	1.75179e-09	-1.66637e-10	-1.31172	6.47002e-05	-1.66637e-10	-1.32806
151031846	chr4:151031846:C:T	1.76861e-09	-1.66637e-10	-1.30216	6.52339e-05	-1.66637e-10	-1.31985
151032156	chr4:151032156:G:A	1.89154e-09	-1.66637e-10	-1.23497	7.61788e-05	-1.66637e-10	-1.16474
151032439	chr4:151032439:G:A	1.85867e-09	-1.66637e-10	-1.2525	6.69288e-05	-1.66637e-10	-1.2942
151032597	chr4:151032597:A:C	3.20291e-10	-1.74992	-1.26096	1.15093e-05	-1.75025	-1.30443
151032706	chr4:151032706:G:A	2.89842e-09	-1.66637e-10	-0.808192	9.20728e-05	-1.66637e-10	-0.975247
151032730	chr4:151032730:C:T	8.44307e-07	4.86616	-3.48322e-10	0.000152178	-0.472775	-3.48322e-10
151033247	chr4:151033247:T:C	1.80057e-09	-1.66637e-10	-1.28425	6.6258e-05	-1.66637e-10	-1.30427
151033545	chr4:151033545:A:T	1.86653e-09	-1.66637e-10	-1.24828	6.71566e-05	-1.66637e-10	-1.2908
151034036	chr4:151034036:G:T	2.94661e-09	-1.66637e-10	-0.791702	9.32871e-05	-1.66637e-10	-0.962146
151034136	chr4:151034136:T:C	1.92401e-09	-1.66637e-10	-1.21794	7.24778e-05	-1.66637e-10	-1.21455
151034295	chr4:151034295:G:A	2.94208e-09	-1.66637e-10	-0.793239	9.31055e-05	-1.66637e-10	-0.964094
151034605	chr4:151034605:A:C	1.83543e-09	-1.66637e-10	-1.26508	6.73266e-05	-1.66637e-10	-1.28827
151036424	chr4:151036424:G:A	1.81747e-09	-1.66637e-10	-1.27491	6.67681e-05	-1.66637e-10	-1.2966
151036609	chr4:151036609:G:A	1.50729e-09	-1.46205	-3.48322e-10	4.38247e-05	-1.71763	-3.48322e-10
151036619	chr4:151036619:G:A	1.7362e-09	-1.66637e-10	-1.32066	6.42692e-05	-1.66637e-10	-1.33475
151036662	chr4:151036662:C:T	3.13856e-10	-1.7325	-1.29867	1.11118e-05	-1.75968	-1.33014
151036783	chr4:151036783:C:T	1.87545e-09	-1.66637e-10	-1.24351	6.73802e-05	-1.66637e-10	-1.28748
151037845	chr4:151037845:C:T	1.75506e-09	-1.66637e-10	-1.30986	6.47901e-05	-1.66637e-10	-1.32667
151037902	chr4:151037902:G:A	2.49741e-09	-1.66637e-10	-0.957102	0.000104498	-1.66637e-10	-0.848659
151038159	chr4:151038159:T:C	4.51567e-10	-1.4307	-1.23669	2.42014e-05	-1.07154	-1.23987
151038759	chr4:151038759:C:A	2.12585e-09	-1.66637e-10	-1.11818	7.59356e-05	-1.66637e-10	-1.16794
151039101	chr4:151039101:C:A	3.39583e-09	-1.66637e-10	-0.649809	0.000138558	-1.66637e-10	-0.566536
151039321	chr4:151039321:C:T	1.982e-09	-0.374684	-0.813566	1.90411e-05	-1.62845	-0.922778
151039394	chr4:151039394:C:G	2.82564e-09	-1.66637e-10	-0.833621	8.82309e-05	-1.66637e-10	-1.01787
151039409	chr4:151039409:G:A	2.8501e-09	-1.66637e-10	-0.825003	8.88479e-05	-1.66637e-10	-1.0109
151039440	chr4:151039440:G:A	2.74759e-09	-1.66637e-10	-0.861633	8.62787e-05	-1.66637e-10	-1.04024
151039445	chr4:151039445:C:T	2.77489e-09	-1.66637e-10	-0.851745	8.69529e-05	-1.66637e-10	-1.03246
151040503	chr4:151040503:T:C	3.95348e-09	-0.49776	-3.48322e-10	9.65435e-05	-0.927834	-3.48322e-10
151040538	chr4:151040538:T:C	8.78293e-10	-0.709925	-1.29221	3.63326e-05	-0.582483	-1.32263
151041251	chr4:151041251:G:A	3.12133e-10	-1.74197	-1.29471	1.11807e-05	-1.75609	-1.32754
151041371	chr4:151041371:GA:G	1.91366e-09	-1.66637e-10	-1.22334	6.91376e-05	-1.66637e-10	-1.26173
151041421	chr4:151041421:T:C	1.80668e-09	-1.66637e-10	-1.28086	6.89942e-05	-1.66637e-10	-1.2638
151042656	chr4:151042656:C:T	2.9964e-09	-1.66637e-10	-0.774944	9.55238e-05	-1.66637e-10	-0.938452
151042858	chr4:151042858:A:C	1.10085e-09	-1.14729	-0.62899	2.27194e-05	-1.67727	-0.697339
151043095	chr4:151043095:G:A	1.77777e-09	-1.66637e-10	-1.297	6.68867e-05	-1.66637e-10	-1.29483
151043462	chr4:151043462:G:A	3.33449e-10	-1.64618	-1.32445	1.1125e-05	-1.75195	-1.33669
151043488	chr4:151043488:C:T	8.05226e-10	-0.79556	-1.29343	3.3225e-05	-0.671001	-1.32352
151044137	chr4:151044137:C:T	3.08952e-10	-1.74835	-1.29858	1.12032e-05	-1.7517	-1.32993
151044798	chr4:151044798:G:C	1.86433e-09	-1.66637e-10	-1.24946	7.43355e-05	-1.66637e-10	-1.18924
151045815	chr4:151045815:G:A	5.8471e-10	-1.07469	-1.33431	2.50004e-05	-0.942137	-1.3368
151046552	chr4:151046552:C:T	3.7746e-10	-1.62931	-1.21734	1.31716e-05	-1.66241	-1.25736
151047143	chr4:151047143:C:A	3.78158e-10	-1.70663	-1.13817	1.26142e-05	-1.76085	-1.20216
151047153	chr4:151047153:TCAGA:T	1.68533e-09	-1.66637e-10	-1.35039	6.32725e-05	-1.66637e-10	-1.35038
151047250	chr4:151047250:A:G	2.96087e-10	-1.75089	-1.33857	1.14223e-05	-1.74905	-1.31322
151048345	chr4:151048345:T:C	1.76575e-09	-1.66637e-10	-1.30378	6.89731e-05	-1.66637e-10	-1.26411
151049265	chr4:151049265:A:G	1.81571e-09	-1.27588	-3.48322e-10	8.37821e-05	-1.06961	-3.48322e-10
151049279	chr4:151049279:A:C	1.69392e-09	-1.66637e-10	-1.34531	6.33454e-05	-1.66637e-10	-1.34922
151050290	chr4:151050290:A:G	4.74411e-10	-1.29112	-1.32691	2.71122e-05	-0.872663	-1.32518
151050449	chr4:151050449:G:T	5.30976e-10	-1.18548	-1.31992	3.1373e-05	-0.733883	-1.318
151050782	chr4:151050782:G:C	5.9582e-09	-1.66637e-10	-0.0875886	0.000208842	-1.66637e-10	-0.156248
151051287	chr4:151051287:C:T	2.37361e-09	-1.66637e-10	-1.00795	9.12014e-05	-1.66637e-10	-0.984757
151051697	chr4:151051697:C:T	1.68729e-09	-1.66637e-10	-1.34923	6.32485e-05	-1.66637e-10	-1.35076
151051783	chr4:151051783:C:T	2.0367e-09	-1.66637e-10	-1.16102	7.72956e-05	-1.66637e-10	-1.15019
151052179	chr4:151052179:A:G	5.85668e-10	-1.0749	-1.33246	3.54467e-05	-0.593217	-1.33658
151052183	chr4:151052183:T:C	1.69244e-09	-1.66637e-10	-1.34618	6.33747e-05	-1.66637e-10	-1.34876
151052366	chr4:151052366:T:C	4.23497e-09	-1.66637e-10	-0.428981	0.000138711	-1.66637e-10	-0.565437
151053756	chr4:151053756:A:G	1.50651e-09	-0.125904	-1.33666	6.70729e-05	0.0563009	-1.34835
151054708	chr4:151054708:G:A	2.48003e-09	-1.66637e-10	-0.964085	9.94055e-05	-1.66637e-10	-0.89862
151056798	chr4:151056798:T:C	1.17902e-08	-1.66637e-10	0.594909	0.000372112	-1.66637e-10	0.421367
151056979	chr4:151056979:C:T	3.61351e-10	-1.76156	-1.1287	1.47469e-05	-1.69991	-1.10688
151057190	chr4:151057190:T:C	5.19138e-10	-1.45219	-1.07575	2.89975e-05	-1.03913	-1.09149
151057204	chr4:151057204:C:G	1.61472e-09	-1.39319	-3.48322e-10	4.50062e-05	-1.69103	-3.48322e-10
151057318	chr4:151057318:G:A	1.4754e-09	-0.201286	-1.28214	6.32161e-05	-0.0301581	-1.32111
151057441	chr4:151057441:C:T	2.15643e-09	-1.66637e-10	-1.1039	8.1063e-05	-1.66637e-10	-1.1026
151057550	chr4:151057550:A:G	7.30859e-10	-1.15692	-1.02897	4.66989e-05	-0.607813	-1.04629
151057797	chr4:151057797:G:A	1.6853e-09	-1.66637e-10	-1.35041	6.36438e-05	-1.66637e-10	-1.34453
151058007	chr4:151058007:A:G	3.33256e-10	-1.74003	-1.23117	1.45769e-05	-1.60315	-1.21524
151058608	chr4:151058608:CCT:C	1.88373e-09	-1.66637e-10	-1.2391	6.60072e-05	-1.66637e-10	-1.30806
151059399	chr4:151059399:A:C	1.72148e-09	-1.66637e-10	-1.32917	6.3942e-05	-1.66637e-10	-1.33985
151059484	chr4:151059484:T:C	3.07665e-10	-1.71683	-1.33427	1.33799e-05	-1.55566	-1.34842
151060375	chr4:151060375:C:A	1.4442e-09	-0.197191	-1.30761	6.43985e-05	-0.0129296	-1.31981
151061197	chr4:151061197:A:G	1.30873e-09	-0.302531	-1.30077	5.76695e-05	-0.129137	-1.31396
151061446	chr4:151061446:G:A	5.03019e-10	-1.35477	-1.20471	2.81253e-05	-0.950725	-1.21043
151061492	chr4:151061492:C:T	1.68804e-09	-1.66637e-10	-1.34879	6.32803e-05	-1.66637e-10	-1.35025
151061650	chr4:151061650:C:T	5.42375e-10	-1.16879	-1.31536	3.23721e-05	-0.70732	-1.31321
151062006	chr4:151062006:T:C	1.69086e-09	-1.34712	-3.48322e-10	4.79694e-05	-1.62726	-3.48322e-10
151062160	chr4:151062160:G:A	2.36738e-09	-1.66637e-10	-1.01057	9.09431e-05	-1.66637e-10	-0.987593
151062365	chr4:151062365:G:A	4.65015e-10	-1.60203	-1.03602	2.38851e-05	-1.27427	-1.0503
151063397	chr4:151063397:G:A	1.7165e-09	-1.66637e-10	-1.33207	6.67785e-05	-1.66637e-10	-1.29645
151063710	chr4:151063710:C:T	1.96013e-09	-1.66637e-10	-1.19934	6.77706e-05	-1.66637e-10	-1.2817
151064411	chr4:151064411:T:C	3.97304e-09	-1.66637e-10	-0.492825	0.000125155	-1.66637e-10	-0.668272
151064742	chr4:151064742:G:C	5.53315e-09	-1.66637e-10	-0.1616	0.000219409	-1.66637e-10	-0.10689
151065291	chr4:151065291:G:A	1.49927e-09	-1.46738	-3.48322e-10	5.51135e-05	-1.48843	-3.48322e-10
151065819	chr4:151065819:G:A	1.78753e-09	-1.29152	-3.48322e-10	5.14946e-05	-1.55635	-3.48322e-10
151066075	chr4:151066075:T:C	4.20041e-09	-1.66637e-10	-0.437174	0.000165109	-1.66637e-10	-0.391224
151066713	chr4:151066713:A:T	5.3271e-10	-1.27105	-1.23109	3.25334e-05	-0.777326	-1.23823
151068141	chr4:151068141:T:C	4.24585e-09	-1.66637e-10	-0.426415	0.000169855	-1.66637e-10	-0.362884
151068736	chr4:151068736:G:A	5.38301e-09	-1.66637e-10	-0.18911	0.000176969	-1.66637e-10	-0.321853
151069041	chr4:151069041:G:A	2.17702e-09	-1.66637e-10	-1.0944	7.31205e-05	-1.66637e-10	-1.20572
151069079	chr4:151069079:G:A	1.24241e-09	-1.6553	-3.48322e-10	4.27435e-05	-1.74261	-3.48322e-10
151069742	chr4:151069742:T:A	3.51706e-09	-0.614733	-3.48322e-10	7.96049e-05	-1.12075	-3.48322e-10
151070392	chr4:151070392:C:G	1.26944e-09	-1.63378	-3.48322e-10	4.61039e-05	-1.66693	-3.48322e-10
151071706	chr4:151071706:C:T	2.12703e-09	-1.66637e-10	-1.11763	7.05525e-05	-1.66637e-10	-1.24147
151071787	chr4:151071787:G:A	1.62032e-08	2.21387	-1.30102	1.38448e-05	-1.61175	-1.25816
151071819	chr4:151071819:C:T	1.56846e-08	-1.66637e-10	0.880321	0.000461076	-1.66637e-10	0.635735
151071839	chr4:151071839:G:A	5.27132e-10	-1.19302	-1.31965	3.12561e-05	-0.737946	-1.31767
151071868	chr4:151071868:A:G	3.09008e-09	-1.66637e-10	-0.74416	0.000117992	-1.66637e-10	-0.727207
151072419	chr4:151072419:A:G	5.45076e-10	-1.19307	-1.28612	3.45056e-05	-0.6671	-1.28961
151072597	chr4:151072597:T:C	1.63098e-09	-1.38318	-3.48322e-10	4.44386e-05	-1.70372	-3.48322e-10
151073002	chr4:151073002:A:G	4.60986e-10	-1.39578	-1.25097	1.91759e-05	-1.29184	-1.25233
151073731	chr4:151073731:AT:A	1.35337e-09	-1.56976	-3.48322e-10	4.3364e-05	-1.7282	-3.48322e-10
151075011	chr4:151075011:G:C	5.14631e-10	-1.27636	-1.2603	2.94251e-05	-0.855893	-1.26009
151075185	chr4:151075185:C:T	2.17643e-09	-1.66637e-10	-1.09467	7.65142e-05	-1.66637e-10	-1.16035
151075235	chr4:151075235:A:G	5.20085e-10	-1.23738	-1.28874	3.22009e-05	-0.733892	-1.29194
151075467	chr4:151075467:T:C	1.76588e-09	-1.66637e-10	-1.30371	6.49436e-05	-1.66637e-10	-1.32431
151075526	chr4:151075526:C:T	2.00379e-09	-1.66637e-10	-1.17732	7.4379e-05	-1.66637e-10	-1.18865
151075828	chr4:151075828:G:C	1.7314e-09	-1.66637e-10	-1.32343	6.43374e-05	-1.66637e-10	-1.33369
151075865	chr4:151075865:A:G	1.68561e-09	-1.66637e-10	-1.35023	6.40747e-05	-1.66637e-10	-1.33778
151076433	chr4:151076433:C:G	5.45416e-10	-1.18087	-1.29769	3.24197e-05	-0.724283	-1.29478
151076615	chr4:151076615:G:A	2.07393e-09	-1.66637e-10	-1.14291	7.68042e-05	-1.66637e-10	-1.15657
151077374	chr4:151077374:A:G	1.941e-09	-1.66637e-10	-1.20915	8.32086e-05	-1.66637e-10	-1.07648
151077470	chr4:151077470:G:T	3.81863e-10	-1.63007	-1.20498	1.90611e-05	-1.33119	-1.21899
151077790	chr4:151077790:C:T	1.70694e-09	-1.66637e-10	-1.33765	6.36503e-05	-1.66637e-10	-1.34442
151077871	chr4:151077871:A:G	3.66892e-10	-1.65624	-1.21881	1.571e-05	-1.47024	-1.27329
151078614	chr4:151078614:T:C	2.45106e-09	-1.66637e-10	-0.975835	0.000102297	-1.66637e-10	-0.869951
151078627	chr4:151078627:A:G	3.24529e-10	-1.75799	-1.23975	1.25768e-05	-1.68048	-1.2855
151079184	chr4:151079184:A:G	7.58906e-09	1.46717	-1.31282	4.5919e-05	-0.385524	-1.28543
151079629	chr4:151079629:C:T	3.30966e-09	-1.66637e-10	-0.675511	0.00012753	-1.66637e-10	-0.649476
151079739	chr4:151079739:A:G	5.0117e-10	-1.31246	-1.25071	2.80692e-05	-0.917941	-1.24521
151080148	chr4:151080148:A:C	1.71044e-09	-1.66637e-10	-1.33561	6.37382e-05	-1.66637e-10	-1.34304
151080275	chr4:151080275:AG:A	1.71752e-09	-1.33148	-3.48322e-10	9.48335e-05	-0.945705	-3.48322e-10
151081070	chr4:151081070:T:C	1.9158e-09	-1.66637e-10	-1.22222	7.24098e-05	-1.66637e-10	-1.21549
151081582	chr4:151081582:C:T	5.16981e-10	-1.24897	-1.28313	2.93879e-05	-0.837183	-1.28006
151081633	chr4:151081633:G:C	2.24921e-09	-1.66637e-10	-1.06178	7.47349e-05	-1.66637e-10	-1.18388
151081763	chr4:151081763:A:G	1.19386e-09	-0.347031	-1.34813	5.60736e-05	-0.120489	-1.35067
151082329	chr4:151082329:G:T	1.30581e-09	-0.257293	-1.34824	6.17725e-05	-0.0237211	-1.35065
151082478	chr4:151082478:G:C	3.25132e-09	-1.66637e-10	-0.693296	0.00014458	-1.66637e-10	-0.523995
151082960	chr4:151082960:C:A	3.14929e-10	-1.75226	-1.27551	1.25118e-05	-1.65895	-1.3122
151083157	chr4:151083157:A:G	3.19903e-09	-1.66637e-10	-0.70951	0.000122211	-1.66637e-10	-0.692081
151083327	chr4:151083327:G:A	1.25505e-09	-1.64518	-3.48322e-10	4.22611e-05	-1.75396	-3.48322e-10
151083329	chr4:151083329:A:C	6.81422e-09	0.0466554	-3.48322e-10	0.000106185	-0.832644	-3.48322e-10
151083632	chr4:151083632:T:C	5.173e-10	-1.24414	-1.28735	2.95197e-05	-0.828802	-1.28397
151084036	chr4:151084036:G:A	1.70181e-09	-1.66637e-10	-1.34066	6.3773e-05	-1.66637e-10	-1.3425
151084186	chr4:151084186:CTA:C	4.86499e-10	-1.32643	-1.26644	2.84912e-05	-0.87829	-1.26994
151084214	chr4:151084214:C:CA	3.72153e-09	-0.558223	-3.48322e-10	9.46461e-05	-0.947683	-3.48322e-10
151084222	chr4:151084222:T:A	5.28013e-10	-1.21994	-1.29105	2.85375e-05	-0.821103	-1.3255
151084223	chr4:151084223:T:A	1.69645e-09	-1.34382	-3.48322e-10	0.000100511	-0.887558	-3.48322e-10
151084268	chr4:151084268:C:T	4.54516e-10	-1.3538	-1.30708	2.63291e-05	-0.916995	-1.31016
151085126	chr4:151085126:T:A	4.98086e-10	-1.27043	-1.29891	2.98704e-05	-0.799363	-1.3016
151085383	chr4:151085383:G:A	1.70009e-09	-1.66637e-10	-1.34168	6.34789e-05	-1.66637e-10	-1.34712
151085535	chr4:151085535:C:T	3.65872e-10	-1.62535	-1.25248	1.83313e-05	-1.34732	-1.24189
151085939	chr4:151085939:A:G	3.48992e-10	-1.62815	-1.29691	1.73927e-05	-1.35253	-1.28924
151086049	chr4:151086049:A:G	4.46444e-09	0.94597	-1.32218	0.000269104	1.43935	-1.34208
151086707	chr4:151086707:C:T	1.94847e-09	-1.66637e-10	-1.20531	8.36856e-05	-1.66637e-10	-1.07076
151087010	chr4:151087010:A:C	3.91447e-09	-1.66637e-10	-0.507676	0.000156076	-1.66637e-10	-0.447487
151087312	chr4:151087312:G:A	3.66245e-09	-1.66637e-10	-0.574225	0.000145813	-1.66637e-10	-0.515502
151087491	chr4:151087491:A:G	1.16674e-09	-1.59291	-0.12523	0.000325518	0.252723	0.0348661
151088178	chr4:151088178:T:C	1.68522e-09	-1.66637e-10	-1.35046	6.34458e-05	-1.66637e-10	-1.34764
151088855	chr4:151088855:C:T	8.3852e-10	-0.795439	-1.25303	3.78291e-05	-0.634946	-1.2298
151089186	chr4:151089186:A:G	6.12836e-10	-1.06438	-1.29764	3.68954e-05	-0.593933	-1.29581
151089478	chr4:151089478:AT:A	9.07705e-10	-0.736577	-1.23262	4.11846e-05	-0.572489	-1.20728
151089774	chr4:151089774:G:A	1.27905e-09	-1.62624	-3.48322e-10	4.24851e-05	-1.74867	-3.48322e-10
151090114	chr4:151090114:T:C	3.08652e-10	-1.69775	-1.35015	1.37536e-05	-1.53435	-1.34218
151090174	chr4:151090174:T:C	1.68727e-09	-1.66637e-10	-1.34925	6.32488e-05	-1.66637e-10	-1.35075
151090222	chr4:151090222:T:C	1.6936e-09	-1.66637e-10	-1.3455	6.50893e-05	-1.66637e-10	-1.32207
151090690	chr4:151090690:T:A	2.1295e-09	-1.11647	-3.48322e-10	5.49392e-05	-1.4916	-3.48322e-10
151091189	chr4:151091189:G:A	2.50291e-09	-1.66637e-10	-0.954904	8.08401e-05	-1.66637e-10	-1.10535
151091204	chr4:151091204:T:C	1.68519e-09	-1.66637e-10	-1.35048	6.32713e-05	-1.66637e-10	-1.35039
151091285	chr4:151091285:G:A	3.896e-09	-1.66637e-10	-0.512406	0.000155308	-1.66637e-10	-0.452416
151091379	chr4:151091379:A:T	1.68508e-09	-1.66637e-10	-1.35054	6.32763e-05	-1.66637e-10	-1.35032
151091573	chr4:151091573:G:T	3.21306e-09	-0.705133	-3.48322e-10	5.71824e-05	-1.45158	-3.48322e-10
151091659	chr4:151091659:T:G	1.52471e-09	-1.45056	-3.48322e-10	8.37887e-05	-1.06953	-3.48322e-10
151091661	chr4:151091661:T:G	4.07727e-09	-0.466928	-3.48322e-10	7.2319e-05	-1.21674	-3.48322e-10
151091695	chr4:151091695:C:T	3.55605e-09	-1.66637e-10	-0.603706	0.000141338	-1.66637e-10	-0.546675
151091875	chr4:151091875:C:T	3.84782e-09	-1.66637e-10	-0.524851	0.000153325	-1.66637e-10	-0.465267
151091949	chr4:151091949:G:C	3.06749e-10	-1.70333	-1.35075	1.35442e-05	-1.54619	-1.34567
151092213	chr4:151092213:A:G	2.11979e-09	-1.66637e-10	-1.12104	7.97039e-05	-1.66637e-10	-1.11951
151092757	chr4:151092757:G:C	1.90328e-09	-1.22878	-3.48322e-10	4.66795e-05	-1.65452	-3.48322e-10
151092767	chr4:151092767:T:C	2.1693e-09	-1.66637e-10	-1.09795	7.6435e-05	-1.66637e-10	-1.16139
151092827	chr4:151092827:C:T	1.68748e-09	-1.66637e-10	-1.34912	6.32487e-05	-1.66637e-10	-1.35075
151092939	chr4:151092939:T:C	3.82595e-09	-1.66637e-10	-0.530549	0.000152417	-1.66637e-10	-0.47121
151093190	chr4:151093190:C:T	3.24511e-09	-1.66637e-10	-0.695207	0.000107772	-1.66637e-10	-0.817808
151093388	chr4:151093388:T:C	2.14198e-09	-1.66637e-10	-1.11063	7.54075e-05	-1.66637e-10	-1.17492
151093501	chr4:151093501:G:A	5.98659e-10	-1.11104	-1.27438	3.55699e-05	-0.653853	-1.27247
151093790	chr4:151093790:C:T	1.12431e-09	-0.48882	-1.26637	4.54069e-05	-0.399766	-1.2824
151093836	chr4:151093836:G:A	1.68938e-09	-1.66637e-10	-1.34799	6.35741e-05	-1.66637e-10	-1.34562
151093966	chr4:151093966:A:G	2.05795e-09	-1.66637e-10	-1.15064	7.38878e-05	-1.66637e-10	-1.19528
151094624	chr4:151094624:C:T	5.92682e-10	-1.12689	-1.26856	3.50996e-05	-0.673354	-1.26628
151094634	chr4:151094634:G:A	2.0843e-09	-1.66637e-10	-1.13792	7.47208e-05	-1.66637e-10	-1.18407
151094794	chr4:151094794:T:C	3.05842e-10	-1.70769	-1.34935	1.3526e-05	-1.55374	-1.33948
151094836	chr4:151094836:C:T	8.0459e-10	-0.843102	-1.24668	3.62211e-05	-0.685361	-1.22282
151095277	chr4:151095277:G:A	1.33417e-09	-1.58405	-3.48322e-10	4.24695e-05	-1.74904	-3.48322e-10
151095692	chr4:151095692:A:G	1.17293e-09	-1.62653	-0.0863219	0.00030085	0.13215	0.0766341
151095779	chr4:151095779:C:T	5.73842e-10	-1.10748	-1.32028	3.25305e-05	-0.683631	-1.33202
151096725	chr4:151096725:T:C	1.69385e-09	-1.66637e-10	-1.34535	6.3793e-05	-1.66637e-10	-1.34218
151097079	chr4:151097079:G:A	1.69322e-09	-1.66637e-10	-1.34572	6.33096e-05	-1.66637e-10	-1.34979
151097189	chr4:151097189:A:C	2.78866e-08	2.00806	-0.552268	0.000370031	0.827003	-0.411243
151097510	chr4:151097510:C:T	1.76129e-09	-1.30631	-3.48322e-10	4.65645e-05	-1.65699	-3.48322e-10
151097961	chr4:151097961:C:T	1.77695e-09	-1.66637e-10	-1.29746	6.68972e-05	-1.66637e-10	-1.29467
151098819	chr4:151098819:T:G	1.89321e-09	-1.66637e-10	-1.23408	8.02374e-05	-1.66637e-10	-1.11284
151098840	chr4:151098840:G:C	1.20281e-09	-1.6877	-3.48322e-10	4.22347e-05	-1.75459	-3.48322e-10
151099077	chr4:151099077:T:C	3.06356e-10	-1.70641	-1.34895	1.35914e-05	-1.55131	-1.33708
151099099	chr4:151099099:C:T	3.05027e-10	-1.7094	-1.35032	1.3449e-05	-1.55726	-1.34166
151099527	chr4:151099527:G:A	2.65316e-09	-1.66637e-10	-0.896606	9.06447e-05	-1.66637e-10	-0.99088
151099606	chr4:151099606:T:C	2.00732e-09	-1.66637e-10	-1.17556	8.46803e-05	-1.66637e-10	-1.05894
151099625	chr4:151099625:C:T	1.25475e-09	-0.302095	-1.34332	5.85889e-05	-0.0772154	-1.35007
151099824	chr4:151099824:C:T	1.68822e-09	-1.66637e-10	-1.34868	6.32533e-05	-1.66637e-10	-1.35068
151100699	chr4:151100699:G:C	2.76767e-08	2.03537	-0.587138	0.00036435	0.848241	-0.447953
151102346	chr4:151102346:AATTGGGT:A	3.70889e-09	-1.66637e-10	-0.561625	0.000147555	-1.66637e-10	-0.503624
151102795	chr4:151102795:C:T	4.31314e-09	-1.66637e-10	-0.410691	0.000149654	-1.66637e-10	-0.489502
151103174	chr4:151103174:T:G	5.9479e-10	-1.09974	-1.29216	3.53431e-05	-0.639467	-1.29326
151103485	chr4:151103485:A:G	2.05512e-09	-1.66637e-10	-1.15202	8.73718e-05	-1.66637e-10	-1.02765
151104368	chr4:151104368:C:T	1.72816e-09	-1.66637e-10	-1.3253	6.5894e-05	-1.66637e-10	-1.30978
151104794	chr4:151104794:G:A	2.07077e-09	-1.66637e-10	-1.14443	7.42911e-05	-1.66637e-10	-1.18984
151104817	chr4:151104817:T:C	7.9614e-10	-0.815693	-1.28464	3.56147e-05	-0.659445	-1.26562
151105070	chr4:151105070:T:C	3.67376e-09	-1.66637e-10	-0.57114	0.000146098	-1.66637e-10	-0.513552
151105123	chr4:151105123:G:C	3.12513e-10	-1.6848	-1.35067	1.40084e-05	-1.51161	-1.34656
151105124	chr4:151105124:T:C	3.13187e-10	-1.68257	-1.35075	1.40956e-05	-1.50713	-1.34483
151105126	chr4:151105126:T:TC	3.12265e-10	-1.68569	-1.35057	1.39861e-05	-1.51265	-1.34711
151107369	chr4:151107369:TC:T	5.99985e-10	-1.09256	-1.29065	3.57222e-05	-0.630022	-1.29203
151107397	chr4:151107397:C:T	3.51947e-08	-1.66637e-10	1.68854	0.00190942	-1.66637e-10	2.05673
151108564	chr4:151108564:C:G	1.23527e-09	-1.66107	-3.48322e-10	4.53656e-05	-1.68307	-3.48322e-10
151108644	chr4:151108644:ATAACT:A	9.46487e-10	-0.916988	-1.01037	4.88347e-05	-0.537267	-1.07212
151109310	chr4:151109310:A:C	5.27856e-10	-1.19684	-1.31445	2.98222e-05	-0.787569	-1.315
151109482	chr4:151109482:A:G	1.71656e-09	-1.66637e-10	-1.33204	6.38431e-05	-1.66637e-10	-1.3414
151109855	chr4:151109855:T:C	3.11864e-10	-1.70459	-1.33295	1.34829e-05	-1.55004	-1.34636
151110286	chr4:151110286:C:T	3.26656e-10	-1.69932	-1.29188	1.53122e-05	-1.4921	-1.27708
151110409	chr4:151110409:C:T	1.08546e-09	-0.443161	-1.34719	4.98125e-05	-0.246924	-1.34264
151110949	chr4:151110949:T:C	2.18472e-09	-1.66637e-10	-1.09087	8.58382e-05	-1.66637e-10	-1.04536
151111445	chr4:151111445:C:T	1.68486e-09	-1.66637e-10	-1.35067	6.3375e-05	-1.66637e-10	-1.34876
151111469	chr4:151111469:T:C	1.88396e-09	-1.66637e-10	-1.23898	6.69187e-05	-1.66637e-10	-1.29435
151111580	chr4:151111580:C:T	1.59598e-09	-1.40487	-3.48322e-10	4.41134e-05	-1.71106	-3.48322e-10
151111688	chr4:151111688:G:C	3.28256e-10	-1.69401	-1.29231	1.54731e-05	-1.48125	-1.27748
151111777	chr4:151111777:G:C	2.45307e-09	-1.66637e-10	-0.975015	9.17108e-05	-1.66637e-10	-0.979187
151112417	chr4:151112417:A:G	2.09833e-09	-1.13121	-3.48322e-10	5.02289e-05	-1.58124	-3.48322e-10
151112861	chr4:151112861:G:C	1.56787e-09	-1.42264	-3.48322e-10	6.68623e-05	-1.29519	-3.48322e-10
151113283	chr4:151113283:A:G	3.73643e-09	-1.66637e-10	-0.554227	0.000144654	-1.66637e-10	-0.523483
151114147	chr4:151114147:G:A	5.15446e-09	-0.232495	-3.48322e-10	8.68205e-05	-1.03398	-3.48322e-10
151114374	chr4:151114374:T:C	3.22276e-09	-1.66637e-10	-0.702119	0.000124506	-1.66637e-10	-0.673469
151114788	chr4:151114788:C:T	2.16256e-09	-1.66637e-10	-1.10107	7.70461e-05	-1.66637e-10	-1.15342
151115744	chr4:151115744:T:G	2.25875e-09	-1.66637e-10	-1.05754	8.05271e-05	-1.66637e-10	-1.10923
151115764	chr4:151115764:G:A	2.47783e-09	-1.66637e-10	-0.964975	8.36595e-05	-1.66637e-10	-1.07107
151116516	chr4:151116516:C:CT	1.16734e-09	-0.370855	-1.34677	5.38378e-05	-0.169877	-1.34197
151116786	chr4:151116786:A:G	3.58119e-09	-1.66637e-10	-0.596662	0.000126711	-1.66637e-10	-0.65592
151116882	chr4:151116882:C:T	1.82366e-09	-1.66637e-10	-1.27151	6.8571e-05	-1.66637e-10	-1.26996
151117146	chr4:151117146:C:T	3.52864e-09	-1.66637e-10	-0.611444	0.000112601	-1.66637e-10	-0.773973
151117904	chr4:151117904:A:C	2.42466e-09	-1.66637e-10	-0.986665	7.77868e-05	-1.66637e-10	-1.14386
151118194	chr4:151118194:A:G	3.18618e-10	-1.67182	-1.3443	1.46412e-05	-1.48469	-1.3293
151118556	chr4:151118556:T:G	4.01908e-09	-1.66637e-10	-0.481303	0.000141469	-1.66637e-10	-0.545746
151118848	chr4:151118848:C:T	1.73658e-09	-1.66637e-10	-1.32044	6.56745e-05	-1.66637e-10	-1.31312
151118911	chr4:151118911:A:G	3.10606e-10	-1.70782	-1.33377	1.34091e-05	-1.59048	-1.31141
151118998	chr4:151118998:A:G	1.68488e-09	-1.66637e-10	-1.35066	6.33778e-05	-1.66637e-10	-1.34871
151119152	chr4:151119152:G:C	1.11444e-09	-0.422105	-1.3419	5.13933e-05	-0.223128	-1.33519
151119334	chr4:151119334:C:T	5.25025e-10	-1.22872	-1.28795	2.99088e-05	-0.810709	-1.28897
151119661	chr4:151119661:CT:C	5.13644e-09	-1.66637e-10	-0.235996	0.000180348	-1.66637e-10	-0.30294
151119916	chr4:151119916:A:G	1.69518e-09	-1.66637e-10	-1.34457	6.40901e-05	-1.66637e-10	-1.33754
151120092	chr4:151120092:C:T	1.60836e-09	-1.39714	-3.48322e-10	4.78571e-05	-1.62961	-3.48322e-10
151120133	chr4:151120133:T:C	3.7333e-09	-1.66637e-10	-0.555064	0.000148761	-1.66637e-10	-0.495487
151120350	chr4:151120350:C:G	3.34496e-10	-1.69583	-1.27166	1.47943e-05	-1.57037	-1.23321
151121960	chr4:151121960:A:C	4.15901e-09	-1.66637e-10	-0.44708	0.000144428	-1.66637e-10	-0.525043
151122621	chr4:151122621:AT:A	1.85904e-09	-1.66637e-10	-1.2523	7.8137e-05	-1.66637e-10	-1.13936
151122912	chr4:151122912:T:C	3.61084e-10	-1.70171	-1.18929	1.70791e-05	-1.48977	-1.1702
151123101	chr4:151123101:T:C	2.95574e-09	-1.66637e-10	-0.788609	0.000106864	-1.66637e-10	-0.826271
151123148	chr4:151123148:C:T	2.40963e-09	-0.0772877	-0.915597	0.00012017	0.161175	-0.870094
151123352	chr4:151123352:T:TAA	4.14667e-09	-1.66637e-10	-0.45005	0.000144024	-1.66637e-10	-0.527849
151123498	chr4:151123498:T:G	5.23159e-09	-0.217641	-3.48322e-10	8.77077e-05	-1.02382	-3.48322e-10
151123509	chr4:151123509:C:A	1.16564e-09	-0.373704	-1.34539	5.38715e-05	-0.171216	-1.34001
151124216	chr4:151124216:C:T	2.89041e-09	-0.244431	-0.566526	0.000140179	-0.0251633	-0.529745
151125136	chr4:151125136:C:T	1.17969e-09	-0.357844	-1.34926	5.46035e-05	-0.151738	-1.34599
151125238	chr4:151125238:C:T	2.659e-09	-1.66637e-10	-0.894406	8.48262e-05	-1.66637e-10	-1.05722
151125343	chr4:151125343:G:A	3.65196e-10	-1.75263	-1.12704	1.54639e-05	-1.65353	-1.10578
151125505	chr4:151125505:AAAG:A	1.72891e-09	-1.66637e-10	-1.32486	6.4262e-05	-1.66637e-10	-1.33486
151126570	chr4:151126570:C:T	3.41585e-09	-1.66637e-10	-0.64393	0.00013589	-1.66637e-10	-0.585984
151126996	chr4:151126996:A:G	4.0842e-10	-1.41927	-1.34855	1.48796e-05	-1.45562	-1.34222
151127152	chr4:151127152:C:T	5.55998e-10	-1.14456	-1.31479	3.24303e-05	-0.703078	-1.31566
151127415	chr4:151127415:C:T	2.49882e-09	-0.956537	-3.48322e-10	5.36858e-05	-1.51468	-3.48322e-10
151127784	chr4:151127784:A:T	3.89647e-10	-1.74677	-1.0681	1.66716e-05	-1.61656	-1.06756
151127931	chr4:151127931:G:A	2.89139e-09	-0.81062	-3.48322e-10	6.8328e-05	-1.27351	-3.48322e-10
151128144	chr4:151128144:G:A	1.10189e-09	-0.436543	-1.33878	5.06855e-05	-0.241078	-1.33111
151128591	chr4:151128591:C:T	9.96044e-10	-0.52984	-1.34648	4.54165e-05	-0.331264	-1.35069
151128638	chr4:151128638:ACTTT:A	3.65062e-09	-1.66637e-10	-0.577459	0.000141562	-1.66637e-10	-0.545088
151129197	chr4:151129197:C:T	1.66376e-09	-1.36328	-3.48322e-10	6.11683e-05	-1.3842	-3.48322e-10
151129387	chr4:151129387:C:T	1.69481e-09	-1.66637e-10	-1.34479	6.43317e-05	-1.66637e-10	-1.33377
151130355	chr4:151130355:G:C	3.463e-09	-1.66637e-10	-0.630221	0.00012278	-1.66637e-10	-0.687437
151130535	chr4:151130535:A:G	6.9703e-08	2.37189	-3.48322e-10	0.000958102	1.36713	-3.48322e-10
151131780	chr4:151131780:G:A	1.10233e-09	-0.908135	-0.866797	6.05227e-05	-0.496515	-0.898294
151132256	chr4:151132256:G:A	5.31717e-10	-1.2011	-1.3029	3.05084e-05	-0.776227	-1.3036
151132696	chr4:151132696:T:C	3.72774e-09	-1.66637e-10	-0.556554	0.000131813	-1.66637e-10	-0.616444
151132703	chr4:151132703:A:G	1.7336e-09	-1.66637e-10	-1.32216	6.62609e-05	-1.66637e-10	-1.30423
151133792	chr4:151133792:C:T	1.29244e-09	-1.38643	-0.2294	6.43606e-05	-1.23487	-0.0984557
151133921	chr4:151133921:C:T	3.90153e-10	-1.74746	-1.06611	1.64065e-05	-1.6356	-1.06455
151133971	chr4:151133971:A:G	7.37509e-09	0.125751	-3.48322e-10	0.000107715	-0.818343	-3.48322e-10
151134114	chr4:151134114:G:A	1.49938e-09	-1.4673	-3.48322e-10	5.74923e-05	-1.44618	-3.48322e-10
151135207	chr4:151135207:T:G	3.67339e-09	-1.66637e-10	-0.571241	0.000129965	-1.66637e-10	-0.630559
151135509	chr4:151135509:C:T	1.77284e-09	-1.66637e-10	-1.29978	6.65425e-05	-1.66637e-10	-1.29999
151135512	chr4:151135512:T:C	3.06642e-10	-1.72468	-1.32975	1.29604e-05	-1.62085	-1.31507
151135893	chr4:151135893:G:A	2.25416e-09	-1.66637e-10	-1.05958	8.04869e-05	-1.66637e-10	-1.10973
151136136	chr4:151136136:A:G	3.04924e-10	-1.72591	-1.33414	1.28514e-05	-1.62348	-1.32089
151136297	chr4:151136297:A:G	2.95739e-10	-1.74881	-1.34183	1.20972e-05	-1.67327	-1.33158
151136676	chr4:151136676:T:C	1.7579e-09	-1.66637e-10	-1.30824	6.42749e-05	-1.66637e-10	-1.33466
151136768	chr4:151136768:A:G	2.2121e-09	-1.66637e-10	-1.07841	7.84985e-05	-1.66637e-10	-1.13475
151136855	chr4:151136855:C:A	5.35887e-10	-1.18688	-1.30931	3.08307e-05	-0.75909	-1.31023
151137653	chr4:151137653:T:C	1.68606e-09	-1.66637e-10	-1.34996	6.36003e-05	-1.66637e-10	-1.34521
151137959	chr4:151137959:T:C	7.00451e-08	2.37678	-3.48322e-10	0.000962046	1.37124	-3.48322e-10
151138279	chr4:151138279:C:T	1.74838e-09	-1.66637e-10	-1.31367	6.61629e-05	-1.66637e-10	-1.30571
151139052	chr4:151139052:T:A	5.09791e-10	-1.21001	-1.3361	2.89076e-05	-0.793999	-1.33972
151139203	chr4:151139203:G:C	3.23752e-09	-1.66637e-10	-0.697548	0.000114374	-1.66637e-10	-0.75835
151140049	chr4:151140049:T:C	7.91028e-10	-0.998904	-1.10788	4.23276e-05	-0.612098	-1.14029
151140057	chr4:151140057:T:C	2.12861e-09	-1.66637e-10	-1.11689	7.63564e-05	-1.66637e-10	-1.16242
151140197	chr4:151140197:G:A	2.34696e-08	1.69809	-0.414745	0.000331605	0.569379	-0.263262
151140627	chr4:151140627:T:C	1.22931e-09	-1.6659	-3.48322e-10	4.25451e-05	-1.74726	-3.48322e-10
151140835	chr4:151140835:C:T	3.38427e-10	-1.69855	-1.25725	1.41402e-05	-1.57217	-1.27664
151141032	chr4:151141032:G:A	4.61485e-09	-1.03207	0.688994	0.000104173	-1.42874	0.576971
151141036	chr4:151141036:C:A	1.95268e-09	-1.20316	-3.48322e-10	4.83597e-05	-1.61916	-3.48322e-10
151141041	chr4:151141041:A:AT	1.52276e-09	-1.45184	-3.48322e-10	4.61083e-05	-1.66683	-3.48322e-10
151141165	chr4:151141165:A:G	1.21045e-09	-0.436324	-1.24504	5.44981e-05	-0.257251	-1.24241
151141519	chr4:151141519:C:T	3.39286e-10	-1.69867	-1.2546	1.41233e-05	-1.57187	-1.27813
151141869	chr4:151141869:G:A	3.31722e-10	-1.70969	-1.26613	1.37546e-05	-1.59189	-1.28456
151142379	chr4:151142379:A:T	3.08008e-10	-1.70125	-1.34874	1.30723e-05	-1.57701	-1.35032
151142510	chr4:151142510:GT:G	1.22884e-09	-0.345488	-1.3208	5.62423e-05	-0.153535	-1.31462
151142761	chr4:151142761:C:T	1.71783e-09	-1.66637e-10	-1.33129	6.32892e-05	-1.66637e-10	-1.35011
151143054	chr4:151143054:T:C	1.72208e-09	-1.66637e-10	-1.32882	6.4802e-05	-1.66637e-10	-1.32649
151144018	chr4:151144018:C:T	2.03867e-09	-1.66637e-10	-1.16006	7.34342e-05	-1.66637e-10	-1.20144
151144045	chr4:151144045:C:T	1.07529e-09	-0.69815	-1.10162	4.75092e-05	-0.53759	-1.09931
151144155	chr4:151144155:T:C	2.37436e-09	-1.66637e-10	-1.00763	8.87855e-05	-1.66637e-10	-1.0116
151144532	chr4:151144532:A:G	1.52728e-08	2.15894	-1.30522	1.27824e-05	-1.73181	-1.21795
151145258	chr4:151145258:A:G	3.04565e-10	-1.71708	-1.34415	1.27365e-05	-1.60404	-1.34932
151145582	chr4:151145582:A:C	3.11707e-10	-1.69328	-1.34477	1.38644e-05	-1.51948	-1.34902
151145584	chr4:151145584:G:A	7.18921e-09	1.31877	-1.21854	5.34623e-05	-0.264067	-1.25478
151145620	chr4:151145620:T:C	1.2498e-09	-1.64937	-3.48322e-10	4.57833e-05	-1.67391	-3.48322e-10
151145664	chr4:151145664:C:T	3.02696e-10	-1.72432	-1.34306	1.25706e-05	-1.61771	-1.34876
151146178	chr4:151146178:A:C	3.02041e-10	-1.72487	-1.34468	1.25473e-05	-1.61929	-1.34903
151146308	chr4:151146308:T:A	7.96694e-10	-0.796453	-1.30319	4.07641e-05	-0.467653	-1.32237
151146315	chr4:151146315:A:T	4.48866e-09	-1.66637e-10	-0.370802	0.000157357	-1.66637e-10	-0.439312
151147087	chr4:151147087:T:A	1.43144e-09	-1.51367	-3.48322e-10	6.03805e-05	-1.39716	-3.48322e-10
151147128	chr4:151147128:A:G	3.11301e-10	-1.69173	-1.34762	1.38856e-05	-1.51664	-1.35034
151147271	chr4:151147271:T:C	1.97373e-09	-1.66637e-10	-1.19243	7.17512e-05	-1.66637e-10	-1.22462
151147923	chr4:151147923:A:G	1.98975e-09	-1.66637e-10	-1.18435	7.22718e-05	-1.66637e-10	-1.21739
151148317	chr4:151148317:C:T	2.42978e-09	-1.66637e-10	-0.984557	8.27413e-05	-1.66637e-10	-1.08211
151148374	chr4:151148374:C:T	1.67329e-09	-1.35757	-3.48322e-10	7.55115e-05	-1.17354	-3.48322e-10
151148414	chr4:151148414:C:T	4.41947e-10	-1.34516	-1.34377	2.39384e-05	-0.97601	-1.34633
151148775	chr4:151148775:C:T	1.69553e-09	-1.66637e-10	-1.34436	6.55783e-05	-1.66637e-10	-1.31458
151148878	chr4:151148878:A:C	4.58774e-10	-1.31132	-1.34023	2.51189e-05	-0.930689	-1.34352
151149426	chr4:151149426:T:C	1.85347e-09	-1.66637e-10	-1.2553	7.10473e-05	-1.66637e-10	-1.23448
151149914	chr4:151149914:G:A	1.19958e-09	-0.528422	-1.16196	5.39216e-05	-0.350409	-1.15989
151149957	chr4:151149957:G:A	3.14205e-09	-1.66637e-10	-0.727481	0.000111716	-1.66637e-10	-0.781867
151150346	chr4:151150346:T:C	3.51781e-09	-1.66637e-10	-0.614519	0.000118302	-1.66637e-10	-0.724586
151152135	chr4:151152135:A:G	1.70587e-09	-1.66637e-10	-1.33828	6.3249e-05	-1.66637e-10	-1.35075
151152384	chr4:151152384:C:T	8.90765e-10	-0.640774	-1.34726	4.02821e-05	-0.451327	-1.35059
151152405	chr4:151152405:T:C	9.63479e-10	-0.777022	-1.13254	4.27165e-05	-0.614322	-1.12892
151152894	chr4:151152894:G:A	1.75417e-09	-1.66637e-10	-1.31036	6.45159e-05	-1.66637e-10	-1.33092
151152897	chr4:151152897:A:G	8.15687e-10	-0.745756	-1.33033	3.65691e-05	-0.574296	-1.32433
151153599	chr4:151153599:A:AT	1.32479e-09	-1.59111	-3.48322e-10	4.23438e-05	-1.75201	-3.48322e-10
151153609	chr4:151153609:A:T	1.1737e-09	-1.7122	-3.48322e-10	4.61811e-05	-1.66526	-3.48322e-10
151153616	chr4:151153616:A:G	1.93667e-09	-1.66637e-10	-1.21139	7.04578e-05	-1.66637e-10	-1.24281
151153670	chr4:151153670:A:C	1.67e-09	-1.35953	-3.48322e-10	7.19987e-05	-1.22118	-3.48322e-10
151154184	chr4:151154184:G:T	3.08228e-09	-1.66637e-10	-0.746688	0.000123984	-1.66637e-10	-0.677675
151154861	chr4:151154861:G:A	5.19788e-09	-0.224105	-3.48322e-10	9.25287e-05	-0.970308	-3.48322e-10
151155410	chr4:151155410:T:C	8.41996e-10	-1.69726	-0.347077	0.000170227	-0.157931	-0.202761
151155786	chr4:151155786:G:A	1.93218e-09	-1.66637e-10	-1.21371	6.98571e-05	-1.66637e-10	-1.25138
151155837	chr4:151155837:C:T	7.83629e-10	-1.02508	-1.0911	3.31339e-05	-0.892272	-1.105
151155931	chr4:151155931:T:C	1.11851e-09	-1.76036	-3.48322e-10	4.19991e-05	-1.76018	-3.48322e-10
151156344	chr4:151156344:G:A	4.73688e-09	-1.66637e-10	-0.316978	0.000225244	-1.66637e-10	-0.0806444
151156774	chr4:151156774:C:G	1.92723e-09	-1.66637e-10	-1.21627	7.85311e-05	-1.66637e-10	-1.13433
151157593	chr4:151157593:T:C	1.91161e-09	-1.66637e-10	-1.22441	6.92224e-05	-1.66637e-10	-1.2605
151157626	chr4:151157626:C:T	2.87508e-09	-1.66637e-10	-0.816278	0.000108049	-1.66637e-10	-0.815242
151157770	chr4:151157770:A:G	2.11843e-09	-1.66637e-10	-1.12168	7.34537e-05	-1.66637e-10	-1.20117
151160030	chr4:151160030:TAATAGGTGGTGTATCC:T	1.97824e-09	-1.66637e-10	-1.19015	7.17951e-05	-1.66637e-10	-1.22401
151160187	chr4:151160187:C:T	1.74824e-09	-1.66637e-10	-1.31375	6.43613e-05	-1.66637e-10	-1.33331
151161063	chr4:151161063:C:G	1.7745e-09	-1.66637e-10	-1.29884	6.39521e-05	-1.66637e-10	-1.33969
151161982	chr4:151161982:G:T	3.13399e-10	-1.68355	-1.34908	1.39027e-05	-1.515	-1.35075
151162099	chr4:151162099:T:C	6.50228e-09	-1.66637e-10	-0.000203322	0.000215282	-1.66637e-10	-0.12588
151163111	chr4:151163111:T:C	4.44178e-10	-1.34454	-1.33935	2.36806e-05	-0.990238	-1.34293
151163751	chr4:151163751:T:C	1.94932e-09	-1.66637e-10	-1.20488	7.02724e-05	-1.66637e-10	-1.24545
151163772	chr4:151163772:G:A	2.69497e-09	-1.66637e-10	-0.880971	9.21959e-05	-1.66637e-10	-0.973912
151163935	chr4:151163935:T:C	4.60951e-10	-1.3124	-1.33442	2.48033e-05	-0.948024	-1.33883
151164390	chr4:151164390:C:T	1.68618e-09	-1.66637e-10	-1.34989	6.33274e-05	-1.66637e-10	-1.34951
151164689	chr4:151164689:C:T	3.87103e-09	-1.66637e-10	-0.518835	0.000137343	-1.66637e-10	-0.575348
151164725	chr4:151164725:G:A	2.03154e-09	-1.66637e-10	-1.16356	7.29081e-05	-1.66637e-10	-1.20863
151164762	chr4:151164762:T:C	1.06919e-09	-0.792827	-1.01263	4.7618e-05	-0.628219	-1.0064
151165092	chr4:151165092:C:T	1.05625e-09	-0.810713	-1.00692	4.69714e-05	-0.647623	-1.00067
151165459	chr4:151165459:A:G	1.05409e-09	-0.799978	-1.0197	4.69601e-05	-0.634975	-1.01355
151165913	chr4:151165913:T:C	8.60519e-10	-0.710493	-1.31208	3.8853e-05	-0.534173	-1.30387
151166093	chr4:151166093:C:T	1.77386e-09	-1.66637e-10	-1.2992	6.50444e-05	-1.66637e-10	-1.32276
151166222	chr4:151166222:G:GA	2.1151e-09	-1.66637e-10	-1.12325	7.53477e-05	-1.66637e-10	-1.17571
151166993	chr4:151166993:A:G	2.66424e-09	-0.892438	-3.48322e-10	6.30241e-05	-1.35431	-3.48322e-10
151167131	chr4:151167131:G:A	2.06384e-09	-1.66637e-10	-1.14779	8.12206e-05	-1.66637e-10	-1.10066
151167693	chr4:151167693:C:T	1.37065e-09	-1.55707	-3.48322e-10	0.000213794	-0.132812	-3.48322e-10
151168163	chr4:151168163:C:T	1.72067e-09	-1.66637e-10	-1.32964	6.37086e-05	-1.66637e-10	-1.34351
151168515	chr4:151168515:G:C	4.39659e-10	-1.3636	-1.33051	2.23815e-05	-1.05373	-1.33587
151168681	chr4:151168681:C:T	1.91076e-09	-1.66637e-10	-1.22486	6.6817e-05	-1.66637e-10	-1.29587
151169248	chr4:151169248:G:A	2.23719e-09	-1.66637e-10	-1.06714	7.39898e-05	-1.66637e-10	-1.1939
151169483	chr4:151169483:G:A	3.73691e-09	-1.66637e-10	-0.554097	0.00013266	-1.66637e-10	-0.610035
151169919	chr4:151169919:G:A	2.50072e-09	-1.66637e-10	-0.955777	0.000111584	-1.66637e-10	-0.783051
151170190	chr4:151170190:G:A	1.02873e-09	-0.802011	-1.04202	4.58708e-05	-0.637448	-1.03455
151170457	chr4:151170457:A:T	8.58233e-10	-0.70152	-1.32372	3.88227e-05	-0.522618	-1.3162
151170474	chr4:151170474:C:T	3.10523e-10	-1.69152	-1.35033	1.33996e-05	-1.55223	-1.35038
151171407	chr4:151171407:T:G	1.95074e-09	-1.66637e-10	-1.20415	7.53726e-05	-1.66637e-10	-1.17538
151171423	chr4:151171423:T:C	1.27506e-09	-1.62936	-3.48322e-10	4.5816e-05	-1.67319	-3.48322e-10
151171884	chr4:151171884:A:G	2.16384e-09	-1.66637e-10	-1.10047	8.43753e-05	-1.66637e-10	-1.06255
151172461	chr4:151172461:G:A	2.81731e-09	-1.66637e-10	-0.836573	0.00010071	-1.66637e-10	-0.885579
151172813	chr4:151172813:A:G	3.0714e-10	-1.70427	-1.34854	1.32002e-05	-1.5743	-1.3433
151172914	chr4:151172914:G:T	2.15127e-08	1.83525	-0.638967	0.000292111	0.675233	-0.495925
151173392	chr4:151173392:T:C	8.51081e-10	-0.682891	-1.35071	3.87061e-05	-0.493899	-1.34793
151173534	chr4:151173534:T:C	2.81802e-09	-1.66637e-10	-0.836324	0.000106691	-1.66637e-10	-0.827887
151173719	chr4:151173719:AT:A	1.12175e-09	-1.75746	-3.48322e-10	5.92737e-05	-1.41566	-3.48322e-10
151173886	chr4:151173886:T:C	1.71317e-09	-1.66637e-10	-1.33401	6.50644e-05	-1.66637e-10	-1.32245
151173957	chr4:151173957:G:A	4.26006e-10	-1.37988	-1.34578	2.16809e-05	-1.07308	-1.34831
151174104	chr4:151174104:C:T	3.06e-10	-1.70577	-1.35076	1.30816e-05	-1.57742	-1.3492
151174566	chr4:151174566:C:T	3.49234e-09	-1.66637e-10	-0.621786	0.000159575	-1.66637e-10	-0.425314
151175532	chr4:151175532:T:C	1.12011e-09	-1.75893	-3.48322e-10	4.19554e-05	-1.76122	-3.48322e-10
151175603	chr4:151175603:C:T	2.71899e-09	-1.18676	0.314663	6.30987e-05	-1.55973	0.206605
151176695	chr4:151176695:G:A	2.25016e-09	-1.66637e-10	-1.06136	9.29334e-05	-1.66637e-10	-0.965944
151176810	chr4:151176810:T:C	2.39953e-09	0.210942	-1.20803	0.000105133	0.360152	-1.20276
151177003	chr4:151177003:A:G	2.29112e-09	-1.66637e-10	-1.04331	7.53385e-05	-1.66637e-10	-1.17584
151177201	chr4:151177201:A:G	1.89478e-09	-1.23326	-3.48322e-10	8.1455e-05	-1.09778	-3.48322e-10
151177434	chr4:151177434:C:T	2.72439e-09	0.287742	-1.15785	0.000120811	0.441164	-1.14476
151177677	chr4:151177677:T:C	2.42291e-09	-1.66637e-10	-0.987387	9.59364e-05	-1.66637e-10	-0.934142
151177701	chr4:151177701:A:C	1.80535e-09	-1.66637e-10	-1.2816	6.75987e-05	-1.66637e-10	-1.28424
151178035	chr4:151178035:C:G	1.74033e-09	-1.66637e-10	-1.31828	6.4438e-05	-1.66637e-10	-1.33212
151178418	chr4:151178418:T:C	1.8716e-09	-1.66637e-10	-1.24557	6.80099e-05	-1.66637e-10	-1.27817
151179142	chr4:151179142:T:C	2.92383e-09	-0.799461	-3.48322e-10	6.13218e-05	-1.38169	-3.48322e-10
151179231	chr4:151179231:T:C	7.13159e-09	-1.66637e-10	0.0921774	0.000235289	-1.66637e-10	-0.037012
151180078	chr4:151180078:T:C	9.33717e-10	-0.625123	-1.31582	4.25652e-05	-0.439299	-1.30749
151180370	chr4:151180370:G:A	3.05682e-10	-1.7085	-1.34906	1.30066e-05	-1.58162	-1.35075
151180400	chr4:151180400:CA:C	5.21747e-08	-1.66637e-10	2.08224	0.00292573	-1.66637e-10	2.48347
151180744	chr4:151180744:C:G	3.05468e-09	-1.66637e-10	-0.755682	0.000103259	-1.66637e-10	-0.860588
151180914	chr4:151180914:C:A	3.8615e-08	2.44232	-0.661036	0.000866793	1.8593	-0.592323
151180915	chr4:151180915:C:A	4.16997e-08	2.42331	-0.56517	0.000948104	1.84934	-0.492702
151180925	chr4:151180925:G:A	2.25289e-09	0.117465	-1.17761	9.56294e-05	0.239651	-1.177
151181151	chr4:151181151:G:A	2.72207e-08	2.76192	-1.3303	1.23003e-05	-1.64035	-1.34785
151181427	chr4:151181427:C:CA	1.68864e-09	-1.66637e-10	-1.34843	6.32569e-05	-1.66637e-10	-1.35062
151181433	chr4:151181433:C:T	3.06601e-09	-1.66637e-10	-0.751979	0.000103251	-1.66637e-10	-0.860665
151181773	chr4:151181773:A:G	9.77221e-10	-0.671749	-1.22365	5.0496e-05	-0.385287	-1.19065
151181915	chr4:151181915:T:C	1.12378e-09	-1.75566	-3.48322e-10	4.33799e-05	-1.72783	-3.48322e-10
151182302	chr4:151182302:T:C	1.49193e-09	-1.47228	-3.48322e-10	0.000279206	0.134124	-3.48322e-10
151182477	chr4:151182477:G:A	1.85213e-09	-1.66637e-10	-1.25602	7.29589e-05	-1.66637e-10	-1.20793
151182504	chr4:151182504:T:C	4.94173e-08	2.02794	-3.48322e-10	0.000526984	0.769343	-3.48322e-10
151183004	chr4:151183004:C:T	3.57537e-10	-1.69243	-1.20845	1.46955e-05	-1.56839	-1.24189
151183054	chr4:151183054:C:T	4.02708e-08	2.49324	-0.669967	0.000916359	1.92268	-0.600104
151183251	chr4:151183251:C:T	1.72497e-09	-1.66637e-10	-1.32715	6.38067e-05	-1.66637e-10	-1.34197
151183790	chr4:151183790:A:T	1.20212e-09	-1.68827	-3.48322e-10	4.20346e-05	-1.75933	-3.48322e-10
151184000	chr4:151184000:C:T	3.1468e-10	-1.72921	-1.29935	1.35733e-05	-1.62684	-1.26288
151184196	chr4:151184196:T:C	3.17709e-09	0.470531	-1.18692	0.00014038	0.626921	-1.1804
151184248	chr4:151184248:A:G	3.53569e-09	0.52646	-1.13591	0.000158031	0.68575	-1.12078
151184450	chr4:151184450:C:T	1.11745e-08	-1.66637e-10	0.541277	0.00032081	-1.66637e-10	0.273023
151184594	chr4:151184594:TCTGCTAGGGCC:T	1.25475e-05	7.91906	-0.354135	0.000174089	0.138264	-0.476526
151185242	chr4:151185242:T:C	3.83748e-09	-1.66637e-10	-0.52754	0.000143989	-1.66637e-10	-0.528089
151185608	chr4:151185608:C:T	1.52869e-09	-1.44794	-3.48322e-10	6.33106e-05	-1.34977	-3.48322e-10
151185712	chr4:151185712:C:T	2.15784e-09	-1.66637e-10	-1.10325	8.45619e-05	-1.66637e-10	-1.06034
151185798	chr4:151185798:C:G	3.08963e-09	-1.66637e-10	-0.744306	0.000110436	-1.66637e-10	-0.793396
151185996	chr4:151185996:C:T	3.33873e-09	-1.66637e-10	-0.666768	0.000118884	-1.66637e-10	-0.719676
151186623	chr4:151186623:G:A	2.18954e-09	-1.66637e-10	-1.08867	8.77495e-05	-1.66637e-10	-1.02334
151186740	chr4:151186740:C:T	3.42099e-10	-1.73332	-1.21169	1.32819e-05	-1.66653	-1.2449
151186864	chr4:151186864:G:A	1.11744e-09	-1.76131	-3.48322e-10	4.19774e-05	-1.7607	-3.48322e-10
151187090	chr4:151187090:G:A	2.26141e-09	-1.66637e-10	-1.05637	8.90107e-05	-1.66637e-10	-1.00907
151187207	chr4:151187207:T:C	2.98763e-09	-1.66637e-10	-0.777877	0.000109485	-1.66637e-10	-0.802038
151187886	chr4:151187886:C:T	1.69839e-09	-1.66637e-10	-1.34268	6.32579e-05	-1.66637e-10	-1.35061
151187917	chr4:151187917:C:T	1.11911e-09	-1.75982	-3.48322e-10	4.36667e-05	-1.72124	-3.48322e-10
151188134	chr4:151188134:C:T	4.05912e-09	-1.66637e-10	-0.471389	0.000133523	-1.66637e-10	-0.603557
151188387	chr4:151188387:G:A	3.29337e-09	-1.66637e-10	-0.680444	0.000122599	-1.66637e-10	-0.688908
151188400	chr4:151188400:T:G	8.14166e-06	7.51447	-0.382081	0.000142401	-0.0360596	-0.50312
151188610	chr4:151188610:T:C	1.72486e-09	-1.66637e-10	-1.32721	6.38042e-05	-1.66637e-10	-1.34201
151188845	chr4:151188845:A:C	1.725e-09	-1.66637e-10	-1.32713	6.38074e-05	-1.66637e-10	-1.34196
151188885	chr4:151188885:C:T	3.41422e-10	-1.71171	-1.23528	1.39736e-05	-1.59505	-1.2656
151188981	chr4:151188981:AC:A	2.33729e-09	-1.66637e-10	-1.02336	8.23216e-05	-1.66637e-10	-1.08719
151189145	chr4:151189145:G:A	1.79038e-09	-1.66637e-10	-1.28993	7.38869e-05	-1.66637e-10	-1.19529
151189274	chr4:151189274:C:T	2.27273e-09	0.297385	-1.34876	2.57006e-05	-0.901351	-1.34996
151189334	chr4:151189334:C:T	3.05022e-09	-1.66637e-10	-0.757141	0.000103224	-1.66637e-10	-0.860929
151189348	chr4:151189348:T:C	3.32345e-10	-1.74965	-1.22428	1.26974e-05	-1.6994	-1.25704
151189368	chr4:151189368:C:T	1.23327e-09	-1.66269	-3.48322e-10	5.2827e-05	-1.53081	-3.48322e-10
151189615	chr4:151189615:A:G	3.29602e-10	-1.74353	-1.2387	1.27147e-05	-1.68612	-1.26896
151189680	chr4:151189680:A:G	3.48159e-10	-1.69587	-1.23159	1.44246e-05	-1.56653	-1.26237
151190029	chr4:151190029:G:A	3.32883e-10	-1.75663	-1.2157	1.24549e-05	-1.71846	-1.25725
151190044	chr4:151190044:T:G	1.08438e-09	-0.48035	-1.311	5.0152e-05	-0.281927	-1.30084
151190496	chr4:151190496:G:A	1.70509e-09	-1.66637e-10	-1.33874	6.48243e-05	-1.66637e-10	-1.32615
151190576	chr4:151190576:G:A	2.10536e-09	-1.66637e-10	-1.12787	8.01879e-05	-1.66637e-10	-1.11345
151190618	chr4:151190618:T:C	3.41483e-10	-1.7073	-1.23951	1.40393e-05	-1.58683	-1.26914
151191056	chr4:151191056:T:G	3.32261e-10	-1.74451	-1.22968	1.27914e-05	-1.68781	-1.26124
151191624	chr4:151191624:T:G	3.18664e-09	-1.66637e-10	-0.71339	0.000101086	-1.66637e-10	-0.881855
151191727	chr4:151191727:G:A	1.72991e-09	-1.66637e-10	-1.32429	6.42208e-05	-1.66637e-10	-1.3355
151191732	chr4:151191732:A:G	4.63077e-10	-1.76153	-0.880686	1.68337e-05	-1.74019	-0.934259
151191832	chr4:151191832:A:C	2.55023e-09	-1.66637e-10	-0.936171	8.78211e-05	-1.66637e-10	-1.02253
151191888	chr4:151191888:T:G	3.35205e-10	-1.7111	-1.25427	1.32969e-05	-1.62811	-1.28219
151192749	chr4:151192749:C:T	2.20743e-09	-1.66637e-10	-1.08053	8.67214e-05	-1.66637e-10	-1.03513
151192963	chr4:151192963:T:C	6.72903e-09	0.0340737	-3.48322e-10	0.000130285	-0.628103	-3.48322e-10
151193082	chr4:151193082:T:C	4.99869e-08	2.66872	-0.629316	0.00112906	2.08781	-0.556497
151194128	chr4:151194128:C:T	3.44269e-09	-0.636103	-3.48322e-10	0.000182823	-0.289308	-3.48322e-10
151194131	chr4:151194131:T:C	4.51958e-09	-0.363937	-3.48322e-10	0.000193147	-0.234375	-3.48322e-10
151194174	chr4:151194174:C:T	1.71155e-09	-1.66637e-10	-1.33496	6.35269e-05	-1.66637e-10	-1.34636
151194476	chr4:151194476:CACA:C	1.71141e-09	-1.66637e-10	-1.33504	6.32634e-05	-1.66637e-10	-1.35052
151194745	chr4:151194745:TTCA:T	2.81737e-09	0.424604	-1.26116	0.00012368	0.577268	-1.2574
151195166	chr4:151195166:C:T	3.1579e-09	0.523616	-1.24607	0.000139225	0.680245	-1.24198
151195993	chr4:151195993:C:T	1.12509e-09	-0.45974	-1.29476	5.22561e-05	-0.259635	-1.28204
151196015	chr4:151196015:G:A	3.16498e-09	0.528354	-1.24856	0.000139503	0.684845	-1.24459
151196189	chr4:151196189:A:G	3.16169e-10	-1.76049	-1.26335	1.1729e-05	-1.73317	-1.30259
151196293	chr4:151196293:T:C	3.94757e-10	-1.58135	-1.22049	1.20823e-05	-1.73135	-1.27473
151197141	chr4:151197141:C:T	3.17089e-08	1.70398	-0.119734	0.000415657	0.571431	-0.0393987
151197393	chr4:151197393:G:T	1.7254e-09	-1.66637e-10	-1.3269	6.38163e-05	-1.66637e-10	-1.34182
151197755	chr4:151197755:A:ACT	3.4277e-10	-1.73963	-1.20342	1.32223e-05	-1.67799	-1.23793
151198146	chr4:151198146:A:G	2.09809e-09	-1.66637e-10	-1.13133	7.48366e-05	-1.66637e-10	-1.18252
151198672	chr4:151198672:T:C	5.08225e-09	-0.246603	-3.48322e-10	0.000120269	-0.708095	-3.48322e-10
151199044	chr4:151199044:A:G	1.75976e-09	-1.66637e-10	-1.30718	6.50784e-05	-1.66637e-10	-1.32223
151199077	chr4:151199077:T:C	2.2997e-09	-1.66637e-10	-1.03958	9.05627e-05	-1.66637e-10	-0.991785
151199785	chr4:151199785:C:T	1.72496e-09	-1.66637e-10	-1.32715	6.38065e-05	-1.66637e-10	-1.34197
151200883	chr4:151200883:T:C	4.01651e-09	0.768804	-1.25075	0.000176947	0.924405	-1.24638
151200912	chr4:151200912:C:T	4.01434e-09	0.755002	-1.23749	0.000176766	0.909865	-1.23287
151201138	chr4:151201138:T:A	6.5071e-08	2.88163	-0.578512	0.00143645	2.27862	-0.506518
151201452	chr4:151201452:C:T	1.70795e-09	-1.66637e-10	-1.33706	6.34615e-05	-1.66637e-10	-1.34739
151201621	chr4:151201621:T:C	1.22361e-09	-0.325866	-1.34469	5.77381e-05	-0.107024	-1.33489
151202083	chr4:151202083:C:T	1.91658e-09	-1.66637e-10	-1.22182	7.12429e-05	-1.66637e-10	-1.23173
151202118	chr4:151202118:G:A	1.72564e-09	-1.66637e-10	-1.32676	6.38219e-05	-1.66637e-10	-1.34173
151202151	chr4:151202151:C:T	5.71792e-09	0.619894	-0.748645	2.76502e-05	-1.68832	-0.489872
151202753	chr4:151202753:C:T	1.74715e-09	-1.66637e-10	-1.31437	6.46046e-05	-1.66637e-10	-1.32954
151203537	chr4:151203537:A:C	1.72439e-09	-1.66637e-10	-1.32748	6.37934e-05	-1.66637e-10	-1.34218
151204369	chr4:151204369:G:A	1.39761e-09	-0.369495	-1.1681	6.10792e-05	-0.194647	-1.19101
151204563	chr4:151204563:TCAAAA:T	2.97749e-10	-1.73645	-1.34741	1.19772e-05	-1.66643	-1.34839
151204737	chr4:151204737:T:C	1.71142e-09	-1.66637e-10	-1.33503	6.89244e-05	-1.66637e-10	-1.26482
151205478	chr4:151205478:G:A	1.73815e-09	-1.66637e-10	-1.31953	6.41169e-05	-1.66637e-10	-1.33712
151205829	chr4:151205829:C:T	1.9216e-09	-1.66637e-10	-1.2192	7.14263e-05	-1.66637e-10	-1.22916
151205984	chr4:151205984:A:G	4.97648e-09	-0.267634	-3.48322e-10	0.0001182	-0.72545	-3.48322e-10
151206625	chr4:151206625:C:T	4.04382e-09	-1.66637e-10	-0.475168	0.000132677	-1.66637e-10	-0.609911
151206772	chr4:151206772:C:T	1.7793e-09	-0.291082	-1.00505	7.47356e-05	-0.120044	-1.06383
151206831	chr4:151206831:T:C	2.05827e-09	-1.66637e-10	-1.15049	7.83645e-05	-1.66637e-10	-1.13646
151206876	chr4:151206876:T:C	1.72496e-09	-1.66637e-10	-1.32715	6.38065e-05	-1.66637e-10	-1.34197
151207006	chr4:151207006:CTCTG:C	2.10919e-09	-1.66637e-10	-1.12605	7.32316e-05	-1.66637e-10	-1.2042
151207142	chr4:151207142:C:T	3.01155e-10	-1.7272	-1.34528	1.22063e-05	-1.64914	-1.34674
151208654	chr4:151208654:A:G	2.95963e-10	-1.7393	-1.35058	1.18991e-05	-1.67117	-1.3502
151208782	chr4:151208782:A:G	2.75244e-09	-1.66637e-10	-0.85987	0.000100326	-1.66637e-10	-0.889398
151208794	chr4:151208794:T:C	1.72354e-09	-1.66637e-10	-1.32797	6.37739e-05	-1.66637e-10	-1.34248
151208894	chr4:151208894:A:G	1.11719e-09	-1.76154	-3.48322e-10	4.50005e-05	-1.69115	-3.48322e-10
151208898	chr4:151208898:T:C	1.11719e-09	-1.76154	-3.48322e-10	4.52604e-05	-1.68539	-3.48322e-10
151209245	chr4:151209245:T:C	1.72499e-09	-1.66637e-10	-1.32714	6.38063e-05	-1.66637e-10	-1.34198
151209347	chr4:151209347:T:C	3.0659e-10	-1.71325	-1.34135	1.31504e-05	-1.59541	-1.32597
151210041	chr4:151210041:T:C	2.32001e-09	-1.03078	-3.48322e-10	5.32591e-05	-1.52266	-3.48322e-10
151210499	chr4:151210499:T:G	7.59705e-10	-1.04075	-1.10643	3.0041e-05	-0.965991	-1.12927
151210592	chr4:151210592:T:C	3.15883e-10	-1.68225	-1.34249	1.22793e-05	-1.64522	-1.34469
151210652	chr4:151210652:C:T	2.95002e-10	-1.75092	-1.34221	1.16023e-05	-1.69967	-1.34695
151210706	chr4:151210706:G:A	3.25388e-10	-1.64609	-1.34901	1.44549e-05	-1.47705	-1.34974
151211706	chr4:151211706:C:G	4.17618e-09	-1.66637e-10	-0.44296	0.000136673	-1.66637e-10	-0.580237
151211736	chr4:151211736:C:T	6.23782e-09	-1.66637e-10	-0.0417264	0.000201364	-1.66637e-10	-0.192711
151212001	chr4:151212001:T:C	3.09676e-10	-1.71985	-1.32474	1.2699e-05	-1.62735	-1.32896
151212497	chr4:151212497:G:T	1.73244e-09	-1.66637e-10	-1.32283	6.43023e-05	-1.66637e-10	-1.33423
151212804	chr4:151212804:T:C	2.39088e-09	-1.66637e-10	-1.0007	9.44893e-05	-1.66637e-10	-0.949341
151212985	chr4:151212985:G:A	1.79235e-09	-1.66637e-10	-1.28883	6.4561e-05	-1.66637e-10	-1.33022
151213682	chr4:151213682:TAA:T	1.77979e-09	-1.66637e-10	-1.29586	6.7948e-05	-1.66637e-10	-1.27909
151213685	chr4:151213685:TTA:T	1.73361e-09	-1.66637e-10	-1.32215	6.58588e-05	-1.66637e-10	-1.31031
151213689	chr4:151213689:T:TTTA	1.7314e-09	-1.66637e-10	-1.32343	6.42724e-05	-1.66637e-10	-1.3347
151213951	chr4:151213951:G:A	4.56677e-10	-1.33533	-1.3208	1.1236e-05	-1.73685	-1.34185
151214013	chr4:151214013:G:T	1.72094e-09	-1.66637e-10	-1.32949	6.37171e-05	-1.66637e-10	-1.34337
151214128	chr4:151214128:A:G	1.7073e-09	-1.66637e-10	-1.33744	6.5009e-05	-1.66637e-10	-1.3233
151215026	chr4:151215026:CCAGACGGGGCGGCGGGGCAAAGGCGCTCCCCACATCT:C	1.73577e-09	-1.66637e-10	-1.32091	6.40545e-05	-1.66637e-10	-1.33809
151215047	chr4:151215047:A:G	2.4145e-09	-1.66637e-10	-0.990866	8.97242e-05	-1.66637e-10	-1.00109
151215193	chr4:151215193:A:C	2.34194e-09	-1.66637e-10	-1.02138	8.69205e-05	-1.66637e-10	-1.03283
151215214	chr4:151215214:A:T	4.37157e-09	0.81857	-1.2158	0.000194224	0.982268	-1.21108
151215481	chr4:151215481:C:G	9.88877e-08	2.25381	0.467814	0.00172923	1.63466	0.322937
151215720	chr4:151215720:G:A	2.78487e-08	2.13399	-0.679558	0.000354529	0.918802	-0.545839
151215886	chr4:151215886:C:T	2.53844e-09	-1.66637e-10	-0.940808	0.000100767	-1.66637e-10	-0.885013
151216109	chr4:151216109:A:G	2.50587e-09	-1.66637e-10	-0.953722	9.93635e-05	-1.66637e-10	-0.899042
151216342	chr4:151216342:TA:T	1.69555e-09	-1.66637e-10	-1.34435	6.43324e-05	-1.66637e-10	-1.33376
151217077	chr4:151217077:T:A	3.04571e-10	-1.71049	-1.35072	1.24879e-05	-1.62328	-1.34978
151217190	chr4:151217190:C:A	1.29711e-07	2.45744	0.535506	0.00239916	1.83117	0.453878
151217669	chr4:151217669:T:C	1.08387e-08	0.991906	-0.48114	0.000374285	0.99303	-0.565839
151218182	chr4:151218182:C:T	9.87101e-09	0.876515	-0.459269	0.000340447	0.877708	-0.545276
151218763	chr4:151218763:T:C	3.39191e-10	-1.67484	-1.2787	1.43274e-05	-1.56036	-1.27529
151218880	chr4:151218880:A:G	3.1151e-10	-1.68907	-1.34962	1.29731e-05	-1.58567	-1.34927
151219074	chr4:151219074:C:A	2.00469e-05	8.78169	-0.74822	0.000150706	0.367809	-0.850305
151219293	chr4:151219293:T:C	3.33408e-10	-1.62293	-1.34781	1.50294e-05	-1.44048	-1.34734
151219354	chr4:151219354:C:T	1.4871e-09	-0.576982	-0.898545	6.17974e-05	-0.409669	-0.964296
151219482	chr4:151219482:T:C	2.17874e-09	-1.66637e-10	-1.09361	7.72819e-05	-1.66637e-10	-1.15037
151220247	chr4:151220247:C:T	4.05479e-09	0.752261	-1.22472	0.000178372	0.906202	-1.22016
151220517	chr4:151220517:T:C	2.36081e-09	-1.66637e-10	-1.01335	0.000104155	-1.66637e-10	-0.851949
151220723	chr4:151220723:A:G	3.43932e-10	-1.73133	-1.20833	1.39519e-05	-1.65398	-1.20823
151220940	chr4:151220940:G:A	3.02981e-10	-1.72591	-1.34053	1.22853e-05	-1.64684	-1.34258
151221344	chr4:151221344:CT:C	3.49729e-10	-1.71597	-1.20698	1.43723e-05	-1.62565	-1.20687
151221436	chr4:151221436:C:T	1.76398e-09	-1.66637e-10	-1.30478	6.52125e-05	-1.66637e-10	-1.32018
151221516	chr4:151221516:G:A	9.21909e-09	0.807292	-0.458372	0.000317636	0.807251	-0.544173
151221536	chr4:151221536:T:A	3.39529e-09	-1.66637e-10	-0.649968	0.00012086	-1.66637e-10	-0.703191
151221800	chr4:151221800:G:A	9.27866e-09	0.79269	-0.437329	0.000319442	0.79315	-0.524402
151221894	chr4:151221894:C:A	7.05701e-08	2.45825	-0.0740011	0.00125687	1.81926	-0.180705
151222208	chr4:151222208:C:T	2.34549e-09	-1.66637e-10	-1.01986	7.98109e-05	-1.66637e-10	-1.11817
151222227	chr4:151222227:C:T	9.22424e-09	0.796887	-0.447409	0.00031777	0.797376	-0.533874
151222373	chr4:151222373:C:T	9.13817e-09	0.811556	-0.471453	0.000315361	0.812561	-0.556669
151222617	chr4:151222617:A:T	3.10668e-10	-1.69115	-1.35024	1.29792e-05	-1.58447	-1.35001
151223256	chr4:151223256:T:G	2.25269e-09	-1.06023	-3.48322e-10	5.51046e-05	-1.48859	-3.48322e-10
151223609	chr4:151223609:C:T	2.01395e-09	-1.66637e-10	-1.17226	7.4295e-05	-1.66637e-10	-1.18978
151223717	chr4:151223717:A:G	3.3407e-10	-1.67688	-1.29188	1.40967e-05	-1.56309	-1.2888
151223813	chr4:151223813:C:T	9.77656e-09	0.808844	-0.401213	0.000335689	0.808985	-0.490628
151223892	chr4:151223892:G:A	1.824e-09	-1.27133	-3.48322e-10	4.58845e-05	-1.6717	-3.48322e-10
151224106	chr4:151224106:G:A	4.24488e-09	0.794893	-1.22154	0.000187203	0.951199	-1.21683
151224643	chr4:151224643:G:T	3.24454e-10	-1.64826	-1.34971	1.44264e-05	-1.47931	-1.34946
151224816	chr4:151224816:C:T	4.87411e-10	-1.72317	-0.86783	1.8439e-05	-1.62031	-0.96305
151224966	chr4:151224966:G:A	8.90795e-09	0.767881	-0.453293	0.000306986	0.768474	-0.539499
151225396	chr4:151225396:C:T	1.72855e-09	-1.66637e-10	-1.32507	6.68173e-05	-1.66637e-10	-1.29587
151225666	chr4:151225666:A:G	3.69608e-09	-1.66637e-10	-0.565084	0.00012186	-1.66637e-10	-0.694958
151225692	chr4:151225692:C:T	1.15347e-09	-0.646727	-1.08285	4.87276e-05	-0.489371	-1.12221
151226104	chr4:151226104:G:A	2.60294e-09	-1.66637e-10	-0.915715	9.55506e-05	-1.66637e-10	-0.938172
151226289	chr4:151226289:G:A	9.0012e-09	0.809467	-0.484465	0.000311469	0.812761	-0.569288
151226296	chr4:151226296:T:A	2.7613e-09	-1.66637e-10	-0.856654	8.73294e-05	-1.66637e-10	-1.02814
151226993	chr4:151226993:G:A	1.40884e-09	-1.52959	-3.48322e-10	4.37316e-05	-1.71976	-3.48322e-10
151227292	chr4:151227292:T:C	4.71798e-09	0.899469	-1.22045	0.000209315	1.06163	-1.21562
151227470	chr4:151227470:C:G	4.28396e-09	0.804958	-1.22244	0.000189578	0.964619	-1.21765
151228065	chr4:151228065:A:G	3.12518e-09	-1.66637e-10	-0.732865	0.000132259	-1.66637e-10	-0.613064
151228195	chr4:151228195:T:C	3.87625e-08	2.05484	-0.269746	0.000650927	1.41071	-0.430137
151228539	chr4:151228539:T:TAAAC	3.37821e-10	-1.67582	-1.28177	1.4276e-05	-1.56103	-1.27822
151228729	chr4:151228729:G:T	3.33696e-10	-1.61927	-1.35062	1.50806e-05	-1.43389	-1.35052
151228886	chr4:151228886:G:A	2.74831e-09	-1.66637e-10	-0.861372	8.70125e-05	-1.66637e-10	-1.03177
151229020	chr4:151229020:C:T	1.69331e-09	-1.66637e-10	-1.34567	6.32566e-05	-1.66637e-10	-1.35063
151229021	chr4:151229021:G:A	1.15268e-09	-1.73027	-3.48322e-10	4.35089e-05	-1.72486	-3.48322e-10
151229058	chr4:151229058:G:T	4.61533e-08	2.38109	-0.421473	0.000769456	1.71792	-0.570061
151229260	chr4:151229260:T:C	1.30098e-07	2.44376	0.552172	0.00223913	1.81417	0.401848
151229287	chr4:151229287:T:C	3.40027e-10	-1.62759	-1.3235	1.5431e-05	-1.45328	-1.30816
151229596	chr4:151229596:T:A	5.3049e-10	-1.26565	-1.24066	1.90847e-05	-1.30303	-1.24591
151229685	chr4:151229685:G:A	1.50279e-09	-1.46503	-3.48322e-10	4.19665e-05	-1.76096	-3.48322e-10
151229749	chr4:151229749:C:T	4.20178e-09	-1.66637e-10	-0.436848	0.000137159	-1.66637e-10	-0.576686
151229776	chr4:151229776:G:A	1.69192e-09	-1.66637e-10	-1.34649	6.3261e-05	-1.66637e-10	-1.35056
151229785	chr4:151229785:C:G	4.16977e-09	0.842093	-1.28659	0.000185816	1.0027	-1.27577
151229802	chr4:151229802:C:T	3.80571e-10	-1.49918	-1.33925	1.18887e-05	-1.67229	-1.34995
151229838	chr4:151229838:T:C	3.61294e-10	-1.54037	-1.35005	1.59791e-05	-1.37659	-1.34995
151229933	chr4:151229933:A:C	1.71311e-09	-1.66637e-10	-1.33405	6.5853e-05	-1.66637e-10	-1.3104
151230120	chr4:151230120:C:T	3.70194e-09	-1.66637e-10	-0.5635	0.00013127	-1.66637e-10	-0.62057
151230626	chr4:151230626:A:C	3.32021e-09	-1.66637e-10	-0.672327	0.000141484	-1.66637e-10	-0.545638
151232052	chr4:151232052:C:T	5.21175e-09	1.12914	-1.35058	6.68925e-05	0.0523976	-1.34714
151232379	chr4:151232379:G:GA	3.43537e-10	-1.59012	-1.3507	1.49351e-05	-1.44338	-1.35073
151232465	chr4:151232465:T:C	1.95026e-09	0.0656812	-1.27008	6.58999e-05	-0.0439196	-1.26577
151232773	chr4:151232773:C:T	3.34101e-09	-1.66637e-10	-0.666083	0.000142252	-1.66637e-10	-0.54023
151232835	chr4:151232835:T:G	3.11462e-09	-1.66637e-10	-0.73625	9.50208e-05	-1.66637e-10	-0.943731
151232856	chr4:151232856:A:AC	2.2088e-09	-1.66637e-10	-1.07991	8.57931e-05	-1.66637e-10	-1.04589
151233424	chr4:151233424:G:A	7.93982e-09	0.690902	-0.491368	0.00028994	0.725791	-0.553944
151233599	chr4:151233599:C:T	3.46776e-09	0.621826	-1.25067	0.000159357	0.810772	-1.23745
151233748	chr4:151233748:G:A	3.28071e-09	-1.66637e-10	-0.684296	0.000112565	-1.66637e-10	-0.774298
151234081	chr4:151234081:G:C	3.70058e-09	-1.66637e-10	-0.563868	0.000156923	-1.66637e-10	-0.442071
151234141	chr4:151234141:C:T	3.50247e-09	-1.66637e-10	-0.618889	0.000149736	-1.66637e-10	-0.488951
151234248	chr4:151234248:C:A	3.87882e-09	-0.516825	-3.48322e-10	8.40864e-05	-1.06598	-3.48322e-10
151234556	chr4:151234556:G:A	1.95796e-08	1.93214	-0.830011	0.000229167	0.752103	-0.815481
151234565	chr4:151234565:G:A	1.94224e-09	0.0397367	-1.24825	6.74669e-05	-0.0429429	-1.24325
151234606	chr4:151234606:A:T	1.89656e-08	1.92694	-0.856667	0.000222064	0.747578	-0.842439
151234970	chr4:151234970:G:A	3.89266e-09	0.739616	-1.25288	0.000178727	0.927741	-1.23971
151235113	chr4:151235113:G:GGT	1.11839e-09	-1.76047	-3.48322e-10	4.62285e-05	-1.66423	-3.48322e-10
151235190	chr4:151235190:G:A	1.54813e-09	-0.288814	-1.1465	5.40068e-05	-0.364468	-1.14425
151235266	chr4:151235266:C:T	2.06332e-09	-1.66637e-10	-1.14804	7.65848e-05	-1.66637e-10	-1.15943
151235987	chr4:151235987:A:G	1.70748e-09	-1.66637e-10	-1.33734	6.32605e-05	-1.66637e-10	-1.35057
151236052	chr4:151236052:T:C	2.6203e-09	-1.66637e-10	-0.909067	8.7504e-05	-1.66637e-10	-1.02614
151236262	chr4:151236262:G:A	1.69555e-09	-1.66637e-10	-1.34435	6.44707e-05	-1.66637e-10	-1.33162
151236363	chr4:151236363:T:C	3.35096e-10	-1.63423	-1.33147	1.5238e-05	-1.44208	-1.33196
151236364	chr4:151236364:G:A	8.87321e-09	1.66129	-1.35061	0.000101789	0.468523	-1.34345
151236683	chr4:151236683:G:T	3.51877e-09	-1.66637e-10	-0.614244	0.000124914	-1.66637e-10	-0.670198
151236709	chr4:151236709:T:C	1.92006e-09	-0.160127	-1.05987	6.67552e-05	-0.238866	-1.05793
151236791	chr4:151236791:A:G	1.76902e-09	-0.162201	-1.13973	6.14387e-05	-0.24145	-1.13834
151237057	chr4:151237057:G:A	8.03791e-09	1.55994	-1.34813	9.30932e-05	0.38604	-1.35027
151237214	chr4:151237214:C:T	9.57841e-09	0.820209	-0.433055	0.000349341	0.856317	-0.498097
151237325	chr4:151237325:C:T	1.91986e-09	0.0142178	-1.23432	6.67719e-05	-0.0675848	-1.22896
151237367	chr4:151237367:T:C	9.6826e-10	-1.00342	-0.901189	3.83405e-05	-0.877135	-0.974185
151237785	chr4:151237785:T:C	2.87863e-09	-1.66637e-10	-0.815044	9.02905e-05	-1.66637e-10	-0.994795
151238048	chr4:151238048:A:G	5.77036e-09	1.16394	-1.28357	0.00140723	3.02007	-1.26851
151238164	chr4:151238164:A:G	3.25957e-09	-0.690763	-3.48322e-10	9.65747e-05	-0.92751	-3.48322e-10
151238205	chr4:151238205:C:T	6.9369e-09	-1.66637e-10	0.0644983	0.000199621	-1.66637e-10	-0.201404
151238388	chr4:151238388:G:A	3.54807e-09	0.652457	-1.25841	0.000162296	0.837299	-1.2457
151238476	chr4:151238476:T:C	4.96295e-10	-1.22775	-1.34519	2.34372e-05	-0.996689	-1.34682
151238526	chr4:151238526:T:C	3.47871e-09	-1.66637e-10	-0.625695	0.000147729	-1.66637e-10	-0.502445
151238574	chr4:151238574:T:C	5.11032e-10	-1.19531	-1.34837	2.42998e-05	-0.957951	-1.34941
151238686	chr4:151238686:A:T	5.63881e-10	-1.74571	-0.69956	2.05868e-05	-1.66016	-0.81302
151238691	chr4:151238691:T:A	5.72154e-10	-1.74214	-0.688565	2.09764e-05	-1.65141	-0.803024
151238862	chr4:151238862:G:A	3.20718e-10	-1.66094	-1.34861	1.43297e-05	-1.49229	-1.3432
151238903	chr4:151238903:C:T	1.25907e-09	-1.64198	-3.48322e-10	4.21139e-05	-1.75745	-3.48322e-10
151239309	chr4:151239309:T:C	1.95687e-09	0.0366966	-1.23771	6.8036e-05	-0.0454212	-1.23237
151239997	chr4:151239997:T:G	1.73703e-09	-0.191572	-1.12861	6.04301e-05	-0.269282	-1.12706
151240471	chr4:151240471:C:G	2.95295e-09	-1.66637e-10	-0.789553	0.000124061	-1.66637e-10	-0.677052
151240473	chr4:151240473:G:A	4.16777e-09	0.779373	-1.22435	0.000186458	0.949501	-1.21912
151240767	chr4:151240767:C:T	1.21377e-08	1.97045	-1.34649	0.0001297	0.718141	-1.35074
151240864	chr4:151240864:T:C	6.43399e-09	-0.0107611	-3.48322e-10	0.000113014	-0.770313	-3.48322e-10
151240901	chr4:151240901:G:A	4.15352e-09	0.779074	-1.22747	0.000185439	0.947379	-1.22248
151240941	chr4:151240941:A:C	3.28459e-10	-1.69987	-1.28583	1.34427e-05	-1.60043	-1.29896
151240966	chr4:151240966:T:C	1.341e-09	-1.57894	-3.48322e-10	4.19447e-05	-1.76147	-3.48322e-10
151241216	chr4:151241216:C:T	2.18923e-09	-1.66637e-10	-1.08881	8.5645e-05	-1.66637e-10	-1.04762
151241414	chr4:151241414:A:G	5.18228e-10	-1.17903	-1.35067	2.83548e-05	-0.802322	-1.35071
151241430	chr4:151241430:T:G	2.24007e-09	-1.66637e-10	-1.06585	8.78252e-05	-1.66637e-10	-1.02248
151241746	chr4:151241746:T:C	5.21531e-10	-1.17694	-1.34641	2.85364e-05	-0.79996	-1.34669
151242054	chr4:151242054:G:T	1.11723e-09	-1.7615	-3.48322e-10	4.7277e-05	-1.6418	-3.48322e-10
151242337	chr4:151242337:T:C	5.12659e-10	-1.19786	-1.34264	2.43667e-05	-0.959994	-1.34462
151242436	chr4:151242436:G:A	2.77073e-09	-0.853248	-3.48322e-10	0.000322475	0.278198	-3.48322e-10
151242575	chr4:151242575:C:T	3.85096e-09	-1.66637e-10	-0.524034	0.000126543	-1.66637e-10	-0.657247
151243427	chr4:151243427:A:G	2.12599e-09	-0.144598	-0.97352	9.71448e-05	0.0768943	-0.998518
151243527	chr4:151243527:G:A	1.75625e-06	6.69967	-1.10109	0.000694289	2.11042	-1.06536
151243634	chr4:151243634:G:A	8.19276e-10	-1.75395	-0.317746	7.88776e-05	-1.01765	-0.112279
151243745	chr4:151243745:G:A	2.47844e-09	-1.66637e-10	-0.964726	0.000108331	-1.66637e-10	-0.812637
151243939	chr4:151243939:G:A	5.22535e-09	0.914172	-1.13301	0.000135416	0.447034	-1.03651
151244381	chr4:151244381:C:T	2.34586e-09	-1.07893	0.0592271	6.21149e-05	-1.37945	0.0106095
151244542	chr4:151244542:G:A	1.74063e-09	-1.66637e-10	-1.31811	7.35348e-05	-1.66637e-10	-1.20007
151244684	chr4:151244684:G:A	2.4812e-09	-1.66637e-10	-0.963615	9.70288e-05	-1.66637e-10	-0.922819
151244974	chr4:151244974:A:C	2.23559e-08	2.53693	-1.3022	1.1136e-05	-1.75116	-1.33648
151245069	chr4:151245069:A:G	8.13983e-08	3.54327	-1.01628	0.00198427	3.11463	-1.01944
151245092	chr4:151245092:C:T	0.00010497	10.9725	-1.28339	0.000114126	0.547826	-1.30835
151245265	chr4:151245265:T:C	2.9641e-09	-1.66637e-10	-0.785782	0.00011499	-1.66637e-10	-0.752982
151245320	chr4:151245320:T:TG	2.00308e-08	2.43783	-1.31291	1.10507e-05	-1.75355	-1.34179
151245640	chr4:151245640:T:C	1.39719e-09	-0.345225	-1.19267	3.94956e-05	-0.685576	-1.13606
151245647	chr4:151245647:G:A	1.90111e-08	2.38874	-1.31607	1.10113e-05	-1.75559	-1.34331
151245662	chr4:151245662:C:T	1.79969e-08	2.33193	-1.31409	1.09991e-05	-1.75754	-1.34247
151245800	chr4:151245800:C:T	1.81563e-08	2.34462	-1.31796	1.0985e-05	-1.75714	-1.34416
151246224	chr4:151246224:A:C	1.81502e-08	2.34046	-1.31413	1.10032e-05	-1.75726	-1.34238
151246891	chr4:151246891:C:T	1.16134e-08	-1.66637e-10	0.579805	0.000348739	-1.66637e-10	0.356497
151246989	chr4:151246989:C:T	1.72213e-09	-1.66637e-10	-1.32879	7.18686e-05	-1.66637e-10	-1.22299
151247488	chr4:151247488:A:T	1.87848e-08	2.38978	-1.32909	1.09537e-05	-1.75563	-1.34853
151247512	chr4:151247512:A:G	3.70255e-10	-1.52993	-1.336	1.1929e-05	-1.68173	-1.33713
151247730	chr4:151247730:CAT:C	2.18558e-09	-1.66637e-10	-1.09047	7.70604e-05	-1.66637e-10	-1.15324
151247840	chr4:151247840:G:A	4.54766e-09	-1.66637e-10	-0.357743	0.00021314	-1.66637e-10	-0.135876
151248145	chr4:151248145:TTA:T	4.53465e-09	-1.66637e-10	-0.360609	0.000155722	-1.66637e-10	-0.449752
151248179	chr4:151248179:G:A	2.97666e-09	-1.66637e-10	-0.781555	0.00011549	-1.66637e-10	-0.748644
151248685	chr4:151248685:C:T	1.68473e-09	-1.66637e-10	-1.35075	6.56852e-05	-1.66637e-10	-1.31295
151248841	chr4:151248841:C:T	2.05029e-09	-1.66637e-10	-1.15438	8.68841e-05	-1.66637e-10	-1.03325
151248907	chr4:151248907:T:A	1.79575e-08	2.35372	-1.33807	1.09237e-05	-1.75633	-1.35057
151249147	chr4:151249147:G:A	1.89834e-08	2.42098	-1.34977	1.10811e-05	-1.75291	-1.33968
151249204	chr4:151249204:G:A	3.61442e-10	-1.54284	-1.34716	1.17148e-05	-1.69026	-1.34672
151249612	chr4:151249612:G:A	1.92797e-08	2.40814	-1.32144	1.09924e-05	-1.75497	-1.34565
151249788	chr4:151249788:C:G	1.79787e-08	2.34309	-1.32626	1.09468e-05	-1.75725	-1.34753
151250143	chr4:151250143:A:G	1.91286e-08	2.39968	-1.32085	1.09926e-05	-1.75521	-1.3454
151250303	chr4:151250303:T:C	1.88681e-08	2.38732	-1.3222	1.09812e-05	-1.75566	-1.34599
151250334	chr4:151250334:G:T	1.84483e-08	2.37051	-1.32789	1.09508e-05	-1.75629	-1.34812
151250349	chr4:151250349:G:C	1.84224e-09	-1.66637e-10	-1.26138	7.55335e-05	-1.66637e-10	-1.17325
151250804	chr4:151250804:T:G	3.70636e-10	-1.5142	-1.35069	1.18763e-05	-1.67266	-1.35062
151250841	chr4:151250841:T:C	1.68863e-09	-1.66637e-10	-1.34844	6.50425e-05	-1.66637e-10	-1.32279
151250883	chr4:151250883:C:T	1.82364e-08	2.35969	-1.32863	1.09441e-05	-1.75668	-1.34835
151251547	chr4:151251547:A:T	1.91819e-08	2.40705	-1.32544	1.09757e-05	-1.75491	-1.34723
151251626	chr4:151251626:C:T	1.12155e-09	-1.75764	-3.48322e-10	4.47484e-05	-1.69677	-3.48322e-10
151251630	chr4:151251630:C:T	1.90997e-09	-1.66637e-10	-1.22527	6.43845e-05	-1.66637e-10	-1.33295
151251722	chr4:151251722:C:T	3.66647e-10	-1.52767	-1.34804	1.18073e-05	-1.68146	-1.34764
151251828	chr4:151251828:C:A	9.44934e-08	3.16849	-0.492312	0.00353113	3.1394	-0.46785
151252034	chr4:151252034:T:C	1.74656e-08	2.3079	-1.32002	1.09625e-05	-1.7583	-1.34505
151252255	chr4:151252255:A:G	1.77236e-08	2.3317	-1.32916	1.0932e-05	-1.75761	-1.34853
151252309	chr4:151252309:A:G	2.49708e-09	-1.66637e-10	-0.957236	0.000105385	-1.66637e-10	-0.840208
151252420	chr4:151252420:AT:A	0.000460851	12.4372	-1.26872	0.000217022	1.13438	-1.25221
151253112	chr4:151253112:A:G	0.000458455	12.4311	-1.26786	0.000216526	1.13113	-1.25124
151253123	chr4:151253123:C:T	2.92984e-09	-1.66637e-10	-0.79741	0.000129585	-1.66637e-10	-0.633486
151253321	chr4:151253321:C:T	1.20421e-08	-1.66637e-10	0.616052	0.000360611	-1.66637e-10	0.389973
151253416	chr4:151253416:C:T	2.21606e-09	-0.247774	-0.828852	4.87758e-05	-0.666785	-0.943807
151254016	chr4:151254016:T:C	1.66783e-08	2.17501	-1.23326	1.34875e-05	-1.76051	-1.13556
151254185	chr4:151254185:CAT:C	1.7333e-09	-1.66637e-10	-1.32233	7.29559e-05	-1.66637e-10	-1.20797
151254391	chr4:151254391:G:A	1.11856e-09	-1.76031	-3.48322e-10	4.85036e-05	-1.61619	-3.48322e-10
151254850	chr4:151254850:C:T	1.79598e-09	-1.66637e-10	-1.2868	6.48884e-05	-1.66637e-10	-1.32516
151254940	chr4:151254940:A:G	2.06585e-08	1.83195	-0.676186	0.000754388	1.77595	-0.647867
151255276	chr4:151255276:G:A	2.06724e-09	-1.66637e-10	-1.14614	6.67293e-05	-1.66637e-10	-1.29718
151255356	chr4:151255356:G:A	4.10186e-09	-1.66637e-10	-0.460917	0.000135116	-1.66637e-10	-0.591697
151255882	chr4:151255882:G:A	2.74474e-08	2.74691	-1.30699	1.11961e-05	-1.74458	-1.33768
151255887	chr4:151255887:G:A	1.74719e-09	-1.66637e-10	-1.31435	6.33013e-05	-1.66637e-10	-1.34992
151256088	chr4:151256088:C:T	2.16525e-09	0.161006	-1.26083	1.49447e-05	-1.48101	-1.31246
151256187	chr4:151256187:G:A	2.1862e-09	-1.66637e-10	-1.09019	7.70793e-05	-1.66637e-10	-1.15299
151256379	chr4:151256379:A:G	0.000529942	12.4788	-1.17062	0.000232576	1.1498	-1.1984
151256458	chr4:151256458:T:C	3.19449e-08	2.89182	-1.30016	1.13519e-05	-1.73464	-1.3338
151257255	chr4:151257255:T:C	3.49027e-09	-1.66637e-10	-0.622377	9.85578e-05	-1.66637e-10	-0.907184
151257260	chr4:151257260:G:T	2.63251e-09	-1.66637e-10	-0.90442	8.31467e-05	-1.66637e-10	-1.07722
151257874	chr4:151257874:A:C	3.6536e-10	-1.54474	-1.33449	1.18397e-05	-1.69069	-1.33568
151258159	chr4:151258159:T:C	1.1824e-09	-0.460807	-1.244	3.34549e-05	-0.790871	-1.19676
151258309	chr4:151258309:C:T	2.78963e-09	-1.66637e-10	-0.846448	0.000108161	-1.66637e-10	-0.814207
151258563	chr4:151258563:A:G	1.73656e-09	-1.66637e-10	-1.32045	6.41666e-05	-1.66637e-10	-1.33634
151258586	chr4:151258586:T:C	2.52293e-08	2.66578	-1.31013	1.11265e-05	-1.74928	-1.33922
151258655	chr4:151258655:C:T	1.86102e-09	-1.66637e-10	-1.25123	6.38258e-05	-1.66637e-10	-1.34167
151258671	chr4:151258671:A:G	1.70717e-09	-1.66637e-10	-1.33752	7.02435e-05	-1.66637e-10	-1.24586
151258848	chr4:151258848:A:C	2.80292e-09	-1.66637e-10	-0.841696	0.000128776	-1.66637e-10	-0.639754
151259111	chr4:151259111:G:A	3.79421e-09	-0.538881	-3.48322e-10	9.13328e-05	-0.983318	-3.48322e-10
151259321	chr4:151259321:T:G	6.10804e-09	-1.66637e-10	-0.0627504	0.000196241	-1.66637e-10	-0.218484
151259426	chr4:151259426:G:A	2.96491e-09	-1.66637e-10	-0.785508	0.000115023	-1.66637e-10	-0.752695
151259492	chr4:151259492:C:T	1.87899e-09	-1.66637e-10	-1.24162	6.40139e-05	-1.66637e-10	-1.33873
151259510	chr4:151259510:C:T	2.60769e-08	2.69827	-1.30958	1.11466e-05	-1.74765	-1.33904
151259519	chr4:151259519:G:T	0.000293996	11.7921	-1.07315	0.000196459	0.818076	-1.03545
151259758	chr4:151259758:G:A	3.31455e-08	-1.66637e-10	1.62855	0.00181606	-1.66637e-10	2.0066
151259768	chr4:151259768:T:C	1.81587e-09	-1.66637e-10	-1.27579	7.56702e-05	-1.66637e-10	-1.17144
151259917	chr4:151259917:C:T	2.7389e-09	-1.66637e-10	-0.8648	0.000125251	-1.66637e-10	-0.667509
151260486	chr4:151260486:T:C	2.77119e-08	2.75728	-1.30778	1.11959e-05	-1.74418	-1.33809
151261015	chr4:151261015:G:T	2.80418e-09	-1.66637e-10	-0.841245	0.000128817	-1.66637e-10	-0.639435
151261762	chr4:151261762:C:T	1.87193e-09	-1.66637e-10	-1.24538	6.39338e-05	-1.66637e-10	-1.33998
151261874	chr4:151261874:G:A	1.89101e-09	-1.66637e-10	-1.23524	6.4157e-05	-1.66637e-10	-1.33649
151262128	chr4:151262128:C:T	1.69548e-09	-1.66637e-10	-1.34439	6.4418e-05	-1.66637e-10	-1.33243
151262230	chr4:151262230:A:C	2.60821e-08	2.69503	-1.30613	1.11658e-05	-1.7478	-1.33718
151262326	chr4:151262326:G:C	9.49814e-08	3.18968	-0.508355	0.00355873	3.16329	-0.48396
151262542	chr4:151262542:C:T	1.93373e-09	-1.66637e-10	-1.2129	7.05127e-05	-1.66637e-10	-1.24203
151263070	chr4:151263070:G:A	2.42092e-09	-1.66637e-10	-0.988211	0.000103726	-1.66637e-10	-0.85607
151263112	chr4:151263112:C:T	1.17106e-09	-1.71445	-3.48322e-10	4.38743e-05	-1.7165	-3.48322e-10
151263175	chr4:151263175:CA:C	5.74437e-07	5.4866	-1.00557	2.32123e-05	-1.33599	-1.01716
151263722	chr4:151263722:C:T	2.49442e-09	-1.66637e-10	-0.958302	8.42535e-05	-1.66637e-10	-1.064
151263891	chr4:151263891:G:A	1.68656e-09	-1.66637e-10	-1.34966	6.55073e-05	-1.66637e-10	-1.31567
151263956	chr4:151263956:A:G	2.85714e-09	-1.66637e-10	-0.822537	0.000131689	-1.66637e-10	-0.617381
151264057	chr4:151264057:C:T	3.10759e-09	-1.66637e-10	-0.738509	0.0001208	-1.66637e-10	-0.703689
151264257	chr4:151264257:G:A	3.68903e-09	-1.66637e-10	-0.566994	0.000127754	-1.66637e-10	-0.647721
151265069	chr4:151265069:TAATA:T	3.12796e-09	-1.66637e-10	-0.731976	0.000103847	-1.66637e-10	-0.854909
151265539	chr4:151265539:A:G	2.57199e-08	2.68655	-1.31164	1.11255e-05	-1.74829	-1.3403
151266140	chr4:151266140:C:T	1.6854e-09	-1.66637e-10	-1.35035	6.62884e-05	-1.66637e-10	-1.30381
151266225	chr4:151266225:G:A	1.34818e-09	-0.336525	-1.23707	3.75025e-05	-0.684573	-1.18885
151266427	chr4:151266427:A:G	2.1606e-08	2.51134	-1.31072	1.10422e-05	-1.75622	-1.33988
151266800	chr4:151266800:A:G	6.75364e-08	3.07656	-0.736253	0.00142786	2.67877	-0.91266
151266830	chr4:151266830:G:A	2.50821e-09	-1.66637e-10	-0.952785	8.71926e-05	-1.66637e-10	-1.02971
151267320	chr4:151267320:G:A	0.00053885	12.4074	-1.08252	0.000263719	1.12376	-1.0467
151267353	chr4:151267353:C:T	1.13054e-09	-1.74966	-3.48322e-10	4.79916e-05	-1.6268	-3.48322e-10
151268372	chr4:151268372:C:T	1.74869e-08	2.33238	-1.34328	1.09131e-05	-1.75717	-1.35069
151268383	chr4:151268383:T:C	7.8943e-09	-1.66637e-10	0.193784	0.000246984	-1.66637e-10	0.0114962
151268476	chr4:151268476:A:G	3.5122e-10	-1.59346	-1.32524	1.15654e-05	-1.71872	-1.33108
151268695	chr4:151268695:G:GT	2.92523e-09	-0.798985	-3.48322e-10	9.16013e-05	-0.980382	-3.48322e-10
151268858	chr4:151268858:G:A	2.10949e-08	2.52391	-1.34723	1.12089e-05	-1.74812	-1.333
151268984	chr4:151268984:T:C	1.68558e-09	-1.66637e-10	-1.35025	6.51949e-05	-1.66637e-10	-1.32045
151269789	chr4:151269789:T:C	3.6861e-10	-1.55489	-1.31548	1.19065e-05	-1.69833	-1.32241
151269917	chr4:151269917:T:C	1.68482e-09	-1.66637e-10	-1.3507	6.59827e-05	-1.66637e-10	-1.30843
151270043	chr4:151270043:G:A	3.10454e-09	-1.66637e-10	-0.73949	0.000104134	-1.66637e-10	-0.852149
151270134	chr4:151270134:A:C	4.86418e-07	5.52198	-1.20727	1.83966e-05	-1.35099	-1.23467
151270262	chr4:151270262:G:A	2.88573e-09	-1.66637e-10	-0.812577	9.57579e-05	-1.66637e-10	-0.936004
151270820	chr4:151270820:C:T	1.98714e-09	-1.18566	-3.48322e-10	0.000190142	-0.250053	-3.48322e-10
151271434	chr4:151271434:C:A	2.19274e-09	-1.66637e-10	-1.0872	7.77123e-05	-1.66637e-10	-1.14481
151271447	chr4:151271447:C:A	1.68479e-09	-1.66637e-10	-1.35072	6.4141e-05	-1.66637e-10	-1.33674
151271656	chr4:151271656:G:A	2.51544e-08	2.66761	-1.31494	1.10929e-05	-1.74948	-1.34204
151271721	chr4:151271721:A:G	4.33586e-08	-1.66637e-10	1.89715	0.00241205	-1.66637e-10	2.2904
151271734	chr4:151271734:G:T	1.69229e-09	-1.66637e-10	-1.34627	6.51082e-05	-1.66637e-10	-1.32178
151272235	chr4:151272235:T:C	3.19367e-09	-1.66637e-10	-0.711186	0.000147931	-1.66637e-10	-0.501083
151272287	chr4:151272287:A:C	2.54609e-08	2.69086	-1.32607	1.10522e-05	-1.74819	-1.34701
151272617	chr4:151272617:C:A	2.96872e-09	-1.66637e-10	-0.784227	0.000115174	-1.66637e-10	-0.751383
151272673	chr4:151272673:C:T	8.63821e-08	3.1129	-0.52648	0.003241	3.0876	-0.501791
151272942	chr4:151272942:T:C	1.85036e-09	-1.66637e-10	-1.25697	6.37116e-05	-1.66637e-10	-1.34346
151273463	chr4:151273463:G:A	1.74353e-09	-1.66637e-10	-1.31645	7.39568e-05	-1.66637e-10	-1.19435
151274652	chr4:151274652:C:A	1.69031e-09	-1.66637e-10	-1.34745	6.48438e-05	-1.66637e-10	-1.32585
151274832	chr4:151274832:A:C	2.03173e-09	-1.66637e-10	-1.16347	7.2224e-05	-1.66637e-10	-1.21805
151274900	chr4:151274900:G:T	2.85714e-09	-1.66637e-10	-0.822537	0.000131689	-1.66637e-10	-0.617381
151275066	chr4:151275066:A:G	5.27608e-07	5.62478	-1.22878	1.84537e-05	-1.32877	-1.2538
151275335	chr4:151275335:C:A	2.25534e-08	2.56048	-1.31696	1.10255e-05	-1.7546	-1.34301
151275882	chr4:151275882:G:A	2.31708e-08	2.59586	-1.32532	1.10019e-05	-1.7531	-1.34665
151276266	chr4:151276266:T:C	3.76705e-10	-1.49855	-1.3501	1.19931e-05	-1.66359	-1.34991
151276488	chr4:151276488:C:T	3.69893e-10	-1.51621	-1.35069	1.18604e-05	-1.674	-1.35062
151277629	chr4:151277629:A:G	2.61386e-08	2.69524	-1.30419	1.11609e-05	-1.7486	-1.33682
151278079	chr4:151278079:C:T	2.88454e-09	-1.66637e-10	-0.812992	0.000101517	-1.66637e-10	-0.877601
151278401	chr4:151278401:G:A	1.68488e-09	-1.66637e-10	-1.35066	6.57014e-05	-1.66637e-10	-1.31271
151278415	chr4:151278415:GGTT:G	2.61215e-08	2.71245	-1.32205	1.10799e-05	-1.74734	-1.34535
151278419	chr4:151278419:G:C	4.08904e-08	3.13012	-1.29158	1.16359e-05	-1.71455	-1.32918
151278684	chr4:151278684:G:A	2.80848e-09	-1.66637e-10	-0.839714	0.000129084	-1.66637e-10	-0.637363
151278708	chr4:151278708:G:A	1.79419e-09	-1.66637e-10	-1.2878	6.75327e-05	-1.66637e-10	-1.28522
151278731	chr4:151278731:A:T	3.38521e-09	-1.66637e-10	-0.652942	0.000111466	-1.66637e-10	-0.784104
151278787	chr4:151278787:T:G	4.15451e-09	-1.66637e-10	-0.448161	0.000136856	-1.66637e-10	-0.578895
151279361	chr4:151279361:T:A	2.17029e-09	-1.66637e-10	-1.09749	7.96331e-05	-1.66637e-10	-1.1204
151279901	chr4:151279901:G:A	0.000395887	12.3116	-1.29511	0.000197694	1.07141	-1.28251
151280052	chr4:151280052:A:G	3.07489e-08	2.88673	-1.33324	0.00137613	3.03675	-1.30754
151280652	chr4:151280652:G:C	1.12475e-09	-1.75479	-3.48322e-10	4.43244e-05	-1.70629	-3.48322e-10
151280775	chr4:151280775:G:C	1.68616e-09	-1.66637e-10	-1.3499	6.38247e-05	-1.66637e-10	-1.34169
151280944	chr4:151280944:C:G	1.70313e-09	-1.66637e-10	-1.33989	6.72025e-05	-1.66637e-10	-1.29012
151281125	chr4:151281125:GCAGC:G	0.000580197	12.6658	-1.26702	0.000238954	1.2313	-1.25286
151281176	chr4:151281176:T:C	1.94804e-09	-1.66637e-10	-1.20553	7.69584e-05	-1.66637e-10	-1.15456
151281744	chr4:151281744:T:C	1.87795e-09	-1.66637e-10	-1.24218	6.97683e-05	-1.66637e-10	-1.25265
151282285	chr4:151282285:T:C	1.8252e-09	-1.66637e-10	-1.27067	6.34962e-05	-1.66637e-10	-1.34685
151282709	chr4:151282709:A:G	3.76753e-10	-1.49919	-1.34933	1.19901e-05	-1.66471	-1.34904
151282718	chr4:151282718:T:C	1.86018e-09	-1.25168	-3.48322e-10	4.83684e-05	-1.61898	-3.48322e-10
151282745	chr4:151282745:C:T	9.48523e-08	3.1531	-0.473134	0.00355162	3.12674	-0.449409
151283452	chr4:151283452:G:A	1.61255e-08	1.91913	-1.01109	0.0006046	1.89907	-0.99233
151283695	chr4:151283695:T:C	0.000566715	12.636	-1.26071	0.000239375	1.22411	-1.24391
151283820	chr4:151283820:T:G	8.12923e-10	-0.893175	-1.1863	1.85507e-05	-1.44493	-1.13239
151284126	chr4:151284126:A:G	0.000456301	12.4172	-1.25863	0.000217392	1.12559	-1.24172
151284216	chr4:151284216:T:C	1.89268e-09	-1.23436	-3.48322e-10	4.88005e-05	-1.61009	-3.48322e-10
151284230	chr4:151284230:T:C	2.77981e-09	-1.66637e-10	-0.849974	9.27443e-05	-1.66637e-10	-0.967981
151284782	chr4:151284782:C:T	1.72757e-09	-1.66637e-10	-1.32564	7.2406e-05	-1.66637e-10	-1.21554
151285133	chr4:151285133:T:C	3.05854e-09	-1.66637e-10	-0.754419	0.000142723	-1.66637e-10	-0.536923
151285329	chr4:151285329:T:G	2.81555e-09	-0.8372	-3.48322e-10	5.75365e-05	-1.44541	-3.48322e-10
151285744	chr4:151285744:G:A	0.000417447	12.3315	-1.26197	0.000206941	1.08127	-1.24666
151285795	chr4:151285795:A:G	0.000400099	12.2946	-1.26753	0.00020259	1.06479	-1.25144
151285841	chr4:151285841:A:G	2.79407e-08	2.76951	-1.31179	0.00125908	2.91604	-1.27572
151285929	chr4:151285929:A:T	5.32823e-07	5.62509	-1.21925	1.86263e-05	-1.32822	-1.24504
151286448	chr4:151286448:C:G	3.44323e-08	2.98254	-1.3159	0.00155362	3.1331	-1.28258
151286530	chr4:151286530:A:G	5.37437e-08	3.44799	-1.33612	1.26433e-05	-1.61081	-1.34988
151287057	chr4:151287057:G:A	0.000498655	12.5184	-1.27107	0.000222949	1.16573	-1.25662
151287316	chr4:151287316:C:G	9.21575e-08	3.40926	-0.758119	0.00192272	2.99319	-0.929521
151287379	chr4:151287379:C:A	7.7802e-10	-0.914181	-1.20918	1.77687e-05	-1.46107	-1.15932
151287519	chr4:151287519:C:T	4.74653e-09	-1.66637e-10	-0.314943	0.000140343	-1.66637e-10	-0.553736
151287968	chr4:151287968:T:C	0.000394282	12.272	-1.25951	0.000202	1.05318	-1.24273
151288180	chr4:151288180:T:C	4.52138e-08	3.28423	-1.34518	1.22929e-05	-1.63834	-1.35047
151288212	chr4:151288212:G:C	1.88872e-09	-1.66637e-10	-1.23646	6.41267e-05	-1.66637e-10	-1.33697
151288670	chr4:151288670:T:C	8.75211e-10	-0.907802	-1.09784	2.03461e-05	-1.45357	-1.03137
151288748	chr4:151288748:GA:G	1.85226e-09	-1.66637e-10	-1.25595	6.37305e-05	-1.66637e-10	-1.34316
151289224	chr4:151289224:A:G	1.10467e-08	-1.66637e-10	0.529776	0.000312984	-1.66637e-10	0.248324
151289933	chr4:151289933:C:A	1.83521e-09	-1.66637e-10	-1.2652	6.35743e-05	-1.66637e-10	-1.34562
151289939	chr4:151289939:C:T	3.87101e-10	-1.47477	-1.34665	1.22084e-05	-1.64954	-1.34616
151289987	chr4:151289987:C:T	2.79987e-09	-1.66637e-10	-0.842783	0.000128627	-1.66637e-10	-0.640914
151290030	chr4:151290030:T:C	1.17689e-09	-1.70948	-3.48322e-10	7.85542e-05	-1.13404	-3.48322e-10
151290242	chr4:151290242:G:A	2.37507e-09	-1.66637e-10	-1.00733	7.72022e-05	-1.66637e-10	-1.1514
151290244	chr4:151290244:C:T	1.72849e-09	-1.66637e-10	-1.32511	7.24956e-05	-1.66637e-10	-1.2143
151290747	chr4:151290747:T:C	1.82536e-09	-1.66637e-10	-1.27058	6.34962e-05	-1.66637e-10	-1.34685
151291451	chr4:151291451:T:G	9.78044e-08	3.09105	-0.38044	0.00368168	3.06751	-0.354211
151291552	chr4:151291552:T:A	0.000371299	12.2156	-1.26319	0.000198286	1.03844	-1.24656
151291961	chr4:151291961:A:G	4.3526e-08	3.24815	-1.34715	1.22715e-05	-1.64076	-1.34979
151292084	chr4:151292084:T:C	2.73028e-08	2.78538	-1.35075	1.18492e-05	-1.68302	-1.34255
151292087	chr4:151292087:T:C	3.7774e-10	-1.49996	-1.34594	1.20293e-05	-1.66506	-1.34542
151292183	chr4:151292183:C:T	3.52404e-09	-0.612749	-3.48322e-10	8.05439e-05	-1.10903	-3.48322e-10
151292193	chr4:151292193:G:A	4.08274e-08	3.18223	-1.34523	1.21387e-05	-1.65095	-1.35047
151292353	chr4:151292353:C:T	8.36151e-10	-0.879203	-1.1721	1.89982e-05	-1.43726	-1.11622
151292504	chr4:151292504:C:G	1.68603e-09	-1.66637e-10	-1.34998	6.65269e-05	-1.66637e-10	-1.30022
151292511	chr4:151292511:T:C	2.73303e-09	-1.66637e-10	-0.866946	9.1344e-05	-1.66637e-10	-0.983195
151292743	chr4:151292743:A:T	7.89307e-10	-0.930939	-1.17802	1.83041e-05	-1.46786	-1.12284
151292764	chr4:151292764:C:T	1.2413e-07	3.27458	-0.325609	0.00465634	3.24701	-0.298848
151293448	chr4:151293448:G:A	1.68538e-09	-1.66637e-10	-1.35036	6.46193e-05	-1.66637e-10	-1.32931
151293521	chr4:151293521:A:G	3.22675e-10	-1.75878	-1.24468	1.34199e-05	-1.65057	-1.25052
151293674	chr4:151293674:T:A	1.79282e-09	-1.66637e-10	-1.28857	6.49905e-05	-1.66637e-10	-1.32359
151293863	chr4:151293863:A:G	8.87844e-08	3.22007	-0.606217	0.00182298	2.81317	-0.802765
151293900	chr4:151293900:A:G	1.17772e-09	-1.70877	-3.48322e-10	0.000115141	-0.751674	-3.48322e-10
151294013	chr4:151294013:G:C	1.75829e-09	-1.66637e-10	-1.30802	7.52041e-05	-1.66637e-10	-1.17762
151294030	chr4:151294030:T:C	3.41046e-09	-1.66637e-10	-0.645511	0.000128729	-1.66637e-10	-0.640118
151294037	chr4:151294037:A:G	2.00381e-09	-1.66637e-10	-1.17731	7.24622e-05	-1.66637e-10	-1.21476
151294556	chr4:151294556:A:G	0.000312121	12.0058	-1.22696	0.00017699	0.927946	-1.24968
151294641	chr4:151294641:T:A	2.34702e-09	-1.66637e-10	-1.01921	9.5173e-05	-1.66637e-10	-0.94213
151294836	chr4:151294836:A:G	5.44072e-07	5.77734	-1.35062	1.83369e-05	-1.25435	-1.33456
151295002	chr4:151295002:T:G	1.26879e-07	3.26389	-0.293009	0.00477124	3.23925	-0.266712
151295429	chr4:151295429:G:A	3.5334e-09	-1.66637e-10	-0.610096	0.000133391	-1.66637e-10	-0.60454
151296207	chr4:151296207:C:A	4.06941e-08	3.18436	-1.35063	1.21762e-05	-1.65398	-1.34436
151296281	chr4:151296281:T:C	0.000497348	12.3383	-1.09357	0.000250081	1.08663	-1.06267
151296346	chr4:151296346:G:C	3.9275e-08	3.14898	-1.35075	1.21398e-05	-1.65829	-1.34305
151296544	chr4:151296544:T:C	3.01234e-09	-1.66637e-10	-0.769641	0.000140232	-1.66637e-10	-0.554527
151296583	chr4:151296583:T:C	4.23564e-09	-1.66637e-10	-0.428822	0.00013948	-1.66637e-10	-0.559903
151296980	chr4:151296980:G:A	2.98564e-09	-1.66637e-10	-0.778542	0.000138752	-1.66637e-10	-0.565136
151297002	chr4:151297002:A:G	5.15849e-07	5.71976	-1.34631	1.84536e-05	-1.26487	-1.3177
151297048	chr4:151297048:C:T	2.04627e-09	-1.66637e-10	-1.15634	7.38333e-05	-1.66637e-10	-1.19602
151297145	chr4:151297145:A:C	2.99092e-08	2.87656	-1.35075	1.19682e-05	-1.67309	-1.34249
151297634	chr4:151297634:T:C	4.13631e-08	3.18183	-1.3318	1.30141e-05	-1.62374	-1.30806
151298423	chr4:151298423:G:A	1.98393e-09	-1.66637e-10	-1.18728	6.64205e-05	-1.66637e-10	-1.30182
151298514	chr4:151298514:T:G	1.27568e-07	4.31738	-1.34108	5.8564e-05	-0.0771492	-1.35056
151298576	chr4:151298576:G:A	4.47179e-08	3.27854	-1.35053	1.2354e-05	-1.63886	-1.34499
151298644	chr4:151298644:C:CATA	5.46785e-07	5.77982	-1.34812	1.85479e-05	-1.25435	-1.32312
151298662	chr4:151298662:T:C	4.79278e-08	3.34794	-1.3506	1.2499e-05	-1.62763	-1.34455
151298777	chr4:151298777:T:A	1.37221e-09	-1.55593	-3.48322e-10	4.46159e-05	-1.69974	-3.48322e-10
151299306	chr4:151299306:C:T	2.92197e-08	2.8532	-1.35071	1.19421e-05	-1.67634	-1.34141
151299371	chr4:151299371:A:G	3.09028e-07	5.20145	-1.34038	1.6593e-05	-1.3852	-1.30365
151299633	chr4:151299633:T:TAC	4.15155e-08	3.20191	-1.3482	1.24484e-05	-1.64579	-1.33045
151299721	chr4:151299721:C:T	2.61176e-09	-1.66637e-10	-0.912331	8.78206e-05	-1.66637e-10	-1.02253
151299744	chr4:151299744:G:GA	7.54311e-10	-0.809291	-1.34502	1.84433e-05	-1.31932	-1.2638
151299821	chr4:151299821:C:T	1.21857e-07	3.18364	-0.253149	0.00455768	3.15316	-0.226418
151299942	chr4:151299942:C:T	1.58202e-09	-1.41366	-3.48322e-10	4.34667e-05	-1.72583	-3.48322e-10
151300143	chr4:151300143:G:A	4.05753e-08	3.18133	-1.35053	1.21686e-05	-1.65398	-1.34499
151300299	chr4:151300299:G:A	8.72525e-10	-0.847541	-1.16118	1.96242e-05	-1.41772	-1.10334
151300405	chr4:151300405:T:C	1.83847e-09	-1.66637e-10	-1.26342	6.36041e-05	-1.66637e-10	-1.34515
151300727	chr4:151300727:T:TA	3.73655e-08	3.08027	-1.33188	1.28006e-05	-1.64016	-1.30818
151300797	chr4:151300797:G:C	4.2271e-08	3.21715	-1.34541	1.21717e-05	-1.64829	-1.35043
151301013	chr4:151301013:T:C	1.26783e-09	-1.63505	-3.48322e-10	6.02557e-05	-1.39923	-3.48322e-10
151301214	chr4:151301214:G:A	8.47908e-10	-0.689832	-1.34751	1.99395e-05	-1.23086	-1.27426
151301443	chr4:151301443:T:C	1.72549e-09	-1.66637e-10	-1.32685	6.37277e-05	-1.66637e-10	-1.34321
151301518	chr4:151301518:C:T	1.68533e-09	-1.66637e-10	-1.3504	6.3966e-05	-1.66637e-10	-1.33948
151302666	chr4:151302666:G:A	8.5724e-10	-1.49923	-0.527162	6.13954e-05	-0.873886	-0.506606
151302752	chr4:151302752:C:T	2.9179e-06	7.19846	-1.0922	1.89629e-05	-1.40321	-1.15213
151302872	chr4:151302872:G:A	2.16003e-09	-1.66637e-10	-1.10223	7.80621e-05	-1.66637e-10	-1.14032
151303232	chr4:151303232:T:A	5.70878e-10	-1.42208	-1.01085	3.68345e-05	-0.82634	-1.06505
151303340	chr4:151303340:T:C	3.7175e-07	5.2349	-1.18904	1.13896e-05	-1.75936	-1.30577
151304330	chr4:151304330:T:C	1.92717e-09	-0.73776	-0.478542	0.00011403	0.203957	-0.965324
151304846	chr4:151304846:A:G	1.27055e-09	-0.283004	-1.3499	2.06651e-05	-1.18032	-1.28906
151305106	chr4:151305106:C:T	5.35709e-10	-1.15505	-1.34147	1.25093e-05	-1.68462	-1.28674
151305554	chr4:151305554:C:T	1.23389e-08	0.327421	0.312977	5.61533e-05	-1.59151	0.121764
151305617	chr4:151305617:C:T	3.42626e-06	7.30263	-1.03576	2.03746e-05	-1.38025	-1.10328
151305954	chr4:151305954:A:G	1.4209e-09	-0.17977	-1.34129	1.86267e-05	-1.23978	-1.33345
151306065	chr4:151306065:T:C	1.2886e-09	-1.6188	-3.48322e-10	9.11543e-05	-0.985274	-3.48322e-10
151306430	chr4:151306430:C:T	3.40017e-06	7.3298	-1.07057	1.98587e-05	-1.37525	-1.13394
151306707	chr4:151306707:T:C	3.21677e-06	7.27986	-1.07608	1.95717e-05	-1.38504	-1.13871
151306734	chr4:151306734:C:G	2.29767e-09	-1.66637e-10	-1.04046	8.26772e-05	-1.66637e-10	-1.08288
151307105	chr4:151307105:G:A	7.98048e-07	3.78978	1.02003	0.00052749	0.123181	0.647122
151307173	chr4:151307173:T:C	6.50244e-07	3.74352	0.861468	0.000585219	0.351641	0.522518
151307298	chr4:151307298:A:G	2.25037e-09	-1.66637e-10	-1.06126	8.11283e-05	-1.66637e-10	-1.10179
151307301	chr4:151307301:C:T	2.65496e-09	-1.66637e-10	-0.895928	0.000108691	-1.66637e-10	-0.809317
151307430	chr4:151307430:T:C	1.28429e-09	-0.601194	-1.02096	6.14303e-05	-0.695448	-0.684477
151307485	chr4:151307485:C:T	1.37998e-09	-0.208219	-1.34207	1.90079e-05	-1.22259	-1.33038
151307550	chr4:151307550:C:T	2.31193e-09	-1.66637e-10	-1.03428	7.6743e-05	-1.66637e-10	-1.15736
151307663	chr4:151307663:C:A	2.40895e-09	-1.66637e-10	-0.993164	0.00010242	-1.66637e-10	-0.868748
151307675	chr4:151307675:T:C	1.35448e-09	-0.226952	-1.34199	1.92161e-05	-1.21155	-1.33053
151307696	chr4:151307696:T:C	2.29767e-09	-1.66637e-10	-1.04046	8.26772e-05	-1.66637e-10	-1.08288
151307735	chr4:151307735:A:G	4.18763e-09	-1.66637e-10	-0.440222	0.000138611	-1.66637e-10	-0.566155
151307753	chr4:151307753:G:A	2.29767e-09	-1.66637e-10	-1.04046	8.26772e-05	-1.66637e-10	-1.08288
151308318	chr4:151308318:C:T	1.45682e-09	-0.151762	-1.34434	1.84903e-05	-1.25412	-1.32646
151308424	chr4:151308424:C:T	2.36397e-09	-1.66637e-10	-1.01202	8.48952e-05	-1.66637e-10	-1.05641
151308526	chr4:151308526:T:C	1.40705e-09	-0.187104	-1.34376	1.88202e-05	-1.23533	-1.32756
151308615	chr4:151308615:T:C	1.41727e-09	-0.178675	-1.34495	1.87758e-05	-1.24005	-1.32521
151309115	chr4:151309115:C:T	4.18763e-09	-1.66637e-10	-0.440222	0.000138611	-1.66637e-10	-0.566155
151309227	chr4:151309227:A:C	1.11717e-09	-1.76156	-3.48322e-10	5.1624e-05	-1.55384	-3.48322e-10
151309310	chr4:151309310:C:T	3.18504e-06	7.25999	-1.06613	1.96624e-05	-1.38914	-1.12998
151309350	chr4:151309350:G:A	3.6729e-06	7.38457	-1.04819	2.04915e-05	-1.36372	-1.1141
151309391	chr4:151309391:G:A	3.601e-09	-0.865488	0.274342	0.000173493	-0.00706719	-0.334621
151309684	chr4:151309684:G:C	4.91257e-09	-1.66637e-10	-0.28056	0.000230277	-1.66637e-10	-0.058545
151309779	chr4:151309779:C:T	1.95613e-09	-1.66637e-10	-1.20139	7.08176e-05	-1.66637e-10	-1.23772
151309836	chr4:151309836:A:G	4.19167e-09	-0.958473	0.519216	0.000181462	-0.0983447	-0.198435
151310036	chr4:151310036:C:A	4.90539e-09	-1.66637e-10	-0.282023	0.000238641	-1.66637e-10	-0.0228674
151310164	chr4:151310164:A:T	2.18195e-09	-1.66637e-10	-1.09214	7.89511e-05	-1.66637e-10	-1.129
151310217	chr4:151310217:A:G	2.95511e-07	3.81635	-3.48322e-10	0.000433762	0.57467	-3.48322e-10
151310613	chr4:151310613:C:T	2.17408e-09	-1.66637e-10	-1.09575	6.98554e-05	-1.66637e-10	-1.2514
151310772	chr4:151310772:A:T	2.30603e-09	-1.66637e-10	-1.03683	8.29501e-05	-1.66637e-10	-1.07959
151311039	chr4:151311039:G:A	1.69616e-09	-1.66637e-10	-1.34399	6.56908e-05	-1.66637e-10	-1.31287
151311270	chr4:151311270:C:T	1.98568e-09	-1.66637e-10	-1.18639	7.17223e-05	-1.66637e-10	-1.22503
151311288	chr4:151311288:T:C	1.18735e-09	-0.615376	-1.08526	5.68073e-05	-0.680722	-0.777441
151311577	chr4:151311577:G:A	4.56319e-07	3.68556	0.565271	0.000432233	0.319062	0.252076
151311768	chr4:151311768:A:G	2.29942e-09	-1.66637e-10	-1.0397	8.27328e-05	-1.66637e-10	-1.08221
151311927	chr4:151311927:C:G	8.04322e-10	-1.09019	-0.999923	4.27654e-05	-0.521799	-1.2203
151312140	chr4:151312140:T:G	7.29247e-10	-1.17084	-1.01726	3.78901e-05	-0.632302	-1.23084
151313025	chr4:151313025:G:A	2.71208e-09	-1.66637e-10	-0.874639	8.95551e-05	-1.66637e-10	-1.00297
151313476	chr4:151313476:G:A	2.14294e-09	-1.66637e-10	-1.11018	9.23159e-05	-1.66637e-10	-0.972611
151313616	chr4:151313616:C:T	1.68473e-09	-1.66637e-10	-1.35075	6.36225e-05	-1.66637e-10	-1.34486
151313851	chr4:151313851:G:C	2.34806e-09	-1.66637e-10	-1.01877	8.43615e-05	-1.66637e-10	-1.06272
151313992	chr4:151313992:T:C	2.07721e-09	-1.66637e-10	-1.14133	8.37673e-05	-1.66637e-10	-1.06978
151314030	chr4:151314030:A:G	1.46717e-09	-0.647593	-0.841429	8.51792e-05	-0.64628	-0.40679
151314359	chr4:151314359:C:T	1.84782e-09	-1.66637e-10	-1.25835	7.28411e-05	-1.66637e-10	-1.20955
151314484	chr4:151314484:G:A	1.62284e-09	-0.81454	-0.573638	9.57939e-05	0.0915454	-1.02717
151314609	chr4:151314609:A:G	3.05662e-09	0.586288	-1.34134	1.59246e-05	-1.41521	-1.31475
151314658	chr4:151314658:C:T	2.20624e-06	6.16266	-0.33597	3.21758e-05	-1.59294	-0.433678
151314942	chr4:151314942:C:T	1.85822e-09	-1.66637e-10	-1.25274	6.75128e-05	-1.66637e-10	-1.28551
151315067	chr4:151315067:C:G	1.04468e-06	6.03493	-0.955819	1.69867e-05	-1.61833	-1.04707
151315307	chr4:151315307:A:G	1.71245e-09	-1.66637e-10	-1.33443	6.33617e-05	-1.66637e-10	-1.34897
151315385	chr4:151315385:CA:C	2.00637e-09	-1.66637e-10	-1.17603	7.319e-05	-1.66637e-10	-1.20477
151315655	chr4:151315655:A:G	1.81721e-09	-1.66637e-10	-1.27505	6.53089e-05	-1.66637e-10	-1.3187
151316267	chr4:151316267:C:T	2.16731e-09	-1.66637e-10	-1.09887	7.16923e-05	-1.66637e-10	-1.22544
151316425	chr4:151316425:G:A	2.64878e-09	-1.66637e-10	-0.898257	0.000118565	-1.66637e-10	-0.722364
151316963	chr4:151316963:C:T	1.29084e-08	0.667927	0.0175962	8.51816e-05	-1.40439	0.35135
151317004	chr4:151317004:C:T	1.77496e-09	-1.66637e-10	-1.29858	6.55328e-05	-1.66637e-10	-1.31528
151317100	chr4:151317100:A:G	1.44797e-09	-1.5022	-3.48322e-10	4.26551e-05	-1.74468	-3.48322e-10
151317176	chr4:151317176:T:C	8.82389e-08	2.18471	0.422984	0.00015661	-0.567448	0.123381
151317834	chr4:151317834:G:A	8.62e-09	0.158959	0.12277	0.000130986	-1.12301	0.500273
151317840	chr4:151317840:G:A	3.03295e-09	-1.66637e-10	-0.762821	9.81568e-05	-1.66637e-10	-0.911261
151318256	chr4:151318256:G:A	8.23542e-08	2.252	0.286675	0.000142708	-0.533494	-0.00353555
151318972	chr4:151318972:T:C	1.77009e-09	-1.66637e-10	-1.30132	7.26767e-05	-1.66637e-10	-1.21181
151318983	chr4:151318983:T:C	9.5061e-09	0.255085	0.124491	0.000124222	-1.17744	0.501682
151319095	chr4:151319095:G:T	9.1804e-09	0.22976	0.114953	0.000124596	-1.16369	0.490938
151319113	chr4:151319113:T:C	1.1682e-06	6.37335	-1.18249	1.39742e-05	-1.69314	-1.16748
151319688	chr4:151319688:G:A	1.7633e-09	-1.66637e-10	-1.30517	6.44709e-05	-1.66637e-10	-1.33161
151320209	chr4:151320209:A:G	8.23751e-09	0.18364	0.0527018	0.00011959	-1.13672	0.422964
151320402	chr4:151320402:A:G	1.76317e-09	-1.66637e-10	-1.30524	6.44679e-05	-1.66637e-10	-1.33166
151321014	chr4:151321014:C:T	3.71644e-09	-0.218414	-0.341177	0.000102734	-0.867378	0.00169378
151322002	chr4:151322002:G:A	1.33436e-08	0.718678	-3.48322e-10	0.000151729	-0.475732	-3.48322e-10
151322106	chr4:151322106:C:T	6.81637e-09	0.0423613	0.0046085	0.000137409	-0.957245	0.382376
151322132	chr4:151322132:A:G	1.9196e-09	-1.66637e-10	-1.22024	7.02134e-05	-1.66637e-10	-1.24629
151322650	chr4:151322650:C:T	5.68403e-07	5.57341	-1.10293	1.37354e-05	-1.75651	-1.12134
151322849	chr4:151322849:C:T	6.93093e-09	0.0263243	0.0373131	0.000144262	-0.945631	0.419434
151322903	chr4:151322903:T:G	2.00208e-09	-1.66637e-10	-1.17817	7.30486e-05	-1.66637e-10	-1.2067
151322973	chr4:151322973:AC:A	4.09327e-09	-0.163063	-0.29995	0.000110998	-0.817695	0.0293807
151323166	chr4:151323166:T:G	6.5095e-07	5.80191	-1.19583	1.27476e-05	-1.74947	-1.20302
151323546	chr4:151323546:C:T	1.81488e-09	-1.66637e-10	-1.27634	6.4489e-05	-1.66637e-10	-1.33133
151323917	chr4:151323917:A:G	1.1343e-07	2.35197	0.506863	0.000177819	-0.482802	0.165741
151324002	chr4:151324002:A:C	2.00311e-09	-1.66637e-10	-1.17766	7.30821e-05	-1.66637e-10	-1.20624
151324244	chr4:151324244:C:T	1.765e-09	-1.66637e-10	-1.30421	7.24811e-05	-1.66637e-10	-1.2145
151324699	chr4:151324699:T:G	4.37506e-10	-1.75549	-0.943533	2.47117e-05	-1.42843	-0.86212
151324860	chr4:151324860:G:A	1.92926e-09	-1.66637e-10	-1.21522	7.05418e-05	-1.66637e-10	-1.24162
151324917	chr4:151324917:T:C	2.5937e-09	-1.66637e-10	-0.91927	0.000117185	-1.66637e-10	-0.734074
151325061	chr4:151325061:T:G	1.92894e-09	-1.66637e-10	-1.21539	7.05307e-05	-1.66637e-10	-1.24178
151325124	chr4:151325124:AAAG:A	3.84084e-09	-0.526665	-3.48322e-10	6.93765e-05	-1.25828	-3.48322e-10
151325619	chr4:151325619:C:G	1.8138e-09	-1.66637e-10	-1.27693	6.44697e-05	-1.66637e-10	-1.33163
151325674	chr4:151325674:A:G	1.58489e-09	-1.41184	-3.48322e-10	4.34642e-05	-1.72589	-3.48322e-10
151325697	chr4:151325697:G:C	3.64147e-08	0.332432	1.39018	0.000186504	-1.28164	1.01227
151325755	chr4:151325755:C:T	5.81591e-09	-0.111759	-3.48322e-10	6.33091e-05	-1.3498	-3.48322e-10
151326009	chr4:151326009:A:G	1.338e-06	6.59612	-1.26954	1.52936e-05	-1.61188	-1.15851
151326044	chr4:151326044:T:G	3.66847e-10	-1.57848	-1.29669	2.03358e-05	-1.13904	-1.34641
151326122	chr4:151326122:A:T	2.75201e-09	-1.66637e-10	-0.860026	0.000125875	-1.66637e-10	-0.662542
151326255	chr4:151326255:T:C	4.37541e-10	-1.76021	-0.938735	2.36964e-05	-1.4753	-0.85721
151326294	chr4:151326294:G:A	2.19604e-09	-1.66637e-10	-1.0857	6.73326e-05	-1.66637e-10	-1.28818
151326778	chr4:151326778:G:A	2.2091e-09	-1.66637e-10	-1.07977	6.75258e-05	-1.66637e-10	-1.28532
151327094	chr4:151327094:C:G	3.79008e-10	-1.75946	-1.0831	1.19141e-05	-1.73357	-1.28654
151327908	chr4:151327908:G:T	2.2177e-09	-1.66637e-10	-1.07588	6.76522e-05	-1.66637e-10	-1.28345
151328002	chr4:151328002:G:A	2.18303e-09	-1.09164	-3.48322e-10	4.56532e-05	-1.67675	-3.48322e-10
151328280	chr4:151328280:C:T	3.10596e-09	-1.66637e-10	-0.739032	0.000100163	-1.66637e-10	-0.891024
151328527	chr4:151328527:A:T	1.94277e-09	-1.66637e-10	-1.20824	6.83623e-05	-1.66637e-10	-1.27301
151328529	chr4:151328529:T:A	1.94821e-09	-1.66637e-10	-1.20545	6.85038e-05	-1.66637e-10	-1.27094
151328911	chr4:151328911:T:A	1.69086e-09	-1.66637e-10	-1.34712	6.32655e-05	-1.66637e-10	-1.35049
151329028	chr4:151329028:A:G	1.70938e-09	-1.66637e-10	-1.33623	6.49678e-05	-1.66637e-10	-1.32393
151329043	chr4:151329043:C:T	1.85174e-09	-1.66637e-10	-1.25623	6.80304e-05	-1.66637e-10	-1.27787
151330153	chr4:151330153:C:T	3.92958e-09	-0.121742	-0.382083	9.82212e-05	-0.844976	-0.0656295
151330276	chr4:151330276:C:CTA	3.3812e-08	0.395905	1.25255	0.000194793	-1.28575	1.05986
151330527	chr4:151330527:C:T	1.89314e-09	-1.66637e-10	-1.23412	6.43995e-05	-1.66637e-10	-1.33272
151330917	chr4:151330917:A:G	2.25219e-09	-1.66637e-10	-1.06045	8.07565e-05	-1.66637e-10	-1.10639
151330952	chr4:151330952:G:A	2.04134e-08	0.399552	0.744281	0.00010335	-1.30481	0.445108
151331246	chr4:151331246:T:C	7.94999e-09	0.253653	-0.0528391	0.000113261	-1.08179	0.313653
151331361	chr4:151331361:C:T	8.39604e-09	0.0211887	0.234215	0.000168822	-0.947506	0.578525
151331730	chr4:151331730:C:G	3.80188e-09	-1.66637e-10	-0.53686	0.000174978	-1.66637e-10	-0.333165
151331929	chr4:151331929:T:C	1.96295e-09	-1.66637e-10	-1.19791	6.9266e-05	-1.66637e-10	-1.25987
151332289	chr4:151332289:A:G	9.01738e-09	-1.66637e-10	0.326797	0.000443791	-1.66637e-10	0.597527
151332571	chr4:151332571:C:A	2.08841e-09	-1.66637e-10	-1.13596	7.25166e-05	-1.66637e-10	-1.21401
151333026	chr4:151333026:C:T	3.92616e-09	-1.66637e-10	-0.504695	0.000122731	-1.66637e-10	-0.687834
151333198	chr4:151333198:C:A	5.6019e-06	7.91393	-1.15543	1.65046e-05	-1.53368	-1.1605
151333311	chr4:151333311:A:G	7.83966e-08	3.58893	-1.0995	0.000342144	1.31288	-0.975472
151333366	chr4:151333366:C:G	5.79614e-09	-1.66637e-10	-0.115164	0.000177606	-1.66637e-10	-0.318258
151333605	chr4:151333605:G:A	1.69205e-09	-1.66637e-10	-1.34642	6.50233e-05	-1.66637e-10	-1.32308
151334112	chr4:151334112:G:A	7.91693e-08	3.61107	-1.11184	1.79377e-05	-1.51603	-1.0949
151334369	chr4:151334369:G:A	2.65631e-08	1.72043	-0.313266	4.64104e-05	-0.975231	-0.685073
151334547	chr4:151334547:C:T	2.03267e-09	-1.66637e-10	-1.163	7.02407e-05	-1.66637e-10	-1.2459
151334789	chr4:151334789:A:G	6.55608e-10	-1.58147	-0.71308	1.67814e-05	-1.48722	-1.19034
151335033	chr4:151335033:G:A	1.19559e-08	-1.66637e-10	0.608865	0.000368513	-1.66637e-10	0.411649
151335235	chr4:151335235:C:T	3.33933e-07	4.57794	-0.639353	2.88969e-05	-1.62884	-0.505255
151335417	chr4:151335417:A:G	1.8214e-09	-1.66637e-10	-1.27275	6.35986e-05	-1.66637e-10	-1.34524
151335519	chr4:151335519:A:G	2.79966e-09	-1.66637e-10	-0.842857	9.75402e-05	-1.66637e-10	-0.917562
151336224	chr4:151336224:A:G	1.14821e-08	0.568431	-3.48322e-10	9.2321e-05	-0.972555	-3.48322e-10
151336253	chr4:151336253:C:T	2.6568e-08	1.71205	-0.3047	4.6558e-05	-0.978586	-0.678543
151336319	chr4:151336319:T:A	2.56948e-08	1.6818	-0.307868	4.57825e-05	-0.992705	-0.68122
151336483	chr4:151336483:G:A	1.20621e-08	-1.66637e-10	0.617714	0.000371946	-1.66637e-10	0.420921
151336571	chr4:151336571:T:A	2.1272e-09	-1.66637e-10	-1.11755	0.000111802	-1.66637e-10	-0.781095
151336721	chr4:151336721:T:C	2.14035e-09	-1.66637e-10	-1.11139	0.000112882	-1.66637e-10	-0.77148
151336766	chr4:151336766:C:T	2.17685e-09	-1.66637e-10	-1.09448	8.72449e-05	-1.66637e-10	-1.02911
151336835	chr4:151336835:T:G	2.22802e-09	-1.66637e-10	-1.07125	9.86748e-05	-1.66637e-10	-0.905998
151336934	chr4:151336934:T:C	7.03109e-10	-1.6946	-0.530002	1.99863e-05	-1.76099	-0.741793
151336945	chr4:151336945:C:G	6.91862e-10	-1.5213	-0.719421	1.57411e-05	-1.54762	-1.19393
151336946	chr4:151336946:T:G	6.99722e-10	-1.51218	-0.71725	1.56223e-05	-1.55628	-1.19285
151337303	chr4:151337303:C:T	5.6629e-05	10.3262	-1.25426	1.42555e-05	-1.57446	-1.26623
151337327	chr4:151337327:T:A	1.71439e-09	-1.66637e-10	-1.3333	6.9845e-05	-1.66637e-10	-1.25155
151338607	chr4:151338607:G:A	6.22262e-05	10.43	-1.2638	1.43104e-05	-1.56151	-1.27533
151338631	chr4:151338631:C:T	4.44989e-09	-1.66637e-10	-0.379477	0.000225228	-1.66637e-10	-0.0807156
151339589	chr4:151339589:T:C	1.71602e-09	-1.66637e-10	-1.33235	6.99934e-05	-1.66637e-10	-1.24943
151341011	chr4:151341011:A:T	3.83162e-09	-0.529068	-3.48322e-10	6.94095e-05	-1.2578	-3.48322e-10
151341197	chr4:151341197:C:T	1.82716e-09	-1.66637e-10	-1.26959	8.07684e-05	-1.66637e-10	-1.10624
151341567	chr4:151341567:AAAAAAAAG:A	2.29015e-08	1.64494	-0.386098	4.20765e-05	-1.01145	-0.746883
151341998	chr4:151341998:T:C	6.18243e-05	10.5096	-1.3499	1.33999e-05	-1.5566	-1.34598
151342148	chr4:151342148:G:A	7.55775e-10	-1.43656	-0.715808	1.47986e-05	-1.60729	-1.196
151342250	chr4:151342250:C:CA	0.000409558	12.2715	-1.22105	1.24844e-05	-1.65785	-1.3155
151342279	chr4:151342279:C:T	5.0408e-07	4.96826	-0.617881	2.8519e-05	-1.6682	-0.479061
151342678	chr4:151342678:A:C	0.000352666	12.1384	-1.23751	1.2225e-05	-1.6706	-1.32375
151342859	chr4:151342859:G:A	4.12602e-09	-0.455043	-3.48322e-10	6.42978e-05	-1.3343	-3.48322e-10
151343195	chr4:151343195:G:A	2.96924e-09	-1.66637e-10	-0.784052	0.000103547	-1.66637e-10	-0.857806
151343408	chr4:151343408:C:T	1.94416e-09	-1.66637e-10	-1.20753	9.6596e-05	-1.66637e-10	-0.927289
151343443	chr4:151343443:T:C	1.75827e-09	-1.66637e-10	-1.30803	6.35507e-05	-1.66637e-10	-1.34599
151343495	chr4:151343495:A:G	0.000121187	10.7714	-0.938713	1.99362e-05	-1.52406	-0.981231
151343705	chr4:151343705:C:T	8.02148e-10	-1.50256	-0.590256	1.65101e-05	-1.56385	-1.13
151343801	chr4:151343801:C:T	3.45212e-09	-1.66637e-10	-0.63337	0.000119442	-1.66637e-10	-0.714996
151343813	chr4:151343813:G:A	7.2871e-09	-1.66637e-10	0.113749	0.000372301	-1.66637e-10	0.421876
151343926	chr4:151343926:G:C	2.56769e-09	-1.66637e-10	-0.929351	6.86433e-05	-1.66637e-10	-1.2689
151344162	chr4:151344162:G:A	2.24521e-09	-1.66637e-10	-1.06356	7.5733e-05	-1.66637e-10	-1.17061
151344179	chr4:151344179:G:A	9.44616e-05	10.5082	-0.924638	1.94615e-05	-1.56125	-0.968138
151344193	chr4:151344193:G:A	2.76201e-09	-1.66637e-10	-0.856397	0.000119528	-1.66637e-10	-0.714277
151344280	chr4:151344280:T:C	8.84279e-10	-1.41429	-0.581051	1.5578e-05	-1.62689	-1.12507
151344420	chr4:151344420:T:C	9.98617e-05	10.9472	-1.308	1.47279e-05	-1.50993	-1.29816
151344731	chr4:151344731:C:T	1.25949e-08	-1.66637e-10	0.660932	0.000387069	-1.66637e-10	0.460776
151344934	chr4:151344934:C:T	2.15998e-08	1.58911	-0.388787	4.0807e-05	-1.03872	-0.750256
151344992	chr4:151344992:G:C	2.24221e-09	-1.66637e-10	-1.0649	7.56536e-05	-1.66637e-10	-1.17166
151345169	chr4:151345169:T:C	0.000100705	10.3312	-0.683581	1.80021e-05	-1.58049	-1.02685
151345255	chr4:151345255:A:G	2.08468e-09	-1.66637e-10	-1.13774	6.93877e-05	-1.66637e-10	-1.25812
151346104	chr4:151346104:G:A	2.0168e-09	-1.66637e-10	-1.17085	7.121e-05	-1.66637e-10	-1.23219
151346149	chr4:151346149:T:C	6.18877e-07	5.20644	-0.65089	2.67757e-05	-1.69443	-0.515903
151346239	chr4:151346239:T:C	1.20607e-08	-1.66637e-10	0.617599	0.000371239	-1.66637e-10	0.419019
151346445	chr4:151346445:T:G	3.53971e-07	5.13325	-1.1364	1.48071e-05	-1.68973	-1.11299
151346571	chr4:151346571:G:A	2.11263e-09	-1.66637e-10	-1.12442	7.22223e-05	-1.66637e-10	-1.21808
151346682	chr4:151346682:G:T	1.87528e-09	-1.66637e-10	-1.2436	9.05229e-05	-1.66637e-10	-0.992224
151346835	chr4:151346835:T:C	4.08686e-09	-1.66637e-10	-0.464579	0.000204508	-1.66637e-10	-0.17722
151347164	chr4:151347164:G:C	5.81015e-07	5.1572	-0.664782	2.65199e-05	-1.68921	-0.530726
151347193	chr4:151347193:GT:G	1.20097e-08	-1.66637e-10	0.613357	0.000369762	-1.66637e-10	0.415033
151347452	chr4:151347452:CAA:C	2.24404e-09	-1.66637e-10	-1.06408	7.57031e-05	-1.66637e-10	-1.17101
151347925	chr4:151347925:C:T	1.63395e-08	1.45063	-0.529402	3.65402e-05	-1.70917	-0.190247
151348076	chr4:151348076:C:T	0.000101232	10.5737	-0.920934	1.96937e-05	-1.5529	-0.964628
151348419	chr4:151348419:C:T	1.87752e-09	-1.66637e-10	-1.2424	6.82119e-05	-1.66637e-10	-1.27521
151349055	chr4:151349055:G:A	2.09828e-09	-1.66637e-10	-1.13124	9.13608e-05	-1.66637e-10	-0.983011
151349630	chr4:151349630:G:C	1.68565e-09	-1.66637e-10	-1.35021	6.51436e-05	-1.66637e-10	-1.32123
151350149	chr4:151350149:C:T	2.01261e-09	-1.66637e-10	-1.17292	0.000102287	-1.66637e-10	-0.87004
151350291	chr4:151350291:G:A	7.22154e-09	-1.66637e-10	0.104712	0.000226507	-1.66637e-10	-0.0750509
151350561	chr4:151350561:G:C	1.96695e-09	-1.66637e-10	-1.19587	6.58115e-05	-1.66637e-10	-1.31103
151350963	chr4:151350963:T:C	0.000110778	11.0936	-1.35065	1.42654e-05	-1.49318	-1.34681
151351429	chr4:151351429:T:C	8.21166e-09	-1.66637e-10	0.233198	0.000228254	-1.66637e-10	-0.0673663
151352143	chr4:151352143:C:T	3.31686e-07	5.12736	-1.19553	1.38225e-05	-1.6949	-1.17663
151353032	chr4:151353032:G:T	1.00747e-08	-1.66637e-10	0.437669	0.000313821	-1.66637e-10	0.250996
151353190	chr4:151353190:C:T	2.83997e-09	-1.66637e-10	-0.828564	9.10542e-05	-1.66637e-10	-0.986373
151353236	chr4:151353236:A:C	1.30881e-08	-1.66637e-10	0.69935	0.000404835	-1.66637e-10	0.505651
151353249	chr4:151353249:T:C	2.22376e-09	-1.66637e-10	-1.07316	7.51321e-05	-1.66637e-10	-1.17858
151353255	chr4:151353255:G:C	2.67349e-08	1.75558	-0.341966	4.57188e-05	-0.962804	-0.712515
151353467	chr4:151353467:A:C	8.55926e-10	-1.55141	-0.476518	1.86462e-05	-1.52386	-1.04833
151353745	chr4:151353745:CCAGAAGCCCAG:C	1.70771e-09	-1.3372	-3.48322e-10	4.19457e-05	-1.76145	-3.48322e-10
151353992	chr4:151353992:C:T	3.02736e-08	1.77978	-0.241867	5.01868e-05	-0.950066	-0.632009
151354039	chr4:151354039:G:A	2.19681e-09	-1.66637e-10	-1.08535	7.44453e-05	-1.66637e-10	-1.18776
151354284	chr4:151354284:G:T	4.56614e-09	-0.353688	-3.48322e-10	9.60331e-05	-0.933134	-3.48322e-10
151354391	chr4:151354391:C:G	1.20587e-08	-1.66637e-10	0.617428	0.000371192	-1.66637e-10	0.418893
151354773	chr4:151354773:T:C	1.19957e-08	-1.66637e-10	0.612195	0.000369338	-1.66637e-10	0.413884
151354924	chr4:151354924:T:C	1.20587e-08	-1.66637e-10	0.617428	0.000371192	-1.66637e-10	0.418893
151355197	chr4:151355197:T:C	1.0071e-08	-1.66637e-10	0.437306	0.000313723	-1.66637e-10	0.250683
151355262	chr4:151355262:A:G	6.79964e-09	-1.66637e-10	0.0445135	0.000214178	-1.66637e-10	-0.131018
151355313	chr4:151355313:A:T	0.000157677	11.3973	-1.30134	1.52994e-05	-1.42363	-1.34638
151355591	chr4:151355591:A:C	4.07256e-07	5.24936	-1.11228	1.50373e-05	-1.70051	-1.08678
151355610	chr4:151355610:AC:A	1.68553e-09	-1.66637e-10	-1.35028	6.73442e-05	-1.66637e-10	-1.28801
151355712	chr4:151355712:T:G	3.01467e-09	-1.66637e-10	-0.768865	0.000105322	-1.66637e-10	-0.840807
151355719	chr4:151355719:G:A	2.27225e-09	-1.66637e-10	-1.05159	7.64577e-05	-1.66637e-10	-1.16109
151355925	chr4:151355925:G:A	2.12796e-09	-1.66637e-10	-1.11719	6.94041e-05	-1.66637e-10	-1.25788
151356331	chr4:151356331:C:T	6.74054e-09	-1.66637e-10	0.0357832	0.000212434	-1.66637e-10	-0.139196
151356675	chr4:151356675:A:G	1.68812e-09	-1.66637e-10	-1.34874	7.11583e-05	-1.66637e-10	-1.23292
151356683	chr4:151356683:G:T	1.43566e-09	-0.566446	-0.944285	1.86373e-05	-1.5121	-1.06056
151356746	chr4:151356746:G:A	8.8352e-10	-1.5139	-0.482301	1.79244e-05	-1.55985	-1.05181
151356747	chr4:151356747:C:A	8.53587e-10	-1.51891	-0.511753	1.77006e-05	-1.55524	-1.06899
151356945	chr4:151356945:C:T	8.67914e-10	-1.531	-0.483022	1.82032e-05	-1.544	-1.05223
151357022	chr4:151357022:C:T	2.24404e-09	-1.66637e-10	-1.06408	7.57031e-05	-1.66637e-10	-1.17101
151357206	chr4:151357206:C:T	0.000504988	12.5088	-1.24887	1.2538e-05	-1.63962	-1.32944
151357327	chr4:151357327:G:A	8.66744e-10	-1.52334	-0.492026	1.79745e-05	-1.55129	-1.05758
151357709	chr4:151357709:T:C	3.23332e-07	4.92801	-1.02168	1.81224e-05	-1.6111	-0.989586
151357912	chr4:151357912:G:A	3.79846e-09	-1.66637e-10	-0.53776	0.000187486	-1.66637e-10	-0.264121
151358105	chr4:151358105:T:A	2.23302e-09	-1.66637e-10	-1.069	7.90424e-05	-1.66637e-10	-1.12784
151358513	chr4:151358513:A:G	2.22246e-09	-1.66637e-10	-1.07374	9.83858e-05	-1.66637e-10	-0.908931
151358664	chr4:151358664:C:T	1.69956e-09	-1.66637e-10	-1.34199	6.60199e-05	-1.66637e-10	-1.30787
151358712	chr4:151358712:A:G	2.98599e-09	-1.66637e-10	-0.778427	0.00010397	-1.66637e-10	-0.853726
151359082	chr4:151359082:T:C	1.76482e-09	-1.66637e-10	-1.30431	6.36643e-05	-1.66637e-10	-1.3442
151359083	chr4:151359083:C:T	2.00861e-09	-1.66637e-10	-1.17491	7.22742e-05	-1.66637e-10	-1.21736
151359463	chr4:151359463:A:T	3.52335e-09	-1.66637e-10	-0.612945	0.000172188	-1.66637e-10	-0.349241
151359490	chr4:151359490:T:C	1.70004e-09	-1.34171	-3.48322e-10	0.00163343	1.90061	-3.48322e-10
151359494	chr4:151359494:A:G	1.01278e-09	-1.54295	-0.316714	2.07988e-05	-1.53154	-0.931389
151359618	chr4:151359618:T:C	1.82005e-09	-1.66637e-10	-1.27349	6.44613e-05	-1.66637e-10	-1.33176
151359746	chr4:151359746:C:T	0.000125175	11.2146	-1.34951	1.12063e-05	-1.75772	-1.32363
151360580	chr4:151360580:AG:A	1.72011e-09	-1.66637e-10	-1.32997	6.4856e-05	-1.66637e-10	-1.32566
151360582	chr4:151360582:TGAC:T	1.71727e-09	-1.66637e-10	-1.33162	6.49784e-05	-1.66637e-10	-1.32377
151360891	chr4:151360891:T:C	1.80619e-09	-1.66637e-10	-1.28114	8.46015e-05	-1.66637e-10	-1.05988
151360990	chr4:151360990:A:C	2.70518e-09	-1.66637e-10	-0.877189	9.50951e-05	-1.66637e-10	-0.94295
151361124	chr4:151361124:A:G	1.12411e-08	1.16618	-0.618963	2.56812e-05	-1.28739	-0.964677
151361574	chr4:151361574:G:A	8.75983e-10	-1.57152	-0.433249	1.99274e-05	-1.50035	-1.00538
151361987	chr4:151361987:T:G	1.68634e-09	-1.66637e-10	-1.3498	6.53232e-05	-1.66637e-10	-1.31848
151362594	chr4:151362594:A:G	5.42546e-05	10.3678	-1.33875	1.23809e-05	-1.67245	-1.30923
151362841	chr4:151362841:G:C	1.11895e-09	-1.75997	-3.48322e-10	4.80807e-05	-1.62495	-3.48322e-10
151363298	chr4:151363298:ATTAT:A	1.01955e-09	-1.37863	-0.474369	1.68314e-05	-1.65194	-1.02263
151363406	chr4:151363406:C:T	5.12793e-09	-1.66637e-10	-0.237654	0.000152522	-1.66637e-10	-0.470518
151363698	chr4:151363698:T:C	1.12837e-06	5.33134	-0.175164	4.74174e-05	-1.64842	0.00958685
151363789	chr4:151363789:T:C	3.08984e-09	-1.66637e-10	-0.744237	0.000108183	-1.66637e-10	-0.814001
151363829	chr4:151363829:TA:T	1.3088e-08	-1.66637e-10	0.699337	0.000407848	-1.66637e-10	0.513066
151363894	chr4:151363894:A:G	1.11875e-09	-1.76014	-3.48322e-10	4.98232e-05	-1.58935	-3.48322e-10
151364393	chr4:151364393:T:C	1.86983e-08	1.14241	-0.0863398	0.000154181	-0.913796	0.454097
151365365	chr4:151365365:A:G	3.80181e-09	-1.66637e-10	-0.53688	0.000187904	-1.66637e-10	-0.261896
151365426	chr4:151365426:G:A	9.3905e-10	-1.47562	-0.459623	1.79017e-05	-1.58979	-1.02314
151365607	chr4:151365607:G:A	1.29617e-09	-1.61294	-3.48322e-10	4.2154e-05	-1.7565	-3.48322e-10
151365771	chr4:151365771:T:A	3.24717e-10	-1.71286	-1.2843	1.21857e-05	-1.741	-1.25656
151365783	chr4:151365783:T:A	8.58447e-05	10.8122	-1.32425	1.32271e-05	-1.6305	-1.28506
151366204	chr4:151366204:C:T	1.50698e-08	1.41326	-0.572919	2.91684e-05	-1.18536	-0.939383
151366223	chr4:151366223:T:C	8.74164e-10	-1.49494	-0.511907	1.76229e-05	-1.57449	-1.05414
151366420	chr4:151366420:G:T	2.69231e-09	-1.66637e-10	-0.881958	9.43397e-05	-1.66637e-10	-0.950925
151366770	chr4:151366770:T:C	5.86763e-05	10.4484	-1.341	1.24165e-05	-1.66566	-1.31314
151367019	chr4:151367019:A:G	3.41684e-09	-1.66637e-10	-0.643639	0.000118166	-1.66637e-10	-0.725736
151367323	chr4:151367323:G:T	3.50193e-05	9.27547	-0.68417	1.77323e-05	-1.74539	-0.877047
151367613	chr4:151367613:C:T	1.72028e-09	-1.66637e-10	-1.32987	6.48527e-05	-1.66637e-10	-1.32571
151367751	chr4:151367751:G:A	1.83322e-08	0.681881	0.354422	0.000393872	-0.518344	0.996542
151367800	chr4:151367800:T:A	1.79331e-09	-1.66637e-10	-1.28829	8.33547e-05	-1.66637e-10	-1.07472
151368656	chr4:151368656:C:CTTA	0.000115075	10.5176	-0.736567	1.62031e-05	-1.64645	-1.06617
151369530	chr4:151369530:G:A	2.56936e-09	-1.66637e-10	-0.928701	8.41393e-05	-1.66637e-10	-1.06535
151370032	chr4:151370032:A:G	3.19334e-05	8.94684	-0.447788	2.97211e-05	-1.7574	-0.348571
151370261	chr4:151370261:T:C	6.35385e-09	-1.31528	1.29198	5.48786e-05	-1.67425	0.181549
151370280	chr4:151370280:G:A	6.76089e-05	10.5956	-1.34644	1.18967e-05	-1.75735	-1.26422
151370326	chr4:151370326:T:C	2.72224e-07	4.24291	-0.508639	3.80104e-05	-1.42271	-0.437255
151370525	chr4:151370525:G:A	2.55271e-09	-1.66637e-10	-0.935203	7.56353e-05	-1.66637e-10	-1.1719
151370537	chr4:151370537:A:G	1.05427e-06	6.43889	-1.35064	1.20554e-05	-1.66336	-1.34495
151370664	chr4:151370664:A:G	3.30082e-09	-1.66637e-10	-0.678185	9.8817e-05	-1.66637e-10	-0.904558
151370757	chr4:151370757:T:C	8.50451e-10	-0.920941	-1.1134	3.18237e-05	-1.03037	-1.00725
151370863	chr4:151370863:A:G	2.21664e-08	2.5311	-1.30488	2.33551e-05	-1.02795	-1.31907
151371322	chr4:151371322:C:T	2.86537e-07	4.8339	-1.04839	3.14041e-05	-1.37734	-0.673549
151371477	chr4:151371477:A:G	4.35428e-10	-1.51319	-1.1906	2.3427e-05	-1.2679	-1.07604
151372295	chr4:151372295:T:A	2.31334e-07	4.60158	-1.03007	3.44964e-05	-1.31417	-0.642802
151372476	chr4:151372476:T:C	5.51873e-09	0.889155	-1.05336	1.3175e-05	-1.62327	-1.29624
151372642	chr4:151372642:G:A	2.1739e-09	-1.66637e-10	-1.09583	6.5675e-05	-1.66637e-10	-1.31311
151372850	chr4:151372850:A:G	1.90359e-09	-1.66637e-10	-1.22862	6.54178e-05	-1.66637e-10	-1.31703
151373577	chr4:151373577:A:G	6.8286e-09	0.951976	-0.903213	1.3785e-05	-1.6166	-1.25764
151373593	chr4:151373593:T:A	2.02561e-09	-1.66637e-10	-1.16649	6.41438e-05	-1.66637e-10	-1.3367
151374028	chr4:151374028:ATATG:A	5.7137e-06	6.77826	-3.48322e-10	4.46842e-05	-1.69821	-3.48322e-10
151374044	chr4:151374044:GTA:G	4.20291e-09	0.727769	-1.16435	2.07197e-05	-1.22236	-1.24438
151374406	chr4:151374406:T:C	2.32857e-09	-1.66637e-10	-1.0271	7.57653e-05	-1.66637e-10	-1.17019
151374492	chr4:151374492:T:C	7.89116e-09	-1.66637e-10	0.193386	0.000220283	-1.66637e-10	-0.102913
151375082	chr4:151375082:C:G	1.72163e-09	-1.66637e-10	-1.32908	6.3266e-05	-1.66637e-10	-1.35048
151375736	chr4:151375736:C:T	2.81876e-09	-1.66637e-10	-0.836061	7.24091e-05	-1.66637e-10	-1.21549
151376216	chr4:151376216:T:C	0.000179506	10.3594	-0.133822	1.51336e-05	-1.57622	-1.20469
151376226	chr4:151376226:C:T	3.53033e-09	-1.66637e-10	-0.610966	0.000173376	-1.66637e-10	-0.342366
151376443	chr4:151376443:A:G	2.05634e-09	-1.15143	-3.48322e-10	4.19572e-05	-1.76118	-3.48322e-10
151376530	chr4:151376530:A:G	5.4405e-09	0.885835	-1.06432	1.31014e-05	-1.62417	-1.30094
151376627	chr4:151376627:A:C	1.89244e-09	-1.66637e-10	-1.23449	6.52164e-05	-1.66637e-10	-1.32012
151377275	chr4:151377275:C:T	1.71519e-09	-1.66637e-10	-1.33283	6.33241e-05	-1.66637e-10	-1.34956
151377630	chr4:151377630:G:A	1.88123e-09	-1.66637e-10	-1.24043	6.38891e-05	-1.66637e-10	-1.34068
151377653	chr4:151377653:C:T	1.87106e-09	-1.66637e-10	-1.24585	6.49565e-05	-1.66637e-10	-1.32411
151377696	chr4:151377696:T:A	2.02377e-09	-1.66637e-10	-1.1674	6.77644e-05	-1.66637e-10	-1.28179
151378065	chr4:151378065:A:C	4.88069e-09	-1.66637e-10	-0.287069	0.000144157	-1.66637e-10	-0.526925
151378717	chr4:151378717:T:C	3.94159e-09	-1.66637e-10	-0.500772	0.000130895	-1.66637e-10	-0.623432
151379010	chr4:151379010:C:T	1.84726e-09	-1.66637e-10	-1.25865	6.50408e-05	-1.66637e-10	-1.32281
151379036	chr4:151379036:C:T	1.065e-09	-1.08502	-0.724363	1.25506e-05	-1.69077	-1.27729
151379784	chr4:151379784:G:A	2.73078e-09	-0.867771	-3.48322e-10	4.29121e-05	-1.73867	-3.48322e-10
151379971	chr4:151379971:C:T	2.08103e-09	-1.66637e-10	-1.13949	8.35222e-05	-1.66637e-10	-1.07272
151380023	chr4:151380023:A:G	2.38576e-09	-1.66637e-10	-1.00284	7.71579e-05	-1.66637e-10	-1.15197
151380033	chr4:151380033:G:A	0.000170899	10.4582	-0.281702	1.45269e-05	-1.59048	-1.23134
151380219	chr4:151380219:AAACTT:A	5.96303e-09	1.00979	-1.09656	1.33213e-05	-1.59492	-1.31355
151380735	chr4:151380735:A:G	1.8867e-09	-1.66637e-10	-1.23752	6.51163e-05	-1.66637e-10	-1.32165
151380933	chr4:151380933:T:C	2.24247e-09	-1.66637e-10	-1.06478	7.35204e-05	-1.66637e-10	-1.20026
151381631	chr4:151381631:G:T	0.00129264	13.5016	-1.30171	1.17722e-05	-1.7556	-1.27648
151381720	chr4:151381720:T:C	7.1646e-09	1.0447	-0.947902	1.38084e-05	-1.59503	-1.27752
151381794	chr4:151381794:T:C	3.99561e-09	-1.66637e-10	-0.487161	0.000132556	-1.66637e-10	-0.610825
151381890	chr4:151381890:G:A	1.8865e-09	-1.66637e-10	-1.23763	6.51127e-05	-1.66637e-10	-1.32171
151382139	chr4:151382139:C:T	2.19601e-09	-1.66637e-10	-1.08571	9.77982e-05	-1.66637e-10	-0.914921
151382243	chr4:151382243:T:G	2.30585e-09	-1.66637e-10	-1.03691	7.86765e-05	-1.66637e-10	-1.13248
151382500	chr4:151382500:T:C	6.07764e-09	1.03149	-1.09923	1.33776e-05	-1.58961	-1.31463
151382531	chr4:151382531:T:C	2.48674e-09	-1.66637e-10	-0.961383	8.42783e-05	-1.66637e-10	-1.0637
151382696	chr4:151382696:C:T	6.43168e-09	0.90988	-0.921	1.35369e-05	-1.62664	-1.26577
151382935	chr4:151382935:T:C	2.75851e-09	-1.66637e-10	-0.857668	8.75606e-05	-1.66637e-10	-1.0255
151382949	chr4:151382949:A:T	6.63861e-09	1.12569	-1.10514	1.36708e-05	-1.56573	-1.31684
151382961	chr4:151382961:G:T	2.49154e-09	-1.66637e-10	-0.959456	8.44177e-05	-1.66637e-10	-1.06205
151383224	chr4:151383224:T:C	0.00144292	13.5998	-1.29003	1.16006e-05	-1.75733	-1.28944
151383576	chr4:151383576:G:A	0.00487595	13.8599	-0.332457	1.20501e-05	-1.75727	-1.25148
151384721	chr4:151384721:AC:A	1.9551e-06	6.80961	-1.10377	2.26666e-05	-1.63254	-0.744398
151384780	chr4:151384780:G:A	3.41036e-09	-1.66637e-10	-0.645538	0.000165784	-1.66637e-10	-0.387142
151384837	chr4:151384837:G:C	6.75628e-09	0.793156	-0.755041	4.38281e-05	-1.29384	-0.423709
151385400	chr4:151385400:T:C	0.00436019	13.7831	-0.367452	1.1939e-05	-1.75599	-1.26203
151385523	chr4:151385523:T:C	1.46341e-09	-1.49159	-3.48322e-10	4.2095e-05	-1.7579	-3.48322e-10
151385646	chr4:151385646:T:C	2.20756e-09	-1.66637e-10	-1.08047	9.84822e-05	-1.66637e-10	-0.907952
151385657	chr4:151385657:G:A	8.10275e-09	1.05353	-0.83368	1.45429e-05	-1.59266	-1.22806
151385996	chr4:151385996:A:T	1.1886e-09	-1.69958	-3.48322e-10	6.79929e-05	-1.27842	-3.48322e-10
151386050	chr4:151386050:T:C	2.18197e-09	-1.66637e-10	-1.09213	0.000110594	-1.66637e-10	-0.791961
151386201	chr4:151386201:T:C	1.91924e-06	6.80858	-1.12126	2.19893e-05	-1.6347	-0.772575
151386422	chr4:151386422:G:A	1.85797e-09	-1.66637e-10	-1.25287	6.46294e-05	-1.66637e-10	-1.32916
151386437	chr4:151386437:C:A	7.7445e-09	-1.66637e-10	0.174626	0.000204978	-1.66637e-10	-0.174927
151386449	chr4:151386449:G:A	3.31421e-09	-1.66637e-10	-0.674137	0.00016066	-1.66637e-10	-0.418539
151386833	chr4:151386833:AG:A	3.30285e-09	-1.66637e-10	-0.67757	0.000160014	-1.66637e-10	-0.422564
151386838	chr4:151386838:C:T	1.23239e-09	-1.6634	-3.48322e-10	4.3547e-05	-1.72399	-3.48322e-10
151387532	chr4:151387532:T:A	1.11772e-09	-1.76106	-3.48322e-10	9.21601e-05	-0.9743	-3.48322e-10
151387672	chr4:151387672:T:G	6.56058e-09	1.0576	-1.04888	1.37423e-05	-1.58318	-1.29417
151387676	chr4:151387676:C:T	2.23444e-09	-1.06837	-3.48322e-10	4.59001e-05	-1.67136	-3.48322e-10
151388368	chr4:151388368:T:C	1.80207e-09	-1.66637e-10	-1.28342	6.38655e-05	-1.66637e-10	-1.34105
151389070	chr4:151389070:C:T	7.69137e-09	-1.66637e-10	0.167742	0.00020065	-1.66637e-10	-0.196263
151389667	chr4:151389667:T:A	1.91013e-09	-1.66637e-10	-1.22518	6.49269e-05	-1.66637e-10	-1.32456
151389785	chr4:151389785:T:C	2.44577e-09	-0.977999	-3.48322e-10	0.000290476	0.173693	-3.48322e-10
151390305	chr4:151390305:G:A	2.59356e-09	-1.66637e-10	-0.919324	7.87513e-05	-1.66637e-10	-1.13153
151390587	chr4:151390587:C:T	6.33995e-09	-1.66637e-10	-0.0254866	0.000354383	-1.66637e-10	0.372552
151391009	chr4:151391009:G:A	1.76038e-09	-1.66637e-10	-1.30682	7.4888e-05	-1.66637e-10	-1.18183
151391989	chr4:151391989:A:G	8.15717e-09	-1.66637e-10	0.226541	0.000485335	-1.66637e-10	0.687012
151392930	chr4:151392930:T:G	5.07723e-09	-1.66637e-10	-0.247591	0.000265465	-1.66637e-10	0.0836577
151392968	chr4:151392968:A:G	2.30165e-09	-1.66637e-10	-1.03873	0.000103862	-1.66637e-10	-0.85476
151393255	chr4:151393255:A:T	3.42182e-09	-1.66637e-10	-0.642184	0.000147702	-1.66637e-10	-0.502633
151393309	chr4:151393309:C:T	2.50497e-09	-0.954079	-3.48322e-10	5.246e-05	-1.53778	-3.48322e-10
151393658	chr4:151393658:G:A	1.77094e-09	-1.66637e-10	-1.30085	6.33391e-05	-1.66637e-10	-1.34932
151393959	chr4:151393959:C:G	2.08048e-09	-1.66637e-10	-1.13976	6.4665e-05	-1.66637e-10	-1.32861
151393963	chr4:151393963:A:T	5.2076e-09	-0.222237	-3.48322e-10	6.56007e-05	-1.31424	-3.48322e-10
151394208	chr4:151394208:C:T	1.78677e-06	6.72577	-1.10996	2.26119e-05	-1.62225	-0.7571
151394569	chr4:151394569:C:G	2.2606e-09	-1.66637e-10	-1.05673	0.000118519	-1.66637e-10	-0.722755
151394987	chr4:151394987:T:C	0.00503855	13.6345	-0.0742469	1.29413e-05	-1.752	-1.1854
151395086	chr4:151395086:C:A	5.30046e-09	-0.204563	-3.48322e-10	7.16179e-05	-1.22648	-3.48322e-10
151395243	chr4:151395243:A:G	7.6098e-09	1.06583	-0.90875	1.41186e-05	-1.59001	-1.26033
151395478	chr4:151395478:C:T	1.83371e-09	-1.66637e-10	-1.26602	6.34708e-05	-1.66637e-10	-1.34725
151395680	chr4:151395680:A:T	1.44135e-06	6.53541	-1.13443	2.25299e-05	-1.59307	-0.789911
151395801	chr4:151395801:C:T	7.16389e-09	0.096696	-3.48322e-10	0.299083	7.11065	-3.48322e-10
151396477	chr4:151396477:C:T	1.68627e-06	6.71859	-1.16067	2.09365e-05	-1.62104	-0.835292
151397712	chr4:151397712:T:A	6.214e-09	1.02579	-1.07134	1.35066e-05	-1.591	-1.30365
151397772	chr4:151397772:T:C	0.00117249	13.4052	-1.30291	1.1815e-05	-1.75348	-1.27498
151397893	chr4:151397893:C:T	0.00671057	14.0989	-0.252048	1.233e-05	-1.7603	-1.22549
151398134	chr4:151398134:G:A	2.65486e-09	-1.66637e-10	-0.895966	8.49119e-05	-1.66637e-10	-1.05621
151398857	chr4:151398857:T:TAG	1.77608e-09	-1.66637e-10	-1.29795	6.35121e-05	-1.66637e-10	-1.3466
151399163	chr4:151399163:C:T	5.47343e-09	0.899836	-1.07229	1.31127e-05	-1.62019	-1.30406
151399380	chr4:151399380:C:A	0.0011545	13.3643	-1.27748	1.15264e-05	-1.75237	-1.30081
151399539	chr4:151399539:G:A	1.80207e-09	-1.66637e-10	-1.28342	6.38655e-05	-1.66637e-10	-1.34105
151399841	chr4:151399841:G:A	3.19631e-09	-0.710361	-3.48322e-10	6.222e-05	-1.36715	-3.48322e-10
151399853	chr4:151399853:T:C	3.88123e-09	-1.66637e-10	-0.516205	0.000129043	-1.66637e-10	-0.637679
151399859	chr4:151399859:T:C	6.89589e-09	1.0008	-0.942233	1.36944e-05	-1.60569	-1.27515
151400146	chr4:151400146:C:A	1.76576e-09	-1.66637e-10	-1.30377	6.33102e-05	-1.66637e-10	-1.34978
151400479	chr4:151400479:A:G	0.00112202	13.3528	-1.29448	1.17154e-05	-1.75217	-1.28476
151400571	chr4:151400571:G:A	1.84726e-09	-1.66637e-10	-1.25865	6.50408e-05	-1.66637e-10	-1.32281
151400729	chr4:151400729:T:C	0.000265062	10.949	-0.333664	1.81429e-05	-1.76005	-0.839494
151401419	chr4:151401419:C:T	0.00503277	13.6428	-0.0836678	1.286e-05	-1.75215	-1.19155
151401568	chr4:151401568:G:C	1.35077e-09	-1.57168	-3.48322e-10	4.68516e-05	-1.65084	-3.48322e-10
151401706	chr4:151401706:C:T	2.57338e-09	-1.66637e-10	-0.927137	7.90527e-05	-1.66637e-10	-1.12771
151402122	chr4:151402122:A:G	1.68264e-06	6.67113	-1.11537	2.25855e-05	-1.61488	-0.765641
151402145	chr4:151402145:C:T	6.87515e-09	-1.66637e-10	0.0555561	0.000193659	-1.66637e-10	-0.231727
151402379	chr4:151402379:C:T	1.60963e-06	6.66768	-1.15628	2.10988e-05	-1.61471	-0.833903
151402465	chr4:151402465:G:A	2.09005e-09	-1.66637e-10	-1.13517	6.47631e-05	-1.66637e-10	-1.32709
151402750	chr4:151402750:C:T	1.77641e-06	6.71656	-1.10656	2.28341e-05	-1.62074	-0.748833
151403252	chr4:151403252:T:C	6.38429e-09	1.03444	-1.05295	1.36394e-05	-1.58882	-1.29604
151403282	chr4:151403282:C:T	3.93184e-09	-0.50325	-3.48322e-10	4.58769e-05	-1.67186	-3.48322e-10
151403654	chr4:151403654:T:C	2.80264e-09	-1.66637e-10	-0.841796	9.79546e-05	-1.66637e-10	-0.913323
151404037	chr4:151404037:T:C	7.34284e-09	1.03451	-0.913141	1.39885e-05	-1.59734	-1.26225
151404215	chr4:151404215:T:C	1.65351e-06	6.69314	-1.15484	2.10802e-05	-1.61806	-0.831436
151404224	chr4:151404224:G:A	1.93682e-09	-1.66637e-10	-1.21131	6.8824e-05	-1.66637e-10	-1.26628
151404280	chr4:151404280:G:A	1.27536e-09	-1.62913	-3.48322e-10	4.7852e-05	-1.62971	-3.48322e-10
151404619	chr4:151404619:T:C	2.59459e-09	-1.66637e-10	-0.918928	9.09312e-05	-1.66637e-10	-0.987724
151404741	chr4:151404741:A:C	2.37176e-09	-1.66637e-10	-1.00873	7.68175e-05	-1.66637e-10	-1.15639
151404893	chr4:151404893:G:C	2.70953e-09	-1.66637e-10	-0.875581	8.63069e-05	-1.66637e-10	-1.03992
151405073	chr4:151405073:C:T	3.0673e-09	-1.66637e-10	-0.751559	8.18093e-05	-1.66637e-10	-1.09344
151405128	chr4:151405128:A:G	1.75109e-06	6.79531	-1.19967	1.92705e-05	-1.63137	-0.90788
151405650	chr4:151405650:G:A	2.69181e-09	-1.66637e-10	-0.882143	8.58617e-05	-1.66637e-10	-1.04509
151405865	chr4:151405865:G:C	0.00119541	13.4109	-1.2893	1.16353e-05	-1.75362	-1.29016
151406321	chr4:151406321:A:C	1.98485e-09	-1.66637e-10	-1.18681	9.34541e-05	-1.66637e-10	-0.960357
151406339	chr4:151406339:C:T	1.42871e-09	-1.51558	-3.48322e-10	4.31737e-05	-1.73259	-3.48322e-10
151407271	chr4:151407271:A:G	7.77685e-09	0.956352	-0.777557	1.55088e-05	-1.6002	-1.15622
151407522	chr4:151407522:T:C	1.11935e-09	-1.75961	-3.48322e-10	5.63694e-05	-1.4659	-3.48322e-10
151407924	chr4:151407924:A:G	1.90932e-09	-1.66637e-10	-1.22561	6.41346e-05	-1.66637e-10	-1.33684
151408027	chr4:151408027:AT:A	3.82762e-09	-1.66637e-10	-0.530113	0.000114851	-1.66637e-10	-0.754195
151408065	chr4:151408065:G:A	7.37041e-08	2.4277	-3.48322e-10	0.000436509	0.580982	-3.48322e-10
151408252	chr4:151408252:A:G	0.0100604	14.6839	-0.432134	1.09763e-05	-1.76141	-1.34068
151408362	chr4:151408362:T:A	5.58753e-09	0.709888	-0.861707	1.32632e-05	-1.66942	-1.24341
151408508	chr4:151408508:A:G	5.5226e-09	0.64183	-0.805338	1.40982e-05	-1.67632	-1.17546
151408520	chr4:151408520:C:G	1.75603e-09	-1.66637e-10	-1.3093	7.77457e-05	-1.66637e-10	-1.14438
151408795	chr4:151408795:G:A	2.99563e-09	-1.66637e-10	-0.775203	0.000103893	-1.66637e-10	-0.85447
151408887	chr4:151408887:C:T	2.22714e-09	-1.66637e-10	-1.07164	6.94762e-05	-1.66637e-10	-1.25684
151408913	chr4:151408913:G:A	1.11749e-09	-1.76127	-3.48322e-10	5.43572e-05	-1.50225	-3.48322e-10
151409280	chr4:151409280:G:T	6.62281e-09	-1.66637e-10	0.018163	0.000188689	-1.66637e-10	-0.257729
151409447	chr4:151409447:G:C	2.65112e-09	-0.897376	-3.48322e-10	4.59019e-05	-1.67132	-3.48322e-10
151409471	chr4:151409471:T:C	4.05247e-09	-1.66637e-10	-0.473031	0.000120525	-1.66637e-10	-0.705969
151409599	chr4:151409599:G:A	1.71239e-09	-1.66637e-10	-1.33447	6.4596e-05	-1.66637e-10	-1.32967
151410100	chr4:151410100:G:C	0.00292609	14.0068	-0.990009	1.10415e-05	-1.75766	-1.33851
151410203	chr4:151410203:T:C	1.72678e-09	-1.66637e-10	-1.3261	6.32555e-05	-1.66637e-10	-1.35065
151410369	chr4:151410369:A:G	6.95687e-09	0.970855	-0.903483	1.3716e-05	-1.61603	-1.26323
151410432	chr4:151410432:A:G	3.87665e-09	-1.66637e-10	-0.517384	0.000116037	-1.66637e-10	-0.743917
151410790	chr4:151410790:G:C	3.27861e-06	7.5146	-1.29179	1.88384e-05	-1.68654	-0.875393
151410962	chr4:151410962:A:G	5.70361e-10	-1.08874	-1.34511	1.45728e-05	-1.70156	-1.11711
151411470	chr4:151411470:C:T	3.87033e-09	-1.66637e-10	-0.519017	0.000128524	-1.66637e-10	-0.641714
151411477	chr4:151411477:G:C	1.93934e-09	-1.66637e-10	-1.21001	8.53822e-05	-1.66637e-10	-1.05069
151411720	chr4:151411720:G:T	6.04441e-10	-1.02664	-1.34917	1.38601e-05	-1.71851	-1.15031
151413052	chr4:151413052:G:A	5.88002e-09	-1.66637e-10	-0.100797	0.000169603	-1.66637e-10	-0.36437
151413378	chr4:151413378:G:A	3.57938e-09	-0.597167	-3.48322e-10	6.93106e-05	-1.25923	-3.48322e-10
151413453	chr4:151413453:T:C	7.22962e-09	1.02645	-0.920618	1.37989e-05	-1.60258	-1.27066
151413882	chr4:151413882:G:A	6.01294e-09	0.823263	-0.901706	1.38489e-05	-1.64102	-1.2286
151413970	chr4:151413970:G:A	1.71649e-09	-1.66637e-10	-1.33208	6.44297e-05	-1.66637e-10	-1.33225
151414119	chr4:151414119:C:T	3.82246e-09	-1.66637e-10	-0.531463	0.000114619	-1.66637e-10	-0.756212
151414350	chr4:151414350:G:T	3.25615e-06	7.51413	-1.29819	1.84916e-05	-1.6865	-0.894007
151415550	chr4:151415550:A:G	3.23446e-09	-1.66637e-10	-0.698496	0.00015647	-1.66637e-10	-0.444963
151415664	chr4:151415664:C:T	2.93623e-06	7.40702	-1.2945	1.88819e-05	-1.67638	-0.883243
151415886	chr4:151415886:T:C	2.47236e-09	-1.66637e-10	-0.967182	7.88686e-05	-1.66637e-10	-1.13004
151416486	chr4:151416486:T:A	1.61511e-09	-1.39296	-3.48322e-10	4.29144e-05	-1.73862	-3.48322e-10
151416489	chr4:151416489:A:G	1.24172e-09	-1.65586	-3.48322e-10	7.73255e-05	-1.1498	-3.48322e-10
151416572	chr4:151416572:G:T	2.88136e-06	7.37655	-1.28289	1.95609e-05	-1.67349	-0.850802
151416675	chr4:151416675:A:G	1.71014e-09	-1.66637e-10	-1.33578	6.46957e-05	-1.66637e-10	-1.32813
151417023	chr4:151417023:G:A	6.00897e-09	-1.66637e-10	-0.0791028	0.000172909	-1.66637e-10	-0.345062
151417423	chr4:151417423:A:G	1.93415e-09	-1.66637e-10	-1.21269	6.74876e-05	-1.66637e-10	-1.28588
151417499	chr4:151417499:G:A	1.96678e-09	-1.66637e-10	-1.19596	6.82736e-05	-1.66637e-10	-1.2743
151417971	chr4:151417971:A:G	2.06676e-06	7.06937	-1.30799	1.85146e-05	-1.65324	-0.926033
151417972	chr4:151417972:C:A	1.71148e-09	-1.66637e-10	-1.335	6.33309e-05	-1.66637e-10	-1.34945
151418272	chr4:151418272:A:G	1.71151e-09	-1.66637e-10	-1.33498	6.32733e-05	-1.66637e-10	-1.35036
151418741	chr4:151418741:T:C	3.86471e-09	-1.66637e-10	-0.520469	0.000115732	-1.66637e-10	-0.746548
151418902	chr4:151418902:C:T	5.7209e-09	0.80739	-0.935621	1.37529e-05	-1.64327	-1.23331
151418998	chr4:151418998:T:C	1.11841e-09	-1.76045	-3.48322e-10	6.12615e-05	-1.38268	-3.48322e-10
151419294	chr4:151419294:T:C	0.0144696	15.0581	-0.442868	1.09844e-05	-1.75929	-1.34206
151420565	chr4:151420565:G:A	0.000766948	11.6841	-0.00632177	2.34694e-05	-1.74539	-0.59674
151420633	chr4:151420633:T:C	1.72674e-09	-1.66637e-10	-1.32612	6.32556e-05	-1.66637e-10	-1.35064
151420726	chr4:151420726:A:G	0.017765	14.9131	-0.0926825	1.13801e-05	-1.76091	-1.30505
151420915	chr4:151420915:C:T	4.33121e-09	-1.66637e-10	-0.40651	0.000127877	-1.66637e-10	-0.646755
151421038	chr4:151421038:C:T	0.00103889	12.3805	-0.399243	1.24031e-05	-1.71307	-1.26681
151421640	chr4:151421640:G:T	3.72487e-09	-1.66637e-10	-0.557324	0.000112151	-1.66637e-10	-0.777979
151422223	chr4:151422223:A:AT	2.1139e-09	-1.66637e-10	-1.12382	6.4685e-05	-1.66637e-10	-1.3283
151422904	chr4:151422904:C:T	4.15717e-09	0.681575	-1.1291	1.21044e-05	-1.67505	-1.32921
151424113	chr4:151424113:G:A	1.20381e-09	-1.68687	-3.48322e-10	4.32576e-05	-1.73065	-3.48322e-10
151424951	chr4:151424951:T:G	0.0139781	14.8	-0.219335	1.11165e-05	-1.76156	-1.32783
151425113	chr4:151425113:A:G	4.18161e-09	0.64335	-1.08501	1.22441e-05	-1.68182	-1.31096
151425238	chr4:151425238:A:G	3.86765e-09	-1.66637e-10	-0.51971	0.000115803	-1.66637e-10	-0.745936
151425285	chr4:151425285:G:A	0.0125145	14.6931	-0.223042	1.11127e-05	-1.76139	-1.32835
151425346	chr4:151425346:G:A	3.62071e-06	7.39983	-1.07776	2.23094e-05	-1.6843	-0.708515
151425649	chr4:151425649:G:A	1.81742e-09	-1.66637e-10	-1.27494	7.4653e-05	-1.66637e-10	-1.18498
151426466	chr4:151426466:G:A	6.98263e-09	-1.66637e-10	0.0710687	0.00041785	-1.66637e-10	0.537296
151426554	chr4:151426554:T:C	6.79733e-09	-1.66637e-10	0.0441732	0.000192898	-1.66637e-10	-0.235664
151426751	chr4:151426751:G:A	4.41028e-09	0.680367	-1.06878	1.24086e-05	-1.67489	-1.30455
151426762	chr4:151426762:G:C	3.46516e-09	-1.66637e-10	-0.629597	0.000169451	-1.66637e-10	-0.365262
151426999	chr4:151426999:T:G	3.90359e-06	7.69792	-1.30063	1.81833e-05	-1.69907	-0.898251
151427179	chr4:151427179:G:A	2.3694e-09	-1.66637e-10	-1.00972	7.48133e-05	-1.66637e-10	-1.18283
151427270	chr4:151427270:T:G	0.0121206	14.6753	-0.237217	1.10916e-05	-1.76132	-1.33031
151427395	chr4:151427395:A:G	3.91465e-09	-1.66637e-10	-0.507631	0.000104733	-1.66637e-10	-0.846416
151427737	chr4:151427737:A:G	3.613e-09	-1.66637e-10	-0.587818	0.000109547	-1.66637e-10	-0.801471
151427755	chr4:151427755:C:T	2.36737e-09	-1.66637e-10	-1.01058	7.4769e-05	-1.66637e-10	-1.18342
151428165	chr4:151428165:CA:C	3.77536e-09	-1.66637e-10	-0.543861	0.000113723	-1.66637e-10	-0.764062
151428439	chr4:151428439:T:C	3.84978e-06	7.68248	-1.29906	1.82942e-05	-1.69784	-0.893402
151428810	chr4:151428810:G:T	0.0122643	14.6058	-0.155946	1.12327e-05	-1.76101	-1.31799
151428954	chr4:151428954:T:A	2.99648e-09	-1.66637e-10	-0.774918	0.000103889	-1.66637e-10	-0.854502
151429038	chr4:151429038:C:T	7.89797e-09	-1.66637e-10	0.19425	0.000415564	-1.66637e-10	0.53181
151429153	chr4:151429153:A:G	0.0100003	14.547	-0.30128	1.10126e-05	-1.76071	-1.33808
151429370	chr4:151429370:C:T	7.04097e-09	-1.66637e-10	0.079389	0.000199024	-1.66637e-10	-0.204401
151429554	chr4:151429554:T:G	4.06292e-09	0.630695	-1.10115	1.21379e-05	-1.68415	-1.31734
151429598	chr4:151429598:T:C	2.71807e-06	7.36314	-1.32782	1.33528e-05	-1.66531	-1.24079
151430008	chr4:151430008:A:G	0.0105616	14.5466	-0.246179	1.10869e-05	-1.76057	-1.3315
151430121	chr4:151430121:T:C	1.88698e-09	-1.66637e-10	-1.23738	7.50549e-05	-1.66637e-10	-1.17961
151430348	chr4:151430348:A:G	0.00629205	14.6751	-0.892685	1.12091e-05	-1.76147	-1.31963
151431031	chr4:151431031:A:AT	4.73378e-09	0.519533	-0.837165	1.3559e-05	-1.70312	-1.18766
151431509	chr4:151431509:T:G	2.34695e-09	-1.01924	-3.48322e-10	5.32261e-05	-1.52328	-3.48322e-10
151431863	chr4:151431863:T:C	0.0139918	14.8335	-0.251911	1.10677e-05	-1.76155	-1.33225
151432002	chr4:151432002:C:T	1.28634e-09	-1.62055	-3.48322e-10	4.2159e-05	-1.75638	-3.48322e-10
151432178	chr4:151432178:T:A	5.02142e-09	-0.258643	-3.48322e-10	7.61082e-05	-1.16567	-3.48322e-10
151432223	chr4:151432223:A:G	0.0116655	14.6645	-0.264726	1.10526e-05	-1.76128	-1.33388
151432262	chr4:151432262:G:A	0.0210233	14.9182	0.0705982	1.21941e-05	-1.76115	-1.23572
151432275	chr4:151432275:T:G	1.88528e-09	-1.66637e-10	-1.23828	7.49721e-05	-1.66637e-10	-1.18071
151433753	chr4:151433753:G:C	0.011439	14.6594	-0.279207	1.10335e-05	-1.76125	-1.33564
151433795	chr4:151433795:T:G	3.69615e-09	-1.66637e-10	-0.565064	0.000111683	-1.66637e-10	-0.782167
151433935	chr4:151433935:C:T	2.35452e-09	-1.66637e-10	-1.01602	7.44846e-05	-1.66637e-10	-1.18723
151434116	chr4:151434116:C:T	0.0118105	14.6546	-0.242485	1.1085e-05	-1.76123	-1.33101
151434231	chr4:151434231:T:C	0.0124873	14.7136	-0.245764	1.10777e-05	-1.76144	-1.33145
151434238	chr4:151434238:C:T	0.011535	14.6127	-0.224199	1.11152e-05	-1.76101	-1.3285
151434811	chr4:151434811:T:A	1.71513e-09	-1.66637e-10	-1.33287	6.32942e-05	-1.66637e-10	-1.35003
151435483	chr4:151435483:G:A	2.57845e-09	-1.66637e-10	-0.925168	0.000115486	-1.66637e-10	-0.748679
151435967	chr4:151435967:A:G	0.00731406	14.74	-0.807047	1.11785e-05	-1.76152	-1.32231
151436026	chr4:151436026:A:G	3.06607e-09	-0.75196	-3.48322e-10	7.19366e-05	-1.22204	-3.48322e-10
151436292	chr4:151436292:T:C	0.014342	14.8534	-0.247042	1.1075e-05	-1.76153	-1.33161
151436522	chr4:151436522:G:A	4.5801e-09	-1.66637e-10	-0.350635	0.000135787	-1.66637e-10	-0.586741
151437249	chr4:151437249:A:G	2.15511e-09	-1.66637e-10	-1.10451	7.49603e-05	-1.66637e-10	-1.18087
151437391	chr4:151437391:C:T	1.74286e-09	-1.29457	-0.0222561	1.92598e-05	-1.59351	-0.946301
151437834	chr4:151437834:C:T	0.0142721	14.8357	-0.234241	1.10939e-05	-1.76155	-1.32988
151438293	chr4:151438293:G:A	3.89063e-09	-1.66637e-10	-0.513784	0.000117253	-1.66637e-10	-0.73349
151438462	chr4:151438462:T:G	2.40933e-09	-0.993006	-3.48322e-10	4.19562e-05	-1.7612	-3.48322e-10
151438716	chr4:151438716:A:G	2.05863e-09	-1.66637e-10	-1.15032	6.60819e-05	-1.66637e-10	-1.30693
151439391	chr4:151439391:T:A	2.00571e-09	-1.66637e-10	-1.17636	6.71886e-05	-1.66637e-10	-1.29032
151440076	chr4:151440076:G:A	4.76775e-09	-1.66637e-10	-0.310481	0.000142689	-1.66637e-10	-0.537159
151440547	chr4:151440547:A:G	1.0737e-09	-0.564042	-1.2372	1.32857e-05	-1.75801	-1.15313
151440984	chr4:151440984:G:A	1.13975e-08	-1.66637e-10	0.561039	0.000650789	-1.66637e-10	0.980359
151441064	chr4:151441064:A:G	1.76613e-09	-1.66637e-10	-1.30356	6.38253e-05	-1.66637e-10	-1.34168
151441854	chr4:151441854:G:A	3.92732e-09	-1.66637e-10	-0.504399	0.000117312	-1.66637e-10	-0.73299
151442175	chr4:151442175:A:G	6.56564e-09	-1.66637e-10	0.00949357	0.0001869	-1.66637e-10	-0.267255
151442182	chr4:151442182:T:C	1.75401e-09	-1.66637e-10	-1.31045	6.36314e-05	-1.66637e-10	-1.34472
151442273	chr4:151442273:G:C	2.72372e-06	7.34654	-1.30914	1.82144e-05	-1.66835	-0.927261
151442480	chr4:151442480:G:A	1.73345e-09	-1.66637e-10	-1.32224	6.45873e-05	-1.66637e-10	-1.32981
151442620	chr4:151442620:T:C	0.0129955	14.7622	-0.254414	1.10643e-05	-1.76155	-1.33256
151443005	chr4:151443005:C:T	2.37636e-09	-1.00679	-3.48322e-10	5.09831e-05	-1.56633	-3.48322e-10
151443091	chr4:151443091:C:T	2.02064e-09	-1.66637e-10	-1.16894	6.5531e-05	-1.66637e-10	-1.3153
151444053	chr4:151444053:C:G	3.93406e-09	-1.66637e-10	-0.502685	0.000114619	-1.66637e-10	-0.75621
151444269	chr4:151444269:C:T	1.03784e-08	-1.66637e-10	0.467371	0.000586767	-1.66637e-10	0.876801
151444287	chr4:151444287:T:G	7.59473e-09	-1.66637e-10	0.155098	0.000398371	-1.66637e-10	0.489557
151444411	chr4:151444411:C:A	0.00937681	14.426	-0.244629	1.11018e-05	-1.75941	-1.33131
151444840	chr4:151444840:T:G	2.56293e-09	-1.66637e-10	-0.931205	7.74486e-05	-1.66637e-10	-1.14821
151445433	chr4:151445433:G:A	2.18331e-09	-1.66637e-10	-1.09151	6.80041e-05	-1.66637e-10	-1.27826
151446152	chr4:151446152:A:G	0.0145469	14.8471	-0.226577	1.11055e-05	-1.76154	-1.32885
151446639	chr4:151446639:G:A	2.95863e-06	7.44549	-1.32537	1.31726e-05	-1.67328	-1.24641
151446735	chr4:151446735:A:G	1.17892e-09	-1.70776	-3.48322e-10	4.91791e-05	-1.60236	-3.48322e-10
151447009	chr4:151447009:T:G	1.12689e-09	-1.7529	-3.48322e-10	5.77288e-05	-1.44207	-3.48322e-10
151447060	chr4:151447060:C:T	0.0122517	14.729	-0.280167	1.10296e-05	-1.76148	-1.33577
151447231	chr4:151447231:G:GT	1.74219e-09	-1.66637e-10	-1.31722	6.3279e-05	-1.66637e-10	-1.35027
151447498	chr4:151447498:T:A	2.54851e-09	-0.936848	-3.48322e-10	5.06353e-05	-1.57318	-3.48322e-10
151447646	chr4:151447646:AC:A	2.12599e-09	-1.66637e-10	-1.11812	9.03472e-05	-1.66637e-10	-0.994167
151447965	chr4:151447965:G:A	0.0143602	14.7637	-0.156051	1.12275e-05	-1.76154	-1.31792
151448470	chr4:151448470:C:T	5.49402e-09	0.713738	-0.882435	1.36074e-05	-1.66931	-1.2179
151448979	chr4:151448979:T:C	1.75413e-09	-1.66637e-10	-1.31039	6.36331e-05	-1.66637e-10	-1.34469
151449684	chr4:151449684:C:T	3.20329e-06	7.4911	-1.29152	1.90107e-05	-1.68108	-0.871742
151450085	chr4:151450085:A:G	2.27947e-09	-1.66637e-10	-1.04841	7.063e-05	-1.66637e-10	-1.24037
151450435	chr4:151450435:A:G	1.04788e-08	-1.66637e-10	0.476994	0.000593042	-1.66637e-10	0.887437
151450598	chr4:151450598:C:T	2.04923e-09	-1.66637e-10	-1.15489	6.59453e-05	-1.66637e-10	-1.309
151450840	chr4:151450840:T:C	0.0124063	14.6935	-0.232178	1.10983e-05	-1.76142	-1.32961
151451353	chr4:151451353:A:G	0.0108745	14.5479	-0.218312	1.11276e-05	-1.76072	-1.32768
151451404	chr4:151451404:A:G	2.43906e-09	-1.66637e-10	-0.980745	7.63808e-05	-1.66637e-10	-1.1621
151451724	chr4:151451724:T:C	2.05138e-09	-1.66637e-10	-1.15384	9.2451e-05	-1.66637e-10	-0.971148
151451814	chr4:151451814:T:TC	3.14434e-09	-0.726753	-3.48322e-10	5.45526e-05	-1.49866	-3.48322e-10
151452266	chr4:151452266:A:G	1.99967e-09	-1.66637e-10	-1.17937	6.52374e-05	-1.66637e-10	-1.31979
151452735	chr4:151452735:G:A	4.21547e-09	0.870974	-1.30457	1.25098e-05	-1.63859	-1.33273
151452879	chr4:151452879:A:C	4.61249e-09	0.562613	-0.906202	1.31257e-05	-1.6953	-1.22795
151453276	chr4:151453276:A:C	3.74969e-06	7.6677	-1.31063	1.7624e-05	-1.69702	-0.93154
151453301	chr4:151453301:C:T	2.01451e-09	-1.66637e-10	-1.17198	6.54422e-05	-1.66637e-10	-1.31666
151453379	chr4:151453379:A:G	3.14085e-06	7.51213	-1.33224	1.32987e-05	-1.67987	-1.23029
151453515	chr4:151453515:A:G	2.78573e-09	-1.66637e-10	-0.847848	9.7022e-05	-1.66637e-10	-0.92289
151453781	chr4:151453781:C:T	2.36855e-09	-1.66637e-10	-1.01008	7.48026e-05	-1.66637e-10	-1.18297
151454015	chr4:151454015:G:A	3.21168e-06	7.49385	-1.29166	1.9003e-05	-1.68144	-0.871794
151454037	chr4:151454037:T:C	2.36012e-09	-1.66637e-10	-1.01365	7.46124e-05	-1.66637e-10	-1.18552
151454165	chr4:151454165:A:AGTG	0.0109398	14.5762	-0.240636	1.10913e-05	-1.76086	-1.3308
151454272	chr4:151454272:T:G	0.0128873	14.6746	-0.175219	1.11926e-05	-1.76136	-1.32122
151454303	chr4:151454303:G:A	3.0079e-09	-1.66637e-10	-0.771113	0.000104257	-1.66637e-10	-0.850969
151454494	chr4:151454494:C:G	4.91911e-09	-1.66637e-10	-0.279229	0.0001226	-1.66637e-10	-0.688902
151454651	chr4:151454651:C:T	5.25855e-09	0.688353	-0.900855	1.34596e-05	-1.67079	-1.22734
151454937	chr4:151454937:G:T	5.12382e-09	0.652511	-0.890968	1.35114e-05	-1.67716	-1.21713
151455179	chr4:151455179:A:G	3.82689e-06	7.67254	-1.29509	1.85261e-05	-1.697	-0.881647
151455233	chr4:151455233:A:G	2.31077e-09	-1.66637e-10	-1.03478	7.82757e-05	-1.66637e-10	-1.13759
151455566	chr4:151455566:C:T	4.97209e-09	0.592888	-0.861404	1.35836e-05	-1.68802	-1.20095
151455643	chr4:151455643:T:C	0.0127643	14.7273	-0.237526	1.10889e-05	-1.7615	-1.33038
151455701	chr4:151455701:A:G	4.04276e-09	-1.66637e-10	-0.475428	0.000107209	-1.66637e-10	-0.823051
151456010	chr4:151456010:T:C	5.03189e-09	-1.66637e-10	-0.256561	0.000124799	-1.66637e-10	-0.671119
151456256	chr4:151456256:A:G	2.8577e-09	-1.66637e-10	-0.822338	9.73039e-05	-1.66637e-10	-0.919988
151456397	chr4:151456397:G:A	4.12897e-09	-0.454329	-3.48322e-10	5.80623e-05	-1.43631	-3.48322e-10
151456470	chr4:151456470:A:G	0.0109641	14.6065	-0.268679	1.10494e-05	-1.76105	-1.3344
151456585	chr4:151456585:T:C	2.052e-09	-1.66637e-10	-1.15354	9.8908e-05	-1.66637e-10	-0.903637
151456827	chr4:151456827:T:C	2.04387e-09	-1.66637e-10	-1.15751	9.19822e-05	-1.66637e-10	-0.976232
151457320	chr4:151457320:A:C	2.05138e-09	-1.66637e-10	-1.15384	9.2451e-05	-1.66637e-10	-0.971148
151457409	chr4:151457409:G:A	1.58616e-09	-1.41104	-3.48322e-10	4.1941e-05	-1.76156	-3.48322e-10
151457945	chr4:151457945:C:T	1.68514e-09	-1.66637e-10	-1.35051	6.51451e-05	-1.66637e-10	-1.32121
151458078	chr4:151458078:C:T	3.4772e-06	7.56707	-1.28544	1.92079e-05	-1.68812	-0.854387
151458499	chr4:151458499:G:A	0.0130171	14.7268	-0.217384	1.11201e-05	-1.76147	-1.3276
151458642	chr4:151458642:T:C	5.75136e-10	-1.07651	-1.349	1.41029e-05	-1.70486	-1.14659
151458668	chr4:151458668:T:C	9.77839e-09	1.2814	-0.873584	3.20006e-05	-1.46054	-0.571532
151458677	chr4:151458677:A:G	5.88632e-09	1.0664	-1.16612	1.27769e-05	-1.59968	-1.35051
151458773	chr4:151458773:G:C	1.13169e-08	-1.66637e-10	0.553944	0.00064521	-1.66637e-10	0.971749
151458943	chr4:151458943:C:G	4.39819e-09	0.92422	-1.31538	1.27846e-05	-1.62469	-1.32489
151459185	chr4:151459185:A:G	1.90019e-09	-1.66637e-10	-1.2304	8.35978e-05	-1.66637e-10	-1.07181
151459758	chr4:151459758:C:G	6.95558e-09	-1.66637e-10	0.0671879	0.000361005	-1.66637e-10	0.391065
151459860	chr4:151459860:C:T	5.24554e-09	0.591679	-0.806658	1.39854e-05	-1.69049	-1.16932
151459878	chr4:151459878:G:A	2.00822e-09	-1.66637e-10	-1.17511	8.27146e-05	-1.66637e-10	-1.08243
151459990	chr4:151459990:T:G	1.88898e-09	-1.66637e-10	-1.23632	8.55323e-05	-1.66637e-10	-1.04893
151460440	chr4:151460440:C:T	2.18341e-09	-1.66637e-10	-1.09147	9.8625e-05	-1.66637e-10	-0.906502
151460648	chr4:151460648:A:T	0.0137804	14.7725	-0.206133	1.11371e-05	-1.76155	-1.32599
151460898	chr4:151460898:A:G	0.0160344	14.8946	-0.176758	1.11883e-05	-1.76145	-1.32152
151461437	chr4:151461437:G:A	2.49393e-09	-1.66637e-10	-0.958498	7.75787e-05	-1.66637e-10	-1.14653
151461482	chr4:151461482:A:G	0.0139156	14.7828	-0.206666	1.11362e-05	-1.76155	-1.32607
151461600	chr4:151461600:A:G	2.05216e-09	-1.66637e-10	-1.15346	7.12618e-05	-1.66637e-10	-1.23147
151461779	chr4:151461779:G:A	1.5076e-09	-1.46184	-3.48322e-10	4.20827e-05	-1.75819	-3.48322e-10
151462011	chr4:151462011:A:T	1.75461e-09	-1.66637e-10	-1.31011	7.93901e-05	-1.66637e-10	-1.12345
151462068	chr4:151462068:G:C	1.72601e-09	-1.66637e-10	-1.32654	6.32503e-05	-1.66637e-10	-1.35073
151462381	chr4:151462381:G:C	1.60044e-09	-1.40208	-3.48322e-10	4.21004e-05	-1.75777	-3.48322e-10
151462573	chr4:151462573:T:C	2.43172e-09	-0.983756	-3.48322e-10	4.89373e-05	-1.60729	-3.48322e-10
151462680	chr4:151462680:A:G	0.0130945	14.694	-0.178662	1.11858e-05	-1.76137	-1.32181
151463378	chr4:151463378:T:G	1.99954e-09	-1.66637e-10	-1.17944	8.0641e-05	-1.66637e-10	-1.10782
151463629	chr4:151463629:A:G	5.25179e-09	-1.66637e-10	-0.213788	0.000129111	-1.66637e-10	-0.637151
151464504	chr4:151464504:G:T	4.64156e-09	-1.66637e-10	-0.337307	0.000137506	-1.66637e-10	-0.574163
151464972	chr4:151464972:G:A	4.45015e-09	0.510362	-0.889781	1.30924e-05	-1.70481	-1.22099
151465575	chr4:151465575:A:G	1.15939e-09	-1.72446	-3.48322e-10	6.29873e-05	-1.35489	-3.48322e-10
151466545	chr4:151466545:G:A	1.38261e-08	-1.66637e-10	0.754204	0.000257726	-1.66637e-10	0.0540682
151466652	chr4:151466652:T:A	0.000543109	11.3955	-0.0628317	2.21252e-05	-1.75583	-0.645282
151467253	chr4:151467253:G:A	4.59797e-09	-1.66637e-10	-0.346741	0.000147651	-1.66637e-10	-0.502976
151467536	chr4:151467536:C:T	1.10828e-08	-1.66637e-10	0.533034	0.000630471	-1.66637e-10	0.94864
151467956	chr4:151467956:G:A	5.23064e-06	7.9037	-1.21377	1.19817e-05	-1.70691	-1.30754
151468007	chr4:151468007:G:A	3.79225e-09	0.756825	-1.29622	1.21744e-05	-1.66086	-1.33763
151468012	chr4:151468012:T:C	0.0208438	15.0315	-0.0512676	1.14514e-05	-1.76074	-1.29898
151468736	chr4:151468736:C:T	3.35883e-09	-1.66637e-10	-0.660765	0.000163135	-1.66637e-10	-0.403252
151468842	chr4:151468842:C:T	1.90204e-09	-1.66637e-10	-1.22943	8.64895e-05	-1.66637e-10	-1.0378
151469261	chr4:151469261:A:C	0.0137488	14.7442	-0.180086	1.11818e-05	-1.76151	-1.32203
151469449	chr4:151469449:G:T	2.01296e-09	-1.66637e-10	-1.17275	6.53929e-05	-1.66637e-10	-1.31741
151469732	chr4:151469732:A:G	1.75542e-09	-1.66637e-10	-1.30965	7.94802e-05	-1.66637e-10	-1.12232
151470078	chr4:151470078:T:C	0.0131711	14.7396	-0.218457	1.11179e-05	-1.76151	-1.32777
151470734	chr4:151470734:A:T	2.17444e-09	-1.66637e-10	-1.09559	9.73494e-05	-1.66637e-10	-0.919521
151472245	chr4:151472245:A:G	1.99289e-09	-1.66637e-10	-1.18277	6.92975e-05	-1.66637e-10	-1.25942
151472480	chr4:151472480:C:A	2.12821e-09	-1.66637e-10	-1.11707	9.7767e-05	-1.66637e-10	-0.91524
151472746	chr4:151472746:T:A	4.17092e-06	7.81282	-1.34929	1.74634e-05	-1.6983	-0.939417
151472763	chr4:151472763:T:C	5.00221e-09	-1.66637e-10	-0.262477	0.000124182	-1.66637e-10	-0.67608
151473102	chr4:151473102:A:G	0.013258	14.7031	-0.175345	1.11912e-05	-1.76142	-1.32128
151473204	chr4:151473204:A:G	1.17013e-05	8.47531	-0.980216	1.12374e-05	-1.73632	-1.34225
151473320	chr4:151473320:T:C	4.69213e-09	0.559417	-0.885887	1.32279e-05	-1.69657	-1.21893
151473428	chr4:151473428:TA:T	5.69678e-09	-1.66637e-10	-0.132456	0.000137698	-1.66637e-10	-0.572764
151474390	chr4:151474390:T:C	1.77401e-09	-1.66637e-10	-1.29912	6.39381e-05	-1.66637e-10	-1.33991
151474581	chr4:151474581:A:G	0.0143022	14.7934	-0.189873	1.11642e-05	-1.76156	-1.32355
151474706	chr4:151474706:C:T	5.78701e-06	8.11553	-1.32451	1.63148e-05	-1.7289	-0.976853
151475023	chr4:151475023:T:G	2.0728e-09	-1.66637e-10	-1.14346	7.18117e-05	-1.66637e-10	-1.22378
151475201	chr4:151475201:C:T	2.04922e-09	-1.1549	-3.48322e-10	0.000218626	-0.110464	-3.48322e-10
151475503	chr4:151475503:G:A	2.0025e-09	-1.66637e-10	-1.17796	8.37207e-05	-1.66637e-10	-1.07034
151475524	chr4:151475524:C:T	3.92868e-09	-1.66637e-10	-0.504052	0.000117334	-1.66637e-10	-0.732799
151476048	chr4:151476048:G:A	7.67828e-09	0.694638	-0.528599	1.56476e-05	-1.67975	-1.06776
151476114	chr4:151476114:C:G	5.68824e-06	8.12406	-1.35026	1.5827e-05	-1.72157	-1.01454
151476402	chr4:151476402:T:G	0.0136325	14.7354	-0.17979	1.11827e-05	-1.76149	-1.32197
151476596	chr4:151476596:T:C	2.4813e-09	-0.963573	-3.48322e-10	4.19415e-05	-1.76155	-3.48322e-10
151476882	chr4:151476882:GC:G	4.60671e-06	7.85208	-1.28917	1.85749e-05	-1.71105	-0.864969
151477322	chr4:151477322:C:T	3.44897e-06	7.58637	-1.3129	1.26957e-05	-1.6872	-1.26936
151477468	chr4:151477468:G:GT	6.5096e-09	-1.66637e-10	0.000920754	0.000330624	-1.66637e-10	0.303156
151477488	chr4:151477488:G:A	1.75439e-09	-1.66637e-10	-1.31024	7.93686e-05	-1.66637e-10	-1.12372
151477520	chr4:151477520:C:T	9.82007e-10	-0.658377	-1.23214	1.34718e-05	-1.75078	-1.14644
151477581	chr4:151477581:TA:T	7.56365e-09	0.637029	-0.486031	1.58783e-05	-1.68986	-1.04302
151477979	chr4:151477979:G:A	0.0233951	15.1547	-0.058992	1.14527e-05	-1.75966	-1.29994
151478172	chr4:151478172:C:T	0.000587298	11.711	-0.300056	1.87737e-05	-1.74721	-0.818161
151478919	chr4:151478919:G:A	3.88874e-09	-0.514272	-3.48322e-10	5.63931e-05	-1.46548	-3.48322e-10
151479464	chr4:151479464:G:A	2.61192e-09	-1.66637e-10	-0.912271	9.17172e-05	-1.66637e-10	-0.979117
151479491	chr4:151479491:T:C	2.48367e-09	-0.96262	-3.48322e-10	4.94053e-05	-1.59777	-3.48322e-10
151479946	chr4:151479946:A:T	0.0144957	14.7955	-0.178517	1.11845e-05	-1.76156	-1.32173
151480757	chr4:151480757:A:G	3.88134e-06	7.72669	-1.33511	1.31436e-05	-1.69884	-1.22306
151480782	chr4:151480782:C:G	3.4859e-06	7.61841	-1.33428	1.3234e-05	-1.68965	-1.22538
151480832	chr4:151480832:C:A	5.67502e-06	8.12123	-1.34976	1.56554e-05	-1.72145	-1.02556
151480840	chr4:151480840:T:C	2.60489e-06	7.3373	-1.34451	1.40963e-05	-1.66435	-1.18756
151482335	chr4:151482335:G:A	1.79101e-09	-1.28958	-3.48322e-10	4.2592e-05	-1.74616	-3.48322e-10
151482449	chr4:151482449:C:T	3.91602e-09	-1.66637e-10	-0.507282	0.000117023	-1.66637e-10	-0.735454
151482453	chr4:151482453:C:T	3.52522e-09	-1.66637e-10	-0.612413	0.000107031	-1.66637e-10	-0.824705
151482533	chr4:151482533:GTCT:G	4.15971e-09	-0.446911	-3.48322e-10	5.84074e-05	-1.43038	-3.48322e-10
151483233	chr4:151483233:A:G	1.92502e-09	-1.66637e-10	-1.21742	8.81575e-05	-1.66637e-10	-1.0187
151484644	chr4:151484644:A:G	6.14534e-09	-0.0566628	-3.48322e-10	6.38386e-05	-1.34147	-3.48322e-10
151486747	chr4:151486747:G:A	0.0150711	14.8758	-0.219824	1.11166e-05	-1.76149	-1.3279
151486899	chr4:151486899:T:C	2.00467e-09	-1.66637e-10	-1.17688	8.08868e-05	-1.66637e-10	-1.10478
151486925	chr4:151486925:G:A	3.35089e-09	-1.66637e-10	-0.663131	0.000102487	-1.66637e-10	-0.868094
151487205	chr4:151487205:A:G	7.53759e-09	0.665097	-0.517551	1.56605e-05	-1.6849	-1.06178
151487504	chr4:151487504:C:T	1.82832e-09	-1.66637e-10	-1.26896	6.35328e-05	-1.66637e-10	-1.34627
151488241	chr4:151488241:C:T	3.34602e-09	-1.66637e-10	-0.664585	0.000102469	-1.66637e-10	-0.868263
151488449	chr4:151488449:A:G	0.0154712	14.8872	-0.205096	1.11401e-05	-1.76146	-1.32582
151488491	chr4:151488491:A:G	1.91331e-09	-1.28158	0.0580549	2.00215e-05	-1.59965	-0.901377
151489177	chr4:151489177:C:G	4.73865e-06	7.89283	-1.30168	1.7847e-05	-1.71434	-0.901649
151489388	chr4:151489388:G:T	0.00880247	14.9417	-0.823537	1.10433e-05	-1.76102	-1.33498
151489432	chr4:151489432:C:T	3.95961e-09	-1.66637e-10	-0.496211	0.000121522	-1.66637e-10	-0.697729
151489597	chr4:151489597:T:C	3.55111e-06	7.61915	-1.31649	1.73678e-05	-1.69378	-0.949433
151489717	chr4:151489717:C:T	2.95362e-09	-1.66637e-10	-0.789324	0.000102471	-1.66637e-10	-0.868246
151490136	chr4:151490136:C:T	3.83771e-09	-1.66637e-10	-0.527481	0.000115	-1.66637e-10	-0.752896
151490197	chr4:151490197:A:G	1.7737e-09	-1.66637e-10	-1.29929	6.39333e-05	-1.66637e-10	-1.33999
151490310	chr4:151490310:T:C	0.000554364	11.704	-0.350779	1.81028e-05	-1.74778	-0.853976
151490508	chr4:151490508:G:A	2.19893e-09	-1.66637e-10	-1.08438	7.5806e-05	-1.66637e-10	-1.16965
151490700	chr4:151490700:A:G	1.407e-09	-1.5309	-3.48322e-10	4.19434e-05	-1.76151	-3.48322e-10
151490915	chr4:151490915:G:T	1.15852e-09	-1.72521	-3.48322e-10	5.08862e-05	-1.56823	-3.48322e-10
151491308	chr4:151491308:A:G	1.71121e-09	-1.33515	-3.48322e-10	4.22155e-05	-1.75504	-3.48322e-10
151491451	chr4:151491451:T:C	0.0146229	14.758	-0.13221	1.12707e-05	-1.76154	-1.31408
151491516	chr4:151491516:A:G	2.07131e-09	-1.66637e-10	-1.14417	7.17714e-05	-1.66637e-10	-1.22434
151491861	chr4:151491861:C:G	4.64758e-09	-1.66637e-10	-0.33601	0.000137654	-1.66637e-10	-0.573086
151492135	chr4:151492135:T:C	1.70225e-09	-1.66637e-10	-1.34041	7.4143e-05	-1.66637e-10	-1.19183
151492334	chr4:151492334:G:A	4.56662e-09	0.462249	-0.815832	1.36142e-05	-1.71193	-1.17478
151492453	chr4:151492453:G:T	9.78296e-10	-1.193	-0.701298	1.34072e-05	-1.64992	-1.25211
151493367	chr4:151493367:A:G	5.65335e-06	8.05572	-1.28807	1.83632e-05	-1.72523	-0.862249
151493511	chr4:151493511:G:A	2.60752e-09	-1.66637e-10	-0.913956	7.83887e-05	-1.66637e-10	-1.13615
151493813	chr4:151493813:G:A	5.16318e-09	-1.66637e-10	-0.230803	0.000275471	-1.66637e-10	0.120655
151493853	chr4:151493853:C:T	3.39475e-09	-1.66637e-10	-0.650125	0.000101317	-1.66637e-10	-0.879569
151493951	chr4:151493951:A:G	1.39385e-09	-1.54028	-3.48322e-10	4.19515e-05	-1.76131	-3.48322e-10
151494230	chr4:151494230:T:C	3.87094e-09	-1.66637e-10	-0.518858	0.000115849	-1.66637e-10	-0.745541
151494804	chr4:151494804:A:G	2.19175e-09	-1.66637e-10	-1.08766	6.90045e-05	-1.66637e-10	-1.26366
151494890	chr4:151494890:G:A	6.87969e-09	0.588538	-0.532321	1.5322e-05	-1.69805	-1.07049
151495230	chr4:151495230:T:C	0.0105902	14.4368	-0.13373	1.1289e-05	-1.75984	-1.31416
151495487	chr4:151495487:G:A	1.71922e-09	-1.66637e-10	-1.33049	6.81861e-05	-1.66637e-10	-1.27559
151496135	chr4:151496135:A:T	2.23076e-09	-1.66637e-10	-1.07001	0.000104285	-1.66637e-10	-0.850703
151496228	chr4:151496228:A:G	0.00902111	14.9783	-0.835611	1.10698e-05	-1.76079	-1.33282
151496483	chr4:151496483:A:G	1.07811e-09	-1.17234	-0.62481	1.37202e-05	-1.65827	-1.22068
151496522	chr4:151496522:C:T	8.77872e-09	0.299974	-3.48322e-10	9.63817e-05	-0.92951	-3.48322e-10
151497313	chr4:151497313:C:T	1.69312e-09	-1.66637e-10	-1.34578	6.38232e-05	-1.66637e-10	-1.34171
151497314	chr4:151497314:G:A	2.05203e-09	-1.15353	-3.48322e-10	4.25136e-05	-1.748	-3.48322e-10
151497916	chr4:151497916:T:G	1.27402e-09	-1.63018	-3.48322e-10	8.23421e-05	-1.08694	-3.48322e-10
151498069	chr4:151498069:C:T	2.22921e-09	-1.66637e-10	-1.07071	0.000104185	-1.66637e-10	-0.851663
151498416	chr4:151498416:G:A	1.68477e-09	-1.66637e-10	-1.35073	6.53752e-05	-1.66637e-10	-1.31768
151498452	chr4:151498452:G:A	5.21532e-06	7.97244	-1.28544	1.86104e-05	-1.71943	-0.854673
151498461	chr4:151498461:G:A	3.33266e-09	-1.66637e-10	-0.668586	0.000102122	-1.66637e-10	-0.871656
151498506	chr4:151498506:C:A	1.21467e-09	-1.67788	-3.48322e-10	4.30279e-05	-1.73598	-3.48322e-10
151498581	chr4:151498581:C:T	4.64388e-09	-1.66637e-10	-0.336807	0.000137557	-1.66637e-10	-0.573791
151499604	chr4:151499604:C:T	0.00740898	14.8281	-0.882297	1.11599e-05	-1.76148	-1.32402
151499726	chr4:151499726:G:A	1.77483e-09	-1.66637e-10	-1.29865	8.14659e-05	-1.66637e-10	-1.09764
151499949	chr4:151499949:G:A	2.95651e-09	-1.66637e-10	-0.788348	0.000102562	-1.66637e-10	-0.867359
151500312	chr4:151500312:A:G	2.22869e-09	-1.66637e-10	-1.07094	0.000104157	-1.66637e-10	-0.851926
151500620	chr4:151500620:A:G	3.94329e-06	7.73998	-1.33256	1.30431e-05	-1.6999	-1.22967
151501401	chr4:151501401:C:T	1.99442e-09	-1.66637e-10	-1.182	6.92933e-05	-1.66637e-10	-1.25948
151502519	chr4:151502519:G:A	5.32218e-09	-1.66637e-10	-0.200473	0.000285207	-1.66637e-10	0.155388
151502816	chr4:151502816:T:C	1.93478e-09	-1.66637e-10	-1.21236	7.73486e-05	-1.66637e-10	-1.1495
151502866	chr4:151502866:C:T	3.32426e-09	-1.66637e-10	-0.671108	0.000101912	-1.66637e-10	-0.873715
151502956	chr4:151502956:T:C	1.74686e-09	-1.66637e-10	-1.31454	7.85557e-05	-1.66637e-10	-1.13402
151503092	chr4:151503092:C:T	2.82319e-09	-1.66637e-10	-0.834491	9.62113e-05	-1.66637e-10	-0.931281
151504307	chr4:151504307:T:G	3.53277e-09	-1.66637e-10	-0.610274	9.68777e-05	-1.66637e-10	-0.924378
151504422	chr4:151504422:GA:G	2.20357e-09	-1.66637e-10	-1.08228	7.59363e-05	-1.66637e-10	-1.16793
151504597	chr4:151504597:G:T	2.31251e-06	5.87373	-3.48322e-10	5.14475e-05	-1.55726	-3.48322e-10
151504644	chr4:151504644:C:T	1.74169e-09	-1.66637e-10	-1.3175	7.74599e-05	-1.66637e-10	-1.14807
151504658	chr4:151504658:G:T	1.97522e-09	-1.66637e-10	-1.19168	7.94431e-05	-1.66637e-10	-1.12279
151505004	chr4:151505004:C:T	2.02626e-09	-1.66637e-10	-1.16616	6.75796e-05	-1.66637e-10	-1.28452
151505613	chr4:151505613:C:T	0.0187827	14.9681	-0.0919722	1.13594e-05	-1.76115	-1.30663
151506179	chr4:151506179:A:C	1.69315e-09	-1.66637e-10	-1.34577	6.38213e-05	-1.66637e-10	-1.34174
151506232	chr4:151506232:C:T	3.24794e-09	-1.66637e-10	-0.694337	9.35704e-05	-1.66637e-10	-0.959113
151506354	chr4:151506354:G:A	0.0175756	14.9201	-0.110485	1.13178e-05	-1.76136	-1.3101
151506534	chr4:151506534:C:T	0.00759648	14.7753	-0.804462	1.10029e-05	-1.76156	-1.33811
151506651	chr4:151506651:A:C	3.87739e-09	-1.66637e-10	-0.517195	0.000116013	-1.66637e-10	-0.744122
151507165	chr4:151507165:C:T	1.3213e-08	0.708841	-3.48322e-10	9.2097e-05	-0.974984	-3.48322e-10
151507320	chr4:151507320:C:T	6.69491e-09	-1.66637e-10	0.0289913	0.000346031	-1.66637e-10	0.348702
151507394	chr4:151507394:G:A	2.85165e-09	-0.824461	-3.48322e-10	5.37937e-05	-1.51267	-3.48322e-10
151507460	chr4:151507460:G:A	6.78672e-09	0.556321	-0.51371	1.541e-05	-1.70327	-1.05954
151507859	chr4:151507859:T:C	7.18826e-09	0.574701	-0.474609	1.58153e-05	-1.70038	-1.03647
151507957	chr4:151507957:C:T	2.01902e-09	-1.66637e-10	-1.16975	6.74351e-05	-1.66637e-10	-1.28666
151508535	chr4:151508535:G:A	3.86785e-09	-1.66637e-10	-0.519658	0.000115769	-1.66637e-10	-0.746226
151509076	chr4:151509076:A:G	5.19601e-09	-1.66637e-10	-0.224466	0.000153272	-1.66637e-10	-0.465611
151509141	chr4:151509141:G:A	2.74892e-09	-1.66637e-10	-0.861148	9.58064e-05	-1.66637e-10	-0.935498
151509166	chr4:151509166:G:T	1.68558e-09	-1.66637e-10	-1.35025	6.38325e-05	-1.66637e-10	-1.34157
151509611	chr4:151509611:T:C	1.90203e-09	-1.66637e-10	-1.22943	8.79033e-05	-1.66637e-10	-1.02159
151509627	chr4:151509627:G:A	2.00369e-09	-1.66637e-10	-1.17737	8.08612e-05	-1.66637e-10	-1.10509
151509828	chr4:151509828:A:C	2.95138e-09	-1.66637e-10	-0.790084	0.000102376	-1.66637e-10	-0.869178
151510288	chr4:151510288:T:C	4.63869e-06	7.87255	-1.30271	1.78145e-05	-1.71296	-0.904853
151510400	chr4:151510400:A:G	0.0133737	15.2701	-0.733696	1.10126e-05	-1.75762	-1.34117
151510495	chr4:151510495:G:A	2.97646e-09	-1.66637e-10	-0.781623	0.000103206	-1.66637e-10	-0.861105
151510618	chr4:151510618:G:A	0.0149959	14.7603	-0.109344	1.13168e-05	-1.76154	-1.30999
151510877	chr4:151510877:A:G	4.64499e-09	-1.66637e-10	-0.336568	0.000137595	-1.66637e-10	-0.573511
151510978	chr4:151510978:ACTTTATGAT:A	1.73357e-09	-1.66637e-10	-1.32217	6.36295e-05	-1.66637e-10	-1.34475
151511348	chr4:151511348:T:C	0.0164088	14.8539	-0.112906	1.13113e-05	-1.76152	-1.3105
151511462	chr4:151511462:C:T	7.66897e-09	0.618606	-0.45378	1.6135e-05	-1.69292	-1.02391
151511637	chr4:151511637:C:T	6.32397e-09	0.506598	-0.534608	1.51496e-05	-1.71098	-1.06887
151511847	chr4:151511847:T:C	5.46666e-09	-1.66637e-10	-0.173689	0.000168122	-1.66637e-10	-0.373139
151511853	chr4:151511853:G:A	1.60887e-09	-1.39683	-3.48322e-10	4.33127e-05	-1.72938	-3.48322e-10
151511909	chr4:151511909:T:C	7.11269e-06	8.34603	-1.34875	1.52164e-05	-1.73476	-1.0407
151512970	chr4:151512970:C:T	3.86785e-09	-1.66637e-10	-0.519658	0.000115769	-1.66637e-10	-0.746226
151513053	chr4:151513053:A:C	0.0141146	14.7844	-0.19406	1.1158e-05	-1.76156	-1.32411
151514024	chr4:151514024:A:C	0.000748854	11.7287	-0.0747972	2.21384e-05	-1.74691	-0.653605
151514324	chr4:151514324:A:G	1.76536e-09	-1.66637e-10	-1.304	6.37996e-05	-1.66637e-10	-1.34208
151514639	chr4:151514639:T:A	0.0166306	14.9121	-0.157695	1.12243e-05	-1.76139	-1.31836
151515179	chr4:151515179:TATAAAC:T	6.22405e-09	-1.66637e-10	-0.0439366	0.000340942	-1.66637e-10	0.333885
151515582	chr4:151515582:A:T	1.9429e-09	-1.66637e-10	-1.20817	7.77398e-05	-1.66637e-10	-1.14446
151515920	chr4:151515920:G:A	3.7761e-09	0.310788	-0.854452	1.30477e-05	-1.73236	-1.19686
151515921	chr4:151515921:A:C	3.71004e-06	7.67007	-1.32363	1.28452e-05	-1.69527	-1.24959
151516083	chr4:151516083:G:C	3.4557e-06	7.56436	-1.28894	1.89851e-05	-1.68959	-0.864582
151516467	chr4:151516467:C:A	1.69122e-09	-1.66637e-10	-1.3469	6.38759e-05	-1.66637e-10	-1.34088
151516765	chr4:151516765:C:T	1.82432e-09	-1.66637e-10	-1.27115	6.48712e-05	-1.66637e-10	-1.32542
151516842	chr4:151516842:C:A	0.00858506	14.3261	-0.232918	1.11454e-05	-1.75823	-1.32857
151517714	chr4:151517714:G:A	5.22112e-10	-1.1717	-1.35053	1.42239e-05	-1.67233	-1.17057
151518541	chr4:151518541:T:C	1.78012e-09	-1.66637e-10	-1.29568	8.20412e-05	-1.66637e-10	-1.09061
151518897	chr4:151518897:G:C	1.25633e-09	-1.64416	-3.48322e-10	7.97322e-05	-1.11915	-3.48322e-10
151519674	chr4:151519674:G:A	3.33178e-09	-1.66637e-10	-0.66885	0.000102104	-1.66637e-10	-0.871837
151519781	chr4:151519781:A:G	5.46532e-06	8.04846	-1.31464	1.69091e-05	-1.72482	-0.945157
151519850	chr4:151519850:A:G	3.92244e-09	-1.66637e-10	-0.505644	0.000117138	-1.66637e-10	-0.734471
151519998	chr4:151519998:A:G	7.15499e-09	0.502853	-0.407399	1.64755e-05	-1.70149	-0.994459
151520213	chr4:151520213:A:G	2.38037e-09	0.340358	-1.34546	1.22414e-05	-1.67968	-1.31332
151520762	chr4:151520762:G:A	0.0105034	15.0602	-0.765304	1.09838e-05	-1.76006	-1.34135
151520764	chr4:151520764:A:G	4.83636e-06	7.9106	-1.29904	1.79575e-05	-1.7156	-0.894218
151521555	chr4:151521555:C:T	5.34684e-09	-1.66637e-10	-0.195851	0.00028672	-1.66637e-10	0.160678
151521591	chr4:151521591:T:C	2.82187e-09	-1.66637e-10	-0.834958	9.61902e-05	-1.66637e-10	-0.931499
151521798	chr4:151521798:C:T	4.95972e-06	7.93853	-1.30178	1.7791e-05	-1.71715	-0.901984
151522121	chr4:151522121:C:T	0.0103137	15.0087	-0.732034	1.09375e-05	-1.76053	-1.3451
151522256	chr4:151522256:T:C	1.93478e-09	-1.66637e-10	-1.21236	7.73486e-05	-1.66637e-10	-1.1495
151522518	chr4:151522518:A:G	3.86785e-09	-1.66637e-10	-0.519658	0.000115769	-1.66637e-10	-0.746226
151522632	chr4:151522632:A:G	3.43511e-09	-1.66637e-10	-0.638308	9.76611e-05	-1.66637e-10	-0.916324
151522688	chr4:151522688:A:G	6.3768e-06	8.18488	-1.29681	2.06436e-05	-1.75517	-0.71525
151522783	chr4:151522783:C:T	1.74773e-09	-1.66637e-10	-1.31404	7.71179e-05	-1.66637e-10	-1.15249
151523008	chr4:151523008:T:C	3.86785e-09	-1.66637e-10	-0.519658	0.000115769	-1.66637e-10	-0.746226
151523195	chr4:151523195:G:A	1.77319e-09	-1.66637e-10	-1.29958	6.3937e-05	-1.66637e-10	-1.33993
151524075	chr4:151524075:A:G	0.0142352	14.7083	-0.10943	1.13183e-05	-1.76143	-1.30999
151524122	chr4:151524122:T:C	3.86547e-09	-1.66637e-10	-0.520272	0.000115707	-1.66637e-10	-0.746764
151524679	chr4:151524679:A:C	0.016584	14.8857	-0.134065	1.12689e-05	-1.76145	-1.31433
151524931	chr4:151524931:T:C	3.86856e-09	-1.66637e-10	-0.519475	0.000115784	-1.66637e-10	-0.746103
151525075	chr4:151525075:T:C	2.08402e-09	-1.66637e-10	-1.13806	0.000101288	-1.66637e-10	-0.879862
151525309	chr4:151525309:C:T	4.84115e-06	7.93092	-1.31837	1.68265e-05	-1.71678	-0.958094
151525398	chr4:151525398:C:T	3.1293e-09	-1.66637e-10	-0.731548	9.68589e-05	-1.66637e-10	-0.924571
151525680	chr4:151525680:T:A	0.0163486	14.8827	-0.145359	1.12466e-05	-1.76147	-1.31629
151525854	chr4:151525854:T:A	0.0164843	14.8524	-0.106826	1.13223e-05	-1.76153	-1.30953
151526157	chr4:151526157:C:T	4.68698e-09	-0.327569	-3.48322e-10	6.63463e-05	-1.30294	-3.48322e-10
151526184	chr4:151526184:G:A	3.98503e-09	-1.66637e-10	-0.489812	0.000119088	-1.66637e-10	-0.717965
151526193	chr4:151526193:A:G	8.53494e-09	1.18557	-0.91376	0.00130807	2.81595	-1.13747
151526277	chr4:151526277:C:A	5.39791e-10	-1.14017	-1.34876	1.44247e-05	-1.68427	-1.14461
151526286	chr4:151526286:C:T	5.24086e-09	-0.215871	-3.48322e-10	6.15596e-05	-1.37782	-3.48322e-10
151526324	chr4:151526324:G:A	2.40164e-09	-1.66637e-10	-0.996206	7.29608e-05	-1.66637e-10	-1.2079
151526709	chr4:151526709:C:T	3.5632e-06	7.61274	-1.30668	1.79376e-05	-1.6933	-0.917629
151526905	chr4:151526905:C:T	5.53649e-09	-0.160997	-3.48322e-10	6.62682e-05	-1.30412	-3.48322e-10
151527444	chr4:151527444:G:C	1.72904e-09	-1.66637e-10	-1.32479	7.64884e-05	-1.66637e-10	-1.16069
151527912	chr4:151527912:CCTT:C	8.91563e-06	8.48627	-1.26307	2.33242e-05	-1.74308	-0.605258
151528162	chr4:151528162:G:A	6.89257e-09	-1.66637e-10	0.0580874	0.000195427	-1.66637e-10	-0.222643
151528165	chr4:151528165:A:T	2.82835e-09	-1.66637e-10	-0.832665	9.63728e-05	-1.66637e-10	-0.929603
151528593	chr4:151528593:T:C	3.1635e-09	-1.66637e-10	-0.720677	0.000149609	-1.66637e-10	-0.4898
151528943	chr4:151528943:C:A	0.00856846	15.2656	-1.17431	1.26717e-05	-1.75664	-1.20182
151528974	chr4:151528974:G:A	0.00820337	15.2173	-1.16958	1.26064e-05	-1.75741	-1.20621
151529148	chr4:151529148:A:G	0.0189881	14.9793	-0.0923168	1.13597e-05	-1.76108	-1.30668
151529226	chr4:151529226:A:T	1.73305e-09	-1.66637e-10	-1.32247	6.36208e-05	-1.66637e-10	-1.34489
151529849	chr4:151529849:A:G	3.86785e-09	-1.66637e-10	-0.519658	0.000115769	-1.66637e-10	-0.746226
151529874	chr4:151529874:G:A	1.91364e-09	-1.66637e-10	-1.22335	8.7336e-05	-1.66637e-10	-1.02806
151529943	chr4:151529943:G:A	6.9801e-09	0.589312	-0.518606	1.54477e-05	-1.69793	-1.06244
151530066	chr4:151530066:T:A	6.87743e-09	0.594781	-0.538892	1.52806e-05	-1.69693	-1.07431
151530301	chr4:151530301:G:A	0.0117382	15.1753	-0.769344	1.10032e-05	-1.75873	-1.34091
151530667	chr4:151530667:T:C	0.0162294	15.4545	-0.724551	1.10019e-05	-1.75396	-1.3458
151530893	chr4:151530893:C:T	1.73123e-09	-1.66637e-10	-1.32352	7.67465e-05	-1.66637e-10	-1.15732
151530894	chr4:151530894:G:A	4.13924e-09	-1.66637e-10	-0.451845	0.000122539	-1.66637e-10	-0.689395
151530946	chr4:151530946:T:TC	0.00107994	12.1061	-0.0860448	2.2316e-05	-1.73027	-0.662259
151531246	chr4:151531246:G:A	0.009037	15.3377	-1.19326	1.29026e-05	-1.75501	-1.18539
151532266	chr4:151532266:A:G	3.87745e-09	-1.66637e-10	-0.51718	0.000118934	-1.66637e-10	-0.719262
151532502	chr4:151532502:C:T	5.25349e-10	-1.25985	-1.2562	1.6395e-05	-1.46809	-1.23276
151532850	chr4:151532850:C:T	1.11879e-09	-1.76011	-3.48322e-10	6.25911e-05	-1.3612	-3.48322e-10
151533145	chr4:151533145:A:G	2.02884e-09	-1.16489	-3.48322e-10	4.55282e-05	-1.67949	-3.48322e-10
151533182	chr4:151533182:G:A	1.00941e-05	6.95053	0.396828	2.09796e-05	-1.48422	-0.970054
151533200	chr4:151533200:G:A	1.69639e-09	-1.66637e-10	-1.34385	6.32775e-05	-1.66637e-10	-1.3503
151533271	chr4:151533271:C:A	4.90035e-09	-1.66637e-10	-0.28305	0.00025871	-1.66637e-10	0.0578815
151534195	chr4:151534195:A:T	1.69639e-09	-1.66637e-10	-1.34386	6.54709e-05	-1.66637e-10	-1.31622
151534548	chr4:151534548:G:A	1.06182e-05	6.94271	0.455265	2.16729e-05	-1.48066	-0.941099
151534640	chr4:151534640:A:G	2.03491e-08	-1.66637e-10	1.14068	0.000599581	-1.66637e-10	0.898403
151535028	chr4:151535028:A:G	1.09186e-05	6.99452	0.431345	2.1234e-05	-1.48974	-0.952481
151535065	chr4:151535065:A:C	2.7394e-09	-1.66637e-10	-0.864619	0.000101375	-1.66637e-10	-0.878999
151535235	chr4:151535235:A:G	3.07528e-07	3.90844	-0.0522283	3.10568e-05	-1.54301	-0.519002
151535293	chr4:151535293:C:T	1.06547e-08	0.769627	-0.27598	1.53058e-05	-1.64442	-1.12518
151535493	chr4:151535493:A:C	1.17323e-09	-1.71259	-3.48322e-10	6.31692e-05	-1.35201	-3.48322e-10
151535496	chr4:151535496:T:A	1.17348e-09	-1.71238	-3.48322e-10	6.32083e-05	-1.35139	-3.48322e-10
151535572	chr4:151535572:C:T	9.05012e-06	6.83355	0.404624	2.15581e-05	-1.46217	-0.964911
151536028	chr4:151536028:T:A	1.89772e-08	2.28198	-1.2111	2.22458e-05	-1.08548	-1.31019
151536360	chr4:151536360:A:G	5.67467e-09	-1.66637e-10	-0.136344	0.000146389	-1.66637e-10	-0.511563
151536404	chr4:151536404:G:A	2.60428e-09	-1.66637e-10	-0.915199	7.86795e-05	-1.66637e-10	-1.13245
151536652	chr4:151536652:T:C	3.0429e-08	1.72985	-0.18681	2.3093e-05	-1.39026	-0.968036
151537610	chr4:151537610:A:G	1.96497e-09	-1.66637e-10	-1.19688	8.03274e-05	-1.66637e-10	-1.11172
151537947	chr4:151537947:A:G	2.24647e-09	-1.66637e-10	-1.063	7.97821e-05	-1.66637e-10	-1.11853
151538378	chr4:151538378:A:G	1.86759e-09	-1.66637e-10	-1.24771	6.41478e-05	-1.66637e-10	-1.33664
151538862	chr4:151538862:G:A	1.03078e-08	-1.66637e-10	0.460547	0.000305613	-1.66637e-10	0.224492
151538902	chr4:151538902:T:G	3.09626e-09	-1.66637e-10	-0.742163	0.000147353	-1.66637e-10	-0.504999
151538980	chr4:151538980:T:C	1.9892e-08	-1.66637e-10	1.11796	0.000588343	-1.66637e-10	0.879484
151539087	chr4:151539087:T:C	1.15298e-09	-1.73001	-3.48322e-10	4.9154e-05	-1.60287	-3.48322e-10
151539493	chr4:151539493:G:A	9.23048e-10	-0.776415	-1.17602	1.09668e-05	-1.75334	-1.34961
151539736	chr4:151539736:A:C	8.66177e-09	-1.66637e-10	0.286563	0.000243772	-1.66637e-10	-0.00159513
151540843	chr4:151540843:A:G	9.17485e-09	1.56714	-1.22303	3.67491e-05	-0.802053	-1.09166
151541567	chr4:151541567:G:A	2.74758e-08	-1.66637e-10	1.44095	0.000802972	-1.66637e-10	1.19049
151542269	chr4:151542269:A:G	8.16681e-09	1.47319	-1.24547	3.06173e-05	-0.748007	-1.32825
151542276	chr4:151542276:C:G	1.90574e-09	-1.66637e-10	-1.22749	8.32363e-05	-1.66637e-10	-1.07614
151542564	chr4:151542564:C:T	9.68795e-09	1.60884	-1.21031	3.64829e-05	-0.827007	-1.07398
151542658	chr4:151542658:T:C	2.68563e-08	-1.66637e-10	1.41814	0.000785691	-1.66637e-10	1.16874
151542765	chr4:151542765:C:T	4.36286e-09	-1.66637e-10	-0.39923	0.000213245	-1.66637e-10	-0.135385
151543295	chr4:151543295:T:C	2.09445e-09	-1.13307	-3.48322e-10	4.87954e-05	-1.61019	-3.48322e-10
151543348	chr4:151543348:A:G	7.80125e-09	1.49213	-1.3102	2.94287e-05	-0.768274	-1.34758
151543818	chr4:151543818:A:G	2.21368e-09	-1.66637e-10	-1.0777	6.99739e-05	-1.66637e-10	-1.24971
151543850	chr4:151543850:A:G	8.17598e-09	1.5304	-1.30156	2.87486e-05	-0.789661	-1.34958
151543895	chr4:151543895:G:T	5.22369e-09	-1.66637e-10	-0.219152	0.000152717	-1.66637e-10	-0.469242
151544349	chr4:151544349:C:T	1.0123e-08	1.79109	-1.34863	2.8891e-05	-0.897594	-1.2367
151544357	chr4:151544357:C:T	9.62675e-09	1.64779	-1.2556	2.76957e-05	-0.843805	-1.33274
151544472	chr4:151544472:CTT:C	2.01907e-09	-1.66637e-10	-1.16972	7.02723e-05	-1.66637e-10	-1.24545
151544560	chr4:151544560:G:A	2.1539e-09	-1.66637e-10	-1.10508	9.58826e-05	-1.66637e-10	-0.934702
151545488	chr4:151545488:C:T	1.7009e-09	-1.66637e-10	-1.3412	6.75484e-05	-1.66637e-10	-1.28498
151545704	chr4:151545704:AC:A	8.9046e-09	1.56748	-1.25327	2.8921e-05	-0.801514	-1.33174
151545907	chr4:151545907:A:G	1.69533e-09	-1.66637e-10	-1.34448	6.67485e-05	-1.66637e-10	-1.2969
151545984	chr4:151545984:G:A	1.63234e-09	-1.38234	-3.48322e-10	4.69935e-05	-1.64782	-3.48322e-10
151546010	chr4:151546010:G:C	7.59888e-09	-1.66637e-10	0.155644	0.00023649	-1.66637e-10	-0.0319199
151547316	chr4:151547316:G:C	1.77526e-09	-1.66637e-10	-1.29841	7.35843e-05	-1.66637e-10	-1.1994
151547837	chr4:151547837:C:A	1.70768e-09	-1.33722	-3.48322e-10	4.23115e-05	-1.75277	-3.48322e-10
151548220	chr4:151548220:C:A	1.04515e-08	1.68375	-1.20937	3.51764e-05	-0.864893	-1.07256
151548221	chr4:151548221:C:T	1.05403e-08	1.69221	-1.20936	3.50211e-05	-0.8693	-1.07258
151548765	chr4:151548765:C:T	7.55177e-07	4.73426	0.0203357	2.94638e-05	-1.66301	-0.451656
151549085	chr4:151549085:G:A	1.0184e-08	1.64921	-1.20074	3.62436e-05	-0.847058	-1.06051
151549097	chr4:151549097:A:C	3.61555e-09	-0.587112	-3.48322e-10	6.01123e-05	-1.40161	-3.48322e-10
151549218	chr4:151549218:G:A	2.17162e-09	-1.66637e-10	-1.09688	7.75846e-05	-1.66637e-10	-1.14646
151549292	chr4:151549292:G:T	2.21718e-09	-1.66637e-10	-1.07612	7.9127e-05	-1.66637e-10	-1.12677
151549356	chr4:151549356:A:G	9.38812e-09	1.60864	-1.24155	2.84573e-05	-0.823044	-1.32638
151549544	chr4:151549544:A:AC	1.68479e-09	-1.66637e-10	-1.35072	6.48578e-05	-1.66637e-10	-1.32563
151549647	chr4:151549647:A:G	7.60644e-09	1.44886	-1.29222	3.00703e-05	-0.743733	-1.35056
151549735	chr4:151549735:A:G	2.75098e-08	-1.66637e-10	1.44219	0.000803947	-1.66637e-10	1.19171
151550137	chr4:151550137:C:T	7.75027e-09	1.46819	-1.29281	2.96178e-05	-0.758929	-1.35052
151550558	chr4:151550558:C:T	2.33382e-09	-1.66637e-10	-1.02485	8.27e-05	-1.66637e-10	-1.08261
151550577	chr4:151550577:T:C	1.68548e-09	-1.66637e-10	-1.35031	6.51652e-05	-1.66637e-10	-1.3209
151550782	chr4:151550782:T:G	3.19429e-09	-1.66637e-10	-0.710991	0.00014196	-1.66637e-10	-0.542281
151550913	chr4:151550913:G:A	2.82121e-09	-1.66637e-10	-0.835191	9.15807e-05	-1.66637e-10	-0.980607
151550916	chr4:151550916:C:T	1.54924e-08	0.409879	0.458112	3.65183e-05	-1.70496	-0.195054
151551075	chr4:151551075:C:A	8.0971e-09	1.51756	-1.29841	2.88904e-05	-0.784307	-1.35001
151551140	chr4:151551140:G:A	1.688e-09	-1.66637e-10	-1.34881	6.57185e-05	-1.66637e-10	-1.31245
151551638	chr4:151551638:C:A	7.11952e-09	1.39	-1.29952	3.11163e-05	-0.710242	-1.34985
151551765	chr4:151551765:T:C	9.16051e-09	1.57235	-1.2298	2.92473e-05	-0.801325	-1.32071
151551856	chr4:151551856:T:C	7.44935e-09	1.43175	-1.29598	3.03812e-05	-0.733742	-1.35026
151552244	chr4:151552244:C:T	3.35045e-09	-0.663263	-3.48322e-10	4.79875e-05	-1.62689	-3.48322e-10
151552512	chr4:151552512:T:C	1.68604e-09	-1.66637e-10	-1.34997	6.53201e-05	-1.66637e-10	-1.31853
151552720	chr4:151552720:A:C	1.53782e-09	-1.44199	-3.48322e-10	4.25152e-05	-1.74797	-3.48322e-10
151553337	chr4:151553337:A:G	7.58473e-09	1.44379	-1.29001	3.01725e-05	-0.740235	-1.35066
151553353	chr4:151553353:C:G	8.80017e-09	1.03662	-0.734208	1.48187e-05	-1.5843	-1.21764
151553663	chr4:151553663:G:T	2.13583e-09	-1.1135	-3.48322e-10	4.32825e-05	-1.73008	-3.48322e-10
151553783	chr4:151553783:G:A	3.77153e-09	0.531125	-1.076	1.19908e-05	-1.68795	-1.32574
151553845	chr4:151553845:A:C	5.26853e-09	-1.66637e-10	-0.210605	0.000153874	-1.66637e-10	-0.461693
151554235	chr4:151554235:A:G	8.43841e-09	1.54783	-1.28739	2.84466e-05	-0.799064	-1.35074
151554454	chr4:151554454:A:G	5.47411e-09	-1.66637e-10	-0.172328	0.000159232	-1.66637e-10	-0.427464
151554524	chr4:151554524:G:T	2.21718e-09	-1.66637e-10	-1.07612	7.9127e-05	-1.66637e-10	-1.12677
151554547	chr4:151554547:C:T	1.2213e-09	-1.67244	-3.48322e-10	4.23538e-05	-1.75177	-3.48322e-10
151554575	chr4:151554575:G:A	3.49129e-09	-1.66637e-10	-0.622085	0.000107664	-1.66637e-10	-0.818811
151554677	chr4:151554677:A:G	1.29128e-09	-1.61672	-3.48322e-10	5.56559e-05	-1.47864	-3.48322e-10
151554970	chr4:151554970:C:CAG	2.41471e-09	-1.66637e-10	-0.990777	8.53026e-05	-1.66637e-10	-1.05162
151555138	chr4:151555138:CT:C	2.45455e-09	-1.66637e-10	-0.974411	8.65709e-05	-1.66637e-10	-1.03686
151555160	chr4:151555160:C:T	1.68763e-09	-1.66637e-10	-1.34903	6.56489e-05	-1.66637e-10	-1.31351
151555839	chr4:151555839:A:G	1.68588e-09	-1.66637e-10	-1.35007	6.52748e-05	-1.66637e-10	-1.31922
151556652	chr4:151556652:T:G	1.69664e-09	-1.3437	-3.48322e-10	4.23934e-05	-1.75083	-3.48322e-10
151556725	chr4:151556725:A:G	8.63192e-09	1.5122	-1.22909	3.02329e-05	-0.768592	-1.3203
151557732	chr4:151557732:A:G	1.91322e-09	-1.66637e-10	-1.22357	7.68452e-05	-1.66637e-10	-1.15603
151558075	chr4:151558075:T:G	2.27326e-09	-1.66637e-10	-1.05114	7.11291e-05	-1.66637e-10	-1.23333
151558081	chr4:151558081:G:A	9.29248e-09	1.59524	-1.2384	2.87232e-05	-0.815302	-1.32482
151558082	chr4:151558082:C:T	9.33681e-09	1.60688	-1.24527	2.84545e-05	-0.821456	-1.32807
151558204	chr4:151558204:C:T	1.91572e-09	-1.66637e-10	-1.22226	8.38662e-05	-1.66637e-10	-1.06861
151558240	chr4:151558240:T:A	8.20808e-09	1.53557	-1.30281	2.86619e-05	-0.792973	-1.34929
151558524	chr4:151558524:T:A	1.16278e-09	-1.72154	-3.48322e-10	4.99123e-05	-1.58756	-3.48322e-10
151558572	chr4:151558572:G:A	1.17703e-06	5.87323	-0.674836	1.78963e-05	-1.31804	-1.29519
151558613	chr4:151558613:T:C	7.96352e-09	1.48833	-1.28582	2.93503e-05	-0.767768	-1.35075
151559285	chr4:151559285:AGTT:A	2.68718e-08	-1.66637e-10	1.41872	0.000786891	-1.66637e-10	1.17026
151559614	chr4:151559614:A:G	1.77713e-09	-1.66637e-10	-1.29735	7.15153e-05	-1.66637e-10	-1.22792
151560034	chr4:151560034:G:A	3.47984e-08	-1.66637e-10	1.67722	0.00100515	-1.66637e-10	1.41507
151560043	chr4:151560043:C:T	1.74992e-09	-1.66637e-10	-1.31279	6.40129e-05	-1.66637e-10	-1.33874
151560552	chr4:151560552:T:A	2.6421e-08	2.64369	-1.24189	1.58369e-05	-1.40996	-1.32553
151561373	chr4:151561373:C:T	2.67509e-08	2.70246	-1.28825	1.50724e-05	-1.43422	-1.35075
151561451	chr4:151561451:TTTAGGTTTAATAGGATTTTA:T	1.68587e-09	-1.66637e-10	-1.35007	6.42519e-05	-1.66637e-10	-1.33502
151561474	chr4:151561474:A:T	1.18426e-09	-1.70324	-3.48322e-10	8.54434e-05	-1.04997	-3.48322e-10
151562279	chr4:151562279:AAGG:A	2.67084e-09	-1.66637e-10	-0.889965	7.86253e-05	-1.66637e-10	-1.13313
151562312	chr4:151562312:C:T	2.59131e-09	-1.66637e-10	-0.920193	0.000115495	-1.66637e-10	-0.748596
151562609	chr4:151562609:A:G	3.0368e-08	-1.66637e-10	1.54103	0.000883463	-1.66637e-10	1.28602
151562754	chr4:151562754:G:A	2.2086e-08	2.51076	-1.28817	1.59192e-05	-1.37955	-1.35075
151563096	chr4:151563096:A:G	1.07335e-08	0.316426	0.184585	3.01176e-05	-1.71781	-0.374902
151563875	chr4:151563875:C:T	3.05539e-08	2.79636	-1.24922	1.51116e-05	-1.4534	-1.32897
151563913	chr4:151563913:T:C	2.5689e-09	-1.66637e-10	-0.928879	8.10083e-05	-1.66637e-10	-1.10328
151564085	chr4:151564085:C:T	2.29438e-09	-1.66637e-10	-1.04189	7.54576e-05	-1.66637e-10	-1.17426
151564256	chr4:151564256:C:T	3.25191e-09	-1.66637e-10	-0.693114	0.00015789	-1.66637e-10	-0.43593
151564420	chr4:151564420:TA:T	1.68474e-09	-1.66637e-10	-1.35075	6.46583e-05	-1.66637e-10	-1.32871
151564630	chr4:151564630:A:G	1.23413e-09	-1.66199	-3.48322e-10	4.59971e-05	-1.66925	-3.48322e-10
151564682	chr4:151564682:G:A	2.33837e-08	2.59314	-1.31346	1.56009e-05	-1.40351	-1.34699
151564866	chr4:151564866:C:T	1.80387e-08	2.36111	-1.34095	1.52236e-05	-1.45843	-1.31655
151565023	chr4:151565023:C:T	1.68756e-09	-1.66637e-10	-1.34907	6.56436e-05	-1.66637e-10	-1.31359
151565725	chr4:151565725:A:G	2.76342e-08	-1.66637e-10	1.4467	0.000807384	-1.66637e-10	1.19597
151565875	chr4:151565875:T:C	2.65703e-08	2.63717	-1.22973	1.59355e-05	-1.40999	-1.31929
151566074	chr4:151566074:TAGTC:T	3.9748e-09	-1.66637e-10	-0.492382	0.000114816	-1.66637e-10	-0.754496
151566517	chr4:151566517:T:C	2.18128e-09	-1.09244	-3.48322e-10	4.97947e-05	-1.58992	-3.48322e-10
151566645	chr4:151566645:C:T	2.47407e-09	-1.66637e-10	-0.96649	8.71912e-05	-1.66637e-10	-1.02972
151566677	chr4:151566677:C:T	4.67861e-09	0.742306	-1.07166	1.26052e-05	-1.63967	-1.32405
151566923	chr4:151566923:A:G	7.58814e-09	1.43386	-1.27963	3.03317e-05	-0.734988	-1.35064
151567057	chr4:151567057:A:G	1.69004e-09	-1.66637e-10	-1.34761	6.38269e-05	-1.66637e-10	-1.34165
151567150	chr4:151567150:T:C	2.64488e-08	2.68736	-1.2845	1.514e-05	-1.42975	-1.35074
151567310	chr4:151567310:A:G	2.23449e-09	-1.66637e-10	-1.06835	7.96731e-05	-1.66637e-10	-1.1199
151567693	chr4:151567693:T:C	2.14637e-09	-1.66637e-10	-1.10858	6.8694e-05	-1.66637e-10	-1.26817
151567901	chr4:151567901:C:T	2.68453e-08	2.6635	-1.24577	1.56839e-05	-1.41785	-1.32734
151567934	chr4:151567934:C:T	1.70373e-09	-1.66637e-10	-1.33954	6.78423e-05	-1.66637e-10	-1.28064
151568553	chr4:151568553:G:A	1.47943e-09	-1.4807	-3.48322e-10	4.22285e-05	-1.75473	-3.48322e-10
151568605	chr4:151568605:G:A	1.30114e-09	-0.44512	-1.164	1.44803e-05	-1.7613	-1.06374
151568770	chr4:151568770:G:A	2.03033e-09	-1.66637e-10	-1.16416	9.11934e-05	-1.66637e-10	-0.984844
151568832	chr4:151568832:A:G	1.40901e-08	0.773117	-3.48322e-10	0.000516944	0.750108	-3.48322e-10
151569132	chr4:151569132:A:G	2.35918e-09	-1.66637e-10	-1.01404	7.69481e-05	-1.66637e-10	-1.1547
151569655	chr4:151569655:G:T	2.97256e-08	-1.66637e-10	1.51965	0.000866149	-1.66637e-10	1.26623
151571474	chr4:151571474:A:G	1.69633e-09	-1.66637e-10	-1.34389	6.69095e-05	-1.66637e-10	-1.29449
151572024	chr4:151572024:A:G	2.25469e-09	-0.621001	-0.438345	1.50738e-05	-1.75894	-1.02593
151573173	chr4:151573173:A:G	1.94755e-09	-1.66637e-10	-1.20578	8.59428e-05	-1.66637e-10	-1.04414
151573717	chr4:151573717:A:G	2.86112e-08	2.70404	-1.2226	1.57018e-05	-1.42822	-1.31583
151573875	chr4:151573875:G:T	5.06546e-09	-0.249911	-3.48322e-10	5.1369e-05	-1.55879	-3.48322e-10
151573944	chr4:151573944:G:A	3.42092e-09	-0.642448	-3.48322e-10	4.82642e-05	-1.62114	-3.48322e-10
151574166	chr4:151574166:C:T	1.68882e-09	-1.66637e-10	-1.34833	6.58804e-05	-1.66637e-10	-1.30999
151575269	chr4:151575269:G:A	1.68905e-09	-1.66637e-10	-1.34819	6.59278e-05	-1.66637e-10	-1.30927
151576412	chr4:151576412:A:G	2.53694e-08	2.66031	-1.29912	1.52418e-05	-1.42371	-1.35008
151577137	chr4:151577137:G:A	2.63134e-08	2.68563	-1.28791	1.51465e-05	-1.42931	-1.35075
151577299	chr4:151577299:G:A	2.95658e-08	-1.66637e-10	1.51426	0.000861718	-1.66637e-10	1.2611
151577318	chr4:151577318:C:G	2.01537e-09	-1.66637e-10	-1.17156	6.85192e-05	-1.66637e-10	-1.27071
151578585	chr4:151578585:C:T	2.35799e-09	-1.66637e-10	-1.01455	8.32221e-05	-1.66637e-10	-1.07631
151578636	chr4:151578636:T:C	2.68302e-08	2.7059	-1.28873	1.50866e-05	-1.43329	-1.35074
151578866	chr4:151578866:A:C	2.25298e-09	-1.66637e-10	-1.0601	7.07438e-05	-1.66637e-10	-1.23876
151578876	chr4:151578876:T:G	1.77413e-09	-1.66637e-10	-1.29905	6.45029e-05	-1.66637e-10	-1.33112
151579898	chr4:151579898:C:G	3.12908e-08	2.77308	-1.20211	1.97565e-05	-1.44841	-1.06594
151580087	chr4:151580087:T:C	1.7074e-09	-1.66637e-10	-1.33739	6.41442e-05	-1.66637e-10	-1.33669
151580420	chr4:151580420:A:G	1.68503e-09	-1.66637e-10	-1.35058	6.50029e-05	-1.66637e-10	-1.3234
151580799	chr4:151580799:G:C	2.74415e-08	2.66934	-1.22965	1.58078e-05	-1.4178	-1.31952
151581011	chr4:151581011:C:T	1.68976e-09	-1.66637e-10	-1.34777	6.60372e-05	-1.66637e-10	-1.30761
151581025	chr4:151581025:T:G	2.44831e-09	-0.976958	-3.48322e-10	5.26481e-05	-1.5342	-3.48322e-10
151581124	chr4:151581124:C:G	2.55001e-09	-1.66637e-10	-0.936261	9.49686e-05	-1.66637e-10	-0.944281
151581393	chr4:151581393:G:A	3.84069e-09	-1.66637e-10	-0.526705	0.000111837	-1.66637e-10	-0.780782
151581457	chr4:151581457:CAAG:C	2.17639e-09	-1.66637e-10	-1.09469	7.78591e-05	-1.66637e-10	-1.14293
151581601	chr4:151581601:A:G	3.01546e-09	-1.66637e-10	-0.768604	0.000144285	-1.66637e-10	-0.526036
151583024	chr4:151583024:G:T	1.68647e-09	-1.66637e-10	-1.34972	6.54567e-05	-1.66637e-10	-1.31644
151583045	chr4:151583045:G:A	1.68707e-09	-1.66637e-10	-1.34936	6.55878e-05	-1.66637e-10	-1.31444
151583225	chr4:151583225:C:G	1.4381e-09	-0.457614	-1.05142	1.12257e-05	-1.75926	-1.32036
151583227	chr4:151583227:A:G	3.80931e-09	-0.0519884	-0.482921	0.000156993	0.0442057	-0.48583
151583236	chr4:151583236:T:C	1.34572e-09	-1.57543	-3.48322e-10	4.31084e-05	-1.73411	-3.48322e-10
151583381	chr4:151583381:C:T	1.08136e-08	0.251503	0.256945	3.04181e-05	-1.72804	-0.354752
151583639	chr4:151583639:C:T	2.65431e-08	2.69295	-1.28654	1.51107e-05	-1.43167	-1.35076
151584082	chr4:151584082:G:C	3.07596e-08	2.90409	-1.35025	1.60525e-05	-1.46813	-1.25383
151584139	chr4:151584139:T:C	3.98101e-08	2.95796	-1.14619	2.33103e-05	-1.48425	-0.864686
151584943	chr4:151584943:G:A	2.06043e-09	-1.14944	-3.48322e-10	4.58997e-05	-1.67137	-3.48322e-10
151586503	chr4:151586503:C:T	2.19236e-09	-1.08738	-3.48322e-10	5.01847e-05	-1.58212	-3.48322e-10
151586846	chr4:151586846:G:GCA	2.44821e-08	2.55174	-1.22615	1.63829e-05	-1.38388	-1.31771
151587599	chr4:151587599:T:G	2.13125e-08	2.46815	-1.28121	1.61547e-05	-1.36497	-1.35065
151587966	chr4:151587966:G:A	2.35156e-08	2.54167	-1.25636	1.61959e-05	-1.38067	-1.3324
151588266	chr4:151588266:G:A	1.68474e-09	-1.66637e-10	-1.35075	6.46507e-05	-1.66637e-10	-1.32883
151588357	chr4:151588357:G:A	2.72153e-08	2.65193	-1.22051	1.59479e-05	-1.41375	-1.31475
151589413	chr4:151589413:T:G	2.44044e-08	2.62219	-1.29978	1.54183e-05	-1.41218	-1.35009
151589654	chr4:151589654:G:A	2.75509e-08	2.79091	-1.34724	1.69071e-05	-1.44044	-1.22965
151590041	chr4:151590041:C:T	2.7921e-08	2.70417	-1.24715	1.55557e-05	-1.42919	-1.32421
151590226	chr4:151590226:T:G	2.81875e-09	-1.66637e-10	-0.836064	8.43427e-05	-1.66637e-10	-1.06294
151590569	chr4:151590569:T:G	2.67978e-08	2.66982	-1.25386	1.56088e-05	-1.41949	-1.33051
151591583	chr4:151591583:C:T	2.41454e-09	-1.66637e-10	-0.990848	8.52976e-05	-1.66637e-10	-1.05168
151591901	chr4:151591901:A:G	2.3035e-09	-1.66637e-10	-1.03793	8.17267e-05	-1.66637e-10	-1.09445
151592043	chr4:151592043:C:T	1.35576e-08	0.334228	0.40036	3.44064e-05	-1.71646	-0.243122
151592054	chr4:151592054:A:G	2.41016e-09	-1.66637e-10	-0.992665	8.51577e-05	-1.66637e-10	-1.05332
151592280	chr4:151592280:G:A	2.91999e-08	2.7432	-1.24139	1.54275e-05	-1.44042	-1.32125
151592425	chr4:151592425:C:T	3.9464e-09	-1.75465	1.2551	0.00017665	-1.48119	1.15753
151592937	chr4:151592937:G:A	1.69902e-09	-1.66637e-10	-1.34231	6.4557e-05	-1.66637e-10	-1.33028
151593650	chr4:151593650:G:A	1.44169e-08	0.372202	0.423842	3.52352e-05	-1.71083	-0.224951
151593879	chr4:151593879:A:G	1.16247e-09	-1.72181	-3.48322e-10	6.13022e-05	-1.38201	-3.48322e-10
151594084	chr4:151594084:AC:A	2.61413e-09	-1.66637e-10	-0.911426	7.965e-05	-1.66637e-10	-1.12018
151594722	chr4:151594722:T:C	1.69133e-09	-1.66637e-10	-1.34684	6.62591e-05	-1.66637e-10	-1.30425
151595409	chr4:151595409:G:A	1.11716e-09	-1.76156	-3.48322e-10	5.71615e-05	-1.45195	-3.48322e-10
151595566	chr4:151595566:G:A	2.47414e-09	-1.66637e-10	-0.966462	0.00011471	-1.66637e-10	-0.755423
151595784	chr4:151595784:C:T	2.12814e-09	-1.66637e-10	-1.11711	9.11238e-05	-1.66637e-10	-0.985608
151595842	chr4:151595842:T:G	1.68486e-09	-1.66637e-10	-1.35067	6.49059e-05	-1.66637e-10	-1.32489
151596007	chr4:151596007:C:T	2.18186e-09	-1.66637e-10	-1.09218	7.31425e-05	-1.66637e-10	-1.20542
151596155	chr4:151596155:G:A	1.6995e-09	-1.66637e-10	-1.34202	6.35729e-05	-1.66637e-10	-1.34564
151596235	chr4:151596235:T:C	2.37516e-08	2.58921	-1.29392	1.55696e-05	-1.40193	-1.35058
151597042	chr4:151597042:A:G	1.78154e-09	-1.66637e-10	-1.29488	7.43289e-05	-1.66637e-10	-1.18933
151597152	chr4:151597152:T:A	1.69017e-09	-1.66637e-10	-1.34753	6.60985e-05	-1.66637e-10	-1.30668
151597601	chr4:151597601:G:T	2.3027e-08	2.56383	-1.29952	1.5674e-05	-1.3957	-1.35012
151598747	chr4:151598747:G:A	2.67293e-08	2.76334	-1.34994	1.61405e-05	-1.43317	-1.28333
151598931	chr4:151598931:G:T	2.56412e-08	2.67109	-1.29925	1.52082e-05	-1.42584	-1.35015
151599014	chr4:151599014:A:G	1.68629e-09	-1.66637e-10	-1.34983	6.54135e-05	-1.66637e-10	-1.3171
151599455	chr4:151599455:GC:G	2.77089e-08	2.68359	-1.2342	1.57395e-05	-1.42417	-1.31748
151599783	chr4:151599783:C:T	2.41141e-09	-1.66637e-10	-0.992143	8.51975e-05	-1.66637e-10	-1.05285
151600770	chr4:151600770:C:T	2.41141e-09	-1.66637e-10	-0.992143	8.51975e-05	-1.66637e-10	-1.05285
151600962	chr4:151600962:G:A	1.685e-09	-1.66637e-10	-1.35059	6.37649e-05	-1.66637e-10	-1.34262
151601174	chr4:151601174:T:A	2.70373e-08	2.65428	-1.22942	1.59317e-05	-1.41457	-1.31495
151601341	chr4:151601341:C:T	1.69067e-09	-1.66637e-10	-1.34723	6.61768e-05	-1.66637e-10	-1.3055
151601609	chr4:151601609:A:C	1.7673e-09	-1.66637e-10	-1.3029	6.43487e-05	-1.66637e-10	-1.33351
151602175	chr4:151602175:A:G	1.75578e-08	0.354857	0.638287	4.17536e-05	-1.71346	-0.0525818
151602724	chr4:151602724:A:G	1.68474e-09	-1.66637e-10	-1.35074	6.47917e-05	-1.66637e-10	-1.32665
151602776	chr4:151602776:C:T	1.77236e-09	-1.66637e-10	-1.30004	6.42813e-05	-1.66637e-10	-1.33456
151602842	chr4:151602842:G:A	1.69893e-09	-1.66637e-10	-1.34236	6.45524e-05	-1.66637e-10	-1.33035
151602903	chr4:151602903:T:C	2.31117e-08	2.56867	-1.30068	1.56794e-05	-1.3955	-1.34998
151602955	chr4:151602955:T:G	1.68542e-09	-1.66637e-10	-1.35034	6.42153e-05	-1.66637e-10	-1.33559
151603039	chr4:151603039:G:A	2.4728e-08	2.58167	-1.24609	1.6129e-05	-1.39354	-1.32367
151603100	chr4:151603100:C:T	1.39248e-08	0.356092	0.405223	3.46517e-05	-1.71313	-0.239347
151603262	chr4:151603262:A:G	2.32361e-08	2.54212	-1.26877	1.61088e-05	-1.3815	-1.33696
151603976	chr4:151603976:T:C	1.6989e-09	-1.66637e-10	-1.34237	6.45505e-05	-1.66637e-10	-1.33038
151604151	chr4:151604151:G:C	2.18175e-08	2.50529	-1.29493	1.59707e-05	-1.37655	-1.35052
151604167	chr4:151604167:A:G	2.31834e-08	2.57853	-1.30745	1.5658e-05	-1.3981	-1.34874
151604325	chr4:151604325:G:A	2.81574e-08	2.8161	-1.35065	1.62888e-05	-1.4461	-1.26125
151604509	chr4:151604509:C:T	2.5042e-08	2.6082	-1.26	1.58958e-05	-1.40149	-1.33029
151604728	chr4:151604728:A:C	1.7e-09	-1.66637e-10	-1.34173	6.46156e-05	-1.66637e-10	-1.32937
151604866	chr4:151604866:A:C	3.63998e-09	-0.580379	-3.48322e-10	5.59999e-05	-1.47248	-3.48322e-10
151605235	chr4:151605235:G:A	1.6854e-09	-1.66637e-10	-1.35035	6.51446e-05	-1.66637e-10	-1.32122
151605875	chr4:151605875:T:A	2.29203e-09	-1.66637e-10	-1.04292	7.3151e-05	-1.66637e-10	-1.2053
151606530	chr4:151606530:C:T	1.39004e-08	0.253181	0.50638	3.66429e-05	-1.7358	-0.160809
151606821	chr4:151606821:G:C	2.36508e-08	2.55226	-1.26121	1.61089e-05	-1.3847	-1.33376
151607077	chr4:151607077:A:G	2.11759e-08	2.4995	-1.319	1.60908e-05	-1.37447	-1.34512
151607325	chr4:151607325:G:A	2.60389e-08	2.62921	-1.24198	1.59397e-05	-1.40745	-1.32157
151607326	chr4:151607326:C:A	2.52968e-08	2.6003	-1.24198	1.60726e-05	-1.39914	-1.32157
151607361	chr4:151607361:A:G	2.58589e-08	2.62858	-1.24828	1.58963e-05	-1.40697	-1.32477
151608506	chr4:151608506:C:T	2.82418e-08	2.81763	-1.34918	1.6582e-05	-1.44656	-1.24295
151608772	chr4:151608772:C:T	1.68559e-09	-1.66637e-10	-1.35024	6.35767e-05	-1.66637e-10	-1.34558
151608897	chr4:151608897:C:T	2.41141e-09	-1.66637e-10	-0.992143	8.51975e-05	-1.66637e-10	-1.05285
151609052	chr4:151609052:C:T	1.259e-09	-1.64204	-3.48322e-10	5.36468e-05	-1.5154	-3.48322e-10
151609143	chr4:151609143:T:G	1.69893e-09	-1.66637e-10	-1.34236	6.45524e-05	-1.66637e-10	-1.33035
151609252	chr4:151609252:G:A	1.82356e-09	-1.27157	-3.48322e-10	4.20715e-05	-1.75846	-3.48322e-10
151609301	chr4:151609301:G:A	2.90072e-09	-0.807399	-3.48322e-10	0.000384667	0.45455	-3.48322e-10
151609829	chr4:151609829:C:T	2.65618e-08	2.64904	-1.24192	1.58538e-05	-1.41289	-1.32153
151609971	chr4:151609971:G:A	1.69893e-09	-1.66637e-10	-1.34236	6.45524e-05	-1.66637e-10	-1.33035
151610649	chr4:151610649:A:G	2.58443e-08	2.6377	-1.25797	1.57408e-05	-1.40925	-1.33232
151610664	chr4:151610664:T:C	2.26755e-08	2.54733	-1.2984	1.57786e-05	-1.38893	-1.35024
151611363	chr4:151611363:G:A	1.27312e-08	1.73202	-1.06031	4.09951e-05	-0.832414	-0.951961
151611530	chr4:151611530:G:A	2.51416e-08	2.58689	-1.23472	1.6195e-05	-1.39537	-1.31776
151611831	chr4:151611831:A:G	1.69863e-09	-1.66637e-10	-1.34253	6.35986e-05	-1.66637e-10	-1.34524
151612822	chr4:151612822:AT:A	6.72458e-09	-1.66637e-10	0.0334124	0.000369832	-1.66637e-10	0.41522
151612834	chr4:151612834:T:C	2.41141e-09	-1.66637e-10	-0.992143	8.51975e-05	-1.66637e-10	-1.05285
151614055	chr4:151614055:C:T	1.26965e-09	-0.51374	-1.11988	1.09653e-05	-1.76108	-1.34202
151614107	chr4:151614107:G:C	1.69404e-09	-1.66637e-10	-1.34524	6.42517e-05	-1.66637e-10	-1.33502
151614119	chr4:151614119:T:C	2.86481e-07	4.19737	-0.412049	2.04135e-05	-1.69846	-0.783171
151614273	chr4:151614273:A:G	2.25908e-09	-1.66637e-10	-1.0574	7.0859e-05	-1.66637e-10	-1.23714
151614288	chr4:151614288:A:G	5.19534e-09	-1.66637e-10	-0.224595	0.000152061	-1.66637e-10	-0.473547
151614764	chr4:151614764:A:G	2.44163e-08	2.58198	-1.25908	1.59842e-05	-1.39337	-1.33285
151614821	chr4:151614821:C:T	1.41896e-09	-1.52243	-3.48322e-10	4.23483e-05	-1.7519	-3.48322e-10
151615838	chr4:151615838:G:A	1.68507e-09	-1.66637e-10	-1.35055	6.50214e-05	-1.66637e-10	-1.32311
151616216	chr4:151616216:C:T	7.87827e-10	-1.01864	-1.09219	1.17254e-05	-1.70196	-1.33411
151616501	chr4:151616501:T:G	1.70857e-09	-1.66637e-10	-1.3367	6.40846e-05	-1.66637e-10	-1.33762
151616597	chr4:151616597:C:T	1.1463e-09	-1.73582	-3.48322e-10	5.86005e-05	-1.42708	-3.48322e-10
151616782	chr4:151616782:C:G	2.61539e-09	-1.66637e-10	-0.910945	7.74699e-05	-1.66637e-10	-1.14794
151618060	chr4:151618060:C:T	2.17067e-08	2.49452	-1.28926	1.60242e-05	-1.37298	-1.35074
151618527	chr4:151618527:A:G	2.68915e-08	2.76896	-1.34951	1.6084e-05	-1.43338	-1.28662
151618846	chr4:151618846:A:G	2.94668e-08	-1.66637e-10	1.51091	0.00085897	-1.66637e-10	1.25791
151619114	chr4:151619114:A:G	2.25902e-09	-1.66637e-10	-1.05743	7.0858e-05	-1.66637e-10	-1.23715
151619665	chr4:151619665:A:C	1.69873e-09	-1.66637e-10	-1.34248	6.45403e-05	-1.66637e-10	-1.33054
151620353	chr4:151620353:C:A	1.79102e-09	-1.66637e-10	-1.28957	7.23577e-05	-1.66637e-10	-1.2162
151620625	chr4:151620625:G:A	1.5394e-08	0.365152	0.496469	3.7422e-05	-1.711	-0.164569
151620938	chr4:151620938:C:G	3.527e-09	-1.66637e-10	-0.61191	0.000172779	-1.66637e-10	-0.345816
151621174	chr4:151621174:G:A	2.99659e-08	-1.66637e-10	1.52771	0.000872732	-1.66637e-10	1.2738
151621379	chr4:151621379:AGGTCTTTCC:A	1.66283e-08	0.574839	0.363908	3.48452e-05	-1.67484	-0.27207
151622705	chr4:151622705:A:G	2.38021e-08	2.54964	-1.25222	1.61856e-05	-1.38394	-1.32976
151622967	chr4:151622967:G:A	1.51167e-09	-1.45914	-3.48322e-10	0.00192803	2.06643	-3.48322e-10
151622972	chr4:151622972:G:A	1.70484e-09	-1.66637e-10	-1.33889	6.69876e-05	-1.66637e-10	-1.29332
151622973	chr4:151622973:C:T	1.70094e-09	-1.66637e-10	-1.34118	6.46685e-05	-1.66637e-10	-1.32855
151623526	chr4:151623526:T:G	2.95141e-08	-1.66637e-10	1.51251	0.000860006	-1.66637e-10	1.25911
151623534	chr4:151623534:TTTTTTTTTC:T	8.25729e-10	-0.787954	-1.27589	1.11152e-05	-1.76154	-1.32797
151623911	chr4:151623911:C:T	1.31675e-09	-0.474275	-1.12291	1.08878e-05	-1.76095	-1.34923
151623938	chr4:151623938:A:C	2.39444e-08	2.57765	-1.27428	1.59036e-05	-1.39215	-1.33913
151623965	chr4:151623965:C:T	1.96535e-09	-1.19668	-3.48322e-10	4.28016e-05	-1.74125	-3.48322e-10
151623986	chr4:151623986:G:C	2.40321e-09	-1.66637e-10	-0.99555	8.49323e-05	-1.66637e-10	-1.05597
151624815	chr4:151624815:G:A	1.68522e-09	-1.66637e-10	-1.35046	6.50836e-05	-1.66637e-10	-1.32215
151625066	chr4:151625066:G:A	1.81746e-09	-1.66637e-10	-1.27492	7.65823e-05	-1.66637e-10	-1.15946
151625968	chr4:151625968:C:T	3.97447e-09	-1.66637e-10	-0.492465	0.000199256	-1.66637e-10	-0.203234
151626442	chr4:151626442:A:G	2.52098e-08	2.57971	-1.22483	1.63117e-05	-1.39356	-1.31239
151626559	chr4:151626559:G:A	1.68597e-09	-1.66637e-10	-1.35002	6.53105e-05	-1.66637e-10	-1.31867
151626860	chr4:151626860:C:T	2.80068e-08	2.80902	-1.34893	1.58574e-05	-1.4439	-1.29029
151626903	chr4:151626903:T:C	1.69855e-09	-1.66637e-10	-1.34258	6.45297e-05	-1.66637e-10	-1.3307
151627086	chr4:151627086:G:T	2.5636e-08	2.72115	-1.34951	1.69733e-05	-1.42047	-1.24571
151627268	chr4:151627268:A:T	1.71346e-09	-1.66637e-10	-1.33384	6.61025e-05	-1.66637e-10	-1.30662
151627566	chr4:151627566:C:T	3.52708e-09	-1.66637e-10	-0.611887	0.000172774	-1.66637e-10	-0.345843
151627960	chr4:151627960:T:C	2.46269e-09	0.359437	-1.33054	1.14971e-05	-1.7052	-1.35053
151628095	chr4:151628095:G:A	2.52382e-08	2.60381	-1.2478	1.59692e-05	-1.39947	-1.3277
151628155	chr4:151628155:A:T	2.62197e-08	2.63688	-1.24272	1.58558e-05	-1.40904	-1.32525
151629027	chr4:151629027:G:T	2.40354e-09	-1.66637e-10	-0.995416	8.95586e-05	-1.66637e-10	-1.00293
151630509	chr4:151630509:G:A	6.00581e-09	-1.66637e-10	-0.0796288	0.000182584	-1.66637e-10	-0.290618
151630930	chr4:151630930:A:G	1.86291e-08	2.31143	-1.25906	1.71345e-05	-1.32426	-1.33247
151631645	chr4:151631645:C:T	2.32e-08	2.48995	-1.21816	2.03775e-05	-1.38169	-1.1017
151632060	chr4:151632060:C:T	5.59423e-10	-1.42959	-1.02361	1.41241e-05	-1.74336	-1.10658
151633710	chr4:151633710:G:A	1.38137e-08	0.753307	-3.48322e-10	0.000155773	-0.449428	-3.48322e-10
151633834	chr4:151633834:C:T	1.11848e-09	-1.76038	-3.48322e-10	6.47435e-05	-1.32739	-3.48322e-10
151633839	chr4:151633839:C:T	1.97311e-08	2.35447	-1.24463	1.70673e-05	-1.33819	-1.32247
151633954	chr4:151633954:A:G	2.13797e-08	2.43198	-1.24189	1.66817e-05	-1.36249	-1.32103
151634348	chr4:151634348:A:G	2.48214e-09	-0.963235	-3.48322e-10	4.97066e-05	-1.59169	-3.48322e-10
151634753	chr4:151634753:C:T	1.93217e-08	2.36273	-1.27386	1.67566e-05	-1.34027	-1.33877
151635340	chr4:151635340:G:A	1.7201e-09	-1.66637e-10	-1.32997	6.36893e-05	-1.66637e-10	-1.34381
151635675	chr4:151635675:A:ATT	1.71601e-09	-1.66637e-10	-1.33235	6.55151e-05	-1.66637e-10	-1.31555
151635812	chr4:151635812:A:G	2.24394e-09	-1.66637e-10	-1.06412	8.00241e-05	-1.66637e-10	-1.1155
151635880	chr4:151635880:T:C	3.6414e-09	-0.579987	-3.48322e-10	6.03562e-05	-1.39756	-3.48322e-10
151636191	chr4:151636191:A:G	4.94935e-09	-1.66637e-10	-0.273099	0.0001396	-1.66637e-10	-0.559049
151636634	chr4:151636634:C:T	2.41825e-08	2.66328	-1.35	1.69341e-05	-1.41731	-1.25118
151636760	chr4:151636760:C:T	1.7619e-09	-1.66637e-10	-1.30597	6.34486e-05	-1.66637e-10	-1.3476
151636761	chr4:151636761:G:A	1.68772e-09	-1.66637e-10	-1.34898	6.34795e-05	-1.66637e-10	-1.34711
151636785	chr4:151636785:A:G	1.94876e-09	-1.66637e-10	-1.20516	8.58837e-05	-1.66637e-10	-1.04483
151637486	chr4:151637486:C:T	3.06296e-09	-0.752976	-3.48322e-10	0.000413673	0.527249	-3.48322e-10
151637697	chr4:151637697:A:G	2.05968e-08	2.3587	-1.20592	1.67882e-05	-1.34267	-1.33448
151637826	chr4:151637826:A:G	1.95455e-08	2.37523	-1.27485	1.66875e-05	-1.34402	-1.33915
151639297	chr4:151639297:G:A	1.91784e-08	2.36211	-1.28068	1.6718e-05	-1.33998	-1.34136
151639510	chr4:151639510:A:G	2.27323e-09	-1.04743	-0.00372337	2.13105e-05	-1.6953	-0.743326
151639579	chr4:151639579:A:G	1.99387e-08	2.32587	-1.20557	1.69894e-05	-1.33089	-1.33435
151639896	chr4:151639896:T:C	2.32227e-08	2.51642	-1.24364	1.62175e-05	-1.38975	-1.32199
151640766	chr4:151640766:A:C	1.78773e-09	-1.66637e-10	-1.29141	6.37445e-05	-1.66637e-10	-1.34294
151640806	chr4:151640806:G:A	1.74665e-09	-1.66637e-10	-1.31466	6.33311e-05	-1.66637e-10	-1.34945
151641053	chr4:151641053:TG:T	2.21351e-08	2.50848	-1.28367	1.59462e-05	-1.38615	-1.34245
151641560	chr4:151641560:A:G	4.27188e-09	-1.66637e-10	-0.420304	0.000128078	-1.66637e-10	-0.645188
151641574	chr4:151641574:T:C	1.98534e-08	2.39296	-1.27694	1.65745e-05	-1.35	-1.33996
151641925	chr4:151641925:G:A	2.77026e-09	-1.66637e-10	-0.853417	9.02159e-05	-1.66637e-10	-0.995621
151642316	chr4:151642316:A:G	1.70183e-09	-1.66637e-10	-1.34065	6.47364e-05	-1.66637e-10	-1.3275
151642672	chr4:151642672:G:A	1.77427e-09	-1.66637e-10	-1.29897	6.35689e-05	-1.66637e-10	-1.3457
151642913	chr4:151642913:T:C	2.10751e-08	2.44068	-1.26495	1.64096e-05	-1.36486	-1.3351
151642917	chr4:151642917:T:G	2.1881e-08	2.4834	-1.27014	1.61668e-05	-1.37759	-1.33728
151643306	chr4:151643306:C:CTTTTTTCT	2.27938e-08	2.45955	-1.20542	1.68609e-05	-1.37113	-1.3017
151643459	chr4:151643459:A:G	1.53623e-07	4.41176	-1.24962	1.21717e-05	-1.66791	-1.3308
151643466	chr4:151643466:A:G	2.01715e-09	-1.66637e-10	-1.17067	6.9175e-05	-1.66637e-10	-1.26119
151643514	chr4:151643514:A:G	1.68473e-09	-1.66637e-10	-1.35075	6.3891e-05	-1.66637e-10	-1.34065
151644126	chr4:151644126:TAATGACCAAAATA:GAATGACCAAAATA	3.41161e-09	-1.66637e-10	-0.645171	0.000166367	-1.66637e-10	-0.38363
151644222	chr4:151644222:C:T	2.48673e-08	2.68899	-1.34779	1.69952e-05	-1.43096	-1.23394
151644271	chr4:151644271:CA:C	1.80164e-09	-1.66637e-10	-1.28366	6.39386e-05	-1.66637e-10	-1.3399
151644670	chr4:151644670:A:C	1.76954e-09	-1.66637e-10	-1.30164	6.36213e-05	-1.66637e-10	-1.34488
151644843	chr4:151644843:T:C	1.78345e-09	-1.66637e-10	-1.29381	6.38739e-05	-1.66637e-10	-1.34092
151644851	chr4:151644851:G:C	1.76652e-09	-1.66637e-10	-1.30334	6.36368e-05	-1.66637e-10	-1.34464
151645013	chr4:151645013:A:G	2.34594e-09	-1.66637e-10	-1.01967	7.26884e-05	-1.66637e-10	-1.21165
151645179	chr4:151645179:C:T	1.83787e-09	-1.66637e-10	-1.26375	6.43036e-05	-1.66637e-10	-1.33421
151646087	chr4:151646087:A:G	1.46474e-08	-0.0344314	0.846335	3.96935e-05	-1.64613	-0.170513
151646262	chr4:151646262:A:G	2.94415e-09	-1.66637e-10	-0.792537	0.000139496	-1.66637e-10	-0.559789
151646457	chr4:151646457:T:A	1.68487e-09	-1.66637e-10	-1.35067	6.38285e-05	-1.66637e-10	-1.34163
151646770	chr4:151646770:T:A	1.6277e-08	-1.66637e-10	0.917396	0.000486693	-1.66637e-10	0.689806
151647035	chr4:151647035:G:A	3.09421e-09	-1.66637e-10	-0.742823	0.000111575	-1.66637e-10	-0.783128
151647047	chr4:151647047:G:T	1.71264e-09	-1.66637e-10	-1.33432	6.33299e-05	-1.66637e-10	-1.34947
151647326	chr4:151647326:C:A	4.97417e-08	3.18862	-1.15414	2.14491e-05	-1.55495	-0.877196
151647488	chr4:151647488:C:A	1.79724e-09	-1.66637e-10	-1.28611	7.15188e-05	-1.66637e-10	-1.22787
151648412	chr4:151648412:G:A	5.83353e-09	-1.66637e-10	-0.108734	0.000161394	-1.66637e-10	-0.413981
151648483	chr4:151648483:T:A	1.71332e-08	0.618697	0.349965	3.54189e-05	-1.66052	-0.270064
151648712	chr4:151648712:T:C	4.73036e-09	-0.318356	-3.48322e-10	5.24322e-05	-1.53831	-3.48322e-10
151648810	chr4:151648810:G:A	1.18645e-08	0.601192	-3.48322e-10	0.000115533	-0.748268	-3.48322e-10
151649235	chr4:151649235:T:G	1.70267e-08	-1.66637e-10	0.962426	0.000507936	-1.66637e-10	0.732529
151649244	chr4:151649244:A:G	1.22175e-09	-1.67207	-3.48322e-10	4.66759e-05	-1.6546	-3.48322e-10
151649383	chr4:151649383:G:A	2.0713e-09	-1.66637e-10	-1.14418	6.99182e-05	-1.66637e-10	-1.2505
151650373	chr4:151650373:G:T	2.40651e-09	-1.66637e-10	-0.99418	7.83059e-05	-1.66637e-10	-1.1372
151650559	chr4:151650559:C:T	6.67179e-09	-1.66637e-10	0.025531	0.000200807	-1.66637e-10	-0.195481
151651147	chr4:151651147:A:G	2.46783e-09	-1.66637e-10	-0.969019	7.53785e-05	-1.66637e-10	-1.1753
151651546	chr4:151651546:T:C	4.49338e-08	0.203675	1.72916	8.67982e-05	-1.72606	0.691818
151651785	chr4:151651785:T:C	1.75178e-09	-1.66637e-10	-1.31172	6.8568e-05	-1.66637e-10	-1.27
151651813	chr4:151651813:C:A	4.32919e-09	-1.66637e-10	-0.406975	0.000122392	-1.66637e-10	-0.6906
151652371	chr4:151652371:C:T	1.35309e-09	-1.56996	-3.48322e-10	4.34567e-05	-1.72606	-3.48322e-10
151652940	chr4:151652940:T:A	2.16496e-09	-1.66637e-10	-1.09995	7.09456e-05	-1.66637e-10	-1.23591
151653075	chr4:151653075:C:T	2.02773e-09	-1.66637e-10	-1.16544	6.88435e-05	-1.66637e-10	-1.26599
151653322	chr4:151653322:T:C	2.87259e-09	-1.66637e-10	-0.817144	9.02266e-05	-1.66637e-10	-0.995503
151653459	chr4:151653459:A:G	1.71902e-09	-1.66637e-10	-1.3306	6.36294e-05	-1.66637e-10	-1.34475
151653787	chr4:151653787:G:A	2.15221e-09	-1.66637e-10	-1.10586	7.0655e-05	-1.66637e-10	-1.24002
151653927	chr4:151653927:T:C	4.81624e-08	0.228912	1.77331	9.02336e-05	-1.72265	0.727227
151654144	chr4:151654144:A:G	1.97214e-09	-1.66637e-10	-1.19324	6.75772e-05	-1.66637e-10	-1.28456
151654305	chr4:151654305:G:C	1.72678e-09	-1.66637e-10	-1.3261	6.83383e-05	-1.66637e-10	-1.27336
151654519	chr4:151654519:C:T	2.43847e-09	-1.66637e-10	-0.980987	8.63072e-05	-1.66637e-10	-1.03991
151655153	chr4:151655153:C:T	2.74968e-09	-1.66637e-10	-0.860871	8.15807e-05	-1.66637e-10	-1.09623
151655792	chr4:151655792:C:CT	1.69189e-09	-1.66637e-10	-1.34651	6.33322e-05	-1.66637e-10	-1.34943
151656245	chr4:151656245:C:T	1.29895e-09	-1.6108	-3.48322e-10	4.20417e-05	-1.75916	-3.48322e-10
151656374	chr4:151656374:C:T	1.3179e-09	-1.59632	-3.48322e-10	4.40069e-05	-1.71348	-3.48322e-10
151656683	chr4:151656683:T:C	2.37038e-09	-1.66637e-10	-1.00931	8.40991e-05	-1.66637e-10	-1.06583
151656950	chr4:151656950:C:T	3.56292e-09	-1.66637e-10	-0.601776	0.000107916	-1.66637e-10	-0.816471
151657804	chr4:151657804:A:G	1.52273e-08	0.430934	0.4198	3.7396e-05	-1.69442	-0.181838
151658175	chr4:151658175:G:A	1.91971e-09	-1.66637e-10	-1.22018	6.88483e-05	-1.66637e-10	-1.26592
151658333	chr4:151658333:G:A	7.26299e-09	1.32977	-1.21934	1.5493e-05	-1.69546	-1.06198
151658517	chr4:151658517:G:A	1.21107e-09	-0.330444	-1.35041	1.10623e-05	-1.75237	-1.34191
151658630	chr4:151658630:C:T	2.63705e-09	-1.66637e-10	-0.902695	7.90505e-05	-1.66637e-10	-1.12774
151658858	chr4:151658858:A:G	1.77286e-09	-1.66637e-10	-1.29976	7.28988e-05	-1.66637e-10	-1.20876
151658948	chr4:151658948:C:T	2.08102e-09	-1.66637e-10	-1.1395	9.41182e-05	-1.66637e-10	-0.953276
151659364	chr4:151659364:A:G	4.11732e-07	3.8809	0.267115	4.04182e-05	-1.63234	-0.166212
151659526	chr4:151659526:T:C	2.16218e-08	0.383453	0.817892	6.02886e-05	-1.68429	0.285603
151659683	chr4:151659683:C:T	1.89991e-09	-1.66637e-10	-1.23055	6.54982e-05	-1.66637e-10	-1.31581
151659705	chr4:151659705:G:A	1.69146e-09	-1.66637e-10	-1.34677	6.40097e-05	-1.66637e-10	-1.33879
151659863	chr4:151659863:G:A	3.43011e-09	-1.66637e-10	-0.639765	0.000104503	-1.66637e-10	-0.848609
151659919	chr4:151659919:C:T	3.39214e-09	-1.66637e-10	-0.650895	0.000103533	-1.66637e-10	-0.857936
151660157	chr4:151660157:G:T	1.44346e-08	0.453352	0.343923	3.53154e-05	-1.69059	-0.242921
151660396	chr4:151660396:GGGAAGAGAATGAATGAATTT:G	1.75347e-08	0.553389	0.438435	3.89085e-05	-1.6711	-0.165509
151661260	chr4:151661260:CT:C	2.14929e-09	-1.66637e-10	-1.10722	7.06269e-05	-1.66637e-10	-1.24042
151661366	chr4:151661366:G:A	2.08612e-09	-1.66637e-10	-1.13705	7.34027e-05	-1.66637e-10	-1.20187
151662374	chr4:151662374:C:T	1.25101e-09	-1.64841	-3.48322e-10	4.5464e-05	-1.68091	-3.48322e-10
151662454	chr4:151662454:T:G	3.34607e-09	-1.66637e-10	-0.664569	0.000102303	-1.66637e-10	-0.869886
151662685	chr4:151662685:G:A	2.39202e-09	-1.66637e-10	-1.00022	7.37632e-05	-1.66637e-10	-1.19697
151663999	chr4:151663999:C:T	1.21199e-09	-0.545547	-1.13455	1.50091e-05	-1.76116	-1.02801
151664608	chr4:151664608:G:A	1.91279e-09	-1.66637e-10	-1.22379	6.52469e-05	-1.66637e-10	-1.31965
151664611	chr4:151664611:G:A	2.99037e-09	-1.66637e-10	-0.77696	9.32611e-05	-1.66637e-10	-0.962424
151665219	chr4:151665219:G:A	2.72711e-09	-1.66637e-10	-0.869113	8.79245e-05	-1.66637e-10	-1.02135
151665270	chr4:151665270:T:C	2.04096e-08	0.307538	0.836111	6.01322e-05	-1.69824	0.296956
151665972	chr4:151665972:G:A	4.77702e-09	-1.66637e-10	-0.308539	0.000170519	-1.66637e-10	-0.358978
151665994	chr4:151665994:G:A	1.3556e-08	0.473598	0.260878	3.29875e-05	-1.6871	-0.314593
151666212	chr4:151666212:G:C	2.29093e-08	0.219275	1.03991	7.11705e-05	-1.71266	0.479909
151666554	chr4:151666554:C:T	7.88266e-09	-1.66637e-10	0.192309	0.000528331	-1.66637e-10	0.771896
151666651	chr4:151666651:A:G	2.17527e-09	-1.66637e-10	-1.09521	8.95731e-05	-1.66637e-10	-1.00277
151667139	chr4:151667139:A:G	3.34129e-09	-1.66637e-10	-0.666001	0.000102185	-1.66637e-10	-0.871047
151667141	chr4:151667141:C:T	5.163e-08	0.413231	1.65852	0.000102801	-1.69822	0.833186
151667269	chr4:151667269:A:C	3.39832e-07	3.88841	0.0676869	3.40482e-05	-1.63362	-0.336436
151667848	chr4:151667848:C:T	4.38211e-09	-1.66637e-10	-0.394827	0.000129635	-1.66637e-10	-0.633103
151667923	chr4:151667923:A:T	2.04969e-09	-1.66637e-10	-1.15467	9.21734e-05	-1.66637e-10	-0.974156
151667977	chr4:151667977:C:T	2.94998e-08	0.399664	1.11236	7.80039e-05	-1.68127	0.540199
151668283	chr4:151668283:A:G	2.53012e-09	-1.66637e-10	-0.944091	8.92833e-05	-1.66637e-10	-1.00601
151668287	chr4:151668287:G:A	6.4392e-09	0.334951	-0.344904	3.25448e-05	-1.39138	-0.623826
151668467	chr4:151668467:G:A	1.20367e-09	-1.68698	-3.48322e-10	0.000103841	-0.85497	-3.48322e-10
151668519	chr4:151668519:T:C	2.26475e-08	0.34466	0.903033	6.40031e-05	-1.69188	0.352987
151668708	chr4:151668708:A:G	1.82583e-09	-1.66637e-10	-1.27032	6.42486e-05	-1.66637e-10	-1.33507
151668739	chr4:151668739:G:A	1.73683e-08	0.570562	0.411729	3.82035e-05	-1.66851	-0.186396
151668842	chr4:151668842:AGGCAGAGCTGGTTCAAGCCAGCCTGG:A	4.26829e-08	0.309149	1.57229	8.62922e-05	-1.7077	0.667617
151668908	chr4:151668908:A:G	3.32159e-09	0.0354525	-0.707365	3.16662e-05	-1.47538	-0.567194
151669013	chr4:151669013:C:T	1.14553e-08	0.237849	0.32825	3.97657e-05	-1.70931	-0.105517
151669020	chr4:151669020:G:A	2.66464e-08	0.300529	1.10977	7.67563e-05	-1.69934	0.542147
151669185	chr4:151669185:G:T	1.12518e-07	0.336669	2.51409	0.000184123	-1.70371	1.42149
151669776	chr4:151669776:G:A	1.44702e-08	0.505468	0.294264	3.46278e-05	-1.68049	-0.272682
151670235	chr4:151670235:G:A	4.46727e-08	0.306064	1.62094	9.00686e-05	-1.70793	0.710671
151671039	chr4:151671039:T:C	1.71314e-07	3.71671	-0.445573	2.34443e-05	-1.63643	-0.706768
151671781	chr4:151671781:A:G	1.41632e-07	3.70019	-0.619316	2.08306e-05	-1.60488	-0.856526
151672230	chr4:151672230:A:G	1.09196e-08	0.335917	0.182287	3.0404e-05	-1.71091	-0.372346
151672257	chr4:151672257:T:C	1.8311e-07	3.94104	-0.603308	2.04581e-05	-1.63544	-0.844011
151672258	chr4:151672258:C:T	2.10875e-09	-1.66637e-10	-1.12626	6.97358e-05	-1.66637e-10	-1.25311
151672318	chr4:151672318:C:A	1.13601e-09	-1.74483	-3.48322e-10	5.75364e-05	-1.44541	-3.48322e-10
151673573	chr4:151673573:A:G	1.94726e-08	0.551483	0.54517	4.24797e-05	-1.67208	-0.076717
151673662	chr4:151673662:T:C	1.59326e-07	3.71765	-0.519057	2.21833e-05	-1.62678	-0.771703
151674145	chr4:151674145:C:T	1.72049e-09	-1.66637e-10	-1.32975	6.90083e-05	-1.66637e-10	-1.2636
151674645	chr4:151674645:C:T	4.25926e-09	-1.66637e-10	-0.423262	0.000126515	-1.66637e-10	-0.657465
151674684	chr4:151674684:C:G	2.42311e-07	4.14356	-0.525697	2.11424e-05	-1.66714	-0.779404
151674994	chr4:151674994:G:A	1.74335e-09	-1.66637e-10	-1.31655	7.11209e-05	-1.66637e-10	-1.23345
151675356	chr4:151675356:T:C	1.42063e-07	3.55301	-0.469092	2.37546e-05	-1.60004	-0.73001
151675374	chr4:151675374:C:T	2.19882e-08	0.602221	0.615927	4.53313e-05	-1.66161	-0.0222198
151675388	chr4:151675388:T:C	4.47779e-07	3.65071	0.581236	5.41595e-05	-1.61525	0.109357
151675401	chr4:151675401:T:C	2.47857e-09	-1.66637e-10	-0.964674	8.54393e-05	-1.66637e-10	-1.05002
151675516	chr4:151675516:G:A	1.44043e-07	3.70617	-0.608421	2.11403e-05	-1.59803	-0.848611
151675995	chr4:151675995:A:G	1.84347e-08	0.450483	0.591395	4.32276e-05	-1.6915	-0.0398453
151676530	chr4:151676530:AGGCTTGGGAATCCT:A	1.19087e-09	-1.69768	-3.48322e-10	4.42096e-05	-1.70889	-3.48322e-10
151677451	chr4:151677451:C:T	1.64422e-07	3.83227	-0.60219	2.08004e-05	-1.61924	-0.843613
151677840	chr4:151677840:C:T	1.51691e-07	3.73719	-0.587703	2.13909e-05	-1.60339	-0.831471
151678222	chr4:151678222:C:A	7.02185e-07	3.67741	1.00443	8.17268e-05	-1.5922	0.497751
151678316	chr4:151678316:C:G	3.97602e-09	-1.66637e-10	-0.492074	0.000151874	-1.66637e-10	-0.474774
151678500	chr4:151678500:A:T	6.01233e-07	3.84952	0.677108	5.89443e-05	-1.62091	0.199678
151678750	chr4:151678750:G:A	8.02812e-07	3.80144	1.01433	8.07485e-05	-1.61305	0.506559
151679218	chr4:151679218:C:T	8.14679e-07	3.87315	0.957288	7.58581e-05	-1.62548	0.45652
151679299	chr4:151679299:A:G	8.40937e-07	3.88921	0.972948	7.6722e-05	-1.62811	0.470474
151679547	chr4:151679547:T:C	9.37628e-08	3.86423	-1.19582	1.42102e-05	-1.62567	-1.2182
151679994	chr4:151679994:T:G	9.67144e-08	3.87999	-1.18058	1.43621e-05	-1.62859	-1.20465
151680171	chr4:151680171:A:G	1.91178e-09	-1.66637e-10	-1.22432	6.46976e-05	-1.66637e-10	-1.3281
151680201	chr4:151680201:A:G	8.60261e-07	3.933	0.951877	7.47862e-05	-1.63493	0.451732
151680314	chr4:151680314:C:T	2.89431e-09	-1.66637e-10	-0.80961	9.06666e-05	-1.66637e-10	-0.990638
151680423	chr4:151680423:T:TA	1.84827e-09	-1.66637e-10	-1.25811	6.38795e-05	-1.66637e-10	-1.34083
151680689	chr4:151680689:G:A	6.24054e-09	0.462588	-0.503879	2.67269e-05	-1.44672	-0.765432
151680799	chr4:151680799:G:A	1.80311e-09	-1.66637e-10	-1.28284	6.39982e-05	-1.66637e-10	-1.33897
151680814	chr4:151680814:G:A	2.92921e-09	-1.66637e-10	-0.797623	0.000138575	-1.66637e-10	-0.566418
151680890	chr4:151680890:T:C	1.31776e-09	-1.59642	-3.48322e-10	4.39255e-05	-1.71533	-3.48322e-10
151681447	chr4:151681447:TA:T	8.03297e-07	3.87284	0.943524	7.49081e-05	-1.62529	0.443723
151681646	chr4:151681646:A:G	7.70288e-07	3.79215	0.982254	7.85385e-05	-1.61265	0.478411
151681834	chr4:151681834:A:G	3.95909e-09	-1.66637e-10	-0.496342	0.000118727	-1.66637e-10	-0.721002
151681953	chr4:151681953:A:G	2.29078e-08	0.526861	0.732258	4.87308e-05	-1.67831	0.0667929
151681979	chr4:151681979:A:T	3.79964e-09	-1.66637e-10	-0.537449	0.000114644	-1.66637e-10	-0.755993
151682025	chr4:151682025:A:G	7.31263e-07	3.81869	0.903729	7.29477e-05	-1.61705	0.408964
151682126	chr4:151682126:G:A	7.11473e-07	3.84337	0.851615	6.93874e-05	-1.62106	0.362941
151682205	chr4:151682205:G:A	7.6756e-07	3.89527	0.875595	7.02935e-05	-1.62933	0.384178
151682323	chr4:151682323:C:T	6.64088e-07	3.66867	0.957385	7.84376e-05	-1.59196	0.456435
151682376	chr4:151682376:C:G	6.39088e-07	3.63635	0.951335	7.84878e-05	-1.58603	0.451151
151682463	chr4:151682463:T:C	8.38694e-07	3.96035	0.899139	7.10943e-05	-1.63925	0.405433
151682503	chr4:151682503:C:T	6.32922e-07	3.6083	0.969686	8.01479e-05	-1.58197	0.468017
151682713	chr4:151682713:T:C	7.105e-07	4.009	0.684613	5.84555e-05	-1.64487	0.215304
151682831	chr4:151682831:G:A	4.01876e-09	-1.66637e-10	-0.481382	0.00012033	-1.66637e-10	-0.70759
151682879	chr4:151682879:G:A	9.98597e-07	3.87246	1.16153	9.08821e-05	-1.62821	0.639951
151683065	chr4:151683065:C:T	2.35062e-09	-1.66637e-10	-1.01768	7.69148e-05	-1.66637e-10	-1.15513
151683179	chr4:151683179:C:G	8.11951e-07	3.83914	0.987941	7.82554e-05	-1.62045	0.482604
151683368	chr4:151683368:C:T	8.06935e-07	3.84613	0.974758	7.72554e-05	-1.62185	0.471142
151683391	chr4:151683391:T:C	8.11131e-07	3.81652	1.00955	8.00568e-05	-1.61704	0.501952
151683406	chr4:151683406:C:T	6.61613e-07	4.01159	0.610733	5.3895e-05	-1.64659	0.135798
151683567	chr4:151683567:T:C	8.41067e-07	3.85354	1.00877	7.95207e-05	-1.62347	0.501658
151683571	chr4:151683571:T:C	9.21865e-07	3.91916	1.03488	8.05622e-05	-1.6336	0.524799
151683875	chr4:151683875:C:T	9.38941e-08	3.8245	-1.15469	1.48366e-05	-1.62051	-1.18022
151684128	chr4:151684128:T:C	3.06812e-09	-1.66637e-10	-0.751293	9.55746e-05	-1.66637e-10	-0.93792
151684160	chr4:151684160:C:A	4.25987e-07	3.8218	0.360256	4.44386e-05	-1.61811	-0.0856126
151684297	chr4:151684297:A:G	2.14026e-06	3.47838	2.31794	0.000344112	-1.5592	1.90234
151684469	chr4:151684469:G:A	4.79005e-07	3.94147	0.35788	4.35103e-05	-1.63744	-0.0873905
151684568	chr4:151684568:G:C	8.73387e-09	0.445834	-0.150983	2.42537e-05	-1.69236	-0.616897
151685109	chr4:151685109:C:T	3.52155e-09	-1.66637e-10	-0.613456	9.76664e-05	-1.66637e-10	-0.916269
151685395	chr4:151685395:G:A	1.31185e-09	-0.279305	-1.32161	2.06722e-05	-1.1193	-1.34974
151685421	chr4:151685421:T:C	2.38894e-07	3.02047	0.583191	6.18983e-05	-1.49385	0.121512
151685430	chr4:151685430:C:T	2.38929e-09	-1.00136	-3.48322e-10	4.28275e-05	-1.74065	-3.48322e-10
151685550	chr4:151685550:T:G	2.36899e-07	2.94026	0.655017	6.82933e-05	-1.46288	0.188868
151685571	chr4:151685571:C:T	2.0521e-09	-0.213297	-0.940198	2.31796e-05	-1.14917	-1.20538
151685666	chr4:151685666:A:G	1.92604e-09	-0.275003	-0.941887	2.40807e-05	-1.10733	-1.20909
151685671	chr4:151685671:G:A	1.85491e-09	-0.253259	-1.00126	2.29718e-05	-1.12118	-1.24238
151685890	chr4:151685890:AG:A	1.84385e-09	-0.262695	-0.997809	2.31452e-05	-1.11528	-1.24076
151686039	chr4:151686039:C:T	1.54183e-09	-0.371502	-1.06788	2.37783e-05	-1.0522	-1.27685
151686126	chr4:151686126:C:T	1.51593e-09	-0.3879	-1.06843	2.40212e-05	-1.04166	-1.27723
151686166	chr4:151686166:C:A	1.30171e-09	-0.290527	-1.31815	2.1223e-05	-1.09202	-1.35072
151686290	chr4:151686290:T:C	2.09488e-09	-0.0543975	-1.07846	1.93143e-05	-1.25454	-1.28244
151686396	chr4:151686396:A:C	2.08736e-09	0.121296	-1.25775	1.68102e-05	-1.32777	-1.34807
151686434	chr4:151686434:A:G	1.70221e-09	-0.298374	-1.04205	2.28501e-05	-1.10588	-1.263
151686471	chr4:151686471:A:G	1.84683e-09	-0.147585	-1.1113	2.01879e-05	-1.19975	-1.29299
151686779	chr4:151686779:T:C	1.42464e-09	-0.349083	-1.16935	2.23604e-05	-1.07147	-1.31907
151687069	chr4:151687069:C:T	1.29271e-07	1.18827	1.80128	0.000112473	-1.52169	0.74657
151687738	chr4:151687738:C:T	2.40749e-09	-1.66637e-10	-0.993772	9.32928e-05	-1.66637e-10	-0.962084
151688137	chr4:151688137:C:T	1.67154e-09	-0.314683	-1.04393	2.29349e-05	-1.10029	-1.26488
151688152	chr4:151688152:G:A	1.81486e-09	-0.223757	-1.05259	2.14331e-05	-1.16334	-1.26954
151688404	chr4:151688404:C:A	2.08999e-09	-1.66637e-10	-1.1352	6.93702e-05	-1.66637e-10	-1.25837
151688542	chr4:151688542:A:G	3.63461e-08	2.4076	-0.68687	2.80656e-05	-1.3482	-0.81508
151688548	chr4:151688548:A:C	3.82711e-08	2.50908	-0.736737	2.60972e-05	-1.37849	-0.857508
151688632	chr4:151688632:C:T	1.51328e-09	-1.45808	-3.48322e-10	0.000134868	-0.593531	-3.48322e-10
151688674	chr4:151688674:A:C	4.92039e-08	2.02362	-3.48322e-10	0.000208163	-0.159506	-3.48322e-10
151688846	chr4:151688846:C:CA	1.21778e-09	-0.536287	-1.13904	2.50624e-05	-0.991565	-1.28489
151688876	chr4:151688876:T:G	3.43478e-09	-1.66637e-10	-0.638404	0.000113295	-1.66637e-10	-0.767828
151688965	chr4:151688965:T:C	8.70451e-08	2.49686	0.0972062	7.34749e-05	-1.44085	0.239969
151689166	chr4:151689166:C:T	2.98534e-08	1.15246	0.371487	3.53346e-05	-1.52268	-0.410282
151689435	chr4:151689435:T:G	6.27804e-10	-1.0327	-1.30518	3.69147e-05	-0.548891	-1.34033
151689517	chr4:151689517:A:G	1.5646e-09	-1.42472	-3.48322e-10	4.29839e-05	-1.737	-3.48322e-10
151689698	chr4:151689698:A:G	2.96771e-09	-1.66637e-10	-0.784566	0.000140375	-1.66637e-10	-0.553512
151689742	chr4:151689742:T:C	1.09258e-08	0.629838	-0.111068	2.41184e-05	-1.62294	-0.69191
151689797	chr4:151689797:A:G	1.16446e-08	1.0049	-0.422416	2.32857e-05	-1.54816	-0.801825
151689807	chr4:151689807:C:T	3.41836e-09	-1.66637e-10	-0.643194	9.54089e-05	-1.66637e-10	-0.939655
151690162	chr4:151690162:C:T	1.78699e-09	-1.66637e-10	-1.29183	6.59169e-05	-1.66637e-10	-1.30943
151690314	chr4:151690314:T:G	3.43063e-09	-1.66637e-10	-0.639612	9.56462e-05	-1.66637e-10	-0.937171
151690375	chr4:151690375:C:T	7.79374e-09	0.180964	-3.48322e-10	0.000284509	0.152936	-3.48322e-10
151690465	chr4:151690465:T:C	3.46835e-09	-1.66637e-10	-0.628677	9.64496e-05	-1.66637e-10	-0.928807
151690522	chr4:151690522:C:T	5.02053e-09	0.345338	-0.604159	6.9961e-05	-1.04153	-0.208356
151690986	chr4:151690986:G:C	3.5728e-09	-1.66637e-10	-0.599007	9.86932e-05	-1.66637e-10	-0.905811
151691297	chr4:151691297:T:C	8.22697e-09	0.862502	-0.627441	1.80404e-05	-1.56266	-1.04255
151691536	chr4:151691536:C:T	3.433e-09	-1.66637e-10	-0.638921	9.57226e-05	-1.66637e-10	-0.936373
151691842	chr4:151691842:G:A	1.18813e-08	0.95568	-0.353075	2.42243e-05	-1.56195	-0.74852
151692102	chr4:151692102:T:C	1.06819e-08	0.843751	-0.347562	2.36425e-05	-1.5914	-0.743387
151692328	chr4:151692328:C:T	1.18744e-08	0.876516	-0.274485	2.52814e-05	-1.58107	-0.686685
151692390	chr4:151692390:A:G	1.22842e-08	0.994253	-0.358294	2.43893e-05	-1.5514	-0.752285
151692434	chr4:151692434:T:A	1.88919e-09	-1.66637e-10	-1.23621	6.51907e-05	-1.66637e-10	-1.32051
151692687	chr4:151692687:C:T	2.80133e-09	-1.66637e-10	-0.842264	9.00376e-05	-1.66637e-10	-0.9976
151692800	chr4:151692800:G:A	3.65173e-08	2.03086	-0.305426	3.59961e-05	-1.26774	-0.646675
151693084	chr4:151693084:C:T	4.21112e-09	-1.66637e-10	-0.434628	0.000164991	-1.66637e-10	-0.391937
151693092	chr4:151693092:C:T	3.45791e-09	-1.66637e-10	-0.631693	9.62551e-05	-1.66637e-10	-0.930825
151693281	chr4:151693281:T:C	1.27976e-08	1.01925	-0.342355	2.48714e-05	-1.54416	-0.739949
151693387	chr4:151693387:T:A	1.22847e-08	1.03909	-0.403094	2.38643e-05	-1.53848	-0.786961
151693668	chr4:151693668:C:G	1.76202e-09	-1.66637e-10	-1.3059	7.23351e-05	-1.66637e-10	-1.21652
151693712	chr4:151693712:G:A	5.59557e-09	-0.150381	-3.48322e-10	8.50846e-05	-1.05418	-3.48322e-10
151693828	chr4:151693828:G:C	4.90924e-08	1.14723	0.874117	5.12346e-05	-1.52852	-0.0328937
151694641	chr4:151694641:A:C	1.72068e-09	-1.66637e-10	-1.32964	6.40201e-05	-1.66637e-10	-1.33863
151694865	chr4:151694865:A:C	4.21347e-09	-1.66637e-10	-0.434069	0.000165082	-1.66637e-10	-0.391384
151695084	chr4:151695084:G:A	1.16985e-08	0.97143	-0.38433	2.37717e-05	-1.55712	-0.772208
151695543	chr4:151695543:G:A	1.80078e-09	-1.66637e-10	-1.28414	6.34714e-05	-1.66637e-10	-1.34724
151695608	chr4:151695608:G:T	3.45766e-09	-1.66637e-10	-0.631765	9.62515e-05	-1.66637e-10	-0.930862
151696121	chr4:151696121:A:G	3.38396e-09	-1.66637e-10	-0.653311	0.000154213	-1.66637e-10	-0.459492
151696293	chr4:151696293:C:A	3.44265e-09	-1.66637e-10	-0.636117	9.5926e-05	-1.66637e-10	-0.934251
151696357	chr4:151696357:T:C	3.44265e-09	-1.66637e-10	-0.636117	9.5926e-05	-1.66637e-10	-0.934251
151696430	chr4:151696430:T:C	8.20151e-09	0.805089	-0.573127	1.84408e-05	-1.57772	-1.00555
151696516	chr4:151696516:A:C	3.65269e-09	-1.66637e-10	-0.576894	0.000170036	-1.66637e-10	-0.361818
151697016	chr4:151697016:T:C	1.76774e-09	-1.66637e-10	-1.30266	6.99047e-05	-1.66637e-10	-1.25069
151697536	chr4:151697536:C:T	1.71151e-09	-1.66637e-10	-1.33498	6.37691e-05	-1.66637e-10	-1.34256
151697832	chr4:151697832:G:A	5.82841e-09	-1.66637e-10	-0.109613	0.000178743	-1.66637e-10	-0.311878
151697917	chr4:151697917:C:A	1.75191e-08	1.38039	-0.389455	4.50416e-05	-1.02336	-0.666883
151698408	chr4:151698408:A:C	1.73333e-09	-1.66637e-10	-1.32231	6.72521e-05	-1.66637e-10	-1.28938
151698810	chr4:151698810:C:T	1.11772e-09	-1.76107	-3.48322e-10	5.23831e-05	-1.53924	-3.48322e-10
151698966	chr4:151698966:G:T	3.45119e-09	-1.66637e-10	-0.633637	9.60985e-05	-1.66637e-10	-0.932453
151699452	chr4:151699452:A:G	1.6874e-09	-1.66637e-10	-1.34917	6.32493e-05	-1.66637e-10	-1.35074
151699737	chr4:151699737:A:G	2.66664e-08	1.2962	0.114849	3.07106e-05	-1.47596	-0.597261
151699998	chr4:151699998:A:C	2.8607e-09	0.50821	-1.3295	3.19895e-05	-0.697471	-1.33495
151700085	chr4:151700085:C:T	3.07422e-09	0.59468	-1.34399	3.07127e-05	-0.758153	-1.315
151700546	chr4:151700546:A:T	1.78275e-09	-1.66637e-10	-1.2942	6.41841e-05	-1.66637e-10	-1.33607
151700617	chr4:151700617:A:G	2.20146e-09	-1.66637e-10	-1.08324	7.86151e-05	-1.66637e-10	-1.13326
151701070	chr4:151701070:T:C	1.75392e-09	-1.66637e-10	-1.3105	6.33754e-05	-1.66637e-10	-1.34875
151702133	chr4:151702133:T:C	8.94312e-10	-0.638726	-1.34533	1.12417e-05	-1.76119	-1.31701
151702343	chr4:151702343:A:G	4.95785e-08	1.22564	0.80556	4.99279e-05	-1.50124	-0.0860059
151702869	chr4:151702869:C:T	2.88314e-09	-1.66637e-10	-0.813478	0.000128221	-1.66637e-10	-0.644076
151703815	chr4:151703815:G:A	1.22498e-08	-1.66637e-10	0.63315	0.000884729	-1.66637e-10	1.28745
151703820	chr4:151703820:A:G	1.23026e-07	1.54794	1.3921	0.000103706	-1.3792	0.522937
151704193	chr4:151704193:T:C	1.24083e-08	-1.66637e-10	0.64601	0.000899208	-1.66637e-10	1.30369
151704463	chr4:151704463:T:C	4.25619e-09	-0.423982	-3.48322e-10	6.69767e-05	-1.29348	-3.48322e-10
151704542	chr4:151704542:C:T	1.5268e-09	-1.44919	-3.48322e-10	4.207e-05	-1.75849	-3.48322e-10
151704643	chr4:151704643:C:T	1.2098e-08	-1.66637e-10	0.62068	0.00087344	-1.66637e-10	1.27461
151704868	chr4:151704868:C:T	4.33432e-09	-1.66637e-10	-0.405793	0.000233877	-1.66637e-10	-0.0430312
151705142	chr4:151705142:C:T	2.04726e-09	-1.66637e-10	-1.15586	8.91082e-05	-1.66637e-10	-1.00798
151705266	chr4:151705266:T:C	9.44094e-09	-1.66637e-10	0.372699	0.000297227	-1.66637e-10	0.196667
151706078	chr4:151706078:G:C	2.57573e-09	0.41318	-1.3394	3.41215e-05	-0.644175	-1.32372
151706194	chr4:151706194:G:A	5.44092e-08	1.09628	1.02789	5.78613e-05	-1.5367	0.09692
151706216	chr4:151706216:A:T	6.23212e-09	-1.66637e-10	-0.0426408	0.000228707	-1.66637e-10	-0.0653873
151706793	chr4:151706793:T:C	8.53105e-09	1.30126	-1.0299	1.47614e-05	-1.47767	-1.32814
151706807	chr4:151706807:G:A	8.23885e-09	1.26816	-1.03166	1.46074e-05	-1.48773	-1.32857
151706964	chr4:151706964:G:T	3.64842e-09	-1.66637e-10	-0.578061	0.000100441	-1.66637e-10	-0.888257
151708238	chr4:151708238:C:T	3.49193e-09	-1.66637e-10	-0.621903	0.000117922	-1.66637e-10	-0.727805
151709457	chr4:151709457:G:A	2.99141e-09	-1.66637e-10	-0.776611	0.000133787	-1.66637e-10	-0.60158
151709775	chr4:151709775:CTATA:C	5.36865e-08	1.67406	0.436749	7.8342e-05	-1.13235	-0.00439436
151709798	chr4:151709798:T:C	3.27668e-09	-1.66637e-10	-0.685527	9.23642e-05	-1.66637e-10	-0.972088
151710049	chr4:151710049:C:T	4.69309e-09	-1.66637e-10	-0.326266	0.000256898	-1.66637e-10	0.0508524
151710159	chr4:151710159:T:A	4.86818e-08	1.07277	0.940175	5.36708e-05	-1.54661	0.0316504
151710320	chr4:151710320:A:G	6.20501e-10	-0.998907	-1.35068	3.77895e-05	-0.543294	-1.3225
151710485	chr4:151710485:G:A	1.92057e-08	1.8284	-0.745546	2.95578e-05	-1.20546	-0.906021
151710992	chr4:151710992:C:T	3.81154e-09	-1.66637e-10	-0.534322	0.000112476	-1.66637e-10	-0.775087
151711077	chr4:151711077:C:T	1.68656e-09	-1.66637e-10	-1.34967	6.40382e-05	-1.66637e-10	-1.33835
151711117	chr4:151711117:A:G	2.47235e-09	-1.66637e-10	-0.967188	0.000103241	-1.66637e-10	-0.860764
151711249	chr4:151711249:T:C	5.05366e-09	-1.66637e-10	-0.252245	0.00027976	-1.66637e-10	0.136107
151711817	chr4:151711817:C:T	9.67335e-08	1.19824	1.50137	8.99314e-05	-1.50968	0.510898
151712515	chr4:151712515:C:T	1.90192e-08	1.8105	-0.737407	3.00689e-05	-1.19698	-0.897359
151712693	chr4:151712693:C:G	5.80607e-09	-1.66637e-10	-0.113453	0.000178764	-1.66637e-10	-0.311758
151712969	chr4:151712969:C:T	9.92574e-08	1.21575	1.50961	9.10642e-05	-1.50435	0.518089
151713085	chr4:151713085:A:T	1.74566e-08	-1.66637e-10	0.987361	0.00138902	-1.66637e-10	1.73853
151713278	chr4:151713278:C:T	3.23574e-09	-1.66637e-10	-0.6981	9.15864e-05	-1.66637e-10	-0.980544
151713370	chr4:151713370:C:T	5.04165e-08	-1.66637e-10	2.04796	0.00315516	-1.66637e-10	2.55897
151713417	chr4:151713417:G:A	2.16919e-09	-1.66637e-10	-1.098	9.93488e-05	-1.66637e-10	-0.89919
151713656	chr4:151713656:A:G	3.70343e-09	-1.66637e-10	-0.563097	0.0001016	-1.66637e-10	-0.876781
151713877	chr4:151713877:C:T	2.41717e-09	-1.66637e-10	-0.989758	0.000100717	-1.66637e-10	-0.885511
151714435	chr4:151714435:C:A	3.74971e-09	-1.66637e-10	-0.550678	0.000102597	-1.66637e-10	-0.867018
151714600	chr4:151714600:G:A	2.80126e-09	-1.66637e-10	-0.842287	0.000130008	-1.66637e-10	-0.630235
151714651	chr4:151714651:A:G	2.06814e-08	1.97086	-0.813984	2.64228e-05	-1.25832	-0.965279
151716286	chr4:151716286:T:G	2.70149e-09	-1.66637e-10	-0.878553	0.000119021	-1.66637e-10	-0.718525
151716505	chr4:151716505:G:A	2.02783e-09	-1.16539	-3.48322e-10	4.83523e-05	-1.61931	-3.48322e-10
151717163	chr4:151717163:C:T	6.02918e-09	-1.66637e-10	-0.0757463	0.000219517	-1.66637e-10	-0.106396
151717482	chr4:151717482:T:C	3.8966e-09	-1.66637e-10	-0.512251	0.000105682	-1.66637e-10	-0.837397
151717919	chr4:151717919:G:A	2.77354e-09	-0.852231	-3.48322e-10	5.35752e-05	-1.51674	-3.48322e-10
151717955	chr4:151717955:G:GCCCAC	3.30192e-09	-1.66637e-10	-0.677853	0.000103005	-1.66637e-10	-0.863054
151717959	chr4:151717959:T:C	3.31229e-09	-1.66637e-10	-0.674716	0.00010328	-1.66637e-10	-0.860381
151717960	chr4:151717960:AGTGAG:A	3.3032e-09	-1.66637e-10	-0.677466	0.000103039	-1.66637e-10	-0.862722
151718124	chr4:151718124:A:T	1.72034e-09	-1.32984	-3.48322e-10	4.47248e-05	-1.6973	-3.48322e-10
151718132	chr4:151718132:G:A	3.86541e-09	0.15681	-0.677098	7.11899e-05	-0.934051	-0.298426
151718887	chr4:151718887:AGTAACTGGACCAACAGT:A	3.89575e-09	-1.66637e-10	-0.512471	0.000105665	-1.66637e-10	-0.837555
151718954	chr4:151718954:C:T	2.28921e-09	-1.66637e-10	-1.04415	7.78879e-05	-1.66637e-10	-1.14256
151719235	chr4:151719235:C:T	2.03922e-08	1.72401	-0.581215	3.53076e-05	-1.177	-0.756731
151719257	chr4:151719257:CA:C	1.84437e-09	-1.66637e-10	-1.26022	6.79321e-05	-1.66637e-10	-1.27932
151719287	chr4:151719287:C:T	2.15676e-09	-1.66637e-10	-1.10375	6.91589e-05	-1.66637e-10	-1.26142
151719743	chr4:151719743:G:A	4.40134e-09	-1.66637e-10	-0.390448	0.000238031	-1.66637e-10	-0.0254265
151719764	chr4:151719764:A:T	2.13126e-09	-1.66637e-10	-1.11565	7.35162e-05	-1.66637e-10	-1.20032
151720050	chr4:151720050:G:A	2.03609e-09	0.171856	-1.33318	3.96853e-05	-0.48421	-1.33264
151720070	chr4:151720070:C:T	1.87868e-09	-1.66637e-10	-1.24179	6.9075e-05	-1.66637e-10	-1.26263
151720504	chr4:151720504:T:C	5.37268e-08	-1.66637e-10	2.11156	0.0048234	-1.66637e-10	2.98341
151720515	chr4:151720515:C:T	1.2932e-08	-1.66637e-10	0.68735	0.000942306	-1.66637e-10	1.3505
151720809	chr4:151720809:A:G	8.64824e-09	-1.66637e-10	0.285	0.000608749	-1.66637e-10	0.913579
151722032	chr4:151722032:G:A	2.16979e-08	1.7198	-0.514941	3.69511e-05	-1.19139	-0.696839
151722237	chr4:151722237:T:A	4.49147e-09	-1.66637e-10	-0.370176	0.000244386	-1.66637e-10	0.000922891
151722601	chr4:151722601:C:T	1.56096e-09	-1.42706	-3.48322e-10	4.32666e-05	-1.73045	-3.48322e-10
151722820	chr4:151722820:C:T	6.36221e-08	1.34288	0.937726	0.000255375	-1.04889	1.0938
151723125	chr4:151723125:G:A	1.73232e-09	-1.66637e-10	-1.3229	7.01882e-05	-1.66637e-10	-1.24665
151723939	chr4:151723939:G:A	4.5285e-09	-1.66637e-10	-0.361967	0.000119873	-1.66637e-10	-0.711397
151724006	chr4:151724006:C:T	1.74031e-09	-1.66637e-10	-1.31829	6.99284e-05	-1.66637e-10	-1.25036
151724318	chr4:151724318:C:G	3.79884e-09	-1.66637e-10	-0.537661	0.000135556	-1.66637e-10	-0.588441
151724356	chr4:151724356:T:C	1.81475e-09	-1.66637e-10	-1.27641	6.38654e-05	-1.66637e-10	-1.34105
151725396	chr4:151725396:T:A	4.36394e-08	1.15853	0.745073	0.000221538	-0.952932	0.8557
151725538	chr4:151725538:G:A	3.78016e-09	-0.54259	-3.48322e-10	0.000397468	0.487287	-3.48322e-10
151725745	chr4:151725745:C:T	1.67912e-09	-1.35409	-3.48322e-10	4.40443e-05	-1.71263	-3.48322e-10
151725839	chr4:151725839:A:G	9.12212e-10	-0.705057	-1.25918	1.47109e-05	-1.59714	-1.2121
151726277	chr4:151726277:A:G	1.75961e-09	-1.30726	-3.48322e-10	4.47893e-05	-1.69586	-3.48322e-10
151726425	chr4:151726425:T:A	4.94057e-10	-1.40032	-1.17714	9.62881e-05	0.0671063	-0.997589
151726679	chr4:151726679:A:G	6.45736e-09	-1.66637e-10	-0.00713567	0.000164018	-1.66637e-10	-0.397853
151726690	chr4:151726690:T:C	7.65822e-09	-1.66637e-10	0.163422	0.000190405	-1.66637e-10	-0.248672
151727109	chr4:151727109:C:T	1.70319e-09	-1.66637e-10	-1.33985	6.37386e-05	-1.66637e-10	-1.34304
151727238	chr4:151727238:G:A	4.61436e-09	-1.66637e-10	-0.343184	0.00012165	-1.66637e-10	-0.69668
151727884	chr4:151727884:T:A	7.2668e-09	-1.66637e-10	0.110959	0.000182086	-1.66637e-10	-0.293348
151728775	chr4:151728775:T:C	7.52503e-09	-1.66637e-10	0.145878	0.000187728	-1.66637e-10	-0.262834
151728880	chr4:151728880:T:C	2.03804e-09	0.108074	-1.26844	5.22176e-05	-0.459524	-1.08288
151729374	chr4:151729374:C:T	1.69779e-09	-1.66637e-10	-1.34303	6.34155e-05	-1.66637e-10	-1.34812
151729405	chr4:151729405:G:A	1.70941e-09	-1.66637e-10	-1.33621	6.35734e-05	-1.66637e-10	-1.34563
151730175	chr4:151730175:C:T	1.70003e-09	-1.66637e-10	-1.34171	6.33713e-05	-1.66637e-10	-1.34882
151730351	chr4:151730351:A:G	1.31518e-08	1.47738	-0.77318	3.34742e-05	-1.10209	-0.88496
151730683	chr4:151730683:C:T	1.29228e-08	-1.66637e-10	0.686633	0.000937977	-1.66637e-10	1.3459
151730929	chr4:151730929:C:A	1.73165e-09	-1.66637e-10	-1.32328	7.01355e-05	-1.66637e-10	-1.2474
151730990	chr4:151730990:G:A	2.10337e-09	-1.66637e-10	-1.12882	9.25009e-05	-1.66637e-10	-0.970609
151731715	chr4:151731715:C:A	2.84623e-09	-1.66637e-10	-0.82636	9.48827e-05	-1.66637e-10	-0.945186
151731726	chr4:151731726:T:C	8.68299e-09	1.21471	-0.925699	2.9736e-05	-1.06718	-1.03829
151731760	chr4:151731760:G:A	2.86996e-09	-1.66637e-10	-0.81806	9.14493e-05	-1.66637e-10	-0.982042
151732977	chr4:151732977:G:A	6.06987e-09	-1.66637e-10	-0.0690187	0.000155697	-1.66637e-10	-0.449918
151733421	chr4:151733421:A:G	1.7647e-09	-1.66637e-10	-1.30438	6.827e-05	-1.66637e-10	-1.27436
151734460	chr4:151734460:AG:A	2.51688e-09	-0.949338	-3.48322e-10	5.50342e-05	-1.48987	-3.48322e-10
151734654	chr4:151734654:G:C	6.07031e-09	-1.66637e-10	-0.0689472	0.000155727	-1.66637e-10	-0.449723
151734830	chr4:151734830:GA:G	1.68762e-09	-1.66637e-10	-1.34904	6.3881e-05	-1.66637e-10	-1.34081
151735171	chr4:151735171:C:A	2.17921e-09	-1.66637e-10	-1.09339	8.91025e-05	-1.66637e-10	-1.00804
151735405	chr4:151735405:T:C	7.67237e-09	-1.66637e-10	0.165268	0.000190635	-1.66637e-10	-0.247466
151735588	chr4:151735588:T:C	1.88702e-08	1.12358	-0.058353	6.4153e-05	-0.892929	-0.443628
151735908	chr4:151735908:A:C	1.79575e-09	-1.66637e-10	-1.28694	6.59834e-05	-1.66637e-10	-1.30842
151736198	chr4:151736198:T:A	1.83744e-09	-1.66637e-10	-1.26398	7.18867e-05	-1.66637e-10	-1.22274
151736289	chr4:151736289:A:G	1.27809e-09	-1.62699	-3.48322e-10	4.33317e-05	-1.72894	-3.48322e-10
151736672	chr4:151736672:T:C	4.57556e-09	-1.66637e-10	-0.351628	0.000120821	-1.66637e-10	-0.703516
151736781	chr4:151736781:C:T	2.08444e-09	-1.66637e-10	-1.13786	7.51396e-05	-1.66637e-10	-1.17848
151737121	chr4:151737121:G:T	5.15702e-09	-1.66637e-10	-0.231998	0.000160653	-1.66637e-10	-0.418578
151737206	chr4:151737206:G:A	7.27905e-08	1.54854	0.866684	6.67611e-05	-1.39337	0.0966655
151737286	chr4:151737286:G:A	6.87872e-10	-1.18604	-1.06047	1.18211e-05	-1.72742	-1.30052
151737637	chr4:151737637:C:T	4.5002e-09	-1.66637e-10	-0.368235	0.000118962	-1.66637e-10	-0.719021
151737829	chr4:151737829:G:A	2.79692e-09	-1.66637e-10	-0.843839	9.26653e-05	-1.66637e-10	-0.968833
151737909	chr4:151737909:A:G	4.5691e-09	-1.66637e-10	-0.35304	0.000120684	-1.66637e-10	-0.704652
151737995	chr4:151737995:G:A	1.28124e-08	-1.66637e-10	0.67806	0.000929776	-1.66637e-10	1.33712
151738767	chr4:151738767:C:T	1.18778e-09	-1.70027	-3.48322e-10	8.7796e-05	-1.02281	-3.48322e-10
151738804	chr4:151738804:G:A	4.5876e-09	-1.66637e-10	-0.349	0.000121123	-1.66637e-10	-0.701017
151739109	chr4:151739109:T:C	1.77832e-09	-1.66637e-10	-1.29669	6.5475e-05	-1.66637e-10	-1.31616
151739385	chr4:151739385:T:G	3.34434e-08	-1.66637e-10	1.6375	0.00101141	-1.66637e-10	1.42127
151739429	chr4:151739429:G:A	1.31949e-08	-1.66637e-10	0.707474	0.000960694	-1.66637e-10	1.36983
151739663	chr4:151739663:C:G	6.81661e-09	-1.66637e-10	0.0470063	0.000172455	-1.66637e-10	-0.347692
151739975	chr4:151739975:G:A	1.81117e-09	-1.66637e-10	-1.27838	6.64467e-05	-1.66637e-10	-1.30143
151740061	chr4:151740061:C:T	1.79222e-09	-1.66637e-10	-1.2889	6.45845e-05	-1.66637e-10	-1.32985
151740073	chr4:151740073:C:G	1.8224e-09	-1.66637e-10	-1.2722	7.11626e-05	-1.66637e-10	-1.23286
151740272	chr4:151740272:A:G	1.79423e-09	-1.28778	-3.48322e-10	6.32071e-05	-1.35141	-3.48322e-10
151740751	chr4:151740751:TG:T	1.84289e-09	-1.66637e-10	-1.26102	7.21448e-05	-1.66637e-10	-1.21915
151740874	chr4:151740874:G:A	3.17611e-09	-0.7167	-3.48322e-10	4.43417e-05	-1.7059	-3.48322e-10
151741795	chr4:151741795:G:T	6.16746e-09	-1.66637e-10	-0.0530691	0.000157815	-1.66637e-10	-0.436404
151742174	chr4:151742174:T:C	1.24074e-08	1.16996	-0.524022	4.70253e-05	-0.952032	-0.695109
151742242	chr4:151742242:T:C	1.36387e-08	1.38487	-0.644323	3.80948e-05	-1.05842	-0.799331
151742289	chr4:151742289:C:T	1.44755e-09	-1.50248	-3.48322e-10	4.20567e-05	-1.75881	-3.48322e-10
151742722	chr4:151742722:C:A	4.49851e-09	-1.66637e-10	-0.36861	0.000119181	-1.66637e-10	-0.717186
151742819	chr4:151742819:G:A	1.27215e-08	1.32699	-0.656053	3.88001e-05	-1.02972	-0.809682
151743011	chr4:151743011:A:T	2.77858e-08	1.24296	0.209209	7.73538e-05	-0.972462	-0.176975
151743673	chr4:151743673:T:C	7.3856e-09	-1.66637e-10	0.127175	0.000184603	-1.66637e-10	-0.279618
151744241	chr4:151744241:T:G	2.15446e-09	-1.66637e-10	-1.10482	8.776e-05	-1.66637e-10	-1.02322
151744372	chr4:151744372:G:A	6.80924e-09	1.0112	-0.96528	0.000226911	0.881471	-0.954742
151744853	chr4:151744853:C:T	1.88871e-09	-1.66637e-10	-1.23646	6.59716e-05	-1.66637e-10	-1.3086
151745026	chr4:151745026:A:C	1.29101e-08	-1.66637e-10	0.685651	0.000936882	-1.66637e-10	1.34473
151745446	chr4:151745446:G:A	3.2734e-09	-1.66637e-10	-0.686527	9.31434e-05	-1.66637e-10	-0.963687
151745616	chr4:151745616:A:C	3.80922e-08	1.52958	0.238071	6.94552e-05	-1.1054	-0.151741
151746019	chr4:151746019:T:C	1.59636e-08	1.51796	-0.620007	3.65897e-05	-1.12055	-0.777509
151746036	chr4:151746036:T:C	7.29614e-09	-1.66637e-10	0.114989	0.000182699	-1.66637e-10	-0.289986
151746158	chr4:151746158:C:T	1.686e-09	-1.66637e-10	-1.35	6.40411e-05	-1.66637e-10	-1.3383
151746419	chr4:151746419:T:A	7.13784e-09	-1.66637e-10	0.0930536	0.000179324	-1.66637e-10	-0.308635
151748198	chr4:151748198:A:G	2.30984e-09	-1.03518	-3.48322e-10	4.91426e-05	-1.6031	-3.48322e-10
151749135	chr4:151749135:T:G	4.57062e-09	-1.66637e-10	-0.352708	0.000120714	-1.66637e-10	-0.704407
151749171	chr4:151749171:A:G	4.36939e-09	-1.66637e-10	-0.397732	0.000116189	-1.66637e-10	-0.742613
151749211	chr4:151749211:G:A	1.16543e-09	-1.71927	-3.48322e-10	6.44708e-05	-1.33161	-3.48322e-10
151749461	chr4:151749461:A:G	4.9228e-09	0.790927	-1.06941	3.27897e-05	-0.846663	-1.16105
151749632	chr4:151749632:T:TATA	1.23092e-08	1.31766	-0.679669	3.81573e-05	-1.02627	-0.829837
151749850	chr4:151749850:C:T	2.12713e-09	-1.66637e-10	-1.11758	9.38158e-05	-1.66637e-10	-0.956494
151750072	chr4:151750072:A:G	6.77212e-09	-1.66637e-10	0.0404578	0.000171489	-1.66637e-10	-0.353309
151750120	chr4:151750120:A:G	1.75109e-09	-1.66637e-10	-1.31212	7.13458e-05	-1.66637e-10	-1.23029
151750125	chr4:151750125:C:T	3.08898e-09	-1.66637e-10	-0.744515	9.75694e-05	-1.66637e-10	-0.917263
151750173	chr4:151750173:G:A	4.534e-10	-1.40184	-1.2615	7.2292e-05	0.0844291	-1.30154
151750208	chr4:151750208:T:C	1.90134e-09	-1.66637e-10	-1.2298	6.92761e-05	-1.66637e-10	-1.25973
151750418	chr4:151750418:GCTATGTGACAATCCTTC:G	6.18884e-09	-1.66637e-10	-0.0496096	0.000158278	-1.66637e-10	-0.433471
151751730	chr4:151751730:T:G	1.70234e-08	1.22001	-0.25778	5.16672e-05	-0.945205	-0.607799
151752034	chr4:151752034:T:C	4.38564e-09	-1.66637e-10	-0.394021	0.000176811	-1.66637e-10	-0.322747
151752386	chr4:151752386:T:C	3.95e-09	-1.66637e-10	-0.498641	0.000107107	-1.66637e-10	-0.823998
151753240	chr4:151753240:A:C	7.13784e-09	-1.66637e-10	0.0930536	0.000179324	-1.66637e-10	-0.308635
151753767	chr4:151753767:C:G	1.6918e-09	-1.66637e-10	-1.34656	6.35983e-05	-1.66637e-10	-1.34524
151754295	chr4:151754295:T:C	2.3377e-09	-0.140497	-0.882691	6.56288e-05	-0.752714	-0.561099
151754369	chr4:151754369:C:T	1.88556e-09	-1.66637e-10	-1.23813	6.75204e-05	-1.66637e-10	-1.2854
151754873	chr4:151754873:T:C	1.36952e-09	-1.5579	-3.48322e-10	5.96341e-05	-1.4096	-3.48322e-10
151755198	chr4:151755198:T:C	2.59828e-08	1.52029	-0.135207	5.75813e-05	-1.1194	-0.325232
151755269	chr4:151755269:T:C	6.01478e-09	-1.66637e-10	-0.0781367	0.000154532	-1.66637e-10	-0.457426
151755705	chr4:151755705:G:A	2.75933e-09	-1.66637e-10	-0.857368	9.19548e-05	-1.66637e-10	-0.97653
151755775	chr4:151755775:T:C	4.29123e-09	-1.66637e-10	-0.415783	0.00012846	-1.66637e-10	-0.64221
151756375	chr4:151756375:T:C	2.04311e-08	1.39902	-0.254314	4.73208e-05	-1.03592	-0.604952
151756409	chr4:151756409:T:C	2.32685e-09	-1.66637e-10	-1.02784	7.65799e-05	-1.66637e-10	-1.15949
151756645	chr4:151756645:T:C	1.72942e-09	-1.66637e-10	-1.32457	6.7843e-05	-1.66637e-10	-1.28063
151756758	chr4:151756758:A:G	1.69992e-09	-1.66637e-10	-1.34178	6.41407e-05	-1.66637e-10	-1.33675
151756917	chr4:151756917:T:C	4.56823e-09	-1.66637e-10	-0.353231	0.000120663	-1.66637e-10	-0.704825
151757589	chr4:151757589:C:T	2.00895e-09	-1.66637e-10	-1.17474	8.40902e-05	-1.66637e-10	-1.06594
151757822	chr4:151757822:T:C	5.60688e-08	1.61217	0.54205	0.000104031	-0.955812	0.102677
151758260	chr4:151758260:T:C	3.56537e-09	-1.66637e-10	-0.601088	9.89726e-05	-1.66637e-10	-0.902984
151758295	chr4:151758295:C:G	5.11291e-09	-1.66637e-10	-0.240588	0.000132957	-1.66637e-10	-0.607799
151758373	chr4:151758373:C:T	1.17514e-09	-1.71097	-3.48322e-10	4.2757e-05	-1.74229	-3.48322e-10
151758570	chr4:151758570:A:G	5.45964e-10	-1.38542	-1.09214	6.45934e-05	-0.0506569	-1.27906
151758664	chr4:151758664:A:G	4.51592e-10	-1.34557	-1.32177	6.42558e-05	-0.094945	-1.24001
151759385	chr4:151759385:A:G	1.16947e-08	-1.66637e-10	0.586776	0.000836277	-1.66637e-10	1.23113
151759549	chr4:151759549:T:C	4.52118e-10	-1.33592	-1.33025	6.18165e-05	-0.116525	-1.25713
151760174	chr4:151760174:CT:C	5.11291e-09	-1.66637e-10	-0.240588	0.000132957	-1.66637e-10	-0.607799
151760800	chr4:151760800:A:G	4.43614e-10	-1.35198	-1.33318	6.33546e-05	-0.0857029	-1.26338
151761245	chr4:151761245:G:A	3.97502e-10	-1.44759	-1.34732	1.83122e-05	-1.30847	-1.28179
151761381	chr4:151761381:A:T	2.05519e-09	-1.66637e-10	-1.15199	7.29447e-05	-1.66637e-10	-1.20813
151761480	chr4:151761480:T:C	3.94409e-10	-1.67682	-1.1259	1.54564e-05	-1.54733	-1.21248
151761589	chr4:151761589:T:C	9.55098e-09	-1.66637e-10	0.384287	0.000298219	-1.66637e-10	0.2
151761650	chr4:151761650:A:G	1.59166e-09	-1.40758	-3.48322e-10	4.24302e-05	-1.74997	-3.48322e-10
151761653	chr4:151761653:T:C	3.93049e-08	2.65781	-0.85882	2.88699e-05	-0.899338	-1.23569
151761785	chr4:151761785:C:T	3.88508e-09	-1.66637e-10	-0.515214	0.000118054	-1.66637e-10	-0.726683
151762039	chr4:151762039:G:C	2.13337e-08	-1.66637e-10	1.18793	0.000639329	-1.66637e-10	0.962591
151762088	chr4:151762088:C:G	1.96301e-09	-1.19788	-3.48322e-10	4.82057e-05	-1.62235	-3.48322e-10
151762805	chr4:151762805:C:T	1.76253e-09	-1.66637e-10	-1.30561	6.33444e-05	-1.66637e-10	-1.34924
151762949	chr4:151762949:G:A	2.87841e-09	-1.66637e-10	-0.81512	9.21767e-05	-1.66637e-10	-0.974119
151763281	chr4:151763281:A:G	9.50383e-09	-1.66637e-10	0.379339	0.000296377	-1.66637e-10	0.193806
151763867	chr4:151763867:G:A	4.84864e-09	-1.66637e-10	-0.293658	0.000127354	-1.66637e-10	-0.65086
151764019	chr4:151764019:T:C	4.67505e-10	-1.37864	-1.25406	5.97788e-05	-0.0607863	-1.34639
151764219	chr4:151764219:T:C	3.50666e-09	-1.66637e-10	-0.617693	9.78613e-05	-1.66637e-10	-0.914276
151764254	chr4:151764254:A:T	4.3805e-10	-1.35837	-1.33941	6.32364e-05	-0.072941	-1.27801
151764549	chr4:151764549:A:G	3.94527e-08	2.64788	-0.845136	2.89438e-05	-0.903366	-1.22911
151764905	chr4:151764905:C:T	1.71555e-09	-1.33262	-3.48322e-10	4.37435e-05	-1.71948	-3.48322e-10
151765914	chr4:151765914:G:A	2.99984e-09	-0.773798	-3.48322e-10	4.47501e-05	-1.69673	-3.48322e-10
151766593	chr4:151766593:G:A	7.28467e-09	-1.66637e-10	0.113415	0.00024465	-1.66637e-10	0.00200036
151766686	chr4:151766686:T:C	2.17415e-09	-1.66637e-10	-1.09572	9.66231e-05	-1.66637e-10	-0.92701
151767277	chr4:151767277:A:G	3.18449e-08	2.07215	-0.483631	3.2061e-05	-1.12984	-0.900343
151767826	chr4:151767826:T:C	1.26375e-08	0.664314	-3.48322e-10	0.000155646	-0.450241	-3.48322e-10
151767845	chr4:151767845:A:G	4.61666e-10	-1.40807	-1.2372	6.29949e-05	-0.0123414	-1.34243
151768122	chr4:151768122:G:A	4.30999e-10	-1.37723	-1.33678	6.6267e-05	-0.032762	-1.27137
151768242	chr4:151768242:TG:T	1.31712e-08	-1.66637e-10	0.705676	0.000958812	-1.66637e-10	1.36787
151768565	chr4:151768565:G:A	4.19378e-10	-1.4043	-1.33704	7.04381e-05	0.0261183	-1.26921
151768947	chr4:151768947:T:C	4.6818e-10	-1.40368	-1.22758	6.26508e-05	-0.0205414	-1.33971
151768974	chr4:151768974:T:G	5.14585e-09	-1.66637e-10	-0.234165	0.000133684	-1.66637e-10	-0.602349
151769063	chr4:151769063:A:G	4.7102e-10	-1.4058	-1.21942	6.3061e-05	-0.0165809	-1.33714
151769196	chr4:151769196:G:A	5.81924e-10	-1.38859	-1.02519	6.76098e-05	-0.0416045	-1.24247
151769823	chr4:151769823:T:C	4.7558e-10	-1.37983	-1.23574	6.02957e-05	-0.0565676	-1.342
151769915	chr4:151769915:AGCTGT:A	4.24675e-10	-1.3897	-1.33908	6.77146e-05	-0.00535585	-1.27717
151770304	chr4:151770304:C:A	2.58782e-09	-1.66637e-10	-0.921539	9.36696e-05	-1.66637e-10	-0.958054
151770318	chr4:151770318:T:C	4.59778e-10	-1.40751	-1.24186	6.28788e-05	-0.0129782	-1.34364
151770895	chr4:151770895:A:C	5.46982e-09	-1.66637e-10	-0.17311	0.000140556	-1.66637e-10	-0.552219
151771227	chr4:151771227:A:G	5.43928e-09	-1.66637e-10	-0.17871	0.000139908	-1.66637e-10	-0.556842
151771322	chr4:151771322:G:A	1.33094e-07	2.44318	0.575521	8.15259e-05	-0.977318	-0.119589
151771784	chr4:151771784:C:T	2.02812e-09	-1.16525	-3.48322e-10	4.90071e-05	-1.60586	-3.48322e-10
151771944	chr4:151771944:C:T	1.21393e-09	-1.6785	-3.48322e-10	9.42716e-05	-0.951647	-3.48322e-10
151772041	chr4:151772041:C:T	5.58047e-09	-1.66637e-10	-0.153085	0.000142919	-1.66637e-10	-0.535548
151772094	chr4:151772094:C:T	4.27275e-10	-1.3868	-1.33589	6.77585e-05	-0.0123475	-1.26953
151772369	chr4:151772369:G:A	5.15719e-09	-1.66637e-10	-0.231966	0.000133804	-1.66637e-10	-0.601453
151772470	chr4:151772470:A:G	4.17582e-10	-1.40478	-1.34085	6.94682e-05	0.0247999	-1.28176
151772846	chr4:151772846:A:G	5.80056e-10	-1.32755	-1.08944	5.63544e-05	-0.188126	-1.27804
151773142	chr4:151773142:C:T	1.90686e-09	-0.261571	-0.965325	4.77709e-05	-0.938689	-0.69272
151773312	chr4:151773312:T:C	1.16846e-09	-1.71667	-3.48322e-10	6.49418e-05	-1.32434	-3.48322e-10
151773378	chr4:151773378:C:T	2.5123e-09	-1.66637e-10	-0.951159	8.13381e-05	-1.66637e-10	-1.09921
151773798	chr4:151773798:G:C	1.88034e-09	-1.66637e-10	-1.24091	7.49231e-05	-1.66637e-10	-1.18136
151774428	chr4:151774428:T:C	1.74457e-09	-1.66637e-10	-1.31585	6.58649e-05	-1.66637e-10	-1.31022
151774783	chr4:151774783:G:A	4.28573e-10	-1.38367	-1.33598	6.73422e-05	-0.0208516	-1.26719
151775047	chr4:151775047:C:T	5.24996e-09	-1.66637e-10	-0.214136	0.000135892	-1.66637e-10	-0.585963
151775273	chr4:151775273:T:C	1.37962e-07	2.41728	0.637345	8.53867e-05	-0.981354	-0.0692824
151775853	chr4:151775853:C:T	5.22807e-09	-1.66637e-10	-0.218314	0.000135431	-1.66637e-10	-0.589361
151776032	chr4:151776032:A:G	6.90895e-08	-1.66637e-10	2.36305	0.00186972	-1.66637e-10	2.03572
151776674	chr4:151776674:C:A	2.56771e-07	2.67199	1.00384	0.000125903	-0.897954	0.235641
151776710	chr4:151776710:TC:T	4.2766e-10	-1.37867	-1.34312	6.51225e-05	-0.0349966	-1.28656
151776829	chr4:151776829:G:A	3.60131e-08	2.4966	-0.785076	2.82351e-05	-0.964559	-1.1927
151776883	chr4:151776883:TCAGA:T	1.62547e-07	2.43941	0.779199	9.6721e-05	-0.979974	0.0539771
151776944	chr4:151776944:A:C	5.24702e-09	-1.66637e-10	-0.214697	0.000134595	-1.66637e-10	-0.595554
151777138	chr4:151777138:C:T	5.50996e-09	-1.66637e-10	-0.1658	0.000142864	-1.66637e-10	-0.535937
151777618	chr4:151777618:G:A	1.76874e-09	-1.66637e-10	-1.30209	6.33889e-05	-1.66637e-10	-1.34854
151777835	chr4:151777835:C:T	5.48463e-09	-1.66637e-10	-0.170407	0.000142327	-1.66637e-10	-0.539702
151778821	chr4:151778821:C:T	1.1232e-09	-1.75617	-3.48322e-10	5.50693e-05	-1.48923	-3.48322e-10
151779020	chr4:151779020:G:A	1.24669e-08	-1.66637e-10	0.65072	0.000899735	-1.66637e-10	1.30427
151779544	chr4:151779544:G:A	4.92979e-09	-1.66637e-10	-0.27706	0.000128858	-1.66637e-10	-0.639113
151779634	chr4:151779634:A:T	1.71103e-09	-1.66637e-10	-1.33526	6.84139e-05	-1.66637e-10	-1.27225
151779933	chr4:151779933:T:G	3.89622e-10	-1.54496	-1.26997	1.10315e-05	-1.74736	-1.34971
151779958	chr4:151779958:T:C	4.1441e-08	2.01526	-0.163348	4.5151e-05	-1.37798	-0.309838
151780279	chr4:151780279:A:G	5.3298e-09	-1.66637e-10	-0.199044	0.000139111	-1.66637e-10	-0.562555
151780504	chr4:151780504:T:C	5.57957e-10	-1.39229	-1.06354	6.50304e-05	-0.059193	-1.26378
151780573	chr4:151780573:A:G	5.3298e-09	-1.66637e-10	-0.199044	0.000139111	-1.66637e-10	-0.562555
151781144	chr4:151781144:G:A	2.48692e-09	-0.961311	-3.48322e-10	5.49955e-05	-1.49058	-3.48322e-10
151781294	chr4:151781294:C:A	5.18666e-09	-1.66637e-10	-0.226267	0.000134665	-1.66637e-10	-0.595036
151781600	chr4:151781600:C:T	1.46393e-09	-1.49123	-3.48322e-10	0.00012599	-0.661624	-3.48322e-10
151781917	chr4:151781917:T:A	5.50108e-09	-1.66637e-10	-0.167412	0.000142805	-1.66637e-10	-0.53635
151781920	chr4:151781920:T:C	5.33597e-09	-1.66637e-10	-0.197886	0.000139244	-1.66637e-10	-0.561603
151782338	chr4:151782338:G:T	5.33431e-09	-1.66637e-10	-0.198196	0.00013921	-1.66637e-10	-0.561841
151782544	chr4:151782544:G:A	4.48342e-08	2.63207	-0.701455	3.0971e-05	-0.910506	-1.15427
151782553	chr4:151782553:G:C	5.01632e-09	-1.66637e-10	-0.25966	0.000131034	-1.66637e-10	-0.622371
151782979	chr4:151782979:T:C	6.05789e-09	-1.66637e-10	-0.0709949	0.00015475	-1.66637e-10	-0.456016
151783055	chr4:151783055:G:A	1.76089e-09	-1.66637e-10	-1.30654	7.19208e-05	-1.66637e-10	-1.22226
151785966	chr4:151785966:C:A	2.4719e-08	1.89588	-0.56066	2.7671e-05	-1.19828	-0.979161
151786228	chr4:151786228:A:G	4.42862e-08	2.25102	-0.3327	3.3047e-05	-1.41696	-0.582933
151787046	chr4:151787046:G:A	1.69582e-08	-1.66637e-10	0.958396	0.000943187	-1.66637e-10	1.35144
151787061	chr4:151787061:C:T	1.53176e-09	-1.44594	-3.48322e-10	4.32468e-05	-1.7309	-3.48322e-10
151787157	chr4:151787157:A:G	2.55563e-09	-1.66637e-10	-0.93406	0.000115888	-1.66637e-10	-0.745206
151787189	chr4:151787189:C:T	3.61127e-09	-1.66637e-10	-0.588297	0.000102473	-1.66637e-10	-0.868225
151787588	chr4:151787588:G:A	3.43839e-08	2.27301	-0.607782	2.53736e-05	-1.42376	-0.840364
151787722	chr4:151787722:T:C	6.22335e-10	-1.03759	-1.30905	3.97839e-05	-0.509273	-1.30509
151789791	chr4:151789791:C:T	6.0783e-08	2.02231	0.212643	5.79391e-05	-1.35234	-0.0860955
151789900	chr4:151789900:C:T	2.53199e-09	-0.943349	-3.48322e-10	4.2668e-05	-1.74438	-3.48322e-10
151790820	chr4:151790820:T:C	1.06724e-08	1.70165	-1.20635	1.97805e-05	-1.21441	-1.29872
151791626	chr4:151791626:T:G	4.10675e-10	-1.46416	-1.29815	8.90944e-05	0.339776	-1.34791
151791654	chr4:151791654:G:A	3.73385e-09	-1.66637e-10	-0.554917	0.000105189	-1.66637e-10	-0.842064
151791673	chr4:151791673:C:T	6.56899e-09	-1.66637e-10	0.0100036	0.000201503	-1.66637e-10	-0.192024
151791704	chr4:151791704:T:C	2.61573e-09	-1.66637e-10	-0.910813	0.000121818	-1.66637e-10	-0.6953
151791937	chr4:151791937:C:A	2.14165e-08	2.43313	-1.24133	1.47528e-05	-1.48799	-1.31841
151792449	chr4:151792449:A:G	3.2852e-09	-0.68293	-3.48322e-10	7.18206e-05	-1.22366	-3.48322e-10
151792456	chr4:151792456:A:T	4.36321e-10	-1.63202	-1.06971	1.43709e-05	-1.64018	-1.19245
151792488	chr4:151792488:C:T	4.10006e-08	3.13771	-1.29648	3.27532e-05	-0.663557	-1.34527
151792651	chr4:151792651:T:C	3.39437e-09	-0.650238	-3.48322e-10	7.35551e-05	-1.19979	-3.48322e-10
151792966	chr4:151792966:T:A	3.94528e-08	3.11309	-1.31034	3.22131e-05	-0.676449	-1.349
151793237	chr4:151793237:C:T	2.74751e-09	-1.66637e-10	-0.861663	8.84572e-05	-1.66637e-10	-1.01531
151793321	chr4:151793321:A:G	1.88659e-09	-1.66637e-10	-1.23759	6.8286e-05	-1.66637e-10	-1.27412
151793369	chr4:151793369:T:C	3.80922e-08	3.07711	-1.30945	3.16606e-05	-0.69394	-1.34882
151793506	chr4:151793506:T:C	3.91843e-08	3.10228	-1.30636	3.2057e-05	-0.682217	-1.34809
151793929	chr4:151793929:G:A	2.50407e-08	2.66327	-1.31513	1.34479e-05	-1.54974	-1.34926
151794115	chr4:151794115:C:T	2.26974e-08	-1.66637e-10	1.24989	0.000701114	-1.66637e-10	1.05484
151794163	chr4:151794163:A:T	3.78729e-08	3.07035	-1.30847	3.15703e-05	-0.697013	-1.3486
151794181	chr4:151794181:C:T	3.3761e-09	-0.655636	-3.48322e-10	7.31492e-05	-1.20533	-3.48322e-10
151794514	chr4:151794514:T:C	3.75234e-08	3.06529	-1.31268	3.1471e-05	-0.6993	-1.34946
151794622	chr4:151794622:A:G	3.44686e-09	-0.634893	-3.48322e-10	7.42797e-05	-1.18999	-3.48322e-10
151794661	chr4:151794661:C:T	1.79607e-09	-1.66637e-10	-1.28675	6.3692e-05	-1.66637e-10	-1.34377
151794834	chr4:151794834:T:A	5.09438e-10	-1.75307	-0.793735	2.38138e-05	-1.47558	-0.85198
151794861	chr4:151794861:G:A	1.73489e-09	-1.66637e-10	-1.32141	6.35502e-05	-1.66637e-10	-1.346
151794984	chr4:151794984:T:C	6.39102e-08	1.81096	0.474163	7.24747e-05	-1.37505	0.160463
151795045	chr4:151795045:AT:A	1.70573e-09	-1.66637e-10	-1.33836	6.67875e-05	-1.66637e-10	-1.29631
151795310	chr4:151795310:C:T	1.84693e-09	-1.66637e-10	-1.25883	6.91209e-05	-1.66637e-10	-1.26197
151795326	chr4:151795326:T:C	3.19214e-09	-0.711664	-3.48322e-10	7.03645e-05	-1.24414	-3.48322e-10
151795797	chr4:151795797:T:C	1.11815e-09	-1.76068	-3.48322e-10	5.02653e-05	-1.58051	-3.48322e-10
151796278	chr4:151796278:T:C	4.81304e-10	-1.25379	-1.34982	4.4835e-05	-0.344566	-1.35027
151796452	chr4:151796452:A:G	5.48792e-08	1.66939	0.463385	7.52462e-05	-1.24052	0.0634636
151796605	chr4:151796605:C:T	5.8496e-08	1.80043	0.396175	6.75579e-05	-1.37329	0.0884518
151796735	chr4:151796735:G:A	3.48042e-09	-1.66637e-10	-0.625203	9.95017e-05	-1.66637e-10	-0.897653
151797244	chr4:151797244:C:T	1.54201e-09	-0.581461	-0.857812	6.33087e-05	-0.785768	-0.564036
151797253	chr4:151797253:G:A	3.73294e-09	-1.66637e-10	-0.555161	0.000105169	-1.66637e-10	-0.842256
151797449	chr4:151797449:C:T	1.68542e-09	-1.66637e-10	-1.35034	6.40934e-05	-1.66637e-10	-1.33749
151797480	chr4:151797480:A:G	3.57945e-09	-1.66637e-10	-0.597148	0.000101667	-1.66637e-10	-0.876122
151797916	chr4:151797916:A:T	1.6855e-09	-1.66637e-10	-1.35029	6.40759e-05	-1.66637e-10	-1.33776
151797990	chr4:151797990:T:C	3.35052e-09	-1.66637e-10	-0.66324	0.000163713	-1.66637e-10	-0.39971
151798096	chr4:151798096:A:G	5.99209e-07	2.05021	2.47304	0.000485368	-1.0931	1.78018
151798648	chr4:151798648:T:C	2.80125e-09	-1.66637e-10	-0.842292	0.000131763	-1.66637e-10	-0.616823
151798959	chr4:151798959:T:C	1.09743e-08	-0.690576	1.21378	0.00047493	-1.23135	1.89669
151799218	chr4:151799218:C:T	9.3976e-09	-0.750591	1.11869	0.000408415	-1.27228	1.78674
151799249	chr4:151799249:C:T	5.32731e-10	-1.59344	-0.908654	1.82098e-05	-1.76094	-0.834929
151799318	chr4:151799318:T:C	7.16084e-09	-0.691209	0.787479	0.000293958	-1.23663	1.42224
151799385	chr4:151799385:T:C	3.38878e-09	-0.651887	-3.48322e-10	7.34457e-05	-1.20128	-3.48322e-10
151799458	chr4:151799458:A:G	6.39474e-07	1.9866	2.60169	0.000532215	-1.11783	1.89706
151799551	chr4:151799551:T:C	4.73357e-08	2.42332	-0.438411	2.88587e-05	-1.53003	-0.605389
151800067	chr4:151800067:T:C	3.40232e-09	-0.647899	-3.48322e-10	4.3838e-05	-1.71733	-3.48322e-10
151800154	chr4:151800154:C:A	3.38167e-09	-0.653986	-3.48322e-10	7.33384e-05	-1.20274	-3.48322e-10
151800802	chr4:151800802:T:TC	3.34539e-10	-1.63331	-1.33405	1.29218e-05	-1.58972	-1.34919
151800910	chr4:151800910:G:A	5.45231e-09	-1.66637e-10	-0.176317	0.000210283	-1.66637e-10	-0.149374
151801005	chr4:151801005:A:C	1.25178e-09	-0.630869	-1.01692	2.86338e-05	-1.16791	-0.975329
151801536	chr4:151801536:A:C	4.80624e-10	-1.26772	-1.33731	4.65591e-05	-0.322087	-1.33502
151801747	chr4:151801747:G:A	6.9605e-10	-1.01181	-1.22288	4.8503e-05	-0.549602	-1.0666
151801813	chr4:151801813:T:C	4.64531e-07	1.77969	2.48898	0.000437753	-1.20171	1.78554
151802251	chr4:151802251:T:C	1.08959e-09	-0.589512	-1.19704	2.42004e-05	-1.13612	-1.17534
151802369	chr4:151802369:A:T	7.11164e-07	2.94326	1.75129	0.000342369	-0.781745	1.11981
151802445	chr4:151802445:A:G	5.38702e-07	2.79148	1.62532	0.000285519	-0.850061	1.00654
151802569	chr4:151802569:G:T	2.00989e-07	1.85352	1.57737	0.000201669	-1.16487	0.973666
151802688	chr4:151802688:A:G	5.75541e-07	1.81828	2.66468	0.000526048	-1.18619	1.95376
151803149	chr4:151803149:TG:T	1.45191e-09	-0.578871	-0.920606	5.76827e-05	-0.797415	-0.645455
151803371	chr4:151803371:G:A	5.86091e-09	-0.104051	-3.48322e-10	0.000214174	-0.131039	-3.48322e-10
151804429	chr4:151804429:A:G	3.38527e-09	-0.652923	-3.48322e-10	7.33901e-05	-1.20204	-3.48322e-10
151804542	chr4:151804542:C:T	1.6855e-09	-1.66637e-10	-1.35029	6.40759e-05	-1.66637e-10	-1.33776
151805258	chr4:151805258:G:A	3.37633e-09	-0.655568	-3.48322e-10	7.32462e-05	-1.204	-3.48322e-10
151805458	chr4:151805458:T:C	5.76024e-10	-1.26428	-1.15968	4.97328e-05	-0.36478	-1.22638
151805539	chr4:151805539:A:G	8.50635e-10	-0.874377	-1.15975	3.34418e-05	-0.765248	-1.22277
151805681	chr4:151805681:C:T	1.5656e-09	-1.42409	-3.48322e-10	4.20404e-05	-1.75919	-3.48322e-10
151805854	chr4:151805854:C:G	1.57555e-09	-1.35432	-0.0634338	0.00024198	-0.154544	0.145571
151805879	chr4:151805879:G:A	1.66664e-09	-1.36155	-3.48322e-10	4.2902e-05	-1.73891	-3.48322e-10
151805942	chr4:151805942:G:C	1.72417e-09	-1.24432	-0.0832884	0.000150976	-0.396173	-0.0845319
151805958	chr4:151805958:T:C	3.63877e-09	-1.66637e-10	-0.58071	0.000100576	-1.66637e-10	-0.886911
151806175	chr4:151806175:A:G	2.7149e-09	-1.66637e-10	-0.873603	8.76248e-05	-1.66637e-10	-1.02476
151806700	chr4:151806700:T:C	6.25532e-10	-0.991994	-1.34952	3.10291e-05	-0.725517	-1.33738
151807453	chr4:151807453:T:C	3.41223e-09	-0.64499	-3.48322e-10	7.38293e-05	-1.19607	-3.48322e-10
151807485	chr4:151807485:A:C	2.10539e-09	-1.66637e-10	-1.12786	9.26246e-05	-1.66637e-10	-0.969272
151807789	chr4:151807789:G:A	9.84262e-10	-0.539659	-1.34856	1.46145e-05	-1.50764	-1.30817
151807883	chr4:151807883:G:A	7.31559e-10	-0.906095	-1.27884	1.74492e-05	-1.31762	-1.32092
151807895	chr4:151807895:T:C	7.74458e-10	-0.849166	-1.27878	1.67555e-05	-1.35813	-1.32097
151807920	chr4:151807920:T:G	1.06033e-09	-0.466645	-1.34713	1.42447e-05	-1.5391	-1.30234
151808028	chr4:151808028:G:A	3.32394e-09	-0.671205	-3.48322e-10	7.2413e-05	-1.21544	-3.48322e-10
151808076	chr4:151808076:T:C	3.39228e-09	-0.650856	-3.48322e-10	7.35211e-05	-1.20026	-3.48322e-10
151808097	chr4:151808097:A:T	2.19477e-09	-1.66637e-10	-1.08628	9.27291e-05	-1.66637e-10	-0.968145
151808160	chr4:151808160:T:A	1.02377e-09	-0.501305	-1.34756	1.44347e-05	-1.52428	-1.30392
151808397	chr4:151808397:T:C	1.70008e-09	-1.66637e-10	-1.34168	6.327e-05	-1.66637e-10	-1.35042
151808426	chr4:151808426:C:T	4.14808e-09	-1.66637e-10	-0.44971	0.000114515	-1.66637e-10	-0.757125
151809049	chr4:151809049:A:G	5.68439e-09	1.09528	-1.22992	1.41447e-05	-1.57207	-1.27642
151809069	chr4:151809069:G:A	5.65076e-09	1.08291	-1.22348	1.42589e-05	-1.56913	-1.27132
151809086	chr4:151809086:A:G	3.19274e-09	-1.66637e-10	-0.711478	0.00010867	-1.66637e-10	-0.809511
151809391	chr4:151809391:C:T	1.67115e-08	2.17812	-1.23438	1.31331e-05	-1.64634	-1.27635
151809521	chr4:151809521:C:T	3.17386e-09	-0.717408	-3.48322e-10	7.00794e-05	-1.2482	-3.48322e-10
151809957	chr4:151809957:T:C	5.6873e-09	0.713656	-0.847778	2.30019e-05	-1.442	-0.920253
151810033	chr4:151810033:C:T	2.8163e-09	-0.836934	-3.48322e-10	6.48182e-05	-1.32624	-3.48322e-10
151810052	chr4:151810052:G:T	2.5696e-09	-1.66637e-10	-0.928607	0.00011932	-1.66637e-10	-0.71602
151810131	chr4:151810131:T:G	2.35474e-08	1.9382	-0.651539	2.43464e-05	-1.70424	-0.6012
151810276	chr4:151810276:C:T	1.70714e-09	-1.66637e-10	-1.33754	6.35375e-05	-1.66637e-10	-1.3462
151810806	chr4:151810806:C:T	6.13269e-10	-1.25039	-1.11092	1.66794e-05	-1.69086	-0.992796
151811657	chr4:151811657:A:G	2.31478e-09	0.302393	-1.33543	1.13474e-05	-1.72794	-1.3409
151812137	chr4:151812137:C:T	2.02239e-09	-1.66637e-10	-1.16808	7.42735e-05	-1.66637e-10	-1.19007
151812275	chr4:151812275:C:T	1.69492e-09	-1.66637e-10	-1.34472	6.43809e-05	-1.66637e-10	-1.33301
151812338	chr4:151812338:G:A	1.68823e-09	-1.66637e-10	-1.34867	6.39081e-05	-1.66637e-10	-1.34038
151812421	chr4:151812421:C:T	1.77357e-09	-1.66637e-10	-1.29936	6.34932e-05	-1.66637e-10	-1.34689
151812709	chr4:151812709:A:G	2.80525e-08	-1.66637e-10	1.46172	0.00222981	-1.66637e-10	2.21185
151813047	chr4:151813047:A:G	1.08415e-08	-1.66637e-10	0.511024	0.000435194	-1.66637e-10	0.577964
151813521	chr4:151813521:G:A	2.19439e-09	0.198384	-1.28484	1.1974e-05	-1.71646	-1.29863
151813683	chr4:151813683:T:C	6.66688e-10	-1.16687	-1.11092	1.62329e-05	-1.71799	-0.992796
151813831	chr4:151813831:G:A	1.77541e-09	-1.66637e-10	-1.29833	6.34203e-05	-1.66637e-10	-1.34804
151814192	chr4:151814192:C:T	1.56543e-08	1.59962	-0.721235	2.02268e-05	-1.7017	-0.789115
151814659	chr4:151814659:AGTT:A	1.68472e-09	-1.66637e-10	-1.35076	6.36791e-05	-1.66637e-10	-1.34397
151814987	chr4:151814987:G:T	1.80251e-09	-1.66637e-10	-1.28318	7.04985e-05	-1.66637e-10	-1.24224
151815061	chr4:151815061:G:A	4.27353e-09	-1.66637e-10	-0.419917	0.00022622	-1.66637e-10	-0.0763201
151815202	chr4:151815202:T:C	5.74365e-10	-1.20369	-1.22316	1.20708e-05	-1.7228	-1.28424
151815639	chr4:151815639:T:G	4.7854e-09	1.04026	-1.34705	1.09377e-05	-1.75539	-1.35022
151815755	chr4:151815755:C:G	1.75088e-09	-1.66637e-10	-1.31224	6.33363e-05	-1.66637e-10	-1.34937
151815867	chr4:151815867:C:T	1.96807e-08	-1.66637e-10	1.10728	0.0013893	-1.66637e-10	1.73873
151815868	chr4:151815868:A:G	1.08461e-08	-1.66637e-10	0.511447	0.000664594	-1.66637e-10	1.00135
151815939	chr4:151815939:G:C	1.18193e-09	-1.70521	-3.48322e-10	4.39308e-05	-1.71521	-3.48322e-10
151816083	chr4:151816083:G:A	1.88641e-09	-1.66637e-10	-1.23768	6.53267e-05	-1.66637e-10	-1.31843
151816157	chr4:151816157:T:A	1.86196e-09	-1.66637e-10	-1.25073	6.48839e-05	-1.66637e-10	-1.32523
151816478	chr4:151816478:A:G	1.68521e-09	-1.66637e-10	-1.35046	6.38188e-05	-1.66637e-10	-1.34178
151816670	chr4:151816670:A:G	2.87373e-08	1.77965	-0.293809	2.97806e-05	-1.72244	-0.381532
151816704	chr4:151816704:T:C	1.24178e-09	-0.321449	-1.33436	1.09683e-05	-1.75717	-1.34565
151817050	chr4:151817050:A:G	3.44953e-08	-1.66637e-10	1.66847	0.00208929	-1.66637e-10	2.14675
151817068	chr4:151817068:G:T	3.07951e-09	-1.66637e-10	-0.747588	0.000122473	-1.66637e-10	-0.689934
151817208	chr4:151817208:G:T	1.86588e-09	-1.66637e-10	-1.24862	6.68294e-05	-1.66637e-10	-1.29568
151817487	chr4:151817487:T:A	1.86874e-09	-1.66637e-10	-1.24709	6.50042e-05	-1.66637e-10	-1.32338
151817493	chr4:151817493:C:A	1.82834e-08	-0.655907	1.68954	0.000265324	-1.26177	1.3449
151817695	chr4:151817695:T:C	1.89407e-09	-1.66637e-10	-1.23363	6.77898e-05	-1.66637e-10	-1.28142
151817775	chr4:151817775:G:A	2.07931e-09	-1.66637e-10	-1.14032	7.76124e-05	-1.66637e-10	-1.1461
151817779	chr4:151817779:G:A	5.87911e-10	-1.23838	-1.16515	1.2691e-05	-1.72082	-1.23611
151817813	chr4:151817813:A:G	2.89723e-09	-1.66637e-10	-0.808601	0.000114682	-1.66637e-10	-0.755667
151818223	chr4:151818223:G:A	1.68472e-09	-1.66637e-10	-1.35076	6.36418e-05	-1.66637e-10	-1.34456
151818293	chr4:151818293:TG:T	1.47313e-09	-1.48497	-3.48322e-10	4.1942e-05	-1.76154	-3.48322e-10
151818451	chr4:151818451:A:G	5.1708e-09	-1.66637e-10	-0.22933	0.000256921	-1.66637e-10	0.0509426
151818619	chr4:151818619:C:T	1.69566e-09	-1.66637e-10	-1.34429	6.44278e-05	-1.66637e-10	-1.33228
151818791	chr4:151818791:C:T	2.01465e-09	-1.66637e-10	-1.17191	7.22883e-05	-1.66637e-10	-1.21716
151818859	chr4:151818859:A:G	1.69787e-09	-1.66637e-10	-1.34298	6.4561e-05	-1.66637e-10	-1.33022
151819080	chr4:151819080:C:T	1.89291e-09	-1.66637e-10	-1.23424	6.5445e-05	-1.66637e-10	-1.31662
151819081	chr4:151819081:A:G	8.44815e-10	-0.708383	-1.33261	1.25603e-05	-1.72895	-1.23833
151819155	chr4:151819155:T:A	5.19037e-09	-1.66637e-10	-0.225551	0.000257989	-1.66637e-10	0.0550885
151819349	chr4:151819349:C:T	1.68907e-09	-1.66637e-10	-1.34818	6.43308e-05	-1.66637e-10	-1.33379
151819461	chr4:151819461:T:C	2.72541e-09	-1.66637e-10	-0.869736	0.000107564	-1.66637e-10	-0.819742
151819555	chr4:151819555:G:A	1.69357e-09	-1.66637e-10	-1.34552	6.37741e-05	-1.66637e-10	-1.34248
151819596	chr4:151819596:C:G	5.19539e-09	-1.66637e-10	-0.224584	0.000258272	-1.66637e-10	0.0561862
151819679	chr4:151819679:C:T	1.68703e-09	-1.66637e-10	-1.34939	6.34505e-05	-1.66637e-10	-1.34757
151819935	chr4:151819935:G:C	1.81042e-09	-1.66637e-10	-1.2788	6.55015e-05	-1.66637e-10	-1.31575
151819937	chr4:151819937:G:A	1.86262e-09	-1.25037	-3.48322e-10	4.2792e-05	-1.74148	-3.48322e-10
151820488	chr4:151820488:T:A	3.20568e-09	-0.707433	-3.48322e-10	7.07916e-05	-1.23809	-3.48322e-10
151820533	chr4:151820533:T:G	6.42446e-10	-1.21261	-1.10222	1.64804e-05	-1.71345	-0.982207
151820596	chr4:151820596:A:T	7.36103e-09	-1.66637e-10	0.123843	0.000292406	-1.66637e-10	0.180318
151820752	chr4:151820752:G:A	1.8069e-09	-1.66637e-10	-1.28074	6.53216e-05	-1.66637e-10	-1.31851
151821261	chr4:151821261:T:C	3.87383e-10	-1.6607	-1.16	1.2025e-05	-1.68247	-1.32837
151821450	chr4:151821450:G:A	5.15157e-09	-1.66637e-10	-0.233055	0.000255838	-1.66637e-10	0.046716
151821560	chr4:151821560:A:G	2.862e-09	-1.66637e-10	-0.820834	0.000132512	-1.66637e-10	-0.611157
151821622	chr4:151821622:T:C	1.69078e-09	-1.66637e-10	-1.34716	6.44735e-05	-1.66637e-10	-1.33157
151821784	chr4:151821784:T:G	1.6924e-09	-1.66637e-10	-1.34621	6.46109e-05	-1.66637e-10	-1.32944
151822174	chr4:151822174:A:G	4.46201e-09	-1.66637e-10	-0.376757	0.000159004	-1.66637e-10	-0.428897
151822615	chr4:151822615:T:C	6.63133e-10	-1.20131	-1.08182	1.67942e-05	-1.71908	-0.957714
151822758	chr4:151822758:C:T	2.24003e-09	-1.66637e-10	-1.06587	8.19062e-05	-1.66637e-10	-1.09225
151823028	chr4:151823028:T:C	1.69211e-09	-1.66637e-10	-1.34638	6.45875e-05	-1.66637e-10	-1.32981
151823083	chr4:151823083:TATA:T	7.08401e-10	-1.20406	-1.01304	1.84099e-05	-1.70962	-0.875318
151823431	chr4:151823431:A:G	6.12734e-10	-1.01361	-1.34857	1.09322e-05	-1.75821	-1.34791
151823566	chr4:151823566:T:C	1.77761e-09	-1.66637e-10	-1.29709	6.46419e-05	-1.66637e-10	-1.32896
151823656	chr4:151823656:G:A	2.35578e-09	-1.66637e-10	-1.01549	0.000104586	-1.66637e-10	-0.847819
151823967	chr4:151823967:A:G	8.99702e-09	-1.66637e-10	0.324537	0.000272136	-1.66637e-10	0.108473
151824127	chr4:151824127:G:A	2.35558e-09	-1.66637e-10	-1.01557	0.000104576	-1.66637e-10	-0.84791
151824315	chr4:151824315:T:C	1.68629e-09	-1.66637e-10	-1.34983	6.40061e-05	-1.66637e-10	-1.33885
151824468	chr4:151824468:G:T	3.94013e-10	-1.72144	-1.08228	1.15882e-05	-1.74405	-1.30379
151824613	chr4:151824613:T:C	1.75338e-09	-1.66637e-10	-1.31081	6.32866e-05	-1.66637e-10	-1.35015
151824865	chr4:151824865:C:T	2.47052e-09	-1.66637e-10	-0.967927	0.00011082	-1.66637e-10	-0.789917
151824915	chr4:151824915:C:T	2.40565e-09	-1.66637e-10	-0.994537	0.000107339	-1.66637e-10	-0.821836
151825037	chr4:151825037:T:C	5.72235e-08	2.50655	-0.331938	2.77562e-05	-1.76002	-0.414345
151825061	chr4:151825061:T:C	1.80366e-09	-1.66637e-10	-1.28254	7.02281e-05	-1.66637e-10	-1.24608
151825086	chr4:151825086:C:T	1.73787e-09	-1.66637e-10	-1.3197	6.67368e-05	-1.66637e-10	-1.29707
151825192	chr4:151825192:C:A	1.69204e-09	-1.66637e-10	-1.34642	6.45814e-05	-1.66637e-10	-1.3299
151825216	chr4:151825216:A:G	1.99119e-09	-1.66637e-10	-1.18362	7.72243e-05	-1.66637e-10	-1.15111
151825579	chr4:151825579:G:A	1.68561e-09	-1.66637e-10	-1.35023	6.39046e-05	-1.66637e-10	-1.34044
151825836	chr4:151825836:T:A	1.94735e-09	-1.66637e-10	-1.20589	7.2653e-05	-1.66637e-10	-1.21213
151825912	chr4:151825912:A:G	1.69145e-09	-1.66637e-10	-1.34677	6.45316e-05	-1.66637e-10	-1.33067
151826653	chr4:151826653:T:C	2.67778e-09	-1.66637e-10	-0.88737	0.000122091	-1.66637e-10	-0.693057
151826763	chr4:151826763:G:A	1.89216e-09	-1.66637e-10	-1.23464	7.29944e-05	-1.66637e-10	-1.20744
151827453	chr4:151827453:ATAT:A	1.01878e-09	-0.60113	-1.25262	1.58644e-05	-1.52683	-1.20692
151827530	chr4:151827530:T:C	6.30502e-10	-1.22269	-1.11091	1.63015e-05	-1.71362	-0.992952
151828182	chr4:151828182:C:T	2.35483e-09	-1.66637e-10	-1.01589	0.000104535	-1.66637e-10	-0.848304
151828312	chr4:151828312:C:T	1.79323e-09	-1.66637e-10	-1.28834	6.5011e-05	-1.66637e-10	-1.32327
151828385	chr4:151828385:G:A	4.83301e-09	-0.296887	-3.48322e-10	8.44185e-05	-1.06204	-3.48322e-10
151828601	chr4:151828601:A:G	1.68897e-09	-1.66637e-10	-1.34824	6.43058e-05	-1.66637e-10	-1.33418
151828696	chr4:151828696:A:G	2.62659e-09	-1.66637e-10	-0.906668	0.000119245	-1.66637e-10	-0.716647
151829396	chr4:151829396:C:T	8.22947e-09	-1.66637e-10	0.235365	0.000248828	-1.66637e-10	0.0189344
151829521	chr4:151829521:G:A	1.69204e-09	-1.66637e-10	-1.34642	6.45814e-05	-1.66637e-10	-1.3299
151829761	chr4:151829761:TC:T	1.6922e-09	-1.66637e-10	-1.34633	6.45948e-05	-1.66637e-10	-1.32969
151829800	chr4:151829800:C:T	2.3104e-09	-1.66637e-10	-1.03494	0.000102519	-1.66637e-10	-0.867774
151830034	chr4:151830034:T:C	2.30199e-09	-1.66637e-10	-1.03858	0.000102061	-1.66637e-10	-0.872257
151830355	chr4:151830355:C:T	3.93914e-10	-1.69624	-1.10774	1.16793e-05	-1.72627	-1.31374
151831261	chr4:151831261:G:T	7.23427e-08	3.5603	-1.15124	1.3227e-05	-1.74306	-1.17251
151831288	chr4:151831288:T:A	1.3163e-09	-1.59753	-3.48322e-10	9.65795e-05	-0.927461	-3.48322e-10
151831342	chr4:151831342:G:GT	1.69172e-09	-1.66637e-10	-1.34661	6.45553e-05	-1.66637e-10	-1.3303
151831413	chr4:151831413:TC:T	1.69204e-09	-1.66637e-10	-1.34642	6.45814e-05	-1.66637e-10	-1.3299
151831478	chr4:151831478:A:G	1.76493e-09	-1.66637e-10	-1.30425	6.34383e-05	-1.66637e-10	-1.34776
151831582	chr4:151831582:C:T	1.69176e-09	-1.66637e-10	-1.34658	6.45584e-05	-1.66637e-10	-1.33026
151831783	chr4:151831783:C:T	2.26395e-09	-1.66637e-10	-1.05525	8.21414e-05	-1.66637e-10	-1.08939
151832388	chr4:151832388:C:T	1.69204e-09	-1.66637e-10	-1.34642	6.45814e-05	-1.66637e-10	-1.3299
151832726	chr4:151832726:G:A	1.721e-09	-1.66637e-10	-1.32945	6.58649e-05	-1.66637e-10	-1.31022
151833324	chr4:151833324:T:C	2.63168e-09	-1.66637e-10	-0.904735	8.9118e-05	-1.66637e-10	-1.00787
151833356	chr4:151833356:CAT:C	2.10853e-09	-1.66637e-10	-1.12637	9.13726e-05	-1.66637e-10	-0.982882
151833570	chr4:151833570:A:G	2.31236e-09	-1.66637e-10	-1.03409	0.000102627	-1.66637e-10	-0.866726
151833830	chr4:151833830:T:C	1.78953e-09	-1.66637e-10	-1.29041	6.8663e-05	-1.66637e-10	-1.26862
151833860	chr4:151833860:T:A	1.69683e-09	-1.66637e-10	-1.34359	6.32505e-05	-1.66637e-10	-1.35072
151833955	chr4:151833955:C:T	1.73198e-09	-1.66637e-10	-1.32309	6.37268e-05	-1.66637e-10	-1.34322
151833959	chr4:151833959:G:A	1.73177e-09	-1.66637e-10	-1.32321	6.37228e-05	-1.66637e-10	-1.34328
151834112	chr4:151834112:C:T	1.16759e-09	-1.71741	-3.48322e-10	4.40805e-05	-1.71181	-3.48322e-10
151834572	chr4:151834572:C:T	2.33447e-09	-1.66637e-10	-1.02457	8.94502e-05	-1.66637e-10	-1.00414
151834774	chr4:151834774:C:T	3.45162e-10	-1.59168	-1.34442	1.16831e-05	-1.68929	-1.35039
151834845	chr4:151834845:C:G	2.41191e-08	1.31065	-3.48322e-10	0.000279067	0.133623	-3.48322e-10
151835757	chr4:151835757:T:C	2.56178e-09	0.38656	-1.31821	1.5843e-05	-1.42043	-1.31467
151835941	chr4:151835941:C:T	5.51968e-08	-1.66637e-10	2.13855	0.00297541	-1.66637e-10	2.50031
151836359	chr4:151836359:A:T	1.31392e-08	0.703242	-3.48322e-10	8.19132e-05	-1.09217	-3.48322e-10
151836458	chr4:151836458:C:T	1.72626e-09	-1.66637e-10	-1.3264	6.7472e-05	-1.66637e-10	-1.28611
151836731	chr4:151836731:A:C	2.22714e-09	-1.66637e-10	-1.07164	9.56324e-05	-1.66637e-10	-0.937315
151837026	chr4:151837026:A:G	1.70664e-09	-1.66637e-10	-1.33783	6.45891e-05	-1.66637e-10	-1.32978
151837032	chr4:151837032:T:C	2.00462e-09	-1.1769	-3.48322e-10	5.37306e-05	-1.51384	-3.48322e-10
151837248	chr4:151837248:A:G	1.32409e-09	-0.526779	-1.06485	1.44289e-05	-1.74896	-1.07964
151837256	chr4:151837256:T:C	1.72035e-09	-1.66637e-10	-1.32983	6.53662e-05	-1.66637e-10	-1.31782
151837283	chr4:151837283:G:A	1.78182e-09	-1.66637e-10	-1.29472	7.07111e-05	-1.66637e-10	-1.23922
151837318	chr4:151837318:C:T	3.26574e-10	-1.74944	-1.24202	1.5011e-05	-1.60869	-1.18035
151837516	chr4:151837516:G:A	7.37055e-10	-1.73358	-0.443872	5.70667e-05	-1.12358	-0.330021
151837632	chr4:151837632:G:A	1.7824e-09	-1.66637e-10	-1.29439	7.07428e-05	-1.66637e-10	-1.23878
151837776	chr4:151837776:C:T	2.53889e-09	-0.940632	-3.48322e-10	5.76413e-05	-1.44359	-3.48322e-10
151837928	chr4:151837928:T:C	1.35958e-08	-1.66637e-10	0.737404	0.000572604	-1.66637e-10	0.852367
151837967	chr4:151837967:T:C	1.17855e-09	-0.389426	-1.31865	1.12075e-05	-1.74686	-1.33438
151838154	chr4:151838154:G:T	1.79897e-09	-1.66637e-10	-1.28514	6.42386e-05	-1.66637e-10	-1.33522
151838408	chr4:151838408:C:A	4.27465e-10	-1.75899	-0.96325	1.65926e-05	-1.63664	-1.05223
151838501	chr4:151838501:T:A	1.6976e-09	-1.66637e-10	-1.34314	6.42372e-05	-1.66637e-10	-1.33524
151838589	chr4:151838589:T:G	1.6964e-09	-1.66637e-10	-1.34385	6.41709e-05	-1.66637e-10	-1.33628
151838599	chr4:151838599:C:T	1.32827e-09	-0.271627	-1.31685	1.1366e-05	-1.73425	-1.33296
151838773	chr4:151838773:C:A	1.26321e-09	-0.317849	-1.32085	1.12662e-05	-1.74017	-1.33585
151838977	chr4:151838977:A:G	1.31254e-09	-0.28709	-1.3133	1.13871e-05	-1.73491	-1.33044
151839046	chr4:151839046:C:T	1.69122e-09	-1.66637e-10	-1.34691	6.43027e-05	-1.66637e-10	-1.33423
151839238	chr4:151839238:C:G	1.69302e-09	-1.66637e-10	-1.34584	6.52518e-05	-1.66637e-10	-1.31957
151839830	chr4:151839830:C:T	8.56062e-09	-1.66637e-10	0.274815	0.000455749	-1.66637e-10	0.624115
151839831	chr4:151839831:G:C	1.34507e-09	-0.244462	-1.33145	1.13088e-05	-1.72927	-1.34297
151840213	chr4:151840213:C:T	1.35986e-09	-0.243569	-1.32141	1.1387e-05	-1.72912	-1.33624
151840269	chr4:151840269:T:G	2.2628e-09	-1.66637e-10	-1.05575	7.96009e-05	-1.66637e-10	-1.1208
151840303	chr4:151840303:C:T	1.83758e-09	-1.66637e-10	-1.26391	7.37158e-05	-1.66637e-10	-1.19761
151840381	chr4:151840381:T:G	1.85557e-09	-1.66637e-10	-1.25416	7.46685e-05	-1.66637e-10	-1.18477
151840560	chr4:151840560:A:G	1.68483e-09	-1.66637e-10	-1.35069	6.37373e-05	-1.66637e-10	-1.34306
151840685	chr4:151840685:C:T	8.59691e-09	-1.66637e-10	0.279046	0.000457873	-1.66637e-10	0.628765
151840920	chr4:151840920:G:C	1.70294e-09	-1.66637e-10	-1.34	6.44617e-05	-1.66637e-10	-1.33176
151841150	chr4:151841150:C:T	1.74723e-09	-0.252572	-1.06176	1.44269e-05	-1.76114	-1.06759
151841213	chr4:151841213:C:T	4.06586e-10	-1.64957	-1.12274	3.28132e-05	-0.852339	-1.15466
151841331	chr4:151841331:C:T	1.77919e-09	-1.66637e-10	-1.2962	7.26706e-05	-1.66637e-10	-1.21189
151841782	chr4:151841782:TC:T	1.68919e-09	-1.66637e-10	-1.34811	6.37065e-05	-1.66637e-10	-1.34354
151841869	chr4:151841869:C:G	1.68962e-09	-1.66637e-10	-1.34786	6.37422e-05	-1.66637e-10	-1.34298
151842028	chr4:151842028:T:C	1.69414e-09	-1.66637e-10	-1.34518	6.40495e-05	-1.66637e-10	-1.33817
151842321	chr4:151842321:G:T	2.29978e-09	-1.66637e-10	-1.03954	8.07604e-05	-1.66637e-10	-1.10634
151842404	chr4:151842404:A:G	1.69935e-09	-1.66637e-10	-1.34211	6.43393e-05	-1.66637e-10	-1.33366
151842823	chr4:151842823:A:G	1.68821e-09	-1.66637e-10	-1.34869	6.42556e-05	-1.66637e-10	-1.33496
151843268	chr4:151843268:T:C	8.73904e-10	-1.73472	-0.272423	6.65514e-05	-1.13564	-0.164209
151843287	chr4:151843287:C:T	6.69002e-10	-1.74284	-0.531489	4.96334e-05	-1.17066	-0.422501
151843327	chr4:151843327:TCTC:T	6.67945e-10	-1.74167	-0.534238	4.9807e-05	-1.1642	-0.425469
151843373	chr4:151843373:A:G	1.07184e-09	-1.66877	-0.134203	9.45441e-05	-0.926573	-0.0221879
151843433	chr4:151843433:C:A	9.29166e-10	-1.72898	-0.216848	6.92358e-05	-1.14714	-0.113174
151843445	chr4:151843445:G:A	8.85921e-10	-1.71433	-0.279155	7.19452e-05	-1.0505	-0.171419
151843670	chr4:151843670:C:T	9.46786e-10	-0.841009	-1.08603	1.56731e-05	-1.71962	-1.02626
151843806	chr4:151843806:T:C	2.17916e-09	-1.66637e-10	-1.09342	9.09148e-05	-1.66637e-10	-0.987904
151843934	chr4:151843934:G:A	8.15078e-10	-0.886867	-1.18996	1.39834e-05	-1.71447	-1.14549
151843945	chr4:151843945:C:T	1.73583e-09	-1.66637e-10	-1.32087	6.44409e-05	-1.66637e-10	-1.33208
151844419	chr4:151844419:A:G	9.40361e-10	-1.70544	-0.228409	7.8591e-05	-1.01835	-0.115215
151844420	chr4:151844420:T:TAC	1.93399e-09	-1.66637e-10	-1.21277	7.05885e-05	-1.66637e-10	-1.24096
151844685	chr4:151844685:A:G	3.3401e-10	-1.63426	-1.33468	2.87066e-05	-0.825015	-1.31569
151844978	chr4:151844978:G:A	6.37983e-10	-1.71404	-0.607757	5.20291e-05	-1.04234	-0.503683
151845423	chr4:151845423:A:T	1.70528e-09	-1.33863	-3.48322e-10	0.000171149	-0.355293	-3.48322e-10
151845657	chr4:151845657:A:C	5.37575e-09	-1.66637e-10	-0.190459	0.000155142	-1.66637e-10	-0.453485
151845696	chr4:151845696:C:A	9.2515e-10	-1.71235	-0.237803	7.57052e-05	-1.04413	-0.126851
151845805	chr4:151845805:C:T	9.2352e-10	-1.71314	-0.238776	7.53707e-05	-1.0475	-0.127911
151845958	chr4:151845958:C:T	3.30487e-10	-1.64936	-1.33019	2.7699e-05	-0.867252	-1.30918
151846317	chr4:151846317:G:A	9.27653e-10	-1.70552	-0.241933	7.72849e-05	-1.01911	-0.131218
151846425	chr4:151846425:T:C	1.8032e-09	-1.2828	-3.48322e-10	5.15339e-05	-1.55559	-3.48322e-10
151846561	chr4:151846561:G:A	8.43157e-10	-0.818311	-1.22465	1.25903e-05	-1.73052	-1.23438
151846663	chr4:151846663:G:A	1.76246e-09	-1.66637e-10	-1.30565	7.15851e-05	-1.66637e-10	-1.22694
151846832	chr4:151846832:A:T	3.28313e-10	-1.65114	-1.335	2.73698e-05	-0.872238	-1.31615
151846912	chr4:151846912:C:A	1.68954e-09	-1.66637e-10	-1.3479	6.57997e-05	-1.66637e-10	-1.31121
151847009	chr4:151847009:A:G	1.10806e-09	-0.428402	-1.34134	1.25624e-05	-1.62637	-1.34075
151847592	chr4:151847592:G:A	2.14798e-09	-1.66637e-10	-1.10783	7.60797e-05	-1.66637e-10	-1.16605
151847799	chr4:151847799:T:C	1.73964e-09	-1.66637e-10	-1.31868	6.82382e-05	-1.66637e-10	-1.27482
151847973	chr4:151847973:A:T	7.16434e-09	-1.66637e-10	0.0967592	0.000215707	-1.66637e-10	-0.123905
151848654	chr4:151848654:G:C	1.74562e-09	-1.31525	-3.48322e-10	4.76659e-05	-1.63361	-3.48322e-10
151848910	chr4:151848910:A:G	8.11076e-10	-0.837216	-1.24453	1.23888e-05	-1.7276	-1.25343
151848925	chr4:151848925:A:G	1.79695e-09	-1.66637e-10	-1.28627	7.33383e-05	-1.66637e-10	-1.20274
151849005	chr4:151849005:C:G	9.88337e-10	-1.6784	-0.205691	8.69827e-05	-0.936725	-0.0953927
151849750	chr4:151849750:C:T	1.88996e-09	-1.66637e-10	-1.2358	6.91308e-05	-1.66637e-10	-1.26183
151849969	chr4:151849969:C:T	9.99215e-10	-1.65998	-0.213165	9.05218e-05	-0.888999	-0.103238
151850138	chr4:151850138:C:A	1.95711e-09	-1.66637e-10	-1.20089	7.39571e-05	-1.66637e-10	-1.19434
151850505	chr4:151850505:T:G	7.25917e-09	-1.66637e-10	0.109909	0.000218347	-1.66637e-10	-0.111742
151850620	chr4:151850620:C:T	3.39972e-10	-1.62065	-1.3306	2.99438e-05	-0.788771	-1.30973
151850627	chr4:151850627:C:T	3.40764e-10	-1.61784	-1.33108	3.01314e-05	-0.781859	-1.3104
151850797	chr4:151850797:T:A	1.9649e-09	-1.66637e-10	-1.19692	7.15979e-05	-1.66637e-10	-1.22676
151851061	chr4:151851061:C:T	8.95268e-10	-1.5581	-0.424893	9.28675e-05	-0.647652	-0.319002
151851541	chr4:151851541:G:A	1.73979e-09	-1.66637e-10	-1.31859	7.07176e-05	-1.66637e-10	-1.23913
151851633	chr4:151851633:G:C	3.49745e-10	-1.59597	-1.32693	3.16691e-05	-0.737733	-1.30475
151851657	chr4:151851657:A:T	1.69728e-09	-1.66637e-10	-1.34333	6.67346e-05	-1.66637e-10	-1.2971
151851708	chr4:151851708:T:TGCATTCTAGAA	8.9373e-10	-1.70051	-0.284201	7.53105e-05	-1.0007	-0.175503
151852172	chr4:151852172:A:G	7.58996e-10	-0.932209	-1.21591	1.38589e-05	-1.70163	-1.16727
151852951	chr4:151852951:T:C	1.00187e-09	-0.524183	-1.34631	1.21533e-05	-1.65032	-1.3499
151852974	chr4:151852974:T:A	1.51111e-09	-0.248071	-1.21144	1.49159e-05	-1.55775	-1.23765
151853280	chr4:151853280:C:T	1.16887e-08	-1.66637e-10	0.586265	0.000340871	-1.66637e-10	0.333676
151853291	chr4:151853291:T:A	5.26931e-09	-0.210457	-3.48322e-10	0.000137765	-0.572279	-3.48322e-10
151853312	chr4:151853312:C:A	1.14295e-09	-0.395768	-1.34298	1.26448e-05	-1.61238	-1.3482
151853672	chr4:151853672:T:C	2.15558e-09	0.244707	-1.349	1.64293e-05	-1.35879	-1.33997
151853723	chr4:151853723:T:C	2.89238e-09	-1.66637e-10	-0.810276	0.000103327	-1.66637e-10	-0.859932
151854058	chr4:151854058:T:C	2.55319e-09	-1.66637e-10	-0.935013	9.39646e-05	-1.66637e-10	-0.954909
151854236	chr4:151854236:C:T	2.0678e-09	-1.66637e-10	-1.14587	7.82982e-05	-1.66637e-10	-1.1373
151854302	chr4:151854302:C:G	2.0397e-09	0.0694094	-1.22896	2.16504e-05	-1.32382	-1.09898
151854381	chr4:151854381:C:A	1.69257e-09	-1.66637e-10	-1.34611	6.63218e-05	-1.66637e-10	-1.30331
151854456	chr4:151854456:A:G	1.69709e-09	-1.66637e-10	-1.34344	6.32508e-05	-1.66637e-10	-1.35072
151854556	chr4:151854556:C:T	2.09735e-09	-1.66637e-10	-1.13168	7.5828e-05	-1.66637e-10	-1.16936
151854596	chr4:151854596:A:T	1.90506e-09	-1.66637e-10	-1.22784	6.95239e-05	-1.66637e-10	-1.25616
151854915	chr4:151854915:T:G	6.95155e-10	-0.923102	-1.31288	1.13539e-05	-1.75879	-1.30947
151854940	chr4:151854940:A:G	3.5424e-10	-1.75763	-1.15251	1.41403e-05	-1.5858	-1.263
151855065	chr4:151855065:A:G	3.5166e-10	-1.68027	-1.23718	1.15207e-05	-1.73815	-1.31554
151855119	chr4:151855119:C:T	6.30925e-10	-1.43945	-0.893474	1.54426e-05	-1.75446	-1.00624
151855206	chr4:151855206:A:T	2.61969e-09	-1.66637e-10	-0.909301	0.000122312	-1.66637e-10	-0.691254
151855222	chr4:151855222:A:T	2.95796e-10	-1.75478	-1.33566	1.19069e-05	-1.72509	-1.29562
151855378	chr4:151855378:G:GA	9.22603e-09	0.349672	-3.48322e-10	0.000152994	-0.467427	-3.48322e-10
151855386	chr4:151855386:G:A	3.20254e-10	-1.67623	-1.33477	1.08959e-05	-1.76084	-1.34861
151856055	chr4:151856055:C:T	1.42567e-09	-1.51772	-3.48322e-10	4.68536e-05	-1.6508	-3.48322e-10
151856110	chr4:151856110:A:G	5.11126e-10	-1.2543	-1.28919	1.17259e-05	-1.75918	-1.27685
151856184	chr4:151856184:C:T	6.45741e-10	-1.46304	-0.846676	1.60299e-05	-1.75883	-0.96454
151856198	chr4:151856198:C:T	1.69151e-09	-1.52933	0.182602	5.65978e-05	-1.76026	0.298404
151856392	chr4:151856392:G:A	6.4961e-10	-1.42047	-0.883271	1.56089e-05	-1.75346	-0.99652
151856566	chr4:151856566:C:A	5.9834e-10	-1.24079	-1.14516	1.36744e-05	-1.76007	-1.12223
151856668	chr4:151856668:C:G	3.15647e-10	-1.7363	-1.28919	1.33238e-05	-1.68596	-1.22232
151856703	chr4:151856703:A:G	7.15674e-10	-1.36632	-0.840563	1.63587e-05	-1.74473	-0.958331
151856817	chr4:151856817:A:G	4.84122e-10	-1.30716	-1.29062	1.35007e-05	-1.73522	-1.15987
151856826	chr4:151856826:C:T	1.1472e-09	-1.73504	-3.48322e-10	4.32417e-05	-1.73102	-3.48322e-10
151856830	chr4:151856830:T:C	1.71247e-09	-1.66637e-10	-1.33442	6.46248e-05	-1.66637e-10	-1.32923
151856891	chr4:151856891:A:G	6.63348e-10	-1.43498	-0.847836	1.60662e-05	-1.75552	-0.965589
151857539	chr4:151857539:C:T	2.02504e-09	-1.66637e-10	-1.16677	8.08404e-05	-1.66637e-10	-1.10535
151857575	chr4:151857575:C:A	1.81679e-09	-1.66637e-10	-1.27528	6.60544e-05	-1.66637e-10	-1.30735
151857693	chr4:151857693:G:C	1.76081e-09	-1.66637e-10	-1.30658	7.32244e-05	-1.66637e-10	-1.2043
151857859	chr4:151857859:A:G	5.21663e-10	-1.22843	-1.29466	1.16378e-05	-1.7606	-1.28296
151857880	chr4:151857880:T:C	1.68569e-09	-1.66637e-10	-1.35018	6.40647e-05	-1.66637e-10	-1.33793
151857930	chr4:151857930:C:T	1.8978e-09	-1.66637e-10	-1.23166	8.0878e-05	-1.66637e-10	-1.10489
151857970	chr4:151857970:A:G	7.84545e-09	-1.66637e-10	0.187577	0.000271762	-1.66637e-10	0.1071
151858453	chr4:151858453:A:G	6.23622e-10	-1.4606	-0.883965	1.55106e-05	-1.75859	-0.997708
151858584	chr4:151858584:G:A	4.06236e-10	-1.70844	-1.06474	1.74239e-05	-1.7611	-0.878881
151858649	chr4:151858649:A:G	4.13102e-10	-1.71852	-1.03789	1.8019e-05	-1.76156	-0.844835
151858686	chr4:151858686:C:T	4.14099e-10	-1.70266	-1.05134	1.77372e-05	-1.76044	-0.861718
151859170	chr4:151859170:T:C	2.01949e-09	-1.16951	-3.48322e-10	0.000154527	-0.457458	-3.48322e-10
151859314	chr4:151859314:C:T	6.46445e-09	-1.66637e-10	-0.00603856	0.000225112	-1.66637e-10	-0.0812276
151859357	chr4:151859357:T:C	3.72735e-10	-1.72545	-1.1338	1.58998e-05	-1.76135	-0.970163
151859532	chr4:151859532:A:T	3.2676e-10	-1.67512	-1.31576	1.09948e-05	-1.76057	-1.33984
151859731	chr4:151859731:T:C	7.90013e-09	-1.66637e-10	0.194522	0.000273593	-1.66637e-10	0.113815
151859808	chr4:151859808:C:T	2.49038e-09	-1.66637e-10	-0.959922	0.000114795	-1.66637e-10	-0.754675
151859819	chr4:151859819:C:G	3.07838e-08	-1.66637e-10	1.55463	0.000982614	-1.66637e-10	1.39239
151859909	chr4:151859909:A:G	1.56823e-09	-1.59238	0.169977	5.64263e-05	-1.75006	0.285165
151860271	chr4:151860271:T:C	2.68868e-09	-1.66637e-10	-0.883305	0.000113933	-1.66637e-10	-0.762214
151860472	chr4:151860472:A:G	1.75879e-09	-1.66637e-10	-1.30773	7.15038e-05	-1.66637e-10	-1.22808
151860519	chr4:151860519:C:G	4.61331e-09	-1.66637e-10	-0.343411	0.000162355	-1.66637e-10	-0.40804
151860814	chr4:151860814:GCTT:G	6.5644e-10	-1.6267	-0.666576	2.73311e-05	-1.64216	-0.547642
151860893	chr4:151860893:T:G	5.81325e-09	-1.66637e-10	-0.112217	0.000195562	-1.66637e-10	-0.22195
151860947	chr4:151860947:C:T	4.14508e-10	-1.57704	-1.17598	1.3574e-05	-1.76082	-1.12885
151861226	chr4:151861226:T:C	1.83463e-09	-1.66637e-10	-1.26551	6.9637e-05	-1.66637e-10	-1.25453
151861487	chr4:151861487:T:C	8.75632e-09	1.19029	-0.892868	0.0004954	1.32587	-0.618327
151861529	chr4:151861529:G:A	9.65138e-10	-1.39751	-0.510336	7.0482e-05	-0.966275	-0.276194
151861726	chr4:151861726:G:T	6.35511e-10	-1.13708	-1.1886	1.30534e-05	-1.73237	-1.19641
151861777	chr4:151861777:C:T	1.71875e-09	-1.66637e-10	-1.33076	6.77368e-05	-1.66637e-10	-1.2822
151861785	chr4:151861785:C:T	1.70523e-09	-1.66637e-10	-1.33865	6.66856e-05	-1.66637e-10	-1.29784
151861883	chr4:151861883:T:C	5.20443e-08	1.87917	0.200565	0.00031065	0.107594	0.133244
151861890	chr4:151861890:C:T	3.47624e-08	1.99282	-0.316645	0.00020088	0.188741	-0.383862
151862106	chr4:151862106:C:T	2.73648e-08	1.75397	-0.317068	0.000170085	0.0251607	-0.386689
151862224	chr4:151862224:A:G	2.26848e-09	-0.80462	-0.248626	0.000137354	-0.355295	-0.219974
151862313	chr4:151862313:C:A	4.32885e-09	-1.66637e-10	-0.407055	0.000142403	-1.66637e-10	-0.539163
151862960	chr4:151862960:G:A	4.5057e-08	2.16489	-0.229324	0.000252691	0.336023	-0.301683
151863007	chr4:151863007:A:G	3.72258e-08	2.01195	-0.267301	0.00021702	0.22065	-0.338489
151863517	chr4:151863517:C:T	5.61433e-10	-1.69294	-0.756683	2.09682e-05	-1.61063	-0.844187
151863628	chr4:151863628:C:T	5.23998e-09	-1.66637e-10	-0.216039	0.000169965	-1.66637e-10	-0.362233
151863941	chr4:151863941:G:A	1.75665e-09	-1.66637e-10	-1.30895	6.34168e-05	-1.66637e-10	-1.3481
151864036	chr4:151864036:T:C	1.70625e-09	-1.66637e-10	-1.33806	6.44925e-05	-1.66637e-10	-1.33128
151864056	chr4:151864056:C:T	2.28355e-09	-1.66637e-10	-1.04663	9.11558e-05	-1.66637e-10	-0.985257
151864135	chr4:151864135:C:T	7.30367e-09	0.757506	-0.641486	4.25115e-05	-1.06243	-0.685618
151864209	chr4:151864209:C:T	3.34534e-08	2.04819	-0.410391	0.000196185	0.256223	-0.474993
151864466	chr4:151864466:C:T	7.72861e-09	1.3852	-1.21263	3.23589e-05	-0.797884	-1.22305
151864512	chr4:151864512:A:G	2.18141e-09	-1.66637e-10	-1.09239	9.20018e-05	-1.66637e-10	-0.976019
151864800	chr4:151864800:A:G	5.4198e-10	-1.66736	-0.817523	2.06984e-05	-1.58989	-0.877881
151864962	chr4:151864962:A:C	3.31001e-09	-1.66637e-10	-0.675404	0.000122039	-1.66637e-10	-0.693489
151865052	chr4:151865052:G:A	1.90301e-09	-1.66637e-10	-1.22892	8.04149e-05	-1.66637e-10	-1.11063
151865316	chr4:151865316:G:T	8.56182e-09	1.57847	-1.30351	0.000162712	0.890055	-1.2959
151865329	chr4:151865329:G:A	2.2166e-09	-1.66637e-10	-1.07638	9.3718e-05	-1.66637e-10	-0.957537
151865789	chr4:151865789:C:T	5.04221e-10	-1.23202	-1.32508	4.30658e-05	-0.42489	-1.31021
151866078	chr4:151866078:A:G	2.71699e-09	-0.872833	-3.48322e-10	6.02009e-05	-1.40014	-3.48322e-10
151866583	chr4:151866583:A:G	2.05549e-09	-1.66637e-10	-1.15184	7.5527e-05	-1.66637e-10	-1.17334
151866780	chr4:151866780:G:A	2.20076e-09	0.136954	-1.22051	9.90353e-05	0.299749	-1.2021
151866847	chr4:151866847:C:T	1.89781e-09	0.0746242	-1.30628	8.45544e-05	0.235747	-1.29618
151867060	chr4:151867060:A:G	2.50036e-09	-1.66637e-10	-0.955923	9.38549e-05	-1.66637e-10	-0.956077
151867295	chr4:151867295:G:A	3.50026e-09	-1.66637e-10	-0.619519	0.000171136	-1.66637e-10	-0.355367
151867390	chr4:151867390:G:A	4.90388e-10	-1.2599	-1.32502	4.11273e-05	-0.471012	-1.31014
151867432	chr4:151867432:C:A	1.7543e-09	-1.66637e-10	-1.31028	7.13335e-05	-1.66637e-10	-1.23046
151867564	chr4:151867564:G:T	1.89817e-09	-1.66637e-10	-1.23147	8.01185e-05	-1.66637e-10	-1.11432
151867708	chr4:151867708:G:A	1.71658e-09	-1.66637e-10	-1.33202	6.32496e-05	-1.66637e-10	-1.35074
151867932	chr4:151867932:C:T	4.21879e-09	-1.66637e-10	-0.432809	0.000210853	-1.66637e-10	-0.146664
151868241	chr4:151868241:A:G	2.49745e-09	-1.66637e-10	-0.957085	8.91027e-05	-1.66637e-10	-1.00804
151868282	chr4:151868282:T:C	1.68684e-09	-1.66637e-10	-1.3495	6.3899e-05	-1.66637e-10	-1.34052
151868331	chr4:151868331:C:T	3.83954e-09	-1.66637e-10	-0.527005	0.00013501	-1.66637e-10	-0.592477
151868353	chr4:151868353:A:C	2.58538e-09	-1.66637e-10	-0.922486	9.20306e-05	-1.66637e-10	-0.975706
151868577	chr4:151868577:G:A	5.2274e-10	-1.21565	-1.30538	4.47639e-05	-0.410195	-1.28623
151868634	chr4:151868634:G:A	4.46212e-09	0.359909	-0.736641	3.18611e-05	-1.25335	-0.783093
151868789	chr4:151868789:G:A	2.82351e-09	-1.66637e-10	-0.834376	9.77147e-05	-1.66637e-10	-0.915775
151869245	chr4:151869245:C:T	1.92947e-09	-1.66637e-10	-1.21511	7.4839e-05	-1.66637e-10	-1.18249
151869282	chr4:151869282:T:C	2.44822e-09	-1.66637e-10	-0.976994	8.73233e-05	-1.66637e-10	-1.02821
151869321	chr4:151869321:T:C	2.32944e-09	-1.66637e-10	-1.02673	8.33975e-05	-1.66637e-10	-1.07421
151869356	chr4:151869356:C:T	1.68504e-09	-1.66637e-10	-1.35057	6.39346e-05	-1.66637e-10	-1.33997
151869405	chr4:151869405:G:A	3.86781e-09	-1.66637e-10	-0.519668	0.000128393	-1.66637e-10	-0.642731
151869428	chr4:151869428:A:G	2.77852e-09	-1.66637e-10	-0.850439	9.86814e-05	-1.66637e-10	-0.905931
151869784	chr4:151869784:G:A	1.75913e-09	-1.66637e-10	-1.30753	6.53511e-05	-1.66637e-10	-1.31805
151869983	chr4:151869983:T:TA	3.65388e-09	-1.66637e-10	-0.576566	0.000179819	-1.66637e-10	-0.305876
151870312	chr4:151870312:G:A	2.37501e-09	-1.66637e-10	-1.00735	8.49313e-05	-1.66637e-10	-1.05598
151870381	chr4:151870381:G:A	1.72579e-09	-1.66637e-10	-1.32667	6.88015e-05	-1.66637e-10	-1.2666
151870437	chr4:151870437:A:G	2.80548e-09	-1.66637e-10	-0.840782	9.62486e-05	-1.66637e-10	-0.930892
151870502	chr4:151870502:G:A	1.75924e-09	-1.66637e-10	-1.30748	7.11417e-05	-1.66637e-10	-1.23315
151870614	chr4:151870614:G:A	2.42278e-09	-1.66637e-10	-0.98744	8.67277e-05	-1.66637e-10	-1.03505
151870631	chr4:151870631:A:C	1.71792e-09	-1.66637e-10	-1.33124	6.82095e-05	-1.66637e-10	-1.27524
151870678	chr4:151870678:T:C	2.05991e-09	-1.66637e-10	-1.14969	7.49116e-05	-1.66637e-10	-1.18152
151870687	chr4:151870687:C:T	3.90879e-09	-1.66637e-10	-0.509128	0.000140125	-1.66637e-10	-0.555289
151870761	chr4:151870761:C:T	5.23709e-09	-1.66637e-10	-0.216591	0.000244397	-1.66637e-10	0.000966952
151870827	chr4:151870827:C:G	5.61253e-09	-1.66637e-10	-0.147354	0.000263562	-1.66637e-10	0.0764602
151870854	chr4:151870854:G:A	2.02464e-09	-1.66637e-10	-1.16697	7.50405e-05	-1.66637e-10	-1.1798
151870879	chr4:151870879:G:A	1.72083e-09	-1.66637e-10	-1.32955	6.84301e-05	-1.66637e-10	-1.27201
151871532	chr4:151871532:T:G	2.60026e-09	-1.66637e-10	-0.916746	0.000118799	-1.66637e-10	-0.720392
151871534	chr4:151871534:C:T	1.68736e-09	-1.66637e-10	-1.34919	6.32486e-05	-1.66637e-10	-1.35075
151871639	chr4:151871639:G:A	2.24708e-09	-1.66637e-10	-1.06273	8.26547e-05	-1.66637e-10	-1.08316
151871855	chr4:151871855:G:A	2.69456e-09	-1.66637e-10	-0.881122	0.000124547	-1.66637e-10	-0.673142
151872066	chr4:151872066:A:G	2.4693e-09	-1.66637e-10	-0.968424	8.8037e-05	-1.66637e-10	-1.02007
151872133	chr4:151872133:A:C	2.63973e-09	-1.66637e-10	-0.90168	0.000120893	-1.66637e-10	-0.702922
151872903	chr4:151872903:C:A	1.71255e-09	-1.66637e-10	-1.33437	6.82489e-05	-1.66637e-10	-1.27467
151873548	chr4:151873548:C:T	5.50079e-09	1.10542	-1.27289	3.11799e-05	-0.794764	-1.26329
151873561	chr4:151873561:G:A	2.01378e-09	-1.66637e-10	-1.17234	7.67266e-05	-1.66637e-10	-1.15758
151873601	chr4:151873601:TCCTCCTTTATTCA:T	1.98012e-09	0.155058	-1.34426	8.80449e-05	0.320157	-1.34014
151873618	chr4:151873618:A:G	1.97788e-09	-1.66637e-10	-1.19033	7.21182e-05	-1.66637e-10	-1.21952
151873696	chr4:151873696:C:T	1.68507e-09	-1.66637e-10	-1.35055	6.44288e-05	-1.66637e-10	-1.33227
151873788	chr4:151873788:T:C	3.16947e-09	-1.66637e-10	-0.718793	0.000151232	-1.66637e-10	-0.479013
151873899	chr4:151873899:T:C	3.50026e-09	-1.66637e-10	-0.619519	0.000171136	-1.66637e-10	-0.355367
151874044	chr4:151874044:G:A	2.6631e-09	-1.66637e-10	-0.892867	9.46035e-05	-1.66637e-10	-0.948133
151874070	chr4:151874070:T:C	2.6599e-09	-1.66637e-10	-0.894067	9.4501e-05	-1.66637e-10	-0.949217
151874071	chr4:151874071:G:A	1.92315e-09	-1.66637e-10	-1.21839	8.15825e-05	-1.66637e-10	-1.09621
151874139	chr4:151874139:T:C	2.58138e-09	-1.66637e-10	-0.924031	9.18809e-05	-1.66637e-10	-0.977334
151874541	chr4:151874541:G:A	4.35127e-10	-1.73347	-0.970999	1.56979e-05	-1.68387	-1.06042
151874737	chr4:151874737:C:T	3.67075e-09	-1.66637e-10	-0.57196	0.000180069	-1.66637e-10	-0.304489
151874865	chr4:151874865:A:G	2.4425e-09	-1.66637e-10	-0.979336	9.98153e-05	-1.66637e-10	-0.894506
151874873	chr4:151874873:T:G	8.36207e-09	1.59949	-1.34814	3.77004e-05	-0.521996	-1.34616
151875071	chr4:151875071:A:T	2.82464e-09	-1.66637e-10	-0.833976	9.77496e-05	-1.66637e-10	-0.915418
151875092	chr4:151875092:G:A	3.79144e-09	-1.66637e-10	-0.53961	0.000186671	-1.66637e-10	-0.268481
151875102	chr4:151875102:C:A	2.08538e-09	0.160777	-1.29818	9.31231e-05	0.32347	-1.28737
151875282	chr4:151875282:C:T	1.83625e-09	0.0421031	-1.30674	8.19148e-05	0.204556	-1.2967
151875377	chr4:151875377:A:G	1.68484e-09	-1.66637e-10	-1.35068	6.42973e-05	-1.66637e-10	-1.33431
151875393	chr4:151875393:TG:T	2.62895e-09	-1.66637e-10	-0.905772	9.34299e-05	-1.66637e-10	-0.960615
151875580	chr4:151875580:A:G	5.85326e-09	-0.105358	-3.48322e-10	9.55492e-05	-0.938186	-3.48322e-10
151875615	chr4:151875615:A:G	1.68587e-09	-1.66637e-10	-1.35008	6.32494e-05	-1.66637e-10	-1.35074
151875792	chr4:151875792:T:C	1.78245e-09	-1.66637e-10	-1.29437	6.65886e-05	-1.66637e-10	-1.29929
151875862	chr4:151875862:T:C	2.50746e-09	-1.66637e-10	-0.953086	9.40752e-05	-1.66637e-10	-0.953732
151876321	chr4:151876321:CT:C	1.69791e-09	-1.66637e-10	-1.34296	6.60556e-05	-1.66637e-10	-1.30733
151876614	chr4:151876614:C:T	2.29886e-09	-1.66637e-10	-1.03994	0.000110329	-1.66637e-10	-0.79436
151876660	chr4:151876660:C:T	1.68513e-09	-1.66637e-10	-1.35051	6.32569e-05	-1.66637e-10	-1.35062
151876709	chr4:151876709:T:C	5.70943e-10	-1.08564	-1.34718	5.26671e-05	-0.193192	-1.34064
151876812	chr4:151876812:T:G	5.74225e-10	-1.0801	-1.347	5.31257e-05	-0.18484	-1.34033
151877005	chr4:151877005:A:T	1.68714e-09	-1.66637e-10	-1.34932	6.36096e-05	-1.66637e-10	-1.34506
151877009	chr4:151877009:G:C	5.41171e-10	-1.13927	-1.3471	4.84984e-05	-0.275786	-1.34051
151877469	chr4:151877469:A:G	1.68925e-09	-1.66637e-10	-1.34807	6.37546e-05	-1.66637e-10	-1.34279
151877560	chr4:151877560:T:C	8.78897e-09	1.64808	-1.34694	3.89041e-05	-0.492044	-1.34468
151877704	chr4:151877704:A:G	5.94379e-09	-1.66637e-10	-0.0900096	0.000189795	-1.66637e-10	-0.251883
151877774	chr4:151877774:T:G	1.68982e-09	-1.66637e-10	-1.34774	6.55387e-05	-1.66637e-10	-1.31519
151877961	chr4:151877961:A:G	1.69294e-09	-1.66637e-10	-1.34589	6.39792e-05	-1.66637e-10	-1.33927
151878147	chr4:151878147:G:A	3.28508e-09	-1.66637e-10	-0.682965	0.000110973	-1.66637e-10	-0.788541
151878148	chr4:151878148:G:T	1.1441e-09	-1.73774	-3.48322e-10	4.37614e-05	-1.71908	-3.48322e-10
151878182	chr4:151878182:T:C	1.02517e-08	1.8057	-1.35061	4.25979e-05	-0.396066	-1.34996
151878222	chr4:151878222:T:C	1.68917e-09	-1.66637e-10	-1.34812	6.375e-05	-1.66637e-10	-1.34286
151878285	chr4:151878285:A:G	5.35817e-09	0.626268	-0.820001	3.35632e-05	-1.12225	-0.862151
151878345	chr4:151878345:G:T	1.69058e-09	-1.66637e-10	-1.34728	6.32488e-05	-1.66637e-10	-1.35075
151878731	chr4:151878731:G:A	6.16746e-09	1.14927	-1.20234	2.92002e-05	-0.91059	-1.21306
151879402	chr4:151879402:G:A	2.45125e-09	-1.66637e-10	-0.975759	9.20758e-05	-1.66637e-10	-0.975215
151879664	chr4:151879664:C:T	1.68577e-09	-1.66637e-10	-1.35013	6.45402e-05	-1.66637e-10	-1.33054
151879718	chr4:151879718:G:A	1.76597e-09	-1.66637e-10	-1.30366	6.67448e-05	-1.66637e-10	-1.29695
151879777	chr4:151879777:G:A	1.26234e-09	-1.63939	-3.48322e-10	4.22845e-05	-1.75341	-3.48322e-10
151879909	chr4:151879909:C:T	1.6891e-09	-1.66637e-10	-1.34816	6.39679e-05	-1.66637e-10	-1.33945
151879946	chr4:151879946:T:C	1.74272e-09	-1.66637e-10	-1.31691	6.38071e-05	-1.66637e-10	-1.34196
151879987	chr4:151879987:T:C	1.69108e-09	-1.66637e-10	-1.34699	6.37418e-05	-1.66637e-10	-1.34299
151880143	chr4:151880143:T:C	2.65332e-09	-1.66637e-10	-0.896544	9.32176e-05	-1.66637e-10	-0.962891
151881171	chr4:151881171:T:C	5.21477e-09	-1.66637e-10	-0.220861	0.000242181	-1.66637e-10	-0.00814084
151881622	chr4:151881622:A:G	3.54196e-09	0.691028	-1.2987	8.61656e-05	0.256222	-1.29778
151882015	chr4:151882015:C:T	2.12724e-09	-1.66637e-10	-1.11753	8.30584e-05	-1.66637e-10	-1.07828
151882030	chr4:151882030:G:A	1.02131e-09	-1.53718	-0.314094	3.94501e-05	-1.30717	-0.515621
151882394	chr4:151882394:C:T	3.68143e-09	-1.66637e-10	-0.569055	0.000123256	-1.66637e-10	-0.683566
151882591	chr4:151882591:C:CA	3.71167e-09	0.620622	-1.1815	9.38435e-05	0.172841	-1.12904
151882711	chr4:151882711:T:A	2.86091e-09	0.414383	-1.2356	7.07278e-05	-0.00704562	-1.23194
151882717	chr4:151882717:C:T	9.82148e-09	1.74113	-1.32891	0.00018591	1.0506	-1.32317
151882823	chr4:151882823:G:A	1.68805e-09	-1.66637e-10	-1.34878	6.49455e-05	-1.66637e-10	-1.32428
151882859	chr4:151882859:C:A	3.19168e-09	0.525896	-1.2377	8.13978e-05	0.0866922	-1.18517
151882988	chr4:151882988:T:C	3.75568e-09	0.630132	-1.17922	9.49322e-05	0.18177	-1.12643
151883547	chr4:151883547:A:G	3.00608e-09	0.127372	-0.899092	7.92943e-05	-0.251108	-0.873553
151883926	chr4:151883926:C:T	3.53658e-09	-0.609195	-3.48322e-10	0.000258296	0.0562795	-3.48322e-10
151884291	chr4:151884291:A:G	7.55516e-09	1.48623	-1.33635	3.74638e-05	-0.547576	-1.32688
151884457	chr4:151884457:A:G	7.76999e-09	1.51965	-1.34174	3.79195e-05	-0.528469	-1.33389
151884580	chr4:151884580:A:T	2.03147e-09	-1.66637e-10	-1.1636	7.77426e-05	-1.66637e-10	-1.14442
151884828	chr4:151884828:G:A	1.69555e-09	-1.66637e-10	-1.34435	6.33371e-05	-1.66637e-10	-1.34936
151884888	chr4:151884888:G:A	2.01264e-09	-1.66637e-10	-1.17291	8.38009e-05	-1.66637e-10	-1.06938
151885019	chr4:151885019:G:A	4.43689e-10	-1.71147	-0.973514	1.83739e-05	-1.58824	-0.998659
151885035	chr4:151885035:T:C	2.2955e-09	0.147799	-1.1892	5.76003e-05	-0.247628	-1.19667
151885161	chr4:151885161:T:C	6.62879e-10	-1.09369	-1.18983	4.49336e-05	-0.522776	-1.16987
151885249	chr4:151885249:C:T	2.16591e-09	-1.66637e-10	-1.09952	8.10181e-05	-1.66637e-10	-1.10316
151885278	chr4:151885278:AC:A	1.63885e-09	-1.37836	-3.48322e-10	5.16911e-05	-1.55254	-3.48322e-10
151885331	chr4:151885331:G:C	1.19086e-09	-1.69768	-3.48322e-10	5.81444e-05	-1.4349	-3.48322e-10
151885481	chr4:151885481:T:C	3.86745e-09	-1.66637e-10	-0.519762	0.000172123	-1.66637e-10	-0.349618
151885527	chr4:151885527:C:A	1.70737e-09	-1.66637e-10	-1.33741	6.67271e-05	-1.66637e-10	-1.29722
151885590	chr4:151885590:C:T	2.30129e-09	-1.66637e-10	-1.03889	8.60233e-05	-1.66637e-10	-1.04321
151885902	chr4:151885902:A:G	1.71717e-09	-1.66637e-10	-1.33168	6.74727e-05	-1.66637e-10	-1.2861
151886136	chr4:151886136:G:A	2.69441e-09	-1.66637e-10	-0.881177	9.45107e-05	-1.66637e-10	-0.949114
151886407	chr4:151886407:A:G	2.35216e-09	0.168009	-1.18503	5.91696e-05	-0.223515	-1.1939
151886454	chr4:151886454:C:T	2.05447e-09	-1.66637e-10	-1.15234	8.60973e-05	-1.66637e-10	-1.04235
151886513	chr4:151886513:G:A	1.6999e-09	-1.66637e-10	-1.34179	6.61207e-05	-1.66637e-10	-1.30634
151886748	chr4:151886748:GTTA:G	1.0306e-08	0.972043	-0.51167	6.65315e-05	-0.893251	-0.406901
151887224	chr4:151887224:T:G	6.21435e-09	1.28796	-1.33345	3.33016e-05	-0.668758	-1.32346
151887242	chr4:151887242:A:C	3.02268e-10	-1.73877	-1.33003	1.23818e-05	-1.64491	-1.33669
151887493	chr4:151887493:C:G	2.46607e-09	-1.66637e-10	-0.96973	8.03741e-05	-1.66637e-10	-1.11114
151887525	chr4:151887525:G:A	4.4876e-10	-1.72453	-0.949091	1.83028e-05	-1.61356	-0.977215
151887741	chr4:151887741:C:A	4.6161e-10	-1.71937	-0.926025	1.89014e-05	-1.60368	-0.954915
151887852	chr4:151887852:T:C	2.8558e-09	-1.66637e-10	-0.823003	9.66265e-05	-1.66637e-10	-0.926974
151887870	chr4:151887870:A:T	2.40153e-09	-1.66637e-10	-0.996251	7.65991e-05	-1.66637e-10	-1.15924
151887951	chr4:151887951:T:C	5.81589e-09	1.21777	-1.32954	3.20793e-05	-0.710977	-1.31864
151888527	chr4:151888527:G:A	3.21648e-10	-1.71872	-1.28794	1.41918e-05	-1.59882	-1.24634
151888641	chr4:151888641:AAG:A	8.31859e-09	-1.66637e-10	0.246136	0.000263021	-1.66637e-10	0.0744074
151888786	chr4:151888786:C:T	2.61415e-09	-1.66637e-10	-0.911419	0.000101607	-1.66637e-10	-0.876713
151889443	chr4:151889443:G:A	1.94751e-09	-1.66637e-10	-1.20581	6.88753e-05	-1.66637e-10	-1.26553
151889494	chr4:151889494:A:G	1.68908e-09	-1.66637e-10	-1.34818	6.37829e-05	-1.66637e-10	-1.34234
151889604	chr4:151889604:C:T	3.64543e-08	2.49121	-0.767507	0.000181904	0.376619	-0.670965
151889782	chr4:151889782:C:T	2.73211e-09	-1.66637e-10	-0.867282	9.28905e-05	-1.66637e-10	-0.966406
151889934	chr4:151889934:A:G	3.73333e-09	0.525083	-1.08014	3.13496e-05	-0.981646	-1.07098
151889935	chr4:151889935:T:A	3.73955e-09	0.526275	-1.07967	3.13931e-05	-0.980724	-1.07051
151890084	chr4:151890084:T:C	1.15616e-09	-1.72725	-3.48322e-10	5.35659e-05	-1.51691	-3.48322e-10
151890410	chr4:151890410:G:A	3.63872e-08	2.50436	-0.782496	0.000179947	0.38424	-0.689406
151890572	chr4:151890572:CTTAG:C	1.49403e-09	-1.47088	-3.48322e-10	8.86605e-05	-1.01301	-3.48322e-10
151890627	chr4:151890627:A:C	3.44657e-10	-1.59754	-1.34002	1.16547e-05	-1.70816	-1.33395
151891053	chr4:151891053:G:A	5.35534e-10	-1.16439	-1.33246	3.80022e-05	-0.520978	-1.3392
151891514	chr4:151891514:G:A	2.08261e-08	1.94638	-0.78253	9.62683e-05	-0.247507	-0.683182
151891530	chr4:151891530:A:C	2.5804e-09	-1.66637e-10	-0.924411	8.33525e-05	-1.66637e-10	-1.07475
151891702	chr4:151891702:G:A	8.98573e-10	-0.663107	-1.3162	2.25289e-05	-1.09504	-1.28799
151891747	chr4:151891747:C:T	4.28147e-10	-1.46591	-1.25474	1.3293e-05	-1.62423	-1.28636
151891841	chr4:151891841:G:A	1.16016e-08	-1.66637e-10	0.578786	0.000353639	-1.66637e-10	0.370448
151892080	chr4:151892080:C:A	1.09406e-08	1.08716	-0.567035	6.80981e-05	-0.811449	-0.465428
151892152	chr4:151892152:C:T	1.70983e-09	-1.66637e-10	-1.33597	6.50711e-05	-1.66637e-10	-1.32235
151892391	chr4:151892391:A:G	3.90991e-10	-1.52887	-1.28256	1.24853e-05	-1.66468	-1.3086
151892546	chr4:151892546:C:T	1.7103e-09	-1.66637e-10	-1.33569	6.69587e-05	-1.66637e-10	-1.29375
151892565	chr4:151892565:G:T	3.77039e-10	-1.51567	-1.33209	1.24199e-05	-1.65362	-1.3249
151892574	chr4:151892574:C:T	2.6376e-09	-0.902489	-3.48322e-10	0.000177479	-0.318975	-3.48322e-10
151892693	chr4:151892693:A:G	2.32795e-09	-1.66637e-10	-1.02737	8.69949e-05	-1.66637e-10	-1.03198
151892701	chr4:151892701:C:T	1.40378e-09	-0.201998	-1.33119	2.6985e-05	-0.877635	-1.32491
151892780	chr4:151892780:C:A	1.79126e-08	2.2874	-1.27425	6.13496e-05	-0.155262	-1.22598
151893096	chr4:151893096:C:A	2.2552e-09	-1.66637e-10	-1.05912	7.3543e-05	-1.66637e-10	-1.19996
151893108	chr4:151893108:G:C	1.74366e-09	-1.66637e-10	-1.31637	6.86065e-05	-1.66637e-10	-1.26944
151893462	chr4:151893462:G:A	2.19816e-09	-1.66637e-10	-1.08473	8.73576e-05	-1.66637e-10	-1.02782
151893766	chr4:151893766:TTC:T	1.72113e-09	-1.66637e-10	-1.32937	6.77506e-05	-1.66637e-10	-1.28199
151894001	chr4:151894001:C:T	1.73167e-08	2.28497	-1.30566	5.88086e-05	-0.156312	-1.26723
151894120	chr4:151894120:G:A	3.86632e-10	-1.5597	-1.26294	1.24405e-05	-1.68402	-1.29285
151894309	chr4:151894309:A:G	1.69516e-09	-1.66637e-10	-1.34458	6.3426e-05	-1.66637e-10	-1.34795
151894619	chr4:151894619:A:G	1.05151e-09	-0.514613	-1.30752	2.57498e-05	-0.972678	-1.27672
151894661	chr4:151894661:C:T	6.46385e-09	0.942017	-0.948148	4.10854e-05	-0.898072	-0.884102
151894680	chr4:151894680:T:C	1.82346e-08	2.28436	-1.2534	6.22155e-05	-0.15869	-1.20853
151894771	chr4:151894771:G:A	1.71114e-09	-1.66637e-10	-1.33519	6.70238e-05	-1.66637e-10	-1.29278
151895322	chr4:151895322:G:A	1.49671e-09	-1.46909	-3.48322e-10	5.8469e-05	-1.42933	-3.48322e-10
151895373	chr4:151895373:T:C	7.04215e-09	-1.66637e-10	0.0795572	0.000220224	-1.66637e-10	-0.103184
151895675	chr4:151895675:C:A	3.62241e-09	-1.66637e-10	-0.585216	0.000121336	-1.66637e-10	-0.699267
151895998	chr4:151895998:T:C	1.87495e-09	-1.66637e-10	-1.24377	7.18613e-05	-1.66637e-10	-1.22309
151896158	chr4:151896158:T:C	2.56825e-08	2.63194	-1.25849	7.67494e-05	0.057709	-1.21499
151896301	chr4:151896301:G:A	3.04283e-09	-1.66637e-10	-0.759568	0.000102918	-1.66637e-10	-0.863894
151896607	chr4:151896607:G:C	2.66836e-08	2.67505	-1.26336	7.78012e-05	0.0822768	-1.22595
151896659	chr4:151896659:C:T	1.16344e-09	-1.0154	-0.705575	4.30059e-05	-1.04255	-0.693936
151896809	chr4:151896809:C:A	2.29912e-09	-1.66637e-10	-1.03983	8.59166e-05	-1.66637e-10	-1.04445
151896866	chr4:151896866:G:A	2.73234e-08	2.69503	-1.25965	7.91719e-05	0.0951684	-1.22137
151897102	chr4:151897102:A:T	2.29912e-09	-1.66637e-10	-1.03983	8.59166e-05	-1.66637e-10	-1.04445
151897196	chr4:151897196:T:C	2.18138e-09	-1.66637e-10	-1.0924	7.24321e-05	-1.66637e-10	-1.21518
151897267	chr4:151897267:A:G	1.47249e-08	1.86621	-1.04903	6.49572e-05	-0.297093	-1.02701
151897370	chr4:151897370:C:T	2.77828e-08	2.71199	-1.25993	8.00246e-05	0.106341	-1.22183
151897518	chr4:151897518:C:T	2.85396e-08	2.74452	-1.26559	8.12434e-05	0.128119	-1.2285
151897547	chr4:151897547:A:G	1.32766e-09	-0.25775	-1.33119	2.58501e-05	-0.920604	-1.32491
151897552	chr4:151897552:G:A	2.66809e-08	2.68742	-1.27583	7.7287e-05	0.0906106	-1.24091
151897771	chr4:151897771:T:C	6.71088e-09	1.34598	-1.3146	3.48825e-05	-0.636228	-1.30961
151897797	chr4:151897797:TC:T	1.37685e-08	1.78756	-1.03753	6.23956e-05	-0.349466	-1.01487
151898036	chr4:151898036:T:A	2.2501e-09	-1.66637e-10	-1.06138	8.462e-05	-1.66637e-10	-1.05966
151898103	chr4:151898103:A:G	1.01504e-09	-0.547025	-1.31041	2.5015e-05	-0.997862	-1.28049
151898157	chr4:151898157:C:T	2.54626e-08	2.64393	-1.27908	7.48648e-05	0.0627846	-1.24493
151898372	chr4:151898372:T:C	2.6619e-09	-1.66637e-10	-0.893315	9.25285e-05	-1.66637e-10	-0.970311
151898415	chr4:151898415:T:A	2.99175e-09	-0.776497	-3.48322e-10	0.000208547	-0.157662	-3.48322e-10
151898436	chr4:151898436:T:C	1.72099e-09	-1.66637e-10	-1.32946	6.94174e-05	-1.66637e-10	-1.25769
151898559	chr4:151898559:G:A	2.87579e-09	-0.816028	-3.48322e-10	0.000198291	-0.20809	-3.48322e-10
151898738	chr4:151898738:A:G	4.24643e-10	-1.38003	-1.34884	2.74887e-05	-0.833301	-1.35075
151898750	chr4:151898750:T:C	3.61483e-09	-1.66637e-10	-0.587312	0.0001211	-1.66637e-10	-0.701209
151898874	chr4:151898874:C:T	1.8834e-09	-1.66637e-10	-1.23928	7.23193e-05	-1.66637e-10	-1.21674
151899245	chr4:151899245:C:G	6.08526e-09	-0.0664872	-3.48322e-10	0.000129154	-0.636825	-3.48322e-10
151899296	chr4:151899296:G:C	1.68473e-09	-1.66637e-10	-1.35075	6.41433e-05	-1.66637e-10	-1.33671
151899311	chr4:151899311:C:T	2.97055e-09	-0.783608	-3.48322e-10	0.000208129	-0.15967	-3.48322e-10
151899441	chr4:151899441:C:T	2.68346e-09	-0.885251	-3.48322e-10	0.000181523	-0.296443	-3.48322e-10
151899496	chr4:151899496:G:A	2.75587e-08	2.72544	-1.28147	7.84743e-05	0.113068	-1.24812
151899690	chr4:151899690:C:T	2.68333e-09	-1.66637e-10	-0.885297	9.31739e-05	-1.66637e-10	-0.963359
151899738	chr4:151899738:C:T	2.34781e-09	-1.66637e-10	-1.01887	7.98722e-05	-1.66637e-10	-1.1174
151900230	chr4:151900230:C:T	4.26565e-10	-1.37551	-1.34884	2.76557e-05	-0.827247	-1.35075
151900255	chr4:151900255:C:A	1.26147e-09	-0.308886	-1.33119	2.48845e-05	-0.958672	-1.32491
151900319	chr4:151900319:A:G	2.53908e-08	2.63816	-1.27613	7.46731e-05	0.0570221	-1.24173
151900440	chr4:151900440:A:G	3.6938e-10	-1.60874	-1.25955	1.21881e-05	-1.71208	-1.28529
151900714	chr4:151900714:A:G	2.37135e-09	-1.66637e-10	-1.0089	8.39607e-05	-1.66637e-10	-1.06748
151900837	chr4:151900837:G:A	3.75838e-10	-1.60101	-1.24994	1.23479e-05	-1.70737	-1.27697
151901266	chr4:151901266:A:G	2.03662e-09	-1.66637e-10	-1.16107	8.50709e-05	-1.66637e-10	-1.05434
151901280	chr4:151901280:C:T	3.64337e-10	-1.55523	-1.3268	1.23292e-05	-1.67773	-1.30813
151901451	chr4:151901451:T:C	3.69208e-10	-1.62021	-1.24854	1.22189e-05	-1.71912	-1.27572
151901877	chr4:151901877:A:G	1.27424e-09	-0.299632	-1.33037	2.50835e-05	-0.951639	-1.32398
151902013	chr4:151902013:C:T	1.88419e-09	-1.66637e-10	-1.23886	7.23526e-05	-1.66637e-10	-1.21628
151902177	chr4:151902177:T:C	1.84271e-09	-1.66637e-10	-1.26112	7.52499e-05	-1.66637e-10	-1.17701
151902315	chr4:151902315:T:TTA	1.14509e-08	1.73682	-1.17111	5.01355e-05	-0.41817	-1.16493
151902320	chr4:151902320:T:C	2.89798e-09	-1.66637e-10	-0.808343	9.6692e-05	-1.66637e-10	-0.926296
151902356	chr4:151902356:C:T	1.70887e-09	-1.66637e-10	-1.33652	6.68513e-05	-1.66637e-10	-1.29536
151902418	chr4:151902418:T:C	2.12806e-09	-1.66637e-10	-1.11715	7.11599e-05	-1.66637e-10	-1.2329
151902430	chr4:151902430:G:A	1.88311e-09	-1.66637e-10	-1.23943	6.80182e-05	-1.66637e-10	-1.27805
151902434	chr4:151902434:G:A	1.16944e-08	0.993394	-0.406644	7.40431e-05	-0.869841	-0.32334
151902438	chr4:151902438:G:A	2.36832e-09	-1.66637e-10	-1.01017	9.32662e-05	-1.66637e-10	-0.962369
151902502	chr4:151902502:A:G	7.46409e-09	1.40417	-1.26642	3.58965e-05	-0.655753	-1.26143
151902847	chr4:151902847:T:C	3.4017e-10	-1.61326	-1.33741	1.15887e-05	-1.71356	-1.33423
151902871	chr4:151902871:T:C	2.84046e-09	-1.66637e-10	-0.828389	0.000105504	-1.66637e-10	-0.839075
151902901	chr4:151902901:T:C	2.29747e-09	-1.66637e-10	-1.04055	8.58536e-05	-1.66637e-10	-1.04518
151902970	chr4:151902970:TA:T	2.87653e-08	2.76137	-1.27455	8.10126e-05	0.13661	-1.23983
151903191	chr4:151903191:C:T	2.79836e-08	2.73603	-1.27676	7.94185e-05	0.11945	-1.24255
151903231	chr4:151903231:C:T	7.82989e-09	0.270292	-0.0847008	6.78804e-05	-1.29559	0.0155046
151903269	chr4:151903269:TTA:T	2.53686e-09	-1.66637e-10	-0.941429	9.89004e-05	-1.66637e-10	-0.903714
151903784	chr4:151903784:T:C	2.14458e-08	2.52486	-1.33168	6.5299e-05	-0.00881638	-1.31003
151903938	chr4:151903938:G:A	2.73977e-08	2.6996	-1.2615	7.9142e-05	0.0975351	-1.22412
151904102	chr4:151904102:C:G	3.43244e-10	-1.60222	-1.33945	1.16416e-05	-1.70667	-1.33657
151904151	chr4:151904151:C:A	2.39618e-08	2.5942	-1.2901	7.13945e-05	0.0291802	-1.25879
151904320	chr4:151904320:C:T	1.90989e-09	-1.66637e-10	-1.22531	7.34312e-05	-1.66637e-10	-1.20148
151904448	chr4:151904448:A:G	1.44916e-08	1.86157	-1.06035	6.39181e-05	-0.300522	-1.0397
151904614	chr4:151904614:CT:C	2.42695e-08	2.60307	-1.28621	7.20628e-05	0.0335064	-1.2538
151904880	chr4:151904880:A:C	3.3765e-08	2.50887	-0.861799	0.00016704	0.412125	-0.79172
151904919	chr4:151904919:A:C	2.29807e-09	-1.66637e-10	-1.04029	8.58789e-05	-1.66637e-10	-1.04489
151904935	chr4:151904935:A:G	3.7067e-10	-1.62324	-1.24156	1.22795e-05	-1.72014	-1.26976
151904946	chr4:151904946:G:A	1.71309e-09	-1.66637e-10	-1.33406	6.52431e-05	-1.66637e-10	-1.31971
151905084	chr4:151905084:G:A	2.26243e-09	-1.66637e-10	-1.05592	7.36338e-05	-1.66637e-10	-1.19872
151905138	chr4:151905138:A:T	2.54611e-08	2.65268	-1.28788	7.43199e-05	0.0666987	-1.25615
151905173	chr4:151905173:A:T	1.70946e-09	-1.66637e-10	-1.33618	6.49801e-05	-1.66637e-10	-1.32375
151905212	chr4:151905212:C:T	1.71059e-09	-1.66637e-10	-1.33552	6.69811e-05	-1.66637e-10	-1.29342
151905273	chr4:151905273:A:C	2.3716e-09	-1.66637e-10	-1.00879	9.38894e-05	-1.66637e-10	-0.95571
151905426	chr4:151905426:T:A	1.894e-09	-1.66637e-10	-1.23367	7.27483e-05	-1.66637e-10	-1.21082
151905647	chr4:151905647:G:T	2.25491e-09	-1.66637e-10	-1.05925	8.48033e-05	-1.66637e-10	-1.05749
151905666	chr4:151905666:T:C	2.66166e-09	-0.893407	-3.48322e-10	0.000179204	-0.309304	-3.48322e-10
151905952	chr4:151905952:G:A	1.61854e-09	-1.39084	-3.48322e-10	5.14564e-05	-1.55709	-3.48322e-10
151906042	chr4:151906042:T:TG	1.65751e-09	-1.36704	-3.48322e-10	0.000112592	-0.774061	-3.48322e-10
151906086	chr4:151906086:T:C	1.43199e-09	-1.51329	-3.48322e-10	7.52703e-05	-1.17674	-3.48322e-10
151906124	chr4:151906124:A:G	1.71835e-09	-1.66637e-10	-1.33099	6.9134e-05	-1.66637e-10	-1.26178
151906248	chr4:151906248:A:C	5.97038e-09	1.24356	-1.3291	3.23024e-05	-0.697619	-1.32507
151906262	chr4:151906262:C:T	3.56184e-09	-1.66637e-10	-0.60208	0.00011933	-1.66637e-10	-0.715933
151906271	chr4:151906271:T:C	3.9914e-09	-1.66637e-10	-0.488214	0.000190594	-1.66637e-10	-0.247683
151906355	chr4:151906355:G:C	1.88366e-09	-1.66637e-10	-1.23914	7.23315e-05	-1.66637e-10	-1.21657
151906390	chr4:151906390:A:G	2.64864e-08	2.67972	-1.27544	7.67999e-05	0.0842823	-1.24091
151906516	chr4:151906516:G:A	1.32807e-08	1.75664	-1.04269	6.08525e-05	-0.36912	-1.02025
151906547	chr4:151906547:C:T	1.69386e-09	-1.66637e-10	-1.34534	6.34618e-05	-1.66637e-10	-1.34739
151906685	chr4:151906685:G:A	3.42125e-08	2.4841	-0.82387	0.00017042	0.391385	-0.750948
151906725	chr4:151906725:G:A	4.17808e-09	-1.66637e-10	-0.442504	0.000151353	-1.66637e-10	-0.478212
151906929	chr4:151906929:A:G	6.47086e-09	1.33752	-1.34257	3.35853e-05	-0.643245	-1.34049
151906970	chr4:151906970:A:T	5.83144e-09	1.22731	-1.3364	3.16241e-05	-0.710379	-1.33353
151907025	chr4:151907025:G:T	1.70916e-09	-1.66637e-10	-1.33636	6.68714e-05	-1.66637e-10	-1.29506
151907396	chr4:151907396:A:C	3.17065e-09	-1.66637e-10	-0.718421	0.000131112	-1.66637e-10	-0.621772
151907535	chr4:151907535:T:C	1.70228e-09	-1.66637e-10	-1.34039	6.46674e-05	-1.66637e-10	-1.32857
151907700	chr4:151907700:A:G	4.61849e-09	0.977127	-1.31942	2.86162e-05	-0.839328	-1.30453
151908418	chr4:151908418:G:A	5.48779e-09	-0.169831	-3.48322e-10	9.4799e-05	-0.946068	-3.48322e-10
151908465	chr4:151908465:T:C	2.62755e-08	2.66235	-1.26607	7.6824e-05	0.0737333	-1.23004
151908571	chr4:151908571:G:A	1.14812e-09	-1.73423	-3.48322e-10	4.38312e-05	-1.71748	-3.48322e-10
151908807	chr4:151908807:T:C	2.78189e-09	-1.66637e-10	-0.849226	9.63328e-05	-1.66637e-10	-0.930018
151909211	chr4:151909211:C:A	9.5525e-09	-1.66637e-10	0.384447	0.000293268	-1.66637e-10	0.183259
151909517	chr4:151909517:G:A	2.71616e-09	-1.66637e-10	-0.873136	9.43364e-05	-1.66637e-10	-0.950961
151909674	chr4:151909674:G:A	1.66786e-08	2.26426	-1.32249	0.000113438	0.52424	-1.29081
151909695	chr4:151909695:C:T	1.78602e-09	-1.66637e-10	-1.29236	6.90972e-05	-1.66637e-10	-1.26231
151910157	chr4:151910157:T:C	1.05444e-09	-1.21996	-0.599383	2.78845e-05	-1.56221	-0.607548
151910273	chr4:151910273:G:A	2.06087e-09	-1.66637e-10	-1.14923	8.63125e-05	-1.66637e-10	-1.03985
151910313	chr4:151910313:C:G	1.08596e-09	-1.18904	-0.600851	2.83772e-05	-1.54328	-0.608957
151910708	chr4:151910708:T:C	1.69551e-09	-1.66637e-10	-1.34437	6.57044e-05	-1.66637e-10	-1.31266
151910970	chr4:151910970:T:G	3.57554e-09	-1.66637e-10	-0.598242	0.00011972	-1.66637e-10	-0.712674
151911751	chr4:151911751:G:A	1.50738e-08	2.16452	-1.32392	9.97386e-05	0.452237	-1.34751
151912021	chr4:151912021:TG:T	2.67191e-09	-1.66637e-10	-0.889561	9.30698e-05	-1.66637e-10	-0.964477
151912409	chr4:151912409:C:T	2.5046e-09	-0.954228	-3.48322e-10	7.46527e-05	-1.18498	-3.48322e-10
151912427	chr4:151912427:G:C	2.51522e-09	-1.66637e-10	-0.949996	9.39829e-05	-1.66637e-10	-0.954715
151912502	chr4:151912502:C:A	2.18324e-09	-1.66637e-10	-1.09155	7.34363e-05	-1.66637e-10	-1.20141
151912674	chr4:151912674:G:A	3.47751e-09	-1.66637e-10	-0.62604	0.000135844	-1.66637e-10	-0.586318
151912863	chr4:151912863:C:T	2.08518e-09	-1.66637e-10	-1.1375	8.50129e-05	-1.66637e-10	-1.05502
151912935	chr4:151912935:G:A	2.37411e-09	-1.66637e-10	-1.00773	9.31687e-05	-1.66637e-10	-0.963415
151913244	chr4:151913244:C:T	3.4256e-08	2.98851	-1.327	0.000145598	0.805176	-1.32215
151913395	chr4:151913395:A:G	1.12234e-08	1.86204	-1.31639	4.8165e-05	-0.308898	-1.3143
151913625	chr4:151913625:G:A	4.56704e-08	1.94909	-3.48322e-10	0.00109961	1.50488	-3.48322e-10
151913739	chr4:151913739:T:G	7.57391e-09	-1.66637e-10	0.152353	0.000319771	-1.66637e-10	0.269778
151914168	chr4:151914168:T:G	1.09791e-09	-1.6217	-0.157256	4.00649e-05	-1.70934	-0.0979908
151914829	chr4:151914829:G:T	1.69028e-09	-1.66637e-10	-1.34746	6.47024e-05	-1.66637e-10	-1.32803
151914964	chr4:151914964:T:A	1.88118e-09	-1.66637e-10	-1.24046	6.83534e-05	-1.66637e-10	-1.27314
151915236	chr4:151915236:T:C	2.06293e-09	-1.66637e-10	-1.14823	6.93486e-05	-1.66637e-10	-1.25868
151915400	chr4:151915400:T:G	2.01747e-09	-1.66637e-10	-1.17051	7.76712e-05	-1.66637e-10	-1.14534
151915466	chr4:151915466:G:A	3.27813e-09	-0.864015	0.178931	8.64159e-05	-1.31666	0.278007
151916116	chr4:151916116:G:A	2.39107e-09	-1.66637e-10	-1.00062	8.92673e-05	-1.66637e-10	-1.00619
151916117	chr4:151916117:A:T	1.15461e-09	-1.72859	-3.48322e-10	4.26145e-05	-1.74563	-3.48322e-10
151916302	chr4:151916302:C:T	1.39977e-08	1.66803	-0.901489	6.78265e-05	-0.415796	-0.865078
151916305	chr4:151916305:A:T	1.85235e-09	-1.66637e-10	-1.2559	6.74804e-05	-1.66637e-10	-1.28599
151916501	chr4:151916501:C:T	1.68484e-09	-1.66637e-10	-1.35069	6.36557e-05	-1.66637e-10	-1.34434
151916786	chr4:151916786:AACACCCACCCACCC:GACACCCACCCACCC	1.12523e-09	-1.6335	-0.120865	4.13692e-05	-1.71629	-0.0590014
151917105	chr4:151917105:GTTGAA:G	1.16327e-09	-1.72112	-3.48322e-10	4.21192e-05	-1.75732	-3.48322e-10
151917623	chr4:151917623:A:G	2.28037e-09	-1.04802	-3.48322e-10	0.000145973	-0.514407	-3.48322e-10
151917627	chr4:151917627:G:A	2.01097e-09	-1.17374	-3.48322e-10	5.41279e-05	-1.50648	-3.48322e-10
151917719	chr4:151917719:A:G	1.47007e-08	1.8118	-0.996258	0.000102485	0.163646	-1.03175
151917728	chr4:151917728:C:T	1.26962e-09	-1.04801	-0.585632	3.28089e-05	-1.44241	-0.564722
151917790	chr4:151917790:C:A	1.84472e-08	-1.66637e-10	1.04256	0.000532999	-1.66637e-10	0.780693
151918388	chr4:151918388:A:G	2.24342e-09	-1.06435	-3.48322e-10	0.000142695	-0.537117	-3.48322e-10
151918530	chr4:151918530:C:T	6.08748e-09	-1.66637e-10	-0.066122	0.00025394	-1.66637e-10	0.0392709
151918628	chr4:151918628:G:A	1.35759e-08	1.71669	-0.980748	0.000102036	0.136	-1.00851
151918812	chr4:151918812:C:T	1.69117e-09	-1.66637e-10	-1.34694	6.33589e-05	-1.66637e-10	-1.34901
151918883	chr4:151918883:A:C	1.12056e-09	-1.61151	-0.147016	4.07647e-05	-1.70294	-0.087072
151918945	chr4:151918945:A:G	2.5375e-09	-1.66637e-10	-0.941176	8.92951e-05	-1.66637e-10	-1.00588
151918990	chr4:151918990:G:A	1.71947e-09	-1.66637e-10	-1.33034	6.32948e-05	-1.66637e-10	-1.35002
151919613	chr4:151919613:T:C	1.68982e-09	-1.66637e-10	-1.34773	6.33981e-05	-1.66637e-10	-1.34839
151919935	chr4:151919935:C:T	3.78773e-09	-0.782995	0.242404	9.75707e-05	-1.25768	0.34043
151920240	chr4:151920240:A:G	1.55878e-08	2.2236	-1.34947	5.87286e-05	-0.0756098	-1.34929
151920249	chr4:151920249:A:G	1.72228e-09	-1.66637e-10	-1.32871	6.33157e-05	-1.66637e-10	-1.34969
151921108	chr4:151921108:C:T	3.64342e-09	-1.66637e-10	-0.579434	0.00012212	-1.66637e-10	-0.692823
151921323	chr4:151921323:C:T	4.00554e-10	-1.46213	-1.32514	2.51007e-05	-0.957215	-1.31772
151921673	chr4:151921673:CT:C	1.91269e-09	-1.22385	-3.48322e-10	0.000115776	-0.746166	-3.48322e-10
151922013	chr4:151922013:G:A	3.07904e-09	-1.66637e-10	-0.747739	0.000115622	-1.66637e-10	-0.747505
151922218	chr4:151922218:CAG:C	3.29156e-09	-1.66637e-10	-0.680994	0.000112777	-1.66637e-10	-0.772413
151922462	chr4:151922462:T:G	3.34613e-09	-1.66637e-10	-0.664553	0.00011449	-1.66637e-10	-0.757341
151922624	chr4:151922624:T:C	8.13566e-10	-0.728577	-1.35011	1.13687e-05	-1.71961	-1.34735
151922630	chr4:151922630:T:C	1.6849e-09	-1.66637e-10	-1.35065	6.35058e-05	-1.66637e-10	-1.3467
151922831	chr4:151922831:G:A	1.22664e-09	-1.66808	-3.48322e-10	4.7877e-05	-1.62919	-3.48322e-10
151923023	chr4:151923023:T:G	2.43905e-09	-0.980749	-3.48322e-10	0.000161223	-0.415037	-3.48322e-10
151923090	chr4:151923090:C:T	2.14064e-09	-1.66637e-10	-1.11125	8.42782e-05	-1.66637e-10	-1.0637
151923474	chr4:151923474:A:T	3.34588e-09	-1.66637e-10	-0.664628	0.000114548	-1.66637e-10	-0.756831
151923515	chr4:151923515:G:T	1.70474e-09	-1.66637e-10	-1.33895	6.49459e-05	-1.66637e-10	-1.32427
151923717	chr4:151923717:A:G	3.97117e-10	-1.44756	-1.34832	2.49046e-05	-0.932555	-1.35022
151924454	chr4:151924454:C:T	1.9013e-09	-1.22982	-3.48322e-10	0.000114873	-0.753999	-3.48322e-10
151924501	chr4:151924501:C:T	1.68863e-09	-1.66637e-10	-1.34844	6.3442e-05	-1.66637e-10	-1.3477
151924513	chr4:151924513:A:G	1.5393e-09	-1.44103	-3.48322e-10	9.98968e-05	-0.89369	-3.48322e-10
151924794	chr4:151924794:C:A	3.00433e-09	-1.66637e-10	-0.772303	0.000103504	-1.66637e-10	-0.858217
151925114	chr4:151925114:G:A	1.69128e-09	-1.66637e-10	-1.34687	6.33552e-05	-1.66637e-10	-1.34907
151925154	chr4:151925154:C:A	2.0347e-09	-1.16201	-3.48322e-10	5.45936e-05	-1.49791	-3.48322e-10
151925337	chr4:151925337:C:A	2.38697e-09	-1.66637e-10	-1.00233	0.000100155	-1.66637e-10	-0.89111
151925452	chr4:151925452:C:T	4.00874e-10	-1.4382	-1.34827	2.52866e-05	-0.917358	-1.35019
151925551	chr4:151925551:C:T	2.38521e-09	-1.66637e-10	-1.00307	8.90539e-05	-1.66637e-10	-1.00859
151926400	chr4:151926400:T:C	2.11343e-09	-1.66637e-10	-1.12405	7.05046e-05	-1.66637e-10	-1.24215
151926613	chr4:151926613:G:A	1.2082e-09	-1.68322	-3.48322e-10	4.19413e-05	-1.76156	-3.48322e-10
151926819	chr4:151926819:C:T	9.56274e-10	-1.66006	-0.257005	3.51315e-05	-1.73747	-0.201255
151927168	chr4:151927168:C:T	1.59092e-08	2.21229	-1.31774	6.03796e-05	-0.0760049	-1.32117
151927431	chr4:151927431:T:C	1.29684e-09	-0.871715	-0.740714	4.82539e-05	-0.889472	-0.731878
151928035	chr4:151928035:C:G	6.71223e-09	-1.66637e-10	0.0315748	0.000281685	-1.66637e-10	0.142962
151928101	chr4:151928101:A:C	2.08751e-09	-1.66637e-10	-1.13639	8.08043e-05	-1.66637e-10	-1.1058
151928324	chr4:151928324:C:T	4.29266e-09	-1.66637e-10	-0.41545	0.000142136	-1.66637e-10	-0.541041
151929042	chr4:151929042:T:C	1.69267e-09	-1.66637e-10	-1.34605	6.33283e-05	-1.66637e-10	-1.3495
151929765	chr4:151929765:A:G	1.70244e-09	-1.66637e-10	-1.34029	6.48102e-05	-1.66637e-10	-1.32636
151930285	chr4:151930285:G:A	1.57597e-08	2.22945	-1.34435	0.000112375	0.570399	-1.34638
151930369	chr4:151930369:T:G	1.68531e-09	-1.66637e-10	-1.3504	6.3345e-05	-1.66637e-10	-1.34923
151931047	chr4:151931047:T:C	2.53771e-09	-1.31587	0.374777	8.53526e-05	-1.44145	0.390417
151931320	chr4:151931320:C:T	3.37225e-09	-0.656776	-3.48322e-10	9.50573e-05	-0.943348	-3.48322e-10
151931323	chr4:151931323:T:C	2.35721e-09	-1.28983	0.27495	8.0549e-05	-1.42046	0.311499
151931416	chr4:151931416:C:T	1.54707e-08	2.18505	-1.31846	0.000102057	0.461446	-1.33374
151931501	chr4:151931501:G:A	5.36019e-10	-1.1458	-1.35014	1.45064e-05	-1.47952	-1.34372
151931510	chr4:151931510:T:C	2.05308e-09	-1.66637e-10	-1.15302	9.08194e-05	-1.66637e-10	-0.988955
151931907	chr4:151931907:C:T	2.96145e-09	-1.66637e-10	-0.786678	0.000110721	-1.66637e-10	-0.790812
151932209	chr4:151932209:A:ATCCCCTGT	1.98929e-09	-1.66637e-10	-1.18458	7.1473e-05	-1.66637e-10	-1.22851
151932210	chr4:151932210:A:AGTTGGGATTACAGACGTGTAATCCCCT	1.9914e-09	-1.66637e-10	-1.18352	7.15379e-05	-1.66637e-10	-1.2276
151932378	chr4:151932378:G:A	3.01538e-10	-1.75743	-1.31378	1.12717e-05	-1.74788	-1.32765
151932638	chr4:151932638:C:T	8.10543e-09	1.25758	-1.0374	5.0194e-05	-0.577913	-1.00402
151932753	chr4:151932753:TGC:T	1.94912e-08	1.0976	-3.48322e-10	0.000518273	0.752676	-3.48322e-10
151932761	chr4:151932761:T:C	1.74613e-09	-1.66637e-10	-1.31495	7.10041e-05	-1.66637e-10	-1.23509
151932762	chr4:151932762:G:GTT	3.41352e-09	-0.644612	-3.48322e-10	7.85697e-05	-1.13384	-3.48322e-10
151933083	chr4:151933083:A:C	2.6642e-09	-1.36901	0.476562	9.03073e-05	-1.48627	0.491659
151933096	chr4:151933096:T:G	1.8532e-09	-1.66637e-10	-1.25544	6.70084e-05	-1.66637e-10	-1.29301
151933291	chr4:151933291:A:G	1.68477e-09	-1.66637e-10	-1.35073	6.32903e-05	-1.66637e-10	-1.35009
151933628	chr4:151933628:C:T	4.67381e-10	-1.2858	-1.34717	1.35441e-05	-1.55173	-1.34015
151933642	chr4:151933642:C:T	1.6852e-09	-1.66637e-10	-1.35047	6.35121e-05	-1.66637e-10	-1.3466
151933692	chr4:151933692:A:G	3.46423e-09	0.68787	-1.31774	4.55596e-05	-0.342859	-1.33595
151933791	chr4:151933791:T:A	1.92911e-09	-1.66637e-10	-1.2153	7.0042e-05	-1.66637e-10	-1.24873
151934086	chr4:151934086:A:G	2.8631e-09	-1.66637e-10	-0.820451	0.000127351	-1.66637e-10	-0.650879
151934124	chr4:151934124:T:C	1.16592e-09	-1.71884	-3.48322e-10	5.17539e-05	-1.55133	-3.48322e-10
151934148	chr4:151934148:TG:T	1.88984e-09	-1.66637e-10	-1.23586	6.80294e-05	-1.66637e-10	-1.27789
151934210	chr4:151934210:C:T	1.13367e-09	-1.7469	-3.48322e-10	4.19458e-05	-1.76145	-3.48322e-10
151934255	chr4:151934255:G:T	5.50169e-09	0.445923	-0.613225	9.28103e-05	-0.354111	-0.613158
151934386	chr4:151934386:G:A	2.00521e-09	-1.17661	-3.48322e-10	0.00011695	-0.736085	-3.48322e-10
151934472	chr4:151934472:G:A	7.22792e-10	-0.872763	-1.32423	1.80679e-05	-1.26059	-1.3431
151934780	chr4:151934780:T:C	2.7656e-09	-0.855099	-3.48322e-10	0.000126879	-0.654593	-3.48322e-10
151934783	chr4:151934783:A:G	1.89852e-09	-1.23128	-3.48322e-10	0.000108842	-0.807933	-3.48322e-10
151934985	chr4:151934985:C:T	2.77555e-09	-1.66637e-10	-0.851509	0.000124326	-1.66637e-10	-0.674917
151935310	chr4:151935310:G:A	2.45168e-09	-1.66637e-10	-0.975581	8.6449e-05	-1.66637e-10	-1.03827
151935335	chr4:151935335:T:C	6.92906e-10	-1.01585	-1.22336	2.74559e-05	-0.937089	-1.24816
151935809	chr4:151935809:A:C	1.8479e-09	-1.66637e-10	-1.25831	6.75597e-05	-1.66637e-10	-1.28482
151935894	chr4:151935894:T:G	8.79747e-09	-1.66637e-10	0.302107	0.000330097	-1.66637e-10	0.301561
151936085	chr4:151936085:C:T	3.12242e-09	-1.66637e-10	-0.733749	0.000118524	-1.66637e-10	-0.722715
151936107	chr4:151936107:G:A	2.79192e-09	-1.66637e-10	-0.845627	0.000113625	-1.66637e-10	-0.764925
151936229	chr4:151936229:T:C	1.79677e-09	-1.66637e-10	-1.28637	7.05889e-05	-1.66637e-10	-1.24095
151936309	chr4:151936309:G:C	3.44439e-09	-0.635611	-3.48322e-10	7.10461e-05	-1.2345	-3.48322e-10
151936697	chr4:151936697:G:A	2.1112e-09	-1.66637e-10	-1.1251	8.85401e-05	-1.66637e-10	-1.01437
151936855	chr4:151936855:C:T	4.0202e-09	-1.66637e-10	-0.481024	0.000150444	-1.66637e-10	-0.484235
151937117	chr4:151937117:A:G	2.95798e-09	-1.66637e-10	-0.78785	0.00013379	-1.66637e-10	-0.601555
151937122	chr4:151937122:G:A	5.84686e-09	0.825402	-0.931854	6.86377e-05	-0.378244	-0.890741
151937124	chr4:151937124:A:C	1.83698e-09	-1.66637e-10	-1.26423	7.26346e-05	-1.66637e-10	-1.21239
151937634	chr4:151937634:G:A	2.01131e-09	-1.17357	-3.48322e-10	0.000117616	-0.730404	-3.48322e-10
151938019	chr4:151938019:A:G	3.56194e-09	-0.293901	-0.308151	7.33588e-05	-0.820837	-0.381627
151938055	chr4:151938055:G:A	2.77948e-09	-1.66637e-10	-0.850092	0.000124522	-1.66637e-10	-0.673341
151938182	chr4:151938182:G:A	2.77948e-09	-1.66637e-10	-0.850092	0.000124522	-1.66637e-10	-0.673341
151938200	chr4:151938200:G:A	7.42303e-09	-1.66637e-10	0.13223	0.000313429	-1.66637e-10	0.249745
151938655	chr4:151938655:A:G	1.11716e-09	-1.76156	-3.48322e-10	4.23657e-05	-1.75149	-3.48322e-10
151938672	chr4:151938672:T:G	1.75501e-09	-1.66637e-10	-1.30988	6.83908e-05	-1.66637e-10	-1.27259
151938894	chr4:151938894:T:A	1.05303e-08	-1.66637e-10	0.481903	0.00039575	-1.66637e-10	0.482955
151939265	chr4:151939265:T:A	4.70599e-09	-0.32352	-3.48322e-10	0.000126713	-0.655901	-3.48322e-10
151939371	chr4:151939371:T:C	1.93856e-09	-1.21041	-3.48322e-10	4.96462e-05	-1.59291	-3.48322e-10
151939401	chr4:151939401:C:T	2.06858e-09	-1.29318	0.147688	7.45238e-05	-1.4445	0.257787
151939649	chr4:151939649:T:C	3.24e-09	-1.66637e-10	-0.696784	0.000122924	-1.66637e-10	-0.68626
151939723	chr4:151939723:T:C	6.35572e-09	-1.66637e-10	-0.0230013	0.000289263	-1.66637e-10	0.169507
151939928	chr4:151939928:G:A	1.72017e-09	-1.32993	-3.48322e-10	5.77128e-05	-1.44235	-3.48322e-10
151939936	chr4:151939936:G:A	2.62599e-09	-1.66637e-10	-0.9069	0.000109951	-1.66637e-10	-0.797793
151940259	chr4:151940259:A:G	1.83441e-09	-1.66637e-10	-1.26564	7.24831e-05	-1.66637e-10	-1.21447
151940637	chr4:151940637:A:G	1.84377e-09	-1.66637e-10	-1.26055	7.29522e-05	-1.66637e-10	-1.20802
151940802	chr4:151940802:A:G	1.69174e-09	-1.66637e-10	-1.3466	6.55381e-05	-1.66637e-10	-1.3152
151940926	chr4:151940926:A:G	1.68753e-09	-1.66637e-10	-1.34909	6.36823e-05	-1.66637e-10	-1.34392
151940941	chr4:151940941:A:G	3.38091e-10	-1.71133	-1.24547	1.41111e-05	-1.56784	-1.28303
151941430	chr4:151941430:G:A	1.94535e-09	-1.20691	-3.48322e-10	0.000112571	-0.774244	-3.48322e-10
151941516	chr4:151941516:G:A	7.4046e-09	-1.66637e-10	0.129745	0.00031262	-1.66637e-10	0.247161
151941796	chr4:151941796:T:C	1.8497e-09	-1.66637e-10	-1.25734	6.76255e-05	-1.66637e-10	-1.28384
151942104	chr4:151942104:G:A	1.96597e-09	-1.19637	-3.48322e-10	0.000114111	-0.760655	-3.48322e-10
151942278	chr4:151942278:T:C	1.39623e-09	-1.53858	-3.48322e-10	4.42003e-05	-1.70909	-3.48322e-10
151942400	chr4:151942400:C:T	2.3817e-09	-1.66637e-10	-1.00454	8.42166e-05	-1.66637e-10	-1.06444
151942450	chr4:151942450:A:T	9.45888e-09	-1.66637e-10	0.374597	0.00035545	-1.66637e-10	0.375557
151942606	chr4:151942606:G:A	2.23156e-09	-1.66637e-10	-1.06966	9.43196e-05	-1.66637e-10	-0.951138
151942723	chr4:151942723:G:A	1.76382e-09	-1.66637e-10	-1.30488	6.50574e-05	-1.66637e-10	-1.32256
151943369	chr4:151943369:A:G	9.27519e-09	-1.66637e-10	0.354986	0.000348544	-1.66637e-10	0.355937
151943988	chr4:151943988:C:G	2.45168e-09	-1.66637e-10	-0.975581	8.6449e-05	-1.66637e-10	-1.03827
151944342	chr4:151944342:T:C	3.41929e-09	-1.66637e-10	-0.642922	0.000116569	-1.66637e-10	-0.739347
151944586	chr4:151944586:C:T	1.1414e-09	-1.7401	-3.48322e-10	4.3852e-05	-1.71701	-3.48322e-10
151945102	chr4:151945102:G:T	9.46114e-09	-1.66637e-10	0.374836	0.000355533	-1.66637e-10	0.37579
151945236	chr4:151945236:G:A	1.42909e-09	-1.51532	-3.48322e-10	5.98654e-05	-1.40573	-3.48322e-10
151945326	chr4:151945326:G:A	2.45404e-09	-1.66637e-10	-0.974623	8.65248e-05	-1.66637e-10	-1.0374
151945797	chr4:151945797:C:T	9.46114e-09	-1.66637e-10	0.374836	0.000355533	-1.66637e-10	0.37579
151945907	chr4:151945907:T:C	2.45168e-09	-1.66637e-10	-0.975581	8.6449e-05	-1.66637e-10	-1.03827
151946096	chr4:151946096:T:G	7.54478e-09	-1.66637e-10	0.1485	0.000319762	-1.66637e-10	0.269749
151946174	chr4:151946174:C:T	3.72224e-09	0.792485	-1.35052	4.21551e-05	-0.407024	-1.34945
151946224	chr4:151946224:C:T	6.19121e-09	0.919945	-0.969171	7.06989e-05	-0.307767	-0.93163
151946414	chr4:151946414:T:G	2.44894e-09	-1.66637e-10	-0.976702	8.63594e-05	-1.66637e-10	-1.03931
151946631	chr4:151946631:G:T	1.68647e-09	-1.66637e-10	-1.34972	6.48666e-05	-1.66637e-10	-1.32549
151946812	chr4:151946812:G:A	1.68481e-09	-1.66637e-10	-1.3507	6.43927e-05	-1.66637e-10	-1.33283
151946875	chr4:151946875:AG:A	2.82706e-09	-1.66637e-10	-0.833118	0.000106493	-1.66637e-10	-0.829749
151946925	chr4:151946925:G:A	2.95798e-09	-1.66637e-10	-0.78785	0.00013379	-1.66637e-10	-0.601555
151946944	chr4:151946944:T:A	1.77482e-09	-1.66637e-10	-1.29866	6.68615e-05	-1.66637e-10	-1.2952
151947031	chr4:151947031:C:A	2.45168e-09	-1.66637e-10	-0.975581	8.6449e-05	-1.66637e-10	-1.03827
151947155	chr4:151947155:G:A	7.37082e-09	-1.66637e-10	0.125172	0.000311136	-1.66637e-10	0.242404
151947188	chr4:151947188:C:T	6.19227e-09	0.882799	-0.931854	7.12952e-05	-0.338947	-0.892051
151947451	chr4:151947451:A:G	2.53622e-09	-1.66637e-10	-0.94168	8.91712e-05	-1.66637e-10	-1.00727
151947473	chr4:151947473:A:G	2.42451e-09	-1.66637e-10	-0.986726	8.55749e-05	-1.66637e-10	-1.04844
151947517	chr4:151947517:T:G	2.4505e-09	-1.66637e-10	-0.976066	8.64129e-05	-1.66637e-10	-1.03869
151947522	chr4:151947522:G:A	6.02574e-09	0.855537	-0.931854	6.98803e-05	-0.358993	-0.892051
151947548	chr4:151947548:G:T	9.46114e-09	-1.66637e-10	0.374836	0.000355533	-1.66637e-10	0.37579
151947620	chr4:151947620:C:G	9.46114e-09	-1.66637e-10	0.374836	0.000355533	-1.66637e-10	0.37579
151947837	chr4:151947837:G:C	4.75417e-09	-1.66637e-10	-0.313334	0.000150252	-1.66637e-10	-0.485516
151948667	chr4:151948667:A:G	2.3553e-09	-1.66637e-10	-1.01569	8.33705e-05	-1.66637e-10	-1.07453
151949116	chr4:151949116:A:G	2.45525e-09	-1.66637e-10	-0.974129	8.65629e-05	-1.66637e-10	-1.03696
151949403	chr4:151949403:C:T	3.01478e-08	1.53375	-3.48322e-10	0.000811543	1.20111	-3.48322e-10
151949599	chr4:151949599:T:G	1.28005e-09	-1.62546	-3.48322e-10	4.36888e-05	-1.72074	-3.48322e-10
151949684	chr4:151949684:G:A	1.72981e-09	-1.66637e-10	-1.32435	6.81283e-05	-1.66637e-10	-1.27643
151950043	chr4:151950043:C:T	2.10493e-09	-1.66637e-10	-1.12808	8.40396e-05	-1.66637e-10	-1.06654
151950077	chr4:151950077:A:G	3.79536e-08	2.97948	-1.21547	0.000303972	1.38663	-1.16753
151950378	chr4:151950378:G:C	2.45248e-09	-1.66637e-10	-0.975256	8.64749e-05	-1.66637e-10	-1.03797
151950520	chr4:151950520:G:A	2.39283e-09	-1.66637e-10	-0.999879	8.45697e-05	-1.66637e-10	-1.06025
151950577	chr4:151950577:C:A	2.45168e-09	-1.66637e-10	-0.975581	8.6449e-05	-1.66637e-10	-1.03827
151950882	chr4:151950882:T:C	2.60625e-09	-1.66637e-10	-0.914443	9.14282e-05	-1.66637e-10	-0.982274
151951154	chr4:151951154:T:A	1.68492e-09	-1.66637e-10	-1.35064	6.44511e-05	-1.66637e-10	-1.33192
151951197	chr4:151951197:T:C	5.67563e-10	-1.2716	-1.16716	1.64409e-05	-1.50321	-1.19484
151951280	chr4:151951280:T:C	1.12601e-09	-1.75368	-3.48322e-10	4.5934e-05	-1.67062	-3.48322e-10
151952576	chr4:151952576:T:C	1.78237e-09	-1.66637e-10	-1.29441	6.6137e-05	-1.66637e-10	-1.3061
151952798	chr4:151952798:G:A	2.44436e-09	-1.66637e-10	-0.978572	8.62134e-05	-1.66637e-10	-1.041
151953401	chr4:151953401:T:C	2.45305e-09	-1.66637e-10	-0.975025	8.64931e-05	-1.66637e-10	-1.03776
151953698	chr4:151953698:G:A	5.43101e-10	-1.34463	-1.13818	3.32928e-05	-0.96438	-1.02811
151953724	chr4:151953724:T:C	2.45499e-09	-1.66637e-10	-0.974235	8.65554e-05	-1.66637e-10	-1.03704
151953928	chr4:151953928:G:A	1.68559e-09	-1.66637e-10	-1.35024	6.46232e-05	-1.66637e-10	-1.32925
151953977	chr4:151953977:G:A	2.34695e-09	-1.66637e-10	-1.01924	8.3082e-05	-1.66637e-10	-1.078
151954107	chr4:151954107:A:G	2.78354e-09	0.501239	-1.34987	3.42111e-05	-0.614552	-1.35073
151954195	chr4:151954195:C:T	2.01943e-09	-1.66637e-10	-1.16954	7.23988e-05	-1.66637e-10	-1.21564
151954271	chr4:151954271:G:A	5.17384e-10	-1.39034	-1.14099	3.10975e-05	-1.02876	-1.03194
151954448	chr4:151954448:G:C	2.50578e-09	-1.66637e-10	-0.953755	8.82061e-05	-1.66637e-10	-1.01815
151954514	chr4:151954514:G:A	1.68516e-09	-1.66637e-10	-1.3505	6.44995e-05	-1.66637e-10	-1.33117
151954550	chr4:151954550:A:G	3.0934e-09	-1.46514	0.722056	0.00010906	-1.57852	0.772586
151954583	chr4:151954583:C:T	2.57054e-09	-1.66637e-10	-0.928242	9.06912e-05	-1.66637e-10	-0.990367
151954785	chr4:151954785:C:T	1.92167e-09	-1.21916	-3.48322e-10	0.000110195	-0.795573	-3.48322e-10
151954802	chr4:151954802:G:C	1.78019e-09	-1.66637e-10	-1.29564	6.60656e-05	-1.66637e-10	-1.30718
151954881	chr4:151954881:C:T	4.09614e-09	-1.47635	1.01404	0.000146711	-1.58689	1.07753
151955008	chr4:151955008:G:A	1.91219e-09	-1.22411	-3.48322e-10	0.000109455	-0.802315	-3.48322e-10
151955011	chr4:151955011:C:T	1.93063e-09	-1.21451	-3.48322e-10	0.00011086	-0.789559	-3.48322e-10
151955114	chr4:151955114:C:T	4.43243e-09	-1.66637e-10	-0.383408	0.000166345	-1.66637e-10	-0.383763
151955330	chr4:151955330:G:A	1.48032e-08	-1.66637e-10	0.82249	0.000457398	-1.66637e-10	0.627727
151955594	chr4:151955594:G:T	5.24443e-10	-1.21915	-1.29862	3.02905e-05	-0.794591	-1.2924
151956025	chr4:151956025:G:T	2.00665e-09	-1.17589	-3.48322e-10	0.000116848	-0.736954	-3.48322e-10
151956050	chr4:151956050:G:A	1.96125e-09	-1.19877	-3.48322e-10	0.00011337	-0.767171	-3.48322e-10
151956156	chr4:151956156:A:G	2.04576e-09	-1.15659	-3.48322e-10	0.000119653	-0.713229	-3.48322e-10
151956159	chr4:151956159:C:T	1.69313e-09	-1.66637e-10	-1.34578	6.53654e-05	-1.66637e-10	-1.31783
151956167	chr4:151956167:G:A	1.68563e-09	-1.66637e-10	-1.35022	6.39371e-05	-1.66637e-10	-1.33993
151956271	chr4:151956271:G:A	2.42826e-09	-0.985182	-3.48322e-10	5.66733e-05	-1.46052	-3.48322e-10
151956998	chr4:151956998:T:C	1.54337e-07	3.40145	-0.234669	0.00114579	1.69357	-0.147555
151957607	chr4:151957607:C:T	1.69084e-09	-1.66637e-10	-1.34713	6.51266e-05	-1.66637e-10	-1.32149
151957708	chr4:151957708:C:T	1.70462e-09	-1.66637e-10	-1.33901	6.63627e-05	-1.66637e-10	-1.30269
151957945	chr4:151957945:C:T	1.50673e-09	-0.115534	-1.34688	2.64438e-05	-0.880075	-1.34273
151958036	chr4:151958036:T:C	2.57232e-09	0.322863	-1.25041	4.22184e-05	-0.531953	-1.22302
151958041	chr4:151958041:A:G	4.27436e-09	0.817133	-1.23685	8.36723e-05	0.127788	-1.19871
151958342	chr4:151958342:C:T	1.84744e-09	-1.66637e-10	-1.25856	6.75394e-05	-1.66637e-10	-1.28512
151958502	chr4:151958502:C:T	2.40846e-09	-0.993368	-3.48322e-10	6.79417e-05	-1.27918	-3.48322e-10
151958644	chr4:151958644:G:A	2.43092e-09	-0.984085	-3.48322e-10	0.000151201	-0.47922	-3.48322e-10
151958865	chr4:151958865:C:G	1.69391e-09	-1.66637e-10	-1.34532	6.58209e-05	-1.66637e-10	-1.31089
151958996	chr4:151958996:T:G	1.90409e-09	-1.66637e-10	-1.22835	7.46056e-05	-1.66637e-10	-1.18561
151959360	chr4:151959360:G:A	2.02844e-09	-1.16509	-3.48322e-10	0.000118673	-0.721457	-3.48322e-10
151959501	chr4:151959501:C:T	1.90361e-09	-1.66637e-10	-1.2286	7.45838e-05	-1.66637e-10	-1.1859
151959589	chr4:151959589:A:G	1.11992e-09	-1.7591	-3.48322e-10	4.88133e-05	-1.60982	-3.48322e-10
151961045	chr4:151961045:G:A	1.69919e-09	-1.66637e-10	-1.3422	6.63309e-05	-1.66637e-10	-1.30317
151961115	chr4:151961115:T:A	3.26982e-09	-1.45366	0.766039	0.000115066	-1.57153	0.81921
151961533	chr4:151961533:A:T	1.98751e-08	2.00191	-0.8848	0.000268357	0.890101	-0.795609
151962346	chr4:151962346:C:T	1.69248e-09	-1.66637e-10	-1.34616	6.5293e-05	-1.66637e-10	-1.31894
151962383	chr4:151962383:G:A	1.89325e-09	-1.66637e-10	-1.23406	6.8997e-05	-1.66637e-10	-1.26376
151962395	chr4:151962395:C:A	2.30784e-09	-0.808912	-0.227135	8.21594e-05	-1.09768	0.00851218
151963051	chr4:151963051:G:C	1.729e-09	-1.66637e-10	-1.32481	6.33099e-05	-1.66637e-10	-1.34978
151963356	chr4:151963356:T:C	1.48439e-09	-1.47735	-3.48322e-10	4.86589e-05	-1.61299	-3.48322e-10
151963583	chr4:151963583:T:C	1.76666e-09	-1.66637e-10	-1.30327	6.64772e-05	-1.66637e-10	-1.30097
151963840	chr4:151963840:C:T	8.84776e-09	-1.66637e-10	0.307808	0.000374357	-1.66637e-10	0.427383
151964127	chr4:151964127:T:G	6.64894e-10	-1.0777	-1.20279	1.78702e-05	-1.37975	-1.23494
151964203	chr4:151964203:A:G	1.9022e-08	1.92262	-0.849385	0.000261037	0.823714	-0.756879
151965453	chr4:151965453:CA:C	1.74667e-09	-1.66637e-10	-1.31465	6.49283e-05	-1.66637e-10	-1.32454
151965690	chr4:151965690:T:A	3.81265e-09	0.405909	-0.939941	5.31336e-05	-0.647471	-0.877547
151966169	chr4:151966169:C:T	1.91843e-09	-1.66637e-10	-1.22085	6.97979e-05	-1.66637e-10	-1.25222
151966727	chr4:151966727:T:C	4.1443e-09	0.890878	-1.3415	7.80769e-05	0.190538	-1.33067
151966841	chr4:151966841:G:A	1.74547e-09	-1.66637e-10	-1.31534	6.58768e-05	-1.66637e-10	-1.31004
151966971	chr4:151966971:G:A	2.25161e-08	2.126	-0.884127	0.000295197	0.984717	-0.794903
151966995	chr4:151966995:G:A	1.93864e-09	-1.66637e-10	-1.21037	7.57038e-05	-1.66637e-10	-1.171
151967142	chr4:151967142:T:C	2.06374e-09	-1.66637e-10	-1.14783	7.47911e-05	-1.66637e-10	-1.18313
151967479	chr4:151967479:A:C	4.61209e-09	-1.66637e-10	-0.343676	0.000153004	-1.66637e-10	-0.467364
151967894	chr4:151967894:A:C	1.64764e-09	-1.37301	-3.48322e-10	4.26905e-05	-1.74385	-3.48322e-10
151968398	chr4:151968398:T:C	2.78722e-09	-1.35549	0.50818	9.55403e-05	-1.4991	0.56082
151968953	chr4:151968953:G:A	1.9299e-09	-1.66637e-10	-1.21489	7.57815e-05	-1.66637e-10	-1.16997
151969113	chr4:151969113:C:T	1.74038e-09	-1.25351	-0.0647428	6.39009e-05	-1.40796	0.0674652
151969157	chr4:151969157:G:A	1.79928e-09	-1.66637e-10	-1.28497	6.92972e-05	-1.66637e-10	-1.25942
151969481	chr4:151969481:C:T	1.68881e-09	-1.66637e-10	-1.34833	6.48831e-05	-1.66637e-10	-1.32524
151969679	chr4:151969679:A:T	1.31146e-09	-1.60122	-3.48322e-10	4.26126e-05	-1.74568	-3.48322e-10
151969843	chr4:151969843:G:A	1.83247e-09	-1.66637e-10	-1.26669	7.13227e-05	-1.66637e-10	-1.23061
151970096	chr4:151970096:C:T	4.81842e-09	-1.66637e-10	-0.29991	0.000180593	-1.66637e-10	-0.301582
151970137	chr4:151970137:T:A	4.28546e-09	0.516885	-0.934014	5.87705e-05	-0.559818	-0.864369
151970198	chr4:151970198:C:T	5.18545e-09	-1.66637e-10	-0.2265	0.000171781	-1.66637e-10	-0.351605
151970796	chr4:151970796:G:C	3.55547e-09	0.396807	-1.00068	4.97017e-05	-0.655079	-0.936709
151971003	chr4:151971003:C:T	1.16432e-09	-1.72022	-3.48322e-10	4.2121e-05	-1.75728	-3.48322e-10
151971195	chr4:151971195:T:C	1.11932e-09	-1.75963	-3.48322e-10	4.45244e-05	-1.70179	-3.48322e-10
151971556	chr4:151971556:G:A	1.76261e-09	-1.30556	-3.48322e-10	0.000191079	-0.245138	-3.48322e-10
151971623	chr4:151971623:C:T	1.59144e-09	-1.40771	-3.48322e-10	5.86667e-05	-1.42596	-3.48322e-10
151972041	chr4:151972041:G:A	2.02056e-09	-1.16898	-3.48322e-10	0.00011648	-0.740105	-3.48322e-10
151972043	chr4:151972043:C:T	3.59912e-09	-1.66637e-10	-0.591666	0.000116963	-1.66637e-10	-0.735966
151972185	chr4:151972185:G:A	7.90262e-10	-1.02867	-1.07907	2.49059e-05	-1.29201	-0.990713
151972561	chr4:151972561:C:T	2.04897e-09	-1.66637e-10	-1.15502	7.39815e-05	-1.66637e-10	-1.19401
151973399	chr4:151973399:ACT:A	1.69429e-09	-1.66637e-10	-1.34509	6.58473e-05	-1.66637e-10	-1.31049
151973849	chr4:151973849:T:C	1.93815e-09	-1.21062	-3.48322e-10	0.00011008	-0.796617	-3.48322e-10
151973892	chr4:151973892:A:G	7.21069e-10	-1.10219	-1.09719	2.28653e-05	-1.35692	-1.01128
151974083	chr4:151974083:T:C	6.83109e-10	-1.15054	-1.10292	2.18736e-05	-1.39453	-1.01801
151974189	chr4:151974189:T:A	3.74721e-09	-1.66637e-10	-0.551345	0.000164926	-1.66637e-10	-0.39233
151974332	chr4:151974332:C:T	1.84725e-09	-1.66637e-10	-1.25866	7.12929e-05	-1.66637e-10	-1.23103
151974392	chr4:151974392:C:T	1.7623e-09	-1.66637e-10	-1.30574	6.63537e-05	-1.66637e-10	-1.30283
151974434	chr4:151974434:G:A	1.69429e-09	-1.66637e-10	-1.34509	6.58473e-05	-1.66637e-10	-1.31049
151974795	chr4:151974795:A:G	3.28732e-09	0.632848	-1.31513	6.35371e-05	-0.0115184	-1.33468
151975014	chr4:151975014:G:T	3.09882e-09	0.302286	-1.04362	4.3507e-05	-0.717489	-1.00742
151975288	chr4:151975288:G:A	4.18667e-09	0.904161	-1.34461	8.0731e-05	0.229391	-1.3361
151975297	chr4:151975297:T:C	1.86929e-09	-1.66637e-10	-1.2468	7.22611e-05	-1.66637e-10	-1.21754
151975592	chr4:151975592:A:T	1.90714e-09	-1.22675	-3.48322e-10	4.91518e-05	-1.60291	-3.48322e-10
151975693	chr4:151975693:C:T	2.62388e-09	-1.66637e-10	-0.907702	0.000105439	-1.66637e-10	-0.839698
151975705	chr4:151975705:G:A	7.37923e-10	-1.09483	-1.08144	2.34147e-05	-1.35176	-0.992698
151975849	chr4:151975849:G:A	1.72613e-09	-1.66637e-10	-1.32648	6.79116e-05	-1.66637e-10	-1.27962
151976012	chr4:151976012:T:C	2.41408e-09	-0.99104	-3.48322e-10	5.72502e-05	-1.4504	-3.48322e-10
151976226	chr4:151976226:T:C	7.38229e-10	-1.10366	-1.0722	2.34796e-05	-1.35865	-0.983048
151976296	chr4:151976296:C:T	1.99595e-09	-1.18123	-3.48322e-10	0.000114386	-0.758248	-3.48322e-10
151976579	chr4:151976579:G:A	2.03777e-09	-1.66637e-10	-1.1605	7.36202e-05	-1.66637e-10	-1.19891
151976597	chr4:151976597:G:A	7.57749e-10	-1.07645	-1.07331	2.39615e-05	-1.33694	-0.984442
151976775	chr4:151976775:C:T	3.6888e-08	1.73553	-3.48322e-10	0.000977065	1.38673	-3.48322e-10
151976909	chr4:151976909:A:G	2.35551e-09	0.334045	-1.34965	9.58076e-05	0.415127	-1.35061
151977184	chr4:151977184:T:C	1.80505e-09	-1.66637e-10	-1.28177	6.79377e-05	-1.66637e-10	-1.27924
151977284	chr4:151977284:G:A	7.42118e-10	-1.09672	-1.07388	2.35536e-05	-1.35306	-0.985488
151977504	chr4:151977504:A:T	1.69895e-09	-1.66637e-10	-1.34235	6.6299e-05	-1.66637e-10	-1.30365
151977526	chr4:151977526:T:C	7.4086e-10	-1.09856	-1.07374	2.35396e-05	-1.35423	-0.984914
151977582	chr4:151977582:T:C	1.94099e-09	-1.20916	-3.48322e-10	0.000110286	-0.794748	-3.48322e-10
151977756	chr4:151977756:A:T	2.41886e-09	-1.66637e-10	-0.989062	9.79086e-05	-1.66637e-10	-0.913793
151978186	chr4:151978186:T:C	1.6961e-09	-1.66637e-10	-1.34403	6.33896e-05	-1.66637e-10	-1.34853
151978219	chr4:151978219:CA:C	1.81379e-09	-1.66637e-10	-1.27694	6.82557e-05	-1.66637e-10	-1.27457
151978402	chr4:151978402:C:T	7.32207e-10	-1.1144	-1.06965	2.33387e-05	-1.3675	-0.98021
151978441	chr4:151978441:A:G	1.91695e-09	-1.22162	-3.48322e-10	0.000108476	-0.8113	-3.48322e-10
151978750	chr4:151978750:G:A	1.76777e-09	-1.66637e-10	-1.30264	6.3574e-05	-1.66637e-10	-1.34562
151978900	chr4:151978900:A:G	1.68475e-09	-1.66637e-10	-1.35074	6.32566e-05	-1.66637e-10	-1.35063
151979061	chr4:151979061:C:T	1.6968e-09	-1.66637e-10	-1.34361	6.61045e-05	-1.66637e-10	-1.30659
151979189	chr4:151979189:G:A	1.72079e-09	-1.66637e-10	-1.32957	6.35828e-05	-1.66637e-10	-1.34548
151979320	chr4:151979320:T:C	5.26377e-10	-1.59606	-0.918033	1.8834e-05	-1.74534	-0.816822
151979482	chr4:151979482:A:G	3.21801e-09	0.619843	-1.32344	6.19594e-05	-0.0312477	-1.3401
151979540	chr4:151979540:G:A	4.57472e-10	-1.62081	-1.03358	1.63673e-05	-1.75191	-0.950632
151979670	chr4:151979670:G:A	3.46975e-09	-1.66637e-10	-0.628273	0.000138158	-1.66637e-10	-0.569428
151979951	chr4:151979951:G:A	1.81727e-09	-1.66637e-10	-1.27502	7.39964e-05	-1.66637e-10	-1.19381
151980284	chr4:151980284:C:T	1.6437e-09	-1.50966	0.134254	6.80949e-05	-1.47956	0.202631
151980317	chr4:151980317:C:T	1.69442e-09	-1.66637e-10	-1.34502	6.58615e-05	-1.66637e-10	-1.31027
151980910	chr4:151980910:T:G	1.87224e-09	-1.24522	-3.48322e-10	4.86764e-05	-1.61263	-3.48322e-10
151980974	chr4:151980974:T:A	2.03665e-09	-1.66637e-10	-1.16105	7.35838e-05	-1.66637e-10	-1.1994
151981022	chr4:151981022:C:A	1.84773e-09	-1.66637e-10	-1.2584	7.13134e-05	-1.66637e-10	-1.23074
151981261	chr4:151981261:G:T	1.68598e-09	-1.66637e-10	-1.35001	6.33639e-05	-1.66637e-10	-1.34893
151981366	chr4:151981366:C:T	1.40098e-09	-1.53519	-3.48322e-10	5.88588e-05	-1.42269	-3.48322e-10
151981767	chr4:151981767:C:T	1.46869e-09	-0.829067	-0.65892	4.74188e-05	-1.15052	-0.488293
151981994	chr4:151981994:T:G	1.7125e-09	-1.66637e-10	-1.3344	6.37909e-05	-1.66637e-10	-1.34222
151982289	chr4:151982289:GATA:G	7.18838e-10	-1.03497	-1.16751	2.21893e-05	-1.30524	-1.09298
151982312	chr4:151982312:CACTTTACTATT:C	3.41147e-09	-1.66637e-10	-0.645212	0.000135625	-1.66637e-10	-0.587932
151982386	chr4:151982386:A:T	3.82067e-09	0.784514	-1.31644	7.24538e-05	0.120934	-1.33581
151982416	chr4:151982416:G:A	2.0073e-09	-1.17557	-3.48322e-10	0.000114783	-0.754784	-3.48322e-10
151982486	chr4:151982486:T:C	1.69308e-09	-1.66637e-10	-1.34581	6.53683e-05	-1.66637e-10	-1.31779
151982584	chr4:151982584:A:T	7.20868e-09	-1.66637e-10	0.102929	0.000249016	-1.66637e-10	0.0196902
151982703	chr4:151982703:G:C	2.11516e-09	-1.66637e-10	-1.12323	7.61639e-05	-1.66637e-10	-1.16494
151983109	chr4:151983109:C:T	1.69676e-09	-1.66637e-10	-1.34364	6.4136e-05	-1.66637e-10	-1.33682
151983414	chr4:151983414:C:T	1.78987e-09	-1.66637e-10	-1.29021	6.82238e-05	-1.66637e-10	-1.27503
151983635	chr4:151983635:G:A	2.08912e-09	-1.66637e-10	-1.13561	7.53192e-05	-1.66637e-10	-1.17609
151984100	chr4:151984100:G:A	2.08606e-09	-1.66637e-10	-1.13708	7.5217e-05	-1.66637e-10	-1.17745
151984156	chr4:151984156:G:A	4.94393e-09	-1.66637e-10	-0.274196	0.000164197	-1.66637e-10	-0.396759
151984245	chr4:151984245:T:C	2.81543e-09	0.273268	-1.11051	3.98309e-05	-0.737912	-1.07527
151984281	chr4:151984281:T:A	5.10153e-10	-1.2392	-1.3062	1.61649e-05	-1.45377	-1.26122
151984318	chr4:151984318:T:C	3.06173e-09	0.592288	-1.34566	6.00994e-05	-0.0510834	-1.35074
151984356	chr4:151984356:A:G	2.08654e-09	-1.66637e-10	-1.13685	7.52336e-05	-1.66637e-10	-1.17723
151984746	chr4:151984746:A:G	1.20009e-09	-1.69695	0.0069897	4.33496e-05	-1.69374	-0.0347913
151985693	chr4:151985693:C:T	3.92628e-09	0.815517	-1.32018	7.73036e-05	0.146402	-1.29649
151985723	chr4:151985723:T:C	1.93428e-09	-1.21262	-3.48322e-10	4.95232e-05	-1.59539	-3.48322e-10
151985804	chr4:151985804:A:T	1.0644e-08	-1.66637e-10	0.49264	0.000363616	-1.66637e-10	0.398272
151985866	chr4:151985866:G:C	1.68725e-09	-1.66637e-10	-1.34925	6.33029e-05	-1.66637e-10	-1.3499
151986540	chr4:151986540:C:T	5.38744e-09	-1.66637e-10	-0.188286	0.000171535	-1.66637e-10	-0.353038
151986543	chr4:151986543:T:A	1.5311e-09	-1.44637	-3.48322e-10	6.83394e-05	-1.27334	-3.48322e-10
151986548	chr4:151986548:G:A	2.40524e-08	2.13685	-0.828969	0.000524822	1.50798	-0.742752
151986758	chr4:151986758:G:A	2.56261e-08	1.90124	-0.529988	0.000411206	1.11599	-0.594721
151986979	chr4:151986979:T:C	6.88895e-09	1.29004	-1.23247	7.23336e-05	-0.00772944	-1.20881
151987017	chr4:151987017:G:A	8.38151e-08	3.62914	-1.07288	0.00138568	2.76457	-1.02845
151987341	chr4:151987341:A:G	2.17277e-09	-1.66637e-10	-1.09635	7.92809e-05	-1.66637e-10	-1.12483
151987742	chr4:151987742:A:G	1.79743e-09	-1.66637e-10	-1.286	7.01131e-05	-1.66637e-10	-1.24772
151988011	chr4:151988011:T:G	2.04571e-09	-1.66637e-10	-1.15661	8.17575e-05	-1.66637e-10	-1.09407
151988089	chr4:151988089:T:C	1.86786e-09	-1.66637e-10	-1.24756	6.8996e-05	-1.66637e-10	-1.26378
151988218	chr4:151988218:T:C	1.27982e-09	-1.62563	-3.48322e-10	4.45252e-05	-1.70177	-3.48322e-10
151988313	chr4:151988313:A:C	3.60225e-10	-1.57163	-1.32175	1.18586e-05	-1.70234	-1.32243
151988391	chr4:151988391:C:T	2.43564e-09	-1.66637e-10	-0.982148	9.43663e-05	-1.66637e-10	-0.950643
151988826	chr4:151988826:T:C	1.76041e-09	-1.66637e-10	-1.30681	6.99345e-05	-1.66637e-10	-1.25027
151988915	chr4:151988915:C:T	2.54582e-09	-1.66637e-10	-0.937905	9.26536e-05	-1.66637e-10	-0.96896
151989026	chr4:151989026:G:A	6.41613e-10	-1.14118	-1.17495	2.62886e-05	-1.08918	-1.13951
151989516	chr4:151989516:C:A	1.30688e-09	-1.60471	-3.48322e-10	5.38213e-05	-1.51216	-3.48322e-10
151989547	chr4:151989547:C:T	2.84634e-09	0.219436	-1.04576	4.0118e-05	-0.790671	-1.01533
151989604	chr4:151989604:C:T	1.54551e-09	-1.437	-3.48322e-10	0.000113295	-0.767835	-3.48322e-10
151989802	chr4:151989802:G:A	8.9602e-09	-1.66637e-10	0.320436	0.000290822	-1.66637e-10	0.174884
151989818	chr4:151989818:A:G	2.46381e-09	-1.66637e-10	-0.970647	0.000106536	-1.66637e-10	-0.829344
151989909	chr4:151989909:C:T	3.14135e-09	-1.66637e-10	-0.727706	0.000126872	-1.66637e-10	-0.654651
151989972	chr4:151989972:A:G	5.8352e-08	2.82219	-0.628049	0.0017619	2.66817	-0.691851
151990030	chr4:151990030:G:T	3.69256e-10	-1.55146	-1.31716	1.20487e-05	-1.691	-1.31788
151990426	chr4:151990426:C:T	1.69601e-09	-1.66637e-10	-1.34408	6.35858e-05	-1.66637e-10	-1.34544
151990641	chr4:151990641:G:A	7.03477e-10	-1.75869	-0.465386	2.78726e-05	-1.71168	-0.458508
151990701	chr4:151990701:G:A	1.71901e-09	-1.33061	-3.48322e-10	4.66117e-05	-1.65598	-3.48322e-10
151990743	chr4:151990743:G:A	1.29995e-09	-0.513916	-1.09612	0.000193043	0.799542	-1.03446
151990860	chr4:151990860:C:T	9.60623e-10	-1.15543	-0.757101	2.26549e-05	-1.58317	-0.794278
151991305	chr4:151991305:G:A	1.81327e-09	-1.66637e-10	-1.27722	7.10473e-05	-1.66637e-10	-1.23448
151991307	chr4:151991307:G:A	1.12102e-09	-1.75811	-3.48322e-10	5.04005e-05	-1.57783	-3.48322e-10
151991648	chr4:151991648:C:T	1.68733e-09	-1.66637e-10	-1.34921	6.3398e-05	-1.66637e-10	-1.34839
151991680	chr4:151991680:C:T	2.37247e-09	-1.66637e-10	-1.00842	9.18416e-05	-1.66637e-10	-0.977761
151992156	chr4:151992156:G:A	7.33455e-10	-0.90413	-1.27822	1.52202e-05	-1.49661	-1.27859
151992209	chr4:151992209:T:C	1.80955e-09	-1.66637e-10	-1.27928	7.08617e-05	-1.66637e-10	-1.2371
151992270	chr4:151992270:G:A	4.33637e-10	-1.36216	-1.34575	1.14072e-05	-1.71699	-1.34659
151992372	chr4:151992372:G:C	1.28779e-09	-1.61943	-3.48322e-10	5.90592e-05	-1.41929	-3.48322e-10
151992595	chr4:151992595:T:C	5.58967e-09	1.00778	-1.15921	7.20917e-05	-0.0992888	-1.1206
151992612	chr4:151992612:A:G	1.70895e-09	-1.66637e-10	-1.33648	6.49438e-05	-1.66637e-10	-1.3243
151992799	chr4:151992799:A:G	1.69203e-09	-1.66637e-10	-1.34642	6.35468e-05	-1.66637e-10	-1.34605
151992806	chr4:151992806:C:T	2.36025e-09	-1.66637e-10	-1.01359	0.000100686	-1.66637e-10	-0.885825
151992807	chr4:151992807:C:A	2.34151e-09	-1.66637e-10	-1.02156	9.98008e-05	-1.66637e-10	-0.894651
151993038	chr4:151993038:T:C	4.43221e-10	-1.3379	-1.34814	1.15085e-05	-1.70587	-1.34886
151993268	chr4:151993268:G:C	2.55136e-09	-1.66637e-10	-0.935731	9.80016e-05	-1.66637e-10	-0.912844
151993333	chr4:151993333:A:G	2.39768e-09	-1.66637e-10	-0.997855	9.2589e-05	-1.66637e-10	-0.969657
151993380	chr4:151993380:C:T	2.03136e-09	-1.66637e-10	-1.16365	7.44501e-05	-1.66637e-10	-1.1877
151993403	chr4:151993403:C:A	1.33504e-09	-1.5834	-3.48322e-10	6.21936e-05	-1.36758	-3.48322e-10
151993462	chr4:151993462:T:C	4.49248e-10	-1.32236	-1.35018	1.15569e-05	-1.70006	-1.35049
151993519	chr4:151993519:T:C	2.03584e-09	-1.66637e-10	-1.16145	7.46412e-05	-1.66637e-10	-1.18513
151993763	chr4:151993763:G:T	2.34151e-09	-1.66637e-10	-1.02156	9.98008e-05	-1.66637e-10	-0.894651
151993835	chr4:151993835:C:T	1.92113e-09	-1.66637e-10	-1.21944	7.93715e-05	-1.66637e-10	-1.12369
151994012	chr4:151994012:G:A	2.18911e-09	-1.66637e-10	-1.08886	8.44787e-05	-1.66637e-10	-1.06133
151994049	chr4:151994049:T:G	3.61199e-09	0.502087	-1.09019	4.37081e-05	-0.671037	-1.04926
151994052	chr4:151994052:G:T	6.62234e-09	0.32981	-0.311718	8.39408e-05	-0.796295	-0.271421
151994063	chr4:151994063:C:A	1.13952e-09	-1.74175	-3.48322e-10	4.26815e-05	-1.74406	-3.48322e-10
151994109	chr4:151994109:G:GCTGA	4.38867e-10	-1.34688	-1.34904	1.1464e-05	-1.70901	-1.34961
151994111	chr4:151994111:T:C	1.35238e-09	-1.57049	-3.48322e-10	6.33995e-05	-1.34837	-3.48322e-10
151994226	chr4:151994226:T:C	4.41613e-10	-1.33892	-1.35075	1.14826e-05	-1.70632	-1.35068
151994317	chr4:151994317:G:A	2.00365e-09	-1.66637e-10	-1.17739	7.51713e-05	-1.66637e-10	-1.17806
151994323	chr4:151994323:A:T	1.33837e-09	-1.5809	-3.48322e-10	6.24105e-05	-1.36409	-3.48322e-10
151994819	chr4:151994819:TGACTATGTG:T	2.01491e-09	-1.66637e-10	-1.17178	7.36588e-05	-1.66637e-10	-1.19838
151995189	chr4:151995189:T:C	4.50728e-10	-1.31861	-1.35064	1.15737e-05	-1.69835	-1.35075
151995265	chr4:151995265:C:T	1.35586e-09	-1.56792	-3.48322e-10	4.19434e-05	-1.76151	-3.48322e-10
151995375	chr4:151995375:T:C	1.13753e-09	-1.7435	-3.48322e-10	5.03712e-05	-1.57841	-3.48322e-10
151995662	chr4:151995662:A:G	6.5318e-09	0.398009	-0.393684	0.000194728	0.104099	-0.330321
151995904	chr4:151995904:C:T	3.63871e-10	-1.56283	-1.32048	1.14449e-05	-1.7613	-1.29898
151996582	chr4:151996582:G:T	1.94862e-08	1.53981	-0.442458	0.000802371	1.56415	-0.374401
151996658	chr4:151996658:A:G	3.68955e-10	-1.55479	-1.31465	1.15357e-05	-1.76095	-1.29143
151996679	chr4:151996679:G:A	2.23368e-09	-1.66637e-10	-1.06871	8.6155e-05	-1.66637e-10	-1.04168
151996686	chr4:151996686:G:A	4.64013e-10	-1.28964	-1.35056	1.16979e-05	-1.6877	-1.35072
151996733	chr4:151996733:T:C	1.83754e-09	-1.66637e-10	-1.26393	7.46948e-05	-1.66637e-10	-1.18442
151996903	chr4:151996903:ACT:A	1.86881e-09	-1.66637e-10	-1.24706	6.66234e-05	-1.66637e-10	-1.29877
151997195	chr4:151997195:G:A	2.11042e-09	-1.66637e-10	-1.12547	7.56899e-05	-1.66637e-10	-1.17118
151997265	chr4:151997265:T:C	1.94409e-09	-1.66637e-10	-1.20756	7.29589e-05	-1.66637e-10	-1.20793
151997315	chr4:151997315:C:G	4.55104e-10	-1.34528	-1.3143	1.18166e-05	-1.70851	-1.31981
151997404	chr4:151997404:G:A	1.9901e-09	-1.66637e-10	-1.18417	7.46733e-05	-1.66637e-10	-1.1847
151997520	chr4:151997520:A:AC	2.71886e-09	-1.66637e-10	-0.872146	0.000109105	-1.66637e-10	-0.80552
151997617	chr4:151997617:C:T	3.80758e-10	-1.50627	-1.33168	1.59642e-05	-1.39515	-1.33233
151997970	chr4:151997970:A:G	3.99285e-10	-1.4517	-1.33874	1.13263e-05	-1.72864	-1.34205
151998028	chr4:151998028:A:C	3.85815e-09	-0.52217	-3.48322e-10	0.000105466	-0.83944	-3.48322e-10
151998047	chr4:151998047:G:A	7.96488e-09	1.36847	-1.16579	0.000237275	1.16091	-1.18951
151998075	chr4:151998075:A:G	4.06342e-10	-1.43419	-1.33873	1.1394e-05	-1.7227	-1.34204
151998277	chr4:151998277:T:C	4.03575e-10	-1.44143	-1.33832	1.1369e-05	-1.72523	-1.34171
151998312	chr4:151998312:T:C	2.43716e-09	-1.66637e-10	-0.981525	0.000102826	-1.66637e-10	-0.864787
151998699	chr4:151998699:G:T	1.91931e-09	-1.66637e-10	-1.22039	7.20413e-05	-1.66637e-10	-1.22059
151998761	chr4:151998761:G:A	3.49394e-09	0.448091	-1.06942	4.31892e-05	-0.705835	-1.0264
152000037	chr4:152000037:G:C	4.157e-10	-1.40758	-1.34257	1.14692e-05	-1.7129	-1.34527
152000266	chr4:152000266:A:G	2.12367e-09	-1.66637e-10	-1.11921	7.76733e-05	-1.66637e-10	-1.14532
152001304	chr4:152001304:A:G	6.31046e-09	1.07851	-1.10866	0.000191922	0.899485	-1.14022
152001533	chr4:152001533:C:T	2.09927e-09	-1.13077	-3.48322e-10	7.0059e-05	-1.24849	-3.48322e-10
152001791	chr4:152001791:A:G	4.17841e-10	-1.3953	-1.34971	1.14617e-05	-1.70828	-1.35054
152001998	chr4:152001998:A:G	4.30901e-09	-1.66637e-10	-0.411648	0.000165815	-1.66637e-10	-0.386952
152002190	chr4:152002190:G:T	4.2845e-10	-1.37806	-1.34188	1.16069e-05	-1.70142	-1.34481
152002275	chr4:152002275:A:T	4.19613e-10	-1.39378	-1.347	1.149e-05	-1.70753	-1.34882
152002367	chr4:152002367:G:A	2.47306e-09	-1.66637e-10	-0.966901	9.00486e-05	-1.66637e-10	-0.997478
152002436	chr4:152002436:G:A	4.11796e-10	-1.41581	-1.34377	1.14516e-05	-1.71686	-1.34284
152002438	chr4:152002438:A:G	5.97424e-09	1.03709	-1.12199	0.000182408	0.860999	-1.15258
152002734	chr4:152002734:T:A	1.96439e-09	-1.66637e-10	-1.19718	7.11084e-05	-1.66637e-10	-1.23362
152003074	chr4:152003074:A:T	1.96643e-09	-1.66637e-10	-1.19614	7.11753e-05	-1.66637e-10	-1.23268
152003384	chr4:152003384:G:T	2.51751e-09	-1.66637e-10	-0.949085	0.000107271	-1.66637e-10	-0.822472
152003455	chr4:152003455:T:C	3.84644e-10	-1.4778	-1.35	1.1336e-05	-1.72562	-1.34422
152003880	chr4:152003880:A:C	2.12345e-09	-1.66637e-10	-1.11931	7.16839e-05	-1.66637e-10	-1.22556
152003933	chr4:152003933:G:C	1.68488e-09	-1.66637e-10	-1.35066	6.32918e-05	-1.66637e-10	-1.35007
152003977	chr4:152003977:A:C	5.59089e-09	1.08391	-1.23513	0.000168269	0.895972	-1.26823
152004036	chr4:152004036:G:A	1.75681e-09	-1.66637e-10	-1.30886	6.59676e-05	-1.66637e-10	-1.30866
152004189	chr4:152004189:C:T	3.2392e-09	-1.66637e-10	-0.697029	0.000123781	-1.66637e-10	-0.679317
152004245	chr4:152004245:G:A	1.4148e-09	-1.52537	-3.48322e-10	6.8181e-05	-1.27566	-3.48322e-10
152004449	chr4:152004449:C:T	1.33524e-09	-1.62624	0.0429952	4.42559e-05	-1.71438	0.00654296
152004703	chr4:152004703:G:A	4.07622e-09	0.0815281	-0.548716	5.10656e-05	-0.962224	-0.602492
152004894	chr4:152004894:A:G	4.31983e-10	-1.36559	-1.34614	1.1624e-05	-1.69657	-1.34819
152004988	chr4:152004988:G:A	1.77629e-09	-1.66637e-10	-1.29783	6.90873e-05	-1.66637e-10	-1.26246
152005179	chr4:152005179:AG:A	6.84543e-09	0.122249	-0.0710247	8.4222e-05	-0.934226	-0.130145
152005186	chr4:152005186:C:T	2.99688e-10	-1.72662	-1.35075	1.09462e-05	-1.75492	-1.34992
152005443	chr4:152005443:AT:A	3.55821e-10	-1.55776	-1.34792	1.10241e-05	-1.75727	-1.34047
152005466	chr4:152005466:T:C	1.68608e-09	-1.66637e-10	-1.34995	6.32956e-05	-1.66637e-10	-1.35001
152005561	chr4:152005561:G:A	4.50264e-10	-1.32313	-1.34714	1.1772e-05	-1.68731	-1.34479
152005747	chr4:152005747:T:C	3.45137e-10	-1.58867	-1.3475	1.09255e-05	-1.75865	-1.34807
152005924	chr4:152005924:C:G	1.78384e-09	-1.66637e-10	-1.29359	6.6179e-05	-1.66637e-10	-1.30546
152006364	chr4:152006364:T:C	1.51135e-09	-1.45935	-3.48322e-10	7.48855e-05	-1.18187	-3.48322e-10
152006591	chr4:152006591:T:C	2.95059e-09	-1.66637e-10	-0.79035	0.000102123	-1.66637e-10	-0.871649
152007197	chr4:152007197:G:A	1.87328e-09	-1.66637e-10	-1.24467	6.99648e-05	-1.66637e-10	-1.24983
152007751	chr4:152007751:C:G	1.48037e-09	-1.48007	-3.48322e-10	7.272e-05	-1.21121	-3.48322e-10
152007950	chr4:152007950:CCA:C	3.08766e-09	-1.66637e-10	-0.744944	0.000119843	-1.66637e-10	-0.711646
152008158	chr4:152008158:A:G	4.44805e-10	-1.36466	-1.31782	1.20052e-05	-1.69637	-1.31612
152008710	chr4:152008710:T:C	3.92376e-09	-1.66637e-10	-0.505305	0.000160827	-1.66637e-10	-0.4175
152008785	chr4:152008785:A:C	1.51187e-09	-1.45901	-3.48322e-10	7.48641e-05	-1.18215	-3.48322e-10
152009069	chr4:152009069:A:G	1.11875e-09	-1.76014	-3.48322e-10	4.30233e-05	-1.73609	-3.48322e-10
152009145	chr4:152009145:C:G	1.14957e-09	-1.73297	-3.48322e-10	5.50453e-05	-1.48967	-3.48322e-10
152009476	chr4:152009476:T:TA	5.19407e-10	-1.61658	-0.910845	1.80138e-05	-1.76147	-0.845224
152009690	chr4:152009690:G:A	1.76277e-09	-1.66637e-10	-1.30547	6.69235e-05	-1.66637e-10	-1.29428
152009709	chr4:152009709:C:T	2.09382e-09	-1.66637e-10	-1.13337	7.68707e-05	-1.66637e-10	-1.1557
152009905	chr4:152009905:A:T	3.53826e-10	-1.56706	-1.34424	1.09859e-05	-1.75138	-1.34983
152010171	chr4:152010171:G:A	3.08768e-09	-1.66637e-10	-0.744938	0.000102066	-1.66637e-10	-0.872206
152010284	chr4:152010284:T:C	7.0419e-10	-1.63362	-0.589446	2.27482e-05	-1.75941	-0.613929
152010916	chr4:152010916:A:G	1.68734e-09	-1.66637e-10	-1.34921	6.34466e-05	-1.66637e-10	-1.34763
152011111	chr4:152011111:A:G	3.68213e-09	-0.804886	0.236022	7.22329e-05	-1.4766	0.258669
152011163	chr4:152011163:G:A	7.38985e-10	-0.908443	-1.26639	1.71079e-05	-1.40423	-1.25406
152011388	chr4:152011388:G:A	6.37149e-10	-0.982108	-1.341	1.50877e-05	-1.44017	-1.34378
152011518	chr4:152011518:G:A	1.46884e-08	-1.66637e-10	0.814702	0.000502772	-1.66637e-10	0.722311
152011851	chr4:152011851:G:A	2.1352e-09	-1.1138	-3.48322e-10	0.00011146	-0.784163	-3.48322e-10
152012001	chr4:152012001:G:A	1.46922e-09	-0.401388	-1.08624	5.99854e-05	-0.219676	-1.18405
152012264	chr4:152012264:AAAG:A	1.51439e-09	-0.392842	-1.0645	6.17189e-05	-0.209743	-1.16549
152012458	chr4:152012458:T:C	3.18683e-09	-0.0225882	-0.690741	5.29743e-05	-0.682559	-0.845462
152012795	chr4:152012795:C:T	3.04161e-10	-1.723	-1.33955	1.13494e-05	-1.72182	-1.34684
152012935	chr4:152012935:A:G	7.8855e-09	-1.66637e-10	0.192668	0.000271986	-1.66637e-10	0.107924
152013376	chr4:152013376:C:T	3.05568e-10	-1.7146	-1.34333	1.14204e-05	-1.71338	-1.34905
152013415	chr4:152013415:T:C	1.71495e-09	-1.66637e-10	-1.33297	6.38369e-05	-1.66637e-10	-1.3415
152013516	chr4:152013516:G:T	2.72869e-09	-1.66637e-10	-0.868535	0.000136649	-1.66637e-10	-0.580413
152013572	chr4:152013572:C:T	1.30618e-09	-0.268157	-1.33709	4.73822e-05	-0.293524	-1.34606
152013582	chr4:152013582:T:C	4.40449e-10	-1.37377	-1.31855	2.39677e-05	-0.974659	-1.34646
152013658	chr4:152013658:C:T	3.21865e-10	-1.70248	-1.3035	1.18747e-05	-1.70349	-1.31993
152013759	chr4:152013759:G:A	1.49502e-08	-1.66637e-10	0.832365	0.00051008	-1.66637e-10	0.73674
152013768	chr4:152013768:C:G	3.33136e-10	-1.73645	-1.23511	1.39549e-05	-1.68698	-1.17501
152013826	chr4:152013826:C:T	1.39952e-09	-0.360475	-1.17575	5.80762e-05	-0.177101	-1.25897
152014050	chr4:152014050:C:G	2.33041e-09	0.241169	-1.26748	6.3973e-05	-0.109957	-1.22941
152014127	chr4:152014127:C:T	1.12604e-09	-1.75365	-3.48322e-10	5.07767e-05	-1.57039	-3.48322e-10
152014265	chr4:152014265:A:T	1.95071e-09	-0.931636	-0.272525	4.08172e-05	-1.53273	-0.255995
152014434	chr4:152014434:G:A	2.21524e-09	0.190485	-1.26748	6.10426e-05	-0.156846	-1.22941
152014661	chr4:152014661:A:T	1.19642e-09	-1.69302	-3.48322e-10	5.87386e-05	-1.42473	-3.48322e-10
152014866	chr4:152014866:A:G	1.37445e-09	-1.5543	-3.48322e-10	7.33249e-05	-1.20293	-3.48322e-10
152014932	chr4:152014932:T:C	2.10727e-09	-0.999457	-0.127507	4.5588e-05	-1.5607	-0.117478
152015103	chr4:152015103:C:T	1.75993e-09	-1.66637e-10	-1.30708	6.51485e-05	-1.66637e-10	-1.32116
152015233	chr4:152015233:G:A	2.52291e-09	0.289763	-1.23671	6.94401e-05	-0.0644003	-1.19296
152015272	chr4:152015272:G:C	4.39528e-09	-1.66637e-10	-0.391826	0.000147602	-1.66637e-10	-0.503308
152016086	chr4:152016086:C:CT	3.34559e-09	-1.66637e-10	-0.664715	0.000121653	-1.66637e-10	-0.696652
152016183	chr4:152016183:C:T	1.41646e-09	-0.286805	-1.23739	9.2609e-05	0.323956	-1.2934
152017726	chr4:152017726:A:C	1.33904e-09	-1.5804	-3.48322e-10	4.19485e-05	-1.76138	-3.48322e-10
152017799	chr4:152017799:G:T	3.0102e-09	-0.77035	-3.48322e-10	6.59606e-05	-1.30877	-3.48322e-10
152018128	chr4:152018128:T:C	3.07664e-10	-1.7138	-1.33731	1.18549e-05	-1.71339	-1.31169
152019095	chr4:152019095:C:T	3.30191e-10	-1.63273	-1.34772	1.23393e-05	-1.6362	-1.34884
152019304	chr4:152019304:C:T	1.59827e-09	-1.40343	-3.48322e-10	4.20965e-05	-1.75786	-3.48322e-10
152019501	chr4:152019501:A:C	3.45467e-09	-1.66637e-10	-0.632629	0.000118947	-1.66637e-10	-0.719147
152019585	chr4:152019585:C:A	9.89446e-09	-0.424364	0.843983	0.000608692	-0.190583	1.10407
152019862	chr4:152019862:G:A	2.87675e-09	-1.66637e-10	-0.815696	0.000114238	-1.66637e-10	-0.759542
152020193	chr4:152020193:G:A	2.61438e-09	-1.66637e-10	-0.91133	0.00010388	-1.66637e-10	-0.854594
152020553	chr4:152020553:T:A	1.32908e-09	-1.58787	-3.48322e-10	6.8849e-05	-1.26591	-3.48322e-10
152020612	chr4:152020612:G:T	1.7068e-09	-1.66637e-10	-1.33774	6.42362e-05	-1.66637e-10	-1.33526
152020723	chr4:152020723:C:A	2.62191e-09	-1.66637e-10	-0.908452	0.000129455	-1.66637e-10	-0.634492
152021014	chr4:152021014:A:G	1.30876e-09	-1.60328	-3.48322e-10	6.7015e-05	-1.29291	-3.48322e-10
152021058	chr4:152021058:C:T	1.32152e-09	-1.59358	-3.48322e-10	6.82113e-05	-1.27522	-3.48322e-10
152021139	chr4:152021139:T:G	1.14328e-09	-1.73846	-3.48322e-10	4.70829e-05	-1.64592	-3.48322e-10
152021163	chr4:152021163:A:T	5.62462e-09	-1.66637e-10	-0.145204	0.000188116	-1.66637e-10	-0.260767
152021757	chr4:152021757:A:G	1.01975e-09	-0.592714	-1.26008	6.34919e-05	-0.0336337	-1.31328
152022404	chr4:152022404:T:C	3.58513e-10	-1.58716	-1.31099	1.34264e-05	-1.58341	-1.31719
152022433	chr4:152022433:G:A	1.16753e-09	-1.71746	-3.48322e-10	4.22756e-05	-1.75362	-3.48322e-10
152022542	chr4:152022542:G:A	3.37645e-10	-1.61941	-1.3387	1.26309e-05	-1.61769	-1.344
152022663	chr4:152022663:T:A	1.30156e-09	-1.60879	-3.48322e-10	6.63388e-05	-1.30305	-3.48322e-10
152022823	chr4:152022823:T:C	2.54862e-09	-1.66637e-10	-0.936806	0.000124918	-1.66637e-10	-0.670167
152022830	chr4:152022830:T:C	3.10596e-09	0.0124141	-0.751449	0.000134716	-0.169555	-0.425101
152022946	chr4:152022946:A:G	1.69845e-09	-1.66637e-10	-1.34264	6.3983e-05	-1.66637e-10	-1.33921
152023281	chr4:152023281:C:A	2.05521e-09	-1.13859	-0.0133851	0.000112704	-0.967151	0.194089
152023335	chr4:152023335:C:T	4.67484e-08	-1.66637e-10	1.97242	0.0016122	-1.66637e-10	1.88753
152023462	chr4:152023462:C:A	7.22304e-10	-0.851604	-1.34606	4.34877e-05	-0.399207	-1.32614
152023680	chr4:152023680:G:A	2.42732e-09	-1.03012	0.0445543	0.00018283	-0.535091	0.245823
152023761	chr4:152023761:G:A	3.14483e-09	-0.726597	-3.48322e-10	8.05025e-05	-1.10954	-3.48322e-10
152024022	chr4:152024022:T:A	1.49733e-09	-1.04066	-0.428017	3.4075e-05	-1.55268	-0.416582
152024028	chr4:152024028:A:T	3.37943e-09	-1.66637e-10	-0.65465	0.000117478	-1.66637e-10	-0.731574
152024069	chr4:152024069:C:T	3.05373e-09	-1.66637e-10	-0.755992	0.000106522	-1.66637e-10	-0.829478
152024163	chr4:152024163:G:A	4.18327e-10	-1.39448	-1.34936	1.14079e-05	-1.71277	-1.35074
152024515	chr4:152024515:T:C	1.65393e-09	-0.868278	-0.500922	3.48798e-05	-1.45457	-0.491348
152024773	chr4:152024773:G:A	1.50838e-09	-1.46132	-3.48322e-10	4.23163e-05	-1.75266	-3.48322e-10
152024822	chr4:152024822:A:G	6.58972e-08	-1.66637e-10	2.31574	0.00228534	-1.66637e-10	2.23644
152024972	chr4:152024972:G:T	3.80731e-10	-1.51294	-1.32507	1.12305e-05	-1.7348	-1.34439
152025849	chr4:152025849:C:T	1.33609e-09	-1.00625	-0.576359	2.98079e-05	-1.53409	-0.568964
152025944	chr4:152025944:G:C	5.24041e-10	-1.39313	-1.12541	2.0292e-05	-1.36324	-1.12437
152026006	chr4:152026006:G:A	1.69617e-09	-1.66637e-10	-1.34399	6.38884e-05	-1.66637e-10	-1.34069
152026225	chr4:152026225:T:C	1.09285e-07	-1.26132	4.08292	0.00512488	-1.17063	4.21467
152026660	chr4:152026660:G:C	4.26136e-09	-0.455799	0.0330306	0.00014904	-0.558102	0.0644884
152027402	chr4:152027402:T:C	1.68477e-09	-1.66637e-10	-1.35073	6.32767e-05	-1.66637e-10	-1.35031
152027660	chr4:152027660:A:G	2.91977e-10	-1.76156	-1.34188	1.15219e-05	-1.75394	-1.29964
152028201	chr4:152028201:A:G	3.60715e-10	-1.55225	-1.33977	1.44154e-05	-1.48472	-1.34481
152028413	chr4:152028413:T:C	2.91557e-10	-1.76152	-1.34335	1.14981e-05	-1.75236	-1.30328
152028415	chr4:152028415:T:A	1.62833e-09	-1.3848	-3.48322e-10	9.47929e-05	-0.946133	-3.48322e-10
152028949	chr4:152028949:G:C	1.853e-09	-1.66637e-10	-1.25555	7.24554e-05	-1.66637e-10	-1.21486
152029240	chr4:152029240:G:A	1.85312e-09	-1.66637e-10	-1.25549	7.90068e-05	-1.66637e-10	-1.12829
152029764	chr4:152029764:C:T	1.80279e-09	-1.28302	-3.48322e-10	8.9656e-05	-1.00185	-3.48322e-10
152029769	chr4:152029769:G:T	7.76261e-09	-1.66637e-10	0.176962	0.000263243	-1.66637e-10	0.075251
152029833	chr4:152029833:C:T	5.73481e-10	-1.41364	-1.01475	2.17229e-05	-1.33931	-1.08015
152030381	chr4:152030381:A:G	1.11865e-09	-1.76024	-3.48322e-10	4.20749e-05	-1.75838	-3.48322e-10
152030424	chr4:152030424:T:G	1.53368e-09	-1.44469	-3.48322e-10	8.66937e-05	-1.03545	-3.48322e-10
152030549	chr4:152030549:A:G	3.60759e-09	-1.66637e-10	-0.589316	0.000138741	-1.66637e-10	-0.565217
152030636	chr4:152030636:T:A	2.2893e-09	-1.66637e-10	-1.04411	8.38923e-05	-1.66637e-10	-1.06829
152031513	chr4:152031513:A:T	1.38515e-09	-0.80044	-0.746106	2.62569e-05	-1.48618	-0.743724
152031575	chr4:152031575:A:T	3.91072e-10	-1.50716	-1.30406	1.57386e-05	-1.42782	-1.31389
152031717	chr4:152031717:A:G	1.76359e-09	-1.66637e-10	-1.305	6.67921e-05	-1.66637e-10	-1.29624
152032920	chr4:152032920:A:G	2.41358e-09	-1.62745	0.6362	0.000103028	-1.48327	0.620445
152032973	chr4:152032973:T:C	1.11718e-09	-1.76154	-3.48322e-10	4.23301e-05	-1.75233	-3.48322e-10
152033063	chr4:152033063:G:T	1.68818e-09	-1.66637e-10	-1.34871	6.32486e-05	-1.66637e-10	-1.35075
152033523	chr4:152033523:GGA:G	2.56035e-09	-1.66637e-10	-0.932211	0.000124415	-1.66637e-10	-0.674207
152033783	chr4:152033783:G:A	1.23406e-09	-1.66205	-3.48322e-10	4.80534e-05	-1.62551	-3.48322e-10
152034057	chr4:152034057:T:C	2.30925e-09	-1.66637e-10	-1.03544	8.46414e-05	-1.66637e-10	-1.0594
152034503	chr4:152034503:A:G	1.30811e-09	-1.60377	-3.48322e-10	5.19252e-05	-1.54802	-3.48322e-10
152034938	chr4:152034938:C:T	2.83957e-09	-1.66637e-10	-0.828703	0.000118917	-1.66637e-10	-0.7194
152035126	chr4:152035126:A:T	1.1439e-07	-1.54241	4.40967	0.00546521	-1.42388	4.53222
152035133	chr4:152035133:C:T	2.82209e-09	-1.66637e-10	-0.834878	0.000141033	-1.66637e-10	-0.548831
152035381	chr4:152035381:C:A	1.54188e-09	-1.43935	-3.48322e-10	8.72758e-05	-1.02875	-3.48322e-10
152035428	chr4:152035428:T:G	3.97489e-09	-0.50857	0.0162097	0.000110681	-0.668944	-0.12223
152035917	chr4:152035917:A:G	7.74551e-10	-1.59831	-0.52952	2.93808e-05	-1.75098	-0.366507
152035983	chr4:152035983:C:T	1.34643e-09	-1.5749	-3.48322e-10	5.35912e-05	-1.51644	-3.48322e-10
152036104	chr4:152036104:C:T	1.64814e-09	-1.37271	-3.48322e-10	9.60806e-05	-0.932639	-3.48322e-10
152036457	chr4:152036457:A:C	4.4621e-10	-1.61115	-1.06817	1.37398e-05	-1.75715	-1.12038
152036746	chr4:152036746:T:C	1.40236e-09	-0.749134	-0.785067	2.62817e-05	-1.44784	-0.781114
152037186	chr4:152037186:G:A	1.20523e-09	-0.849123	-0.836563	2.46379e-05	-1.46126	-0.832286
152037301	chr4:152037301:G:C	7.66129e-09	0.110516	0.0533073	0.000226172	0.0084859	-0.0850166
152037539	chr4:152037539:T:C	1.65946e-09	-0.479495	-0.886367	3.53966e-05	-1.07666	-0.854549
152037593	chr4:152037593:G:C	1.76607e-09	-1.66637e-10	-1.3036	6.68771e-05	-1.66637e-10	-1.29497
152038432	chr4:152038432:C:G	1.91613e-09	-1.66637e-10	-1.22205	6.88741e-05	-1.66637e-10	-1.26555
152038569	chr4:152038569:AG:A	1.19091e-09	-1.69764	-3.48322e-10	5.08911e-05	-1.56814	-3.48322e-10
152038616	chr4:152038616:T:C	2.06505e-09	-1.66637e-10	-1.1472	7.03757e-05	-1.66637e-10	-1.24398
152038669	chr4:152038669:C:T	2.02147e-09	-1.66637e-10	-1.16853	8.09115e-05	-1.66637e-10	-1.10447
152039254	chr4:152039254:G:A	1.11785e-09	-1.76095	-3.48322e-10	4.38356e-05	-1.71738	-3.48322e-10
152039539	chr4:152039539:G:A	3.6506e-10	-1.61917	-1.26088	1.42235e-05	-1.56954	-1.27339
152039676	chr4:152039676:A:T	5.14896e-09	-1.75815	1.52459	0.000194177	-1.75096	1.52191
152039831	chr4:152039831:G:A	8.34191e-09	-1.75403	2.00296	0.000313854	-1.74444	1.99554
152040436	chr4:152040436:C:T	3.53597e-10	-1.61429	-1.29766	1.38796e-05	-1.56421	-1.30319
152040895	chr4:152040895:C:G	2.04474e-09	-1.66637e-10	-1.15708	7.23001e-05	-1.66637e-10	-1.217
152040904	chr4:152040904:T:A	1.78615e-09	-1.66637e-10	-1.29229	6.77099e-05	-1.66637e-10	-1.28259
152040948	chr4:152040948:G:A	1.01577e-08	-1.66637e-10	0.445874	0.000356875	-1.66637e-10	0.37956
152041014	chr4:152041014:T:C	8.22873e-10	-1.74901	-0.318296	3.59214e-05	-1.7036	-0.212899
152041116	chr4:152041116:A:G	1.38194e-07	-1.51978	4.57608	0.00664822	-1.39857	4.70284
152041249	chr4:152041249:A:T	1.08951e-08	-1.66637e-10	0.515953	0.000393246	-1.66637e-10	0.476607
152041464	chr4:152041464:T:C	2.04928e-09	-1.66637e-10	-1.15487	7.73534e-05	-1.66637e-10	-1.14944
152041661	chr4:152041661:G:A	1.16595e-09	-1.71882	-3.48322e-10	4.31081e-05	-1.73412	-3.48322e-10
152042117	chr4:152042117:A:G	8.55631e-10	-1.59176	-0.436509	3.24616e-05	-1.74965	-0.268117
152042132	chr4:152042132:T:C	2.34945e-09	-1.66637e-10	-1.01817	8.49788e-05	-1.66637e-10	-1.05543
152042309	chr4:152042309:G:C	8.49983e-10	-1.60464	-0.430255	3.25835e-05	-1.75285	-0.261172
152043040	chr4:152043040:T:C	1.05464e-09	-1.59587	-0.223288	4.07323e-05	-1.75065	-0.0401553
152043049	chr4:152043049:G:C	1.07213e-09	-1.59655	-0.206156	4.1497e-05	-1.75082	-0.0213853
152043194	chr4:152043194:T:C	1.78606e-09	-1.66637e-10	-1.29235	6.77057e-05	-1.66637e-10	-1.28266
152043242	chr4:152043242:C:T	6.88015e-09	-0.107185	0.163469	0.000182383	-0.297091	0.00537058
152043443	chr4:152043443:A:G	1.79993e-09	-1.66637e-10	-1.28461	7.07083e-05	-1.66637e-10	-1.23926
152043729	chr4:152043729:T:C	2.6005e-08	-1.712	3.09793	0.00122497	-1.65419	3.26704
152043740	chr4:152043740:G:A	1.68473e-09	-1.66637e-10	-1.35075	6.33662e-05	-1.66637e-10	-1.3489
152043771	chr4:152043771:C:T	1.39856e-09	-1.55514	0.0182296	5.36187e-05	-1.73833	0.222405
152043893	chr4:152043893:C:T	1.78777e-09	-1.66637e-10	-1.29139	6.77626e-05	-1.66637e-10	-1.28182
152043985	chr4:152043985:CTT:C	1.63191e-09	-1.57334	0.190733	6.41453e-05	-1.74418	0.407499
152044092	chr4:152044092:C:T	1.70096e-09	-1.66637e-10	-1.34116	6.34421e-05	-1.66637e-10	-1.3477
152044214	chr4:152044214:A:G	1.34077e-09	-1.58294	0.00382565	5.22604e-05	-1.74697	0.205378
152044494	chr4:152044494:T:A	4.7751e-10	-1.58348	-1.02805	1.83822e-05	-1.52947	-1.05697
152044574	chr4:152044574:G:A	1.68572e-09	-1.66637e-10	-1.35016	6.32974e-05	-1.66637e-10	-1.34998
152044582	chr4:152044582:T:G	1.41979e-09	-1.5811	0.0592508	5.55109e-05	-1.74642	0.265177
152044654	chr4:152044654:C:T	1.41632e-09	-1.58385	0.0595585	5.54908e-05	-1.7471	0.265491
152044823	chr4:152044823:G:T	1.74371e-07	-1.52504	4.81386	0.00836993	-1.40534	4.93991
152045088	chr4:152045088:C:T	1.9207e-09	-1.66637e-10	-1.21967	7.32336e-05	-1.66637e-10	-1.20417
152045110	chr4:152045110:C:T	4.01907e-10	-1.63512	-1.14877	1.61919e-05	-1.5849	-1.12842
152046175	chr4:152046175:G:C	1.13084e-08	-1.71218	2.26537	0.000522343	-1.69081	2.45131
152046270	chr4:152046270:G:C	6.47491e-09	-1.46867	1.46424	0.00034659	-1.2633	1.61362
152046275	chr4:152046275:G:A	1.69572e-09	-1.34425	-3.48322e-10	0.000100087	-0.891791	-3.48322e-10
152046388	chr4:152046388:G:A	1.6959e-09	-1.66637e-10	-1.34414	6.32512e-05	-1.66637e-10	-1.35071
152046578	chr4:152046578:C:T	7.3239e-10	-1.76096	-0.422838	3.67837e-05	-1.62105	-0.271723
152046660	chr4:152046660:G:A	1.78242e-09	-1.29439	-3.48322e-10	0.00010741	-0.821171	-3.48322e-10
152046789	chr4:152046789:C:T	1.25948e-09	-1.68448	0.0428167	4.72838e-05	-1.76043	0.118773
152046805	chr4:152046805:G:A	8.79978e-09	-1.66637e-10	0.30237	0.00029789	-1.66637e-10	0.198896
152046978	chr4:152046978:G:A	1.69406e-09	-1.66637e-10	-1.34523	6.32552e-05	-1.66637e-10	-1.35065
152047095	chr4:152047095:G:A	1.80815e-09	-1.66637e-10	-1.28005	6.90755e-05	-1.66637e-10	-1.26263
152047220	chr4:152047220:G:A	4.32872e-10	-1.38273	-1.32694	1.25248e-05	-1.63795	-1.33217
152047261	chr4:152047261:G:A	1.68925e-09	-1.66637e-10	-1.34807	6.33165e-05	-1.66637e-10	-1.34968
152047440	chr4:152047440:G:C	1.71814e-09	-1.66637e-10	-1.33111	6.48874e-05	-1.66637e-10	-1.32517
152047649	chr4:152047649:C:T	1.79105e-09	-1.66637e-10	-1.28956	6.52385e-05	-1.66637e-10	-1.31978
152048154	chr4:152048154:C:T	1.38906e-08	-1.52656	2.28542	0.000914449	-1.3184	2.63889
152048247	chr4:152048247:GT:G	5.0233e-10	-1.2349	-1.32595	1.37814e-05	-1.54723	-1.32728
152048348	chr4:152048348:A:C	1.82112e-09	-1.66637e-10	-1.2729	7.01447e-05	-1.66637e-10	-1.24727
152048417	chr4:152048417:T:G	1.90213e-09	-1.66637e-10	-1.22938	7.36572e-05	-1.66637e-10	-1.1984
152048617	chr4:152048617:G:C	2.35686e-09	-1.66637e-10	-1.01503	0.000100492	-1.66637e-10	-0.887747
152048717	chr4:152048717:A:T	5.00157e-10	-1.23386	-1.33134	1.36766e-05	-1.54959	-1.33255
152049019	chr4:152049019:A:G	1.75282e-09	-1.31113	-3.48322e-10	0.000104996	-0.843906	-3.48322e-10
152049654	chr4:152049654:C:T	4.9178e-10	-1.71367	-0.86841	1.64983e-05	-1.73075	-0.963815
152049659	chr4:152049659:A:G	1.51511e-09	-1.58639	0.129527	4.66452e-05	-1.5075	-0.147758
152050203	chr4:152050203:G:A	1.17018e-09	-1.7152	-3.48322e-10	4.50905e-05	-1.68916	-3.48322e-10
152050635	chr4:152050635:C:T	7.37272e-09	0.045247	0.0801837	0.000237653	-0.0945918	0.0675775
152050698	chr4:152050698:G:A	1.19037e-09	-1.69809	-3.48322e-10	4.61267e-05	-1.66644	-3.48322e-10
152050866	chr4:152050866:G:A	1.70651e-09	-1.3379	-3.48322e-10	0.000101325	-0.879496	-3.48322e-10
152051287	chr4:152051287:G:A	8.27742e-09	0.0654048	0.17577	0.000266152	-0.0744903	0.160729
152051348	chr4:152051348:T:C	2.37597e-09	-1.7258	0.718848	7.20655e-05	-1.75356	0.533305
152051650	chr4:152051650:C:T	1.6936e-09	-1.66637e-10	-1.3455	6.42308e-05	-1.66637e-10	-1.33534
152051735	chr4:152051735:T:G	1.79816e-09	-1.66637e-10	-1.28559	6.57605e-05	-1.66637e-10	-1.31181
152051780	chr4:152051780:A:G	7.78919e-10	-1.03423	-1.08797	1.77679e-05	-1.56737	-1.05306
152051829	chr4:152051829:A:C	5.95622e-08	-0.144143	2.35881	0.00242785	-0.229471	2.52641
152051868	chr4:152051868:A:G	5.46933e-09	-1.3409	1.1677	0.000189339	-1.54445	1.29016
152051908	chr4:152051908:A:C	5.88649e-09	-1.66637e-10	-0.0996971	0.000206665	-1.66637e-10	-0.166726
152052063	chr4:152052063:C:G	1.5492e-09	-1.43462	-3.48322e-10	8.73842e-05	-1.02751	-3.48322e-10
152052372	chr4:152052372:A:C	1.73258e-09	-1.66637e-10	-1.32274	6.57481e-05	-1.66637e-10	-1.312
152052373	chr4:152052373:T:C	1.87302e-09	0.00844912	-1.25325	3.40261e-05	-0.744842	-1.22586
152052445	chr4:152052445:A:G	1.82806e-09	-0.017875	-1.25123	3.34937e-05	-0.76286	-1.22361
152052501	chr4:152052501:A:G	1.67848e-09	-0.106767	-1.2477	3.15641e-05	-0.826078	-1.21973
152052594	chr4:152052594:A:G	4.74024e-10	-1.39626	-1.22259	2.7805e-05	-1.02121	-1.1514
152052840	chr4:152052840:G:C	1.77508e-09	-1.29851	-3.48322e-10	0.000106281	-0.831742	-3.48322e-10
152053171	chr4:152053171:A:G	1.75341e-09	-1.66637e-10	-1.31079	6.65416e-05	-1.66637e-10	-1.3
152053627	chr4:152053627:T:C	1.76463e-09	-1.66637e-10	-1.30441	6.73153e-05	-1.66637e-10	-1.28844
152054035	chr4:152054035:CTGGAAGA:C	9.73815e-10	-1.47744	-0.421449	2.75827e-05	-1.70934	-0.471297
152054542	chr4:152054542:A:G	1.01261e-09	-1.49695	-0.362882	2.88941e-05	-1.71756	-0.416624
152054566	chr4:152054566:TTAGGCA:T	1.69466e-09	-1.66637e-10	-1.34487	6.44288e-05	-1.66637e-10	-1.33227
152054658	chr4:152054658:C:T	1.29329e-09	-1.67619	0.0610279	4.17461e-05	-1.75287	-0.0133465
152054695	chr4:152054695:A:G	1.32051e-09	-1.67163	0.0772871	4.23443e-05	-1.75427	0.00227599
152054762	chr4:152054762:A:G	1.34267e-09	-1.67	0.0923091	4.29473e-05	-1.75473	0.0168753
152054859	chr4:152054859:G:A	6.66232e-10	-1.11259	-1.16589	4.06191e-05	-0.65761	-1.13598
152054995	chr4:152054995:G:C	1.00284e-09	-1.50239	-0.367128	2.87967e-05	-1.71977	-0.417794
152054997	chr4:152054997:C:T	3.18335e-10	-1.74936	-1.26765	1.25155e-05	-1.73513	-1.23573
152054999	chr4:152054999:G:A	1.4334e-09	-1.41165	-0.100659	4.07032e-05	-1.67942	-0.112099
152055118	chr4:152055118:C:T	1.68955e-09	-1.66637e-10	-1.3479	6.40584e-05	-1.66637e-10	-1.33803
152055245	chr4:152055245:T:C	1.54202e-09	-1.39021	-0.0490564	4.33521e-05	-1.66915	-0.0593213
152055269	chr4:152055269:G:T	1.99337e-09	-1.66637e-10	-1.18253	8.2363e-05	-1.66637e-10	-1.08669
152055311	chr4:152055311:A:G	1.95603e-09	-1.66637e-10	-1.20144	8.04705e-05	-1.66637e-10	-1.10994
152055516	chr4:152055516:A:C	1.2551e-09	-1.68629	0.0411434	3.84145e-05	-1.74799	-0.101399
152055814	chr4:152055814:T:G	1.42093e-09	-1.39091	-0.130135	3.99643e-05	-1.66959	-0.140247
152055963	chr4:152055963:G:A	1.79543e-09	-1.28711	-3.48322e-10	0.000108063	-0.815111	-3.48322e-10
152055991	chr4:152055991:T:C	1.69461e-09	-1.66637e-10	-1.3449	6.4407e-05	-1.66637e-10	-1.3326
152056195	chr4:152056195:C:T	1.68877e-09	-1.66637e-10	-1.34835	6.39946e-05	-1.66637e-10	-1.33903
152056584	chr4:152056584:C:T	1.26237e-08	0.663217	-3.48322e-10	0.000226073	-0.07697	-3.48322e-10
152056612	chr4:152056612:G:T	7.63326e-09	-1.66637e-10	0.160158	0.000277258	-1.66637e-10	0.127122
152056629	chr4:152056629:T:C	1.2998e-09	-1.6849	0.074752	4.24209e-05	-1.74981	-0.000373514
152056670	chr4:152056670:G:T	1.79373e-09	-1.66637e-10	-1.28806	6.86375e-05	-1.66637e-10	-1.26899
152056832	chr4:152056832:C:A	2.09974e-09	-1.66637e-10	-1.13054	8.09949e-05	-1.66637e-10	-1.10344
152056955	chr4:152056955:C:T	1.69411e-09	-1.66637e-10	-1.3452	6.43922e-05	-1.66637e-10	-1.33283
152056965	chr4:152056965:A:G	1.79093e-09	-1.66637e-10	-1.28962	6.63028e-05	-1.66637e-10	-1.3036
152057255	chr4:152057255:C:T	4.03589e-10	-1.43868	-1.34103	2.08228e-05	-1.12494	-1.33684
152057335	chr4:152057335:GTT:G	1.84763e-09	-1.25845	-3.48322e-10	0.00011252	-0.774698	-3.48322e-10
152057994	chr4:152057994:T:C	1.69335e-09	-1.66637e-10	-1.34565	6.43453e-05	-1.66637e-10	-1.33356
152058077	chr4:152058077:A:G	1.97296e-09	-1.49667	0.303848	5.66745e-05	-1.71599	0.255488
152058098	chr4:152058098:T:C	5.82941e-09	-0.121635	0.0121929	0.000177699	-0.317454	-0.000279538
152058156	chr4:152058156:G:T	1.77987e-08	-1.66637e-10	1.00677	0.000626476	-1.66637e-10	0.942283
152058164	chr4:152058164:A:T	1.77997e-08	-1.66637e-10	1.00683	0.000626513	-1.66637e-10	0.942343
152058168	chr4:152058168:T:C	1.76265e-09	-1.30554	-3.48322e-10	0.000105256	-0.841432	-3.48322e-10
152058311	chr4:152058311:T:C	4.06679e-10	-1.4432	-1.32889	2.09847e-05	-1.13113	-1.32291
152058662	chr4:152058662:C:G	1.06182e-08	0.490216	-3.48322e-10	0.000210676	-0.147506	-3.48322e-10
152058763	chr4:152058763:T:C	1.82636e-09	-1.27003	-3.48322e-10	0.000110721	-0.790814	-3.48322e-10
152059134	chr4:152059134:C:A	1.6928e-09	-1.66637e-10	-1.34597	6.38366e-05	-1.66637e-10	-1.3415
152059254	chr4:152059254:G:A	1.44393e-09	-1.41131	-0.0936825	4.10471e-05	-1.67938	-0.103723
152059396	chr4:152059396:C:T	1.83932e-09	-1.26296	-3.48322e-10	0.000111783	-0.781268	-3.48322e-10
152059429	chr4:152059429:C:G	1.74891e-09	-1.66637e-10	-1.31337	6.35152e-05	-1.66637e-10	-1.34655
152059712	chr4:152059712:G:C	2.18231e-09	-1.66637e-10	-1.09197	8.26882e-05	-1.66637e-10	-1.08275
152059924	chr4:152059924:T:C	2.0003e-09	-1.66637e-10	-1.17906	8.27234e-05	-1.66637e-10	-1.08232
152060494	chr4:152060494:A:T	2.31835e-09	-1.66637e-10	-1.0315	8.11039e-05	-1.66637e-10	-1.1021
152060574	chr4:152060574:T:C	1.77408e-09	-1.29907	-3.48322e-10	0.00010621	-0.832405	-3.48322e-10
152060702	chr4:152060702:T:C	1.57495e-09	-1.41813	-3.48322e-10	9.51453e-05	-0.942422	-3.48322e-10
152060761	chr4:152060761:C:T	2.16922e-09	-1.66637e-10	-1.09799	7.81925e-05	-1.66637e-10	-1.13865
152060839	chr4:152060839:C:T	1.78387e-09	-1.29357	-3.48322e-10	0.000107122	-0.823862	-3.48322e-10
152060998	chr4:152060998:G:A	4.87201e-10	-1.25643	-1.335	2.8803e-05	-0.82303	-1.31432
152061069	chr4:152061069:G:A	1.79816e-09	-1.66637e-10	-1.2856	6.82269e-05	-1.66637e-10	-1.27499
152061126	chr4:152061126:G:A	2.14588e-09	-1.66637e-10	-1.10881	9.02745e-05	-1.66637e-10	-0.994972
152061498	chr4:152061498:G:A	1.76255e-09	-1.66637e-10	-1.30559	6.5396e-05	-1.66637e-10	-1.31737
152061510	chr4:152061510:T:G	1.42597e-09	-1.5175	-3.48322e-10	5.81099e-05	-1.43549	-3.48322e-10
152061561	chr4:152061561:A:G	4.88405e-10	-1.27032	-1.31865	2.88965e-05	-0.842788	-1.29132
152062080	chr4:152062080:T:C	4.88025e-10	-1.25532	-1.33442	2.88354e-05	-0.822565	-1.31366
152062343	chr4:152062343:C:T	7.33128e-10	-1.02393	-1.15886	1.61239e-05	-1.57337	-1.14415
152062643	chr4:152062643:G:A	1.83014e-09	-1.66637e-10	-1.26797	6.97137e-05	-1.66637e-10	-1.25343
152062867	chr4:152062867:T:C	1.81459e-09	-1.66637e-10	-1.2765	6.91437e-05	-1.66637e-10	-1.26164
152062893	chr4:152062893:G:A	2.58614e-09	-1.66637e-10	-0.922189	0.000102042	-1.66637e-10	-0.872448
152062943	chr4:152062943:T:C	1.76123e-09	-1.66637e-10	-1.30634	6.54846e-05	-1.66637e-10	-1.31601
152063015	chr4:152063015:A:T	1.08161e-09	-1.6482	-0.145712	4.29066e-05	-1.60069	-0.138113
152063162	chr4:152063162:C:T	1.68575e-09	-1.66637e-10	-1.35015	6.33239e-05	-1.66637e-10	-1.34956
152063163	chr4:152063163:G:A	4.30028e-09	-1.66637e-10	-0.413676	0.000153647	-1.66637e-10	-0.46317
152063199	chr4:152063199:T:G	1.68594e-09	-1.66637e-10	-1.35003	6.3314e-05	-1.66637e-10	-1.34972
152063241	chr4:152063241:C:T	1.68625e-09	-1.66637e-10	-1.34985	6.33023e-05	-1.66637e-10	-1.34991
152063388	chr4:152063388:T:C	7.25122e-10	-1.69717	-0.496604	2.50382e-05	-1.74227	-0.535157
152063749	chr4:152063749:A:T	1.76071e-09	-1.66637e-10	-1.30664	6.68718e-05	-1.66637e-10	-1.29505
152063802	chr4:152063802:G:A	3.17959e-09	-1.66637e-10	-0.715604	0.000118002	-1.66637e-10	-0.72713
152063897	chr4:152063897:C:T	1.95112e-09	-1.66637e-10	-1.20395	8.01482e-05	-1.66637e-10	-1.11395
152063977	chr4:152063977:G:A	2.49449e-09	-0.958273	-3.48322e-10	0.000111852	-0.780651	-3.48322e-10
152064205	chr4:152064205:G:A	1.12889e-09	-1.75112	-3.48322e-10	4.21028e-05	-1.75771	-3.48322e-10
152064292	chr4:152064292:A:G	1.68493e-09	-1.66637e-10	-1.35063	6.3394e-05	-1.66637e-10	-1.34846
152064387	chr4:152064387:G:T	2.32581e-08	-1.66637e-10	1.2743	0.00100461	-1.66637e-10	1.41452
152064961	chr4:152064961:C:A	1.80626e-09	-1.2811	-3.48322e-10	6.65628e-05	-1.29968	-3.48322e-10
152065003	chr4:152065003:C:T	1.68941e-09	-1.66637e-10	-1.34798	6.32557e-05	-1.66637e-10	-1.35064
152065080	chr4:152065080:C:T	1.69791e-09	-1.66637e-10	-1.34296	6.33944e-05	-1.66637e-10	-1.34845
152065405	chr4:152065405:G:T	1.68502e-09	-1.66637e-10	-1.35058	6.32522e-05	-1.66637e-10	-1.3507
152065461	chr4:152065461:C:T	2.09185e-09	-1.66637e-10	-1.13431	8.14173e-05	-1.66637e-10	-1.09824
152065518	chr4:152065518:C:G	1.71509e-09	-1.66637e-10	-1.33289	6.39882e-05	-1.66637e-10	-1.33913
152065564	chr4:152065564:G:T	1.7114e-09	-1.66637e-10	-1.33504	6.37055e-05	-1.66637e-10	-1.34356
152065590	chr4:152065590:A:G	1.72986e-09	-1.66637e-10	-1.32431	6.4449e-05	-1.66637e-10	-1.33195
152065689	chr4:152065689:G:T	1.72968e-09	-1.66637e-10	-1.32442	6.44429e-05	-1.66637e-10	-1.33205
152065868	chr4:152065868:T:C	4.61267e-10	-1.35811	-1.28803	3.62497e-05	-0.642712	-1.26468
152065990	chr4:152065990:G:A	1.72968e-09	-1.66637e-10	-1.32442	6.44429e-05	-1.66637e-10	-1.33205
152066226	chr4:152066226:TCTGCAGAAA:T	1.81959e-09	-1.66637e-10	-1.27375	6.81415e-05	-1.66637e-10	-1.27624
152066292	chr4:152066292:T:C	1.00812e-09	-0.555693	-1.30858	1.97314e-05	-1.19297	-1.32264
152066317	chr4:152066317:G:T	1.68498e-09	-1.66637e-10	-1.3506	6.32514e-05	-1.66637e-10	-1.35071
152066391	chr4:152066391:C:G	1.78327e-09	-1.66637e-10	-1.29391	6.81374e-05	-1.66637e-10	-1.2763
152066408	chr4:152066408:C:T	1.7192e-09	-1.66637e-10	-1.3305	6.39025e-05	-1.66637e-10	-1.34047
152066710	chr4:152066710:T:C	4.37932e-10	-1.38062	-1.31743	3.3697e-05	-0.680125	-1.30029
152067076	chr4:152067076:G:A	5.49259e-10	-1.1569	-1.31464	1.55341e-05	-1.43276	-1.32203
152067203	chr4:152067203:C:T	1.69431e-09	-1.66637e-10	-1.34508	6.3419e-05	-1.66637e-10	-1.34806
152067338	chr4:152067338:A:G	6.05841e-10	-1.09974	-1.27375	1.68388e-05	-1.38914	-1.285
152067719	chr4:152067719:T:C	1.68472e-09	-1.66637e-10	-1.35076	6.33404e-05	-1.66637e-10	-1.3493
152067851	chr4:152067851:G:A	2.75571e-09	-1.66637e-10	-0.85868	0.000110398	-1.66637e-10	-0.793738
152068030	chr4:152068030:C:G	4.86765e-10	-1.33252	-1.25981	3.89277e-05	-0.602366	-1.23375
152068234	chr4:152068234:T:C	1.72202e-09	-1.66637e-10	-1.32886	6.50487e-05	-1.66637e-10	-1.32269
152068258	chr4:152068258:G:A	1.68498e-09	-1.66637e-10	-1.3506	6.32883e-05	-1.66637e-10	-1.35013
152068448	chr4:152068448:G:T	1.68474e-09	-1.66637e-10	-1.35075	6.33526e-05	-1.66637e-10	-1.34911
152068556	chr4:152068556:G:A	1.72212e-09	-1.66637e-10	-1.3288	6.50532e-05	-1.66637e-10	-1.32262
152068665	chr4:152068665:G:T	2.94696e-10	-1.74522	-1.34895	1.13246e-05	-1.72011	-1.35075
152068835	chr4:152068835:T:C	4.83344e-09	-0.296798	-3.48322e-10	0.000162205	-0.408968	-3.48322e-10
152068996	chr4:152068996:T:G	9.46874e-10	-1.46633	-0.460621	3.89239e-05	-1.38776	-0.448457
152069041	chr4:152069041:G:A	1.28512e-09	-1.6215	-3.48322e-10	6.25968e-05	-1.36111	-3.48322e-10
152069133	chr4:152069133:C:T	1.71948e-09	-1.66637e-10	-1.33034	6.49191e-05	-1.66637e-10	-1.32469
152069372	chr4:152069372:T:C	5.99141e-10	-1.17264	-1.21198	5.23463e-05	-0.362256	-1.17769
152069484	chr4:152069484:A:G	1.7182e-09	-1.66637e-10	-1.33108	6.37512e-05	-1.66637e-10	-1.34284
152069516	chr4:152069516:A:G	1.8651e-09	-1.66637e-10	-1.24904	7.06796e-05	-1.66637e-10	-1.23967
152069748	chr4:152069748:G:T	1.41912e-09	-1.52232	-3.48322e-10	4.80379e-05	-1.62584	-3.48322e-10
152069892	chr4:152069892:C:G	4.1639e-09	-1.66637e-10	-0.445905	0.000143007	-1.66637e-10	-0.534931
152069903	chr4:152069903:G:A	1.74434e-09	-1.66637e-10	-1.31598	6.50071e-05	-1.66637e-10	-1.32333
152069942	chr4:152069942:C:T	8.85345e-10	-0.657804	-1.33633	3.2936e-05	-0.661147	-1.34211
152069943	chr4:152069943:G:A	5.62645e-10	-1.21246	-1.235	4.79669e-05	-0.423564	-1.20375
152070009	chr4:152070009:A:G	1.70824e-09	-1.66637e-10	-1.33689	6.37387e-05	-1.66637e-10	-1.34303
152070119	chr4:152070119:A:G	1.33457e-09	-1.58375	-3.48322e-10	9.35855e-05	-0.958952	-3.48322e-10
152070312	chr4:152070312:C:G	1.19233e-09	-1.32145	-0.374991	0.000109523	-0.531061	-0.270635
152070396	chr4:152070396:G:A	1.68511e-09	-1.66637e-10	-1.35053	6.33768e-05	-1.66637e-10	-1.34873
152070429	chr4:152070429:C:A	9.30313e-10	-0.722246	-1.22235	1.68526e-05	-1.43184	-1.24148
152070582	chr4:152070582:C:T	2.13789e-09	-1.66637e-10	-1.11254	7.23851e-05	-1.66637e-10	-1.21583
152070673	chr4:152070673:T:C	5.80132e-10	-1.22939	-1.18747	4.92769e-05	-0.449986	-1.15039
152070748	chr4:152070748:C:A	5.67206e-10	-1.23057	-1.20882	4.80137e-05	-0.452174	-1.17417
152070833	chr4:152070833:G:C	1.30261e-09	-1.60799	-3.48322e-10	7.1811e-05	-1.22379	-3.48322e-10
152070913	chr4:152070913:A:T	4.99311e-09	-0.264298	-3.48322e-10	0.000358865	0.38512	-3.48322e-10
152070978	chr4:152070978:G:A	1.68498e-09	-1.66637e-10	-1.35061	6.33615e-05	-1.66637e-10	-1.34897
152071114	chr4:152071114:T:C	1.77885e-09	-1.66637e-10	-1.29639	6.5371e-05	-1.66637e-10	-1.31775
152071477	chr4:152071477:T:A	1.68506e-09	-1.66637e-10	-1.35056	6.32909e-05	-1.66637e-10	-1.35009
152071491	chr4:152071491:A:G	1.68491e-09	-1.66637e-10	-1.35064	6.34868e-05	-1.66637e-10	-1.347
152071539	chr4:152071539:C:A	1.85167e-09	-1.66637e-10	-1.25627	7.10949e-05	-1.66637e-10	-1.23381
152071589	chr4:152071589:C:A	1.70956e-09	-1.66637e-10	-1.33612	6.42432e-05	-1.66637e-10	-1.33515
152071776	chr4:152071776:T:C	1.1321e-09	-1.38976	-0.358515	9.86426e-05	-0.653372	-0.252953
152072016	chr4:152072016:G:T	3.50055e-09	-1.66637e-10	-0.619438	0.000125625	-1.66637e-10	-0.664525
152072241	chr4:152072241:G:A	7.41321e-09	-1.66637e-10	0.130906	0.000254397	-1.66637e-10	0.0410673
152072262	chr4:152072262:C:T	1.16941e-09	-0.405371	-1.31048	4.73915e-05	-0.352902	-1.28648
152072312	chr4:152072312:C:T	1.14837e-09	-1.37984	-0.354173	0.000100838	-0.635916	-0.248398
152072396	chr4:152072396:T:G	1.72492e-09	-1.66637e-10	-1.32718	6.44994e-05	-1.66637e-10	-1.33117
152072468	chr4:152072468:T:G	1.75663e-09	-1.66637e-10	-1.30896	6.67657e-05	-1.66637e-10	-1.29664
152072473	chr4:152072473:G:A	2.13396e-09	-1.66637e-10	-1.11438	8.28311e-05	-1.66637e-10	-1.08102
152072784	chr4:152072784:A:T	9.79974e-10	-1.42693	-0.465659	8.36378e-05	-0.710745	-0.360586
152072859	chr4:152072859:G:A	1.69375e-09	-1.66637e-10	-1.34541	6.38019e-05	-1.66637e-10	-1.34204
152072902	chr4:152072902:C:T	1.45775e-09	-1.49546	-3.48322e-10	0.000106227	-0.832253	-3.48322e-10
152072945	chr4:152072945:G:A	1.50994e-09	-1.46029	-3.48322e-10	0.000113376	-0.767115	-3.48322e-10
152073074	chr4:152073074:C:T	1.78435e-09	-0.266449	-1.02685	3.55092e-05	-0.92981	-0.998225
152073174	chr4:152073174:G:A	6.87684e-10	-1.46878	-0.778008	5.54674e-05	-0.78164	-0.700392
152073189	chr4:152073189:TG:T	8.60957e-10	-1.34702	-0.675045	2.39011e-05	-1.61326	-0.710643
152073333	chr4:152073333:T:C	1.98118e-09	-0.244128	-0.944536	3.43727e-05	-0.965608	-0.994958
152073378	chr4:152073378:G:A	2.10086e-09	-0.160381	-0.969628	3.56513e-05	-0.905696	-1.01835
152073482	chr4:152073482:A:G	6.27947e-10	-1.05107	-1.28658	1.74684e-05	-1.33881	-1.29862
152073491	chr4:152073491:A:G	3.6535e-10	-1.58579	-1.29347	1.15607e-05	-1.75824	-1.29198
152073538	chr4:152073538:G:A	1.68904e-09	-1.66637e-10	-1.34819	6.33894e-05	-1.66637e-10	-1.34853
152074046	chr4:152074046:T:C	1.49548e-09	-1.46991	-3.48322e-10	0.000111313	-0.78548	-3.48322e-10
152074342	chr4:152074342:T:C	5.03319e-10	-1.74905	-0.809841	1.91202e-05	-1.75509	-0.791993
152074628	chr4:152074628:A:G	4.95103e-10	-1.75517	-0.820175	1.88419e-05	-1.75924	-0.802503
152074694	chr4:152074694:G:A	1.47141e-09	-1.48614	-3.48322e-10	0.000108141	-0.814393	-3.48322e-10
152074726	chr4:152074726:A:C	1.99545e-09	-1.66637e-10	-1.18149	7.83754e-05	-1.66637e-10	-1.13632
152075014	chr4:152075014:G:A	6.85144e-10	-0.960653	-1.28983	1.86697e-05	-1.26961	-1.30132
152075030	chr4:152075030:C:G	1.6864e-09	-1.66637e-10	-1.34976	6.349e-05	-1.66637e-10	-1.34695
152075130	chr4:152075130:T:C	6.64244e-10	-0.98808	-1.29338	1.82205e-05	-1.2907	-1.30458
152075170	chr4:152075170:G:A	1.68582e-09	-1.66637e-10	-1.35011	6.32522e-05	-1.66637e-10	-1.3507
152075311	chr4:152075311:A:T	1.89718e-09	-1.66637e-10	-1.23199	7.00189e-05	-1.66637e-10	-1.24906
152075349	chr4:152075349:G:A	7.42668e-10	-1.72904	-0.440827	3.18034e-05	-1.74946	-0.288791
152075428	chr4:152075428:C:T	1.77208e-09	-1.66637e-10	-1.3002	6.78696e-05	-1.66637e-10	-1.28024
152076720	chr4:152076720:T:A	6.03285e-10	-1.05981	-1.31791	1.68735e-05	-1.34834	-1.32374
152076806	chr4:152076806:G:A	3.18358e-10	-1.74615	-1.27079	1.17583e-05	-1.75989	-1.27337
152076956	chr4:152076956:G:A	8.20636e-10	-0.971497	-1.09854	2.16765e-05	-1.25603	-1.16557
152077007	chr4:152077007:G:A	1.69285e-09	-1.66637e-10	-1.34594	6.33897e-05	-1.66637e-10	-1.34853
152077094	chr4:152077094:G:A	3.34375e-09	-1.66637e-10	-0.665265	0.000112435	-1.66637e-10	-0.775452
152077297	chr4:152077297:T:C	1.78595e-09	-1.66637e-10	-1.29241	6.80197e-05	-1.66637e-10	-1.27803
152077468	chr4:152077468:G:A	1.15853e-09	-1.72521	-3.48322e-10	6.06102e-05	-1.39336	-3.48322e-10
152077499	chr4:152077499:G:A	1.6848e-09	-1.66637e-10	-1.35071	6.33272e-05	-1.66637e-10	-1.34951
152077562	chr4:152077562:G:A	1.8382e-09	-1.66637e-10	-1.26357	7.34104e-05	-1.66637e-10	-1.20176
152077587	chr4:152077587:G:A	1.78491e-09	-1.66637e-10	-1.29299	6.84454e-05	-1.66637e-10	-1.27179
152077590	chr4:152077590:A:C	2.17636e-09	-1.66637e-10	-1.0947	8.625e-05	-1.66637e-10	-1.04058
152077836	chr4:152077836:C:T	2.98605e-09	-1.66637e-10	-0.778406	0.000114052	-1.66637e-10	-0.761174
152077929	chr4:152077929:C:T	3.56986e-10	-1.55167	-1.35075	1.1062e-05	-1.74924	-1.34507
152077939	chr4:152077939:A:G	1.48407e-09	-1.47757	-3.48322e-10	0.000109758	-0.799551	-3.48322e-10
152078366	chr4:152078366:A:G	2.13882e-09	-1.66637e-10	-1.1121	8.70848e-05	-1.66637e-10	-1.03095
152078380	chr4:152078380:C:T	1.48426e-09	-1.47744	-3.48322e-10	0.000109831	-0.798884	-3.48322e-10
152079194	chr4:152079194:T:C	2.87242e-09	0.513958	-1.33116	3.96662e-05	-0.474995	-1.34233
152079245	chr4:152079245:A:G	4.57789e-10	-1.59198	-1.06172	2.02547e-05	-1.43662	-1.05282
152079326	chr4:152079326:C:T	1.24007e-09	-1.65719	-3.48322e-10	4.24996e-05	-1.74833	-3.48322e-10
152080023	chr4:152080023:C:T	1.68473e-09	-1.66637e-10	-1.35075	6.38924e-05	-1.66637e-10	-1.34063
152080067	chr4:152080067:G:A	2.47244e-09	0.35748	-1.32463	3.54434e-05	-0.589929	-1.33996
152080109	chr4:152080109:G:A	1.47204e-09	-1.48571	-3.48322e-10	0.000108093	-0.814834	-3.48322e-10
152080147	chr4:152080147:G:T	1.74013e-09	-1.66637e-10	-1.3184	6.4763e-05	-1.66637e-10	-1.32709
152080510	chr4:152080510:T:C	7.21084e-10	-1.46006	-0.739299	2.11435e-05	-1.65842	-0.788071
152080553	chr4:152080553:A:G	2.60881e-09	-1.66637e-10	-0.913463	9.92055e-05	-1.66637e-10	-0.900634
152081103	chr4:152081103:C:T	8.58114e-10	-0.884131	-1.14124	2.22653e-05	-1.18217	-1.21262
152081632	chr4:152081632:G:A	2.10429e-09	0.194212	-1.32259	3.15784e-05	-0.710352	-1.335
152082072	chr4:152082072:C:A	1.83236e-09	-1.66637e-10	-1.26675	7.01601e-05	-1.66637e-10	-1.24705
152082523	chr4:152082523:A:G	4.99175e-10	-1.23857	-1.32859	1.49759e-05	-1.46149	-1.3299
152082633	chr4:152082633:TG:T	3.42009e-09	-1.66637e-10	-0.642689	0.000133308	-1.66637e-10	-0.605163
152082719	chr4:152082719:G:A	1.98745e-09	-1.66637e-10	-1.18551	7.43944e-05	-1.66637e-10	-1.18845
152082763	chr4:152082763:T:C	3.66538e-09	-1.66637e-10	-0.573424	0.000142696	-1.66637e-10	-0.537112
152082830	chr4:152082830:C:T	1.22109e-09	-1.67262	-3.48322e-10	5.61284e-05	-1.47019	-3.48322e-10
152082921	chr4:152082921:C:T	1.68478e-09	-1.66637e-10	-1.35072	6.32924e-05	-1.66637e-10	-1.35006
152082998	chr4:152082998:T:C	3.04957e-10	-1.74086	-1.31908	1.18409e-05	-1.71251	-1.31376
152083032	chr4:152083032:G:A	3.9891e-10	-1.48879	-1.30259	1.1857e-05	-1.72692	-1.29798
152083527	chr4:152083527:G:A	6.04785e-10	-1.04943	-1.32581	1.80588e-05	-1.28945	-1.31475
152083925	chr4:152083925:G:A	1.84646e-09	-1.66637e-10	-1.25909	7.3052e-05	-1.66637e-10	-1.20666
152084018	chr4:152084018:G:A	1.86487e-09	-1.66637e-10	-1.24917	6.96317e-05	-1.66637e-10	-1.25461
152084369	chr4:152084369:A:G	9.22201e-10	-1.73606	-0.217286	3.80823e-05	-1.68453	-0.173551
152084564	chr4:152084564:T:C	2.76257e-09	-0.0984615	-0.757733	5.90757e-05	-0.526627	-0.892381
152084647	chr4:152084647:G:A	4.49154e-09	-1.66637e-10	-0.37016	0.00016777	-1.66637e-10	-0.375232
152084712	chr4:152084712:G:A	2.20272e-09	-1.66637e-10	-1.08266	7.92649e-05	-1.66637e-10	-1.12503
152084873	chr4:152084873:G:T	1.76313e-09	-1.66637e-10	-1.30527	6.79557e-05	-1.66637e-10	-1.27897
152084953	chr4:152084953:T:A	1.364e-09	-0.315512	-1.24642	2.65095e-05	-0.984288	-1.23604
152084963	chr4:152084963:T:G	1.68479e-09	-1.66637e-10	-1.35071	6.32819e-05	-1.66637e-10	-1.35023
152085142	chr4:152085142:C:T	1.82776e-09	-1.66637e-10	-1.26927	6.99858e-05	-1.66637e-10	-1.24954
152085210	chr4:152085210:A:G	9.33825e-10	-0.795528	-1.14529	2.56105e-05	-1.05646	-1.19836
152085294	chr4:152085294:G:A	1.12414e-09	-1.75534	-3.48322e-10	4.47135e-05	-1.69755	-3.48322e-10
152085545	chr4:152085545:T:A	6.97301e-09	1.36837	-1.29868	6.42351e-05	-0.0380204	-1.29726
152085865	chr4:152085865:A:C	6.20437e-10	-0.999876	-1.34981	2.01071e-05	-1.14608	-1.35067
152085989	chr4:152085989:T:G	4.83351e-09	-1.66637e-10	-0.296784	0.000196927	-1.66637e-10	-0.214993
152086074	chr4:152086074:T:C	1.03182e-09	-0.694004	-1.14703	3.25898e-05	-0.815222	-1.19861
152086328	chr4:152086328:G:A	1.17209e-09	-0.710466	-1.0031	3.69942e-05	-0.832426	-1.05464
152086662	chr4:152086662:T:G	1.68665e-09	-1.66637e-10	-1.34961	6.32502e-05	-1.66637e-10	-1.35073
152086882	chr4:152086882:G:T	1.13462e-09	-1.74606	-3.48322e-10	4.55097e-05	-1.6799	-3.48322e-10
152087297	chr4:152087297:T:C	1.70643e-09	-1.66637e-10	-1.33796	6.35027e-05	-1.66637e-10	-1.34674
152087388	chr4:152087388:C:T	1.3389e-09	-1.71779	0.137277	5.93136e-05	-1.49317	0.078178
152087397	chr4:152087397:C:T	1.12272e-09	-1.7566	-3.48322e-10	4.19649e-05	-1.76099	-3.48322e-10
152088351	chr4:152088351:C:T	1.11891e-09	-1.76	-3.48322e-10	4.90185e-05	-1.60563	-3.48322e-10
152088993	chr4:152088993:A:G	1.13278e-09	-1.74768	-3.48322e-10	4.63739e-05	-1.66109	-3.48322e-10
152089316	chr4:152089316:C:T	2.31446e-09	-0.380016	-0.653165	8.27189e-05	-0.432832	-0.649548
152089498	chr4:152089498:G:A	4.82339e-09	0.947308	-1.24619	0.00011191	0.453971	-1.2341
152089613	chr4:152089613:G:A	6.93895e-10	-1.49095	-0.746845	3.05336e-05	-1.23148	-0.847514
152089924	chr4:152089924:T:A	1.11716e-09	-1.76156	-3.48322e-10	4.89562e-05	-1.6069	-3.48322e-10
152090058	chr4:152090058:T:C	1.89806e-09	-1.66637e-10	-1.23152	7.1583e-05	-1.66637e-10	-1.22697
152090476	chr4:152090476:G:A	1.91553e-09	-1.66637e-10	-1.22236	7.10306e-05	-1.66637e-10	-1.23472
152090559	chr4:152090559:C:A	1.98102e-09	-1.66637e-10	-1.18874	7.56431e-05	-1.66637e-10	-1.1718
152090878	chr4:152090878:T:C	5.76673e-10	-1.44226	-0.980579	1.99881e-05	-1.46047	-1.04222
152090966	chr4:152090966:G:A	1.83698e-09	-1.66637e-10	-1.26424	7.32252e-05	-1.66637e-10	-1.20429
152091070	chr4:152091070:T:C	1.79798e-09	-1.66637e-10	-1.28569	7.04767e-05	-1.66637e-10	-1.24254
152091312	chr4:152091312:T:G	8.12484e-10	-1.28576	-0.794252	3.72916e-05	-1.17766	-0.701398
152091347	chr4:152091347:A:G	7.78356e-10	-1.38523	-0.737695	2.30924e-05	-1.60985	-0.74847
152091489	chr4:152091489:G:A	3.11344e-09	-1.66637e-10	-0.736627	0.000124622	-1.66637e-10	-0.672545
152091689	chr4:152091689:T:C	2.72871e-09	-0.868527	-3.48322e-10	0.00013997	-0.556399	-3.48322e-10
152092102	chr4:152092102:G:A	2.08345e-09	-1.13833	-3.48322e-10	0.000134856	-0.593618	-3.48322e-10
152092331	chr4:152092331:C:T	3.63885e-09	-1.66637e-10	-0.58069	0.000143536	-1.66637e-10	-0.531239
152092368	chr4:152092368:G:C	3.11262e-09	-1.66637e-10	-0.736892	0.000113004	-1.66637e-10	-0.770403
152092796	chr4:152092796:A:ACC	6.0898e-09	-1.66637e-10	-0.0657414	0.00018228	-1.66637e-10	-0.292282
152093340	chr4:152093340:C:T	1.89567e-09	-1.66637e-10	-1.23278	6.94053e-05	-1.66637e-10	-1.25786
152093341	chr4:152093341:T:A	1.92234e-09	-1.66637e-10	-1.21881	7.02885e-05	-1.66637e-10	-1.24522
152093379	chr4:152093379:C:T	1.19354e-09	-1.69543	-3.48322e-10	4.25013e-05	-1.74829	-3.48322e-10
152093761	chr4:152093761:T:C	4.19904e-09	-0.4375	-3.48322e-10	0.000225816	-0.0781079	-3.48322e-10
152094199	chr4:152094199:G:T	6.84055e-08	2.3531	-3.48322e-10	0.00400456	2.79736	-3.48322e-10
152094380	chr4:152094380:A:G	2.78493e-09	-1.66637e-10	-0.848134	0.000111273	-1.66637e-10	-0.785844
152094552	chr4:152094552:C:T	3.11495e-09	-0.269939	-0.466203	0.000117323	-0.160159	-0.57274
152095579	chr4:152095579:G:A	2.15701e-09	-1.66637e-10	-1.10363	8.2042e-05	-1.66637e-10	-1.0906
152095645	chr4:152095645:C:T	3.10705e-08	-0.255138	1.81904	0.0010029	-0.21738	1.6302
152096300	chr4:152096300:A:G	3.67549e-10	-1.73542	-1.13783	1.3133e-05	-1.76054	-1.16216
152097378	chr4:152097378:G:A	1.77118e-09	-1.66637e-10	-1.30071	6.50275e-05	-1.66637e-10	-1.32302
152097474	chr4:152097474:A:AGG	3.50867e-09	-1.66637e-10	-0.617121	0.000141136	-1.66637e-10	-0.548102
152097528	chr4:152097528:AAAAG:A	2.90277e-09	-0.806692	-3.48322e-10	8.65634e-05	-1.03695	-3.48322e-10
152097950	chr4:152097950:C:A	1.25058e-09	-1.64875	-3.48322e-10	4.36847e-05	-1.72083	-3.48322e-10
152097953	chr4:152097953:T:G	1.26336e-09	-1.63858	-3.48322e-10	4.3957e-05	-1.71462	-3.48322e-10
152098945	chr4:152098945:G:A	7.1263e-09	-0.219684	0.311119	0.000180936	-0.45613	0.156449
152099190	chr4:152099190:A:C	3.58392e-09	-1.66637e-10	-0.595899	0.000128951	-1.66637e-10	-0.638395
152100754	chr4:152100754:C:T	1.91895e-09	-1.66637e-10	-1.22058	7.7186e-05	-1.66637e-10	-1.15161
152101140	chr4:152101140:G:A	3.57406e-09	-1.66637e-10	-0.598655	0.00013011	-1.66637e-10	-0.629447
152101223	chr4:152101223:G:A	9.37357e-10	-0.58661	-1.35044	2.5931e-05	-0.892295	-1.35009
152101289	chr4:152101289:G:C	2.13371e-09	-1.66637e-10	-1.11449	7.70217e-05	-1.66637e-10	-1.15374
152101329	chr4:152101329:T:TA	1.17198e-09	-1.76087	0.0472001	4.95536e-05	-1.72048	0.125709
152101511	chr4:152101511:G:A	3.85438e-10	-1.71476	-1.11097	1.40234e-05	-1.72223	-1.13487
152101748	chr4:152101748:A:G	3.50485e-09	-1.66637e-10	-0.618209	0.000127652	-1.66637e-10	-0.648522
152101751	chr4:152101751:G:A	1.16465e-09	-1.76132	0.0413851	4.94915e-05	-1.71577	0.119746
152102250	chr4:152102250:C:A	3.83663e-10	-1.72033	-1.11001	1.39679e-05	-1.72718	-1.13388
152102821	chr4:152102821:G:A	5.30015e-09	-1.66637e-10	-0.204621	0.000186113	-1.66637e-10	-0.271476
152102824	chr4:152102824:G:A	1.35823e-09	-1.56618	-3.48322e-10	4.61673e-05	-1.66556	-3.48322e-10
152103336	chr4:152103336:T:C	7.71924e-10	-0.781529	-1.3497	3.08495e-05	-0.726744	-1.34196
152103754	chr4:152103754:C:A	3.92078e-09	-1.66637e-10	-0.506066	0.000142296	-1.66637e-10	-0.539921
152104020	chr4:152104020:C:T	1.37067e-09	-1.55706	-3.48322e-10	5.8562e-05	-1.42774	-3.48322e-10
152104756	chr4:152104756:A:G	2.28698e-09	-1.66637e-10	-1.04512	7.84657e-05	-1.66637e-10	-1.13517
152104881	chr4:152104881:G:A	1.68788e-09	-1.66637e-10	-1.34889	6.32635e-05	-1.66637e-10	-1.35052
152105248	chr4:152105248:T:C	1.92383e-09	-1.66637e-10	-1.21804	7.32845e-05	-1.66637e-10	-1.20348
152105611	chr4:152105611:C:T	7.14891e-10	-0.872036	-1.33595	2.79266e-05	-0.820898	-1.34735
152105732	chr4:152105732:A:G	1.35016e-09	-1.57213	-3.48322e-10	6.3192e-05	-1.35165	-3.48322e-10
152105750	chr4:152105750:T:C	2.25245e-09	-1.66637e-10	-1.06034	7.81685e-05	-1.66637e-10	-1.13896
152106025	chr4:152106025:T:C	1.12668e-09	-0.45344	-1.29964	2.97682e-05	-0.779484	-1.3249
152106640	chr4:152106640:T:C	1.76322e-09	-1.66637e-10	-1.30522	6.66438e-05	-1.66637e-10	-1.29846
152106853	chr4:152106853:C:T	1.75875e-09	-1.66637e-10	-1.30775	6.64706e-05	-1.66637e-10	-1.30107
152107314	chr4:152107314:G:A	1.21367e-09	-0.35028	-1.32843	3.16348e-05	-0.6978	-1.34577
152107544	chr4:152107544:G:A	8.26672e-10	-0.867427	-1.19528	2.71825e-05	-0.952455	-1.2428
152107708	chr4:152107708:C:T	5.64182e-09	-0.117364	-0.0247853	0.000144499	-0.348404	-0.176153
152108261	chr4:152108261:G:A	1.20739e-09	-0.350332	-1.33356	3.15587e-05	-0.698083	-1.34789
152108271	chr4:152108271:T:A	1.26385e-09	-0.302536	-1.33566	3.28619e-05	-0.656806	-1.34871
152108658	chr4:152108658:A:T	2.14717e-09	-1.66637e-10	-1.10821	7.50771e-05	-1.66637e-10	-1.17931
152108921	chr4:152108921:T:C	8.37412e-10	-0.745646	-1.30415	3.25052e-05	-0.691339	-1.32509
152108962	chr4:152108962:T:C	1.40436e-09	-0.42397	-1.1088	3.70025e-05	-0.797794	-1.08905
152109068	chr4:152109068:T:C	1.70496e-09	-1.66637e-10	-1.33881	6.45697e-05	-1.66637e-10	-1.33008
152109206	chr4:152109206:G:A	2.0342e-09	-1.66637e-10	-1.16226	7.55269e-05	-1.66637e-10	-1.17334
152110358	chr4:152110358:T:G	8.3466e-10	-0.852212	-1.20087	3.14161e-05	-0.804393	-1.24611
152110564	chr4:152110564:A:C	1.69667e-09	-1.66637e-10	-1.34369	6.41316e-05	-1.66637e-10	-1.33689
152110583	chr4:152110583:G:A	9.14666e-10	-0.823905	-1.13765	3.40863e-05	-0.77614	-1.19279
152110712	chr4:152110712:C:A	5.27133e-09	-1.66637e-10	-0.210075	0.00017151	-1.66637e-10	-0.353187
152110853	chr4:152110853:G:C	8.24345e-10	-0.861369	-1.20415	3.09293e-05	-0.81296	-1.25316
152111047	chr4:152111047:G:A	2.52799e-09	-1.66637e-10	-0.944933	0.000100978	-1.66637e-10	-0.882927
152111215	chr4:152111215:C:T	1.72867e-09	-1.66637e-10	-1.32501	6.69642e-05	-1.66637e-10	-1.29367
152112038	chr4:152112038:A:T	1.79379e-09	-1.66637e-10	-1.28803	7.00784e-05	-1.66637e-10	-1.24821
152112281	chr4:152112281:T:C	3.33212e-09	-0.0788281	-0.58992	8.93558e-05	-0.333557	-0.671644
152112457	chr4:152112457:G:A	2.64997e-09	-0.22197	-0.675837	7.23373e-05	-0.463839	-0.752649
152112480	chr4:152112480:T:C	1.41965e-09	-0.183469	-1.33848	3.51797e-05	-0.606406	-1.33095
152113798	chr4:152113798:T:G	1.71509e-09	-1.66637e-10	-1.33289	6.48549e-05	-1.66637e-10	-1.32567
152113846	chr4:152113846:G:GAT	4.86236e-09	-1.66637e-10	-0.290834	0.000177085	-1.66637e-10	-0.321198
152114189	chr4:152114189:G:C	4.45886e-10	-1.43454	-1.2455	1.47279e-05	-1.61709	-1.191
152115152	chr4:152115152:C:T	1.17376e-09	-1.71215	-3.48322e-10	4.21069e-05	-1.75761	-3.48322e-10
152115168	chr4:152115168:G:A	5.35062e-09	-1.66637e-10	-0.195143	0.000194104	-1.66637e-10	-0.229433
152115247	chr4:152115247:C:T	1.16654e-09	-1.71832	-3.48322e-10	4.94708e-05	-1.59645	-3.48322e-10
152115370	chr4:152115370:G:A	3.27981e-09	-0.0337736	-0.650799	8.71959e-05	-0.299892	-0.729778
152115577	chr4:152115577:G:A	1.76397e-09	-0.077199	-1.22759	4.31416e-05	-0.508857	-1.22448
152115676	chr4:152115676:G:A	1.7706e-09	-0.067932	-1.2331	4.32831e-05	-0.500176	-1.22989
152115934	chr4:152115934:T:C	2.24939e-09	-1.66637e-10	-1.0617	7.81934e-05	-1.66637e-10	-1.13864
152116121	chr4:152116121:T:C	2.75786e-09	0.455099	-1.313	5.05165e-05	-0.295129	-1.2804
152116323	chr4:152116323:C:T	4.98349e-09	-1.66637e-10	-0.266226	0.000180981	-1.66637e-10	-0.299437
152116336	chr4:152116336:C:G	4.40208e-10	-1.4788	-1.21407	1.49212e-05	-1.64594	-1.14911
152116519	chr4:152116519:C:T	2.90145e-09	0.514008	-1.32116	5.25716e-05	-0.24318	-1.29247
152116531	chr4:152116531:A:T	1.68506e-09	-1.66637e-10	-1.35056	6.35156e-05	-1.66637e-10	-1.34654
152116550	chr4:152116550:C:T	6.6595e-10	-1.11134	-1.16755	2.45418e-05	-1.07308	-1.22437
152117324	chr4:152117324:T:C	2.02457e-09	-1.66637e-10	-1.167	7.7776e-05	-1.66637e-10	-1.14399
152117354	chr4:152117354:C:T	2.2276e-09	-1.66637e-10	-1.07143	7.68063e-05	-1.66637e-10	-1.15654
152117462	chr4:152117462:T:A	1.68545e-09	-1.66637e-10	-1.35032	6.34451e-05	-1.66637e-10	-1.34765
152117913	chr4:152117913:A:G	1.15344e-09	-1.7296	-3.48322e-10	4.67792e-05	-1.65239	-3.48322e-10
152118249	chr4:152118249:G:A	1.82423e-09	-0.00745174	-1.26375	4.27843e-05	-0.464386	-1.27727
152118289	chr4:152118289:A:G	1.69723e-09	-1.66637e-10	-1.34336	6.3933e-05	-1.66637e-10	-1.33999
152119374	chr4:152119374:C:T	2.2807e-09	-1.04787	-3.48322e-10	6.51412e-05	-1.32127	-3.48322e-10
152119518	chr4:152119518:C:T	4.66702e-10	-1.33244	-1.30199	1.65217e-05	-1.3611	-1.33205
152119570	chr4:152119570:T:G	1.75052e-09	-1.66637e-10	-1.31244	6.81365e-05	-1.66637e-10	-1.27631
152120269	chr4:152120269:T:C	6.99455e-10	-0.909763	-1.32005	2.71124e-05	-0.859578	-1.33826
152120350	chr4:152120350:G:A	1.68694e-09	-1.66637e-10	-1.34944	6.34822e-05	-1.66637e-10	-1.34707
152120364	chr4:152120364:G:A	7.72192e-10	-0.854335	-1.27654	2.95934e-05	-0.803362	-1.30691
152120600	chr4:152120600:A:G	3.96302e-09	-1.66637e-10	-0.495352	0.000130169	-1.66637e-10	-0.628991
152120858	chr4:152120858:T:TA	9.76104e-09	-1.66637e-10	0.406042	0.000371619	-1.66637e-10	0.420043
152120863	chr4:152120863:T:C	1.8329e-09	-1.66637e-10	-1.26646	6.75514e-05	-1.66637e-10	-1.28494
152121125	chr4:152121125:C:T	9.79891e-09	-1.66637e-10	0.409915	0.000376989	-1.66637e-10	0.434388
152121520	chr4:152121520:A:G	1.72365e-09	-1.66637e-10	-1.32791	6.65655e-05	-1.66637e-10	-1.29964
152121816	chr4:152121816:A:T	2.4612e-09	-1.66637e-10	-0.971709	9.58801e-05	-1.66637e-10	-0.934728
152122698	chr4:152122698:T:C	7.83866e-10	-0.818923	-1.29695	2.93938e-05	-0.787403	-1.32964
152123356	chr4:152123356:T:A	3.21779e-10	-1.76032	-1.24593	1.21968e-05	-1.73046	-1.2662
152123743	chr4:152123743:A:G	6.91088e-10	-1.08606	-1.15579	2.48552e-05	-1.06228	-1.22248
152123872	chr4:152123872:A:C	8.31034e-10	-0.78719	-1.27025	3.08836e-05	-0.755661	-1.31194
152124078	chr4:152124078:T:C	7.10224e-09	-1.66637e-10	0.0880535	0.000270012	-1.66637e-10	0.100639
152124154	chr4:152124154:C:T	4.13936e-09	-1.66637e-10	-0.451816	0.000156524	-1.66637e-10	-0.444615
152124289	chr4:152124289:T:G	7.80833e-10	-0.837592	-1.28216	2.90756e-05	-0.807862	-1.32007
152124443	chr4:152124443:G:A	8.60693e-10	-0.767504	-1.25487	3.17685e-05	-0.737388	-1.30196
152124828	chr4:152124828:G:A	1.69998e-09	-1.66637e-10	-1.34174	6.33323e-05	-1.66637e-10	-1.34943
152125513	chr4:152125513:G:A	3.79976e-09	-0.686449	0.149029	0.000120186	-0.842001	0.133212
152125884	chr4:152125884:C:T	1.79141e-09	-1.66637e-10	-1.28936	6.86418e-05	-1.66637e-10	-1.26893
152126107	chr4:152126107:A:G	2.64618e-09	-1.66637e-10	-0.899241	0.000103384	-1.66637e-10	-0.859378
152126313	chr4:152126313:G:T	3.07871e-09	-1.66637e-10	-0.747847	0.000131238	-1.66637e-10	-0.620811
152126394	chr4:152126394:G:A	8.46556e-10	-0.785148	-1.25379	3.12268e-05	-0.755253	-1.3013
152126643	chr4:152126643:G:A	1.68856e-09	-1.66637e-10	-1.34848	6.32828e-05	-1.66637e-10	-1.35021
152126668	chr4:152126668:TG:T	1.06871e-09	-0.488404	-1.3175	2.70643e-05	-0.87164	-1.32797
152127096	chr4:152127096:C:T	1.13827e-09	-0.422014	-1.32083	2.86608e-05	-0.812982	-1.32931
152127280	chr4:152127280:A:G	8.0754e-10	-0.791708	-1.29441	3.02187e-05	-0.761285	-1.32808
152127499	chr4:152127499:A:G	8.20921e-10	-0.791928	-1.27776	3.05464e-05	-0.761485	-1.3171
152127650	chr4:152127650:A:T	8.49307e-10	-0.763427	-1.27226	3.15605e-05	-0.732612	-1.31331
152127830	chr4:152127830:G:A	1.06027e-09	-1.71428	-0.0995585	4.04202e-05	-1.76156	-0.0369372
152128052	chr4:152128052:T:A	8.2623e-10	-0.787386	-1.27585	3.07267e-05	-0.756883	-1.31581
152128172	chr4:152128172:A:G	3.69074e-09	-0.646728	0.0801994	0.000118529	-0.800755	0.0780823
152128266	chr4:152128266:C:T	3.49203e-09	-0.638377	0.0165026	0.000112056	-0.793357	0.0145304
152128713	chr4:152128713:G:A	1.11831e-09	-1.76054	-3.48322e-10	4.38671e-05	-1.71666	-3.48322e-10
152129032	chr4:152129032:C:T	3.97787e-09	-1.66637e-10	-0.49161	0.000130977	-1.66637e-10	-0.622804
152129620	chr4:152129620:C:T	2.57721e-09	-1.66637e-10	-0.925649	9.89663e-05	-1.66637e-10	-0.903048
152129651	chr4:152129651:G:A	3.99676e-09	-0.486873	-3.48322e-10	0.000129143	-0.63691	-3.48322e-10
152129699	chr4:152129699:A:AG	1.6853e-09	-1.66637e-10	-1.35041	6.33653e-05	-1.66637e-10	-1.34891
152129800	chr4:152129800:G:A	1.1265e-09	-0.53014	-1.2231	4.09807e-05	-0.502693	-1.28203
152129853	chr4:152129853:G:A	1.83134e-09	-1.26731	-3.48322e-10	4.95648e-05	-1.59455	-3.48322e-10
152130479	chr4:152130479:C:T	1.68491e-09	-1.66637e-10	-1.35065	6.33254e-05	-1.66637e-10	-1.34954
152131527	chr4:152131527:AT:A	1.18541e-09	-1.39515	-0.307116	5.10625e-05	-1.36227	-0.20251
152131555	chr4:152131555:T:C	1.11697e-09	-1.72011	-0.0416268	4.30703e-05	-1.76138	0.0263831
152131633	chr4:152131633:A:G	3.50138e-09	-0.651111	0.0319117	0.000114986	-0.772328	0.019307
152131689	chr4:152131689:TG:T	1.88453e-09	-1.66637e-10	-1.23868	7.04086e-05	-1.66637e-10	-1.24351
152131821	chr4:152131821:T:C	1.25098e-09	-1.71938	0.0709425	4.82716e-05	-1.76142	0.140438
152131955	chr4:152131955:C:T	1.71483e-09	-1.66637e-10	-1.33304	6.47476e-05	-1.66637e-10	-1.32733
152131962	chr4:152131962:G:T	3.27486e-09	-0.676798	-0.00928448	0.000104329	-0.82576	-0.0245191
152132112	chr4:152132112:T:TC	1.36123e-09	-1.34589	-0.218074	6.04275e-05	-1.28998	-0.106407
152132145	chr4:152132145:G:A	1.20626e-09	-1.71434	0.0295126	4.63183e-05	-1.76156	0.099275
152132176	chr4:152132176:C:T	1.76572e-09	-1.66637e-10	-1.3038	6.57436e-05	-1.66637e-10	-1.31207
152132273	chr4:152132273:A:G	9.77518e-10	-0.670831	-1.22426	3.65037e-05	-0.628527	-1.27189
152132768	chr4:152132768:G:A	7.30131e-09	-1.66637e-10	0.115696	0.000277616	-1.66637e-10	0.128412
152132999	chr4:152132999:C:A	1.2246e-09	-1.70599	0.0362436	4.67066e-05	-1.76126	0.107315
152133208	chr4:152133208:T:C	1.06845e-09	-0.482415	-1.32374	2.74804e-05	-0.852527	-1.33183
152133284	chr4:152133284:G:A	2.04999e-09	-1.66637e-10	-1.15452	7.57516e-05	-1.66637e-10	-1.17037
152133357	chr4:152133357:G:T	1.54733e-09	-1.43583	-3.48322e-10	7.34951e-05	-1.20061	-3.48322e-10
152133487	chr4:152133487:C:T	1.68865e-09	-1.66637e-10	-1.34842	6.35154e-05	-1.66637e-10	-1.34654
152133717	chr4:152133717:T:C	1.77642e-09	-1.66637e-10	-1.29775	7.03152e-05	-1.66637e-10	-1.24484
152134040	chr4:152134040:GGC:G	3.35623e-09	0.643918	-1.30546	5.73394e-05	-0.114534	-1.33431
152134225	chr4:152134225:T:C	1.23597e-09	-1.39143	-0.269075	5.34709e-05	-1.3571	-0.161592
152134233	chr4:152134233:C:G	7.13194e-09	-1.66637e-10	0.0922264	0.000271147	-1.66637e-10	0.104832
152134346	chr4:152134346:G:A	1.46637e-09	-1.48956	-3.48322e-10	7.32921e-05	-1.20337	-3.48322e-10
152134778	chr4:152134778:G:A	3.28728e-09	-0.703831	0.021535	0.00010496	-0.850764	0.00651276
152134955	chr4:152134955:T:C	4.82198e-10	-1.25726	-1.3445	1.47332e-05	-1.4806	-1.32713
152135321	chr4:152135321:G:A	1.71346e-09	-1.66637e-10	-1.33384	6.39217e-05	-1.66637e-10	-1.34017
152135421	chr4:152135421:G:T	3.08145e-09	-1.66637e-10	-0.746958	0.0001317	-1.66637e-10	-0.617303
152135618	chr4:152135618:C:G	1.94469e-09	-1.66637e-10	-1.20726	6.91089e-05	-1.66637e-10	-1.26214
152135928	chr4:152135928:C:T	1.32417e-09	-0.321752	-1.26982	3.31755e-05	-0.707551	-1.28846
152135966	chr4:152135966:C:T	1.71089e-09	-1.66637e-10	-1.33534	6.45762e-05	-1.66637e-10	-1.32998
152136211	chr4:152136211:C:T	3.34591e-09	-0.759325	0.0947058	0.000107931	-0.896164	0.0798271
152136309	chr4:152136309:G:A	1.68868e-09	-1.66637e-10	-1.34841	6.32875e-05	-1.66637e-10	-1.35014
152136429	chr4:152136429:T:A	3.11297e-09	-0.817134	0.0803556	0.000100907	-0.94965	0.0660212
152136482	chr4:152136482:G:A	1.19112e-09	-1.7267	0.0292359	4.63474e-05	-1.76064	0.0989755
152136816	chr4:152136816:G:A	1.69193e-09	-1.66637e-10	-1.34649	6.33583e-05	-1.66637e-10	-1.34902
152137212	chr4:152137212:C:T	1.36385e-09	-0.319745	-1.2423	3.52372e-05	-0.672289	-1.26344
152137536	chr4:152137536:G:A	1.69465e-09	-1.66637e-10	-1.34488	6.34284e-05	-1.66637e-10	-1.34792
152137588	chr4:152137588:C:G	1.68602e-09	-1.66637e-10	-1.34998	6.34228e-05	-1.66637e-10	-1.348
152137628	chr4:152137628:C:T	3.27589e-09	0.612402	-1.29817	5.85364e-05	-0.0984018	-1.32978
152137674	chr4:152137674:G:A	2.13557e-09	-1.66637e-10	-1.11362	7.67781e-05	-1.66637e-10	-1.15691
152137754	chr4:152137754:C:T	1.11292e-09	-0.488839	-1.27653	2.92505e-05	-0.829845	-1.29208
152137778	chr4:152137778:C:A	2.59524e-09	-1.66637e-10	-0.918677	0.000107771	-1.66637e-10	-0.81782
152137997	chr4:152137997:A:C	1.698e-09	-1.66637e-10	-1.34291	6.50922e-05	-1.66637e-10	-1.32202
152138071	chr4:152138071:C:T	1.70172e-09	-1.66637e-10	-1.34072	6.40998e-05	-1.66637e-10	-1.33739
152138148	chr4:152138148:T:C	1.68508e-09	-1.66637e-10	-1.35055	6.3331e-05	-1.66637e-10	-1.34945
152138180	chr4:152138180:T:C	1.24644e-09	-1.65206	-3.48322e-10	4.38797e-05	-1.71637	-3.48322e-10
152138554	chr4:152138554:C:T	1.69132e-09	-1.66637e-10	-1.34685	6.36957e-05	-1.66637e-10	-1.34371
152138772	chr4:152138772:A:G	2.93234e-09	-0.796557	-3.48322e-10	0.00011617	-0.742775	-3.48322e-10
152138847	chr4:152138847:T:G	1.14681e-09	-0.480527	-1.25485	4.19769e-05	-0.456057	-1.30465
152139065	chr4:152139065:G:A	1.37488e-09	-0.27123	-1.28276	3.54517e-05	-0.62951	-1.30014
152139090	chr4:152139090:A:G	1.7157e-09	-1.66637e-10	-1.33253	6.48514e-05	-1.66637e-10	-1.32573
152139139	chr4:152139139:T:C	1.96873e-09	-1.66637e-10	-1.19497	6.97384e-05	-1.66637e-10	-1.25308
152140073	chr4:152140073:G:A	1.17262e-09	-1.36189	-0.35122	5.06611e-05	-1.32527	-0.247394
152140077	chr4:152140077:T:C	9.77477e-10	-0.628594	-1.26654	3.72482e-05	-0.57807	-1.30215
152140248	chr4:152140248:A:T	3.57278e-09	-1.66637e-10	-0.599012	0.000150936	-1.66637e-10	-0.480968
152140441	chr4:152140441:T:C	1.18726e-09	-1.73091	0.0302055	4.64345e-05	-1.75977	0.0999903
152140454	chr4:152140454:A:T	1.62188e-09	-1.38877	-3.48322e-10	0.000107314	-0.822066	-3.48322e-10
152140638	chr4:152140638:C:T	1.0647e-09	-0.564515	-1.24515	3.9e-05	-0.53639	-1.29788
152140986	chr4:152140986:G:A	1.99466e-09	-1.66637e-10	-1.18188	7.04772e-05	-1.66637e-10	-1.24254
152141141	chr4:152141141:A:G	9.24943e-10	-0.724943	-1.22544	3.44554e-05	-0.684759	-1.2734
152141552	chr4:152141552:A:G	6.23807e-09	-0.537988	0.496302	0.000204572	-0.652819	0.47591
152141823	chr4:152141823:T:A	1.97343e-09	-1.66637e-10	-1.19258	6.99142e-05	-1.66637e-10	-1.25056
152142239	chr4:152142239:T:G	3.04144e-09	-1.66637e-10	-0.760025	0.000129575	-1.66637e-10	-0.633564
152142282	chr4:152142282:C:T	7.7655e-09	-1.66637e-10	0.177334	0.000250439	-1.66637e-10	0.0253877
152142369	chr4:152142369:A:T	1.73447e-09	-1.66637e-10	-1.32166	6.71804e-05	-1.66637e-10	-1.29045
152142698	chr4:152142698:C:T	2.1508e-09	-1.66637e-10	-1.10652	7.50015e-05	-1.66637e-10	-1.18032
152142856	chr4:152142856:G:A	6.72812e-09	-1.66637e-10	0.0339385	0.000255667	-1.66637e-10	0.046048
152143540	chr4:152143540:G:A	1.25732e-09	-0.343458	-1.29991	3.21367e-05	-0.71526	-1.31257
152144098	chr4:152144098:C:T	1.68513e-09	-1.66637e-10	-1.35052	6.3253e-05	-1.66637e-10	-1.35069
152144319	chr4:152144319:G:T	2.74812e-09	-1.66637e-10	-0.861441	0.000113695	-1.66637e-10	-0.764312
152144522	chr4:152144522:C:T	1.69052e-09	-1.66637e-10	-1.34732	6.36839e-05	-1.66637e-10	-1.3439
152144728	chr4:152144728:A:G	3.99885e-09	-1.66637e-10	-0.486349	0.000170461	-1.66637e-10	-0.359323
152145057	chr4:152145057:G:A	1.33635e-09	-1.71818	0.135759	5.30806e-05	-1.76147	0.23545
152145184	chr4:152145184:T:C	1.73305e-09	-1.66637e-10	-1.32247	6.47059e-05	-1.66637e-10	-1.32797
152145237	chr4:152145237:C:T	1.88929e-09	-1.66637e-10	-1.23615	7.00738e-05	-1.66637e-10	-1.24828
152145425	chr4:152145425:G:A	1.19826e-09	-0.411419	-1.28007	4.41899e-05	-0.388314	-1.32102
152145548	chr4:152145548:G:T	1.1317e-09	-1.74864	-3.48322e-10	4.27338e-05	-1.74284	-3.48322e-10
152145605	chr4:152145605:T:G	3.32966e-09	-0.623942	-0.045544	0.000109661	-0.740544	-0.0598848
152145761	chr4:152145761:G:A	1.68479e-09	-1.66637e-10	-1.35071	6.33078e-05	-1.66637e-10	-1.34982
152145892	chr4:152145892:C:T	1.25193e-09	-1.64767	-3.48322e-10	5.09555e-05	-1.56687	-3.48322e-10
152145955	chr4:152145955:T:G	1.16364e-09	-0.452886	-1.26792	4.27411e-05	-0.429775	-1.31289
152146331	chr4:152146331:C:T	1.7363e-09	-1.66637e-10	-1.3206	6.57375e-05	-1.66637e-10	-1.31216
152146442	chr4:152146442:C:A	1.68576e-09	-1.66637e-10	-1.35014	6.34e-05	-1.66637e-10	-1.34836
152147142	chr4:152147142:A:G	1.05399e-09	-0.511077	-1.3087	3.93427e-05	-0.487725	-1.33779
152147188	chr4:152147188:A:G	1.06655e-09	-0.50748	-1.30045	3.96784e-05	-0.484021	-1.333
152147364	chr4:152147364:A:T	3.6878e-09	-0.56094	-0.00638638	0.000120996	-0.681115	-0.0209538
152147373	chr4:152147373:A:G	3.87436e-09	-1.66637e-10	-0.517977	0.00012738	-1.66637e-10	-0.650653
152147685	chr4:152147685:C:A	3.26554e-09	-0.577778	-0.111155	0.000103732	-0.728105	-0.127909
152147765	chr4:152147765:C:T	1.18384e-09	-1.7338	0.0302055	4.64712e-05	-1.75898	0.0999903
152147857	chr4:152147857:G:T	5.45733e-09	-0.492141	0.316744	0.000172633	-0.638006	0.291349
152147930	chr4:152147930:T:A	1.20068e-09	-1.72215	0.0326836	4.64876e-05	-1.7612	0.102556
152148136	chr4:152148136:G:T	3.45356e-09	-0.567157	-0.0657958	0.000109821	-0.717279	-0.0816963
152148239	chr4:152148239:G:A	1.7773e-09	-1.66637e-10	-1.29726	6.61864e-05	-1.66637e-10	-1.30535
152148375	chr4:152148375:G:A	1.07911e-09	-0.609231	-1.18699	4.00934e-05	-0.568565	-1.23805
152148446	chr4:152148446:C:T	1.7451e-09	-1.66637e-10	-1.31554	6.61124e-05	-1.66637e-10	-1.30647
152148516	chr4:152148516:G:A	1.78921e-09	-1.66637e-10	-1.29058	6.81318e-05	-1.66637e-10	-1.27638
152149122	chr4:152149122:G:A	5.63669e-08	2.15953	-3.48322e-10	0.00328611	2.59963	-3.48322e-10
152149251	chr4:152149251:C:T	2.19156e-09	-1.08774	-3.48322e-10	6.78486e-05	-1.28055	-3.48322e-10
152149311	chr4:152149311:T:C	1.12039e-09	-1.75868	-3.48322e-10	4.41076e-05	-1.71119	-3.48322e-10
152149643	chr4:152149643:C:T	1.72109e-09	-1.66637e-10	-1.3294	6.61664e-05	-1.66637e-10	-1.30565
152149676	chr4:152149676:G:C	1.08374e-09	-0.480606	-1.31134	4.04658e-05	-0.457644	-1.33973
152149934	chr4:152149934:C:T	1.31394e-09	-1.73958	0.140253	5.20432e-05	-1.75818	0.212422
152149957	chr4:152149957:C:T	2.04464e-09	-1.15713	-3.48322e-10	6.23338e-05	-1.36532	-3.48322e-10
152150992	chr4:152150992:C:T	9.59575e-09	-1.66637e-10	0.388964	0.000363681	-1.66637e-10	0.398451
152151004	chr4:152151004:C:T	9.89215e-10	-0.655798	-1.2274	3.68954e-05	-0.618807	-1.27093
152151733	chr4:152151733:T:C	3.33585e-09	0.652176	-1.31981	6.0645e-05	-0.0506919	-1.3421
152151743	chr4:152151743:C:T	9.79165e-10	-0.681552	-1.21186	3.63723e-05	-0.645457	-1.25856
152152280	chr4:152152280:A:G	1.18438e-09	-0.435617	-1.26752	4.33377e-05	-0.416172	-1.31263
152152282	chr4:152152282:T:C	1.68778e-09	-1.66637e-10	-1.34894	6.32797e-05	-1.66637e-10	-1.35026
152152328	chr4:152152328:G:A	9.36023e-10	-0.726977	-1.21149	3.47824e-05	-0.690478	-1.25824
152152804	chr4:152152804:C:G	1.74155e-09	-0.69613	-0.621454	5.94984e-05	-0.781273	-0.630605
152153106	chr4:152153106:C:T	1.77843e-09	-1.66637e-10	-1.29663	6.7499e-05	-1.66637e-10	-1.28571
152153282	chr4:152153282:A:T	1.68787e-09	-1.66637e-10	-1.34889	6.3279e-05	-1.66637e-10	-1.35027
152153452	chr4:152153452:T:C	1.19495e-09	-0.406497	-1.28776	4.4249e-05	-0.382511	-1.32548
152153624	chr4:152153624:G:T	1.46337e-09	-0.234112	-1.2575	3.86639e-05	-0.573498	-1.26942
152153690	chr4:152153690:C:A	4.55965e-09	0.942841	-1.29795	8.17915e-05	0.234878	-1.32853
152153777	chr4:152153777:G:T	1.68742e-09	-1.66637e-10	-1.34916	6.34775e-05	-1.66637e-10	-1.34714
152153940	chr4:152153940:A:ATGTC	1.11797e-09	-1.76084	-3.48322e-10	4.20251e-05	-1.75956	-3.48322e-10
152154082	chr4:152154082:G:A	1.20615e-09	-0.335852	-1.34908	3.25958e-05	-0.663142	-1.3505
152154197	chr4:152154197:G:A	1.24108e-09	-0.308831	-1.34755	3.34247e-05	-0.638773	-1.34976
152154339	chr4:152154339:A:G	3.53792e-09	-0.696767	0.0879499	0.000121125	-0.781099	0.0800925
152154562	chr4:152154562:T:G	1.24554e-09	-0.302262	-1.35052	3.34367e-05	-0.637512	-1.35066
152154901	chr4:152154901:A:G	3.46109e-09	-1.66637e-10	-0.630772	0.000146402	-1.66637e-10	-0.511469
152155000	chr4:152155000:C:G	2.02923e-09	-1.66637e-10	-1.1647	7.40774e-05	-1.66637e-10	-1.19272
152155010	chr4:152155010:A:G	1.61143e-08	-1.66637e-10	0.907349	0.000508378	-1.66637e-10	0.733398
152155050	chr4:152155050:A:G	1.85241e-09	-1.66637e-10	-1.25587	6.92344e-05	-1.66637e-10	-1.26033
152155219	chr4:152155219:A:T	1.68985e-09	-1.66637e-10	-1.34771	6.33253e-05	-1.66637e-10	-1.34954
152155339	chr4:152155339:G:A	1.71725e-09	-1.66637e-10	-1.33163	6.48502e-05	-1.66637e-10	-1.32575
152156365	chr4:152156365:A:T	1.07522e-09	-0.537657	-1.26218	4.04288e-05	-0.500005	-1.29828
152156417	chr4:152156417:G:T	9.67647e-10	-0.608278	-1.29697	3.90714e-05	-0.557211	-1.27523
152156716	chr4:152156716:C:G	1.13741e-09	-1.6906	-0.0529995	4.27079e-05	-1.75773	0.0142886
152156800	chr4:152156800:G:A	1.69324e-09	-1.66637e-10	-1.34571	6.35765e-05	-1.66637e-10	-1.34558
152157014	chr4:152157014:C:T	2.33957e-09	-1.02239	-3.48322e-10	0.000118401	-0.723749	-3.48322e-10
152157875	chr4:152157875:G:A	3.34906e-09	-1.66637e-10	-0.663678	0.000122618	-1.66637e-10	-0.688752
152157972	chr4:152157972:G:A	1.68916e-09	-1.66637e-10	-1.34813	6.34166e-05	-1.66637e-10	-1.3481
152158070	chr4:152158070:G:A	5.27821e-09	-0.20877	-3.48322e-10	0.000298673	0.201523	-3.48322e-10
152158109	chr4:152158109:T:A	2.70565e-09	-0.740051	-0.136962	0.000112853	-0.643036	-0.128701
152158116	chr4:152158116:T:G	2.84078e-09	-0.718325	-0.109954	0.000118541	-0.621163	-0.101405
152158379	chr4:152158379:G:C	3.19355e-10	-1.66539	-1.34842	1.2733e-05	-1.60642	-1.34721
152158441	chr4:152158441:T:C	1.77401e-09	-1.66637e-10	-1.29911	6.61046e-05	-1.66637e-10	-1.30659
152158490	chr4:152158490:C:T	2.08122e-09	-1.66637e-10	-1.1394	8.44964e-05	-1.66637e-10	-1.06112
152158668	chr4:152158668:T:C	1.7785e-09	-1.66637e-10	-1.29659	6.61413e-05	-1.66637e-10	-1.30603
152159083	chr4:152159083:G:A	1.97583e-09	-1.66637e-10	-1.19137	7.3322e-05	-1.66637e-10	-1.20297
152159782	chr4:152159782:G:T	4.81391e-09	1.01056	-1.31141	8.06881e-05	0.182836	-1.29007
152159977	chr4:152159977:G:A	4.41536e-09	-1.66637e-10	-0.387267	0.000147588	-1.66637e-10	-0.503406
152160499	chr4:152160499:C:T	1.31652e-09	-1.59736	-3.48322e-10	4.57542e-05	-1.67454	-3.48322e-10
152160622	chr4:152160622:C:T	2.08363e-09	-1.13825	-3.48322e-10	8.724e-05	-1.02916	-3.48322e-10
152160996	chr4:152160996:C:T	1.72763e-09	-1.66637e-10	-1.32561	6.44654e-05	-1.66637e-10	-1.3317
152161096	chr4:152161096:A:G	4.95211e-09	-1.66637e-10	-0.272542	0.000229502	-1.66637e-10	-0.0619133
152161520	chr4:152161520:C:T	8.63142e-09	-1.66637e-10	0.283053	0.000325924	-1.66637e-10	0.288837
152161546	chr4:152161546:G:A	1.17154e-09	-1.71404	-3.48322e-10	4.21646e-05	-1.75625	-3.48322e-10
152161674	chr4:152161674:C:G	1.14484e-09	-1.73709	-3.48322e-10	4.25947e-05	-1.7461	-3.48322e-10
152161917	chr4:152161917:C:A	1.71412e-09	-1.66637e-10	-1.33346	6.34111e-05	-1.66637e-10	-1.34819
152162113	chr4:152162113:G:A	1.70242e-09	-1.66637e-10	-1.3403	6.39184e-05	-1.66637e-10	-1.34022
152162129	chr4:152162129:T:C	5.14315e-09	1.07067	-1.30536	8.25926e-05	0.173658	-1.25757
152163301	chr4:152163301:T:C	1.72788e-09	-1.66637e-10	-1.32546	6.63841e-05	-1.66637e-10	-1.30237
152163402	chr4:152163402:G:A	1.73772e-09	-1.66637e-10	-1.31978	6.48516e-05	-1.66637e-10	-1.32573
152163762	chr4:152163762:T:C	3.23309e-09	-1.66637e-10	-0.698918	0.000112832	-1.66637e-10	-0.771923
152163968	chr4:152163968:A:G	1.75831e-09	-1.66637e-10	-1.308	6.55265e-05	-1.66637e-10	-1.31537
152164021	chr4:152164021:G:A	8.69625e-10	-1.36198	-0.650068	2.86466e-05	-1.6051	-0.537689
152164105	chr4:152164105:G:A	1.11929e-09	-1.75966	-3.48322e-10	4.27291e-05	-1.74295	-3.48322e-10
152164462	chr4:152164462:G:C	6.68475e-10	-1.76156	-0.513555	2.75215e-05	-1.72432	-0.458536
152164789	chr4:152164789:C:T	9.57096e-10	-1.28469	-0.631518	3.1145e-05	-1.5696	-0.48957
152164813	chr4:152164813:C:T	2.29633e-08	1.26154	-3.48322e-10	0.000963984	1.37325	-3.48322e-10
152164917	chr4:152164917:C:T	7.21047e-10	-1.37924	-0.820169	2.79095e-05	-1.41858	-0.750282
152164950	chr4:152164950:G:A	1.47561e-09	-1.48329	-3.48322e-10	0.000105672	-0.837485	-3.48322e-10
152165014	chr4:152165014:A:T	1.60819e-09	-1.39725	-3.48322e-10	8.63373e-05	-1.03957	-3.48322e-10
152165032	chr4:152165032:A:C	1.1187e-09	-1.76019	-3.48322e-10	4.6627e-05	-1.65565	-3.48322e-10
152165239	chr4:152165239:G:C	2.00157e-09	-1.66637e-10	-1.17842	7.58464e-05	-1.66637e-10	-1.16912
152165415	chr4:152165415:G:A	8.68515e-10	-1.25326	-0.760072	2.67425e-05	-1.52994	-0.681627
152165673	chr4:152165673:T:G	1.16584e-09	-0.421985	-1.29693	4.42686e-05	-0.39602	-1.31153
152165889	chr4:152165889:C:G	1.72221e-09	-1.66637e-10	-1.32875	6.37553e-05	-1.66637e-10	-1.34278
152166505	chr4:152166505:G:A	2.91273e-09	-1.66637e-10	-0.803267	9.74204e-05	-1.66637e-10	-0.918792
152167034	chr4:152167034:A:G	1.68755e-09	-1.66637e-10	-1.34908	6.3298e-05	-1.66637e-10	-1.34997
152167412	chr4:152167412:T:G	9.80867e-10	-0.640443	-1.25123	3.59371e-05	-0.62649	-1.28957
152167804	chr4:152167804:G:A	6.78322e-10	-1.63292	-0.627565	2.41103e-05	-1.74953	-0.565664
152168055	chr4:152168055:G:T	1.06704e-09	-0.80815	-0.999316	3.11596e-05	-1.05289	-1.00581
152168094	chr4:152168094:T:C	6.65991e-10	-1.76116	-0.517674	2.72048e-05	-1.73106	-0.463377
152168106	chr4:152168106:C:G	1.69439e-09	-1.66637e-10	-1.34503	6.32513e-05	-1.66637e-10	-1.35071
152168302	chr4:152168302:T:G	1.16717e-09	-0.380387	-1.33739	4.44557e-05	-0.359217	-1.34412
152168393	chr4:152168393:G:A	4.94476e-09	-1.66637e-10	-0.274028	0.000182025	-1.66637e-10	-0.293683
152168550	chr4:152168550:T:C	1.68536e-09	-1.66637e-10	-1.35038	6.34402e-05	-1.66637e-10	-1.34773
152168607	chr4:152168607:A:C	3.74359e-09	-1.66637e-10	-0.552311	0.000133984	-1.66637e-10	-0.600105
152168800	chr4:152168800:T:G	1.11743e-09	-1.76132	-3.48322e-10	4.27044e-05	-1.74352	-3.48322e-10
152168837	chr4:152168837:C:G	9.38801e-10	-0.96647	-0.969038	2.80438e-05	-1.18355	-0.980507
152169451	chr4:152169451:G:T	1.16455e-09	-1.72002	-3.48322e-10	4.60867e-05	-1.6673	-3.48322e-10
152169564	chr4:152169564:T:C	1.30392e-09	-0.308917	-1.29806	2.74279e-05	-0.908172	-1.2781
152170171	chr4:152170171:A:C	4.07966e-09	-0.680171	0.213827	0.000108296	-0.971026	0.158063
152170531	chr4:152170531:A:G	1.73307e-09	-1.66637e-10	-1.32247	6.43271e-05	-1.66637e-10	-1.33385
152171384	chr4:152171384:T:C	8.7861e-10	-1.09086	-0.910915	3.2398e-05	-1.17417	-0.845562
152171559	chr4:152171559:T:C	1.80367e-09	-1.66637e-10	-1.28254	6.85379e-05	-1.66637e-10	-1.27044
152171655	chr4:152171655:G:A	1.57706e-09	-0.966414	-0.450378	4.58369e-05	-1.18654	-0.486197
152172340	chr4:152172340:G:A	3.68605e-10	-1.76136	-1.10902	1.5528e-05	-1.71225	-1.04293
152172488	chr4:152172488:C:G	8.94126e-10	-1.26214	-0.722121	3.33391e-05	-1.35818	-0.63292
152172500	chr4:152172500:C:G	6.00507e-10	-1.76134	-0.620993	2.49685e-05	-1.71101	-0.569208
152172662	chr4:152172662:C:T	1.13346e-09	-1.74708	-3.48322e-10	4.78775e-05	-1.62918	-3.48322e-10
152172737	chr4:152172737:T:C	1.987e-09	-0.833816	-0.351914	5.07012e-05	-1.17599	-0.395885
152172827	chr4:152172827:C:A	1.79858e-09	-1.66637e-10	-1.28536	6.77018e-05	-1.66637e-10	-1.28271
152173206	chr4:152173206:G:A	6.00957e-10	-1.76146	-0.620133	2.47328e-05	-1.72142	-0.568277
152173581	chr4:152173581:C:A	1.68594e-09	-1.66637e-10	-1.35003	6.33332e-05	-1.66637e-10	-1.34942
152173815	chr4:152173815:T:C	1.94895e-09	-1.66637e-10	-1.20507	7.22185e-05	-1.66637e-10	-1.21813
152173832	chr4:152173832:T:C	1.81094e-09	-1.66637e-10	-1.27851	6.74036e-05	-1.66637e-10	-1.28713
152173868	chr4:152173868:G:A	1.77077e-09	-1.66637e-10	-1.30094	6.47604e-05	-1.66637e-10	-1.32713
152173917	chr4:152173917:G:A	1.09029e-09	-1.5442	-0.241711	4.46149e-05	-1.62581	-0.073949
152173945	chr4:152173945:C:T	6.75179e-10	-1.71981	-0.545329	3.04047e-05	-1.59128	-0.491949
152173973	chr4:152173973:C:A	5.24457e-09	-0.15872	-0.0564437	0.000117257	-0.682168	-0.0512874
152173993	chr4:152173993:C:T	2.04136e-09	0.115782	-1.27452	3.74552e-05	-0.572946	-1.30174
152174927	chr4:152174927:A:G	2.07146e-09	-1.66637e-10	-1.1441	7.87264e-05	-1.66637e-10	-1.13185
152175224	chr4:152175224:A:G	2.50438e-09	-0.632886	-0.321428	7.12183e-05	-0.87376	-0.358317
152175352	chr4:152175352:G:A	1.21167e-09	-1.68036	-3.48322e-10	4.19851e-05	-1.76051	-3.48322e-10
152175363	chr4:152175363:C:T	2.04274e-09	-1.66637e-10	-1.15806	7.43365e-05	-1.66637e-10	-1.18923
152175685	chr4:152175685:A:G	2.16331e-09	-1.66637e-10	-1.10072	7.84385e-05	-1.66637e-10	-1.13551
152175773	chr4:152175773:T:C	2.06165e-09	-1.66637e-10	-1.14885	8.08393e-05	-1.66637e-10	-1.10536
152175944	chr4:152175944:T:C	2.08196e-09	-0.724612	-0.414435	6.0058e-05	-0.958926	-0.443591
152176306	chr4:152176306:T:C	1.73689e-09	-1.66637e-10	-1.32026	6.61407e-05	-1.66637e-10	-1.30604
152176467	chr4:152176467:A:G	6.37401e-10	-1.26447	-1.05824	2.29225e-05	-1.33329	-1.03242
152176955	chr4:152176955:C:T	4.07159e-09	-1.66637e-10	-0.468324	0.000137307	-1.66637e-10	-0.575608
152177048	chr4:152177048:C:T	4.85292e-09	-0.978783	0.686007	0.000141703	-1.15368	0.609588
152177051	chr4:152177051:C:T	1.45049e-09	-0.948481	-0.551971	4.37737e-05	-1.12782	-0.590974
152177218	chr4:152177218:T:C	2.15683e-09	-1.66637e-10	-1.10372	7.81483e-05	-1.66637e-10	-1.13922
152177575	chr4:152177575:G:T	2.19699e-09	-1.08527	-3.48322e-10	0.000137216	-0.57627	-3.48322e-10
152177773	chr4:152177773:A:C	1.11983e-09	-1.75918	-3.48322e-10	4.53504e-05	-1.68341	-3.48322e-10
152178123	chr4:152178123:T:C	1.38663e-09	-0.995085	-0.550398	4.9321e-05	-1.02041	-0.579071
152178768	chr4:152178768:T:C	1.35607e-09	-0.957591	-0.610172	4.70536e-05	-1.00666	-0.639881
152178941	chr4:152178941:A:G	1.3869e-09	-1.54528	-3.48322e-10	4.66821e-05	-1.65447	-3.48322e-10
152179037	chr4:152179037:T:A	2.90834e-09	-1.37632	0.571549	9.8172e-05	-1.51895	0.607848
152179355	chr4:152179355:C:T	2.61103e-09	-1.66637e-10	-0.912612	8.9931e-05	-1.66637e-10	-0.998784
152179540	chr4:152179540:T:C	5.23374e-09	-0.234087	0.0168565	0.00012322	-0.767279	0.083427
152179794	chr4:152179794:T:C	6.37653e-10	-0.976747	-1.34557	2.40094e-05	-0.972551	-1.34683
152180124	chr4:152180124:A:T	1.76177e-09	-1.66637e-10	-1.30604	6.45996e-05	-1.66637e-10	-1.32962
152180134	chr4:152180134:G:C	6.71314e-09	0.0168696	0.0148412	0.000144615	-0.584144	0.0603946
152180690	chr4:152180690:T:C	1.48332e-08	-1.66637e-10	0.824511	0.000544565	-1.66637e-10	0.80216
152180863	chr4:152180863:T:C	1.57094e-09	-0.13782	-1.28287	3.17132e-05	-0.8064	-1.23469
152181043	chr4:152181043:A:G	4.99023e-09	-0.775508	0.510633	0.000109987	-1.34552	0.54805
152181274	chr4:152181274:C:T	1.85509e-09	-1.66637e-10	-1.25442	6.89562e-05	-1.66637e-10	-1.26436
152181413	chr4:152181413:T:C	1.29279e-09	-1.17965	-0.435904	5.16465e-05	-1.14961	-0.403793
152181500	chr4:152181500:T:C	5.54393e-09	1.17805	-1.3377	0.000146931	0.826	-1.33386
152182014	chr4:152182014:C:T	1.18844e-09	-1.40339	-0.29632	5.28392e-05	-1.38019	-0.150385
152182096	chr4:152182096:A:G	1.83341e-09	-1.66637e-10	-1.26618	6.9731e-05	-1.66637e-10	-1.25318
152182555	chr4:152182555:G:A	3.72844e-10	-1.58868	-1.27027	1.23946e-05	-1.73578	-1.24478
152184083	chr4:152184083:C:A	4.98175e-08	-0.712751	2.74876	0.00218501	-0.604647	2.7962
152184280	chr4:152184280:C:T	1.71607e-09	-1.66637e-10	-1.33232	6.44032e-05	-1.66637e-10	-1.33266
152184828	chr4:152184828:T:TAAAC	2.18014e-09	-1.66637e-10	-1.09297	8.13578e-05	-1.66637e-10	-1.09897
152185171	chr4:152185171:G:C	1.6855e-09	-1.66637e-10	-1.35029	6.37138e-05	-1.66637e-10	-1.34343
152185286	chr4:152185286:G:A	1.81177e-09	-1.66637e-10	-1.27805	6.76408e-05	-1.66637e-10	-1.28362
152185423	chr4:152185423:C:T	1.68639e-09	-1.66637e-10	-1.34976	6.32829e-05	-1.66637e-10	-1.35021
152185701	chr4:152185701:G:A	6.97071e-09	-0.906396	0.975756	0.000284979	-0.820241	0.974828
152186054	chr4:152186054:C:T	1.11718e-09	-1.76155	-3.48322e-10	4.35909e-05	-1.72298	-3.48322e-10
152186542	chr4:152186542:C:T	1.77118e-09	-1.66637e-10	-1.30071	6.60226e-05	-1.66637e-10	-1.30783
152186691	chr4:152186691:C:G	1.91654e-09	-1.22184	-3.48322e-10	6.45803e-05	-1.32992	-3.48322e-10
152187080	chr4:152187080:C:T	3.27339e-10	-1.65337	-1.33575	1.30999e-05	-1.60795	-1.31727
152187516	chr4:152187516:A:G	1.71855e-09	-1.66637e-10	-1.33087	6.42428e-05	-1.66637e-10	-1.33516
152187632	chr4:152187632:A:G	2.95815e-10	-1.75026	-1.34011	1.10086e-05	-1.75552	-1.34363
152187768	chr4:152187768:T:C	7.18854e-09	-1.66637e-10	0.100132	0.000309912	-1.66637e-10	0.238462
152187789	chr4:152187789:T:C	4.70847e-09	-0.322993	-3.48322e-10	0.00021892	-0.109122	-3.48322e-10
152188213	chr4:152188213:C:T	1.27324e-08	-1.19304	1.86483	0.000480077	-1.12286	1.79898
152188449	chr4:152188449:T:C	1.70333e-09	-1.66637e-10	-1.33977	6.39393e-05	-1.66637e-10	-1.33989
152188528	chr4:152188528:G:A	1.72441e-09	-1.66637e-10	-1.32747	6.49438e-05	-1.66637e-10	-1.32431
152188577	chr4:152188577:C:T	2.58877e-09	-0.921176	-3.48322e-10	0.000165573	-0.388413	-3.48322e-10
152188675	chr4:152188675:A:G	3.05069e-09	-1.66637e-10	-0.756987	0.000117709	-1.66637e-10	-0.729615
152189044	chr4:152189044:A:G	1.77115e-09	-1.66637e-10	-1.30073	6.67929e-05	-1.66637e-10	-1.29623
152189219	chr4:152189219:A:G	3.23471e-09	-1.66637e-10	-0.698418	0.000124971	-1.66637e-10	-0.669747
152189609	chr4:152189609:C:G	1.77004e-09	-1.66637e-10	-1.30135	6.67499e-05	-1.66637e-10	-1.29688
152189630	chr4:152189630:G:A	1.71227e-09	-1.66637e-10	-1.33454	6.40339e-05	-1.66637e-10	-1.33841
152189848	chr4:152189848:G:A	9.87068e-10	-0.883942	-1.00143	3.47744e-05	-0.9399	-1.00905
152189982	chr4:152189982:T:C	4.02595e-10	-1.43201	-1.35017	1.19095e-05	-1.67035	-1.35014
152190326	chr4:152190326:T:G	2.46651e-09	-1.66637e-10	-0.969554	9.41919e-05	-1.66637e-10	-0.952492
152190526	chr4:152190526:C:T	3.56219e-10	-1.7614	-1.14317	1.31582e-05	-1.75264	-1.16814
152190741	chr4:152190741:T:C	2.87386e-09	-1.66637e-10	-0.8167	0.000100328	-1.66637e-10	-0.889387
152191274	chr4:152191274:G:GA	1.1292e-09	-1.75084	-3.48322e-10	4.22203e-05	-1.75493	-3.48322e-10
152191495	chr4:152191495:G:A	1.70922e-09	-1.66637e-10	-1.33632	6.4006e-05	-1.66637e-10	-1.33885
152191887	chr4:152191887:G:A	1.12309e-09	-1.75627	-3.48322e-10	4.24696e-05	-1.74904	-3.48322e-10
152191965	chr4:152191965:T:C	6.73705e-10	-1.06842	-1.1989	2.34519e-05	-1.12521	-1.21766
152192244	chr4:152192244:T:C	1.68474e-09	-1.66637e-10	-1.35074	6.32534e-05	-1.66637e-10	-1.35068
152192574	chr4:152192574:G:C	8.81817e-10	-0.699589	-1.29854	3.47387e-05	-0.62549	-1.32448
152192658	chr4:152192658:T:C	1.34324e-09	-1.57727	-3.48322e-10	4.41374e-05	-1.71052	-3.48322e-10
152192720	chr4:152192720:G:A	1.6871e-09	-1.66637e-10	-1.34934	6.32868e-05	-1.66637e-10	-1.35015
152192789	chr4:152192789:C:G	1.9389e-09	-1.66637e-10	-1.21023	7.23039e-05	-1.66637e-10	-1.21695
152192846	chr4:152192846:A:G	4.7328e-10	-1.44811	-1.17231	1.48372e-05	-1.67488	-1.12581
152192919	chr4:152192919:G:A	1.13918e-09	-1.74205	-3.48322e-10	4.34134e-05	-1.72706	-3.48322e-10
152192995	chr4:152192995:G:A	1.69734e-09	-1.66637e-10	-1.34329	6.38927e-05	-1.66637e-10	-1.34062
152193694	chr4:152193694:ACT:A	2.42192e-09	-1.66637e-10	-0.987797	8.79804e-05	-1.66637e-10	-1.02071
152193889	chr4:152193889:T:C	1.71361e-09	-1.66637e-10	-1.33376	6.42179e-05	-1.66637e-10	-1.33555
152193944	chr4:152193944:AC:A	1.85097e-09	-1.66637e-10	-1.25665	6.90463e-05	-1.66637e-10	-1.26305
152193996	chr4:152193996:G:A	1.13102e-09	-1.74924	-3.48322e-10	4.21656e-05	-1.75622	-3.48322e-10
152195062	chr4:152195062:G:A	1.91412e-08	-1.66637e-10	1.07949	0.000766501	-1.66637e-10	1.14401
152195496	chr4:152195496:T:C	1.92927e-09	-1.66637e-10	-1.21522	7.24351e-05	-1.66637e-10	-1.21514
152195655	chr4:152195655:G:A	8.37781e-10	-0.934233	-1.11512	1.86084e-05	-1.46284	-1.11137
152196188	chr4:152196188:T:A	2.24635e-09	-1.66637e-10	-1.06305	8.19056e-05	-1.66637e-10	-1.09226
152196859	chr4:152196859:T:C	1.90987e-09	-1.66637e-10	-1.22532	7.17068e-05	-1.66637e-10	-1.22524
152198395	chr4:152198395:C:T	1.72094e-09	-1.66637e-10	-1.32948	6.47089e-05	-1.66637e-10	-1.32793
152198518	chr4:152198518:C:T	1.79493e-09	-1.66637e-10	-1.28739	6.65066e-05	-1.66637e-10	-1.30053
152198529	chr4:152198529:G:A	1.2277e-09	-1.72118	0.0539637	5.62736e-05	-1.6653	0.197697
152198788	chr4:152198788:T:C	2.57629e-09	-1.66637e-10	-0.926005	9.3326e-05	-1.66637e-10	-0.961728
152199055	chr4:152199055:C:G	1.19151e-09	-1.74303	0.0458956	5.45587e-05	-1.70094	0.202394
152199443	chr4:152199443:G:A	2.59699e-09	-1.66637e-10	-0.918003	9.72072e-05	-1.66637e-10	-0.920983
152199814	chr4:152199814:C:T	1.7035e-09	-1.66637e-10	-1.33967	6.40028e-05	-1.66637e-10	-1.3389
152199830	chr4:152199830:T:C	3.8068e-09	-1.1771	0.641535	0.000133294	-1.20154	0.596269
152200088	chr4:152200088:C:A	1.17767e-09	-1.70882	-3.48322e-10	4.31659e-05	-1.73278	-3.48322e-10
152200208	chr4:152200208:T:G	2.12345e-09	-1.66637e-10	-1.11931	7.87607e-05	-1.66637e-10	-1.13141
152200666	chr4:152200666:T:G	2.22044e-08	-0.188736	1.41667	0.000846351	-0.276431	1.51954
152200884	chr4:152200884:C:G	1.68476e-09	-1.66637e-10	-1.35073	6.3249e-05	-1.66637e-10	-1.35075
152201448	chr4:152201448:G:A	2.04959e-09	-1.66637e-10	-1.15472	7.60977e-05	-1.66637e-10	-1.16581
152201630	chr4:152201630:T:C	1.51299e-09	-1.45827	-3.48322e-10	7.12465e-05	-1.23168	-3.48322e-10
152201679	chr4:152201679:G:C	1.69313e-09	-1.66637e-10	-1.34578	6.36567e-05	-1.66637e-10	-1.34432
152201733	chr4:152201733:A:G	1.27254e-09	-1.63134	-3.48322e-10	5.92091e-05	-1.41675	-3.48322e-10
152201993	chr4:152201993:A:G	1.77393e-09	-1.66637e-10	-1.29916	6.68983e-05	-1.66637e-10	-1.29465
152202291	chr4:152202291:C:A	3.10307e-09	-0.615008	-0.124956	0.000123784	-0.61595	-0.0633412
152202563	chr4:152202563:A:T	1.92331e-08	-0.190856	1.27513	0.000742809	-0.276978	1.38959
152202867	chr4:152202867:C:T	7.18479e-10	-1.50818	-0.694793	3.10222e-05	-1.40104	-0.662082
152202937	chr4:152202937:A:G	2.16367e-09	-1.66637e-10	-1.10055	7.94694e-05	-1.66637e-10	-1.12246
152202969	chr4:152202969:C:T	1.90036e-09	-1.66637e-10	-1.23031	7.12931e-05	-1.66637e-10	-1.23103
152202975	chr4:152202975:G:A	1.69781e-09	-1.66637e-10	-1.34302	6.38476e-05	-1.66637e-10	-1.34133
152203206	chr4:152203206:C:T	3.38839e-09	-1.66637e-10	-0.652001	0.000121629	-1.66637e-10	-0.696848
152203320	chr4:152203320:T:G	2.43334e-09	-1.66637e-10	-0.983093	8.82457e-05	-1.66637e-10	-1.0177
152203539	chr4:152203539:C:T	5.8491e-10	-1.63184	-0.776814	2.47251e-05	-1.55088	-0.739133
152203822	chr4:152203822:T:C	2.06779e-09	-1.66637e-10	-1.14588	7.78917e-05	-1.66637e-10	-1.14251
152203994	chr4:152203994:T:C	4.31535e-09	-1.66637e-10	-0.410178	0.000155105	-1.66637e-10	-0.453722
152204035	chr4:152204035:G:A	2.64429e-09	-1.66637e-10	-0.899954	9.57971e-05	-1.66637e-10	-0.935595
152204170	chr4:152204170:G:A	8.88385e-10	-1.58249	-0.408221	3.85525e-05	-1.48347	-0.362335
152204247	chr4:152204247:A:T	2.04688e-09	-1.66637e-10	-1.15604	7.65864e-05	-1.66637e-10	-1.15941
152204291	chr4:152204291:G:A	1.17348e-09	-1.71238	-3.48322e-10	4.28447e-05	-1.74025	-3.48322e-10
152204311	chr4:152204311:G:A	3.03441e-09	-1.66637e-10	-0.762341	0.000107606	-1.66637e-10	-0.819347
152204656	chr4:152204656:G:T	1.88909e-09	-1.66637e-10	-1.23626	7.08843e-05	-1.66637e-10	-1.23678
152204853	chr4:152204853:G:A	1.88822e-09	-1.66637e-10	-1.23672	7.08434e-05	-1.66637e-10	-1.23735
152204884	chr4:152204884:G:A	1.96824e-09	-1.54074	0.345524	7.20915e-05	-1.63463	0.41474
152205159	chr4:152205159:G:A	1.3514e-09	-1.57122	-3.48322e-10	4.22274e-05	-1.75476	-3.48322e-10
152206434	chr4:152206434:T:C	1.18308e-08	-0.869325	1.46767	0.000437134	-0.964125	1.54654
152207141	chr4:152207141:C:G	1.90091e-09	-1.66637e-10	-1.23003	7.13463e-05	-1.66637e-10	-1.23028
152207152	chr4:152207152:C:T	1.90091e-09	-1.66637e-10	-1.23003	7.13463e-05	-1.66637e-10	-1.23028
152207188	chr4:152207188:T:C	1.70363e-09	-1.66637e-10	-1.33959	6.37661e-05	-1.66637e-10	-1.34261
152207259	chr4:152207259:T:C	1.35277e-09	-0.921282	-0.648919	5.36552e-05	-0.878946	-0.636303
152207302	chr4:152207302:G:A	2.36553e-09	-1.66637e-10	-1.01136	8.78257e-05	-1.66637e-10	-1.02247
152207513	chr4:152207513:T:C	1.86107e-09	-1.66637e-10	-1.25121	6.9854e-05	-1.66637e-10	-1.25142
152207686	chr4:152207686:A:C	4.70984e-09	-1.66637e-10	-0.322704	0.00019287	-1.66637e-10	-0.235812
152207888	chr4:152207888:A:G	4.54589e-09	-1.66637e-10	-0.358133	0.000167678	-1.66637e-10	-0.375782
152208278	chr4:152208278:A:C	1.98084e-08	-0.569637	1.68338	0.000611795	-0.839598	1.75817
152208447	chr4:152208447:T:C	3.83154e-09	-0.52909	-3.48322e-10	0.000156425	-0.445252	-3.48322e-10
152208826	chr4:152208826:C:T	1.34343e-09	-1.57713	-3.48322e-10	6.49423e-05	-1.32433	-3.48322e-10
152209214	chr4:152209214:T:C	1.75851e-09	-1.66637e-10	-1.30789	6.45636e-05	-1.66637e-10	-1.33018
152209506	chr4:152209506:G:GTT	1.92909e-09	-1.21531	-3.48322e-10	7.47678e-05	-1.18344	-3.48322e-10
152209582	chr4:152209582:A:T	1.582e-09	-0.618072	-0.795598	6.34954e-05	-0.573825	-0.773035
152209646	chr4:152209646:G:A	1.98706e-09	-1.66637e-10	-1.1857	7.40029e-05	-1.66637e-10	-1.19372
152210035	chr4:152210035:C:T	1.69911e-09	-1.66637e-10	-1.34225	6.36654e-05	-1.66637e-10	-1.34419
152210048	chr4:152210048:T:A	9.31545e-10	-1.65931	-0.283955	3.38563e-05	-1.72675	-0.248949
152210222	chr4:152210222:A:T	1.74392e-09	-1.66637e-10	-1.31622	6.53963e-05	-1.66637e-10	-1.31736
152210331	chr4:152210331:G:C	1.16946e-09	-1.71581	-3.48322e-10	5.27739e-05	-1.53181	-3.48322e-10
152210972	chr4:152210972:T:C	1.74773e-09	-1.31404	-3.48322e-10	7.59425e-05	-1.16785	-3.48322e-10
152211421	chr4:152211421:C:T	1.68931e-09	-1.66637e-10	-1.34804	6.34113e-05	-1.66637e-10	-1.34819
152211984	chr4:152211984:A:G	2.15824e-09	-1.69214	0.58907	7.71325e-05	-1.76009	0.607789
152212006	chr4:152212006:C:A	1.24501e-09	-0.945952	-0.707262	4.98682e-05	-0.900418	-0.688025
152213069	chr4:152213069:G:A	2.35737e-09	-1.66637e-10	-1.01481	8.57053e-05	-1.66637e-10	-1.04691
152213585	chr4:152213585:C:T	1.69335e-09	-1.66637e-10	-1.34565	6.37175e-05	-1.66637e-10	-1.34337
152213695	chr4:152213695:T:C	1.70944e-09	-1.66637e-10	-1.33619	6.40136e-05	-1.66637e-10	-1.33873
152213807	chr4:152213807:C:A	1.56093e-09	-1.67359	0.246513	5.52289e-05	-1.75677	0.270433
152213818	chr4:152213818:C:A	1.70009e-09	-1.66637e-10	-1.34167	6.40736e-05	-1.66637e-10	-1.3378
152214267	chr4:152214267:C:T	1.74813e-09	-1.64676	0.332949	6.04397e-05	-1.74928	0.353096
152214299	chr4:152214299:CAA:GAA	5.94561e-10	-1.76133	-0.630959	2.26165e-05	-1.76074	-0.618404
152214698	chr4:152214698:A:G	1.68483e-09	-1.66637e-10	-1.35069	6.32504e-05	-1.66637e-10	-1.35073
152214720	chr4:152214720:T:C	1.84447e-09	-1.7039	0.443738	6.67323e-05	-1.76139	0.464249
152214800	chr4:152214800:C:T	1.32635e-09	-1.53342	-0.0565053	4.63793e-05	-1.6456	-0.015372
152214931	chr4:152214931:A:G	1.88931e-09	-1.63617	0.400027	6.47325e-05	-1.74568	0.418112
152214973	chr4:152214973:A:C	2.32232e-09	-1.58402	0.554231	7.75479e-05	-1.7214	0.57447
152215005	chr4:152215005:A:G	1.14533e-09	-1.73667	-3.48322e-10	4.34422e-05	-1.7264	-3.48322e-10
152217014	chr4:152217014:C:T	1.90293e-09	-1.66637e-10	-1.22896	7.19534e-05	-1.66637e-10	-1.22181
152217235	chr4:152217235:T:C	1.83091e-09	-1.66637e-10	-1.26755	6.84224e-05	-1.66637e-10	-1.27213
152217339	chr4:152217339:A:T	3.65728e-09	-0.575636	-3.48322e-10	9.97525e-05	-0.895135	-3.48322e-10
152217742	chr4:152217742:A:T	1.83134e-09	-1.66637e-10	-1.26731	6.8439e-05	-1.66637e-10	-1.27188
152217950	chr4:152217950:A:G	3.8353e-10	-1.75984	-1.07086	1.5225e-05	-1.70249	-1.0724
152218046	chr4:152218046:G:A	4.88354e-09	-0.286486	-3.48322e-10	0.000248044	0.0157803	-3.48322e-10
152218468	chr4:152218468:CAT:C	1.37007e-09	-1.55749	-3.48322e-10	7.30742e-05	-1.20635	-3.48322e-10
152218738	chr4:152218738:C:T	1.86255e-09	-1.25041	-3.48322e-10	6.06985e-05	-1.39191	-3.48322e-10
152218810	chr4:152218810:A:G	8.35066e-09	0.620493	-0.370508	9.82852e-05	-0.594847	-0.315107
152218984	chr4:152218984:C:T	1.81612e-09	-1.66637e-10	-1.27566	6.7884e-05	-1.66637e-10	-1.28003
152219104	chr4:152219104:C:T	1.28735e-09	-1.61977	-3.48322e-10	5.06234e-05	-1.57341	-3.48322e-10
152219656	chr4:152219656:T:C	1.7358e-09	-1.66637e-10	-1.32089	6.53106e-05	-1.66637e-10	-1.31867
152219803	chr4:152219803:C:G	3.512e-10	-1.76095	-1.15781	1.38664e-05	-1.71042	-1.15794
152220406	chr4:152220406:C:T	1.76009e-09	-1.66637e-10	-1.30699	6.61125e-05	-1.66637e-10	-1.30647
152220618	chr4:152220618:A:T	1.20336e-09	-1.68724	-3.48322e-10	5.39759e-05	-1.50929	-3.48322e-10
152221049	chr4:152221049:T:A	1.22831e-09	-1.66672	-3.48322e-10	5.59725e-05	-1.47297	-3.48322e-10
152221237	chr4:152221237:C:T	1.1688e-08	0.586205	-3.48322e-10	0.00025043	0.0253504	-3.48322e-10
152221844	chr4:152221844:C:T	1.74366e-09	-1.66637e-10	-1.31637	6.54888e-05	-1.66637e-10	-1.31595
152221852	chr4:152221852:A:C	3.81243e-10	-1.76152	-1.07515	1.48053e-05	-1.72389	-1.07895
152222263	chr4:152222263:A:AAC	3.45066e-10	-1.76135	-1.17503	1.33733e-05	-1.72723	-1.17733
152222314	chr4:152222314:G:A	2.24755e-09	-1.66637e-10	-1.06252	8.28592e-05	-1.66637e-10	-1.08068
152222725	chr4:152222725:C:T	1.44194e-09	-0.583447	-0.922921	4.99427e-05	-0.688532	-0.898419
152223918	chr4:152223918:G:A	1.19419e-09	-1.69489	-3.48322e-10	4.96966e-05	-1.59189	-3.48322e-10
152224345	chr4:152224345:T:C	3.68892e-10	-1.74046	-1.12915	1.35324e-05	-1.75903	-1.13371
152224540	chr4:152224540:G:A	1.89013e-09	-1.66637e-10	-1.23571	7.03807e-05	-1.66637e-10	-1.24391
152225235	chr4:152225235:GA:G	1.73536e-09	-1.66637e-10	-1.32114	6.52973e-05	-1.66637e-10	-1.31888
152225978	chr4:152225978:T:G	1.72571e-09	-1.66637e-10	-1.32672	6.4773e-05	-1.66637e-10	-1.32694
152226131	chr4:152226131:AAATAT:A	1.76664e-09	-1.66637e-10	-1.30328	6.59796e-05	-1.66637e-10	-1.30848
152226229	chr4:152226229:A:G	1.26098e-09	-1.64046	-3.48322e-10	5.85387e-05	-1.42814	-3.48322e-10
152226491	chr4:152226491:A:C	1.77723e-09	-1.66637e-10	-1.2973	6.64989e-05	-1.66637e-10	-1.30064
152226968	chr4:152226968:A:G	1.86746e-09	-1.66637e-10	-1.24778	6.95459e-05	-1.66637e-10	-1.25584
152227562	chr4:152227562:T:A	1.69101e-09	-1.66637e-10	-1.34703	6.37095e-05	-1.66637e-10	-1.34349
152228132	chr4:152228132:G:A	1.34072e-09	-0.77747	-0.801679	5.61814e-05	-0.680899	-0.788342
152228202	chr4:152228202:C:T	2.2418e-09	-1.02048	-0.0445976	7.84859e-05	-1.08838	-0.0465304
152228860	chr4:152228860:A:G	1.88628e-09	-1.66637e-10	-1.23775	7.02199e-05	-1.66637e-10	-1.2462
152228892	chr4:152228892:G:A	4.68281e-09	-0.328459	-3.48322e-10	0.000192614	-0.237137	-3.48322e-10
152229289	chr4:152229289:C:G	2.68173e-08	-1.66637e-10	1.41669	0.00119834	-1.66637e-10	1.59087
152229963	chr4:152229963:T:C	1.92836e-09	-1.66637e-10	-1.21568	7.23404e-05	-1.66637e-10	-1.21644
152230070	chr4:152230070:C:T	1.93233e-09	-1.66637e-10	-1.21363	7.24283e-05	-1.66637e-10	-1.21523
152230130	chr4:152230130:C:A	1.98783e-09	-1.66637e-10	-1.18531	7.30216e-05	-1.66637e-10	-1.20707
152230142	chr4:152230142:C:A	1.75925e-09	-1.66637e-10	-1.30747	6.62519e-05	-1.66637e-10	-1.30436
152230265	chr4:152230265:A:G	1.83616e-09	-1.66637e-10	-1.26468	6.86816e-05	-1.66637e-10	-1.26835
152230421	chr4:152230421:C:T	4.11165e-09	-0.458532	-3.48322e-10	9.65758e-05	-0.9275	-3.48322e-10
152230450	chr4:152230450:T:C	1.10653e-08	-0.156447	0.687904	0.0004683	-0.117438	0.76872
152230521	chr4:152230521:G:A	1.32185e-09	-1.59332	-3.48322e-10	4.66496e-05	-1.65516	-3.48322e-10
152230578	chr4:152230578:T:G	1.83515e-09	-1.66637e-10	-1.26523	6.86444e-05	-1.66637e-10	-1.26889
152230618	chr4:152230618:G:A	1.79874e-09	-1.66637e-10	-1.28527	6.76219e-05	-1.66637e-10	-1.28389
152230649	chr4:152230649:A:G	1.50259e-08	-0.14123	0.978652	0.000629349	-0.113327	1.06019
152231794	chr4:152231794:G:A	5.77597e-09	-1.66637e-10	-0.11865	0.000210002	-1.66637e-10	-0.150711
152231994	chr4:152231994:T:A	1.23688e-09	-1.65977	-3.48322e-10	5.64467e-05	-1.46453	-3.48322e-10
152232956	chr4:152232956:A:G	3.64165e-08	0.275474	1.44719	0.00154002	0.299782	1.54194
152233639	chr4:152233639:T:C	1.05323e-08	-0.678244	1.16033	0.000399033	-0.776677	1.26789
152234373	chr4:152234373:T:C	1.14915e-09	-1.73333	-3.48322e-10	5.09824e-05	-1.56635	-3.48322e-10
152234604	chr4:152234604:T:C	1.12412e-09	-1.75535	-3.48322e-10	4.92738e-05	-1.60043	-3.48322e-10
152234706	chr4:152234706:G:A	1.74551e-09	-1.66637e-10	-1.31531	6.55066e-05	-1.66637e-10	-1.31568
152234865	chr4:152234865:G:A	1.69337e-09	-1.66637e-10	-1.34564	6.3504e-05	-1.66637e-10	-1.34672
152234894	chr4:152234894:G:A	1.45322e-09	-0.158714	-1.33986	3.3641e-05	-0.635585	-1.34649
152234918	chr4:152234918:A:G	2.1215e-09	-1.66637e-10	-1.12023	8.12787e-05	-1.66637e-10	-1.09994
152235179	chr4:152235179:T:C	2.10643e-09	-1.12736	-3.48322e-10	0.000136169	-0.583934	-3.48322e-10
152235264	chr4:152235264:T:C	3.31016e-09	-1.66637e-10	-0.675359	0.000126529	-1.66637e-10	-0.657358
152235387	chr4:152235387:C:T	2.16592e-09	-1.66637e-10	-1.09951	8.09253e-05	-1.66637e-10	-1.1043
152235912	chr4:152235912:C:T	1.80332e-09	-1.17539	-0.107334	8.47057e-05	-0.99779	-0.0608543
152236162	chr4:152236162:T:C	1.18725e-09	-1.70072	-3.48322e-10	4.43617e-05	-1.70545	-3.48322e-10
152237454	chr4:152237454:G:A	1.8247e-09	-1.66637e-10	-1.27094	6.85128e-05	-1.66637e-10	-1.27081
152237527	chr4:152237527:A:T	2.24542e-09	-0.88725	-0.176215	9.7719e-05	-0.788494	-0.127237
152237674	chr4:152237674:C:A	6.08578e-09	-0.0664011	-3.48322e-10	0.000145446	-0.518023	-3.48322e-10
152238004	chr4:152238004:T:C	2.34908e-09	-0.282252	-0.73608	7.01171e-05	-0.55168	-0.69598
152238430	chr4:152238430:G:A	1.7527e-08	-0.375256	1.36664	0.000829317	-0.245928	1.4687
152238952	chr4:152238952:TG:T	2.1721e-09	-0.252823	-0.843838	0.000125074	0.116068	-0.78499
152240008	chr4:152240008:A:G	2.26038e-09	-1.05683	-3.48322e-10	0.000102473	-0.86823	-3.48322e-10
152240130	chr4:152240130:C:T	4.31542e-09	-0.67338	0.263219	0.000192415	-0.559446	0.321273
152241370	chr4:152241370:C:T	2.27122e-08	-0.0716701	1.32221	0.00060292	-0.521683	1.42564
152242858	chr4:152242858:A:C	4.08892e-10	-1.5693	-1.19736	1.54608e-05	-1.58119	-1.17833
152243120	chr4:152243120:A:G	1.36279e-09	-1.56283	-3.48322e-10	4.85109e-05	-1.61604	-3.48322e-10
152243163	chr4:152243163:G:T	1.15122e-09	-1.2244	-0.507135	4.98831e-05	-1.06317	-0.524971
152243400	chr4:152243400:C:T	1.28954e-09	-1.61807	-3.48322e-10	6.14188e-05	-1.38011	-3.48322e-10
152243499	chr4:152243499:C:A	1.54569e-08	-0.583746	1.44945	0.000806395	-0.340137	1.53488
152243753	chr4:152243753:T:TTGTC	1.19211e-09	-1.20619	-0.490445	5.17403e-05	-1.04274	-0.508855
152243947	chr4:152243947:A:G	1.81675e-09	-1.27531	-3.48322e-10	7.92433e-05	-1.1253	-3.48322e-10
152244708	chr4:152244708:A:G	3.93553e-10	-1.49396	-1.31093	1.45913e-05	-1.52002	-1.29738
152244787	chr4:152244787:T:C	1.46217e-09	-1.33327	-0.159172	6.2648e-05	-1.18947	-0.170827
152245314	chr4:152245314:A:T	3.28264e-09	-1.22196	0.538255	0.000146393	-1.06297	0.551438
152246019	chr4:152246019:A:G	1.3934e-08	-0.423459	1.18544	0.000775384	-0.202125	1.35766
152246175	chr4:152246175:G:A	1.06564e-09	-1.2032	-0.605575	4.77059e-05	-1.03145	-0.601326
152246667	chr4:152246667:C:A	1.10818e-09	-1.14903	-0.620601	5.01462e-05	-0.974487	-0.608397
152246736	chr4:152246736:C:T	1.09294e-08	0.519095	-3.48322e-10	0.000206592	-0.167083	-3.48322e-10
152246797	chr4:152246797:G:A	1.8237e-08	0.33319	0.697906	0.00117749	0.725915	0.847395
152247266	chr4:152247266:A:G	3.85152e-09	-1.66637e-10	-0.523888	0.000144386	-1.66637e-10	-0.525338
152247310	chr4:152247310:T:G	1.71577e-09	-1.66637e-10	-1.3325	6.46373e-05	-1.66637e-10	-1.32903
152247825	chr4:152247825:C:A	1.14456e-09	-1.73734	-3.48322e-10	4.47063e-05	-1.69771	-3.48322e-10
152247843	chr4:152247843:G:A	4.99338e-10	-1.53536	-1.03147	2.11006e-05	-1.41177	-1.03676
152247851	chr4:152247851:C:CAA	1.56369e-09	-1.42531	-3.48322e-10	4.82483e-05	-1.62147	-3.48322e-10
152247853	chr4:152247853:GA:G	1.5639e-09	-1.42517	-3.48322e-10	4.82525e-05	-1.62138	-3.48322e-10
152248434	chr4:152248434:A:G	6.99133e-10	-1.17095	-1.05932	3.10643e-05	-0.997269	-1.0645
152248712	chr4:152248712:G:A	3.90229e-10	-1.46613	-1.34724	1.66303e-05	-1.34103	-1.34557
152248764	chr4:152248764:A:C	1.96086e-09	-1.66637e-10	-1.19897	7.30412e-05	-1.66637e-10	-1.2068
152249436	chr4:152249436:G:GTTA	4.15177e-10	-1.43247	-1.31893	1.78235e-05	-1.29989	-1.31742
152249525	chr4:152249525:T:G	4.97652e-09	-0.267625	-3.48322e-10	0.000132051	-0.614636	-3.48322e-10
152249792	chr4:152249792:C:T	2.46445e-09	-1.66637e-10	-0.970389	9.40154e-05	-1.66637e-10	-0.954368
152249912	chr4:152249912:C:T	4.62016e-10	-1.31756	-1.32696	2.02488e-05	-1.16279	-1.32694
152250158	chr4:152250158:C:T	2.3126e-09	-1.03398	-3.48322e-10	0.000105459	-0.839505	-3.48322e-10
152250349	chr4:152250349:G:A	1.33814e-09	-0.652076	-0.928998	0.000123483	0.292831	-0.974551
152250368	chr4:152250368:C:G	1.68564e-09	-1.66637e-10	-1.35021	6.32864e-05	-1.66637e-10	-1.35016
152250459	chr4:152250459:T:C	2.44582e-09	-1.66637e-10	-0.977977	9.37168e-05	-1.66637e-10	-0.957549
152251170	chr4:152251170:C:T	1.86647e-09	-1.66637e-10	-1.24831	7.01906e-05	-1.66637e-10	-1.24661
152251171	chr4:152251171:G:A	1.40112e-09	-1.53509	-3.48322e-10	4.19534e-05	-1.76127	-3.48322e-10
152251195	chr4:152251195:T:C	8.85175e-09	0.308259	-3.48322e-10	0.000406092	0.508752	-3.48322e-10
152251309	chr4:152251309:G:A	2.07245e-09	-1.14363	-3.48322e-10	5.92065e-05	-1.4168	-3.48322e-10
152251861	chr4:152251861:A:C	1.78607e-08	1.01025	-3.48322e-10	0.000791884	1.17659	-3.48322e-10
152252439	chr4:152252439:C:T	4.46924e-09	0.786814	-1.16195	0.000197972	0.950267	-1.15997
152252442	chr4:152252442:A:G	7.51228e-10	-0.827809	-1.33059	2.09584e-05	-1.1205	-1.33479
152253217	chr4:152253217:T:A	1.68224e-08	0.950355	-3.48322e-10	0.000744925	1.11546	-3.48322e-10
152253248	chr4:152253248:G:A	6.71476e-09	0.989745	-0.957794	0.000298805	1.15772	-0.955759
152253431	chr4:152253431:T:C	2.59596e-09	-1.66637e-10	-0.918402	0.000103021	-1.66637e-10	-0.862895
152253765	chr4:152253765:G:C	4.87825e-09	0.852992	-1.14056	0.000217608	1.02459	-1.13972
152255364	chr4:152255364:T:G	6.25039e-09	1.02485	-1.06456	0.000278187	1.19402	-1.06356
152255502	chr4:152255502:T:C	5.41794e-09	0.881241	-1.06388	0.00024011	1.04613	-1.06286
152255680	chr4:152255680:G:A	4.72113e-09	0.907455	-1.22776	0.000210014	1.0728	-1.22345
152255717	chr4:152255717:C:T	1.11792e-09	-1.76088	-3.48322e-10	4.37316e-05	-1.71976	-3.48322e-10
152256004	chr4:152256004:A:G	3.16015e-09	-0.721736	-3.48322e-10	0.000200836	-0.195337	-3.48322e-10
152256810	chr4:152256810:G:A	4.68148e-09	-0.328742	-3.48322e-10	0.000192487	-0.237801	-3.48322e-10
152256894	chr4:152256894:T:C	2.91629e-09	-1.66637e-10	-0.802046	0.000115714	-1.66637e-10	-0.74671
152257048	chr4:152257048:T:C	4.77843e-09	-0.427351	0.119106	0.000129304	-0.794764	0.159099
152257448	chr4:152257448:G:A	1.91119e-09	-1.22463	-3.48322e-10	8.62257e-05	-1.04086	-3.48322e-10
152257473	chr4:152257473:A:G	2.21029e-08	2.17427	-0.950914	0.00133293	2.62855	-0.931244
152257553	chr4:152257553:C:G	5.43133e-09	1.02712	-1.20729	0.000179048	0.895557	-1.20573
152257610	chr4:152257610:A:T	6.87497e-09	0.328288	-0.272758	0.000181921	-0.0423817	-0.251875
152257801	chr4:152257801:A:G	3.35884e-08	1.77629	-0.134464	0.00207077	2.18591	-0.0480625
152257941	chr4:152257941:G:T	3.00653e-09	-1.66637e-10	-0.771571	0.000119945	-1.66637e-10	-0.710794
152258897	chr4:152258897:T:C	3.78435e-08	2.26994	-0.508835	0.0023733	2.70782	-0.433609
152258991	chr4:152258991:C:T	2.25364e-09	-1.66637e-10	-1.05981	8.42403e-05	-1.66637e-10	-1.06415
152259114	chr4:152259114:A:G	3.78669e-08	2.19425	-0.432526	0.00238091	2.63109	-0.353672
152259718	chr4:152259718:T:C	3.66038e-10	-1.61794	-1.25943	1.42568e-05	-1.57274	-1.26785
152260140	chr4:152260140:C:T	3.60339e-08	2.15597	-0.443868	0.00226048	2.59114	-0.365639
152260248	chr4:152260248:C:G	3.33216e-08	2.0778	-0.443954	0.00207772	2.50705	-0.365845
152260465	chr4:152260465:G:A	3.77292e-08	2.18422	-0.426145	0.00237368	2.62158	-0.347209
152260514	chr4:152260514:T:C	3.81012e-08	2.10368	-0.335794	0.00239185	2.53547	-0.253476
152260564	chr4:152260564:T:C	3.84373e-08	2.18913	-0.412459	0.00241672	2.62542	-0.333076
152260808	chr4:152260808:A:G	1.14217e-08	0.410309	0.152849	0.000292294	-0.00667209	0.186607
152260815	chr4:152260815:G:A	6.60654e-09	1.36281	-1.3471	0.000209253	1.1893	-1.34358
152260950	chr4:152260950:T:G	5.17901e-10	-1.55813	-0.972201	2.02475e-05	-1.50235	-0.987443
152261131	chr4:152261131:T:C	4.19135e-08	2.25431	-0.391058	0.00264277	2.69384	-0.312085
152261137	chr4:152261137:T:G	4.23922e-08	2.27199	-0.39738	0.00267562	2.7126	-0.318486
152261166	chr4:152261166:C:T	3.92324e-08	2.23112	-0.433969	0.00246088	2.66724	-0.356789
152261261	chr4:152261261:T:C	4.19786e-08	2.248	-0.383195	0.00264704	2.68725	-0.303883
152261556	chr4:152261556:G:A	4.4345e-10	-1.60156	-1.08396	1.71904e-05	-1.55397	-1.0995
152261888	chr4:152261888:G:A	4.50024e-10	-1.56051	-1.1103	1.75422e-05	-1.50822	-1.125
152261997	chr4:152261997:A:G	2.65446e-09	-1.66637e-10	-0.896116	0.000105283	-1.66637e-10	-0.841171
152262023	chr4:152262023:A:G	9.91918e-09	0.378092	0.0440209	0.000254831	-0.0359998	0.0787737
152262360	chr4:152262360:A:G	3.61478e-10	-1.53971	-1.35021	1.67045e-05	-1.33366	-1.34849
152262732	chr4:152262732:A:C	1.41658e-08	0.49752	0.280953	0.000360282	0.0698122	0.319247
152262925	chr4:152262925:A:G	2.57019e-09	-1.66637e-10	-0.928377	0.000101904	-1.66637e-10	-0.873793
152263164	chr4:152263164:A:G	4.59196e-10	-1.60596	-1.04467	1.77778e-05	-1.55876	-1.06111
152263354	chr4:152263354:G:T	4.51898e-10	-1.60032	-1.06633	1.75121e-05	-1.55242	-1.08251
152263376	chr4:152263376:A:G	1.18802e-09	-1.75777	0.0577061	5.3758e-05	-1.60685	0.0935202
152263420	chr4:152263420:G:A	4.79859e-09	-0.357412	0.0533764	0.000133025	-0.692368	0.0850802
152264123	chr4:152264123:C:T	2.66818e-08	-1.66637e-10	1.41163	0.000978473	-1.66637e-10	1.38817
152264483	chr4:152264483:T:A	1.05399e-08	0.181144	0.301667	0.00027609	-0.217478	0.340379
152264974	chr4:152264974:C:T	1.31311e-09	-1.75678	0.156818	6.00239e-05	-1.60279	0.199704
152264988	chr4:152264988:G:T	3.78349e-10	-1.50385	-1.34044	1.78423e-05	-1.28189	-1.33437
152265149	chr4:152265149:C:A	2.70613e-08	2.40416	-0.978411	0.00164958	2.86891	-0.958462
152266139	chr4:152266139:A:C	5.10731e-09	1.05428	-1.29597	0.000120244	0.597274	-1.30558
152266361	chr4:152266361:G:C	1.28926e-09	-1.76031	0.142026	5.77347e-05	-1.62671	0.18474
152266362	chr4:152266362:C:T	1.29587e-09	-1.76021	0.147029	5.80945e-05	-1.62561	0.189857
152266601	chr4:152266601:T:C	3.52148e-10	-1.58763	-1.32843	1.38585e-05	-1.53708	-1.33185
152266992	chr4:152266992:T:C	1.22726e-08	-1.66637e-10	0.635014	0.000546412	-1.66637e-10	0.805547
152267071	chr4:152267071:T:C	1.81434e-09	-1.66637e-10	-1.27663	6.84702e-05	-1.66637e-10	-1.27143
152267126	chr4:152267126:T:C	4.32208e-10	-1.5486	-1.1626	1.69402e-05	-1.49241	-1.17573
152267280	chr4:152267280:G:A	3.02055e-09	-1.66637e-10	-0.766918	0.000120108	-1.66637e-10	-0.709434
152267451	chr4:152267451:C:T	2.99279e-09	0.565682	-1.34183	7.41125e-05	0.153228	-1.34547
152267526	chr4:152267526:T:C	2.58738e-08	2.24934	-0.868469	0.00156685	2.70659	-0.847598
152267915	chr4:152267915:C:T	2.90258e-09	-1.66637e-10	-0.806758	0.000115119	-1.66637e-10	-0.751858
152268110	chr4:152268110:T:C	3.00256e-09	-1.66637e-10	-0.772892	0.000119227	-1.66637e-10	-0.7168
152268340	chr4:152268340:G:A	2.79803e-08	2.30423	-0.845083	0.00170288	2.76527	-0.823021
152268381	chr4:152268381:G:A	2.9027e-09	-1.66637e-10	-0.806714	0.000115121	-1.66637e-10	-0.751844
152269676	chr4:152269676:T:G	1.49982e-09	-1.46701	-3.48322e-10	7.10872e-05	-1.23392	-3.48322e-10
152270019	chr4:152270019:C:T	7.43063e-09	0.10514	0.0281148	0.000191363	-0.304827	0.0611747
152270089	chr4:152270089:G:A	1.45175e-09	-1.75633	0.256748	6.66555e-05	-1.59869	0.300405
152270813	chr4:152270813:C:T	1.12951e-09	-1.75058	-3.48322e-10	4.31779e-05	-1.7325	-3.48322e-10
152270824	chr4:152270824:T:TG	4.38188e-10	-1.5893	-1.10817	1.71657e-05	-1.53294	-1.12197
152270864	chr4:152270864:G:A	1.77607e-09	-1.76146	0.463512	7.79013e-05	-1.6427	0.50032
152271058	chr4:152271058:G:A	9.89642e-09	1.36176	-0.941948	0.00031401	1.19107	-0.939474
152271312	chr4:152271312:A:T	1.08989e-08	0.301201	0.215108	0.00027725	-0.131054	0.258148
152271379	chr4:152271379:G:C	1.77594e-09	-1.76154	0.463512	7.70162e-05	-1.65413	0.50032
152272002	chr4:152272002:T:C	1.92704e-09	0.0439999	-1.26037	0.000126152	0.587951	-1.24829
152272007	chr4:152272007:T:C	2.9044e-08	2.29901	-0.802556	0.00180242	2.77929	-0.780237
152272064	chr4:152272064:T:C	7.06349e-09	0.38633	-0.303748	0.000177725	-0.0551728	-0.262419
152272420	chr4:152272420:G:A	4.79682e-09	-0.0992445	-0.205159	0.000123368	-0.506458	-0.176194
152272647	chr4:152272647:C:A	2.61007e-08	2.2831	-0.893493	0.00160957	2.75812	-0.872228
152273667	chr4:152273667:C:T	4.55263e-09	0.267709	-0.624361	0.000216336	0.420303	-0.541297
152274704	chr4:152274704:T:C	2.04986e-09	-1.66637e-10	-1.15459	7.96554e-05	-1.66637e-10	-1.12012
152274756	chr4:152274756:G:A	1.87864e-09	-1.66637e-10	-1.24181	7.03175e-05	-1.66637e-10	-1.24481
152274867	chr4:152274867:TA:T	1.90165e-09	-1.66637e-10	-1.22964	7.11342e-05	-1.66637e-10	-1.23326
152275044	chr4:152275044:C:T	1.13456e-09	-1.74611	-3.48322e-10	4.38557e-05	-1.71692	-3.48322e-10
152275302	chr4:152275302:A:T	2.76034e-09	-1.66637e-10	-0.857001	0.000101221	-1.66637e-10	-0.880519
152275307	chr4:152275307:G:A	3.32676e-09	0.27625	-0.946606	0.000152414	0.441394	-0.912623
152276012	chr4:152276012:T:C	6.88985e-10	-0.906411	-1.33848	1.63766e-05	-1.36525	-1.33672
152276613	chr4:152276613:T:C	1.22576e-09	-1.66879	-3.48322e-10	5.14052e-05	-1.55809	-3.48322e-10
152276984	chr4:152276984:T:C	5.19852e-09	0.187884	-0.411867	0.000232582	0.357775	-0.406358
152277090	chr4:152277090:G:A	9.42846e-09	0.371376	-3.48322e-10	0.000422945	0.549416	-3.48322e-10
152278087	chr4:152278087:T:A	1.58115e-08	0.76096	0.12742	0.000332761	0.100579	0.209019
152278511	chr4:152278511:C:T	9.05826e-10	-0.656469	-1.3148	1.99167e-05	-1.19317	-1.3131
152279461	chr4:152279461:G:A	2.24883e-09	-1.66637e-10	-1.06195	8.30612e-05	-1.66637e-10	-1.07825
152280084	chr4:152280084:A:G	1.01552e-08	0.445632	-3.48322e-10	0.000461821	0.63735	-3.48322e-10
152280174	chr4:152280174:C:T	6.744e-10	-1.66603	-0.600263	3.42697e-05	-1.3765	-0.587068
152280747	chr4:152280747:A:C	2.34062e-09	-1.66637e-10	-1.02194	9.10319e-05	-1.66637e-10	-0.986617
152281280	chr4:152281280:A:G	2.03888e-09	-1.66637e-10	-1.15995	7.67779e-05	-1.66637e-10	-1.15691
152281392	chr4:152281392:G:A	1.08514e-08	0.511936	-3.48322e-10	0.000492721	0.702117	-3.48322e-10
152281549	chr4:152281549:C:T	1.64267e-08	0.741537	0.185013	0.000348209	0.0915942	0.263381
152281966	chr4:152281966:A:T	2.48495e-09	-1.66637e-10	-0.962103	9.25923e-05	-1.66637e-10	-0.969621
152282290	chr4:152282290:G:A	1.81843e-09	-1.66637e-10	-1.27438	7.01486e-05	-1.66637e-10	-1.24721
152282504	chr4:152282504:A:G	8.10967e-09	0.136643	0.0840578	0.000160667	-0.58116	0.162669
152282700	chr4:152282700:C:T	8.35796e-09	0.15025	0.100608	0.000164443	-0.568649	0.173388
152282823	chr4:152282823:C:T	1.15728e-08	0.576299	-3.48322e-10	0.000528208	0.771663	-3.48322e-10
152282844	chr4:152282844:C:T	2.84773e-09	-1.66637e-10	-0.825835	0.000112949	-1.66637e-10	-0.77089
152283224	chr4:152283224:T:C	1.47793e-09	-1.48171	-3.48322e-10	5.80714e-05	-1.43615	-3.48322e-10
152283416	chr4:152283416:G:T	3.48749e-10	-1.71404	-1.21172	1.39177e-05	-1.67526	-1.18941
152283545	chr4:152283545:A:G	2.77001e-09	-1.66637e-10	-0.853507	0.000109797	-1.66637e-10	-0.799193
152283948	chr4:152283948:A:G	1.07217e-08	0.499915	-3.48322e-10	0.000487015	0.690468	-3.48322e-10
152284530	chr4:152284530:A:G	1.43798e-09	-1.50912	-3.48322e-10	5.6847e-05	-1.45746	-3.48322e-10
152284838	chr4:152284838:C:T	3.90488e-10	-1.69404	-1.11867	1.91652e-05	-1.43564	-1.1091
152285330	chr4:152285330:T:C	1.1266e-09	-1.75315	-3.48322e-10	4.20376e-05	-1.75926	-3.48322e-10
152285364	chr4:152285364:A:C	6.3871e-10	-1.49316	-0.827501	1.87765e-05	-1.74692	-0.818297
152285395	chr4:152285395:G:A	6.62079e-10	-1.42721	-0.857515	1.85488e-05	-1.72915	-0.848275
152285445	chr4:152285445:T:C	4.75186e-09	-0.113295	-0.200524	9.84135e-05	-0.77375	-0.1349
152285767	chr4:152285767:G:A	8.88172e-10	-1.57092	-0.420029	2.92012e-05	-1.75973	-0.363888
152286662	chr4:152286662:G:A	4.44252e-10	-1.33385	-1.34987	1.16235e-05	-1.69557	-1.34922
152287143	chr4:152287143:T:C	3.15779e-10	-1.73966	-1.2854	1.15895e-05	-1.75482	-1.29291
152287615	chr4:152287615:C:T	9.16152e-09	0.342656	-3.48322e-10	0.000412931	0.525453	-3.48322e-10
152287692	chr4:152287692:G:A	4.32599e-10	-1.36078	-1.34952	1.14976e-05	-1.70569	-1.34999
152288141	chr4:152288141:A:C	2.03393e-09	-1.66637e-10	-1.16239	7.84609e-05	-1.66637e-10	-1.13523
152288262	chr4:152288262:C:T	1.3306e-09	-0.254175	-1.33255	3.4209e-05	-0.62773	-1.33761
152288388	chr4:152288388:G:A	7.37277e-10	-1.28658	-0.890563	1.81837e-05	-1.67818	-0.919122
152288574	chr4:152288574:C:T	1.81377e-09	-1.66637e-10	-1.27695	6.91835e-05	-1.66637e-10	-1.26107
152288940	chr4:152288940:G:A	1.71832e-09	-1.66637e-10	-1.33101	6.50317e-05	-1.66637e-10	-1.32295
152289718	chr4:152289718:G:A	1.872e-09	-1.66637e-10	-1.24535	7.16241e-05	-1.66637e-10	-1.22639
152289874	chr4:152289874:A:G	3.27125e-10	-1.75044	-1.23933	1.19413e-05	-1.75773	-1.2601
152290790	chr4:152290790:C:T	4.82932e-09	-0.346266	0.0486151	0.000128392	-0.702744	0.0600028
152291244	chr4:152291244:A:G	3.12416e-09	-0.441343	-0.29185	8.44363e-05	-0.799521	-0.262309
152291620	chr4:152291620:A:G	3.69197e-10	-1.7156	-1.15318	1.35147e-05	-1.72583	-1.16822
152291846	chr4:152291846:C:T	1.11933e-09	-1.75963	-3.48322e-10	4.19459e-05	-1.76145	-3.48322e-10
152292255	chr4:152292255:C:T	1.32143e-08	-0.274479	0.983421	0.000519516	-0.25854	1.01361
152292735	chr4:152292735:A:G	1.37343e-09	-1.55505	-3.48322e-10	7.85675e-05	-1.13387	-3.48322e-10
152293348	chr4:152293348:G:A	3.45111e-10	-1.75966	-1.17659	1.27688e-05	-1.76156	-1.18926
152293612	chr4:152293612:G:A	1.75606e-09	-1.66637e-10	-1.30928	6.51479e-05	-1.66637e-10	-1.32117
152293754	chr4:152293754:A:G	3.56629e-09	0.747903	-1.34874	0.000179135	1.03826	-1.34794
152294081	chr4:152294081:G:A	1.78409e-09	-1.66637e-10	-1.29345	6.65811e-05	-1.66637e-10	-1.29941
152294659	chr4:152294659:C:T	5.45195e-09	-0.449132	0.272749	0.000148707	-0.805166	0.309318
152294732	chr4:152294732:G:A	2.69312e-09	-0.881655	-3.48322e-10	0.000132674	-0.609936	-3.48322e-10
152295168	chr4:152295168:T:C	9.25481e-10	-1.755	-0.194798	3.54415e-05	-1.74506	-0.18488
152295357	chr4:152295357:G:T	4.22757e-09	-0.468593	0.0378647	0.000164955	-0.456491	0.0643362
152295519	chr4:152295519:T:A	1.11745e-09	-1.7613	-3.48322e-10	4.57188e-05	-1.67532	-3.48322e-10
152296325	chr4:152296325:C:T	1.42202e-09	-1.52027	-3.48322e-10	4.19665e-05	-1.76096	-3.48322e-10
152296615	chr4:152296615:A:G	1.23752e-09	-1.65925	-3.48322e-10	5.44232e-05	-1.50104	-3.48322e-10
152297440	chr4:152297440:T:C	8.11299e-09	-0.409344	0.630453	0.00032633	-0.398541	0.688624
152297829	chr4:152297829:A:G	1.6861e-09	-1.66637e-10	-1.34994	6.32538e-05	-1.66637e-10	-1.35067
152298790	chr4:152298790:G:A	1.32622e-08	0.712559	-3.48322e-10	0.00026792	0.0928605	-3.48322e-10
152298807	chr4:152298807:G:A	2.57281e-09	-0.362696	-0.564664	6.84923e-05	-0.731081	-0.540025
152298993	chr4:152298993:C:A	6.8596e-09	1.38687	-1.33358	0.000236658	1.29845	-1.32966
152299096	chr4:152299096:CA:C	2.22537e-09	-1.66637e-10	-1.07243	9.05535e-05	-1.66637e-10	-0.991886
152299179	chr4:152299179:T:G	1.17123e-09	-1.6059	-0.108409	4.6026e-05	-1.5685	-0.100119
152299277	chr4:152299277:G:A	7.66999e-09	1.40015	-1.2352	0.00026577	1.31281	-1.228
152299815	chr4:152299815:G:A	1.68981e-09	-1.66637e-10	-1.34774	6.34915e-05	-1.66637e-10	-1.34692
152300057	chr4:152300057:A:C	1.40857e-09	-1.52978	-3.48322e-10	8.73291e-05	-1.02814	-3.48322e-10
152300205	chr4:152300205:T:C	9.7219e-09	0.265963	0.136061	0.00042111	0.372239	0.172828
152300403	chr4:152300403:T:G	1.12244e-09	-1.75685	-3.48322e-10	4.31327e-05	-1.73355	-3.48322e-10
152300417	chr4:152300417:G:A	9.82686e-09	0.218982	0.193781	0.000426407	0.325094	0.232472
152300444	chr4:152300444:C:T	6.29284e-09	1.30053	-1.33348	0.000216854	1.21238	-1.33098
152301275	chr4:152301275:G:A	2.07777e-08	1.16152	-3.48322e-10	0.00071669	1.07682	-3.48322e-10
152301402	chr4:152301402:C:T	2.06604e-09	-1.14672	-3.48322e-10	6.99598e-05	-1.24991	-3.48322e-10
152301590	chr4:152301590:CG:TG	1.9799e-08	1.11327	-3.48322e-10	0.000683115	1.02884	-3.48322e-10
152302051	chr4:152302051:T:C	4.59294e-10	-1.68053	-0.969892	1.65139e-05	-1.73225	-0.961374
152302423	chr4:152302423:A:T	2.24912e-09	-1.66637e-10	-1.06182	8.84661e-05	-1.66637e-10	-1.01521
152302467	chr4:152302467:A:T	2.51221e-08	1.35139	-3.48322e-10	0.000999958	1.40989	-3.48322e-10
152302526	chr4:152302526:TG:T	3.58585e-10	-1.75842	-1.13953	1.54063e-05	-1.63225	-1.1308
152302608	chr4:152302608:A:G	1.91733e-09	-0.769972	-0.45145	0.000100546	-0.460498	-0.426716
152303057	chr4:152303057:T:C	1.95072e-09	-0.788458	-0.415698	0.000102107	-0.480941	-0.390861
152303243	chr4:152303243:AATTTTACAT:A	6.53282e-10	-1.71911	-0.578992	2.41779e-05	-1.75306	-0.559333
152303424	chr4:152303424:A:G	1.46854e-09	-1.48809	-3.48322e-10	4.68477e-05	-1.65093	-3.48322e-10
152303451	chr4:152303451:A:G	1.53539e-09	-1.1642	-0.279373	7.46624e-05	-0.922915	-0.261936
152303666	chr4:152303666:G:A	2.89961e-08	1.49481	-3.48322e-10	0.00115383	1.55301	-3.48322e-10
152303784	chr4:152303784:T:G	1.47211e-09	-1.25661	-0.229056	7.0351e-05	-1.03346	-0.210871
152304551	chr4:152304551:A:T	3.71049e-08	1.74139	-3.48322e-10	0.00148999	1.8087	-3.48322e-10
152304605	chr4:152304605:TTACTCTGTTCCCTGCCCCCC:T	1.48894e-09	-1.1415	-0.33279	5.1507e-05	-1.24457	-0.31154
152304752	chr4:152304752:C:T	1.16965e-09	-1.13459	-0.581055	5.80302e-05	-0.878142	-0.558722
152304878	chr4:152304878:G:T	3.28254e-08	1.61885	-3.48322e-10	0.0013168	1.68513	-3.48322e-10
152304932	chr4:152304932:C:T	1.80591e-09	-1.66637e-10	-1.28129	7.03393e-05	-1.66637e-10	-1.2445
152305004	chr4:152305004:T:G	1.70735e-09	-0.834561	-0.502856	8.83337e-05	-0.537535	-0.47917
152305129	chr4:152305129:T:C	4.91997e-10	-1.69485	-0.886786	1.78167e-05	-1.74047	-0.877219
152305552	chr4:152305552:A:G	1.73668e-09	-1.1833	-0.137074	8.43468e-05	-0.944746	-0.118145
152305641	chr4:152305641:T:C	1.68622e-09	-1.66637e-10	-1.34987	6.33341e-05	-1.66637e-10	-1.3494
152305751	chr4:152305751:A:G	1.14546e-09	-1.41455	-0.322	5.2797e-05	-1.22701	-0.304361
152305846	chr4:152305846:C:T	6.54702e-10	-1.50934	-0.786591	2.19064e-05	-1.62742	-0.783633
152306027	chr4:152306027:T:C	3.92737e-08	1.7982	-3.48322e-10	0.00157163	1.86204	-3.48322e-10
152307115	chr4:152307115:T:A	6.9285e-10	-1.33288	-0.90642	2.07606e-05	-1.56287	-0.901901
152307534	chr4:152307534:T:C	1.86108e-08	1.05138	-3.48322e-10	0.000645661	0.972448	-3.48322e-10
152307607	chr4:152307607:T:C	1.5198e-09	-1.45378	-3.48322e-10	4.79077e-05	-1.62855	-3.48322e-10
152308480	chr4:152308480:T:C	1.69865e-09	-1.66637e-10	-1.34252	6.3712e-05	-1.66637e-10	-1.34345
152309274	chr4:152309274:T:C	1.38315e-09	-1.20432	-0.343677	8.0265e-05	-0.78544	-0.327054
152309714	chr4:152309714:C:T	1.53143e-09	-1.44615	-3.48322e-10	5.5317e-05	-1.48475	-3.48322e-10
152309832	chr4:152309832:G:A	1.62609e-09	-1.12457	-0.261609	0.000100529	-0.653837	-0.233548
```
