## Supplementary material for "Characterization of shared and ancestry-specific signals driving complex traits using multi-ancestry fine-mapping": susiex_nc2.cs80.summary

```
# chr4:150698312-152309956
CS_ID	CS_LENGTH	CS_PURITY	MAX_PIP_SNP	BP	REF_ALLELE	ALT_ALLELE	REF_FRQ	BETA	SE	-LOG10P	MAX_PIP	POST-HOC_PROB_POP1	POST-HOC_PROB_POP2
1	56	0.990668	chr4:151477979:G:A	151477979	A,A	G,G	1,1	-inf,-inf	inf,inf	7.87954,1.02543	0.0233951	0.999973	0.414663
2	1794	0	chr4:151395801:C:T	151395801	T,NA	C,NA	1,NA	inf,NA	inf,NA	2.89307,NA	0.299083	0.512404	0.396391
```
