## Supplementary material for "Characterization of shared and ancestry-specific signals driving complex traits using multi-ancestry fine-mapping": susiex_nc3.cs80.cs

```
CS_ID	SNP	BP	REF_ALLELE	ALT_ALLELE	REF_FRQ	BETA	SE	-LOG10P	CS_PIP	OVRL_PIP
1	chr4:151477979:G:A	151477979	A,A	G,G	1,1	-inf,-inf	inf,inf	7.87954,1.02543	0.0233062	0.0233374
1	chr4:151468012:T:C	151468012	C,C	T,T	1,1	-inf,-inf	inf,inf	7.82722,1.03018	0.0207583	0.0207894
1	chr4:151432262:G:A	151432262	A,A	G,G	1,1	-inf,-inf	inf,inf	7.77259,1.11761	0.0202787	0.0203116
1	chr4:151529148:A:G	151529148	G,G	A,A	1,1	-inf,-inf	inf,inf	7.80165,1.00613	0.0189314	0.0189623
1	chr4:151505613:C:T	151505613	T,T	C,C	1,1	-inf,-inf	inf,inf	7.79644,1.00631	0.0187296	0.0187605
1	chr4:151420726:A:G	151420726	G,G	A,A	1,1	-inf,-inf	inf,inf	7.77266,1.00566	0.0176984	0.0177295
1	chr4:151506354:G:A	151506354	A,A	G,G	1,1	-inf,-inf	inf,inf	7.77521,0.99544	0.0175289	0.0175598
1	chr4:151514639:T:A	151514639	A,A	T,T	1,1	-inf,-inf	inf,inf	7.77178,0.967706	0.0165919	0.0166225
1	chr4:151524679:A:C	151524679	C,C	A,A	1,1	-inf,-inf	inf,inf	7.76024,0.981693	0.0165414	0.016572
1	chr4:151525854:T:A	151525854	A,A	T,T	1,1	-inf,-inf	inf,inf	7.74546,0.9977	0.0164395	0.0164703
1	chr4:151530667:T:C	151530667	C,C	T,T	1,1	-inf,-inf	inf,inf	8.00905,0.611971	0.0163817	0.0164121
1	chr4:151511348:T:C	151511348	C,C	T,T	1,1	-inf,-inf	inf,inf	7.74606,0.994027	0.0163705	0.0164013
1	chr4:151525680:T:A	151525680	A,A	T,T	1,1	-inf,-inf	inf,inf	7.75878,0.975011	0.0163077	0.0163383
1	chr4:151460898:A:G	151460898	G,G	A,A	1,1	-inf,-inf	inf,inf	7.76489,0.956402	0.0159918	0.0160223
1	chr4:151488449:A:G	151488449	G,G	A,A	1,1	-inf,-inf	inf,inf	7.7614,0.939581	0.0154352	0.0154655
1	chr4:151486747:G:A	151486747	A,A	G,G	1,1	-inf,-inf	inf,inf	7.75621,0.930814	0.0150395	0.0150698
1	chr4:151510618:G:A	151510618	A,A	G,G	1,1	-inf,-inf	inf,inf	7.70477,0.996214	0.0149612	0.014992
1	chr4:151419294:T:C	151419294	C,C	T,T	1,1	-inf,-inf	inf,inf	7.83481,0.783851	0.0147721	0.0148023
1	chr4:151491451:T:C	151491451	C,C	T,T	1,1	-inf,-inf	inf,inf	7.7041,0.982802	0.0145867	0.0146173
1	chr4:151446152:A:G	151446152	G,G	A,A	1,1	-inf,-inf	inf,inf	7.7431,0.926798	0.0145102	0.0145405
1	chr4:151479946:A:T	151479946	T,T	A,A	1,1	-inf,-inf	inf,inf	7.72058,0.95538	0.0144638	0.0144943
1	chr4:151447965:G:A	151447965	A,A	G,G	1,1	-inf,-inf	inf,inf	7.70613,0.96866	0.0143216	0.0143521
1	chr4:151436292:T:C	151436292	C,C	T,T	1,1	-inf,-inf	inf,inf	7.74608,0.914552	0.0143056	0.0143358
1	chr4:151474581:A:G	151474581	G,G	A,A	1,1	-inf,-inf	inf,inf	7.71981,0.948619	0.0142712	0.0143016
1	chr4:151437834:C:T	151437834	T,T	C,C	1,1	-inf,-inf	inf,inf	7.73817,0.922191	0.014236	0.0142663
1	chr4:151524075:A:G	151524075	G,G	A,A	1,1	-inf,-inf	inf,inf	7.68148,0.99618	0.0142023	0.014233
1	chr4:151513053:A:C	151513053	C,C	A,A	1,1	-inf,-inf	inf,inf	7.7154,0.946154	0.0140875	0.0141179
1	chr4:151431863:T:C	151431863	C,C	T,T	1,1	-inf,-inf	inf,inf	7.73721,0.91163	0.0139568	0.013987
1	chr4:151424951:T:G	151424951	G,G	T,T	1,1	-inf,-inf	inf,inf	7.7223,0.931111	0.0139414	0.0139717
1	chr4:151461482:A:G	151461482	G,G	A,A	1,1	-inf,-inf	inf,inf	7.71511,0.938636	0.0138875	0.0139178
1	chr4:151460648:A:T	151460648	T,T	A,A	1,1	-inf,-inf	inf,inf	7.7106,0.938919	0.0137509	0.0137812
1	chr4:151469261:A:C	151469261	C,C	A,A	1,1	-inf,-inf	inf,inf	7.69831,0.954423	0.0137191	0.0137496
1	chr4:151476402:T:G	151476402	G,G	T,T	1,1	-inf,-inf	inf,inf	7.6941,0.954619	0.0136035	0.013634
1	chr4:151510400:A:G	151510400	G,G	A,A	1,1	-inf,-inf	inf,inf	7.93338,0.608129	0.0134111	0.0134415
1	chr4:151473102:A:G	151473102	G,G	A,A	1,1	-inf,-inf	inf,inf	7.68014,0.957219	0.0132315	0.013262
1	chr4:151470078:T:C	151470078	C,C	T,T	1,1	-inf,-inf	inf,inf	7.69638,0.931606	0.0131459	0.0131761
1	chr4:151462680:A:G	151462680	G,G	A,A	1,1	-inf,-inf	inf,inf	7.67581,0.955287	0.0130678	0.0130982
1	chr4:151458499:G:A	151458499	A,A	G,G	1,1	-inf,-inf	inf,inf	7.68996,0.932269	0.0129879	0.0130182
1	chr4:151442620:T:C	151442620	C,C	T,T	1,1	-inf,-inf	inf,inf	7.70559,0.910111	0.0129703	0.0130005
1	chr4:151454272:T:G	151454272	G,G	T,T	1,1	-inf,-inf	inf,inf	7.66772,0.957328	0.0128524	0.0128828
1	chr4:151455643:T:C	151455643	C,C	T,T	1,1	-inf,-inf	inf,inf	7.6911,0.92021	0.0127332	0.0127634
1	chr4:151425285:G:A	151425285	A,A	G,G	1,1	-inf,-inf	inf,inf	7.67488,0.928906	0.012485	0.0125153
1	chr4:151434231:T:C	151434231	C,C	T,T	1,1	-inf,-inf	inf,inf	7.68407,0.915296	0.0124604	0.0124906
1	chr4:151450840:T:C	151450840	C,C	T,T	1,1	-inf,-inf	inf,inf	7.67583,0.923416	0.0123766	0.0124069
1	chr4:151428810:G:T	151428810	T,T	G,G	1,1	-inf,-inf	inf,inf	7.63804,0.968756	0.0122328	0.0122633
1	chr4:151447060:C:T	151447060	T,T	C,C	1,1	-inf,-inf	inf,inf	7.69076,0.894671	0.0122291	0.0122592
1	chr4:151427270:T:G	151427270	G,G	T,T	1,1	-inf,-inf	inf,inf	7.66709,0.920433	0.0120945	0.0121247
1	chr4:151530301:G:A	151530301	A,A	G,G	1,1	-inf,-inf	inf,inf	7.88525,0.581899	0.0118592	0.0118896
1	chr4:151434116:C:T	151434116	T,T	C,C	1,1	-inf,-inf	inf,inf	7.65788,0.91726	0.011788	0.0118182
1	chr4:151432223:A:G	151432223	G,G	A,A	1,1	-inf,-inf	inf,inf	7.6623,0.903917	0.0116429	0.011673
1	chr4:151434238:C:T	151434238	T,T	C,C	1,1	-inf,-inf	inf,inf	7.63934,0.928196	0.0115127	0.0115429
1	chr4:151433753:G:C	151433753	C,C	G,G	1,1	-inf,-inf	inf,inf	7.66001,0.895243	0.01142	0.01145
1	chr4:151456470:A:G	151456470	G,G	A,A	1,1	-inf,-inf	inf,inf	7.63739,0.901545	0.0109431	0.0109731
1	chr4:151454165:A:AGTG	151454165	AGTG,AGTG	A,A	1,1	-inf,-inf	inf,inf	7.62395,0.918353	0.0109179	0.0109481
1	chr4:151451353:A:G	151451353	G,G	A,A	1,1	-inf,-inf	inf,inf	7.61076,0.931724	0.010856	0.0108862
1	chr4:151520762:G:A	151520762	A,A	G,G	1,1	-inf,-inf	inf,inf	7.8345,0.584707	0.0106128	0.0106431
2	chr4:151395801:C:T	151395801	T,NA	C,NA	1,NA	inf,NA	inf,NA	2.89307,NA	0.299489	0.303336
2	chr4:152044823:G:T	152044823	T,T	G,G	1,1	inf,inf	inf,inf	0.436657,3.71589	0.00692845	0.0156499
2	chr4:152041116:A:G	152041116	G,G	A,A	1,1	inf,inf	inf,inf	0.442075,3.59534	0.00553295	0.0124848
2	chr4:152035126:A:T	152035126	T,T	A,A	1,1	inf,inf	inf,inf	0.421048,3.51042	0.00456755	0.0103455
2	chr4:152026225:T:C	152026225	C,C	T,T	1,1	inf,inf	inf,inf	0.653843,3.33153	0.00442817	0.00965677
2	chr4:151720504:T:C	151720504	NA,C	NA,T	NA,1	NA,inf	NA,inf	NA,2.28594	0.004187	0.0105893
2	chr4:152094199:G:T	152094199	T,NA	G,NA	1,NA	inf,NA	inf,NA	2.46182,NA	0.00396445	0.0100712
2	chr4:152149122:G:A	152149122	A,NA	G,NA	1,NA	inf,NA	inf,NA	2.36462,NA	0.00326926	0.00830009
2	chr4:151295002:T:G	151295002	G,G	T,T	1,1	inf,inf	inf,inf	3.28327,0.948232	0.00303901	0.00694903
2	chr4:151180400:CA:C	151180400	NA,C	NA,CA	NA,1	NA,-inf	NA,inf	NA,2.2097	0.0029794	0.00728491
2	chr4:151292764:C:T	151292764	T,T	C,C	1,1	inf,inf	inf,inf	3.28883,0.928009	0.00296855	0.00678718
2	chr4:151299821:C:T	151299821	T,T	C,C	1,1	inf,inf	inf,inf	3.24139,0.972948	0.00290886	0.0066602
2	chr4:151713370:C:T	151713370	NA,T	NA,C	NA,1	NA,inf	NA,inf	NA,2.23972	0.00285796	0.00716596
2	chr4:151835941:C:T	151835941	NA,T	NA,C	NA,1	NA,inf	NA,inf	NA,2.27401	0.00279217	0.00695711
2	chr4:151271721:A:G	151271721	NA,G	NA,A	NA,1	NA,-inf	NA,inf	NA,2.11197	0.00246942	0.00603381
2	chr4:151291451:T:G	151291451	G,G	T,T	1,1	inf,inf	inf,inf	3.19328,0.893522	0.00237528	0.00543769
2	chr4:151262326:G:C	151262326	C,C	G,G	1,1	inf,inf	inf,inf	3.24478,0.811564	0.00230154	0.00525912
2	chr4:152024822:A:G	152024822	NA,G	NA,A	NA,1	NA,-inf	NA,inf	NA,2.3424	0.00229584	0.00562442
2	chr4:151282745:C:T	151282745	T,T	C,C	1,1	inf,inf	inf,inf	3.22583,0.834606	0.00229527	0.00524801
2	chr4:151251828:C:A	151251828	A,A	C,C	1,1	inf,inf	inf,inf	3.23378,0.821969	0.00228425	0.00522118
2	chr4:152051829:A:C	152051829	C,C	A,A	1,1	-inf,-inf	inf,inf	1.23195,2.37701	0.00224844	0.00536377
2	chr4:151272673:C:T	151272673	T,T	C,C	1,1	inf,inf	inf,inf	3.20496,0.79978	0.00210605	0.00481436
2	chr4:152184083:C:A	152184083	A,A	C,C	1,1	inf,inf	inf,inf	0.866537,2.55586	0.00210584	0.00527109
2	chr4:151776032:A:G	151776032	NA,G	NA,A	NA,1	NA,-inf	NA,inf	NA,2.33504	0.00204851	0.00494203
2	chr4:151622967:G:A	151622967	A,NA	G,NA	1,NA	inf,NA	inf,NA	1.20575,NA	0.00204685	0.00233394
2	chr4:151107397:C:T	151107397	NA,T	NA,C	NA,1	NA,-inf	NA,inf	NA,2.00374	0.00195491	0.00477808
2	chr4:151812709:A:G	151812709	NA,G	NA,A	NA,1	NA,inf	NA,inf	NA,1.951	0.00192721	0.00488222
2	chr4:151817050:A:G	151817050	NA,G	NA,A	NA,1	NA,inf	NA,inf	NA,2.03853	0.00191441	0.00479163
2	chr4:151259758:G:A	151259758	NA,A	NA,G	NA,1	NA,-inf	NA,inf	NA,1.97088	0.00186547	0.00455699
2	chr4:151217190:C:A	151217190	A,A	C,C	1,1	-inf,-inf	inf,inf	2.74151,1.41749	0.00185216	0.00428363
2	chr4:151359490:T:C	151359490	C,NA	T,NA	1,NA	inf,NA	inf,NA	1.25914,NA	0.00174642	0.00204602
2	chr4:151229260:T:C	151229260	C,C	T,T	1,1	-inf,-inf	inf,inf	2.73514,1.42369	0.00174194	0.00402355
2	chr4:152232956:A:G	152232956	G,G	A,A	1,1	-inf,-inf	inf,inf	1.45559,1.87549	0.00169054	0.00370693
2	chr4:152261137:T:G	152261137	G,G	T,T	1,1	inf,-inf	inf,inf	2.58085,0.859965	0.00165975	0.00493437
2	chr4:152261261:T:C	152261261	C,C	T,T	1,1	inf,-inf	inf,inf	2.56864,0.868832	0.00164346	0.00488376
2	chr4:152261131:T:C	152261131	C,C	T,T	1,1	inf,-inf	inf,inf	2.57184,0.863925	0.00164073	0.00487604
2	chr4:152023335:C:T	152023335	NA,T	NA,C	NA,1	NA,-inf	NA,inf	NA,2.16223	0.00163284	0.00399583
2	chr4:151989972:A:G	151989972	G,G	A,A	1,1	inf,inf	inf,inf	2.84629,0.678682	0.00162895	0.00365482
2	chr4:152261166:C:T	152261166	T,T	C,C	1,1	inf,-inf	inf,inf	2.55985,0.836906	0.00153356	0.00455259
2	chr4:152260564:T:C	152260564	C,C	T,T	1,1	inf,-inf	inf,inf	2.53863,0.850444	0.00150804	0.00447289
2	chr4:152260514:T:C	152260514	C,C	T,T	1,1	inf,-inf	inf,inf	2.49479,0.898287	0.00149543	0.00443107
2	chr4:152259114:A:G	152259114	G,G	A,A	1,1	inf,-inf	inf,inf	2.54129,0.837807	0.00148652	0.0044083
2	chr4:152260465:G:A	152260465	A,A	G,G	1,1	inf,-inf	inf,inf	2.53617,0.841843	0.00148246	0.00439544
2	chr4:152258897:T:C	152258897	C,C	T,T	1,1	inf,-inf	inf,inf	2.57985,0.789258	0.00148052	0.00439413
2	chr4:151238048:A:G	151238048	G,G	A,A	1,1	-inf,-inf	inf,inf	1.92566,0.150556	0.00147473	0.00334045
2	chr4:151526193:A:G	151526193	G,G	A,A	1,1	-inf,inf	inf,inf	1.89506,0.482335	0.00145202	0.00335003
2	chr4:152260140:C:T	152260140	T,T	C,C	1,1	inf,-inf	inf,inf	2.52162,0.830653	0.00141548	0.00419353
2	chr4:151245069:A:G	151245069	G,G	A,A	1,1	inf,inf	inf,inf	3.42638,0.440611	0.0013671	0.00307265
2	chr4:151215481:C:G	151215481	G,G	C,C	1,1	-inf,-inf	inf,inf	2.63746,1.3756	0.0013588	0.00314172
2	chr4:151287316:C:G	151287316	G,G	C,C	1,1	inf,inf	inf,inf	3.33722,0.624891	0.00134702	0.00307894
2	chr4:152257801:A:G	152257801	G,G	A,A	1,1	inf,-inf	inf,inf	2.32538,1.01919	0.00131867	0.00387808
2	chr4:152260248:C:G	152260248	G,G	C,C	1,1	inf,-inf	inf,inf	2.48149,0.830593	0.00130771	0.00386703
2	chr4:152306027:T:C	152306027	C,NA	T,NA	1,NA	inf,NA	inf,NA	2.27636,NA	0.00130375	0.00349077
2	chr4:151713085:A:T	151713085	NA,T	NA,A	NA,1	NA,inf	NA,inf	NA,1.67329	0.00128172	0.00320743
2	chr4:151293863:A:G	151293863	G,G	A,A	1,1	inf,inf	inf,inf	3.23994,0.727194	0.00127984	0.00293125
2	chr4:152304551:A:T	152304551	T,NA	A,NA	1,NA	inf,NA	inf,NA	2.24725,NA	0.00123809	0.00331459
2	chr4:151987017:G:A	151987017	A,A	G,G	1,1	inf,inf	inf,inf	3.33969,0.355393	0.00123692	0.00263853
2	chr4:151815867:C:T	151815867	NA,T	NA,C	NA,1	NA,inf	NA,inf	NA,1.75593	0.00122902	0.00310004
2	chr4:152229289:C:G	152229289	NA,G	NA,C	NA,1	NA,inf	NA,inf	NA,1.86766	0.00122605	0.00300235
2	chr4:152246797:G:A	152246797	A,A	G,G	1,1	-inf,-inf	inf,inf	1.52394,1.47226	0.00119654	0.00265376
2	chr4:152272007:T:C	152272007	C,C	T,T	1,1	inf,-inf	inf,inf	2.60036,0.571472	0.00118056	0.00343822
2	chr4:151913625:G:A	151913625	A,NA	G,NA	1,NA	inf,NA	inf,NA	2.26249,NA	0.00115782	0.0028646
2	chr4:151201138:T:A	151201138	A,A	T,T	1,1	-inf,-inf	inf,inf	2.95854,0.742522	0.00114806	0.00262712
2	chr4:152064387:G:T	152064387	NA,T	NA,G	NA,1	NA,-inf	NA,inf	NA,1.75592	0.00112856	0.00271095
2	chr4:152268340:G:A	152268340	A,A	G,G	1,1	inf,-inf	inf,inf	2.60252,0.541836	0.00111646	0.00325434
2	chr4:152043729:T:C	152043729	C,C	T,T	1,1	inf,inf	inf,inf	0.219439,2.80461	0.00111621	0.00262699
2	chr4:152304878:G:T	152304878	T,NA	G,NA	1,NA	inf,NA	inf,NA	2.18456,NA	0.00110042	0.0029399
2	chr4:151286448:C:G	151286448	G,G	C,C	1,1	inf,inf	inf,inf	3.13629,0.128357	0.00110038	0.00246682
2	chr4:152264123:C:T	152264123	NA,T	NA,C	NA,1	NA,-inf	NA,inf	NA,1.82866	0.00109957	0.00264298
2	chr4:152265149:C:A	152265149	A,A	C,C	1,1	inf,-inf	inf,inf	2.65367,0.444773	0.00107818	0.00314653
2	chr4:152272647:C:A	152272647	A,A	C,C	1,1	inf,-inf	inf,inf	2.5922,0.507241	0.00105805	0.0030777
2	chr4:151976775:C:T	151976775	T,NA	C,NA	1,NA	inf,NA	inf,NA	2.15362,NA	0.00104949	0.00256532
2	chr4:151739385:T:G	151739385	NA,G	NA,T	NA,1	NA,-inf	NA,inf	NA,1.98181	0.00104762	0.00255562
2	chr4:151956998:T:C	151956998	C,C	T,T	1,1	inf,inf	inf,inf	3.06558,0.931723	0.00103679	0.00255819
2	chr4:152267526:T:C	152267526	C,C	T,T	1,1	inf,-inf	inf,inf	2.57451,0.525233	0.00103138	0.00300211
2	chr4:151859819:C:G	151859819	NA,G	NA,C	NA,1	NA,-inf	NA,inf	NA,1.93755	0.00101809	0.00248357
2	chr4:151266800:A:G	151266800	G,G	A,A	1,1	inf,inf	inf,inf	3.16609,0.639983	0.00101417	0.00232285
2	chr4:151137959:T:C	151137959	C,NA	T,NA	1,NA	-inf,NA	inf,NA	2.52576,NA	0.00100884	0.00237421
2	chr4:151130535:A:G	151130535	G,NA	A,NA	1,NA	-inf,NA	inf,NA	2.5229,NA	0.0010048	0.00236566
2	chr4:151221894:C:A	151221894	A,A	C,C	1,1	-inf,-inf	inf,inf	2.74124,1.05966	0.00100177	0.0023085
2	chr4:152164813:C:T	152164813	T,NA	C,NA	1,NA	inf,NA	inf,NA	1.90621,NA	0.00098687	0.00250168
2	chr4:151280052:A:G	151280052	G,G	A,A	1,1	inf,inf	inf,inf	3.08643,0.0942685	0.000982898	0.00220383
2	chr4:152095645:C:T	152095645	T,T	C,C	1,1	inf,inf	inf,inf	1.1664,2.05263	0.000980502	0.00240907
2	chr4:152303666:G:A	152303666	A,NA	G,NA	1,NA	inf,NA	inf,NA	2.12077,NA	0.000970272	0.00258657
2	chr4:151560034:G:A	151560034	NA,A	NA,G	NA,1	NA,-inf	NA,inf	NA,2.0465	0.000949	0.00235613
2	chr4:151193082:T:C	151193082	C,C	T,T	1,1	-inf,-inf	inf,inf	2.8492,0.708903	0.000911397	0.00208784
2	chr4:151285841:A:G	151285841	G,G	A,A	1,1	inf,inf	inf,inf	3.02455,0.135313	0.00090034	0.00202341
2	chr4:151787046:G:A	151787046	NA,A	NA,G	NA,1	NA,inf	NA,inf	NA,1.65243	0.000890593	0.00221696
2	chr4:152257473:A:G	152257473	G,G	A,A	1,1	inf,-inf	inf,inf	2.53574,0.465253	0.000883812	0.00256637
2	chr4:152048154:C:T	152048154	T,T	C,C	1,1	inf,inf	inf,inf	0.465314,2.36443	0.000880599	0.00190684
2	chr4:151949403:C:T	151949403	T,NA	C,NA	1,NA	inf,NA	inf,NA	2.05316,NA	0.000873263	0.00213153
2	chr4:152200666:T:G	152200666	G,G	T,T	1,1	-inf,-inf	inf,inf	1.22169,1.85969	0.000871862	0.00197783
2	chr4:151739429:G:A	151739429	NA,A	NA,G	NA,1	NA,inf	NA,inf	NA,1.53623	0.00085849	0.00216125
2	chr4:151768242:TG:T	151768242	NA,T	NA,TG	NA,1	NA,inf	NA,inf	NA,1.5351	0.000857134	0.00215766
2	chr4:152195062:G:A	152195062	NA,A	NA,G	NA,1	NA,inf	NA,inf	NA,1.65821	0.000850144	0.00204794
2	chr4:152246019:A:G	152246019	G,G	A,A	1,1	-inf,-inf	inf,inf	1.06503,1.74052	0.00084758	0.00188292
2	chr4:152302467:A:T	152302467	T,NA	A,NA	1,NA	inf,NA	inf,NA	2.04556,NA	0.000846335	0.00225459
2	chr4:151720515:C:T	151720515	NA,T	NA,C	NA,1	NA,inf	NA,inf	NA,1.5251	0.000842454	0.00212065
2	chr4:151730683:C:T	151730683	NA,T	NA,C	NA,1	NA,inf	NA,inf	NA,1.52453	0.00083906	0.0021119
2	chr4:151745026:A:C	151745026	NA,C	NA,A	NA,1	NA,inf	NA,inf	NA,1.52396	0.000838153	0.00210959
2	chr4:151562609:A:G	151562609	NA,G	NA,A	NA,1	NA,-inf	NA,inf	NA,1.9739	0.00083709	0.00207701
2	chr4:151737995:G:A	151737995	NA,A	NA,G	NA,1	NA,inf	NA,inf	NA,1.51973	0.000831991	0.00209397
2	chr4:152238430:G:A	152238430	A,A	G,G	1,1	-inf,inf	inf,inf	1.01008,1.82882	0.000830261	0.00217012
2	chr4:151621174:G:A	151621174	NA,A	NA,G	NA,1	NA,-inf	NA,inf	NA,1.96672	0.000827311	0.00205258
2	chr4:151569655:G:T	151569655	NA,T	NA,G	NA,1	NA,-inf	NA,inf	NA,1.96238	0.000821297	0.00203756
2	chr4:151577299:G:A	151577299	NA,A	NA,G	NA,1	NA,-inf	NA,inf	NA,1.95949	0.00081723	0.00202741
2	chr4:151623526:T:G	151623526	NA,G	NA,T	NA,1	NA,-inf	NA,inf	NA,1.95847	0.000815823	0.00202382
2	chr4:151618846:A:G	151618846	NA,G	NA,A	NA,1	NA,-inf	NA,inf	NA,1.95768	0.000814724	0.00202115
2	chr4:152243499:C:A	152243499	A,A	C,C	1,1	-inf,inf	inf,inf	0.901835,1.87373	0.000811399	0.00208927
2	chr4:151779020:G:A	151779020	NA,A	NA,G	NA,1	NA,inf	NA,inf	NA,1.50419	0.000806572	0.00202928
2	chr4:151704193:T:C	151704193	NA,C	NA,T	NA,1	NA,inf	NA,inf	NA,1.50182	0.000805586	0.00202702
2	chr4:151703815:G:A	151703815	NA,A	NA,G	NA,1	NA,inf	NA,inf	NA,1.49445	0.00079342	0.001996
2	chr4:151704643:C:T	151704643	NA,T	NA,C	NA,1	NA,inf	NA,inf	NA,1.48752	0.000783537	0.00197104
2	chr4:151996582:G:T	151996582	T,T	G,G	1,1	inf,inf	inf,inf	2.16484,0.803023	0.000771841	0.00176268
2	chr4:151180915:C:A	151180915	A,A	C,C	1,1	-inf,-inf	inf,inf	2.72134,0.75087	0.000770312	0.00177164
2	chr4:152202563:A:T	152202563	T,T	A,A	1,1	-inf,-inf	inf,inf	1.21874,1.78297	0.000767606	0.00174458
2	chr4:151565725:A:G	151565725	NA,G	NA,A	NA,1	NA,-inf	NA,inf	NA,1.92314	0.000767402	0.00190305
2	chr4:151549735:A:G	151549735	NA,G	NA,A	NA,1	NA,-inf	NA,inf	NA,1.92071	0.000764258	0.0018952
2	chr4:151541567:G:A	151541567	NA,A	NA,G	NA,1	NA,-inf	NA,inf	NA,1.92004	0.000763364	0.00189297
2	chr4:151759385:A:G	151759385	NA,G	NA,A	NA,1	NA,inf	NA,inf	NA,1.46814	0.000752016	0.00189087
2	chr4:151559285:AGTT:A	151559285	NA,A	NA,AGTT	NA,1	NA,-inf	NA,inf	NA,1.90793	0.000748776	0.0018565
2	chr4:151542658:T:C	151542658	NA,C	NA,T	NA,1	NA,-inf	NA,inf	NA,1.90773	0.000747519	0.00185343
2	chr4:151183054:C:T	151183054	T,T	C,C	1,1	-inf,-inf	inf,inf	2.75938,0.681943	0.000745543	0.00170918
2	chr4:151243527:G:A	151243527	A,A	G,G	1,1	inf,-inf	inf,inf	4.80892,0.332394	0.000737998	0.00150579
2	chr4:151794115:C:T	151794115	NA,T	NA,C	NA,1	NA,-inf	NA,inf	NA,1.77483	0.000731194	0.00178187
2	chr4:151180914:C:A	151180914	A,A	C,C	1,1	-inf,-inf	inf,inf	2.73085,0.687759	0.000707109	0.00162512
2	chr4:151762039:G:C	151762039	NA,C	NA,G	NA,1	NA,-inf	NA,inf	NA,1.72453	0.00069872	0.00168729
2	chr4:152230649:A:G	152230649	G,G	A,A	1,1	-inf,-inf	inf,inf	1.22743,1.6241	0.000691292	0.00153196
2	chr4:152058164:A:T	152058164	NA,T	NA,A	NA,1	NA,-inf	NA,inf	NA,1.62207	0.000690177	0.00166438
2	chr4:152058156:G:T	152058156	NA,T	NA,G	NA,1	NA,-inf	NA,inf	NA,1.62203	0.000690134	0.00166428
2	chr4:151815868:A:G	151815868	NA,G	NA,A	NA,1	NA,inf	NA,inf	NA,1.38048	0.000672151	0.00165308
2	chr4:152019585:C:A	152019585	A,A	C,C	1,1	inf,inf	inf,inf	1.22421,1.55478	0.00067098	0.00129928
2	chr4:152251861:A:C	152251861	C,NA	A,NA	1,NA	inf,NA	inf,NA	1.88921,NA	0.000656124	0.00174641
2	chr4:151837928:T:C	151837928	NA,C	NA,T	NA,1	NA,inf	NA,inf	NA,1.46942	0.00064082	0.00154211
2	chr4:152208278:A:C	152208278	C,C	A,A	1,1	-inf,-inf	inf,inf	1.01303,2.00112	0.000639301	0.0014461
2	chr4:151440984:G:A	151440984	NA,A	NA,G	NA,1	NA,inf	NA,inf	NA,1.42197	0.000638219	0.00157639
2	chr4:151458773:G:C	151458773	NA,C	NA,G	NA,1	NA,inf	NA,inf	NA,1.41797	0.000632966	0.00156331
2	chr4:151229058:G:T	151229058	T,T	G,G	1,1	-inf,-inf	inf,inf	2.69903,0.843994	0.000630962	0.00145093
2	chr4:152241370:C:T	152241370	T,T	C,C	1,1	-inf,inf	inf,inf	1.13383,1.80254	0.000620313	0.00165687
2	chr4:152253217:T:A	152253217	A,NA	T,NA	1,NA	inf,NA	inf,NA	1.85722,NA	0.000619664	0.00164754
2	chr4:151467536:C:T	151467536	NA,T	NA,C	NA,1	NA,inf	NA,inf	NA,1.40621	0.000618964	0.00152852
2	chr4:152301275:G:A	152301275	A,NA	G,NA	1,NA	inf,NA	inf,NA	1.95507,NA	0.000611761	0.00161687
2	chr4:152180690:T:C	152180690	NA,C	NA,T	NA,1	NA,-inf	NA,inf	NA,1.51481	0.000611694	0.00146948
2	chr4:151932753:TGC:T	151932753	T,NA	TGC,NA	1,NA	-inf,NA	inf,NA	1.83763,NA	0.000586973	0.00137805
2	chr4:152301590:CG:TG	152301590	TG,NA	CG,NA	1,NA	inf,NA	inf,NA	1.92909,NA	0.000584593	0.00154506
2	chr4:151450435:A:G	151450435	NA,G	NA,A	NA,1	NA,inf	NA,inf	NA,1.37465	0.000583311	0.00143997
2	chr4:151444269:C:T	151444269	NA,T	NA,C	NA,1	NA,inf	NA,inf	NA,1.36922	0.000577339	0.00142513
2	chr4:151534640:A:G	151534640	NA,G	NA,A	NA,1	NA,-inf	NA,inf	NA,1.75635	0.000577169	0.00142801
2	chr4:151720809:A:G	151720809	NA,G	NA,A	NA,1	NA,inf	NA,inf	NA,1.27991	0.000577051	0.00143652
2	chr4:152155010:A:G	152155010	NA,G	NA,A	NA,1	NA,-inf	NA,inf	NA,1.554	0.000576587	0.00138608
2	chr4:151917790:C:A	151917790	NA,A	NA,C	NA,1	NA,-inf	NA,inf	NA,1.65395	0.000572088	0.00138844
2	chr4:152266992:T:C	152266992	NA,C	NA,T	NA,1	NA,inf	NA,inf	NA,1.4423	0.000568552	0.00138834
2	chr4:151538980:T:C	151538980	NA,C	NA,T	NA,1	NA,-inf	NA,inf	NA,1.74378	0.000566933	0.00140243
2	chr4:151568832:A:G	151568832	G,NA	A,NA	1,NA	inf,NA	inf,NA	1.99559,NA	0.000564403	0.00102078
2	chr4:152013759:G:A	152013759	NA,A	NA,G	NA,1	NA,-inf	NA,inf	NA,1.53169	0.000558652	0.00134858
2	chr4:150890735:T:C	150890735	NA,C	NA,T	NA,1	NA,-inf	NA,inf	NA,1.56555	0.00055593	0.0013435
2	chr4:152307534:T:C	152307534	C,NA	T,NA	1,NA	inf,NA	inf,NA	1.89668,NA	0.000554473	0.00146341
2	chr4:152011518:G:A	152011518	NA,A	NA,G	NA,1	NA,-inf	NA,inf	NA,1.52202	0.000550792	0.00132954
2	chr4:150885959:AAGAT:A	150885959	NA,A	NA,AAGAT	NA,1	NA,-inf	NA,inf	NA,1.60166	0.000550252	0.00132937
2	chr4:151182504:T:C	151182504	C,NA	T,NA	1,NA	-inf,NA	inf,NA	2.37979,NA	0.000542792	0.00127067
2	chr4:151228195:T:C	151228195	C,C	T,T	1,1	-inf,-inf	inf,inf	2.52946,0.938224	0.000537734	0.00124058
2	chr4:152046175:G:C	152046175	C,C	G,G	1,1	inf,inf	inf,inf	0.169253,2.32264	0.000537305	0.00127138
2	chr4:151254940:A:G	151254940	G,G	A,A	1,1	inf,inf	inf,inf	2.52498,0.698683	0.000533805	0.00123297
2	chr4:152292255:C:T	152292255	T,T	C,C	1,1	-inf,inf	inf,inf	1.07028,1.61575	0.000530426	0.00137544
2	chr4:151799458:A:G	151799458	G,G	A,A	1,1	-inf,-inf	inf,inf	2.4168,2.47774	0.000530259	0.0012465
2	chr4:151307173:T:C	151307173	C,C	T,T	1,1	-inf,-inf	inf,inf	3.41057,1.57651	0.000528299	0.00118202
2	chr4:151802688:A:G	151802688	G,G	A,A	1,1	-inf,-inf	inf,inf	2.33039,2.51017	0.000525147	0.00123713
2	chr4:151391989:A:G	151391989	NA,G	NA,A	NA,1	NA,-inf	NA,inf	NA,1.19824	0.000520769	0.00126234
2	chr4:152230450:T:C	152230450	C,C	T,T	1,1	-inf,-inf	inf,inf	1.21887,1.46483	0.00051744	0.00114526
2	chr4:151861487:T:C	151861487	C,C	T,T	1,1	-inf,-inf	inf,inf	1.97926,0.503416	0.000515883	0.00113367
2	chr4:151071819:C:T	151071819	NA,T	NA,C	NA,1	NA,inf	NA,inf	NA,1.54665	0.000512188	0.00123433
2	chr4:151408065:G:A	151408065	A,NA	G,NA	1,NA	inf,NA	inf,NA	2.42666,NA	0.000504301	0.00125667
2	chr4:151986548:G:A	151986548	A,A	G,G	1,1	inf,inf	inf,inf	2.32859,0.538269	0.000502003	0.00136488
2	chr4:151955330:G:A	151955330	NA,A	NA,G	NA,1	NA,inf	NA,inf	NA,1.52259	0.000500442	0.00120919
2	chr4:151666554:C:T	151666554	NA,T	NA,C	NA,1	NA,inf	NA,inf	NA,1.23129	0.000498223	0.00124119
2	chr4:151649235:T:G	151649235	NA,G	NA,T	NA,1	NA,-inf	NA,inf	NA,1.65791	0.000492719	0.0012174
2	chr4:150975966:A:G	150975966	NA,G	NA,A	NA,1	NA,-inf	NA,inf	NA,1.49729	0.000492458	0.00118993
2	chr4:152188213:C:T	152188213	T,T	C,C	1,1	inf,inf	inf,inf	0.566491,2.08543	0.000491026	0.00121409
2	chr4:151798096:A:G	151798096	G,G	A,A	1,1	-inf,-inf	inf,inf	2.44935,2.41129	0.00048393	0.00113646
2	chr4:151307105:G:A	151307105	A,A	G,G	1,1	-inf,-inf	inf,inf	3.43196,1.6631	0.000478435	0.00107907
2	chr4:151646770:T:A	151646770	NA,A	NA,T	NA,1	NA,-inf	NA,inf	NA,1.6331	0.000472885	0.00116805
2	chr4:151332289:A:G	151332289	NA,G	NA,A	NA,1	NA,-inf	NA,inf	NA,1.2657	0.000465852	0.00113362
2	chr4:150711678:C:G	150711678	G,NA	C,NA	1,NA	-inf,NA	inf,NA	1.98003,NA	0.000455727	0.00107192
2	chr4:152206434:T:C	152206434	C,C	T,T	1,1	-inf,-inf	inf,inf	0.826006,1.8873	0.000450749	0.00104056
2	chr4:151426466:G:A	151426466	NA,A	NA,G	NA,1	NA,-inf	NA,inf	NA,1.10866	0.000449834	0.00108975
2	chr4:151840685:C:T	151840685	NA,T	NA,C	NA,1	NA,inf	NA,inf	NA,1.26891	0.000446172	0.00110395
2	chr4:151637486:C:T	151637486	T,NA	C,NA	1,NA	-inf,NA	inf,NA	0.866853,NA	0.000445821	0.00104086
2	chr4:151839830:C:T	151839830	NA,T	NA,C	NA,1	NA,inf	NA,inf	NA,1.26647	0.000444181	0.00109899
2	chr4:152282823:C:T	152282823	T,NA	C,NA	1,NA	inf,NA	inf,NA	1.66201,NA	0.000443734	0.00117584
2	chr4:152233639:T:C	152233639	C,C	T,T	1,1	-inf,-inf	inf,inf	0.904707,1.7203	0.000440868	0.00100155
2	chr4:151429038:C:T	151429038	NA,T	NA,C	NA,1	NA,-inf	NA,inf	NA,1.18754	0.000439573	0.00106803
2	chr4:151725538:G:A	151725538	A,NA	G,NA	1,NA	inf,NA	inf,NA	0.941094,NA	0.000439344	0.00107981
2	chr4:151801813:T:C	151801813	C,C	T,T	1,1	-inf,-inf	inf,inf	2.31043,2.41966	0.000438083	0.00103233
2	chr4:151283452:G:A	151283452	A,A	G,G	1,1	inf,inf	inf,inf	2.57419,0.454886	0.000434107	0.00099749
2	chr4:151938894:T:A	151938894	NA,A	NA,T	NA,1	NA,-inf	NA,inf	NA,1.34076	0.000429065	0.00103816
2	chr4:152300417:G:A	152300417	A,A	G,G	1,1	-inf,inf	inf,inf	1.34574,1.18038	0.000428596	0.00111595
2	chr4:151363829:TA:T	151363829	NA,T	NA,TA	NA,1	NA,-inf	NA,inf	NA,1.4743	0.000427322	0.00104195
2	chr4:151353236:A:C	151353236	NA,C	NA,A	NA,1	NA,-inf	NA,inf	NA,1.47405	0.000424514	0.00103492
2	chr4:151813047:A:G	151813047	NA,G	NA,A	NA,1	NA,inf	NA,inf	NA,1.40403	0.000423605	0.00104877
2	chr4:152300205:T:C	152300205	C,C	T,T	1,1	-inf,inf	inf,inf	1.37032,1.14728	0.000423316	0.00110306
2	chr4:151444287:T:G	151444287	NA,G	NA,T	NA,1	NA,-inf	NA,inf	NA,1.16501	0.00042175	0.0010246
2	chr4:151798959:T:C	151798959	C,C	T,T	1,1	-inf,inf	inf,inf	0.882161,1.8087	0.00042032	0.00104921
2	chr4:151963840:C:T	151963840	NA,T	NA,C	NA,1	NA,-inf	NA,inf	NA,1.22895	0.00042031	0.00101092
2	chr4:152281392:G:A	152281392	A,NA	G,NA	1,NA	inf,NA	inf,NA	1.62718,NA	0.000415753	0.00110021
2	chr4:151609301:G:A	151609301	A,NA	G,NA	1,NA	-inf,NA	inf,NA	0.833926,NA	0.000414789	0.0009692
2	chr4:151310217:A:G	151310217	G,NA	A,NA	1,NA	-inf,NA	inf,NA	3.46666,NA	0.000414635	0.00090715
2	chr4:152041249:A:T	152041249	NA,T	NA,A	NA,1	NA,-inf	NA,inf	NA,1.37565	0.000411213	0.00100152
2	chr4:152283948:A:G	152283948	G,NA	A,NA	1,NA	inf,NA	inf,NA	1.62053,NA	0.000411197	0.00108818
2	chr4:152121125:C:T	152121125	NA,T	NA,C	NA,1	NA,-inf	NA,inf	NA,1.30047	0.000409517	0.000990202
2	chr4:151056798:T:C	151056798	NA,C	NA,T	NA,1	NA,-inf	NA,inf	NA,1.3988	0.00040777	0.00098534
2	chr4:151344731:C:T	151344731	NA,T	NA,C	NA,1	NA,-inf	NA,inf	NA,1.45262	0.000406578	0.00099089
2	chr4:151985804:A:T	151985804	NA,T	NA,A	NA,1	NA,inf	NA,inf	NA,1.33405	0.000406139	0.000977794
2	chr4:152120858:T:TA	152120858	NA,TA	NA,T	NA,1	NA,-inf	NA,inf	NA,1.29932	0.00040264	0.000974086
2	chr4:151367751:G:A	151367751	A,A	G,G	1,1	-inf,inf	inf,inf	1.19709,1.27775	0.000397623	0.000747653
2	chr4:151253321:C:T	151253321	NA,T	NA,C	NA,1	NA,-inf	NA,inf	NA,1.41379	0.000395915	0.000956179
2	chr4:151986758:G:A	151986758	A,A	G,G	1,1	inf,inf	inf,inf	2.19828,0.743057	0.000395408	0.00107969
2	chr4:152040948:G:A	152040948	NA,A	NA,G	NA,1	NA,-inf	NA,inf	NA,1.31478	0.000394758	0.000951578
2	chr4:152150992:C:T	152150992	NA,T	NA,C	NA,1	NA,-inf	NA,inf	NA,1.28971	0.000394183	0.000953568
2	chr4:151311577:G:A	151311577	A,A	G,G	1,1	-inf,-inf	inf,inf	3.38064,1.41275	0.000392771	0.000878897
2	chr4:151343813:G:A	151343813	NA,A	NA,G	NA,1	NA,-inf	NA,inf	NA,1.14329	0.000392373	0.000954226
2	chr4:152280084:A:G	152280084	G,NA	A,NA	1,NA	inf,NA	inf,NA	1.59231,NA	0.000391167	0.00103277
2	chr4:151336483:G:A	151336483	NA,A	NA,G	NA,1	NA,-inf	NA,inf	NA,1.42881	0.000390903	0.000952586
2	chr4:151346239:T:C	151346239	NA,C	NA,T	NA,1	NA,-inf	NA,inf	NA,1.42866	0.000390257	0.00095098
2	chr4:151354391:C:G	151354391	NA,G	NA,C	NA,1	NA,-inf	NA,inf	NA,1.42856	0.000390209	0.000950862
2	chr4:151354924:T:C	151354924	NA,C	NA,T	NA,1	NA,-inf	NA,inf	NA,1.42856	0.000390209	0.000950862
2	chr4:151197141:C:T	151197141	T,T	C,C	1,1	-inf,-inf	inf,inf	2.2232,1.02736	0.000390123	0.000926445
2	chr4:151347193:GT:G	151347193	NA,G	NA,GT	NA,1	NA,-inf	NA,inf	NA,1.42631	0.000388738	0.000947263
2	chr4:151354773:T:C	151354773	NA,C	NA,T	NA,1	NA,-inf	NA,inf	NA,1.42566	0.0003883	0.000946192
2	chr4:151335033:G:A	151335033	NA,A	NA,G	NA,1	NA,-inf	NA,inf	NA,1.42386	0.00038742	0.000944039
2	chr4:151947620:C:G	151947620	NA,G	NA,C	NA,1	NA,-inf	NA,inf	NA,1.28087	0.000385978	0.000933721
2	chr4:151945797:C:T	151945797	NA,T	NA,C	NA,1	NA,-inf	NA,inf	NA,1.28087	0.000385978	0.000933721
2	chr4:151945102:G:T	151945102	NA,T	NA,G	NA,1	NA,-inf	NA,inf	NA,1.28087	0.000385978	0.000933721
2	chr4:151947548:G:T	151947548	NA,T	NA,G	NA,1	NA,-inf	NA,inf	NA,1.28087	0.000385978	0.000933721
2	chr4:151942450:A:T	151942450	NA,T	NA,A	NA,1	NA,-inf	NA,inf	NA,1.28074	0.000385889	0.000933504
2	chr4:151246891:C:T	151246891	NA,T	NA,C	NA,1	NA,-inf	NA,inf	NA,1.39371	0.000383038	0.000925012
2	chr4:151459758:C:G	151459758	NA,G	NA,C	NA,1	NA,-inf	NA,inf	NA,1.11429	0.000382925	0.000929989
2	chr4:152262732:A:C	152262732	C,C	A,A	1,1	-inf,inf	inf,inf	1.43993,1.22099	0.000382036	0.00102047
2	chr4:152070913:A:T	152070913	T,NA	A,NA	1,NA	inf,NA	inf,NA	1.10376,NA	0.000381756	0.000949947
2	chr4:151943369:A:G	151943369	NA,G	NA,A	NA,1	NA,-inf	NA,inf	NA,1.26971	0.000378486	0.00091556
2	chr4:151390587:C:T	151390587	NA,T	NA,C	NA,1	NA,-inf	NA,inf	NA,1.05833	0.000377949	0.000916845
2	chr4:151612822:AT:A	151612822	NA,A	NA,AT	NA,1	NA,inf	NA,inf	NA,1.11143	0.00037688	0.000924431
2	chr4:151853280:C:T	151853280	NA,T	NA,C	NA,1	NA,-inf	NA,inf	NA,1.39529	0.000373314	0.00090174
2	chr4:151507320:C:T	151507320	NA,T	NA,C	NA,1	NA,-inf	NA,inf	NA,1.09211	0.000367342	0.000892028
2	chr4:151097189:A:C	151097189	C,C	A,A	1,1	-inf,-inf	inf,inf	2.37452,0.739958	0.000364862	0.000857651
2	chr4:151891841:G:A	151891841	NA,A	NA,G	NA,1	NA,inf	NA,inf	NA,1.43149	0.000364534	0.000886356
2	chr4:152046270:G:C	152046270	C,C	G,G	1,1	inf,inf	inf,inf	0.418046,1.89743	0.000364155	0.000826857
2	chr4:151799218:C:T	151799218	T,T	C,C	1,1	-inf,inf	inf,inf	0.847199,1.75682	0.000362877	0.000905349
2	chr4:152277090:G:A	152277090	A,NA	G,NA	1,NA	inf,NA	inf,NA	1.55078,NA	0.000360537	0.000950849
2	chr4:151100699:G:C	151100699	C,C	G,G	1,1	-inf,-inf	inf,inf	2.38831,0.717565	0.000359355	0.000844579
2	chr4:151946096:T:G	151946096	NA,G	NA,T	NA,1	NA,-inf	NA,inf	NA,1.13873	0.000359258	0.000864006
2	chr4:151913739:T:G	151913739	NA,G	NA,T	NA,1	NA,-inf	NA,inf	NA,1.14132	0.000358988	0.000863441
2	chr4:151935894:T:G	151935894	NA,G	NA,T	NA,1	NA,-inf	NA,inf	NA,1.23995	0.000358692	0.000867587
2	chr4:152251195:T:C	152251195	C,NA	T,NA	1,NA	inf,NA	inf,NA	1.49991,NA	0.000357785	0.000938256
2	chr4:151184450:C:T	151184450	NA,T	NA,C	NA,1	NA,inf	NA,inf	NA,1.36002	0.000357678	0.000861606
2	chr4:152161520:C:T	152161520	NA,T	NA,C	NA,1	NA,-inf	NA,inf	NA,1.23034	0.000353928	0.0008559
2	chr4:152287615:C:T	152287615	T,NA	C,NA	1,NA	inf,NA	inf,NA	1.53427,NA	0.000352806	0.000930379
2	chr4:151938200:G:A	151938200	NA,A	NA,G	NA,1	NA,-inf	NA,inf	NA,1.12951	0.000352143	0.000846872
2	chr4:151477468:G:GT	151477468	NA,GT	NA,G	NA,1	NA,-inf	NA,inf	NA,1.07574	0.000351327	0.000853057
2	chr4:151941516:G:A	151941516	NA,A	NA,G	NA,1	NA,-inf	NA,inf	NA,1.12809	0.000351237	0.000844691
2	chr4:151215720:G:A	151215720	A,A	G,G	1,1	-inf,-inf	inf,inf	2.43934,0.656765	0.000349701	0.000821175
2	chr4:151947155:G:A	151947155	NA,A	NA,G	NA,1	NA,-inf	NA,inf	NA,1.12548	0.000349579	0.000840701
2	chr4:151289224:A:G	151289224	NA,G	NA,A	NA,1	NA,inf	NA,inf	NA,1.35313	0.000349085	0.000840837
2	chr4:151684297:A:G	151684297	G,G	A,A	1,1	-inf,-inf	inf,inf	2.82702,2.35351	0.000348901	0.00081608
2	chr4:151515179:TATAAAC:T	151515179	NA,T	NA,TATAAAC	NA,1	NA,inf	NA,inf	NA,1.06586	0.000348293	0.000853892
2	chr4:151242436:G:A	151242436	A,NA	G,NA	1,NA	-inf,NA	inf,NA	0.80937,NA	0.000347862	0.00081078
2	chr4:152158070:G:A	152158070	A,NA	G,NA	1,NA	inf,NA	inf,NA	1.10508,NA	0.000347064	0.000845206
2	chr4:151087491:A:G	151087491	G,G	A,A	1,1	inf,inf	inf,inf	0.6169,0.992355	0.000346412	0.000535482
2	chr4:151802369:A:T	151802369	T,T	A,A	1,1	-inf,-inf	inf,inf	2.90433,2.03111	0.000344535	0.00079867
2	chr4:150712903:G:A	150712903	NA,A	NA,G	NA,1	NA,-inf	NA,inf	NA,1.16981	0.000344428	0.000827523
2	chr4:151820596:A:T	151820596	NA,T	NA,A	NA,1	NA,inf	NA,inf	NA,1.1162	0.00033712	0.000807274
2	chr4:151013447:G:A	151013447	A,A	G,G	1,1	inf,inf	inf,inf	0.396669,0.940607	0.000335247	0.000628607
2	chr4:152297440:T:C	152297440	C,C	T,T	1,1	-inf,inf	inf,inf	0.996831,1.42373	0.000334897	0.000864574
2	chr4:151761589:T:C	151761589	NA,C	NA,T	NA,1	NA,-inf	NA,inf	NA,1.27424	0.000333737	0.000803158
2	chr4:151763281:A:G	151763281	NA,G	NA,A	NA,1	NA,-inf	NA,inf	NA,1.27144	0.000331705	0.000798251
2	chr4:151353032:G:T	151353032	NA,T	NA,G	NA,1	NA,-inf	NA,inf	NA,1.32825	0.000331139	0.000806342
2	chr4:151355197:T:C	151355197	NA,C	NA,T	NA,1	NA,-inf	NA,inf	NA,1.32804	0.000331039	0.000806096
2	chr4:151705266:T:C	151705266	NA,C	NA,T	NA,1	NA,-inf	NA,inf	NA,1.27807	0.000327486	0.000789864
2	chr4:151140197:G:A	151140197	A,A	G,G	1,1	-inf,-inf	inf,inf	2.21723,0.82699	0.000327392	0.000771121
2	chr4:151333311:A:G	151333311	G,G	A,A	1,1	-inf,-inf	inf,inf	3.32007,0.337128	0.000325468	0.00070089
2	chr4:151939723:T:C	151939723	NA,C	NA,T	NA,1	NA,-inf	NA,inf	NA,1.03999	0.000325024	0.000781594
2	chr4:152187768:T:C	152187768	NA,C	NA,T	NA,1	NA,inf	NA,inf	NA,1.14214	0.000324263	0.000791019
2	chr4:151095692:A:G	151095692	G,G	A,A	1,1	inf,inf	inf,inf	0.572884,1.01519	0.000320434	0.000501301
2	chr4:151989802:G:A	151989802	NA,A	NA,G	NA,1	NA,inf	NA,inf	NA,1.2446	0.000319956	0.000772411
2	chr4:150752246:A:C	150752246	C,C	A,A	1,1	inf,inf	inf,inf	2.36667,1.70534	0.000319487	0.000836791
2	chr4:151909211:C:A	151909211	NA,A	NA,C	NA,1	NA,-inf	NA,inf	NA,1.29204	0.000317111	0.000768556
2	chr4:151928035:C:G	151928035	NA,G	NA,C	NA,1	NA,-inf	NA,inf	NA,1.07204	0.000316365	0.000760892
2	chr4:152039831:G:A	152039831	A,A	G,G	1,1	inf,inf	inf,inf	0.0855263,2.19601	0.000315949	0.000761308
2	chr4:151389785:T:C	151389785	C,NA	T,NA	1,NA	-inf,NA	inf,NA	0.726999,NA	0.000314717	0.000737732
2	chr4:151690375:C:T	151690375	T,NA	C,NA	1,NA	inf,NA	inf,NA	1.64876,NA	0.000312369	0.000586621
2	chr4:151859731:T:C	151859731	NA,C	NA,T	NA,1	NA,-inf	NA,inf	NA,1.16129	0.000310397	0.000745178
2	chr4:152260808:A:G	152260808	G,G	A,A	1,1	-inf,inf	inf,inf	1.39546,1.14828	0.000310333	0.000827413
2	chr4:151857970:A:G	151857970	NA,G	NA,A	NA,1	NA,-inf	NA,inf	NA,1.15736	0.000308317	0.000740188
2	chr4:151834845:C:G	151834845	G,NA	C,NA	1,NA	-inf,NA	inf,NA	1.97738,NA	0.000306784	0.000722528
2	chr4:151182302:T:C	151182302	C,NA	T,NA	1,NA	inf,NA	inf,NA	0.86859,NA	0.000305464	0.000449
2	chr4:151538862:G:A	151538862	NA,A	NA,G	NA,1	NA,-inf	NA,inf	NA,1.37346	0.000305212	0.000750098
2	chr4:152046805:G:A	152046805	NA,A	NA,G	NA,1	NA,inf	NA,inf	NA,1.28605	0.000302991	0.000737793
2	chr4:152132768:G:A	152132768	NA,A	NA,G	NA,1	NA,-inf	NA,inf	NA,1.13459	0.000301985	0.000730134
2	chr4:151823967:A:G	151823967	NA,G	NA,A	NA,1	NA,inf	NA,inf	NA,1.24489	0.000300395	0.000724798
2	chr4:152012935:A:G	152012935	NA,G	NA,A	NA,1	NA,-inf	NA,inf	NA,1.17644	0.000299418	0.000722276
2	chr4:152298790:G:A	152298790	A,NA	G,NA	1,NA	-inf,NA	inf,NA	1.62213,NA	0.00029682	0.000722186
2	chr4:151217669:T:C	151217669	C,C	T,T	1,1	inf,inf	inf,inf	2.04683,0.809782	0.00029672	0.000665806
2	chr4:151861883:T:C	151861883	C,C	T,T	1,1	inf,inf	inf,inf	2.08953,1.18113	0.000296393	0.000890916
2	chr4:152134233:C:G	152134233	NA,G	NA,C	NA,1	NA,-inf	NA,inf	NA,1.12109	0.000295044	0.000713316
2	chr4:151521555:C:T	151521555	NA,T	NA,C	NA,1	NA,inf	NA,inf	NA,0.975162	0.000294542	0.000721323
2	chr4:152124078:T:C	152124078	NA,C	NA,T	NA,1	NA,-inf	NA,inf	NA,1.11868	0.000293827	0.000710368
2	chr4:152056612:G:T	152056612	NA,T	NA,G	NA,1	NA,-inf	NA,inf	NA,1.17204	0.0002935	0.000713333
2	chr4:151502519:G:A	151502519	NA,A	NA,G	NA,1	NA,inf	NA,inf	NA,0.972373	0.000293039	0.000717617
2	chr4:152271312:A:T	152271312	T,T	A,A	1,1	-inf,inf	inf,inf	1.33708,1.18761	0.000292355	0.000779468
2	chr4:151711249:T:C	151711249	NA,C	NA,T	NA,1	NA,-inf	NA,inf	NA,0.935613	0.000291864	0.000710631
2	chr4:152264483:T:A	152264483	A,A	T,T	1,1	-inf,inf	inf,inf	1.27581,1.23685	0.000291143	0.000773695
2	chr4:152185701:G:A	152185701	A,A	G,G	1,1	inf,inf	inf,inf	0.7474,1.61384	0.000289778	0.000719692
2	chr4:151172914:G:T	151172914	T,T	G,G	1,1	-inf,-inf	inf,inf	2.28765,0.684351	0.000289096	0.000679714
2	chr4:151802445:A:G	151802445	G,G	A,A	1,1	-inf,-inf	inf,inf	2.82793,1.96463	0.000288368	0.000669437
2	chr4:152281549:C:T	152281549	T,T	C,C	1,1	inf,-inf	inf,inf	1.67955,1.20595	0.000285745	0.000803931
2	chr4:151950077:A:G	151950077	G,G	A,A	1,1	inf,inf	inf,inf	2.85885,0.236582	0.000285299	0.000699517
2	chr4:151918530:C:T	151918530	NA,T	NA,C	NA,1	NA,-inf	NA,inf	NA,1.01548	0.000285277	0.000686084
2	chr4:152142282:C:T	152142282	NA,T	NA,C	NA,1	NA,-inf	NA,inf	NA,1.15123	0.000284073	0.000682813
2	chr4:151493813:G:A	151493813	NA,A	NA,G	NA,1	NA,inf	NA,inf	NA,0.954024	0.000283364	0.000693765
2	chr4:151982584:A:T	151982584	NA,T	NA,A	NA,1	NA,inf	NA,inf	NA,1.11291	0.000279836	0.000673043
2	chr4:150767048:C:T	150767048	T,NA	C,NA	1,NA	inf,NA	inf,NA	1.31057,NA	0.00027905	0.000689074
2	chr4:151870827:C:G	151870827	NA,G	NA,C	NA,1	NA,inf	NA,inf	NA,0.993669	0.000278735	0.000678659
2	chr4:152142856:G:A	152142856	NA,A	NA,G	NA,1	NA,-inf	NA,inf	NA,1.08734	0.000278478	0.000673159
2	chr4:151237214:C:T	151237214	T,T	C,C	1,1	inf,inf	inf,inf	1.95229,0.840238	0.00027787	0.000625241
2	chr4:152221237:C:T	152221237	T,NA	C,NA	1,NA	-inf,NA	inf,NA	1.57518,NA	0.000277288	0.000662687
2	chr4:151819596:C:G	151819596	NA,G	NA,C	NA,1	NA,-inf	NA,inf	NA,0.944133	0.000276689	0.00067056
2	chr4:151819155:T:A	151819155	NA,A	NA,T	NA,1	NA,-inf	NA,inf	NA,0.943552	0.000276391	0.000669835
2	chr4:151818451:A:G	151818451	NA,G	NA,A	NA,1	NA,-inf	NA,inf	NA,0.941277	0.00027527	0.00066711
2	chr4:151829396:C:T	151829396	NA,T	NA,C	NA,1	NA,inf	NA,inf	NA,1.1945	0.000274941	0.000663282
2	chr4:151888641:AAG:A	151888641	NA,A	NA,AAG	NA,1	NA,inf	NA,inf	NA,1.24051	0.00027437	0.000666206
2	chr4:151821450:G:A	151821450	NA,A	NA,G	NA,1	NA,-inf	NA,inf	NA,0.939032	0.000274133	0.000664347
2	chr4:152029769:G:T	152029769	NA,T	NA,G	NA,1	NA,inf	NA,inf	NA,1.20252	0.000273532	0.00066453
2	chr4:152278087:T:A	152278087	A,A	T,T	1,1	inf,-inf	inf,inf	1.68921,1.17254	0.00027338	0.000769428
2	chr4:151966971:G:A	151966971	A,A	G,G	1,1	inf,inf	inf,inf	2.43939,0.506718	0.000273051	0.000675585
2	chr4:150805836:G:C	150805836	C,NA	G,NA	1,NA	inf,NA	inf,NA	1.84873,NA	0.000272928	0.000679228
2	chr4:151881171:T:C	151881171	NA,C	NA,T	NA,1	NA,-inf	NA,inf	NA,0.924112	0.000272605	0.000655189
2	chr4:151268383:T:C	151268383	NA,C	NA,T	NA,1	NA,-inf	NA,inf	NA,1.17648	0.000272423	0.000657479
2	chr4:152051287:G:A	152051287	A,A	G,G	1,1	-inf,-inf	inf,inf	1.33819,1.17436	0.00027233	0.000641612
2	chr4:151466545:G:A	151466545	NA,A	NA,G	NA,1	NA,-inf	NA,inf	NA,1.51228	0.000271642	0.000661329
2	chr4:151218182:C:T	151218182	T,T	C,C	1,1	inf,inf	inf,inf	1.98325,0.82373	0.000271262	0.000609863
2	chr4:152262023:A:G	152262023	G,G	A,A	1,1	-inf,inf	inf,inf	1.37905,1.08569	0.000270947	0.000721566
2	chr4:152056584:C:T	152056584	T,NA	C,NA	1,NA	-inf,NA	inf,NA	1.58792,NA	0.000270702	0.000626008
2	chr4:151539736:A:C	151539736	NA,C	NA,A	NA,1	NA,-inf	NA,inf	NA,1.22478	0.000270689	0.000652648
2	chr4:151392930:T:G	151392930	NA,G	NA,T	NA,1	NA,inf	NA,inf	NA,0.948696	0.000270255	0.000662925
2	chr4:151310036:C:A	151310036	NA,A	NA,C	NA,1	NA,-inf	NA,inf	NA,0.884103	0.000269414	0.000647322
2	chr4:151817493:C:A	151817493	A,A	C,C	1,1	-inf,-inf	inf,inf	0.978466,1.99258	0.000269396	0.000643173
2	chr4:150729909:A:C	150729909	NA,C	NA,A	NA,1	NA,-inf	NA,inf	NA,1.18124	0.00026905	0.000657127
2	chr4:151710049:C:T	151710049	NA,T	NA,C	NA,1	NA,-inf	NA,inf	NA,0.890398	0.000268685	0.000653929
2	chr4:151223813:C:T	151223813	T,T	C,C	1,1	inf,inf	inf,inf	1.9452,0.860391	0.000267754	0.000603206
2	chr4:151766593:G:A	151766593	NA,A	NA,G	NA,1	NA,-inf	NA,inf	NA,1.13213	0.000267666	0.000646559
2	chr4:151799318:T:C	151799318	C,C	T,T	1,1	-inf,inf	inf,inf	0.882863,1.5701	0.000267148	0.000663281
2	chr4:150832263:T:C	150832263	NA,C	NA,T	NA,1	NA,-inf	NA,inf	NA,1.17769	0.000266888	0.000651836
2	chr4:151533271:C:A	151533271	NA,A	NA,C	NA,1	NA,inf	NA,inf	NA,0.922184	0.000266744	0.00065276
2	chr4:151883926:C:T	151883926	T,NA	C,NA	1,NA	inf,NA	inf,NA	0.92098,NA	0.000266159	0.000669433
2	chr4:152072241:G:A	152072241	NA,A	NA,G	NA,1	NA,inf	NA,inf	NA,1.17549	0.0002648	0.00064314
2	chr4:152218046:G:A	152218046	A,NA	G,NA	1,NA	inf,NA	inf,NA	1.09893,NA	0.000263387	0.000650247
2	chr4:151546010:G:C	151546010	NA,C	NA,G	NA,1	NA,-inf	NA,inf	NA,1.15572	0.000261034	0.00062939
2	chr4:150726713:T:C	150726713	C,NA	T,NA	1,NA	inf,NA	inf,NA	0.798767,NA	0.000261025	0.00063837
2	chr4:151805854:C:G	151805854	G,G	C,C	1,1	inf,-inf	inf,inf	0.321078,1.02845	0.000260925	0.000522545
2	chr4:151744372:G:A	151744372	A,A	G,G	1,1	-inf,inf	inf,inf	1.82573,0.446603	0.000260236	0.000580574
2	chr4:151870761:C:T	151870761	NA,T	NA,C	NA,1	NA,inf	NA,inf	NA,0.9522	0.00025895	0.00063026
2	chr4:150733394:A:G	150733394	NA,G	NA,A	NA,1	NA,-inf	NA,inf	NA,1.15733	0.000258851	0.000632062
2	chr4:151179231:T:C	151179231	NA,C	NA,T	NA,1	NA,-inf	NA,inf	NA,1.11701	0.000258602	0.000624585
2	chr4:150770887:G:A	150770887	A,NA	G,NA	1,NA	inf,NA	inf,NA	1.81301,NA	0.000258336	0.000642607
2	chr4:150746806:G:A	150746806	NA,A	NA,G	NA,1	NA,-inf	NA,inf	NA,1.15076	0.000256371	0.000625834
2	chr4:152161096:A:G	152161096	NA,G	NA,A	NA,1	NA,inf	NA,inf	NA,0.895348	0.000256264	0.000617851
2	chr4:151722237:T:A	151722237	NA,A	NA,T	NA,1	NA,-inf	NA,inf	NA,0.862947	0.000256163	0.000623233
2	chr4:152093761:T:C	152093761	C,NA	T,NA	1,NA	-inf,NA	inf,NA	1.01603,NA	0.000256043	0.000607237
2	chr4:151221800:G:A	151221800	A,A	G,G	1,1	inf,inf	inf,inf	1.93629,0.837639	0.000255421	0.000575403
2	chr4:151859314:C:T	151859314	NA,T	NA,C	NA,1	NA,-inf	NA,inf	NA,1.04662	0.000255375	0.000613123
2	chr4:151351429:T:C	151351429	NA,C	NA,T	NA,1	NA,inf	NA,inf	NA,1.18734	0.000254997	0.000614114
2	chr4:151222227:C:T	151222227	T,T	C,C	1,1	inf,inf	inf,inf	1.93862,0.831253	0.000254147	0.00057245
2	chr4:151221516:G:A	151221516	A,A	G,G	1,1	inf,inf	inf,inf	1.94435,0.824302	0.000254036	0.000572079
2	chr4:151222373:C:T	151222373	T,T	C,C	1,1	inf,inf	inf,inf	1.94674,0.815993	0.000252289	0.000568041
2	chr4:151706216:A:T	151706216	NA,T	NA,A	NA,1	NA,-inf	NA,inf	NA,1.04217	0.000252124	0.000607925
2	chr4:151722820:C:T	151722820	T,T	C,C	1,1	-inf,-inf	inf,inf	1.79946,1.64155	0.000252005	0.000563999
2	chr4:151267320:G:A	151267320	A,A	G,G	1,1	inf,inf	inf,inf	7.02299,0.369956	0.000250598	0.00119415
2	chr4:151156344:G:A	151156344	NA,A	NA,G	NA,1	NA,-inf	NA,inf	NA,0.872157	0.000250398	0.000604287
2	chr4:152271058:G:A	152271058	A,A	G,G	1,1	inf,inf	inf,inf	2.06853,0.453163	0.000249645	0.000696649
2	chr4:151719743:G:A	151719743	NA,A	NA,G	NA,1	NA,-inf	NA,inf	NA,0.850738	0.000249525	0.000607073
2	chr4:151226289:G:A	151226289	A,A	G,G	1,1	inf,inf	inf,inf	1.94627,0.807646	0.000249346	0.000561002
2	chr4:151961533:A:T	151961533	T,T	A,A	1,1	inf,inf	inf,inf	2.37704,0.506245	0.000248902	0.000615575
2	chr4:151086049:A:G	151086049	G,G	A,A	1,1	-inf,inf	inf,inf	1.91997,0.0883466	0.000246684	0.000565442
2	chr4:151374492:T:C	151374492	NA,C	NA,T	NA,1	NA,inf	NA,inf	NA,1.1643	0.000246369	0.000593261
2	chr4:151224966:G:A	151224966	A,A	G,G	1,1	inf,inf	inf,inf	1.92249,0.827512	0.000245978	0.000554298
2	chr4:152253248:G:A	152253248	A,A	G,G	1,1	inf,-inf	inf,inf	1.87634,0.452499	0.000245667	0.00065609
2	chr4:151704868:C:T	151704868	NA,T	NA,C	NA,1	NA,-inf	NA,inf	NA,0.841323	0.000245231	0.000596596
2	chr4:151309684:G:C	151309684	NA,C	NA,G	NA,1	NA,inf	NA,inf	NA,0.914518	0.000244768	0.000595349
2	chr4:152187789:T:C	152187789	C,NA	T,NA	1,NA	-inf,NA	inf,NA	1.10827,NA	0.000244442	0.000567309
2	chr4:152050635:C:T	152050635	T,T	C,C	1,1	-inf,-inf	inf,inf	1.32721,1.11928	0.000243686	0.000574029
2	chr4:151019305:C:T	151019305	NA,T	NA,C	NA,1	NA,-inf	NA,inf	NA,1.11923	0.00024364	0.000594706
2	chr4:151964203:A:G	151964203	G,G	A,A	1,1	inf,inf	inf,inf	2.33683,0.531309	0.000242541	0.000599698
2	chr4:151717163:C:T	151717163	NA,T	NA,C	NA,1	NA,-inf	NA,inf	NA,1.02218	0.000242343	0.00058422
2	chr4:151350291:G:A	151350291	NA,A	NA,G	NA,1	NA,-inf	NA,inf	NA,1.13775	0.000241624	0.000587096
2	chr4:151338631:C:T	151338631	NA,T	NA,C	NA,1	NA,-inf	NA,inf	NA,0.852751	0.00024085	0.000583772
2	chr4:151064742:G:C	151064742	NA,C	NA,G	NA,1	NA,-inf	NA,inf	NA,0.969534	0.000240439	0.000580724
2	chr4:151850505:T:G	151850505	NA,G	NA,T	NA,1	NA,-inf	NA,inf	NA,1.12766	0.000240114	0.000579641
2	chr4:151862960:G:A	151862960	A,A	G,G	1,1	inf,inf	inf,inf	2.22732,0.931341	0.000240052	0.000731005
2	chr4:151247840:G:A	151247840	NA,A	NA,G	NA,1	NA,inf	NA,inf	NA,0.842934	0.000239989	0.0005768
2	chr4:151895373:T:C	151895373	NA,C	NA,T	NA,1	NA,-inf	NA,inf	NA,1.1182	0.000239287	0.000579419
2	chr4:151688674:A:C	151688674	C,NA	A,NA	1,NA	-inf,NA	inf,NA	2.32795,NA	0.000238865	0.000550167
2	chr4:151867932:C:T	151867932	NA,T	NA,C	NA,1	NA,-inf	NA,inf	NA,0.795002	0.000238219	0.000572109
2	chr4:151296281:T:C	151296281	C,C	T,T	1,1	inf,inf	inf,inf	6.99154,0.360582	0.000238084	0.00112207
2	chr4:151475201:C:T	151475201	T,NA	C,NA	1,NA	-inf,NA	inf,NA	0.612943,NA	0.000237632	0.00055818
2	chr4:151998047:G:A	151998047	A,A	G,G	1,1	inf,inf	inf,inf	2.07014,0.282143	0.000237285	0.000543061
2	chr4:151847973:A:T	151847973	NA,T	NA,A	NA,1	NA,-inf	NA,inf	NA,1.12011	0.000237246	0.000572706
2	chr4:151162099:T:C	151162099	NA,C	NA,T	NA,1	NA,-inf	NA,inf	NA,1.0636	0.000236867	0.000571984
2	chr4:151803371:G:A	151803371	A,NA	G,NA	1,NA	inf,NA	inf,NA	1.47078,NA	0.000235953	0.000453703
2	chr4:152231794:G:A	152231794	NA,A	NA,G	NA,1	NA,-inf	NA,inf	NA,0.987415	0.000235759	0.000566967
2	chr4:152058662:C:G	152058662	G,NA	C,NA	1,NA	inf,NA	inf,NA	1.50763,NA	0.000234756	0.000569363
2	chr4:151167693:C:T	151167693	T,NA	C,NA	1,NA	inf,NA	inf,NA	0.75935,NA	0.000234603	0.000357654
2	chr4:151800910:G:A	151800910	NA,A	NA,G	NA,1	NA,inf	NA,inf	NA,0.95468	0.000234449	0.000565048
2	chr4:151233424:G:A	151233424	A,A	G,G	1,1	inf,inf	inf,inf	1.87975,0.803212	0.000232872	0.000525192
2	chr4:150779088:T:C	150779088	NA,C	NA,T	NA,1	NA,-inf	NA,inf	NA,1.09019	0.000232352	0.000566979
2	chr4:152037301:G:C	152037301	C,C	G,G	1,1	-inf,-inf	inf,inf	1.37676,1.09978	0.000231846	0.000541291
2	chr4:151283695:T:C	151283695	C,C	T,T	1,1	inf,inf	inf,inf	7.12671,0.196528	0.000230312	0.00116027
2	chr4:151815061:G:A	151815061	NA,A	NA,G	NA,1	NA,inf	NA,inf	NA,0.847357	0.00023011	0.000564693
2	chr4:150992055:C:T	150992055	NA,T	NA,C	NA,1	NA,-inf	NA,inf	NA,1.08253	0.000229979	0.000561115
2	chr4:151281125:GCAGC:G	151281125	G,G	GCAGC,GCAGC	1,1	inf,inf	inf,inf	7.14072,0.189126	0.000229974	0.00116999
2	chr4:151234556:G:A	151234556	A,A	G,G	1,1	-inf,-inf	inf,inf	2.3387,0.550631	0.000229499	0.000538155
2	chr4:152051908:A:C	152051908	NA,C	NA,A	NA,1	NA,inf	NA,inf	NA,1.00197	0.000228981	0.000552136
2	chr4:151355262:A:G	151355262	NA,G	NA,A	NA,1	NA,-inf	NA,inf	NA,1.10287	0.000228757	0.000555711
2	chr4:152255364:T:G	152255364	G,G	T,T	1,1	inf,-inf	inf,inf	1.89481,0.369749	0.00022865	0.000610781
2	chr4:151356331:C:T	151356331	NA,T	NA,C	NA,1	NA,-inf	NA,inf	NA,1.09778	0.000226941	0.000551279
2	chr4:150798379:A:C	150798379	NA,C	NA,A	NA,1	NA,-inf	NA,inf	NA,0.914139	0.000226297	0.000544621
2	chr4:151211736:C:T	151211736	NA,T	NA,C	NA,1	NA,inf	NA,inf	NA,1.0332	0.00022607	0.000543806
2	chr4:152246736:C:T	152246736	T,NA	C,NA	1,NA	-inf,NA	inf,NA	1.42705,NA	0.00022576	0.000609916
2	chr4:151542765:C:T	151542765	NA,T	NA,C	NA,1	NA,inf	NA,inf	NA,0.844728	0.000224519	0.000547092
2	chr4:152299277:G:A	152299277	A,A	G,G	1,1	inf,-inf	inf,inf	2.07417,0.215669	0.000223547	0.000595251
2	chr4:151238205:C:T	151238205	NA,T	NA,C	NA,1	NA,inf	NA,inf	NA,1.09071	0.000223502	0.000538081
2	chr4:151791673:C:T	151791673	NA,T	NA,C	NA,1	NA,inf	NA,inf	NA,1.06554	0.00022313	0.00053809
2	chr4:152085989:T:G	152085989	NA,G	NA,T	NA,1	NA,inf	NA,inf	NA,0.877928	0.000222781	0.000535097
2	chr4:151429370:C:T	151429370	NA,T	NA,C	NA,1	NA,inf	NA,inf	NA,1.09951	0.000222625	0.000536061
2	chr4:151234606:A:T	151234606	T,T	A,A	1,1	-inf,-inf	inf,inf	2.33609,0.531879	0.00022253	0.000521775
2	chr4:151650559:C:T	151650559	NA,T	NA,C	NA,1	NA,inf	NA,inf	NA,1.07401	0.000222513	0.000536543
2	chr4:151256379:A:G	151256379	G,G	A,A	1,1	inf,inf	inf,inf	7.0575,0.295612	0.000221916	0.00109825
2	chr4:151386437:C:A	151386437	NA,A	NA,C	NA,1	NA,-inf	NA,inf	NA,1.17462	0.000221059	0.000536144
2	chr4:151725396:T:A	151725396	A,A	T,T	1,1	-inf,-inf	inf,inf	1.71062,1.53473	0.000220875	0.000490477
2	chr4:151259321:T:G	151259321	NA,G	NA,T	NA,1	NA,inf	NA,inf	NA,1.02123	0.000220223	0.000529795
2	chr4:151346835:T:C	151346835	NA,C	NA,T	NA,1	NA,-inf	NA,inf	NA,0.799585	0.000219225	0.000531161
2	chr4:152228892:G:A	152228892	A,NA	G,NA	1,NA	inf,NA	inf,NA	1.05627,NA	0.000218862	0.000530212
2	chr4:151528162:G:A	151528162	NA,A	NA,G	NA,1	NA,inf	NA,inf	NA,1.0874	0.000218582	0.000526334
2	chr4:152256004:A:G	152256004	G,NA	A,NA	1,NA	-inf,NA	inf,NA	0.888905,NA	0.000218528	0.000512642
2	chr4:152115168:G:A	152115168	NA,A	NA,G	NA,1	NA,inf	NA,inf	NA,0.941268	0.000217161	0.000522794
2	chr4:151402145:C:T	151402145	NA,T	NA,C	NA,1	NA,inf	NA,inf	NA,1.08535	0.000216876	0.000522138
2	chr4:151050782:G:C	151050782	NA,C	NA,G	NA,1	NA,-inf	NA,inf	NA,1.0469	0.000216775	0.000528863
2	chr4:151860893:T:G	151860893	NA,G	NA,T	NA,1	NA,inf	NA,inf	NA,0.994413	0.000216671	0.000522552
2	chr4:151389070:C:T	151389070	NA,T	NA,C	NA,1	NA,-inf	NA,inf	NA,1.17111	0.000216305	0.00052465
2	chr4:151898415:T:A	151898415	A,NA	T,NA	1,NA	inf,NA	inf,NA	0.822742,NA	0.000216119	0.00054245
2	chr4:151426554:T:C	151426554	NA,C	NA,T	NA,1	NA,inf	NA,inf	NA,1.07931	0.0002158	0.000519619
2	chr4:151899311:C:T	151899311	T,NA	C,NA	1,NA	inf,NA	inf,NA	0.818377,NA	0.00021573	0.000541509
2	chr4:151287057:G:A	151287057	A,A	G,G	1,1	inf,inf	inf,inf	7.07294,0.183994	0.000215021	0.00105784
2	chr4:151971556:G:A	151971556	A,NA	G,NA	1,NA	inf,NA	inf,NA	0.772211,NA	0.000214546	0.000378664
2	chr4:151625968:C:T	151625968	NA,T	NA,C	NA,1	NA,-inf	NA,inf	NA,0.781075	0.000213918	0.000518246
2	chr4:152207686:A:C	152207686	NA,C	NA,A	NA,1	NA,-inf	NA,inf	NA,0.871582	0.000213609	0.000514432
2	chr4:151906271:T:C	151906271	NA,C	NA,T	NA,1	NA,-inf	NA,inf	NA,0.767261	0.000211986	0.000510627
2	chr4:151735405:T:C	151735405	NA,C	NA,T	NA,1	NA,inf	NA,inf	NA,1.15625	0.000211739	0.000510638
2	chr4:151726690:T:C	151726690	NA,C	NA,T	NA,1	NA,inf	NA,inf	NA,1.15521	0.000211483	0.000510021
2	chr4:151875092:G:A	151875092	NA,A	NA,G	NA,1	NA,-inf	NA,inf	NA,0.7284	0.000210944	0.00050661
2	chr4:151409280:G:T	151409280	NA,T	NA,G	NA,1	NA,-inf	NA,inf	NA,1.07072	0.000210143	0.000506428
2	chr4:151284126:A:G	151284126	G,G	A,A	1,1	inf,inf	inf,inf	7.0269,0.198988	0.000209643	0.00100636
2	chr4:151252420:AT:A	151252420	A,A	AT,AT	1,1	inf,inf	inf,inf	7.03601,0.186795	0.00020944	0.00100978
2	chr4:151442175:A:G	151442175	NA,G	NA,A	NA,1	NA,inf	NA,inf	NA,1.05928	0.000209151	0.00050358
2	chr4:151253112:A:G	151253112	G,G	A,A	1,1	inf,inf	inf,inf	7.03328,0.187844	0.000208959	0.00100629
2	chr4:151728775:T:C	151728775	NA,C	NA,T	NA,1	NA,inf	NA,inf	NA,1.14521	0.000208525	0.00050288
2	chr4:152021163:A:T	152021163	NA,T	NA,A	NA,1	NA,inf	NA,inf	NA,0.977024	0.000207851	0.000501413
2	chr4:150744639:G:A	150744639	NA,A	NA,G	NA,1	NA,-inf	NA,inf	NA,0.821472	0.000207726	0.000502101
2	chr4:152141552:A:G	152141552	G,G	A,A	1,1	inf,inf	inf,inf	1.01716,1.34499	0.000207215	0.000495705
2	chr4:151863007:A:G	151863007	G,G	A,A	1,1	inf,inf	inf,inf	2.15366,0.908498	0.000207153	0.000626509
2	chr4:151270820:C:T	151270820	T,NA	C,NA	1,NA	-inf,NA	inf,NA	0.593894,NA	0.000207044	0.000485748
2	chr4:151877704:A:G	151877704	NA,G	NA,A	NA,1	NA,-inf	NA,inf	NA,1.01905	0.000206813	0.000500512
2	chr4:151995662:A:G	151995662	G,G	A,A	1,1	inf,inf	inf,inf	1.54103,0.832231	0.000206626	0.00046932
2	chr4:152092796:A:ACC	152092796	NA,ACC	NA,A	NA,1	NA,-inf	NA,inf	NA,1.01489	0.000206131	0.000495317
2	chr4:151898559:G:A	151898559	A,NA	G,NA	1,NA	inf,NA	inf,NA	0.799187,NA	0.000205798	0.000516192
2	chr4:151802569:G:T	151802569	T,T	G,G	1,1	-inf,-inf	inf,inf	2.34982,1.94012	0.000205354	0.000481574
2	chr4:151743673:T:C	151743673	NA,C	NA,T	NA,1	NA,inf	NA,inf	NA,1.13447	0.000205102	0.000494602
2	chr4:152168393:G:A	152168393	NA,A	NA,G	NA,1	NA,inf	NA,inf	NA,0.893432	0.000204891	0.000492867
2	chr4:151874737:C:T	151874737	NA,T	NA,C	NA,1	NA,-inf	NA,inf	NA,0.70782	0.000203541	0.000488799
2	chr4:150944376:C:T	150944376	T,NA	C,NA	1,NA	-inf,NA	inf,NA	1.78232,NA	0.000203022	0.000477345
2	chr4:151746036:T:C	151746036	NA,C	NA,T	NA,1	NA,inf	NA,inf	NA,1.12749	0.000203006	0.00048954
2	chr4:151869983:T:TA	151869983	NA,TA	NA,T	NA,1	NA,-inf	NA,inf	NA,0.705388	0.000202923	0.000487463
2	chr4:150746923:G:C	150746923	NA,C	NA,G	NA,1	NA,-inf	NA,inf	NA,1.003	0.000202706	0.000494071
2	chr4:152116323:C:T	152116323	NA,T	NA,C	NA,1	NA,inf	NA,inf	NA,0.89888	0.000202563	0.000487618
2	chr4:151630509:G:A	151630509	NA,A	NA,G	NA,1	NA,inf	NA,inf	NA,1.01282	0.000202527	0.000488268
2	chr4:151727884:T:A	151727884	NA,A	NA,T	NA,1	NA,inf	NA,inf	NA,1.12519	0.000202329	0.000487904
2	chr4:151365365:A:G	151365365	NA,G	NA,A	NA,1	NA,-inf	NA,inf	NA,0.75369	0.000201859	0.000488934
2	chr4:151357912:G:A	151357912	NA,A	NA,G	NA,1	NA,-inf	NA,inf	NA,0.753414	0.000201327	0.000487638
2	chr4:152298993:C:A	152298993	A,A	C,C	1,1	inf,-inf	inf,inf	2.0675,0.0775681	0.00020021	0.000532223
2	chr4:151285744:G:A	151285744	A,A	G,G	1,1	inf,inf	inf,inf	6.98779,0.195111	0.000199847	0.000944363
2	chr4:152240130:C:T	152240130	T,T	C,C	1,1	-inf,inf	inf,inf	0.844065,1.21786	0.000199473	0.000514581
2	chr4:151746419:T:A	151746419	NA,A	NA,T	NA,1	NA,inf	NA,inf	NA,1.1149	0.000199291	0.000480564
2	chr4:151753240:A:C	151753240	NA,C	NA,A	NA,1	NA,inf	NA,inf	NA,1.1149	0.000199291	0.000480564
2	chr4:152255502:T:C	152255502	C,C	T,T	1,1	inf,-inf	inf,inf	1.81916,0.370298	0.000198955	0.000529958
2	chr4:152270019:C:T	152270019	T,T	C,C	1,1	-inf,inf	inf,inf	1.23413,1.09013	0.000198915	0.000529154
2	chr4:151712693:C:G	151712693	NA,G	NA,C	NA,1	NA,inf	NA,inf	NA,0.992624	0.00019842	0.000478326
2	chr4:151697832:G:A	151697832	NA,A	NA,G	NA,1	NA,inf	NA,inf	NA,0.995233	0.000198309	0.000478094
2	chr4:152113846:G:GAT	152113846	NA,GAT	NA,G	NA,1	NA,inf	NA,inf	NA,0.884097	0.000198233	0.000477186
2	chr4:150956952:A:T	150956952	T,NA	A,NA	1,NA	-inf,NA	inf,NA	1.73586,NA	0.000198003	0.0004653
2	chr4:151333366:C:G	151333366	NA,G	NA,C	NA,1	NA,-inf	NA,inf	NA,0.994671	0.000197475	0.000475979
2	chr4:150991436:T:C	150991436	NA,C	NA,T	NA,1	NA,-inf	NA,inf	NA,0.833084	0.000197445	0.000475166
2	chr4:152039676:A:T	152039676	T,T	A,A	1,1	inf,inf	inf,inf	0.0690157,1.94187	0.000197178	0.000476213
2	chr4:152276984:T:C	152276984	C,C	T,T	1,1	inf,-inf	inf,inf	1.44929,0.818238	0.000196809	0.000519692
2	chr4:151068736:G:A	151068736	NA,A	NA,G	NA,1	NA,-inf	NA,inf	NA,0.949265	0.000196503	0.000473689
2	chr4:152102821:G:A	152102821	NA,A	NA,G	NA,1	NA,inf	NA,inf	NA,0.976146	0.000195963	0.000475224
2	chr4:151285795:A:G	151285795	G,G	A,A	1,1	inf,inf	inf,inf	6.97086,0.188319	0.000195818	0.000917961
2	chr4:152257610:A:T	152257610	T,T	A,A	1,1	-inf,inf	inf,inf	1.35497,0.895818	0.000195275	0.000518399
2	chr4:151287968:T:C	151287968	C,C	T,T	1,1	inf,inf	inf,inf	6.96036,0.197927	0.000195175	0.000911058
2	chr4:151330276:C:CTA	151330276	CTA,CTA	C,C	1,1	-inf,inf	inf,inf	1.19921,1.80473	0.000194744	0.000422885
2	chr4:151885481:T:C	151885481	NA,C	NA,T	NA,1	NA,-inf	NA,inf	NA,0.740828	0.000194338	0.000466862
2	chr4:151970096:C:T	151970096	NA,T	NA,C	NA,1	NA,-inf	NA,inf	NA,0.899553	0.000193834	0.000470099
2	chr4:152023680:G:A	152023680	A,A	G,G	1,1	inf,inf	inf,inf	0.809227,1.10722	0.000193629	0.000401666
2	chr4:151665972:G:A	151665972	NA,A	NA,G	NA,1	NA,inf	NA,inf	NA,0.867813	0.000193584	0.000464839
2	chr4:151990743:G:A	151990743	A,A	G,G	1,1	inf,inf	inf,inf	1.15556,0.344486	0.000193358	0.000390444
2	chr4:151867295:G:A	151867295	NA,A	NA,G	NA,1	NA,-inf	NA,inf	NA,0.677753	0.000193232	0.000464148
2	chr4:151873899:T:C	151873899	NA,C	NA,T	NA,1	NA,-inf	NA,inf	NA,0.677753	0.000193232	0.000464148
2	chr4:152001304:A:G	152001304	G,G	A,A	1,1	inf,inf	inf,inf	1.9181,0.332382	0.000192978	0.000442955
2	chr4:151417023:G:A	151417023	NA,A	NA,G	NA,1	NA,-inf	NA,inf	NA,1.0141	0.000192707	0.000464348
2	chr4:151882717:C:T	151882717	T,T	C,C	1,1	-inf,inf	inf,inf	2.22001,0.0824894	0.000192233	0.000449842
2	chr4:151861890:C:T	151861890	T,T	C,C	1,1	inf,inf	inf,inf	2.14462,0.878776	0.000192182	0.00057963
2	chr4:151752034:T:C	151752034	NA,C	NA,T	NA,1	NA,-inf	NA,inf	NA,0.8371	0.000192117	0.000464625
2	chr4:151291552:T:A	151291552	A,A	T,T	1,1	inf,inf	inf,inf	6.93495,0.193508	0.000191805	0.000881962
2	chr4:152043242:C:T	152043242	T,T	C,C	1,1	-inf,-inf	inf,inf	1.25473,1.16394	0.000191754	0.000442848
2	chr4:151739663:C:G	151739663	NA,G	NA,C	NA,1	NA,inf	NA,inf	NA,1.08841	0.000191717	0.000462273
2	chr4:151279901:G:A	151279901	A,A	G,G	1,1	inf,inf	inf,inf	6.97899,0.152271	0.000191563	0.000901988
2	chr4:151750072:A:G	151750072	NA,G	NA,A	NA,1	NA,inf	NA,inf	NA,1.08461	0.000190663	0.000459722
2	chr4:152110712:C:A	152110712	NA,A	NA,C	NA,1	NA,-inf	NA,inf	NA,0.938988	0.000190365	0.000459026
2	chr4:151325697:G:C	151325697	C,C	G,G	1,1	-inf,inf	inf,inf	1.17186,1.8699	0.000190151	0.000411898
2	chr4:152272064:T:C	152272064	C,C	T,T	1,1	-inf,inf	inf,inf	1.38189,0.879921	0.000189937	0.000505752
2	chr4:152144728:A:G	152144728	NA,G	NA,A	NA,1	NA,inf	NA,inf	NA,0.768248	0.000189526	0.000456962
2	chr4:151413052:G:A	151413052	NA,A	NA,G	NA,1	NA,-inf	NA,inf	NA,1.00139	0.000189053	0.00045553
2	chr4:151970198:C:T	151970198	NA,T	NA,C	NA,1	NA,-inf	NA,inf	NA,0.934248	0.000188992	0.000456509
2	chr4:152001998:A:G	152001998	NA,G	NA,A	NA,1	NA,inf	NA,inf	NA,0.804257	0.000188901	0.000453355
2	chr4:151899441:C:T	151899441	T,NA	C,NA	1,NA	inf,NA	inf,NA	0.75781,NA	0.000188862	0.000473011
2	chr4:151259519:G:T	151259519	T,T	G,G	1,1	inf,inf	inf,inf	6.73587,0.377768	0.000188786	0.000806056
2	chr4:150914842:G:A	150914842	NA,A	NA,G	NA,1	NA,-inf	NA,inf	NA,0.757359	0.000188782	0.000456231
2	chr4:151986540:C:T	151986540	NA,T	NA,C	NA,1	NA,-inf	NA,inf	NA,0.956429	0.000188601	0.000455958
2	chr4:152207888:A:G	152207888	NA,G	NA,A	NA,1	NA,-inf	NA,inf	NA,0.84454	0.000188341	0.000452933
2	chr4:151119661:CT:C	151119661	NA,C	NA,CT	NA,1	NA,-inf	NA,inf	NA,0.957668	0.000188228	0.000458773
2	chr4:151863628:C:T	151863628	NA,T	NA,C	NA,1	NA,inf	NA,inf	NA,0.934184	0.00018804	0.000453577
2	chr4:151309836:A:G	151309836	G,G	A,A	1,1	-inf,inf	inf,inf	0.756936,1.36746	0.000187894	0.000440442
2	chr4:151864209:C:T	151864209	T,T	C,C	1,1	inf,inf	inf,inf	2.17186,0.820949	0.000187465	0.00056753
2	chr4:151068141:T:C	151068141	NA,C	NA,T	NA,1	NA,-inf	NA,inf	NA,0.809031	0.000186939	0.000451176
2	chr4:151511847:T:C	151511847	NA,C	NA,T	NA,1	NA,-inf	NA,inf	NA,0.95932	0.000186694	0.000450181
2	chr4:152051868:A:G	152051868	G,G	A,A	1,1	inf,inf	inf,inf	0.484548,1.75533	0.000186688	0.000451395
2	chr4:151376226:C:T	151376226	NA,T	NA,C	NA,1	NA,-inf	NA,inf	NA,0.705933	0.000186595	0.000451833
2	chr4:151905666:T:C	151905666	C,NA	T,NA	1,NA	inf,NA	inf,NA	0.752744,NA	0.00018654	0.000467143
2	chr4:151620938:C:G	151620938	NA,G	NA,C	NA,1	NA,-inf	NA,inf	NA,0.70467	0.000186078	0.000450555
2	chr4:151627566:C:T	151627566	NA,T	NA,C	NA,1	NA,-inf	NA,inf	NA,0.704684	0.000186074	0.000450544
2	chr4:151974189:T:A	151974189	NA,A	NA,T	NA,1	NA,-inf	NA,inf	NA,0.72115	0.000185885	0.000446791
2	chr4:151845423:A:T	151845423	T,NA	A,NA	1,NA	-inf,NA	inf,NA	0.5028,NA	0.000185666	0.000429761
2	chr4:152098945:G:A	152098945	A,A	G,G	1,1	inf,inf	inf,inf	1.18936,1.2366	0.000185454	0.000445714
2	chr4:151359463:A:T	151359463	NA,T	NA,A	NA,1	NA,-inf	NA,inf	NA,0.704633	0.000185382	0.000448861
2	chr4:151331730:C:G	151331730	NA,G	NA,C	NA,1	NA,inf	NA,inf	NA,0.75909	0.000185053	0.000450549
2	chr4:151694865:A:C	151694865	NA,C	NA,A	NA,1	NA,inf	NA,inf	NA,0.797022	0.000184955	0.0004454
2	chr4:151693084:C:T	151693084	NA,T	NA,C	NA,1	NA,inf	NA,inf	NA,0.796676	0.000184854	0.000445156
2	chr4:151892574:C:T	151892574	T,NA	C,NA	1,NA	inf,NA	inf,NA	0.747022,NA	0.000184802	0.000462841
2	chr4:150787043:C:A	150787043	A,NA	C,NA	1,NA	-inf,NA	inf,NA	1.88299,NA	0.000184579	0.000433588
2	chr4:151696516:A:C	151696516	NA,C	NA,A	NA,1	NA,-inf	NA,inf	NA,0.721379	0.000184285	0.000445947
2	chr4:152300444:C:T	152300444	T,T	C,C	1,1	inf,-inf	inf,inf	2.0232,0.0770491	0.000184281	0.00048896
2	chr4:152058098:T:C	152058098	C,C	T,T	1,1	-inf,-inf	inf,inf	1.23151,1.08008	0.000184162	0.000434449
2	chr4:151860519:C:G	151860519	NA,G	NA,C	NA,1	NA,-inf	NA,inf	NA,0.847514	0.000184123	0.000442115
2	chr4:150764731:C:G	150764731	NA,G	NA,C	NA,1	NA,-inf	NA,inf	NA,0.745908	0.000184014	0.000444599
2	chr4:152084647:G:A	152084647	NA,A	NA,G	NA,1	NA,-inf	NA,inf	NA,0.850279	0.000183837	0.000443805
2	chr4:150827665:T:C	150827665	NA,C	NA,T	NA,1	NA,-inf	NA,inf	NA,0.904695	0.000183661	0.000446246
2	chr4:152002438:A:G	152002438	G,G	A,A	1,1	inf,inf	inf,inf	1.89641,0.321027	0.000183617	0.000421548
2	chr4:151592425:C:T	151592425	T,T	C,C	1,1	-inf,-inf	inf,inf	0.0486972,1.77807	0.000183563	0.000443812
2	chr4:151309391:G:A	151309391	A,A	G,G	1,1	-inf,inf	inf,inf	0.814614,1.21731	0.000183027	0.000427718
2	chr4:151426762:G:C	151426762	NA,C	NA,G	NA,1	NA,-inf	NA,inf	NA,0.692812	0.000182736	0.000442392
2	chr4:152068835:T:C	152068835	C,NA	T,NA	1,NA	-inf,NA	inf,NA	1.11309,NA	0.000182431	0.000427631
2	chr4:151726679:A:G	151726679	NA,G	NA,A	NA,1	NA,inf	NA,inf	NA,1.05741	0.000182333	0.000439644
2	chr4:151155410:T:C	151155410	C,C	T,T	1,1	inf,inf	inf,inf	0.470777,0.858981	0.000182328	0.000292883
2	chr4:151066075:T:C	151066075	NA,C	NA,T	NA,1	NA,-inf	NA,inf	NA,0.801996	0.000181927	0.000439002
2	chr4:150925531:C:T	150925531	T,NA	C,NA	1,NA	-inf,NA	inf,NA	1.03426,NA	0.00018166	0.000431049
2	chr4:152253765:G:C	152253765	C,C	G,G	1,1	inf,-inf	inf,inf	1.80436,0.305469	0.000180811	0.000481146
2	chr4:151984156:G:A	151984156	NA,A	NA,G	NA,1	NA,-inf	NA,inf	NA,0.905622	0.000180755	0.000436574
2	chr4:150813214:C:T	150813214	NA,T	NA,C	NA,1	NA,-inf	NA,inf	NA,0.7323	0.000180033	0.00043497
2	chr4:151644126:TAATGACCAAAATA:GAATGACCAAAATA	151644126	NA,GAATGACCAAAATA	NA,TAATGACCAAAATA	NA,1	NA,-inf	NA,inf	NA,0.682622	0.000179412	0.000434351
2	chr4:151955114:C:T	151955114	NA,T	NA,C	NA,1	NA,-inf	NA,inf	NA,0.84847	0.00017886	0.000433659
2	chr4:151384780:G:A	151384780	NA,A	NA,G	NA,1	NA,-inf	NA,inf	NA,0.683635	0.000178517	0.000432223
2	chr4:151737121:G:T	151737121	NA,T	NA,G	NA,1	NA,inf	NA,inf	NA,0.922612	0.000178497	0.000430223
2	chr4:151583227:A:G	151583227	G,G	A,A	1,1	-inf,inf	inf,inf	1.26013,0.771597	0.000178259	0.000403751
2	chr4:150706684:A:ATT	150706684	NA,ATT	NA,A	NA,1	NA,inf	NA,inf	NA,0.880471	0.000177831	0.0004276
2	chr4:152208447:T:C	152208447	C,NA	T,NA	1,NA	inf,NA	inf,NA	0.944663,NA	0.000177656	0.000430147
2	chr4:152008710:T:C	152008710	NA,C	NA,T	NA,1	NA,-inf	NA,inf	NA,0.759408	0.000177641	0.000428523
2	chr4:151194131:T:C	151194131	C,NA	T,NA	1,NA	inf,NA	inf,NA	1.2715,NA	0.000177451	0.000402094
2	chr4:151554454:A:G	151554454	NA,G	NA,A	NA,1	NA,-inf	NA,inf	NA,0.959985	0.00017736	0.000427402
2	chr4:151797990:T:C	151797990	NA,C	NA,T	NA,1	NA,-inf	NA,inf	NA,0.669236	0.000177096	0.00042853
2	chr4:151648412:G:A	151648412	NA,A	NA,G	NA,1	NA,-inf	NA,inf	NA,1.00715	0.000176884	0.000427206
2	chr4:151669185:G:T	151669185	T,T	G,G	1,1	-inf,-inf	inf,inf	1.56247,2.47876	0.000176605	0.000431338
2	chr4:152256810:G:A	152256810	A,NA	G,NA	1,NA	inf,NA	inf,NA	1.15264,NA	0.000176412	0.000454152
2	chr4:151822174:A:G	151822174	NA,G	NA,A	NA,1	NA,-inf	NA,inf	NA,0.841548	0.00017631	0.000424812
2	chr4:151468736:C:T	151468736	NA,T	NA,C	NA,1	NA,-inf	NA,inf	NA,0.672521	0.000176034	0.000426103
2	chr4:151750418:GCTATGTGACAATCCTTC:G	151750418	NA,G	NA,GCTATGTGACAATCCTTC	NA,1	NA,inf	NA,inf	NA,1.03266	0.000176021	0.000424392
2	chr4:151741795:G:T	151741795	NA,T	NA,G	NA,1	NA,inf	NA,inf	NA,1.03065	0.00017551	0.000423157
2	chr4:150702678:T:G	150702678	NA,G	NA,T	NA,1	NA,-inf	NA,inf	NA,0.692549	0.000175414	0.000421732
2	chr4:151323917:A:G	151323917	G,G	A,A	1,1	-inf,-inf	inf,inf	2.6527,1.36622	0.00017534	0.000399114
2	chr4:151194128:C:T	151194128	T,NA	C,NA	1,NA	-inf,NA	inf,NA	1.04603,NA	0.000175172	0.000407213
2	chr4:152147857:G:T	152147857	T,T	G,G	1,1	inf,inf	inf,inf	1.04515,1.24434	0.000175137	0.000418339
2	chr4:152203994:T:C	152203994	NA,C	NA,T	NA,1	NA,inf	NA,inf	NA,0.809634	0.000175015	0.000420794
2	chr4:151633710:G:A	151633710	A,NA	G,NA	1,NA	-inf,NA	inf,NA	1.68081,NA	0.000174506	0.000410702
2	chr4:151767826:T:C	151767826	C,NA	T,NA	1,NA	-inf,NA	inf,NA	1.63093,NA	0.000174495	0.000411505
2	chr4:152273667:C:T	152273667	T,T	C,C	1,1	inf,-inf	inf,inf	1.48677,0.709653	0.000174488	0.000469341
2	chr4:152255680:G:A	152255680	A,A	G,G	1,1	inf,-inf	inf,inf	1.83307,0.222289	0.000174245	0.000464087
2	chr4:152188577:C:T	152188577	T,NA	C,NA	1,NA	inf,NA	inf,NA	0.743696,NA	0.000173785	0.000432967
2	chr4:151734654:G:C	151734654	NA,C	NA,G	NA,1	NA,inf	NA,inf	NA,1.02136	0.000173213	0.000417608
2	chr4:151386449:G:A	151386449	NA,A	NA,G	NA,1	NA,-inf	NA,inf	NA,0.664612	0.000173197	0.000419261
2	chr4:151174566:C:T	151174566	NA,T	NA,C	NA,1	NA,-inf	NA,inf	NA,0.697486	0.000173183	0.000418594
2	chr4:151732977:G:A	151732977	NA,A	NA,G	NA,1	NA,inf	NA,inf	NA,1.02133	0.000173177	0.000417523
2	chr4:150842363:G:A	150842363	A,NA	G,NA	1,NA	-inf,NA	inf,NA	0.839742,NA	0.000172839	0.000407458
2	chr4:151386833:AG:A	151386833	NA,A	NA,AG	NA,1	NA,-inf	NA,inf	NA,0.662333	0.00017252	0.000417615
2	chr4:151782979:T:C	151782979	NA,C	NA,T	NA,1	NA,inf	NA,inf	NA,1.01936	0.000172454	0.000415605
2	chr4:152124154:C:T	152124154	NA,T	NA,C	NA,1	NA,-inf	NA,inf	NA,0.795236	0.000172443	0.000416071
2	chr4:150990952:C:T	150990952	NA,T	NA,C	NA,1	NA,inf	NA,inf	NA,0.886539	0.000172379	0.000414918
2	chr4:150826280:C:T	150826280	T,NA	C,NA	1,NA	-inf,NA	inf,NA	1.83037,NA	0.000172162	0.000404576
2	chr4:150768058:T:C	150768058	NA,C	NA,T	NA,1	NA,-inf	NA,inf	NA,0.796489	0.00017205	0.000412728
2	chr4:151087010:A:C	151087010	NA,C	NA,A	NA,1	NA,-inf	NA,inf	NA,0.758378	0.000171971	0.000414975
2	chr4:151227292:T:C	151227292	C,C	T,T	1,1	inf,inf	inf,inf	2.00669,0.25151	0.000171962	0.000381415
2	chr4:151755269:T:C	151755269	NA,C	NA,T	NA,1	NA,inf	NA,inf	NA,1.01599	0.000171896	0.000414428
2	chr4:151509076:A:G	151509076	NA,G	NA,A	NA,1	NA,inf	NA,inf	NA,0.922325	0.00017172	0.000413383
2	chr4:151234081:G:C	151234081	NA,C	NA,G	NA,1	NA,-inf	NA,inf	NA,0.731726	0.000171566	0.000414146
2	chr4:151553845:A:C	151553845	NA,C	NA,A	NA,1	NA,-inf	NA,inf	NA,0.937203	0.000171463	0.000413161
2	chr4:150853310:T:G	150853310	NA,G	NA,T	NA,1	NA,-inf	NA,inf	NA,0.646135	0.000171342	0.000412849
2	chr4:151855378:G:GA	151855378	GA,NA	G,NA	1,NA	inf,NA	inf,NA	1.41527,NA	0.000171181	0.000420995
2	chr4:151091285:G:A	151091285	NA,A	NA,G	NA,1	NA,-inf	NA,inf	NA,0.755393	0.000171141	0.000412965
2	chr4:151363406:C:T	151363406	NA,T	NA,C	NA,1	NA,inf	NA,inf	NA,0.913774	0.000171136	0.000411879
2	chr4:151936855:C:T	151936855	NA,T	NA,C	NA,1	NA,-inf	NA,inf	NA,0.760338	0.000171108	0.000410913
2	chr4:151873788:T:C	151873788	NA,C	NA,T	NA,1	NA,-inf	NA,inf	NA,0.612624	0.000170959	0.000410587
2	chr4:151294556:A:G	151294556	G,G	A,A	1,1	inf,inf	inf,inf	6.84058,0.239204	0.000170724	0.000766068
2	chr4:152295357:G:T	152295357	T,T	G,G	1,1	-inf,inf	inf,inf	0.963895,1.08966	0.000170578	0.000439326
2	chr4:150939879:A:G	150939879	NA,G	NA,A	NA,1	NA,-inf	NA,inf	NA,0.699427	0.000170566	0.000412072
2	chr4:150780181:A:G	150780181	NA,G	NA,A	NA,1	NA,-inf	NA,inf	NA,0.806575	0.000170464	0.00040991
2	chr4:151564256:C:T	151564256	NA,T	NA,C	NA,1	NA,-inf	NA,inf	NA,0.651098	0.000170464	0.000412578
2	chr4:152159977:G:A	152159977	NA,A	NA,G	NA,1	NA,inf	NA,inf	NA,0.812128	0.000170232	0.000407804
2	chr4:151543895:G:T	151543895	NA,T	NA,G	NA,1	NA,-inf	NA,inf	NA,0.932106	0.000170186	0.000410078
2	chr4:151859170:T:C	151859170	C,NA	T,NA	1,NA	inf,NA	inf,NA	0.568769,NA	0.000170183	0.000417598
2	chr4:152003977:A:C	152003977	C,C	A,A	1,1	inf,inf	inf,inf	1.91992,0.212813	0.000170073	0.000390183
2	chr4:151331361:C:T	151331361	T,T	C,C	1,1	-inf,inf	inf,inf	1.00839,1.23614	0.000170006	0.000352655
2	chr4:150905682:T:C	150905682	NA,C	NA,T	NA,1	NA,inf	NA,inf	NA,0.876865	0.000169818	0.000408741
2	chr4:151906725:G:A	151906725	NA,A	NA,G	NA,1	NA,-inf	NA,inf	NA,0.794601	0.000169706	0.000408176
2	chr4:151889604:C:T	151889604	T,T	C,C	1,1	inf,inf	inf,inf	2.39082,0.603173	0.000169687	0.00051656
2	chr4:151614288:A:G	151614288	NA,G	NA,A	NA,1	NA,-inf	NA,inf	NA,0.928909	0.000169443	0.000408293
2	chr4:151865316:G:T	151865316	T,T	G,G	1,1	-inf,inf	inf,inf	2.13544,0.125428	0.000169168	0.000396237
2	chr4:150931324:A:G	150931324	NA,G	NA,A	NA,1	NA,inf	NA,inf	NA,0.873841	0.000169032	0.000406849
2	chr4:151091875:C:T	151091875	NA,T	NA,C	NA,1	NA,-inf	NA,inf	NA,0.747543	0.000168987	0.000407756
2	chr4:151415550:A:G	151415550	NA,G	NA,A	NA,1	NA,-inf	NA,inf	NA,0.648245	0.00016883	0.000408637
2	chr4:150771027:C:T	150771027	NA,T	NA,C	NA,1	NA,-inf	NA,inf	NA,0.840241	0.000168688	0.000406523
2	chr4:151967479:A:C	151967479	NA,C	NA,A	NA,1	NA,-inf	NA,inf	NA,0.863497	0.000168597	0.000407129
2	chr4:150706678:AAG:A	150706678	NA,A	NA,AAG	NA,1	NA,inf	NA,inf	NA,0.845078	0.000168448	0.000405028
2	chr4:151923023:T:G	151923023	G,NA	T,NA	1,NA	inf,NA	inf,NA	0.699143,NA	0.000168356	0.000421
2	chr4:151678316:C:G	151678316	NA,G	NA,C	NA,1	NA,-inf	NA,inf	NA,0.770947	0.00016816	0.000405237
2	chr4:152140248:A:T	152140248	NA,T	NA,A	NA,1	NA,inf	NA,inf	NA,0.696758	0.000168051	0.000405077
2	chr4:151092939:T:C	151092939	NA,C	NA,T	NA,1	NA,-inf	NA,inf	NA,0.743934	0.000168003	0.000405375
2	chr4:151890410:G:A	151890410	A,A	G,G	1,1	inf,inf	inf,inf	2.39678,0.592901	0.000167944	0.00051153
2	chr4:150844184:G:A	150844184	A,NA	G,NA	1,NA	-inf,NA	inf,NA	1.55159,NA	0.000167628	0.000436071
2	chr4:151845657:A:C	151845657	NA,C	NA,A	NA,1	NA,inf	NA,inf	NA,0.973431	0.000167433	0.000404706
2	chr4:151696121:A:G	151696121	NA,G	NA,A	NA,1	NA,-inf	NA,inf	NA,0.672933	0.000167111	0.000404409
2	chr4:150754799:T:C	150754799	C,NA	T,NA	1,NA	-inf,NA	inf,NA	0.559827,NA	0.00016709	0.00039243
2	chr4:151528593:T:C	151528593	NA,C	NA,T	NA,1	NA,-inf	NA,inf	NA,0.617728	0.000166995	0.000401969
2	chr4:151322002:G:A	151322002	A,NA	G,NA	1,NA	-inf,NA	inf,NA	1.67337,NA	0.000166892	0.000395327
2	chr4:152015272:G:C	152015272	NA,C	NA,G	NA,1	NA,inf	NA,inf	NA,0.820076	0.000166663	0.0004008
2	chr4:150734183:A:G	150734183	G,NA	A,NA	1,NA	-inf,NA	inf,NA	0.561613,NA	0.000166534	0.000391249
2	chr4:151146315:A:T	151146315	NA,T	NA,A	NA,1	NA,-inf	NA,inf	NA,0.872047	0.000165909	0.000403629
2	chr4:152063163:G:A	152063163	NA,A	NA,G	NA,1	NA,inf	NA,inf	NA,0.835498	0.000165753	0.000400396
2	chr4:151947837:G:C	151947837	NA,C	NA,G	NA,1	NA,-inf	NA,inf	NA,0.881101	0.000165571	0.000400112
2	chr4:151393255:A:T	151393255	NA,T	NA,A	NA,1	NA,-inf	NA,inf	NA,0.664951	0.00016557	0.000398353
2	chr4:152260815:G:A	152260815	A,A	G,G	1,1	inf,-inf	inf,inf	2.0653,0.0468841	0.000165293	0.000464338
2	chr4:152252439:C:T	152252439	T,T	C,C	1,1	inf,-inf	inf,inf	1.76912,0.286223	0.000165238	0.000439129
2	chr4:151805942:G:C	151805942	C,C	G,G	1,1	inf,-inf	inf,inf	0.390715,1.01529	0.000164494	0.000334189
2	chr4:151120133:T:C	151120133	NA,C	NA,T	NA,1	NA,-inf	NA,inf	NA,0.728028	0.000164123	0.000395962
2	chr4:152154901:A:G	152154901	NA,G	NA,A	NA,1	NA,inf	NA,inf	NA,0.673922	0.000163963	0.000394847
2	chr4:151234141:C:T	151234141	NA,T	NA,C	NA,1	NA,-inf	NA,inf	NA,0.696246	0.00016375	0.000395305
2	chr4:151862106:C:T	151862106	T,T	C,C	1,1	inf,inf	inf,inf	2.02855,0.878442	0.000163734	0.000489243
2	chr4:151248145:TTA:T	151248145	NA,T	NA,TTA	NA,1	NA,-inf	NA,inf	NA,0.880935	0.000163577	0.000398233
2	chr4:151467253:G:A	151467253	NA,A	NA,G	NA,1	NA,-inf	NA,inf	NA,0.860758	0.000163544	0.000394168
2	chr4:151184594:TCTGCTAGGGCC:T	151184594	T,T	TCTGCTAGGGCC,TCTGCTAGGGCC	1,1	inf,inf	inf,inf	5.02031,0.883317	0.000163356	0.000470927
2	chr4:151954881:C:T	151954881	T,T	C,C	1,1	inf,inf	inf,inf	0.392121,1.62492	0.000163247	0.000383053
2	chr4:152247266:A:G	152247266	NA,G	NA,A	NA,1	NA,-inf	NA,inf	NA,0.739652	0.000163002	0.000391626
2	chr4:150879607:C:T	150879607	NA,T	NA,C	NA,1	NA,-inf	NA,inf	NA,0.825498	0.000162827	0.000392307
2	chr4:151102346:AATTGGGT:A	151102346	NA,A	NA,AATTGGGT	NA,1	NA,-inf	NA,inf	NA,0.723991	0.000162784	0.000392728
2	chr4:151536360:A:G	151536360	NA,G	NA,A	NA,1	NA,-inf	NA,inf	NA,0.984167	0.000162309	0.000391599
2	chr4:152097474:A:AGG	152097474	NA,AGG	NA,A	NA,1	NA,inf	NA,inf	NA,0.672409	0.000161846	0.000387891
2	chr4:151238526:T:C	151238526	NA,C	NA,T	NA,1	NA,-inf	NA,inf	NA,0.691646	0.000161677	0.000390239
2	chr4:150912197:A:T	150912197	NA,T	NA,A	NA,1	NA,inf	NA,inf	NA,0.770825	0.000161569	0.000393866
2	chr4:150744162:T:C	150744162	C,NA	T,NA	1,NA	-inf,NA	inf,NA	1.51685,NA	0.000161288	0.000418826
2	chr4:151105070:T:C	151105070	NA,C	NA,T	NA,1	NA,-inf	NA,inf	NA,0.717994	0.000161183	0.000388863
2	chr4:151087312:G:A	151087312	NA,A	NA,G	NA,1	NA,-inf	NA,inf	NA,0.715931	0.000160929	0.000388224
2	chr4:151378065:A:C	151378065	NA,C	NA,A	NA,1	NA,-inf	NA,inf	NA,0.890928	0.000160839	0.00038748
2	chr4:151272235:T:C	151272235	NA,C	NA,T	NA,1	NA,-inf	NA,inf	NA,0.638457	0.00016079	0.00038856
2	chr4:152082763:T:C	152082763	NA,C	NA,T	NA,1	NA,-inf	NA,inf	NA,0.710261	0.000160511	0.000385788
2	chr4:151906685:G:A	151906685	A,A	G,G	1,1	inf,inf	inf,inf	2.38957,0.560574	0.000160328	0.000486517
2	chr4:151032730:C:T	151032730	T,NA	C,NA	1,NA	inf,NA	inf,NA	3.62395,NA	0.000160306	0.000418227
2	chr4:151215214:A:T	151215214	T,T	A,A	1,1	inf,inf	inf,inf	1.9621,0.256391	0.000160145	0.000355611
2	chr4:151870687:C:T	151870687	NA,T	NA,C	NA,1	NA,inf	NA,inf	NA,0.743334	0.000159934	0.000383717
2	chr4:151113283:A:G	151113283	NA,G	NA,A	NA,1	NA,-inf	NA,inf	NA,0.728083	0.0001599	0.000385622
2	chr4:151285133:T:C	151285133	NA,C	NA,T	NA,1	NA,inf	NA,inf	NA,0.594804	0.000159682	0.000384211
2	chr4:151550782:T:G	151550782	NA,G	NA,T	NA,1	NA,inf	NA,inf	NA,0.620527	0.000159587	0.000383742
2	chr4:152092331:C:T	152092331	NA,T	NA,C	NA,1	NA,-inf	NA,inf	NA,0.710648	0.00015952	0.000384239
2	chr4:151538902:T:G	151538902	NA,G	NA,T	NA,1	NA,-inf	NA,inf	NA,0.617755	0.000159495	0.000385877
2	chr4:152237674:C:A	152237674	A,NA	C,NA	1,NA	-inf,NA	inf,NA	1.13553,NA	0.000159402	0.000421055
2	chr4:150872751:T:C	150872751	C,NA	T,NA	1,NA	-inf,NA	inf,NA	0.796911,NA	0.000159386	0.000375723
2	chr4:151772041:C:T	151772041	NA,T	NA,C	NA,1	NA,inf	NA,inf	NA,0.971211	0.000159347	0.000383991
2	chr4:151777138:C:T	151777138	NA,T	NA,C	NA,1	NA,inf	NA,inf	NA,0.963539	0.000159337	0.000383936
2	chr4:150995203:C:T	150995203	NA,T	NA,C	NA,1	NA,-inf	NA,inf	NA,0.847403	0.000159305	0.000387537
2	chr4:151781917:T:A	151781917	NA,A	NA,T	NA,1	NA,inf	NA,inf	NA,0.962614	0.000159264	0.000383762
2	chr4:151020082:A:G	151020082	NA,G	NA,A	NA,1	NA,inf	NA,inf	NA,0.761952	0.000159249	0.000388212
2	chr4:151777835:C:T	151777835	NA,T	NA,C	NA,1	NA,inf	NA,inf	NA,0.960815	0.000158742	0.000382501
2	chr4:151185242:T:C	151185242	NA,C	NA,T	NA,1	NA,inf	NA,inf	NA,0.752921	0.000158548	0.000382292
2	chr4:151102795:C:T	151102795	NA,T	NA,C	NA,1	NA,-inf	NA,inf	NA,0.846021	0.000158467	0.000385234
2	chr4:152069892:C:G	152069892	NA,G	NA,C	NA,1	NA,inf	NA,inf	NA,0.796051	0.00015833	0.00038182
2	chr4:152103754:C:A	152103754	NA,A	NA,C	NA,1	NA,-inf	NA,inf	NA,0.759397	0.000158131	0.000380828
2	chr4:151928324:C:T	151928324	NA,T	NA,C	NA,1	NA,inf	NA,inf	NA,0.811644	0.000158117	0.000381034
2	chr4:151364393:T:C	151364393	C,C	T,T	1,1	-inf,inf	inf,inf	1.40526,1.02422	0.000158069	0.000311698
2	chr4:150833132:A:T	150833132	T,NA	A,NA	1,NA	-inf,NA	inf,NA	0.886604,NA	0.000158022	0.000374666
2	chr4:151862313:C:A	151862313	NA,A	NA,C	NA,1	NA,inf	NA,inf	NA,0.818248	0.000157971	0.000380872
2	chr4:152091689:T:C	152091689	C,NA	T,NA	1,NA	-inf,NA	inf,NA	0.775148,NA	0.000157638	0.000372538
2	chr4:151287519:C:T	151287519	NA,T	NA,C	NA,1	NA,inf	NA,inf	NA,0.866829	0.000157623	0.000379269
2	chr4:151082478:G:C	151082478	NA,C	NA,G	NA,1	NA,-inf	NA,inf	NA,0.649311	0.000157554	0.000380581
2	chr4:151958644:G:A	151958644	A,NA	G,NA	1,NA	inf,NA	inf,NA	0.699111,NA	0.000157437	0.000393863
2	chr4:151636191:A:G	151636191	NA,G	NA,A	NA,1	NA,inf	NA,inf	NA,0.896375	0.000157334	0.000378306
2	chr4:151904880:A:C	151904880	C,C	A,A	1,1	inf,inf	inf,inf	2.40116,0.533787	0.000157253	0.000477721
2	chr4:151296544:T:C	151296544	NA,C	NA,T	NA,1	NA,inf	NA,inf	NA,0.584516	0.000156915	0.000377549
2	chr4:150987139:A:G	150987139	G,NA	A,NA	1,NA	inf,NA	inf,NA	0.549397,NA	0.000156913	0.000382785
2	chr4:151770895:A:C	151770895	NA,C	NA,A	NA,1	NA,inf	NA,inf	NA,0.959383	0.000156733	0.000377681
2	chr4:152294659:C:T	152294659	T,T	C,C	1,1	-inf,inf	inf,inf	0.941782,1.22493	0.000156718	0.000408467
2	chr4:150742230:C:T	150742230	NA,T	NA,C	NA,1	NA,inf	NA,inf	NA,0.858671	0.000156637	0.000376852
2	chr4:151227470:C:G	151227470	G,G	C,C	1,1	inf,inf	inf,inf	1.95431,0.249398	0.000156594	0.000347835
2	chr4:151128638:ACTTT:A	151128638	NA,A	NA,ACTTT	NA,1	NA,-inf	NA,inf	NA,0.71321	0.000156538	0.000377495
2	chr4:152030549:A:G	152030549	NA,G	NA,A	NA,1	NA,-inf	NA,inf	NA,0.698767	0.000156294	0.000375755
2	chr4:151581601:A:G	151581601	NA,G	NA,A	NA,1	NA,-inf	NA,inf	NA,0.60008	0.000156156	0.000377807
2	chr4:151296583:T:C	151296583	NA,C	NA,T	NA,1	NA,inf	NA,inf	NA,0.803718	0.000156064	0.000375726
2	chr4:151771227:A:G	151771227	NA,G	NA,A	NA,1	NA,inf	NA,inf	NA,0.956063	0.000156017	0.000375953
2	chr4:151091695:C:T	151091695	NA,T	NA,C	NA,1	NA,-inf	NA,inf	NA,0.697184	0.00015598	0.000376287
2	chr4:151011368:C:T	151011368	NA,T	NA,C	NA,1	NA,-inf	NA,inf	NA,0.766884	0.000155926	0.000375753
2	chr4:151317176:T:C	151317176	C,C	T,T	1,1	-inf,-inf	inf,inf	2.56526,1.31865	0.000155839	0.000355371
2	chr4:151232773:C:T	151232773	NA,T	NA,C	NA,1	NA,-inf	NA,inf	NA,0.665306	0.000155735	0.000375898
2	chr4:152180134:G:C	152180134	C,C	G,G	1,1	-inf,inf	inf,inf	1.10323,1.06928	0.00015556	0.000446516
2	chr4:151781920:T:C	151781920	NA,C	NA,T	NA,1	NA,inf	NA,inf	NA,0.944523	0.000155332	0.00037427
2	chr4:151782338:G:T	151782338	NA,T	NA,G	NA,1	NA,inf	NA,inf	NA,0.944337	0.000155296	0.000374182
2	chr4:151296980:G:A	151296980	NA,A	NA,G	NA,1	NA,inf	NA,inf	NA,0.578472	0.000155271	0.00037359
2	chr4:151307735:A:G	151307735	NA,G	NA,A	NA,1	NA,inf	NA,inf	NA,0.796335	0.000155211	0.000373616
2	chr4:151309115:C:T	151309115	NA,T	NA,C	NA,1	NA,inf	NA,inf	NA,0.796335	0.000155211	0.000373616
2	chr4:151780573:A:G	151780573	NA,G	NA,A	NA,1	NA,inf	NA,inf	NA,0.943836	0.000155186	0.000373916
2	chr4:151780279:A:G	151780279	NA,G	NA,A	NA,1	NA,inf	NA,inf	NA,0.943836	0.000155186	0.000373916
2	chr4:151230626:A:C	151230626	NA,C	NA,A	NA,1	NA,-inf	NA,inf	NA,0.661491	0.000154835	0.000373748
2	chr4:151224106:G:A	151224106	A,A	G,G	1,1	inf,inf	inf,inf	1.94827,0.250346	0.000154718	0.000343906
2	chr4:150700916:C:A	150700916	A,NA	C,NA	1,NA	-inf,NA	inf,NA	0.934234,NA	0.000154545	0.000363016
2	chr4:150793164:G:A	150793164	NA,A	NA,G	NA,1	NA,inf	NA,inf	NA,0.779145	0.000154526	0.000371962
2	chr4:152181500:T:C	152181500	C,C	T,T	1,1	-inf,inf	inf,inf	1.73426,0.0655979	0.000154468	0.000455117
2	chr4:150803442:T:G	150803442	NA,G	NA,T	NA,1	NA,-inf	NA,inf	NA,0.615398	0.000154347	0.000371065
2	chr4:151979670:G:A	151979670	NA,A	NA,G	NA,1	NA,-inf	NA,inf	NA,0.677637	0.000154305	0.000371467
2	chr4:151229785:C:G	151229785	G,G	C,C	1,1	inf,inf	inf,inf	1.97444,0.173344	0.000154303	0.000342291
2	chr4:151240473:G:A	151240473	A,A	G,G	1,1	inf,inf	inf,inf	1.93912,0.247778	0.000154087	0.000342694
2	chr4:152176955:C:T	152176955	NA,T	NA,C	NA,1	NA,-inf	NA,inf	NA,0.777091	0.000153948	0.00037061
2	chr4:150841548:A:C	150841548	NA,C	NA,A	NA,1	NA,-inf	NA,inf	NA,0.612433	0.000153593	0.000369273
2	chr4:151491861:C:G	151491861	NA,G	NA,C	NA,1	NA,-inf	NA,inf	NA,0.861892	0.000153525	0.00036987
2	chr4:151510877:A:G	151510877	NA,G	NA,A	NA,1	NA,-inf	NA,inf	NA,0.861551	0.000153461	0.000369715
2	chr4:151498581:C:T	151498581	NA,T	NA,C	NA,1	NA,-inf	NA,inf	NA,0.861403	0.000153419	0.000369613
2	chr4:151464504:G:T	151464504	NA,T	NA,G	NA,1	NA,-inf	NA,inf	NA,0.8611	0.000153362	0.000369477
2	chr4:152035133:C:T	152035133	NA,T	NA,C	NA,1	NA,-inf	NA,inf	NA,0.552272	0.000153329	0.000370863
2	chr4:151240901:G:A	151240901	A,A	G,G	1,1	inf,inf	inf,inf	1.93899,0.244424	0.000153322	0.000340971
2	chr4:151278787:T:G	151278787	NA,G	NA,T	NA,1	NA,inf	NA,inf	NA,0.791745	0.000153146	0.000368695
2	chr4:151121960:A:C	151121960	NA,C	NA,A	NA,1	NA,-inf	NA,inf	NA,0.823216	0.000153139	0.000372191
2	chr4:152177575:G:T	152177575	T,NA	G,NA	1,NA	-inf,NA	inf,NA	0.642264,NA	0.000153105	0.000363418
2	chr4:151917623:A:G	151917623	G,NA	A,NA	1,NA	inf,NA	inf,NA	0.657118,NA	0.00015288	0.000381758
2	chr4:151229749:C:T	151229749	NA,T	NA,C	NA,1	NA,inf	NA,inf	NA,0.800621	0.000152837	0.000367979
2	chr4:151123352:T:TAA	151123352	NA,TAA	NA,T	NA,1	NA,-inf	NA,inf	NA,0.821343	0.000152727	0.000371183
2	chr4:152026660:G:C	152026660	C,C	G,G	1,1	-inf,-inf	inf,inf	1.04802,1.09613	0.000152609	0.000361146
2	chr4:151211706:C:G	151211706	NA,G	NA,C	NA,1	NA,inf	NA,inf	NA,0.796646	0.000152331	0.000366746
2	chr4:151689698:A:G	151689698	NA,G	NA,A	NA,1	NA,-inf	NA,inf	NA,0.589052	0.000152031	0.0003678
2	chr4:151005524:T:C	151005524	NA,C	NA,T	NA,1	NA,-inf	NA,inf	NA,0.751084	0.000151779	0.000365757
2	chr4:152168607:A:C	152168607	NA,C	NA,A	NA,1	NA,-inf	NA,inf	NA,0.71753	0.000151676	0.000364637
2	chr4:150799077:C:G	150799077	NA,G	NA,C	NA,1	NA,-inf	NA,inf	NA,0.626403	0.000151609	0.000366016
2	chr4:151775047:C:T	151775047	NA,T	NA,C	NA,1	NA,inf	NA,inf	NA,0.93499	0.000151585	0.000365252
2	chr4:151982312:CACTTTACTATT:C	151982312	NA,C	NA,CACTTTACTATT	NA,1	NA,-inf	NA,inf	NA,0.666599	0.000151511	0.00036473
2	chr4:151436522:G:A	151436522	NA,A	NA,G	NA,1	NA,-inf	NA,inf	NA,0.852988	0.000151466	0.000364902
2	chr4:151853291:T:A	151853291	A,NA	T,NA	1,NA	inf,NA	inf,NA	1.11681,NA	0.00015135	0.000376628
2	chr4:151255356:G:A	151255356	NA,A	NA,G	NA,1	NA,inf	NA,inf	NA,0.783954	0.00015119	0.00036399
2	chr4:151646262:A:G	151646262	NA,G	NA,A	NA,1	NA,-inf	NA,inf	NA,0.58363	0.000151093	0.000365525
2	chr4:151775853:C:T	151775853	NA,T	NA,C	NA,1	NA,inf	NA,inf	NA,0.9325	0.000151076	0.000364023
2	chr4:151052366:T:C	151052366	NA,C	NA,T	NA,1	NA,inf	NA,inf	NA,0.822749	0.000150958	0.000364581
2	chr4:150882911:T:C	150882911	C,NA	T,NA	1,NA	-inf,NA	inf,NA	0.505871,NA	0.000150646	0.000353918
2	chr4:151912674:G:A	151912674	NA,A	NA,G	NA,1	NA,inf	NA,inf	NA,0.68202	0.000150549	0.000363045
2	chr4:150870879:C:A	150870879	NA,A	NA,C	NA,1	NA,inf	NA,inf	NA,0.852528	0.00015046	0.000361044
2	chr4:151781294:C:A	151781294	NA,A	NA,C	NA,1	NA,inf	NA,inf	NA,0.927783	0.000150223	0.000361965
2	chr4:151776944:A:C	151776944	NA,C	NA,A	NA,1	NA,inf	NA,inf	NA,0.934627	0.000150174	0.000361838
2	chr4:151126570:C:T	151126570	NA,T	NA,C	NA,1	NA,-inf	NA,inf	NA,0.670886	0.000150122	0.000362109
2	chr4:151680814:G:A	151680814	NA,A	NA,G	NA,1	NA,-inf	NA,inf	NA,0.580152	0.000150107	0.000363137
2	chr4:152235179:T:C	152235179	C,NA	T,NA	1,NA	-inf,NA	inf,NA	0.632554,NA	0.000150078	0.000352441
2	chr4:152082633:TG:T	152082633	NA,T	NA,TG	NA,1	NA,-inf	NA,inf	NA,0.665788	0.000149974	0.000360457
2	chr4:152293754:A:G	152293754	G,G	A,A	1,1	inf,inf	inf,inf	1.74411,0.0189286	0.00014991	0.000400266
2	chr4:151118556:T:G	151118556	NA,G	NA,T	NA,1	NA,-inf	NA,inf	NA,0.802641	0.000149804	0.000364169
2	chr4:151295429:G:A	151295429	NA,A	NA,G	NA,1	NA,-inf	NA,inf	NA,0.686071	0.000149734	0.000360183
2	chr4:151918388:A:G	151918388	G,NA	A,NA	1,NA	inf,NA	inf,NA	0.646755,NA	0.000149563	0.000373347
2	chr4:151772369:G:A	151772369	NA,A	NA,G	NA,1	NA,inf	NA,inf	NA,0.92423	0.000149322	0.000359766
2	chr4:151440076:G:A	151440076	NA,A	NA,G	NA,1	NA,-inf	NA,inf	NA,0.914177	0.000149245	0.000363754
2	chr4:152177048:C:T	152177048	T,T	C,C	1,1	inf,inf	inf,inf	0.670561,1.4485	0.000149241	0.000377156
2	chr4:151768974:T:G	151768974	NA,G	NA,T	NA,1	NA,inf	NA,inf	NA,0.923034	0.000149146	0.000359364
2	chr4:151188134:C:T	151188134	NA,T	NA,C	NA,1	NA,inf	NA,inf	NA,0.77875	0.000148896	0.000358449
2	chr4:151907396:A:C	151907396	NA,C	NA,A	NA,1	NA,-inf	NA,inf	NA,0.611251	0.000148643	0.000356966
2	chr4:152013516:G:T	152013516	NA,T	NA,G	NA,1	NA,-inf	NA,inf	NA,0.528662	0.000148591	0.000359391
2	chr4:152107708:C:T	152107708	T,T	C,C	1,1	inf,inf	inf,inf	1.24684,1.04445	0.000148579	0.000355688
2	chr4:150828251:C:A	150828251	NA,A	NA,C	NA,1	NA,inf	NA,inf	NA,0.820784	0.00014841	0.000357051
2	chr4:151758295:C:G	151758295	NA,G	NA,C	NA,1	NA,inf	NA,inf	NA,0.919346	0.000148308	0.000357354
2	chr4:151760174:CT:C	151760174	NA,C	NA,CT	NA,1	NA,inf	NA,inf	NA,0.919346	0.000148308	0.000357354
2	chr4:151473428:TA:T	151473428	NA,T	NA,TA	NA,1	NA,-inf	NA,inf	NA,1.00574	0.000148265	0.000359438
2	chr4:151234970:G:A	151234970	A,A	G,G	1,1	inf,inf	inf,inf	1.91755,0.215702	0.000148228	0.000329514
2	chr4:151868331:C:T	151868331	NA,T	NA,C	NA,1	NA,inf	NA,inf	NA,0.754513	0.00014819	0.00035784
2	chr4:150764370:T:G	150764370	NA,G	NA,T	NA,1	NA,-inf	NA,inf	NA,0.627569	0.000148089	0.000356241
2	chr4:151206625:C:T	151206625	NA,T	NA,C	NA,1	NA,inf	NA,inf	NA,0.776602	0.000147924	0.00035612
2	chr4:151220247:C:T	151220247	T,T	C,C	1,1	inf,inf	inf,inf	1.92452,0.246952	0.000147842	0.000328834
2	chr4:150791416:C:T	150791416	T,NA	C,NA	1,NA	-inf,NA	inf,NA	0.505822,NA	0.000147658	0.000347177
2	chr4:151263956:A:G	151263956	NA,G	NA,A	NA,1	NA,inf	NA,inf	NA,0.54822	0.000147438	0.000354721
2	chr4:151274900:G:T	151274900	NA,T	NA,G	NA,1	NA,inf	NA,inf	NA,0.54822	0.000147438	0.000354721
2	chr4:150983669:G:A	150983669	NA,A	NA,G	NA,1	NA,inf	NA,inf	NA,0.763884	0.000147403	0.00035466
2	chr4:151688632:C:T	151688632	T,NA	C,NA	1,NA	-inf,NA	inf,NA	0.398645,NA	0.000147336	0.000346457
2	chr4:150888676:A:G	150888676	G,NA	A,NA	1,NA	-inf,NA	inf,NA	0.495039,NA	0.000147172	0.000345871
2	chr4:152249525:T:G	152249525	G,NA	T,NA	1,NA	-inf,NA	inf,NA	1.10366,NA	0.000147127	0.000356034
2	chr4:152282700:C:T	152282700	T,T	C,C	1,1	inf,-inf	inf,inf	1.34053,1.15514	0.000147082	0.000399302
2	chr4:151200883:T:C	151200883	C,C	T,T	1,1	inf,inf	inf,inf	1.93364,0.217905	0.000147011	0.000326721
2	chr4:152135421:G:T	152135421	NA,T	NA,G	NA,1	NA,inf	NA,inf	NA,0.598982	0.000146941	0.000354315
2	chr4:151192963:T:C	151192963	C,NA	T,NA	1,NA	inf,NA	inf,NA	1.24745,NA	0.000146891	0.000359842
2	chr4:151200912:C:T	151200912	T,T	C,C	1,1	inf,inf	inf,inf	1.9259,0.232962	0.000146723	0.000326271
2	chr4:151322849:C:T	151322849	T,T	C,C	1,1	-inf,inf	inf,inf	1.009,1.11609	0.000146552	0.000303653
2	chr4:152129651:G:A	152129651	A,NA	G,NA	1,NA	-inf,NA	inf,NA	0.998399,NA	0.00014649	0.000344981
2	chr4:152126313:G:T	152126313	NA,T	NA,G	NA,1	NA,inf	NA,inf	NA,0.598446	0.000146414	0.000353053
2	chr4:150914500:T:C	150914500	C,C	T,T	1,1	inf,inf	inf,inf	2.1214,1.17614	0.000146355	0.000384706
2	chr4:152129032:C:T	152129032	NA,T	NA,C	NA,1	NA,-inf	NA,inf	NA,0.765421	0.000146312	0.000352451
2	chr4:151782553:G:C	151782553	NA,C	NA,G	NA,1	NA,inf	NA,inf	NA,0.907783	0.000146214	0.000352287
2	chr4:151010683:A:C	151010683	C,NA	A,NA	1,NA	-inf,NA	inf,NA	1.03871,NA	0.000146176	0.000344982
2	chr4:151253123:C:T	151253123	NA,T	NA,C	NA,1	NA,inf	NA,inf	NA,0.561608	0.000146087	0.000351095
2	chr4:151164689:C:T	151164689	NA,T	NA,C	NA,1	NA,-inf	NA,inf	NA,0.778506	0.000145655	0.000353973
2	chr4:151709457:G:A	151709457	NA,A	NA,G	NA,1	NA,-inf	NA,inf	NA,0.590243	0.000145527	0.000351955
2	chr4:152257553:C:G	152257553	G,G	C,C	1,1	inf,inf	inf,inf	1.89357,0.232203	0.000145085	0.000402107
2	chr4:151228065:A:G	151228065	NA,G	NA,A	NA,1	NA,-inf	NA,inf	NA,0.620744	0.000145029	0.000349978
2	chr4:151039101:C:A	151039101	NA,A	NA,C	NA,1	NA,inf	NA,inf	NA,0.700362	0.000144957	0.000353052
2	chr4:150838682:T:A	150838682	NA,A	NA,T	NA,1	NA,inf	NA,inf	NA,0.803881	0.000144893	0.000348582
2	chr4:152120600:A:G	152120600	NA,G	NA,A	NA,1	NA,-inf	NA,inf	NA,0.765088	0.000144811	0.000349085
2	chr4:152099190:A:C	152099190	NA,C	NA,A	NA,1	NA,inf	NA,inf	NA,0.695183	0.000144701	0.000348175
2	chr4:152142239:T:G	152142239	NA,G	NA,T	NA,1	NA,inf	NA,inf	NA,0.590174	0.000144601	0.000348659
2	chr4:151294030:T:C	151294030	NA,C	NA,T	NA,1	NA,-inf	NA,inf	NA,0.66311	0.000144551	0.000347697
2	chr4:151278684:G:A	151278684	NA,A	NA,G	NA,1	NA,inf	NA,inf	NA,0.536322	0.000144533	0.000347727
2	chr4:151724318:C:G	151724318	NA,G	NA,C	NA,1	NA,-inf	NA,inf	NA,0.764734	0.00014437	0.00035045
2	chr4:151261015:G:T	151261015	NA,T	NA,G	NA,1	NA,inf	NA,inf	NA,0.535224	0.000144242	0.000347027
2	chr4:150896803:C:T	150896803	T,T	C,C	1,1	-inf,-inf	inf,inf	1.68542,0.836827	0.0001442	0.000340695
2	chr4:151258848:A:C	151258848	NA,C	NA,A	NA,1	NA,inf	NA,inf	NA,0.534895	0.000144199	0.000346923
2	chr4:151821560:A:G	151821560	NA,G	NA,A	NA,1	NA,-inf	NA,inf	NA,0.56241	0.000144091	0.000348388
2	chr4:151289987:C:T	151289987	NA,T	NA,C	NA,1	NA,inf	NA,inf	NA,0.534174	0.000144026	0.000346507
2	chr4:152092102:G:A	152092102	A,NA	G,NA	1,NA	inf,NA	inf,NA	0.601343,NA	0.00014398	0.000356918
2	chr4:152101140:G:A	152101140	NA,A	NA,G	NA,1	NA,inf	NA,inf	NA,0.705221	0.000143812	0.000346972
2	chr4:151779544:G:A	151779544	NA,A	NA,G	NA,1	NA,inf	NA,inf	NA,0.897398	0.000143798	0.000346462
2	chr4:150970014:G:A	150970014	NA,A	NA,G	NA,1	NA,inf	NA,inf	NA,0.808076	0.000143749	0.000347209
2	chr4:151946925:G:A	151946925	NA,A	NA,G	NA,1	NA,inf	NA,inf	NA,0.588964	0.000143718	0.000348862
2	chr4:151937117:A:G	151937117	NA,G	NA,A	NA,1	NA,inf	NA,inf	NA,0.588964	0.000143718	0.000348862
2	chr4:152282504:A:G	152282504	G,G	A,A	1,1	inf,-inf	inf,inf	1.33303,1.1464	0.000143627	0.000389885
2	chr4:151798648:T:C	151798648	NA,C	NA,T	NA,1	NA,-inf	NA,inf	NA,0.547094	0.00014338	0.000346623
2	chr4:151641560:A:G	151641560	NA,G	NA,A	NA,1	NA,-inf	NA,inf	NA,0.810146	0.000142967	0.000344388
2	chr4:151755775:T:C	151755775	NA,C	NA,T	NA,1	NA,-inf	NA,inf	NA,0.814529	0.000142963	0.000344696
2	chr4:151219074:C:A	151219074	A,A	C,C	1,1	inf,inf	inf,inf	5.42094,0.627488	0.000142937	0.000421673
2	chr4:151869405:G:A	151869405	NA,A	NA,G	NA,1	NA,inf	NA,inf	NA,0.74804	0.00014266	0.000343861
2	chr4:150872213:T:C	150872213	NA,C	NA,T	NA,1	NA,inf	NA,inf	NA,0.813626	0.000142636	0.000342401
2	chr4:151031143:C:T	151031143	NA,T	NA,C	NA,1	NA,-inf	NA,inf	NA,0.586714	0.000142541	0.000344191
2	chr4:151934780:T:C	151934780	C,NA	T,NA	1,NA	inf,NA	inf,NA	0.881439,NA	0.000142516	0.000307781
2	chr4:151420915:C:T	151420915	NA,T	NA,C	NA,1	NA,-inf	NA,inf	NA,0.818885	0.000142494	0.000343474
2	chr4:151862224:A:G	151862224	G,G	A,A	1,1	inf,inf	inf,inf	0.781427,0.916802	0.000142405	0.000364156
2	chr4:151989909:C:T	151989909	NA,T	NA,C	NA,1	NA,-inf	NA,inf	NA,0.610065	0.000142318	0.000342358
2	chr4:151318256:G:A	151318256	A,A	G,G	1,1	-inf,-inf	inf,inf	2.59942,1.24131	0.000142211	0.00032397
2	chr4:151763867:G:A	151763867	NA,A	NA,G	NA,1	NA,inf	NA,inf	NA,0.887324	0.000142149	0.000342473
2	chr4:150869986:T:G	150869986	NA,G	NA,T	NA,1	NA,inf	NA,inf	NA,0.809707	0.000141902	0.000340638
2	chr4:152147373:A:G	152147373	NA,G	NA,A	NA,1	NA,-inf	NA,inf	NA,0.751295	0.000141659	0.000341492
2	chr4:151714600:G:A	151714600	NA,A	NA,G	NA,1	NA,-inf	NA,inf	NA,0.547505	0.000141415	0.000341926
2	chr4:152091489:G:A	152091489	NA,A	NA,G	NA,1	NA,inf	NA,inf	NA,0.599972	0.000141226	0.000339221
2	chr4:152245314:A:T	152245314	T,T	A,A	1,1	inf,-inf	inf,inf	0.595,1.36942	0.000141207	0.000355776
2	chr4:151079629:C:T	151079629	NA,T	NA,C	NA,1	NA,-inf	NA,inf	NA,0.650046	0.000141177	0.000340391
2	chr4:152101748:A:G	152101748	NA,G	NA,A	NA,1	NA,inf	NA,inf	NA,0.692556	0.000141143	0.000340512
2	chr4:151242575:C:T	151242575	NA,T	NA,C	NA,1	NA,inf	NA,inf	NA,0.746078	0.000141137	0.000339768
2	chr4:152020723:C:A	152020723	NA,A	NA,C	NA,1	NA,-inf	NA,inf	NA,0.499676	0.000141023	0.000340982
2	chr4:151169483:G:A	151169483	NA,A	NA,G	NA,1	NA,-inf	NA,inf	NA,0.755722	0.000140924	0.000342369
2	chr4:152004189:C:T	152004189	NA,T	NA,C	NA,1	NA,inf	NA,inf	NA,0.623479	0.000140922	0.000338259
2	chr4:152189219:A:G	152189219	NA,G	NA,A	NA,1	NA,-inf	NA,inf	NA,0.628734	0.000140785	0.000338362
2	chr4:151871855:G:A	151871855	NA,A	NA,G	NA,1	NA,-inf	NA,inf	NA,0.501631	0.000140781	0.000338143
2	chr4:152072016:G:T	152072016	NA,T	NA,G	NA,1	NA,-inf	NA,inf	NA,0.683723	0.000140529	0.000338264
2	chr4:151064411:T:C	151064411	NA,C	NA,T	NA,1	NA,inf	NA,inf	NA,0.759316	0.00014045	0.000337975
2	chr4:151381794:T:C	151381794	NA,C	NA,T	NA,1	NA,-inf	NA,inf	NA,0.800204	0.000140407	0.000341362
2	chr4:151899245:C:G	151899245	G,NA	C,NA	1,NA	-inf,NA	inf,NA	1.25363,NA	0.000140389	0.000332872
2	chr4:151259917:C:T	151259917	NA,T	NA,C	NA,1	NA,inf	NA,inf	NA,0.518669	0.000140284	0.000337493
2	chr4:151939265:T:A	151939265	A,NA	T,NA	1,NA	-inf,NA	inf,NA	1.08834,NA	0.000140242	0.000335809
2	chr4:150808026:C:T	150808026	NA,T	NA,C	NA,1	NA,-inf	NA,inf	NA,0.556521	0.000140159	0.000336939
2	chr4:152022830:T:C	152022830	C,C	T,T	1,1	-inf,-inf	inf,inf	1.28535,0.609903	0.000140007	0.000336617
2	chr4:150971836:T:C	150971836	NA,C	NA,T	NA,1	NA,inf	NA,inf	NA,0.78914	0.000140001	0.000338122
2	chr4:151939649:T:C	151939649	NA,C	NA,T	NA,1	NA,-inf	NA,inf	NA,0.621409	0.000139992	0.000336123
2	chr4:151132696:T:C	151132696	NA,C	NA,T	NA,1	NA,-inf	NA,inf	NA,0.75451	0.000139975	0.000340102
2	chr4:150931475:T:C	150931475	NA,C	NA,T	NA,1	NA,inf	NA,inf	NA,0.788276	0.000139968	0.000338023
2	chr4:152199830:T:C	152199830	C,C	T,T	1,1	inf,inf	inf,inf	0.569737,1.43229	0.000139917	0.000343137
2	chr4:151230120:C:T	151230120	NA,T	NA,C	NA,1	NA,-inf	NA,inf	NA,0.748363	0.00013979	0.000339484
2	chr4:151322106:C:T	151322106	T,T	C,C	1,1	-inf,inf	inf,inf	1.0167,1.0969	0.00013974	0.000289849
2	chr4:152235264:T:C	152235264	NA,C	NA,T	NA,1	NA,-inf	NA,inf	NA,0.654872	0.00013971	0.000337503
2	chr4:151913244:C:T	151913244	T,T	C,C	1,1	inf,inf	inf,inf	2.63229,0.094614	0.000139699	0.000429172
2	chr4:150752780:C:T	150752780	NA,T	NA,C	NA,1	NA,-inf	NA,inf	NA,0.590865	0.000139677	0.000335988
2	chr4:151702869:C:T	151702869	NA,T	NA,C	NA,1	NA,-inf	NA,inf	NA,0.564786	0.000139645	0.000337661
2	chr4:152238952:TG:T	152238952	T,T	TG,TG	1,1	-inf,-inf	inf,inf	1.18462,0.52587	0.000139596	0.000309905
2	chr4:151463629:A:G	151463629	NA,G	NA,A	NA,1	NA,-inf	NA,inf	NA,0.957008	0.000139328	0.000337634
2	chr4:150851258:A:G	150851258	G,G	A,A	1,1	inf,inf	inf,inf	2.35214,1.2147	0.000139303	0.000362843
2	chr4:151188387:G:A	151188387	NA,A	NA,G	NA,1	NA,inf	NA,inf	NA,0.636255	0.000139258	0.000334334
2	chr4:150824709:C:T	150824709	T,NA	C,NA	1,NA	-inf,NA	inf,NA	1.86414,NA	0.000139028	0.000324631
2	chr4:152203206:C:T	152203206	NA,T	NA,C	NA,1	NA,inf	NA,inf	NA,0.651404	0.000138866	0.000333251
2	chr4:152263420:G:A	152263420	A,A	G,G	1,1	-inf,inf	inf,inf	0.990496,1.10524	0.000138842	0.000364043
2	chr4:151378717:T:C	151378717	NA,C	NA,T	NA,1	NA,-inf	NA,inf	NA,0.791519	0.000138729	0.000337248
2	chr4:151135207:T:G	151135207	NA,G	NA,T	NA,1	NA,-inf	NA,inf	NA,0.744983	0.000138102	0.000335512
2	chr4:151114374:T:C	151114374	NA,C	NA,T	NA,1	NA,-inf	NA,inf	NA,0.631907	0.000138	0.000332667
2	chr4:151667848:C:T	151667848	NA,T	NA,C	NA,1	NA,-inf	NA,inf	NA,0.858997	0.000137988	0.000334997
2	chr4:151027007:G:A	151027007	NA,A	NA,G	NA,1	NA,inf	NA,inf	NA,0.59798	0.000137685	0.000332607
2	chr4:151326122:A:T	151326122	NA,T	NA,A	NA,1	NA,-inf	NA,inf	NA,0.534554	0.000137608	0.000332234
2	chr4:151781600:C:T	151781600	T,NA	C,NA	1,NA	-inf,NA	inf,NA	0.373068,NA	0.000137607	0.000323649
2	chr4:151855206:A:T	151855206	NA,T	NA,A	NA,1	NA,inf	NA,inf	NA,0.482738	0.000137462	0.000331
2	chr4:150774124:G:C	150774124	NA,C	NA,G	NA,1	NA,-inf	NA,inf	NA,0.538217	0.0001374	0.000330332
2	chr4:151154184:G:T	151154184	NA,T	NA,G	NA,1	NA,-inf	NA,inf	NA,0.602116	0.00013735	0.000331136
2	chr4:151882394:C:T	151882394	NA,T	NA,C	NA,1	NA,inf	NA,inf	NA,0.715535	0.000137309	0.000330816
2	chr4:151399853:T:C	151399853	NA,C	NA,T	NA,1	NA,-inf	NA,inf	NA,0.781631	0.00013686	0.000332663
2	chr4:151394569:C:G	151394569	NA,G	NA,C	NA,1	NA,inf	NA,inf	NA,0.357044	0.000136828	0.000327552
2	chr4:152290790:C:T	152290790	T,T	C,C	1,1	-inf,inf	inf,inf	0.998823,1.09277	0.000136698	0.000356524
2	chr4:151530894:G:A	151530894	NA,A	NA,G	NA,1	NA,-inf	NA,inf	NA,0.790683	0.000136655	0.000329353
2	chr4:151240471:C:G	151240471	NA,G	NA,C	NA,1	NA,-inf	NA,inf	NA,0.581142	0.000136509	0.000329225
2	chr4:152007950:CCA:C	152007950	NA,C	NA,CCA	NA,1	NA,inf	NA,inf	NA,0.591779	0.00013641	0.000327425
2	chr4:151411470:C:T	151411470	NA,T	NA,C	NA,1	NA,-inf	NA,inf	NA,0.779706	0.00013636	0.000331429
2	chr4:152022823:T:C	152022823	NA,C	NA,T	NA,1	NA,-inf	NA,inf	NA,0.478814	0.000136217	0.000329307
2	chr4:151921108:C:T	151921108	NA,T	NA,C	NA,1	NA,inf	NA,inf	NA,0.708742	0.000136109	0.000327896
2	chr4:151225666:A:G	151225666	NA,G	NA,A	NA,1	NA,inf	NA,inf	NA,0.720155	0.000135947	0.000327263
2	chr4:150893656:A:G	150893656	NA,G	NA,A	NA,1	NA,-inf	NA,inf	NA,0.668851	0.000135869	0.00032733
2	chr4:152016086:C:CT	152016086	NA,CT	NA,C	NA,1	NA,-inf	NA,inf	NA,0.65534	0.0001358	0.000327025
2	chr4:151727238:G:A	151727238	NA,A	NA,G	NA,1	NA,inf	NA,inf	NA,0.857798	0.000135769	0.0003271
2	chr4:152033523:GGA:G	152033523	NA,G	NA,GGA	NA,1	NA,-inf	NA,inf	NA,0.482075	0.000135744	0.000328129
2	chr4:151489432:C:T	151489432	NA,T	NA,C	NA,1	NA,-inf	NA,inf	NA,0.763027	0.000135676	0.000326796
2	chr4:152019501:A:C	152019501	NA,C	NA,A	NA,1	NA,-inf	NA,inf	NA,0.664448	0.000135623	0.000325219
2	chr4:150975734:A:C	150975734	NA,C	NA,A	NA,1	NA,-inf	NA,inf	NA,0.504836	0.000135431	0.000326189
2	chr4:152157875:G:A	152157875	NA,A	NA,G	NA,1	NA,-inf	NA,inf	NA,0.66101	0.000135391	0.000326567
2	chr4:151083157:A:G	151083157	NA,G	NA,A	NA,1	NA,-inf	NA,inf	NA,0.627763	0.000135378	0.000326372
2	chr4:151238388:G:A	151238388	A,A	G,G	1,1	inf,inf	inf,inf	1.86882,0.209139	0.000135375	0.000301344
2	chr4:152257048:T:C	152257048	C,C	T,T	1,1	-inf,inf	inf,inf	0.947755,1.14298	0.000135374	0.00035484
2	chr4:151264057:C:T	151264057	NA,T	NA,C	NA,1	NA,-inf	NA,inf	NA,0.603151	0.00013534	0.000325703
2	chr4:151651813:C:A	151651813	NA,A	NA,C	NA,1	NA,-inf	NA,inf	NA,0.825322	0.000135289	0.000326288
2	chr4:151264257:G:A	151264257	NA,A	NA,G	NA,1	NA,-inf	NA,inf	NA,0.750448	0.000135278	0.000328864
2	chr4:151895675:C:A	151895675	NA,A	NA,C	NA,1	NA,inf	NA,inf	NA,0.705182	0.000135204	0.000325732
2	chr4:151738804:G:A	151738804	NA,A	NA,G	NA,1	NA,inf	NA,inf	NA,0.854244	0.00013519	0.000325702
2	chr4:150790288:T:A	150790288	NA,A	NA,T	NA,1	NA,inf	NA,inf	NA,0.538185	0.000135044	0.000324644
2	chr4:151936085:C:T	151936085	NA,T	NA,C	NA,1	NA,-inf	NA,inf	NA,0.596973	0.000134967	0.000324058
2	chr4:151898750:T:C	151898750	NA,C	NA,T	NA,1	NA,inf	NA,inf	NA,0.70384	0.000134945	0.000325107
2	chr4:151456010:T:C	151456010	NA,C	NA,T	NA,1	NA,-inf	NA,inf	NA,0.931014	0.000134866	0.000326742
2	chr4:151736672:T:C	151736672	NA,C	NA,T	NA,1	NA,inf	NA,inf	NA,0.852645	0.000134856	0.000324895
2	chr4:151116786:A:G	151116786	NA,G	NA,A	NA,1	NA,-inf	NA,inf	NA,0.728249	0.000134837	0.000327496
2	chr4:150992280:C:T	150992280	T,NA	C,NA	1,NA	-inf,NA	inf,NA	0.444556,NA	0.000134834	0.000317213
2	chr4:151674645:C:T	151674645	NA,T	NA,C	NA,1	NA,-inf	NA,inf	NA,0.841227	0.000134803	0.000327207
2	chr4:151864962:A:C	151864962	NA,C	NA,A	NA,1	NA,inf	NA,inf	NA,0.655136	0.000134765	0.000325221
2	chr4:151817068:G:T	151817068	NA,T	NA,G	NA,1	NA,-inf	NA,inf	NA,0.60724	0.000134753	0.000325195
2	chr4:151749135:T:G	151749135	NA,G	NA,T	NA,1	NA,inf	NA,inf	NA,0.851986	0.000134737	0.000324609
2	chr4:151737909:A:G	151737909	NA,G	NA,A	NA,1	NA,inf	NA,inf	NA,0.851786	0.000134704	0.000324529
2	chr4:151756917:T:C	151756917	NA,C	NA,T	NA,1	NA,inf	NA,inf	NA,0.851668	0.000134681	0.000324474
2	chr4:152034938:C:T	152034938	NA,T	NA,C	NA,1	NA,inf	NA,inf	NA,0.537663	0.000134657	0.000323462
2	chr4:151188400:T:G	151188400	G,G	T,T	1,1	inf,inf	inf,inf	4.83286,0.865904	0.000134506	0.000383129
2	chr4:151409471:T:C	151409471	NA,C	NA,T	NA,1	NA,-inf	NA,inf	NA,0.777555	0.000134416	0.000323949
2	chr4:151333026:C:T	151333026	NA,T	NA,C	NA,1	NA,-inf	NA,inf	NA,0.77297	0.000134254	0.000324169
2	chr4:151472763:T:C	151472763	NA,C	NA,T	NA,1	NA,-inf	NA,inf	NA,0.927555	0.000134193	0.000325111
2	chr4:151938055:G:A	151938055	NA,A	NA,G	NA,1	NA,inf	NA,inf	NA,0.545332	0.000134125	0.000325401
2	chr4:151938182:G:A	151938182	NA,A	NA,G	NA,1	NA,inf	NA,inf	NA,0.545332	0.000134125	0.000325401
2	chr4:151934086:A:G	151934086	NA,G	NA,A	NA,1	NA,inf	NA,inf	NA,0.576834	0.000134018	0.000326621
2	chr4:151934985:C:T	151934985	NA,T	NA,C	NA,1	NA,inf	NA,inf	NA,0.544338	0.000133918	0.000324897
2	chr4:150702227:T:C	150702227	NA,C	NA,T	NA,1	NA,-inf	NA,inf	NA,0.543167	0.000133824	0.000321426
2	chr4:151723939:G:A	151723939	NA,A	NA,G	NA,1	NA,inf	NA,inf	NA,0.846331	0.000133812	0.000322374
2	chr4:152063802:G:A	152063802	NA,A	NA,G	NA,1	NA,inf	NA,inf	NA,0.613675	0.00013381	0.000321363
2	chr4:152157014:C:T	152157014	T,NA	C,NA	1,NA	-inf,NA	inf,NA	0.685369,NA	0.00013365	0.000313476
2	chr4:151240767:C:T	151240767	T,T	C,C	1,1	-inf,-inf	inf,inf	2.35192,0.0343478	0.000133635	0.000312855
2	chr4:151910970:T:G	151910970	NA,G	NA,T	NA,1	NA,inf	NA,inf	NA,0.696864	0.000133425	0.000321435
2	chr4:152179540:T:C	152179540	C,C	T,T	1,1	-inf,inf	inf,inf	0.977446,1.06862	0.000133346	0.000376382
2	chr4:151236683:G:T	151236683	NA,T	NA,G	NA,1	NA,-inf	NA,inf	NA,0.715251	0.000133317	0.000323635
2	chr4:150708301:T:C	150708301	NA,C	NA,T	NA,1	NA,-inf	NA,inf	NA,0.720562	0.000133162	0.000323395
2	chr4:150906426:G:A	150906426	NA,A	NA,G	NA,1	NA,inf	NA,inf	NA,0.751949	0.000133156	0.000321499
2	chr4:151826653:T:C	151826653	NA,C	NA,T	NA,1	NA,-inf	NA,inf	NA,0.515142	0.000133084	0.000321651
2	chr4:151526184:G:A	151526184	NA,A	NA,G	NA,1	NA,-inf	NA,inf	NA,0.766977	0.000133059	0.000320467
2	chr4:151742722:C:A	151742722	NA,A	NA,C	NA,1	NA,inf	NA,inf	NA,0.842274	0.000133047	0.000320526
2	chr4:151233599:C:T	151233599	T,T	C,C	1,1	inf,inf	inf,inf	1.85208,0.218234	0.000133025	0.000296092
2	chr4:151906262:C:T	151906262	NA,T	NA,C	NA,1	NA,inf	NA,inf	NA,0.694499	0.000132972	0.000320356
2	chr4:151532266:A:G	151532266	NA,G	NA,A	NA,1	NA,-inf	NA,inf	NA,0.749217	0.000132916	0.000320215
2	chr4:151317834:G:A	151317834	A,A	G,G	1,1	-inf,inf	inf,inf	1.07603,1.16635	0.000132835	0.000281328
2	chr4:151737637:C:T	151737637	NA,T	NA,C	NA,1	NA,inf	NA,inf	NA,0.842459	0.000132819	0.000319972
2	chr4:151791704:T:C	151791704	NA,C	NA,T	NA,1	NA,-inf	NA,inf	NA,0.49826	0.000132793	0.000320937
2	chr4:152188675:A:G	152188675	NA,G	NA,A	NA,1	NA,-inf	NA,inf	NA,0.589682	0.000132639	0.000318777
2	chr4:151454494:C:G	151454494	NA,G	NA,C	NA,1	NA,-inf	NA,inf	NA,0.917237	0.000132574	0.000321152
2	chr4:151648810:G:A	151648810	A,NA	G,NA	1,NA	-inf,NA	inf,NA	1.58702,NA	0.000132529	0.000309571
2	chr4:150918335:C:T	150918335	NA,T	NA,C	NA,1	NA,inf	NA,inf	NA,0.74761	0.000132345	0.00031954
2	chr4:151708238:C:T	151708238	NA,T	NA,C	NA,1	NA,-inf	NA,inf	NA,0.682602	0.00013206	0.000317824
2	chr4:151022380:A:G	151022380	G,NA	A,NA	1,NA	-inf,NA	inf,NA	0.974277,NA	0.000131911	0.000311581
2	chr4:152266139:A:C	152266139	C,C	A,A	1,1	-inf,inf	inf,inf	1.7238,0.121807	0.000131747	0.000351397
2	chr4:151761785:C:T	151761785	NA,T	NA,C	NA,1	NA,-inf	NA,inf	NA,0.752521	0.000131526	0.00031705
2	chr4:150790902:T:C	150790902	C,C	T,T	1,1	inf,inf	inf,inf	2.34056,1.17703	0.000131498	0.000342006
2	chr4:150915781:G:A	150915781	A,A	G,G	1,1	-inf,-inf	inf,inf	1.75861,0.748985	0.000131419	0.000310396
2	chr4:152202291:C:A	152202291	A,A	C,C	1,1	-inf,-inf	inf,inf	0.967012,0.986576	0.000131388	0.000307365
2	chr4:151184248:A:G	151184248	G,G	A,A	1,1	inf,inf	inf,inf	1.79804,0.333952	0.000131324	0.000293411
2	chr4:150944370:T:C	150944370	NA,C	NA,T	NA,1	NA,inf	NA,inf	NA,0.743427	0.000131037	0.00031445
2	chr4:151198672:T:C	151198672	C,NA	T,NA	1,NA	-inf,NA	inf,NA	1.15651,NA	0.000131008	0.000311146
2	chr4:151872133:A:C	151872133	NA,C	NA,A	NA,1	NA,inf	NA,inf	NA,0.507377	0.000130989	0.000317457
2	chr4:151475524:C:T	151475524	NA,T	NA,C	NA,1	NA,-inf	NA,inf	NA,0.757948	0.000130946	0.000315549
2	chr4:151441854:G:A	151441854	NA,A	NA,G	NA,1	NA,-inf	NA,inf	NA,0.757926	0.000130876	0.000315395
2	chr4:151344193:G:A	151344193	NA,A	NA,G	NA,1	NA,-inf	NA,inf	NA,0.53646	0.000130846	0.00031599
2	chr4:151922013:G:A	151922013	NA,A	NA,G	NA,1	NA,inf	NA,inf	NA,0.593544	0.000130827	0.000314213
2	chr4:151130355:G:C	151130355	NA,C	NA,G	NA,1	NA,-inf	NA,inf	NA,0.706321	0.00013082	0.000317668
2	chr4:151071868:A:G	151071868	NA,G	NA,A	NA,1	NA,-inf	NA,inf	NA,0.604559	0.000130789	0.000315276
2	chr4:152024028:A:T	152024028	NA,T	NA,A	NA,1	NA,inf	NA,inf	NA,0.661792	0.000130746	0.000315033
2	chr4:151519850:A:G	151519850	NA,G	NA,A	NA,1	NA,-inf	NA,inf	NA,0.757	0.00013072	0.000315008
2	chr4:152138772:A:G	152138772	G,NA	A,NA	1,NA	-inf,NA	inf,NA	0.816132,NA	0.000130696	0.000310044
2	chr4:151482449:C:T	151482449	NA,T	NA,C	NA,1	NA,-inf	NA,inf	NA,0.755942	0.0001306	0.000314714
2	chr4:150923756:G:A	150923756	NA,A	NA,G	NA,1	NA,inf	NA,inf	NA,0.531302	0.0001306	0.000316772
2	chr4:150886239:T:A	150886239	NA,A	NA,T	NA,1	NA,inf	NA,inf	NA,0.543919	0.000130471	0.000313532
2	chr4:151810052:G:T	151810052	NA,T	NA,G	NA,1	NA,-inf	NA,inf	NA,0.485216	0.000130139	0.000314496
2	chr4:151828696:A:G	151828696	NA,G	NA,A	NA,1	NA,-inf	NA,inf	NA,0.501098	0.000130088	0.000314367
2	chr4:151316425:G:A	151316425	NA,A	NA,G	NA,1	NA,-inf	NA,inf	NA,0.506268	0.000130025	0.000313796
2	chr4:151716286:T:G	151716286	NA,G	NA,T	NA,1	NA,-inf	NA,inf	NA,0.518875	0.000129904	0.000313995
2	chr4:151749171:A:G	151749171	NA,G	NA,A	NA,1	NA,inf	NA,inf	NA,0.824375	0.000129758	0.000312581
2	chr4:151566074:TAGTC:T	151566074	NA,T	NA,TAGTC	NA,1	NA,inf	NA,inf	NA,0.762046	0.000129518	0.00031138
2	chr4:151972043:C:T	151972043	NA,T	NA,C	NA,1	NA,-inf	NA,inf	NA,0.707255	0.00012949	0.000312617
2	chr4:151506651:A:C	151506651	NA,C	NA,A	NA,1	NA,-inf	NA,inf	NA,0.749725	0.000129481	0.000312014
2	chr4:151410432:A:G	151410432	NA,G	NA,A	NA,1	NA,-inf	NA,inf	NA,0.749736	0.000129474	0.000312006
2	chr4:151248179:G:A	151248179	NA,A	NA,G	NA,1	NA,-inf	NA,inf	NA,0.574081	0.000129446	0.000311498
2	chr4:150863480:G:A	150863480	A,NA	G,NA	1,NA	-inf,NA	inf,NA	1.06259,NA	0.000129429	0.000302872
2	chr4:151494230:T:C	151494230	NA,C	NA,T	NA,1	NA,-inf	NA,inf	NA,0.748675	0.0001293	0.000311577
2	chr4:151524931:T:C	151524931	NA,C	NA,T	NA,1	NA,-inf	NA,inf	NA,0.748287	0.000129228	0.000311403
2	chr4:151425238:A:G	151425238	NA,G	NA,A	NA,1	NA,-inf	NA,inf	NA,0.748284	0.000129214	0.000311379
2	chr4:151523008:T:C	151523008	NA,C	NA,T	NA,1	NA,-inf	NA,inf	NA,0.748171	0.000129213	0.000311365
2	chr4:151522518:A:G	151522518	NA,G	NA,A	NA,1	NA,-inf	NA,inf	NA,0.748171	0.000129213	0.000311365
2	chr4:151529849:A:G	151529849	NA,G	NA,A	NA,1	NA,-inf	NA,inf	NA,0.748171	0.000129213	0.000311365
2	chr4:151512970:C:T	151512970	NA,T	NA,C	NA,1	NA,-inf	NA,inf	NA,0.748171	0.000129213	0.000311365
2	chr4:151508535:G:A	151508535	NA,A	NA,G	NA,1	NA,-inf	NA,inf	NA,0.748171	0.000129213	0.000311365
2	chr4:151221536:T:A	151221536	NA,A	NA,T	NA,1	NA,-inf	NA,inf	NA,0.691697	0.000129185	0.000313517
2	chr4:151524122:T:C	151524122	NA,C	NA,T	NA,1	NA,-inf	NA,inf	NA,0.747783	0.000129144	0.0003112
2	chr4:151418741:T:C	151418741	NA,C	NA,T	NA,1	NA,-inf	NA,inf	NA,0.747791	0.000129138	0.000311195
2	chr4:152272420:G:A	152272420	A,A	G,G	1,1	-inf,inf	inf,inf	1.12795,0.952488	0.000129131	0.000340661
2	chr4:151944342:T:C	151944342	NA,C	NA,T	NA,1	NA,-inf	NA,inf	NA,0.674737	0.000129109	0.000311457
2	chr4:151272617:C:A	151272617	NA,A	NA,C	NA,1	NA,-inf	NA,inf	NA,0.572259	0.000129096	0.000310654
2	chr4:151859808:C:T	151859808	NA,T	NA,C	NA,1	NA,inf	NA,inf	NA,0.445928	0.00012902	0.000310654
2	chr4:152275307:G:A	152275307	A,A	G,G	1,1	inf,-inf	inf,inf	1.49762,0.462759	0.000129015	0.000340987
2	chr4:151259426:G:A	151259426	NA,A	NA,G	NA,1	NA,-inf	NA,inf	NA,0.571388	0.000128928	0.000310249
2	chr4:151245265:T:C	151245265	NA,C	NA,T	NA,1	NA,-inf	NA,inf	NA,0.5712	0.000128891	0.000310161
2	chr4:151205984:A:G	151205984	G,NA	A,NA	1,NA	-inf,NA	inf,NA	1.14474,NA	0.0001288	0.000305924
2	chr4:151871532:T:G	151871532	NA,G	NA,T	NA,1	NA,inf	NA,inf	NA,0.496392	0.00012879	0.000312093
2	chr4:151243939:G:A	151243939	A,A	G,G	1,1	-inf,-inf	inf,inf	1.92706,0.317063	0.000128776	0.000287679
2	chr4:152077094:G:A	152077094	NA,A	NA,G	NA,1	NA,-inf	NA,inf	NA,0.642281	0.00012867	0.000308278
2	chr4:151682831:G:A	151682831	NA,A	NA,G	NA,1	NA,-inf	NA,inf	NA,0.804487	0.000128503	0.000311794
2	chr4:152272002:T:C	152272002	C,C	T,T	1,1	-inf,-inf	inf,inf	1.27954,0.195816	0.000128389	0.000325978
2	chr4:151961115:T:A	151961115	A,A	T,T	1,1	inf,inf	inf,inf	0.410355,1.48996	0.00012838	0.000300801
2	chr4:151923474:A:T	151923474	NA,T	NA,A	NA,1	NA,inf	NA,inf	NA,0.654804	0.000128377	0.000308806
2	chr4:151490136:C:T	151490136	NA,T	NA,C	NA,1	NA,-inf	NA,inf	NA,0.743233	0.000128365	0.000309316
2	chr4:151324917:T:C	151324917	NA,C	NA,T	NA,1	NA,-inf	NA,inf	NA,0.491793	0.000128348	0.000309793
2	chr4:151922462:T:G	151922462	NA,G	NA,T	NA,1	NA,inf	NA,inf	NA,0.654847	0.000128314	0.000308655
2	chr4:151408027:AT:A	151408027	NA,A	NA,AT	NA,1	NA,-inf	NA,inf	NA,0.741711	0.000128163	0.000308842
2	chr4:151688876:T:G	151688876	NA,G	NA,T	NA,1	NA,-inf	NA,inf	NA,0.665596	0.000128159	0.00030805
2	chr4:152257941:G:T	152257941	NA,T	NA,G	NA,1	NA,-inf	NA,inf	NA,0.608367	0.000128147	0.00031238
2	chr4:151124216:C:T	151124216	T,T	C,C	1,1	-inf,-inf	inf,inf	1.26076,0.740954	0.000127975	0.000300255
2	chr4:151343801:C:T	151343801	NA,T	NA,C	NA,1	NA,-inf	NA,inf	NA,0.701505	0.000127941	0.000310382
2	chr4:152267280:G:A	152267280	NA,A	NA,G	NA,1	NA,-inf	NA,inf	NA,0.613227	0.000127924	0.00031216
2	chr4:151414119:C:T	151414119	NA,T	NA,C	NA,1	NA,-inf	NA,inf	NA,0.74082	0.000127919	0.000308246
2	chr4:151444053:C:G	151444053	NA,G	NA,C	NA,1	NA,-inf	NA,inf	NA,0.758975	0.000127908	0.00030823
2	chr4:151808426:C:T	151808426	NA,T	NA,C	NA,1	NA,inf	NA,inf	NA,0.791983	0.000127883	0.000308094
2	chr4:151936107:G:A	151936107	NA,A	NA,G	NA,1	NA,-inf	NA,inf	NA,0.528788	0.000127724	0.000307177
2	chr4:152163762:T:C	152163762	NA,C	NA,T	NA,1	NA,-inf	NA,inf	NA,0.623008	0.000127718	0.000307057
2	chr4:151293900:A:G	151293900	G,NA	A,NA	1,NA	inf,NA	inf,NA	0.461873,NA	0.000127695	0.000220778
2	chr4:152144319:G:T	152144319	NA,T	NA,G	NA,1	NA,inf	NA,inf	NA,0.518259	0.000127688	0.000307321
2	chr4:151386050:T:C	151386050	NA,C	NA,T	NA,1	NA,inf	NA,inf	NA,0.32821	0.000127636	0.000305609
2	chr4:152019862:G:A	152019862	NA,A	NA,G	NA,1	NA,-inf	NA,inf	NA,0.554928	0.000127627	0.000307139
2	chr4:151787157:A:G	151787157	NA,G	NA,A	NA,1	NA,-inf	NA,inf	NA,0.474757	0.000127493	0.000307705
2	chr4:151150346:T:C	151150346	NA,C	NA,T	NA,1	NA,-inf	NA,inf	NA,0.711068	0.00012741	0.000308828
2	chr4:150990457:G:A	150990457	NA,A	NA,G	NA,1	NA,inf	NA,inf	NA,0.527039	0.000127225	0.00030574
2	chr4:151185996:C:T	151185996	NA,T	NA,C	NA,1	NA,-inf	NA,inf	NA,0.680378	0.000127205	0.000308652
2	chr4:152268110:T:C	152268110	NA,C	NA,T	NA,1	NA,-inf	NA,inf	NA,0.608533	0.00012715	0.000310027
2	chr4:151710992:C:T	151710992	NA,T	NA,C	NA,1	NA,inf	NA,inf	NA,0.734946	0.000127005	0.000305291
2	chr4:151233748:G:A	151233748	NA,A	NA,G	NA,1	NA,-inf	NA,inf	NA,0.637908	0.00012692	0.000305034
2	chr4:151681834:A:G	151681834	NA,G	NA,A	NA,1	NA,-inf	NA,inf	NA,0.794903	0.000126882	0.000307823
2	chr4:151367019:A:G	151367019	NA,G	NA,A	NA,1	NA,-inf	NA,inf	NA,0.695323	0.000126512	0.000306954
2	chr4:152063977:G:A	152063977	A,NA	G,NA	1,NA	inf,NA	inf,NA	0.697433,NA	0.00012648	0.000305906
2	chr4:151117146:C:T	151117146	NA,T	NA,C	NA,1	NA,inf	NA,inf	NA,0.684268	0.000126441	0.000304229
2	chr4:151922218:CAG:C	151922218	NA,C	NA,CAG	NA,1	NA,inf	NA,inf	NA,0.64404	0.000126415	0.00030408
2	chr4:151319095:G:T	151319095	T,T	G,G	1,1	-inf,inf	inf,inf	1.11005,1.16189	0.000126402	0.000269042
2	chr4:151817813:A:G	151817813	NA,G	NA,A	NA,1	NA,-inf	NA,inf	NA,0.565552	0.000126359	0.00030487
2	chr4:152294732:G:A	152294732	A,NA	G,NA	1,NA	inf,NA	inf,NA	0.816539,NA	0.000126174	0.000321461
2	chr4:151581393:G:A	151581393	NA,A	NA,G	NA,1	NA,inf	NA,inf	NA,0.740691	0.000126132	0.000303251
2	chr4:151318983:T:C	151318983	C,C	T,T	1,1	-inf,inf	inf,inf	1.12217,1.16744	0.00012599	0.000268647
2	chr4:152250349:G:A	152250349	A,A	G,G	1,1	inf,-inf	inf,inf	0.967544,0.467582	0.000125925	0.00029366
2	chr4:150726703:G:A	150726703	NA,A	NA,G	NA,1	NA,inf	NA,inf	NA,0.50196	0.000125877	0.000302425
2	chr4:151169919:G:A	151169919	NA,A	NA,G	NA,1	NA,-inf	NA,inf	NA,0.447444	0.000125783	0.000302281
2	chr4:151595566:G:A	151595566	NA,A	NA,G	NA,1	NA,-inf	NA,inf	NA,0.452623	0.00012578	0.000303732
2	chr4:151776674:C:A	151776674	A,A	C,C	1,1	-inf,-inf	inf,inf	2.77425,1.64859	0.000125697	0.000292753
2	chr4:151956156:A:G	151956156	G,NA	A,NA	1,NA	inf,NA	inf,NA	0.588655,NA	0.000125633	0.000313302
2	chr4:151860271:T:C	151860271	NA,C	NA,T	NA,1	NA,-inf	NA,inf	NA,0.512681	0.0001253	0.000302474
2	chr4:151187207:T:C	151187207	NA,C	NA,T	NA,1	NA,inf	NA,inf	NA,0.564862	0.00012523	0.000300371
2	chr4:152067851:G:A	152067851	NA,A	NA,G	NA,1	NA,inf	NA,inf	NA,0.515785	0.000125228	0.00030075
2	chr4:151421640:G:T	151421640	NA,T	NA,G	NA,1	NA,-inf	NA,inf	NA,0.724454	0.000125193	0.000301662
2	chr4:152023281:C:A	152023281	A,A	C,C	1,1	inf,inf	inf,inf	0.75192,1.06931	0.000124928	0.000258499
2	chr4:152094380:A:G	152094380	NA,G	NA,A	NA,1	NA,-inf	NA,inf	NA,0.530545	0.000124825	0.000300185
2	chr4:151438293:G:A	151438293	NA,A	NA,G	NA,1	NA,-inf	NA,inf	NA,0.782331	0.000124802	0.000303203
2	chr4:150936133:G:A	150936133	A,NA	G,NA	1,NA	-inf,NA	inf,NA	0.422014,NA	0.000124791	0.000293859
2	chr4:150881189:A:G	150881189	G,NA	A,NA	1,NA	-inf,NA	inf,NA	0.711823,NA	0.000124703	0.000295342
2	chr4:152092368:G:C	152092368	NA,C	NA,G	NA,1	NA,inf	NA,inf	NA,0.615807	0.000124697	0.000300924
2	chr4:151959360:G:A	151959360	A,NA	G,NA	1,NA	inf,NA	inf,NA	0.583802,NA	0.000124629	0.000310505
2	chr4:151989604:C:T	151989604	T,NA	C,NA	1,NA	-inf,NA	inf,NA	0.414961,NA	0.000124324	0.00029281
2	chr4:151647035:G:A	151647035	NA,A	NA,G	NA,1	NA,-inf	NA,inf	NA,0.607338	0.000124308	0.000299317
2	chr4:150999364:C:G	150999364	G,NA	C,NA	1,NA	-inf,NA	inf,NA	1.0726,NA	0.00012425	0.000290337
2	chr4:152077836:C:T	152077836	NA,T	NA,C	NA,1	NA,-inf	NA,inf	NA,0.595831	0.000124088	0.000300022
2	chr4:150864989:T:C	150864989	NA,C	NA,T	NA,1	NA,-inf	NA,inf	NA,0.666014	0.000123976	0.000300807
2	chr4:151939936:G:A	151939936	NA,A	NA,G	NA,1	NA,-inf	NA,inf	NA,0.484627	0.000123882	0.000297765
2	chr4:152256894:T:C	152256894	NA,C	NA,T	NA,1	NA,-inf	NA,inf	NA,0.587024	0.000123864	0.000301863
2	chr4:151240864:T:C	151240864	C,NA	T,NA	1,NA	inf,NA	inf,NA	1.33761,NA	0.000123857	0.000283105
2	chr4:152137778:C:A	152137778	NA,A	NA,C	NA,1	NA,-inf	NA,inf	NA,0.463113	0.000123811	0.000297276
2	chr4:151878147:G:A	151878147	NA,A	NA,G	NA,1	NA,inf	NA,inf	NA,0.641735	0.000123808	0.000298213
2	chr4:151435483:G:A	151435483	NA,A	NA,G	NA,1	NA,inf	NA,inf	NA,0.497071	0.000123711	0.000300455
2	chr4:152154339:A:G	152154339	G,G	A,A	1,1	inf,inf	inf,inf	0.921344,1.11468	0.000123664	0.000295971
2	chr4:151562312:C:T	151562312	NA,T	NA,C	NA,1	NA,inf	NA,inf	NA,0.501119	0.000123608	0.000300266
2	chr4:151937634:G:A	151937634	A,NA	G,NA	1,NA	inf,NA	inf,NA	0.577609,NA	0.000123552	0.000308016
2	chr4:151931907:C:T	151931907	NA,T	NA,C	NA,1	NA,inf	NA,inf	NA,0.58	0.000123529	0.000296933
2	chr4:152125513:G:A	152125513	A,A	G,G	1,1	inf,inf	inf,inf	0.927229,1.14902	0.000123192	0.000295055
2	chr4:152147364:A:T	152147364	T,T	A,A	1,1	inf,inf	inf,inf	1.00128,1.06013	0.000123183	0.000294884
2	chr4:152072945:G:A	152072945	A,NA	G,NA	1,NA	inf,NA	inf,NA	0.364147,NA	0.000123084	0.000303822
2	chr4:152268381:G:A	152268381	NA,A	NA,G	NA,1	NA,-inf	NA,inf	NA,0.58495	0.00012299	0.00029975
2	chr4:152267915:C:T	152267915	NA,T	NA,C	NA,1	NA,-inf	NA,inf	NA,0.584919	0.000122988	0.000299747
2	chr4:151934386:G:A	151934386	A,NA	G,NA	1,NA	inf,NA	inf,NA	0.576183,NA	0.000122864	0.000306095
2	chr4:151956025:G:T	151956025	T,NA	G,NA	1,NA	inf,NA	inf,NA	0.576151,NA	0.000122804	0.000306036
2	chr4:151307301:C:T	151307301	NA,T	NA,C	NA,1	NA,-inf	NA,inf	NA,0.489576	0.000122739	0.000294967
2	chr4:151681979:A:T	151681979	NA,T	NA,A	NA,1	NA,-inf	NA,inf	NA,0.768514	0.000122727	0.000297656
2	chr4:152181043:A:G	152181043	G,G	A,A	1,1	-inf,inf	inf,inf	0.705702,1.35113	0.000122637	0.000316651
2	chr4:150789081:T:A	150789081	NA,A	NA,T	NA,1	NA,-inf	NA,inf	NA,0.543586	0.000122587	0.000294336
2	chr4:151997520:A:AC	151997520	NA,AC	NA,A	NA,1	NA,-inf	NA,inf	NA,0.511025	0.000122523	0.000294703
2	chr4:151972041:G:A	151972041	A,NA	G,NA	1,NA	inf,NA	inf,NA	0.581872,NA	0.000122454	0.000304682
2	chr4:151139203:G:C	151139203	NA,C	NA,G	NA,1	NA,-inf	NA,inf	NA,0.660808	0.000122444	0.000297065
2	chr4:151921673:CT:C	151921673	C,NA	CT,NA	1,NA	inf,NA	inf,NA	0.54213,NA	0.000122237	0.000304324
2	chr4:151304330:T:C	151304330	C,C	T,T	1,1	-inf,inf	inf,inf	0.8919,0.764234	0.000122178	0.000284098
2	chr4:151173534:T:C	151173534	NA,C	NA,T	NA,1	NA,inf	NA,inf	NA,0.526374	0.000122035	0.000292575
2	chr4:150776244:G:A	150776244	A,A	G,G	1,1	inf,inf	inf,inf	2.40952,1.09352	0.000122026	0.000317749
2	chr4:151133971:A:G	151133971	G,NA	A,NA	1,NA	inf,NA	inf,NA	1.28515,NA	0.000122003	0.00030015
2	chr4:151906042:T:TG	151906042	TG,NA	T,NA	1,NA	inf,NA	inf,NA	0.439846,NA	0.000121851	0.000299746
2	chr4:152173973:C:A	152173973	A,A	C,C	1,1	inf,inf	inf,inf	1.13766,1.03038	0.000121819	0.000312341
2	chr4:151554575:G:A	151554575	NA,A	NA,G	NA,1	NA,inf	NA,inf	NA,0.678628	0.000121682	0.000292428
2	chr4:151954550:A:G	151954550	G,G	A,A	1,1	inf,inf	inf,inf	0.401151,1.46633	0.000121623	0.000285119
2	chr4:152128172:A:G	152128172	G,G	A,A	1,1	inf,inf	inf,inf	0.95141,1.10867	0.00012157	0.000290925
2	chr4:151320209:A:G	151320209	G,G	A,A	1,1	-inf,inf	inf,inf	1.08834,1.12552	0.000121569	0.000257842
2	chr4:152089498:G:A	152089498	A,A	G,G	1,1	-inf,-inf	inf,inf	1.78885,0.198114	0.000121521	0.000286207
2	chr4:152158116:T:G	152158116	G,G	T,T	1,1	inf,inf	inf,inf	0.903469,0.988332	0.000121515	0.000293938
2	chr4:151809086:A:G	151809086	NA,G	NA,A	NA,1	NA,-inf	NA,inf	NA,0.622805	0.000121444	0.000292428
2	chr4:150999829:G:T	150999829	NA,T	NA,G	NA,1	NA,inf	NA,inf	NA,0.620862	0.000121381	0.000291814
2	chr4:151924454:C:T	151924454	T,NA	C,NA	1,NA	inf,NA	inf,NA	0.538127,NA	0.000121315	0.000301986
2	chr4:151258309:C:T	151258309	NA,T	NA,C	NA,1	NA,-inf	NA,inf	NA,0.529299	0.000121314	0.000291897
2	chr4:151428165:CA:C	151428165	NA,C	NA,CA	NA,1	NA,-inf	NA,inf	NA,0.762736	0.000121282	0.000294549
2	chr4:152204311:G:A	152204311	NA,A	NA,G	NA,1	NA,-inf	NA,inf	NA,0.587015	0.000121223	0.000291381
2	chr4:151824865:C:T	151824865	NA,T	NA,C	NA,1	NA,-inf	NA,inf	NA,0.45578	0.000121141	0.000292652
2	chr4:152282844:C:T	152282844	NA,T	NA,C	NA,1	NA,-inf	NA,inf	NA,0.57051	0.000121002	0.00029483
2	chr4:152074046:T:C	152074046	C,NA	T,NA	1,NA	inf,NA	inf,NA	0.356696,NA	0.000120881	0.000298334
2	chr4:151982416:G:A	151982416	A,NA	G,NA	1,NA	inf,NA	inf,NA	0.576647,NA	0.000120755	0.000300655
2	chr4:151946875:AG:A	151946875	NA,A	NA,AG	NA,1	NA,inf	NA,inf	NA,0.534954	0.00012059	0.000289593
2	chr4:151141032:G:A	151141032	A,A	G,G	1,1	-inf,-inf	inf,inf	0.676214,1.43185	0.000120516	0.000283908
2	chr4:151976296:C:T	151976296	T,NA	C,NA	1,NA	inf,NA	inf,NA	0.572971,NA	0.000120341	0.000299603
2	chr4:151336721:T:C	151336721	NA,C	NA,T	NA,1	NA,inf	NA,inf	NA,0.351206	0.000120211	0.000292243
2	chr4:150908576:T:C	150908576	NA,C	NA,T	NA,1	NA,-inf	NA,inf	NA,0.700064	0.000120035	0.000289094
2	chr4:151942104:G:A	151942104	A,NA	G,NA	1,NA	inf,NA	inf,NA	0.562611,NA	0.000120011	0.000298988
2	chr4:152057335:GTT:G	152057335	G,NA	GTT,NA	1,NA	inf,NA	inf,NA	0.523228,NA	0.000119869	0.000295048
2	chr4:150730794:G:A	150730794	NA,A	NA,G	NA,1	NA,-inf	NA,inf	NA,0.524496	0.000119821	0.00028769
2	chr4:150925774:T:TTC	150925774	NA,TTC	NA,T	NA,1	NA,inf	NA,inf	NA,0.596545	0.000119819	0.000287738
2	chr4:150925778:T:A	150925778	NA,A	NA,T	NA,1	NA,inf	NA,inf	NA,0.596545	0.000119819	0.000287738
2	chr4:150915268:G:T	150915268	NA,T	NA,G	NA,1	NA,inf	NA,inf	NA,0.596104	0.000119748	0.000287566
2	chr4:150934775:G:A	150934775	NA,A	NA,G	NA,1	NA,inf	NA,inf	NA,0.67561	0.000119743	0.000287462
2	chr4:151752386:T:C	151752386	NA,C	NA,T	NA,1	NA,inf	NA,inf	NA,0.761783	0.000119724	0.00028836
2	chr4:151157626:C:T	151157626	NA,T	NA,C	NA,1	NA,inf	NA,inf	NA,0.561581	0.000119661	0.000288311
2	chr4:151149957:G:A	151149957	NA,A	NA,G	NA,1	NA,-inf	NA,inf	NA,0.640956	0.000119628	0.00029023
2	chr4:151482453:C:T	151482453	NA,T	NA,C	NA,1	NA,-inf	NA,inf	NA,0.689093	0.000119571	0.000288074
2	chr4:151083329:A:C	151083329	C,NA	A,NA	1,NA	inf,NA	inf,NA	1.25781,NA	0.000119517	0.000291948
2	chr4:151278731:A:T	151278731	NA,T	NA,A	NA,1	NA,-inf	NA,inf	NA,0.691585	0.000119371	0.000289588
2	chr4:152078380:C:T	152078380	T,NA	C,NA	1,NA	inf,NA	inf,NA	0.350898,NA	0.000119314	0.000294369
2	chr4:151956050:G:A	151956050	A,NA	G,NA	1,NA	inf,NA	inf,NA	0.560975,NA	0.000119277	0.00029711
2	chr4:152077939:A:G	152077939	G,NA	A,NA	1,NA	inf,NA	inf,NA	0.350828,NA	0.000119234	0.000294161
2	chr4:151433795:T:G	151433795	NA,G	NA,T	NA,1	NA,-inf	NA,inf	NA,0.74901	0.000119223	0.000289494
2	chr4:151123101:T:C	151123101	NA,C	NA,T	NA,1	NA,-inf	NA,inf	NA,0.571882	0.00011919	0.000287104
2	chr4:151336571:T:A	151336571	NA,A	NA,T	NA,1	NA,inf	NA,inf	NA,0.345819	0.000119125	0.000289571
2	chr4:152059396:C:T	152059396	T,NA	C,NA	1,NA	inf,NA	inf,NA	0.520133,NA	0.000119111	0.000293158
2	chr4:152003384:G:T	152003384	NA,T	NA,G	NA,1	NA,-inf	NA,inf	NA,0.461931	0.000119055	0.000287084
2	chr4:151252309:A:G	151252309	NA,G	NA,A	NA,1	NA,inf	NA,inf	NA,0.448622	0.000118875	0.000285717
2	chr4:151243745:G:A	151243745	NA,A	NA,G	NA,1	NA,-inf	NA,inf	NA,0.458861	0.000118799	0.000286714
2	chr4:151668467:G:A	151668467	A,NA	G,NA	1,NA	-inf,NA	inf,NA	0.169944,NA	0.000118756	0.000276918
2	chr4:151819461:T:C	151819461	NA,C	NA,T	NA,1	NA,-inf	NA,inf	NA,0.522635	0.000118699	0.00028632
2	chr4:152024069:C:T	152024069	NA,T	NA,C	NA,1	NA,inf	NA,inf	NA,0.594912	0.00011866	0.000285864
2	chr4:151185798:C:G	151185798	NA,G	NA,C	NA,1	NA,-inf	NA,inf	NA,0.62804	0.000118578	0.000287541
2	chr4:151263070:G:A	151263070	NA,A	NA,G	NA,1	NA,inf	NA,inf	NA,0.419163	0.000118552	0.000284101
2	chr4:151975693:C:T	151975693	NA,T	NA,C	NA,1	NA,-inf	NA,inf	NA,0.485364	0.000118488	0.000284976
2	chr4:151941430:G:A	151941430	A,NA	G,NA	1,NA	inf,NA	inf,NA	0.555535,NA	0.00011845	0.00029505
2	chr4:150778779:T:C	150778779	C,NA	T,NA	1,NA	-inf,NA	inf,NA	1.37067,NA	0.00011827	0.000279072
2	chr4:151989818:A:G	151989818	NA,G	NA,A	NA,1	NA,-inf	NA,inf	NA,0.445965	0.000118238	0.000285105
2	chr4:151717482:T:C	151717482	NA,C	NA,T	NA,1	NA,inf	NA,inf	NA,0.753025	0.000118193	0.000284647
2	chr4:151718887:AGTAACTGGACCAACAGT:A	151718887	NA,A	NA,AGTAACTGGACCAACAGT	NA,1	NA,inf	NA,inf	NA,0.752887	0.000118174	0.000284602
2	chr4:152058763:T:C	152058763	C,NA	T,NA	1,NA	inf,NA	inf,NA	0.515283,NA	0.000118015	0.000290427
2	chr4:151876614:C:T	151876614	NA,T	NA,C	NA,1	NA,inf	NA,inf	NA,0.409679	0.000117959	0.000286655
2	chr4:152035428:T:G	152035428	G,G	T,T	1,1	-inf,-inf	inf,inf	1.0274,1.07654	0.000117864	0.000273449
2	chr4:151037902:G:A	151037902	NA,A	NA,G	NA,1	NA,inf	NA,inf	NA,0.448816	0.000117852	0.000283267
2	chr4:151093190:C:T	151093190	NA,T	NA,C	NA,1	NA,inf	NA,inf	NA,0.6533	0.000117827	0.000284375
2	chr4:151455701:A:G	151455701	NA,G	NA,A	NA,1	NA,-inf	NA,inf	NA,0.79088	0.000117811	0.000284343
2	chr4:152283545:A:G	152283545	NA,G	NA,A	NA,1	NA,-inf	NA,inf	NA,0.550825	0.000117791	0.000286905
2	chr4:151184196:T:C	151184196	C,C	T,T	1,1	inf,inf	inf,inf	1.76628,0.285847	0.00011771	0.000263054
2	chr4:152020193:G:A	152020193	NA,A	NA,G	NA,1	NA,inf	NA,inf	NA,0.479903	0.000117613	0.000282493
2	chr4:151791654:G:A	151791654	NA,A	NA,G	NA,1	NA,inf	NA,inf	NA,0.725821	0.000117609	0.000283277
2	chr4:151797253:G:A	151797253	NA,A	NA,G	NA,1	NA,inf	NA,inf	NA,0.725666	0.000117587	0.000283223
2	chr4:152011851:G:A	152011851	A,NA	G,NA	1,NA	inf,NA	inf,NA	0.619626,NA	0.000117583	0.000291566
2	chr4:152074694:G:A	152074694	A,NA	G,NA	1,NA	inf,NA	inf,NA	0.34407,NA	0.000117511	0.000289867
2	chr4:152140454:A:T	152140454	T,NA	A,NA	1,NA	-inf,NA	inf,NA	0.460655,NA	0.00011751	0.000275337
2	chr4:151196015:G:A	151196015	A,A	G,G	1,1	inf,inf	inf,inf	1.79859,0.220345	0.000117487	0.000262111
2	chr4:151824915:C:T	151824915	NA,T	NA,C	NA,1	NA,-inf	NA,inf	NA,0.435407	0.000117471	0.000283734
2	chr4:152080109:G:A	152080109	A,NA	G,NA	1,NA	inf,NA	inf,NA	0.344438,NA	0.000117465	0.000289732
2	chr4:151220517:T:C	151220517	NA,C	NA,T	NA,1	NA,-inf	NA,inf	NA,0.40409	0.000117429	0.000282204
2	chr4:152131633:A:G	152131633	G,G	A,A	1,1	inf,inf	inf,inf	0.947823,1.08237	0.000117393	0.000281204
2	chr4:150936401:C:T	150936401	T,NA	C,NA	1,NA	-inf,NA	inf,NA	0.394251,NA	0.00011734	0.000276492
2	chr4:152094552:C:T	152094552	T,T	C,C	1,1	inf,inf	inf,inf	1.16857,0.775502	0.000117286	0.000284565
2	chr4:151195166:C:T	151195166	T,T	C,C	1,1	inf,inf	inf,inf	1.79579,0.223207	0.000117247	0.000261634
2	chr4:151853723:T:C	151853723	NA,C	NA,T	NA,1	NA,-inf	NA,inf	NA,0.548751	0.000117244	0.000281532
2	chr4:151427737:A:G	151427737	NA,G	NA,A	NA,1	NA,-inf	NA,inf	NA,0.7342	0.000117067	0.000284205
2	chr4:151998028:A:C	151998028	C,NA	A,NA	1,NA	-inf,NA	inf,NA	0.975769,NA	0.000116981	0.000280295
2	chr4:151307663:C:A	151307663	NA,A	NA,C	NA,1	NA,-inf	NA,inf	NA,0.413518	0.00011694	0.000280553
2	chr4:151392968:A:G	151392968	NA,G	NA,A	NA,1	NA,-inf	NA,inf	NA,0.385264	0.00011687	0.000280959
2	chr4:150919760:T:A	150919760	A,A	T,T	1,1	-inf,-inf	inf,inf	1.70608,0.724068	0.00011677	0.000275849
2	chr4:151955011:C:T	151955011	T,NA	C,NA	1,NA	inf,NA	inf,NA	0.55049,NA	0.00011674	0.000290657
2	chr4:151180744:C:G	151180744	NA,G	NA,C	NA,1	NA,-inf	NA,inf	NA,0.589185	0.000116715	0.000280392
2	chr4:151189334:C:T	151189334	NA,T	NA,C	NA,1	NA,-inf	NA,inf	NA,0.588163	0.000116682	0.00028031
2	chr4:151245092:C:T	151245092	T,T	C,C	1,1	inf,inf	inf,inf	6.31108,0.154634	0.00011648	0.000440054
2	chr4:152070312:C:G	152070312	G,G	C,C	1,1	inf,inf	inf,inf	0.465066,0.836983	0.000116424	0.000289086
2	chr4:151363789:T:C	151363789	NA,C	NA,T	NA,1	NA,-inf	NA,inf	NA,0.627605	0.000116329	0.000282015
2	chr4:151711117:A:G	151711117	NA,G	NA,A	NA,1	NA,inf	NA,inf	NA,0.441842	0.000116307	0.000279714
2	chr4:151977582:T:C	151977582	C,NA	T,NA	1,NA	inf,NA	inf,NA	0.554499,NA	0.000116184	0.000289046
2	chr4:151924794:C:A	151924794	NA,A	NA,C	NA,1	NA,inf	NA,inf	NA,0.583064	0.000116116	0.000279276
2	chr4:152126107:A:G	152126107	NA,G	NA,A	NA,1	NA,-inf	NA,inf	NA,0.494078	0.000116092	0.000279151
2	chr4:152164950:G:A	152164950	A,NA	G,NA	1,NA	-inf,NA	inf,NA	0.380083,NA	0.000116072	0.000273129
2	chr4:151954785:C:T	151954785	T,NA	C,NA	1,NA	inf,NA	inf,NA	0.547451,NA	0.000116061	0.000288918
2	chr4:151757822:T:C	151757822	C,C	T,T	1,1	-inf,-inf	inf,inf	1.8212,1.38067	0.000116059	0.000239944
2	chr4:151270043:G:A	151270043	NA,A	NA,G	NA,1	NA,inf	NA,inf	NA,0.613245	0.000116016	0.000279181
2	chr4:151888786:C:T	151888786	NA,T	NA,C	NA,1	NA,-inf	NA,inf	NA,0.472984	0.000115985	0.000278324
2	chr4:151656950:C:T	151656950	NA,T	NA,C	NA,1	NA,-inf	NA,inf	NA,0.726261	0.000115974	0.00028108
2	chr4:151973849:T:C	151973849	C,NA	T,NA	1,NA	inf,NA	inf,NA	0.553552,NA	0.000115971	0.000288504
2	chr4:152158109:T:A	152158109	A,A	T,T	1,1	inf,inf	inf,inf	0.890429,0.972496	0.000115799	0.000280082
2	chr4:150774110:T:C	150774110	NA,C	NA,T	NA,1	NA,-inf	NA,inf	NA,0.442057	0.000115668	0.000278058
2	chr4:151717959:T:C	151717959	NA,C	NA,T	NA,1	NA,-inf	NA,inf	NA,0.647996	0.000115653	0.000278435
2	chr4:152006591:T:C	152006591	NA,C	NA,T	NA,1	NA,inf	NA,inf	NA,0.563732	0.000115647	0.000277935
2	chr4:151181433:C:T	151181433	NA,T	NA,C	NA,1	NA,inf	NA,inf	NA,0.596911	0.000115645	0.000278236
2	chr4:150946328:T:C	150946328	NA,C	NA,T	NA,1	NA,inf	NA,inf	NA,0.648701	0.000115532	0.000277365
2	chr4:151427395:A:G	151427395	NA,G	NA,A	NA,1	NA,inf	NA,inf	NA,0.770722	0.000115498	0.000278438
2	chr4:152072902:C:T	152072902	T,NA	C,NA	1,NA	inf,NA	inf,NA	0.3366,NA	0.000115478	0.000284808
2	chr4:151084223:T:A	151084223	A,NA	T,NA	1,NA	-inf,NA	inf,NA	0.453534,NA	0.000115429	0.00027371
2	chr4:150916876:G:A	150916876	NA,A	NA,G	NA,1	NA,-inf	NA,inf	NA,0.581746	0.000115406	0.000277891
2	chr4:151331246:T:C	151331246	C,C	T,T	1,1	-inf,inf	inf,inf	1.1181,1.06325	0.000115399	0.000242707
2	chr4:151717960:AGTGAG:A	151717960	NA,A	NA,AGTGAG	NA,1	NA,-inf	NA,inf	NA,0.646189	0.000115386	0.00027779
2	chr4:151717955:G:GCCCAC	151717955	NA,GCCCAC	NA,G	NA,1	NA,-inf	NA,inf	NA,0.645934	0.000115348	0.000277699
2	chr4:151078614:T:C	151078614	NA,C	NA,T	NA,1	NA,inf	NA,inf	NA,0.435052	0.000115334	0.000277231
2	chr4:151955008:G:A	151955008	A,NA	G,NA	1,NA	inf,NA	inf,NA	0.544077,NA	0.000115317	0.000287039
2	chr4:152055963:G:A	152055963	A,NA	G,NA	1,NA	inf,NA	inf,NA	0.503498,NA	0.000115273	0.000283589
2	chr4:152170171:A:C	152170171	C,C	A,A	1,1	inf,inf	inf,inf	0.854165,1.17497	0.000115062	0.000291433
2	chr4:151902871:T:C	151902871	NA,C	NA,T	NA,1	NA,-inf	NA,inf	NA,0.558096	0.000115053	0.000278266
2	chr4:152128266:C:T	152128266	T,T	C,C	1,1	inf,inf	inf,inf	0.956489,1.07184	0.000114988	0.000275092
2	chr4:151896301:G:A	151896301	NA,A	NA,G	NA,1	NA,inf	NA,inf	NA,0.590666	0.000114959	0.000276847
2	chr4:151714435:C:A	151714435	NA,A	NA,C	NA,1	NA,inf	NA,inf	NA,0.728727	0.000114788	0.000276425
2	chr4:150865744:T:A	150865744	NA,A	NA,T	NA,1	NA,-inf	NA,inf	NA,0.436898	0.000114759	0.00027587
2	chr4:151934783:A:G	151934783	G,NA	A,NA	1,NA	inf,NA	inf,NA	0.539645,NA	0.000114668	0.000285319
2	chr4:151787189:C:T	151787189	NA,T	NA,C	NA,1	NA,inf	NA,inf	NA,0.704584	0.000114601	0.000276016
2	chr4:152046660:G:A	152046660	A,NA	G,NA	1,NA	inf,NA	inf,NA	0.498646,NA	0.000114599	0.000281848
2	chr4:151823656:G:A	151823656	NA,A	NA,G	NA,1	NA,-inf	NA,inf	NA,0.419173	0.000114549	0.000276641
2	chr4:151824127:G:A	151824127	NA,A	NA,G	NA,1	NA,-inf	NA,inf	NA,0.419107	0.000114539	0.000276616
2	chr4:151828182:C:T	151828182	NA,T	NA,C	NA,1	NA,-inf	NA,inf	NA,0.418856	0.000114495	0.000276511
2	chr4:150741800:G:C	150741800	NA,C	NA,G	NA,1	NA,-inf	NA,inf	NA,0.492031	0.000114459	0.000274812
2	chr4:152275302:A:T	152275302	NA,T	NA,A	NA,1	NA,-inf	NA,inf	NA,0.51983	0.000114421	0.000274841
2	chr4:152111047:G:A	152111047	NA,A	NA,G	NA,1	NA,inf	NA,inf	NA,0.454988	0.000114412	0.000274794
2	chr4:151978441:A:G	151978441	G,NA	A,NA	1,NA	inf,NA	inf,NA	0.546172,NA	0.00011435	0.000284391
2	chr4:152060839:C:T	152060839	T,NA	C,NA	1,NA	inf,NA	inf,NA	0.498896,NA	0.000114318	0.000281217
2	chr4:151687069:C:T	151687069	T,T	C,C	1,1	-inf,-inf	inf,inf	2.01174,2.07654	0.000114303	0.000272369
2	chr4:151998312:T:C	151998312	NA,C	NA,T	NA,1	NA,-inf	NA,inf	NA,0.437346	0.000114298	0.000275534
2	chr4:152190741:T:C	152190741	NA,C	NA,T	NA,1	NA,inf	NA,inf	NA,0.544758	0.000113987	0.000273678
2	chr4:151322973:AC:A	151322973	A,A	AC,AC	1,1	-inf,inf	inf,inf	0.918759,0.918173	0.000113916	0.000232547
2	chr4:151535065:A:C	151535065	NA,C	NA,A	NA,1	NA,-inf	NA,inf	NA,0.51898	0.000113739	0.000273648
2	chr4:151797480:A:G	151797480	NA,G	NA,A	NA,1	NA,inf	NA,inf	NA,0.698763	0.000113735	0.000273915
2	chr4:150986345:T:C	150986345	NA,C	NA,T	NA,1	NA,inf	NA,inf	NA,0.619648	0.000113732	0.00027309
2	chr4:151713656:A:G	151713656	NA,G	NA,A	NA,1	NA,inf	NA,inf	NA,0.720821	0.000113689	0.000273771
2	chr4:152062893:G:A	152062893	NA,A	NA,G	NA,1	NA,-inf	NA,inf	NA,0.479384	0.000113682	0.000273835
2	chr4:151191624:T:G	151191624	NA,G	NA,T	NA,1	NA,inf	NA,inf	NA,0.617073	0.000113681	0.00027347
2	chr4:151493853:C:T	151493853	NA,T	NA,C	NA,1	NA,-inf	NA,inf	NA,0.663809	0.000113579	0.000273453
2	chr4:150748966:C:A	150748966	A,A	C,C	1,1	inf,inf	inf,inf	2.34582,1.09788	0.000113534	0.000294668
2	chr4:151355712:T:G	151355712	NA,G	NA,T	NA,1	NA,-inf	NA,inf	NA,0.610246	0.000113485	0.000275023
2	chr4:151713877:C:T	151713877	NA,T	NA,C	NA,1	NA,inf	NA,inf	NA,0.424845	0.000113482	0.000272911
2	chr4:152052840:G:C	152052840	C,NA	G,NA	1,NA	inf,NA	inf,NA	0.495588,NA	0.000113433	0.000279001
2	chr4:152060574:T:C	152060574	C,NA	T,NA	1,NA	inf,NA	inf,NA	0.495165,NA	0.000113362	0.000278831
2	chr4:150870091:T:C	150870091	C,C	T,T	1,1	-inf,-inf	inf,inf	1.7384,0.679571	0.000113347	0.000267661
2	chr4:151525075:T:C	151525075	NA,C	NA,T	NA,1	NA,-inf	NA,inf	NA,0.3088	0.000113308	0.000272618
2	chr4:152261997:A:G	152261997	NA,G	NA,A	NA,1	NA,-inf	NA,inf	NA,0.519973	0.000113194	0.000275445
2	chr4:152010171:G:A	152010171	NA,A	NA,G	NA,1	NA,-inf	NA,inf	NA,0.607977	0.000113071	0.000272922
2	chr4:151925337:C:A	151925337	NA,A	NA,C	NA,1	NA,-inf	NA,inf	NA,0.412972	0.000113034	0.000271642
2	chr4:150860894:T:G	150860894	NA,G	NA,T	NA,1	NA,-inf	NA,inf	NA,0.486092	0.000113005	0.000271332
2	chr4:150757839:G:A	150757839	NA,A	NA,G	NA,1	NA,-inf	NA,inf	NA,0.42642	0.000112978	0.000271592
2	chr4:150752898:C:T	150752898	NA,T	NA,C	NA,1	NA,-inf	NA,inf	NA,0.424564	0.00011273	0.00027099
2	chr4:151930285:G:A	151930285	A,A	G,G	1,1	inf,-inf	inf,inf	2.11724,0.0408125	0.000112722	0.000396613
2	chr4:151874865:A:G	151874865	NA,G	NA,A	NA,1	NA,-inf	NA,inf	NA,0.430312	0.000112655	0.000270748
2	chr4:151909674:G:A	151909674	A,A	G,G	1,1	inf,inf	inf,inf	2.14345,0.0985922	0.000112595	0.000392734
2	chr4:151805958:T:C	151805958	NA,C	NA,T	NA,1	NA,inf	NA,inf	NA,0.709538	0.000112543	0.000271016
2	chr4:151833570:A:G	151833570	NA,G	NA,A	NA,1	NA,-inf	NA,inf	NA,0.404243	0.000112533	0.000271718
2	chr4:150863790:G:C	150863790	NA,C	NA,G	NA,1	NA,inf	NA,inf	NA,0.427843	0.000112504	0.000270287
2	chr4:151659863:G:A	151659863	NA,A	NA,G	NA,1	NA,-inf	NA,inf	NA,0.701283	0.000112484	0.000272546
2	chr4:151829800:C:T	151829800	NA,T	NA,C	NA,1	NA,-inf	NA,inf	NA,0.403569	0.000112419	0.000271442
2	chr4:151706964:G:T	151706964	NA,T	NA,G	NA,1	NA,inf	NA,inf	NA,0.711271	0.000112408	0.000270679
2	chr4:150926322:C:T	150926322	NA,T	NA,C	NA,1	NA,-inf	NA,inf	NA,0.557587	0.0001124	0.000272316
2	chr4:152058168:T:C	152058168	C,NA	T,NA	1,NA	inf,NA	inf,NA	0.490655,NA	0.000112378	0.000276374
2	chr4:150946098:G:A	150946098	NA,A	NA,G	NA,1	NA,-inf	NA,inf	NA,0.533963	0.000112374	0.000270611
2	chr4:150787709:AATT:A	150787709	NA,A	NA,AATT	NA,1	NA,-inf	NA,inf	NA,0.421703	0.00011237	0.000270123
2	chr4:150872296:C:T	150872296	NA,T	NA,C	NA,1	NA,inf	NA,inf	NA,0.455906	0.000112361	0.000268793
2	chr4:151054708:G:A	151054708	NA,A	NA,G	NA,1	NA,inf	NA,inf	NA,0.442626	0.000112319	0.000269908
2	chr4:150765533:CT:C	150765533	NA,C	NA,CT	NA,1	NA,-inf	NA,inf	NA,0.422076	0.000112269	0.000269886
2	chr4:150756004:C:T	150756004	NA,T	NA,C	NA,1	NA,-inf	NA,inf	NA,0.422038	0.000112257	0.000269856
2	chr4:151123148:C:T	151123148	T,T	C,C	1,1	-inf,-inf	inf,inf	1.35624,0.491392	0.000112242	0.000261588
2	chr4:150808120:ACAT:A	150808120	NA,A	NA,ACAT	NA,1	NA,-inf	NA,inf	NA,0.42069	0.000112172	0.000269649
2	chr4:150986195:T:G	150986195	NA,G	NA,T	NA,1	NA,-inf	NA,inf	NA,0.591203	0.000112137	0.000271837
2	chr4:151358712:A:G	151358712	NA,G	NA,A	NA,1	NA,-inf	NA,inf	NA,0.603504	0.000112121	0.000271681
2	chr4:151208782:A:G	151208782	NA,G	NA,A	NA,1	NA,-inf	NA,inf	NA,0.521982	0.000112102	0.000269954
2	chr4:151215886:C:T	151215886	NA,T	NA,C	NA,1	NA,-inf	NA,inf	NA,0.465717	0.000112073	0.000270027
2	chr4:150948897:A:G	150948897	NA,G	NA,A	NA,1	NA,inf	NA,inf	NA,0.451003	0.000112064	0.000268057
2	chr4:150846677:A:G	150846677	NA,G	NA,A	NA,1	NA,-inf	NA,inf	NA,0.414058	0.000112062	0.000269382
2	chr4:152148136:G:T	152148136	T,T	G,G	1,1	inf,inf	inf,inf	0.998835,1.02537	0.000112044	0.00026794
2	chr4:151257255:T:C	151257255	NA,C	NA,T	NA,1	NA,inf	NA,inf	NA,0.675302	0.00011204	0.000268913
2	chr4:152049019:A:G	152049019	G,NA	A,NA	1,NA	inf,NA	inf,NA	0.487468,NA	0.000112013	0.000275421
2	chr4:150993369:C:T	150993369	NA,T	NA,C	NA,1	NA,inf	NA,inf	NA,0.609386	0.000111978	0.000268877
2	chr4:151992806:C:T	151992806	NA,T	NA,C	NA,1	NA,-inf	NA,inf	NA,0.412703	0.000111977	0.000269912
2	chr4:151830034:T:C	151830034	NA,C	NA,T	NA,1	NA,-inf	NA,inf	NA,0.400661	0.000111934	0.000270264
2	chr4:152145605:T:G	152145605	G,G	T,T	1,1	inf,inf	inf,inf	0.964054,1.0373	0.000111932	0.000268032
2	chr4:150965826:G:T	150965826	NA,T	NA,G	NA,1	NA,-inf	NA,inf	NA,0.530966	0.000111923	0.000269522
2	chr4:150765066:A:G	150765066	NA,G	NA,A	NA,1	NA,-inf	NA,inf	NA,0.419119	0.000111797	0.000268746
2	chr4:152129620:C:T	152129620	NA,T	NA,C	NA,1	NA,-inf	NA,inf	NA,0.471494	0.000111719	0.000268434
2	chr4:151343195:G:A	151343195	NA,A	NA,G	NA,1	NA,-inf	NA,inf	NA,0.599577	0.000111696	0.000270632
2	chr4:151007671:C:T	151007671	NA,T	NA,C	NA,1	NA,inf	NA,inf	NA,0.605443	0.000111673	0.000268148
2	chr4:151265069:TAATA:T	151265069	NA,T	NA,TAATA	NA,1	NA,-inf	NA,inf	NA,0.638352	0.000111632	0.000270631
2	chr4:151875580:A:G	151875580	G,NA	A,NA	1,NA	-inf,NA	inf,NA	1.19218,NA	0.000111572	0.00026083
2	chr4:152166505:G:A	152166505	NA,A	NA,G	NA,1	NA,inf	NA,inf	NA,0.549466	0.000111571	0.000267703
2	chr4:151659919:C:T	151659919	NA,T	NA,C	NA,1	NA,-inf	NA,inf	NA,0.693853	0.000111502	0.000270141
2	chr4:151454303:G:A	151454303	NA,A	NA,G	NA,1	NA,-inf	NA,inf	NA,0.614606	0.000111377	0.000270347
2	chr4:150905994:C:A	150905994	A,NA	C,NA	1,NA	-inf,NA	inf,NA	0.819947,NA	0.000111372	0.000263139
2	chr4:152217339:A:T	152217339	T,NA	A,NA	1,NA	-inf,NA	inf,NA	0.932229,NA	0.000111352	0.000269152
2	chr4:152179037:T:A	152179037	A,A	T,T	1,1	-inf,inf	inf,inf	0.358295,1.37488	0.000111345	0.000280351
2	chr4:151796735:G:A	151796735	NA,A	NA,G	NA,1	NA,inf	NA,inf	NA,0.680688	0.00011134	0.000268133
2	chr4:151336835:T:G	151336835	NA,G	NA,T	NA,1	NA,-inf	NA,inf	NA,0.358341	0.000111287	0.000267438
2	chr4:150756682:T:C	150756682	NA,C	NA,T	NA,1	NA,inf	NA,inf	NA,0.420389	0.000111258	0.000267293
2	chr4:150809721:T:C	150809721	NA,C	NA,T	NA,1	NA,-inf	NA,inf	NA,0.413852	0.000111048	0.000266943
2	chr4:151977756:A:T	151977756	NA,T	NA,A	NA,1	NA,-inf	NA,inf	NA,0.42094	0.000111026	0.00026666
2	chr4:151428954:T:A	151428954	NA,A	NA,T	NA,1	NA,-inf	NA,inf	NA,0.611965	0.000111008	0.000269442
2	chr4:151408795:G:A	151408795	NA,A	NA,G	NA,1	NA,-inf	NA,inf	NA,0.611792	0.000111007	0.000269442
2	chr4:151992807:C:A	151992807	NA,A	NA,C	NA,1	NA,-inf	NA,inf	NA,0.40654	0.000111003	0.000267559
2	chr4:151993763:G:T	151993763	NA,T	NA,G	NA,1	NA,-inf	NA,inf	NA,0.40654	0.000111003	0.000267559
2	chr4:150746802:G:A	150746802	NA,A	NA,G	NA,1	NA,-inf	NA,inf	NA,0.470762	0.000110945	0.000266384
2	chr4:151385646:T:C	151385646	NA,C	NA,T	NA,1	NA,-inf	NA,inf	NA,0.351751	0.000110859	0.000266498
2	chr4:152048617:G:C	152048617	NA,C	NA,G	NA,1	NA,-inf	NA,inf	NA,0.417397	0.000110842	0.000267308
2	chr4:151460440:C:T	151460440	NA,T	NA,C	NA,1	NA,-inf	NA,inf	NA,0.345246	0.000110826	0.000266493
2	chr4:152253431:T:C	152253431	NA,C	NA,T	NA,1	NA,-inf	NA,inf	NA,0.504045	0.000110809	0.000269722
2	chr4:150771786:C:T	150771786	NA,T	NA,C	NA,1	NA,-inf	NA,inf	NA,0.412799	0.000110776	0.000266293
2	chr4:151758260:T:C	151758260	NA,C	NA,T	NA,1	NA,inf	NA,inf	NA,0.696757	0.000110739	0.000266668
2	chr4:151456585:T:C	151456585	NA,C	NA,T	NA,1	NA,-inf	NA,inf	NA,0.294918	0.000110695	0.000266313
2	chr4:151908418:G:A	151908418	A,NA	G,NA	1,NA	-inf,NA	inf,NA	1.15695,NA	0.00011069	0.000258798
2	chr4:152136211:C:T	152136211	T,T	C,C	1,1	inf,inf	inf,inf	0.883852,1.11847	0.000110658	0.000265025
2	chr4:151750125:C:T	151750125	NA,T	NA,C	NA,1	NA,inf	NA,inf	NA,0.5962	0.000110606	0.000265694
2	chr4:151866780:G:A	151866780	A,A	G,G	1,1	-inf,-inf	inf,inf	1.37911,0.226798	0.000110554	0.000249999
2	chr4:151216109:A:G	151216109	NA,G	NA,A	NA,1	NA,-inf	NA,inf	NA,0.456143	0.000110546	0.000266333
2	chr4:151690986:G:C	151690986	NA,C	NA,G	NA,1	NA,inf	NA,inf	NA,0.697859	0.000110478	0.000266018
2	chr4:151496135:A:T	151496135	NA,T	NA,A	NA,1	NA,inf	NA,inf	NA,0.392047	0.000110467	0.000268869
2	chr4:151040503:T:C	151040503	C,NA	T,NA	1,NA	-inf,NA	inf,NA	0.996928,NA	0.000110465	0.000258415
2	chr4:151498069:C:T	151498069	NA,T	NA,C	NA,1	NA,inf	NA,inf	NA,0.391463	0.000110368	0.000268625
2	chr4:151500312:A:G	151500312	NA,G	NA,A	NA,1	NA,inf	NA,inf	NA,0.39127	0.000110341	0.000268558
2	chr4:151510495:G:A	151510495	NA,A	NA,G	NA,1	NA,-inf	NA,inf	NA,0.607291	0.000110323	0.000267759
2	chr4:150746752:C:T	150746752	NA,T	NA,C	NA,1	NA,-inf	NA,inf	NA,0.466477	0.000110293	0.000264814
2	chr4:151002833:G:A	151002833	NA,A	NA,G	NA,1	NA,inf	NA,inf	NA,0.598507	0.000110267	0.00026485
2	chr4:151662454:T:G	151662454	NA,G	NA,T	NA,1	NA,-inf	NA,inf	NA,0.684808	0.000110236	0.000267049
2	chr4:151993268:G:C	151993268	NA,C	NA,G	NA,1	NA,-inf	NA,inf	NA,0.467439	0.000110163	0.000264864
2	chr4:151667139:A:G	151667139	NA,G	NA,A	NA,1	NA,-inf	NA,inf	NA,0.683754	0.000110131	0.000266786
2	chr4:151382139:C:T	151382139	NA,T	NA,C	NA,1	NA,-inf	NA,inf	NA,0.347451	0.000110093	0.000264656
2	chr4:150845264:T:C	150845264	C,NA	T,NA	1,NA	inf,NA	inf,NA	0.692738,NA	0.000110054	0.000269511
2	chr4:151486925:G:A	151486925	NA,A	NA,G	NA,1	NA,-inf	NA,inf	NA,0.684452	0.000109947	0.000266724
2	chr4:151488241:C:T	151488241	NA,T	NA,C	NA,1	NA,-inf	NA,inf	NA,0.683459	0.000109932	0.000266686
2	chr4:151875071:A:T	151875071	NA,T	NA,A	NA,1	NA,-inf	NA,inf	NA,0.538711	0.000109846	0.000264241
2	chr4:151868789:G:A	151868789	NA,A	NA,G	NA,1	NA,-inf	NA,inf	NA,0.538433	0.000109807	0.000264147
2	chr4:151328280:C:T	151328280	NA,T	NA,C	NA,1	NA,inf	NA,inf	NA,0.624648	0.000109755	0.000264794
2	chr4:151903269:TTA:T	151903269	NA,T	NA,TTA	NA,1	NA,-inf	NA,inf	NA,0.469914	0.000109711	0.000264413
2	chr4:151244684:G:A	151244684	NA,A	NA,G	NA,1	NA,inf	NA,inf	NA,0.442402	0.000109711	0.00026368
2	chr4:152199443:G:A	152199443	NA,A	NA,G	NA,1	NA,-inf	NA,inf	NA,0.47709	0.000109682	0.000263563
2	chr4:151499949:G:A	151499949	NA,A	NA,G	NA,1	NA,-inf	NA,inf	NA,0.602602	0.000109677	0.000266173
2	chr4:151470734:A:T	151470734	NA,T	NA,A	NA,1	NA,-inf	NA,inf	NA,0.339038	0.000109671	0.000263612
2	chr4:152262925:A:G	152262925	NA,G	NA,A	NA,1	NA,-inf	NA,inf	NA,0.496675	0.000109667	0.000266907
2	chr4:150997179:C:T	150997179	NA,T	NA,C	NA,1	NA,inf	NA,inf	NA,0.609718	0.000109662	0.000263282
2	chr4:150862641:C:T	150862641	NA,T	NA,C	NA,1	NA,-inf	NA,inf	NA,0.514209	0.000109622	0.000263657
2	chr4:151489717:C:T	151489717	NA,T	NA,C	NA,1	NA,-inf	NA,inf	NA,0.601918	0.000109586	0.00026595
2	chr4:151498461:G:A	151498461	NA,A	NA,G	NA,1	NA,-inf	NA,inf	NA,0.680788	0.000109582	0.000265826
2	chr4:151350149:C:T	151350149	NA,T	NA,C	NA,1	NA,inf	NA,inf	NA,0.295121	0.000109576	0.000266074
2	chr4:151519674:G:A	151519674	NA,A	NA,G	NA,1	NA,-inf	NA,inf	NA,0.680612	0.000109563	0.00026578
2	chr4:151764219:T:C	151764219	NA,C	NA,T	NA,1	NA,inf	NA,inf	NA,0.685823	0.000109545	0.000263773
2	chr4:151509828:A:C	151509828	NA,C	NA,A	NA,1	NA,-inf	NA,inf	NA,0.601439	0.000109482	0.000265699
2	chr4:150780687:A:T	150780687	NA,T	NA,A	NA,1	NA,-inf	NA,inf	NA,0.462741	0.000109458	0.000262819
2	chr4:150731206:TA:T	150731206	NA,T	NA,TA	NA,1	NA,-inf	NA,inf	NA,0.460147	0.000109379	0.00026263
2	chr4:151502866:C:T	151502866	NA,T	NA,C	NA,1	NA,-inf	NA,inf	NA,0.679103	0.00010937	0.000265305
2	chr4:151685109:C:T	151685109	NA,T	NA,C	NA,1	NA,inf	NA,inf	NA,0.688935	0.000109291	0.000263175
2	chr4:152204035:G:A	152204035	NA,A	NA,G	NA,1	NA,inf	NA,inf	NA,0.483557	0.000109216	0.000262146
2	chr4:151869428:A:G	151869428	NA,G	NA,A	NA,1	NA,inf	NA,inf	NA,0.53855	0.000109207	0.000263346
2	chr4:150766363:G:A	150766363	NA,A	NA,G	NA,1	NA,-inf	NA,inf	NA,0.402768	0.000109175	0.000262442
2	chr4:151226104:G:A	151226104	NA,A	NA,G	NA,1	NA,inf	NA,inf	NA,0.46922	0.000109158	0.000261876
2	chr4:150815972:C:T	150815972	NA,T	NA,C	NA,1	NA,-inf	NA,inf	NA,0.458274	0.000109098	0.000261955
2	chr4:150864559:A:G	150864559	NA,G	NA,A	NA,1	NA,-inf	NA,inf	NA,0.459533	0.000108948	0.000261595
2	chr4:150742870:C:T	150742870	NA,T	NA,C	NA,1	NA,-inf	NA,inf	NA,0.457096	0.000108921	0.00026153
2	chr4:151278079:C:T	151278079	NA,T	NA,C	NA,1	NA,-inf	NA,inf	NA,0.584328	0.000108847	0.000264016
2	chr4:150996193:C:T	150996193	NA,T	NA,C	NA,1	NA,inf	NA,inf	NA,0.584525	0.000108833	0.000261332
2	chr4:150771107:T:C	150771107	NA,C	NA,T	NA,1	NA,-inf	NA,inf	NA,0.458202	0.000108745	0.000261109
2	chr4:150911460:T:C	150911460	NA,C	NA,T	NA,1	NA,inf	NA,inf	NA,0.430345	0.000108744	0.000260157
2	chr4:151172461:G:A	151172461	NA,A	NA,G	NA,1	NA,-inf	NA,inf	NA,0.563425	0.000108701	0.000263352
2	chr4:150826595:C:T	150826595	NA,T	NA,C	NA,1	NA,-inf	NA,inf	NA,0.457505	0.000108641	0.000260859
2	chr4:151496522:C:T	151496522	T,NA	C,NA	1,NA	-inf,NA	inf,NA	1.44418,NA	0.00010864	0.000255686
2	chr4:150812773:C:T	150812773	NA,T	NA,C	NA,1	NA,-inf	NA,inf	NA,0.457437	0.000108631	0.000260835
2	chr4:152032920:A:G	152032920	G,G	A,A	1,1	inf,inf	inf,inf	0.272833,1.45357	0.00010853	0.000250518
2	chr4:152080553:A:G	152080553	NA,G	NA,A	NA,1	NA,-inf	NA,inf	NA,0.499895	0.00010851	0.000262128
2	chr4:150930357:G:T	150930357	NA,T	NA,G	NA,1	NA,-inf	NA,inf	NA,0.506974	0.000108501	0.000261251
2	chr4:150728718:T:C	150728718	NA,C	NA,T	NA,1	NA,-inf	NA,inf	NA,0.45387	0.000108445	0.000260387
2	chr4:150720692:A:T	150720692	NA,T	NA,A	NA,1	NA,-inf	NA,inf	NA,0.401451	0.000108403	0.00026037
2	chr4:151924513:A:G	151924513	G,NA	A,NA	1,NA	inf,NA	inf,NA	0.385277,NA	0.000108395	0.000266229
2	chr4:151008173:C:T	151008173	NA,T	NA,C	NA,1	NA,inf	NA,inf	NA,0.599277	0.000108312	0.000260041
2	chr4:152050866:G:A	152050866	A,NA	G,NA	1,NA	inf,NA	inf,NA	0.468504,NA	0.000108286	0.000266032
2	chr4:151042656:C:T	151042656	NA,T	NA,C	NA,1	NA,inf	NA,inf	NA,0.5775	0.000108058	0.000259531
2	chr4:151690465:T:C	151690465	NA,C	NA,T	NA,1	NA,inf	NA,inf	NA,0.678701	0.000108002	0.00026004
2	chr4:150848489:G:A	150848489	NA,A	NA,G	NA,1	NA,-inf	NA,inf	NA,0.45048	0.000107937	0.000259167
2	chr4:150720962:TAAGTCAAGC:T	150720962	NA,T	NA,TAAGTCAAGC	NA,1	NA,-inf	NA,inf	NA,0.450293	0.000107903	0.000259087
2	chr4:151330952:G:A	151330952	A,A	G,G	1,1	-inf,inf	inf,inf	1.20413,1.51433	0.000107854	0.000233479
2	chr4:150838043:C:T	150838043	NA,T	NA,C	NA,1	NA,-inf	NA,inf	NA,0.44988	0.000107845	0.000258948
2	chr4:152230421:C:T	152230421	T,NA	C,NA	1,NA	-inf,NA	inf,NA	0.864042,NA	0.000107834	0.00029565
2	chr4:151544560:G:A	151544560	NA,A	NA,G	NA,1	NA,-inf	NA,inf	NA,0.333852	0.000107789	0.000259178
2	chr4:151693092:C:T	151693092	NA,T	NA,C	NA,1	NA,inf	NA,inf	NA,0.676754	0.000107785	0.000259518
2	chr4:151695608:G:T	151695608	NA,T	NA,G	NA,1	NA,inf	NA,inf	NA,0.676687	0.000107784	0.000259514
2	chr4:150849027:T:C	150849027	NA,C	NA,T	NA,1	NA,-inf	NA,inf	NA,0.393175	0.000107765	0.000259041
2	chr4:151731715:C:A	151731715	NA,A	NA,C	NA,1	NA,inf	NA,inf	NA,0.539359	0.000107762	0.000258765
2	chr4:150783036:T:A	150783036	NA,A	NA,T	NA,1	NA,-inf	NA,inf	NA,0.449221	0.000107747	0.000258713
2	chr4:150773446:T:A	150773446	NA,A	NA,T	NA,1	NA,-inf	NA,inf	NA,0.449221	0.000107747	0.000258713
2	chr4:150852360:C:A	150852360	NA,A	NA,C	NA,1	NA,-inf	NA,inf	NA,0.449221	0.000107747	0.000258713
2	chr4:150753575:C:T	150753575	NA,T	NA,C	NA,1	NA,-inf	NA,inf	NA,0.449221	0.000107747	0.000258713
2	chr4:150769919:G:A	150769919	NA,A	NA,G	NA,1	NA,-inf	NA,inf	NA,0.449221	0.000107747	0.000258713
2	chr4:152121816:A:T	152121816	NA,T	NA,A	NA,1	NA,-inf	NA,inf	NA,0.440857	0.000107746	0.000259061
2	chr4:150864805:C:T	150864805	NA,T	NA,C	NA,1	NA,-inf	NA,inf	NA,0.448986	0.000107713	0.00025863
2	chr4:150737676:C:A	150737676	NA,A	NA,C	NA,1	NA,-inf	NA,inf	NA,0.448961	0.000107709	0.000258622
2	chr4:150733927:C:T	150733927	NA,T	NA,C	NA,1	NA,-inf	NA,inf	NA,0.448653	0.000107665	0.000258516
2	chr4:151317840:G:A	151317840	NA,A	NA,G	NA,1	NA,inf	NA,inf	NA,0.608334	0.00010765	0.000259684
2	chr4:151870437:A:G	151870437	NA,G	NA,A	NA,1	NA,inf	NA,inf	NA,0.534757	0.000107644	0.000259169
2	chr4:151154861:G:A	151154861	A,NA	G,NA	1,NA	-inf,NA	inf,NA	1.13061,NA	0.00010763	0.000252692
2	chr4:151698966:G:T	151698966	NA,T	NA,G	NA,1	NA,inf	NA,inf	NA,0.675481	0.000107614	0.000259104
2	chr4:151919935:C:T	151919935	T,T	C,C	1,1	-inf,-inf	inf,inf	0.82242,1.2081	0.000107602	0.00025442
2	chr4:151522632:A:G	151522632	NA,G	NA,A	NA,1	NA,inf	NA,inf	NA,0.689231	0.000107543	0.000259291
2	chr4:150850907:T:C	150850907	NA,C	NA,T	NA,1	NA,-inf	NA,inf	NA,0.447809	0.00010754	0.000258215
2	chr4:151294641:T:A	151294641	NA,A	NA,T	NA,1	NA,-inf	NA,inf	NA,0.398257	0.000107524	0.000258384
2	chr4:150814871:A:T	150814871	NA,T	NA,A	NA,1	NA,-inf	NA,inf	NA,0.392007	0.000107515	0.000258441
2	chr4:150772731:C:T	150772731	NA,T	NA,C	NA,1	NA,-inf	NA,inf	NA,0.447585	0.000107505	0.000258131
2	chr4:152134778:G:A	152134778	A,A	G,G	1,1	inf,inf	inf,inf	0.917395,1.07627	0.000107497	0.000257357
2	chr4:150839959:T:C	150839959	NA,C	NA,T	NA,1	NA,-inf	NA,inf	NA,0.447357	0.000107473	0.000258056
2	chr4:151908807:T:C	151908807	NA,C	NA,T	NA,1	NA,-inf	NA,inf	NA,0.533228	0.000107441	0.000258808
2	chr4:151696357:T:C	151696357	NA,C	NA,T	NA,1	NA,inf	NA,inf	NA,0.673873	0.000107423	0.000258643
2	chr4:151696293:C:A	151696293	NA,A	NA,C	NA,1	NA,inf	NA,inf	NA,0.673873	0.000107423	0.000258643
2	chr4:152072312:C:T	152072312	T,T	C,C	1,1	inf,inf	inf,inf	0.423394,0.849771	0.000107389	0.000266386
2	chr4:151902320:T:C	151902320	NA,C	NA,T	NA,1	NA,-inf	NA,inf	NA,0.563594	0.000107386	0.00025905
2	chr4:150825708:A:G	150825708	NA,G	NA,A	NA,1	NA,-inf	NA,inf	NA,0.446182	0.000107369	0.000257805
2	chr4:151836731:A:C	151836731	NA,C	NA,A	NA,1	NA,-inf	NA,inf	NA,0.362475	0.0001073	0.000258045
2	chr4:152249792:C:T	152249792	NA,T	NA,C	NA,1	NA,inf	NA,inf	NA,0.431083	0.000107297	0.00025759
2	chr4:151691536:C:T	151691536	NA,T	NA,C	NA,1	NA,inf	NA,inf	NA,0.672055	0.000107198	0.0002581
2	chr4:150998340:C:T	150998340	NA,T	NA,C	NA,1	NA,inf	NA,inf	NA,0.574065	0.000107155	0.000257307
2	chr4:150895978:T:C	150895978	NA,C	NA,T	NA,1	NA,inf	NA,inf	NA,0.422599	0.000107126	0.00025633
2	chr4:151667141:C:T	151667141	T,T	C,C	1,1	-inf,-inf	inf,inf	1.59607,1.9883	0.000107119	0.000257892
2	chr4:151690314:T:G	151690314	NA,G	NA,T	NA,1	NA,inf	NA,inf	NA,0.6716	0.000107115	0.000257899
2	chr4:150846734:A:T	150846734	NA,T	NA,A	NA,1	NA,-inf	NA,inf	NA,0.444974	0.000107089	0.000257132
2	chr4:151504307:T:G	151504307	NA,G	NA,T	NA,1	NA,inf	NA,inf	NA,0.704816	0.000107072	0.000258049
2	chr4:152046275:G:A	152046275	A,NA	G,NA	1,NA	inf,NA	inf,NA	0.463942,NA	0.000106998	0.000262854
2	chr4:151232835:T:G	151232835	NA,G	NA,T	NA,1	NA,inf	NA,inf	NA,0.603699	0.000106989	0.000257355
2	chr4:151968398:T:C	151968398	C,C	T,T	1,1	inf,inf	inf,inf	0.484777,1.34795	0.000106911	0.000249246
2	chr4:151689807:C:T	151689807	NA,T	NA,C	NA,1	NA,inf	NA,inf	NA,0.669267	0.000106853	0.000257266
2	chr4:151177677:T:C	151177677	NA,C	NA,T	NA,1	NA,-inf	NA,inf	NA,0.430837	0.000106814	0.000257309
2	chr4:152131962:G:T	152131962	T,T	G,G	1,1	inf,inf	inf,inf	0.933519,1.05837	0.0001068	0.00025564
2	chr4:151581124:C:G	151581124	NA,G	NA,C	NA,1	NA,-inf	NA,inf	NA,0.466711	0.000106727	0.000256713
2	chr4:151370664:A:G	151370664	NA,G	NA,A	NA,1	NA,-inf	NA,inf	NA,0.675994	0.000106713	0.000258451
2	chr4:151886136:G:A	151886136	NA,A	NA,G	NA,1	NA,-inf	NA,inf	NA,0.503755	0.000106705	0.000256425
2	chr4:152303057:T:C	152303057	C,C	T,T	1,1	-inf,inf	inf,inf	0.844994,0.816218	0.000106657	0.000255704
2	chr4:150753880:A:G	150753880	NA,G	NA,A	NA,1	NA,inf	NA,inf	NA,0.354469	0.000106543	0.000255382
2	chr4:151912427:G:C	151912427	NA,C	NA,G	NA,1	NA,inf	NA,inf	NA,0.451346	0.000106491	0.000255725
2	chr4:152198788:T:C	152198788	NA,C	NA,T	NA,1	NA,inf	NA,inf	NA,0.464615	0.00010641	0.000255408
2	chr4:150704781:T:C	150704781	NA,C	NA,T	NA,1	NA,-inf	NA,inf	NA,0.439361	0.000106357	0.000255381
2	chr4:151687738:C:T	151687738	NA,T	NA,C	NA,1	NA,-inf	NA,inf	NA,0.414518	0.000106314	0.000254782
2	chr4:152190326:T:G	152190326	NA,G	NA,T	NA,1	NA,-inf	NA,inf	NA,0.439232	0.000106296	0.000255432
2	chr4:152309832:G:A	152309832	A,A	G,G	1,1	-inf,inf	inf,inf	0.64138,0.906619	0.000106143	0.000252348
2	chr4:150796013:A:T	150796013	NA,T	NA,A	NA,1	NA,-inf	NA,inf	NA,0.441843	0.000106128	0.000254832
2	chr4:151766686:T:C	151766686	NA,C	NA,T	NA,1	NA,-inf	NA,inf	NA,0.35448	0.000106068	0.000256052
2	chr4:151831288:T:A	151831288	A,NA	T,NA	1,NA	-inf,NA	inf,NA	0.278988,NA	0.000106058	0.000250295
2	chr4:151942606:G:A	151942606	NA,A	NA,G	NA,1	NA,-inf	NA,inf	NA,0.363072	0.000105953	0.000254793
2	chr4:152250459:T:C	152250459	NA,C	NA,T	NA,1	NA,inf	NA,inf	NA,0.431396	0.00010594	0.000254638
2	chr4:152147685:C:A	152147685	A,A	C,C	1,1	inf,inf	inf,inf	0.992573,0.998754	0.000105938	0.000253324
2	chr4:150857124:C:A	150857124	NA,A	NA,C	NA,1	NA,-inf	NA,inf	NA,0.43686	0.000105902	0.000254285
2	chr4:151988391:C:T	151988391	NA,T	NA,C	NA,1	NA,-inf	NA,inf	NA,0.432316	0.000105882	0.000254715
2	chr4:151905273:A:C	151905273	NA,C	NA,A	NA,1	NA,-inf	NA,inf	NA,0.409119	0.000105803	0.000254356
2	chr4:151726425:T:A	151726425	A,A	T,T	1,1	-inf,-inf	inf,inf	0.292393,0.273718	0.000105778	0.000208981
2	chr4:151931320:C:T	151931320	T,NA	C,NA	1,NA	-inf,NA	inf,NA	0.897385,NA	0.000105696	0.000253221
2	chr4:151358513:A:G	151358513	NA,G	NA,A	NA,1	NA,inf	NA,inf	NA,0.382209	0.000105693	0.000256534
2	chr4:150961724:GAAATA:G	150961724	G,NA	GAAATA,NA	1,NA	inf,NA	inf,NA	0.680642,NA	0.000105643	0.0002426
2	chr4:151887852:T:C	151887852	NA,C	NA,T	NA,1	NA,-inf	NA,inf	NA,0.565229	0.000105575	0.000255232
2	chr4:151321014:C:T	151321014	T,T	C,C	1,1	-inf,inf	inf,inf	0.894939,0.892877	0.000105573	0.000216943
2	chr4:150786692:C:T	150786692	NA,T	NA,C	NA,1	NA,-inf	NA,inf	NA,0.435762	0.000105569	0.00025349
2	chr4:151034036:G:T	151034036	NA,T	NA,G	NA,1	NA,inf	NA,inf	NA,0.565873	0.000105539	0.000253488
2	chr4:151268695:G:GT	151268695	GT,NA	G,NA	1,NA	-inf,NA	inf,NA	0.808219,NA	0.000105531	0.000248252
2	chr4:152218810:A:G	152218810	G,G	A,A	1,1	-inf,inf	inf,inf	1.2821,0.849145	0.000105528	0.000344314
2	chr4:150799320:T:A	150799320	NA,A	NA,T	NA,1	NA,-inf	NA,inf	NA,0.44917	0.000105522	0.000253897
2	chr4:150773798:A:G	150773798	NA,G	NA,A	NA,1	NA,inf	NA,inf	NA,0.398414	0.000105509	0.000252509
2	chr4:150858606:T:C	150858606	NA,C	NA,T	NA,1	NA,-inf	NA,inf	NA,0.378048	0.000105464	0.000253506
2	chr4:151713417:G:A	151713417	NA,A	NA,G	NA,1	NA,inf	NA,inf	NA,0.368987	0.00010546	0.000256579
2	chr4:151236364:G:A	151236364	A,A	G,G	1,1	-inf,inf	inf,inf	2.19457,0.00616742	0.000105404	0.000247114
2	chr4:152281966:A:T	152281966	NA,T	NA,A	NA,1	NA,inf	NA,inf	NA,0.439216	0.000105358	0.00025298
2	chr4:151034295:G:A	151034295	NA,A	NA,G	NA,1	NA,inf	NA,inf	NA,0.564838	0.000105332	0.000252993
2	chr4:151865329:G:A	151865329	NA,A	NA,G	NA,1	NA,-inf	NA,inf	NA,0.357298	0.000105325	0.000253264
2	chr4:151909517:G:A	151909517	NA,A	NA,G	NA,1	NA,-inf	NA,inf	NA,0.516318	0.000105255	0.000253524
2	chr4:150791474:G:A	150791474	NA,A	NA,G	NA,1	NA,-inf	NA,inf	NA,0.433376	0.000105231	0.000252679
2	chr4:151212804:T:C	151212804	NA,C	NA,T	NA,1	NA,-inf	NA,inf	NA,0.420746	0.000105225	0.000253474
2	chr4:151507165:C:T	151507165	T,NA	C,NA	1,NA	-inf,NA	inf,NA	1.65844,NA	0.000105116	0.000245409
2	chr4:151403654:T:C	151403654	NA,C	NA,T	NA,1	NA,-inf	NA,inf	NA,0.564696	0.000105096	0.000254896
2	chr4:151882988:T:C	151882988	C,C	T,T	1,1	-inf,inf	inf,inf	1.62766,0.273341	0.000105096	0.00024137
2	chr4:152071776:T:C	152071776	C,C	T,T	1,1	inf,inf	inf,inf	0.416218,0.847123	0.000105094	0.000260622
2	chr4:152302608:A:G	152302608	G,G	A,A	1,1	-inf,inf	inf,inf	0.856121,0.794016	0.000105039	0.000251782
2	chr4:151238164:A:G	151238164	G,NA	A,NA	1,NA	inf,NA	inf,NA	0.849586,NA	0.000105028	0.000263351
2	chr4:151194745:TTCA:T	151194745	T,T	TTCA,TTCA	1,1	inf,inf	inf,inf	1.73964,0.205517	0.000105	0.00023463
2	chr4:151771944:C:T	151771944	T,NA	C,NA	1,NA	inf,NA	inf,NA	0.153557,NA	0.000104996	0.000260783
2	chr4:150877191:G:A	150877191	A,NA	G,NA	1,NA	inf,NA	inf,NA	0.286111,NA	0.000104954	0.000256996
2	chr4:151270262:G:A	151270262	NA,A	NA,G	NA,1	NA,inf	NA,inf	NA,0.574868	0.000104919	0.00025315
2	chr4:150790673:T:C	150790673	NA,C	NA,T	NA,1	NA,-inf	NA,inf	NA,0.374614	0.000104899	0.000252145
2	chr4:151456256:A:G	151456256	NA,G	NA,A	NA,1	NA,-inf	NA,inf	NA,0.575841	0.000104853	0.000254129
2	chr4:151880143:T:C	151880143	NA,C	NA,T	NA,1	NA,-inf	NA,inf	NA,0.494412	0.000104806	0.000252095
2	chr4:151335519:A:G	151335519	NA,G	NA,A	NA,1	NA,-inf	NA,inf	NA,0.563707	0.000104706	0.000253928
2	chr4:151874044:G:A	151874044	NA,A	NA,G	NA,1	NA,inf	NA,inf	NA,0.50923	0.000104667	0.000252402
2	chr4:151406321:A:C	151406321	NA,C	NA,A	NA,1	NA,-inf	NA,inf	NA,0.264126	0.00010466	0.000251782
2	chr4:151770304:C:A	151770304	NA,A	NA,C	NA,1	NA,-inf	NA,inf	NA,0.482387	0.000104646	0.000251874
2	chr4:151762949:G:A	151762949	NA,A	NA,G	NA,1	NA,inf	NA,inf	NA,0.547655	0.000104586	0.000251191
2	chr4:151874070:T:C	151874070	NA,C	NA,T	NA,1	NA,inf	NA,inf	NA,0.508363	0.000104557	0.000252136
2	chr4:151664611:G:A	151664611	NA,A	NA,G	NA,1	NA,-inf	NA,inf	NA,0.581349	0.000104339	0.000251291
2	chr4:150699081:G:T	150699081	NA,T	NA,G	NA,1	NA,-inf	NA,inf	NA,0.425153	0.00010433	0.000250512
2	chr4:152016183:C:T	152016183	T,T	C,C	1,1	inf,inf	inf,inf	1.27448,0.20571	0.000104308	0.00020523
2	chr4:151745446:G:A	151745446	NA,A	NA,G	NA,1	NA,inf	NA,inf	NA,0.641144	0.000104307	0.000251139
2	chr4:150835445:T:C	150835445	NA,C	NA,T	NA,1	NA,-inf	NA,inf	NA,0.333938	0.0001043	0.000251013
2	chr4:151525398:C:T	151525398	NA,T	NA,C	NA,1	NA,-inf	NA,inf	NA,0.638226	0.000104279	0.000252807
2	chr4:151993333:A:G	151993333	NA,G	NA,A	NA,1	NA,-inf	NA,inf	NA,0.418543	0.000104258	0.000250654
2	chr4:151111777:G:C	151111777	NA,C	NA,G	NA,1	NA,inf	NA,inf	NA,0.431249	0.000104171	0.000250106
2	chr4:151032706:G:A	151032706	NA,A	NA,G	NA,1	NA,inf	NA,inf	NA,0.554675	0.000104154	0.000250169
2	chr4:151453515:A:G	151453515	NA,G	NA,A	NA,1	NA,-inf	NA,inf	NA,0.560344	0.000104143	0.000252571
2	chr4:151306065:T:C	151306065	C,NA	T,NA	1,NA	inf,NA	inf,NA	0.212866,NA	0.00010411	0.000255526
2	chr4:151875102:C:A	151875102	A,A	C,C	1,1	-inf,-inf	inf,inf	1.39251,0.135023	0.000104094	0.000235163
2	chr4:151472480:C:A	151472480	NA,A	NA,C	NA,1	NA,inf	NA,inf	NA,0.351708	0.000104054	0.000253019
2	chr4:151899690:C:T	151899690	NA,T	NA,C	NA,1	NA,-inf	NA,inf	NA,0.507658	0.000103982	0.00025045
2	chr4:150910425:T:C	150910425	NA,C	NA,T	NA,1	NA,inf	NA,inf	NA,0.397975	0.000103965	0.000248779
2	chr4:151528165:A:T	151528165	NA,T	NA,A	NA,1	NA,-inf	NA,inf	NA,0.568517	0.00010391	0.000251818
2	chr4:151882591:C:CA	151882591	CA,CA	C,C	1,1	-inf,inf	inf,inf	1.62267,0.271181	0.000103903	0.000238648
2	chr4:151912935:G:A	151912935	NA,A	NA,G	NA,1	NA,-inf	NA,inf	NA,0.416691	0.000103901	0.00025026
2	chr4:151176695:G:A	151176695	NA,A	NA,G	NA,1	NA,-inf	NA,inf	NA,0.37461	0.000103869	0.000250009
2	chr4:151343408:C:T	151343408	NA,T	NA,C	NA,1	NA,inf	NA,inf	NA,0.260998	0.000103856	0.000252008
2	chr4:151902438:G:A	151902438	NA,A	NA,G	NA,1	NA,-inf	NA,inf	NA,0.414781	0.000103815	0.000250125
2	chr4:151503092:C:T	151503092	NA,T	NA,C	NA,1	NA,-inf	NA,inf	NA,0.567222	0.000103746	0.000251417
2	chr4:151912021:TG:T	151912021	NA,T	NA,TG	NA,1	NA,-inf	NA,inf	NA,0.505488	0.00010374	0.000249908
2	chr4:152060702:T:C	152060702	C,NA	T,NA	1,NA	inf,NA	inf,NA	0.403597,NA	0.000103737	0.000253677
2	chr4:151521591:T:C	151521591	NA,C	NA,T	NA,1	NA,-inf	NA,inf	NA,0.566863	0.000103729	0.000251373
2	chr4:151084214:C:CA	151084214	CA,NA	C,NA	1,NA	-inf,NA	inf,NA	0.97836,NA	0.000103715	0.000246628
2	chr4:151931416:C:T	151931416	T,T	C,C	1,1	inf,-inf	inf,inf	2.07581,0.0979789	0.000103712	0.000367909
2	chr4:152136429:T:A	152136429	A,A	T,T	1,1	inf,inf	inf,inf	0.848632,1.11021	0.000103693	0.000248408
2	chr4:151030321:G:A	151030321	NA,A	NA,G	NA,1	NA,inf	NA,inf	NA,0.549055	0.000103545	0.000248705
2	chr4:150971104:A:G	150971104	NA,G	NA,A	NA,1	NA,inf	NA,inf	NA,0.387801	0.000103496	0.000248633
2	chr4:151709798:T:C	151709798	NA,C	NA,T	NA,1	NA,inf	NA,inf	NA,0.641533	0.000103492	0.000249151
2	chr4:151875393:TG:T	151875393	NA,T	NA,TG	NA,1	NA,inf	NA,inf	NA,0.499842	0.000103412	0.000249359
2	chr4:151864512:A:G	151864512	NA,G	NA,A	NA,1	NA,-inf	NA,inf	NA,0.344206	0.000103401	0.000248637
2	chr4:151684128:T:C	151684128	NA,C	NA,T	NA,1	NA,-inf	NA,inf	NA,0.625993	0.000103393	0.000250306
2	chr4:151051287:C:T	151051287	NA,T	NA,C	NA,1	NA,-inf	NA,inf	NA,0.406968	0.000103376	0.000248251
2	chr4:150700338:T:C	150700338	C,NA	T,NA	1,NA	-inf,NA	inf,NA	0.452208,NA	0.000103363	0.000241807
2	chr4:151898372:T:C	151898372	NA,C	NA,T	NA,1	NA,-inf	NA,inf	NA,0.501886	0.000103279	0.000248748
2	chr4:150856574:T:C	150856574	NA,C	NA,T	NA,1	NA,-inf	NA,inf	NA,0.362923	0.000103236	0.000248145
2	chr4:151336224:A:G	151336224	G,NA	A,NA	1,NA	inf,NA	inf,NA	1.51784,NA	0.000103188	0.000255205
2	chr4:151595784:C:T	151595784	NA,T	NA,C	NA,1	NA,-inf	NA,inf	NA,0.318593	0.000103101	0.000247861
2	chr4:151749850:C:T	151749850	NA,T	NA,C	NA,1	NA,-inf	NA,inf	NA,0.335822	0.000103097	0.000248837
2	chr4:151062160:G:A	151062160	NA,A	NA,G	NA,1	NA,-inf	NA,inf	NA,0.404893	0.000103091	0.000247564
2	chr4:151991680:C:T	151991680	NA,T	NA,C	NA,1	NA,-inf	NA,inf	NA,0.412313	0.000103079	0.000247961
2	chr4:151349055:G:A	151349055	NA,A	NA,G	NA,1	NA,-inf	NA,inf	NA,0.308112	0.000103077	0.000247701
2	chr4:151864056:C:T	151864056	NA,T	NA,C	NA,1	NA,inf	NA,inf	NA,0.378746	0.000103053	0.000247619
2	chr4:151360990:A:C	151360990	NA,C	NA,A	NA,1	NA,-inf	NA,inf	NA,0.533757	0.000103025	0.000249433
2	chr4:151509141:G:A	151509141	NA,A	NA,G	NA,1	NA,-inf	NA,inf	NA,0.550772	0.000102925	0.000249578
2	chr4:151703820:A:G	151703820	G,G	A,A	1,1	-inf,-inf	inf,inf	2.20238,1.86995	0.000102887	0.000244005
2	chr4:151875862:T:C	151875862	NA,C	NA,T	NA,1	NA,inf	NA,inf	NA,0.471833	0.000102861	0.000248644
2	chr4:152036104:C:T	152036104	T,NA	C,NA	1,NA	inf,NA	inf,NA	0.443542,NA	0.000102851	0.0002525
2	chr4:151737829:G:A	151737829	NA,A	NA,G	NA,1	NA,-inf	NA,inf	NA,0.539805	0.00010285	0.000247986
2	chr4:151314484:G:A	151314484	A,A	G,G	1,1	-inf,inf	inf,inf	0.845589,0.704456	0.000102778	0.000239159
2	chr4:152070119:A:G	152070119	G,NA	A,NA	1,NA	-inf,NA	inf,NA	0.294451,NA	0.000102758	0.000242012
2	chr4:152237527:A:T	152237527	T,T	A,A	1,1	-inf,inf	inf,inf	0.718016,0.96219	0.000102754	0.000263305
2	chr4:151867060:A:G	151867060	NA,G	NA,A	NA,1	NA,inf	NA,inf	NA,0.469551	0.000102652	0.000248126
2	chr4:151713278:C:T	151713278	NA,T	NA,C	NA,1	NA,inf	NA,inf	NA,0.633274	0.000102626	0.000247063
2	chr4:152299096:CA:C	152299096	NA,C	NA,CA	NA,1	NA,-inf	NA,inf	NA,0.356617	0.000102618	0.000246424
2	chr4:152250158:C:T	152250158	T,NA	C,NA	1,NA	inf,NA	inf,NA	0.722763,NA	0.000102576	0.000258275
2	chr4:151731760:G:A	151731760	NA,A	NA,G	NA,1	NA,-inf	NA,inf	NA,0.551506	0.000102565	0.000246853
2	chr4:151950882:T:C	151950882	NA,C	NA,T	NA,1	NA,-inf	NA,inf	NA,0.484354	0.000102486	0.000246571
2	chr4:151506232:C:T	151506232	NA,T	NA,C	NA,1	NA,-inf	NA,inf	NA,0.653109	0.000102442	0.000247657
2	chr4:152179355:C:T	152179355	NA,T	NA,C	NA,1	NA,-inf	NA,inf	NA,0.474345	0.000102439	0.000245904
2	chr4:150858650:C:G	150858650	NA,G	NA,C	NA,1	NA,inf	NA,inf	NA,0.377243	0.000102439	0.000246067
2	chr4:150946716:A:G	150946716	NA,G	NA,A	NA,1	NA,inf	NA,inf	NA,0.379604	0.000102384	0.000245956
2	chr4:151808097:A:T	151808097	NA,T	NA,A	NA,1	NA,-inf	NA,inf	NA,0.360142	0.000102317	0.000246807
2	chr4:151021538:G:A	151021538	NA,A	NA,G	NA,1	NA,inf	NA,inf	NA,0.53668	0.000102299	0.000245713
2	chr4:151387532:T:A	151387532	A,NA	T,NA	1,NA	inf,NA	inf,NA	0.305462,NA	0.000102297	0.000179918
2	chr4:150741918:G:C	150741918	NA,C	NA,G	NA,1	NA,-inf	NA,inf	NA,0.410484	0.000102292	0.000245616
2	chr4:151550913:G:A	151550913	NA,A	NA,G	NA,1	NA,-inf	NA,inf	NA,0.541349	0.00010228	0.000246284
2	chr4:151177434:C:T	151177434	T,T	C,C	1,1	inf,inf	inf,inf	1.66079,0.313827	0.000102233	0.000229304
2	chr4:151354284:G:T	151354284	T,NA	G,NA	1,NA	-inf,NA	inf,NA	1.14377,NA	0.000102216	0.000241108
2	chr4:151099527:G:A	151099527	NA,A	NA,G	NA,1	NA,inf	NA,inf	NA,0.494414	0.00010215	0.000245534
2	chr4:151353190:C:T	151353190	NA,T	NA,C	NA,1	NA,-inf	NA,inf	NA,0.544296	0.000102127	0.00024579
2	chr4:151833324:T:C	151833324	NA,C	NA,T	NA,1	NA,-inf	NA,inf	NA,0.474745	0.000102096	0.000244995
2	chr4:151843806:T:C	151843806	NA,C	NA,T	NA,1	NA,-inf	NA,inf	NA,0.346441	0.000101962	0.000245238
2	chr4:151854058:T:C	151854058	NA,C	NA,T	NA,1	NA,-inf	NA,inf	NA,0.490648	0.00010194	0.000246709
2	chr4:151868353:A:C	151868353	NA,C	NA,A	NA,1	NA,inf	NA,inf	NA,0.487658	0.000101906	0.00024571
2	chr4:151807485:A:C	151807485	NA,C	NA,A	NA,1	NA,-inf	NA,inf	NA,0.326659	0.000101867	0.000245841
2	chr4:151447646:AC:A	151447646	NA,A	NA,AC	NA,1	NA,-inf	NA,inf	NA,0.321934	0.000101851	0.000244754
2	chr4:151215047:A:G	151215047	NA,G	NA,A	NA,1	NA,inf	NA,inf	NA,0.420139	0.000101828	0.000244517
2	chr4:150803617:C:T	150803617	T,NA	C,NA	1,NA	inf,NA	inf,NA	0.959983,NA	0.000101823	0.000247746
2	chr4:151954583:C:T	151954583	NA,T	NA,C	NA,1	NA,-inf	NA,inf	NA,0.473626	0.00010176	0.00024478
2	chr4:151163772:G:A	151163772	NA,A	NA,G	NA,1	NA,inf	NA,inf	NA,0.521986	0.000101759	0.000245261
2	chr4:151284230:T:C	151284230	NA,C	NA,T	NA,1	NA,inf	NA,inf	NA,0.548441	0.000101757	0.000245475
2	chr4:151313476:G:A	151313476	NA,A	NA,G	NA,1	NA,-inf	NA,inf	NA,0.342394	0.00010175	0.000245386
2	chr4:151874139:T:C	151874139	NA,C	NA,T	NA,1	NA,inf	NA,inf	NA,0.486512	0.000101747	0.000245324
2	chr4:151730990:G:A	151730990	NA,A	NA,G	NA,1	NA,-inf	NA,inf	NA,0.325975	0.000101715	0.000245475
2	chr4:151889782:C:T	151889782	NA,T	NA,C	NA,1	NA,-inf	NA,inf	NA,0.533807	0.000101676	0.000245728
2	chr4:150902291:T:C	150902291	NA,C	NA,T	NA,1	NA,inf	NA,inf	NA,0.381451	0.000101653	0.000243275
2	chr4:151237785:T:C	151237785	NA,C	NA,T	NA,1	NA,inf	NA,inf	NA,0.551991	0.000101553	0.000244292
2	chr4:152028415:T:A	152028415	A,NA	T,NA	1,NA	inf,NA	inf,NA	0.434482,NA	0.000101543	0.000249254
2	chr4:151680314:C:T	151680314	NA,T	NA,C	NA,1	NA,-inf	NA,inf	NA,0.558655	0.000101526	0.000244475
2	chr4:151735171:C:A	151735171	NA,A	NA,C	NA,1	NA,inf	NA,inf	NA,0.337494	0.000101513	0.000243578
2	chr4:151366420:G:T	151366420	NA,T	NA,G	NA,1	NA,-inf	NA,inf	NA,0.535524	0.000101502	0.000246054
2	chr4:151666651:A:G	151666651	NA,G	NA,A	NA,1	NA,-inf	NA,inf	NA,0.336629	0.000101446	0.000243837
2	chr4:150737053:A:C	150737053	NA,C	NA,A	NA,1	NA,-inf	NA,inf	NA,0.353378	0.000101268	0.000243233
2	chr4:151009169:T:C	151009169	NA,C	NA,T	NA,1	NA,inf	NA,inf	NA,0.490993	0.000101245	0.000244271
2	chr4:151916116:G:A	151916116	NA,A	NA,G	NA,1	NA,inf	NA,inf	NA,0.413338	0.000101162	0.000242929
2	chr4:151330153:C:T	151330153	T,T	C,C	1,1	-inf,inf	inf,inf	0.938951,0.867329	0.000101125	0.000206915
2	chr4:151843373:A:G	151843373	G,G	A,A	1,1	inf,inf	inf,inf	0.164435,0.98354	0.000101103	0.000255681
2	chr4:151931510:T:C	151931510	NA,C	NA,T	NA,1	NA,-inf	NA,inf	NA,0.297796	0.000101078	0.000243451
2	chr4:151988915:C:T	151988915	NA,T	NA,C	NA,1	NA,-inf	NA,inf	NA,0.485198	0.000101071	0.000244411
2	chr4:151653322:T:C	151653322	NA,C	NA,T	NA,1	NA,-inf	NA,inf	NA,0.553661	0.000101012	0.000243245
2	chr4:151692687:C:T	151692687	NA,T	NA,C	NA,1	NA,-inf	NA,inf	NA,0.53481	0.00010099	0.000243049
2	chr4:151199077:T:C	151199077	NA,C	NA,T	NA,1	NA,-inf	NA,inf	NA,0.390439	0.000100946	0.000243132
2	chr4:151925551:C:T	151925551	NA,T	NA,C	NA,1	NA,inf	NA,inf	NA,0.411459	0.000100922	0.00024235
2	chr4:151039409:G:A	151039409	NA,A	NA,G	NA,1	NA,inf	NA,inf	NA,0.540387	0.000100866	0.000242114
2	chr4:151641925:G:A	151641925	NA,A	NA,G	NA,1	NA,-inf	NA,inf	NA,0.528537	0.000100794	0.000242691
2	chr4:151144155:T:C	151144155	NA,C	NA,T	NA,1	NA,inf	NA,inf	NA,0.407552	0.000100789	0.000241922
2	chr4:151879402:G:A	151879402	NA,A	NA,G	NA,1	NA,inf	NA,inf	NA,0.454592	0.000100783	0.000243573
2	chr4:151917719:A:G	151917719	G,G	A,A	1,1	inf,-inf	inf,inf	2.05644,0.415299	0.00010078	0.00030396
2	chr4:151629027:G:T	151629027	NA,T	NA,G	NA,1	NA,-inf	NA,inf	NA,0.422416	0.000100719	0.000242233
2	chr4:151833356:CAT:C	151833356	NA,C	NA,CAT	NA,1	NA,-inf	NA,inf	NA,0.327485	0.000100612	0.000242772
2	chr4:150883184:G:A	150883184	NA,A	NA,G	NA,1	NA,-inf	NA,inf	NA,0.499612	0.000100612	0.000241542
2	chr4:151755705:G:A	151755705	NA,A	NA,G	NA,1	NA,inf	NA,inf	NA,0.545862	0.000100586	0.000242737
2	chr4:150887973:C:A	150887973	NA,A	NA,C	NA,1	NA,-inf	NA,inf	NA,0.529688	0.000100578	0.000241963
2	chr4:152207302:G:A	152207302	NA,A	NA,G	NA,1	NA,inf	NA,inf	NA,0.399023	0.000100493	0.000241038
2	chr4:151658948:C:T	151658948	NA,T	NA,C	NA,1	NA,inf	NA,inf	NA,0.331865	0.000100413	0.000244055
2	chr4:151292511:T:C	151292511	NA,C	NA,T	NA,1	NA,inf	NA,inf	NA,0.536186	0.000100304	0.000241943
2	chr4:151259111:G:A	151259111	A,NA	G,NA	1,NA	-inf,NA	inf,NA	0.989979,NA	0.000100304	0.00023829
2	chr4:151918628:G:A	151918628	A,A	G,G	1,1	inf,-inf	inf,inf	2.01125,0.428447	0.000100299	0.000301621
2	chr4:152193694:ACT:A	152193694	NA,A	NA,ACT	NA,1	NA,inf	NA,inf	NA,0.419103	0.000100255	0.000240656
2	chr4:151933083:A:C	151933083	C,C	A,A	1,1	inf,inf	inf,inf	0.48001,1.33505	0.000100193	0.000232991
2	chr4:151039394:C:G	151039394	NA,G	NA,C	NA,1	NA,inf	NA,inf	NA,0.534422	0.000100164	0.000240431
2	chr4:152240008:A:G	152240008	G,NA	A,NA	1,NA	inf,NA	inf,NA	0.70691,NA	0.00010015	0.00025176
2	chr4:151918945:A:G	151918945	NA,G	NA,A	NA,1	NA,-inf	NA,inf	NA,0.464928	0.000100116	0.000240863
2	chr4:152029764:C:T	152029764	T,NA	C,NA	1,NA	-inf,NA	inf,NA	0.519774,NA	0.000100087	0.000236015
2	chr4:152061126:G:A	152061126	NA,A	NA,G	NA,1	NA,-inf	NA,inf	NA,0.339601	0.000100084	0.000241177
2	chr4:151665219:G:A	151665219	NA,A	NA,G	NA,1	NA,-inf	NA,inf	NA,0.506214	0.000100069	0.000240196
2	chr4:151911751:G:A	151911751	A,A	G,G	1,1	inf,-inf	inf,inf	2.09234,0.0897978	0.000100063	0.000347409
2	chr4:151947451:A:G	151947451	NA,G	NA,A	NA,1	NA,-inf	NA,inf	NA,0.464427	9.99942e-05	0.000240563
2	chr4:151744241:T:G	151744241	NA,G	NA,T	NA,1	NA,inf	NA,inf	NA,0.327983	9.99718e-05	0.000239885
2	chr4:151031106:G:T	151031106	NA,T	NA,G	NA,1	NA,inf	NA,inf	NA,0.536049	9.99271e-05	0.000239857
2	chr4:152203320:T:G	152203320	NA,G	NA,T	NA,1	NA,inf	NA,inf	NA,0.428027	9.97954e-05	0.000239797
2	chr4:150887763:C:T	150887763	NA,T	NA,C	NA,1	NA,inf	NA,inf	NA,0.364954	9.97774e-05	0.000238804
2	chr4:151851061:C:T	151851061	T,T	C,C	1,1	inf,inf	inf,inf	0.269627,0.807029	9.95484e-05	0.000253081
2	chr4:150713830:A:G	150713830	NA,G	NA,A	NA,1	NA,-inf	NA,inf	NA,0.389016	9.94693e-05	0.000238847
2	chr4:150765530:T:C	150765530	NA,C	NA,T	NA,1	NA,-inf	NA,inf	NA,0.449766	9.93783e-05	0.000238949
2	chr4:151936697:G:A	151936697	NA,A	NA,G	NA,1	NA,-inf	NA,inf	NA,0.317987	9.93137e-05	0.00023913
2	chr4:151793237:C:T	151793237	NA,T	NA,C	NA,1	NA,-inf	NA,inf	NA,0.520987	9.92652e-05	0.000238885
2	chr4:151187090:G:A	151187090	NA,A	NA,G	NA,1	NA,-inf	NA,inf	NA,0.376992	9.92636e-05	0.00023906
2	chr4:151186623:G:A	151186623	NA,A	NA,G	NA,1	NA,inf	NA,inf	NA,0.344986	9.92219e-05	0.000238402
2	chr4:150948453:C:T	150948453	NA,T	NA,C	NA,1	NA,inf	NA,inf	NA,0.3032	9.92057e-05	0.000237839
2	chr4:150902841:T:G	150902841	NA,G	NA,T	NA,1	NA,-inf	NA,inf	NA,0.38204	9.91675e-05	0.000238119
2	chr4:150698873:T:C	150698873	NA,C	NA,T	NA,1	NA,-inf	NA,inf	NA,0.386483	9.91433e-05	0.000238064
2	chr4:150712818:A:G	150712818	NA,G	NA,A	NA,1	NA,-inf	NA,inf	NA,0.386464	9.91398e-05	0.000238056
2	chr4:151954448:G:C	151954448	NA,C	NA,G	NA,1	NA,-inf	NA,inf	NA,0.455479	9.89288e-05	0.000237994
2	chr4:151457320:A:C	151457320	NA,C	NA,A	NA,1	NA,inf	NA,inf	NA,0.318031	9.89077e-05	0.00024026
2	chr4:151451724:T:C	151451724	NA,C	NA,T	NA,1	NA,inf	NA,inf	NA,0.318031	9.89077e-05	0.00024026
2	chr4:151479464:G:A	151479464	NA,A	NA,G	NA,1	NA,-inf	NA,inf	NA,0.513295	9.88588e-05	0.000239571
2	chr4:151248841:C:T	151248841	NA,T	NA,C	NA,1	NA,inf	NA,inf	NA,0.285466	9.88264e-05	0.000237174
2	chr4:151483233:A:G	151483233	NA,G	NA,A	NA,1	NA,-inf	NA,inf	NA,0.233717	9.88023e-05	0.000237672
2	chr4:151123498:T:G	151123498	G,NA	T,NA	1,NA	inf,NA	inf,NA	1.11527,NA	9.8783e-05	0.000240921
2	chr4:151868241:A:G	151868241	NA,G	NA,A	NA,1	NA,inf	NA,inf	NA,0.461976	9.87667e-05	0.0002381
2	chr4:151834572:C:T	151834572	NA,T	NA,C	NA,1	NA,-inf	NA,inf	NA,0.410438	9.87162e-05	0.000238129
2	chr4:151039445:C:T	151039445	NA,T	NA,C	NA,1	NA,inf	NA,inf	NA,0.521818	9.87081e-05	0.00023694
2	chr4:152280747:A:C	152280747	NA,C	NA,A	NA,1	NA,-inf	NA,inf	NA,0.424543	9.86787e-05	0.000239676
2	chr4:151215193:A:C	151215193	NA,C	NA,A	NA,1	NA,inf	NA,inf	NA,0.396836	9.86292e-05	0.000236845
2	chr4:151103485:A:G	151103485	NA,G	NA,A	NA,1	NA,-inf	NA,inf	NA,0.289798	9.86097e-05	0.000236952
2	chr4:151873601:TCCTCCTTTATTCA:T	151873601	T,T	TCCTCCTTTATTCA,TCCTCCTTTATTCA	1,1	-inf,-inf	inf,inf	1.38895,0.0450307	9.85988e-05	0.000222775
2	chr4:151892693:A:G	151892693	NA,G	NA,A	NA,1	NA,inf	NA,inf	NA,0.392862	9.85654e-05	0.000236704
2	chr4:150898011:CA:C	150898011	NA,C	NA,CA	NA,1	NA,-inf	NA,inf	NA,0.378397	9.85633e-05	0.000236674
2	chr4:151509611:T:C	151509611	NA,C	NA,T	NA,1	NA,-inf	NA,inf	NA,0.22117	9.85617e-05	0.000237069
2	chr4:151682879:G:A	151682879	A,A	G,G	1,1	-inf,-inf	inf,inf	3.01235,1.72166	9.85569e-05	0.00023031
2	chr4:151313025:G:A	151313025	NA,A	NA,G	NA,1	NA,inf	NA,inf	NA,0.530049	9.85376e-05	0.000237607
2	chr4:150878445:C:A	150878445	NA,A	NA,C	NA,1	NA,-inf	NA,inf	NA,0.379837	9.85155e-05	0.000236558
2	chr4:151667923:A:T	151667923	NA,T	NA,A	NA,1	NA,inf	NA,inf	NA,0.317935	9.85024e-05	0.000239331
2	chr4:151976909:A:G	151976909	G,G	A,A	1,1	inf,inf	inf,inf	1.51309,0.018983	9.84936e-05	0.000228247
2	chr4:152160622:C:T	152160622	T,NA	C,NA	1,NA	-inf,NA	inf,NA	0.602038,NA	9.84797e-05	0.000234225
2	chr4:151456827:T:C	151456827	NA,C	NA,T	NA,1	NA,inf	NA,inf	NA,0.314626	9.84446e-05	0.000239116
2	chr4:152002367:G:A	152002367	NA,A	NA,G	NA,1	NA,-inf	NA,inf	NA,0.463198	9.83937e-05	0.000237866
2	chr4:151336766:C:T	151336766	NA,T	NA,C	NA,1	NA,-inf	NA,inf	NA,0.342154	9.83903e-05	0.000236453
2	chr4:150897627:C:T	150897627	NA,T	NA,C	NA,1	NA,inf	NA,inf	NA,0.438623	9.8362e-05	0.000236265
2	chr4:151806175:A:G	151806175	NA,G	NA,A	NA,1	NA,-inf	NA,inf	NA,0.512544	9.83417e-05	0.000236658
2	chr4:151226296:T:A	151226296	NA,A	NA,T	NA,1	NA,inf	NA,inf	NA,0.522935	9.8267e-05	0.000236367
2	chr4:151705142:C:T	151705142	NA,T	NA,C	NA,1	NA,-inf	NA,inf	NA,0.301698	9.81321e-05	0.000236774
2	chr4:150895767:A:G	150895767	NA,G	NA,A	NA,1	NA,-inf	NA,inf	NA,0.348797	9.81206e-05	0.00023587
2	chr4:151382935:T:C	151382935	NA,C	NA,T	NA,1	NA,-inf	NA,inf	NA,0.524389	9.81075e-05	0.000236211
2	chr4:151404619:T:C	151404619	NA,C	NA,T	NA,1	NA,-inf	NA,inf	NA,0.508427	9.80472e-05	0.00023759
2	chr4:151241430:T:G	151241430	NA,G	NA,T	NA,1	NA,-inf	NA,inf	NA,0.369156	9.8009e-05	0.000236009
2	chr4:151039440:G:A	151039440	NA,A	NA,G	NA,1	NA,inf	NA,inf	NA,0.514877	9.79422e-05	0.000235103
2	chr4:151228886:G:A	151228886	NA,A	NA,G	NA,1	NA,inf	NA,inf	NA,0.519626	9.79133e-05	0.000235515
2	chr4:151529874:G:A	151529874	NA,A	NA,G	NA,1	NA,-inf	NA,inf	NA,0.227603	9.7897e-05	0.00023549
2	chr4:151738767:C:T	151738767	T,NA	C,NA	1,NA	inf,NA	inf,NA	0.127253,NA	9.78836e-05	0.000242738
2	chr4:151236052:T:C	151236052	NA,C	NA,T	NA,1	NA,-inf	NA,inf	NA,0.489871	9.78742e-05	0.000235683
2	chr4:152302423:A:T	152302423	NA,T	NA,A	NA,1	NA,inf	NA,inf	NA,0.379519	9.77935e-05	0.000236059
2	chr4:151114147:G:A	151114147	A,NA	G,NA	1,NA	inf,NA	inf,NA	1.10722,NA	9.77882e-05	0.000238461
2	chr4:151346682:G:T	151346682	NA,T	NA,G	NA,1	NA,inf	NA,inf	NA,0.222247	9.77801e-05	0.000237047
2	chr4:151934255:G:T	151934255	T,T	G,G	1,1	inf,-inf	inf,inf	1.38288,0.673284	9.77613e-05	0.000273929
2	chr4:151872066:A:G	151872066	NA,G	NA,A	NA,1	NA,inf	NA,inf	NA,0.452639	9.77446e-05	0.000235571
2	chr4:150801878:AAC:A	150801878	NA,A	NA,AAC	NA,1	NA,-inf	NA,inf	NA,0.43526	9.7614e-05	0.000234697
2	chr4:151791626:T:G	151791626	G,G	T,T	1,1	-inf,-inf	inf,inf	0.220657,0.132544	9.76004e-05	0.00018304
2	chr4:151890572:CTTAG:C	151890572	C,NA	CTTAG,NA	1,NA	-inf,NA	inf,NA	0.390594,NA	9.7553e-05	0.000230211
2	chr4:151568770:G:A	151568770	NA,A	NA,G	NA,1	NA,inf	NA,inf	NA,0.308985	9.75492e-05	0.000236967
2	chr4:150846302:G:A	150846302	NA,A	NA,G	NA,1	NA,-inf	NA,inf	NA,0.376126	9.75274e-05	0.000234192
2	chr4:151266830:G:A	151266830	NA,A	NA,G	NA,1	NA,inf	NA,inf	NA,0.462167	9.75126e-05	0.000234549
2	chr4:151885590:C:T	151885590	NA,T	NA,C	NA,1	NA,inf	NA,inf	NA,0.3838	9.7473e-05	0.000234078
2	chr4:150699212:GC:G	150699212	NA,G	NA,GC	NA,1	NA,-inf	NA,inf	NA,0.312438	9.73931e-05	0.000233853
2	chr4:151897102:A:T	151897102	NA,T	NA,A	NA,1	NA,inf	NA,inf	NA,0.38302	9.7357e-05	0.000233799
2	chr4:151896809:C:A	151896809	NA,A	NA,C	NA,1	NA,inf	NA,inf	NA,0.38302	9.7357e-05	0.000233799
2	chr4:151776883:TCAGA:T	151776883	T,T	TCAGA,TCAGA	1,1	-inf,-inf	inf,inf	2.65642,1.52526	9.73221e-05	0.00022692
2	chr4:151904919:A:C	151904919	NA,C	NA,A	NA,1	NA,inf	NA,inf	NA,0.382661	9.73143e-05	0.000233696
2	chr4:151902901:T:C	151902901	NA,C	NA,T	NA,1	NA,inf	NA,inf	NA,0.382453	9.72858e-05	0.000233627
2	chr4:151870614:G:A	151870614	NA,A	NA,G	NA,1	NA,-inf	NA,inf	NA,0.429931	9.72763e-05	0.000234092
2	chr4:151110949:T:C	151110949	NA,C	NA,T	NA,1	NA,-inf	NA,inf	NA,0.341175	9.72301e-05	0.000233594
2	chr4:151949116:A:G	151949116	NA,G	NA,A	NA,1	NA,-inf	NA,inf	NA,0.440253	9.71147e-05	0.00023362
2	chr4:151953724:T:C	151953724	NA,C	NA,T	NA,1	NA,-inf	NA,inf	NA,0.440168	9.71071e-05	0.000233601
2	chr4:151191832:A:C	151191832	NA,C	NA,A	NA,1	NA,inf	NA,inf	NA,0.481655	9.70982e-05	0.000233976
2	chr4:151945326:G:A	151945326	NA,A	NA,G	NA,1	NA,-inf	NA,inf	NA,0.439877	9.70732e-05	0.000233519
2	chr4:151953401:T:C	151953401	NA,C	NA,T	NA,1	NA,-inf	NA,inf	NA,0.439574	9.70381e-05	0.000233435
2	chr4:151849969:C:T	151849969	T,T	C,C	1,1	inf,inf	inf,inf	0.174033,0.935724	9.70245e-05	0.000245412
2	chr4:151950378:G:C	151950378	NA,C	NA,G	NA,1	NA,-inf	NA,inf	NA,0.4394	9.7018e-05	0.000233386
2	chr4:151910273:G:A	151910273	NA,A	NA,G	NA,1	NA,-inf	NA,inf	NA,0.295729	9.70141e-05	0.000233281
2	chr4:151943988:C:G	151943988	NA,G	NA,C	NA,1	NA,-inf	NA,inf	NA,0.439154	9.69896e-05	0.000233318
2	chr4:151935310:G:A	151935310	NA,A	NA,G	NA,1	NA,-inf	NA,inf	NA,0.439154	9.69896e-05	0.000233318
2	chr4:151945907:T:C	151945907	NA,C	NA,T	NA,1	NA,-inf	NA,inf	NA,0.439154	9.69896e-05	0.000233318
2	chr4:151950577:C:A	151950577	NA,A	NA,C	NA,1	NA,-inf	NA,inf	NA,0.439154	9.69896e-05	0.000233318
2	chr4:151947031:C:A	151947031	NA,A	NA,C	NA,1	NA,-inf	NA,inf	NA,0.439154	9.69896e-05	0.000233318
2	chr4:151869282:T:C	151869282	NA,C	NA,T	NA,1	NA,inf	NA,inf	NA,0.446157	9.69751e-05	0.000233708
2	chr4:151468842:C:T	151468842	NA,T	NA,C	NA,1	NA,-inf	NA,inf	NA,0.221236	9.69641e-05	0.00023324
2	chr4:151947517:T:G	151947517	NA,G	NA,T	NA,1	NA,-inf	NA,inf	NA,0.43879	9.69495e-05	0.000233221
2	chr4:152213069:G:A	152213069	NA,A	NA,G	NA,1	NA,inf	NA,inf	NA,0.403828	9.6931e-05	0.000232911
2	chr4:151234248:C:A	151234248	A,NA	C,NA	1,NA	-inf,NA	inf,NA	0.969175,NA	9.68927e-05	0.000228661
2	chr4:151946414:T:G	151946414	NA,G	NA,T	NA,1	NA,-inf	NA,inf	NA,0.438309	9.68907e-05	0.000233079
2	chr4:152300057:A:C	152300057	C,NA	A,NA	1,NA	-inf,NA	inf,NA	0.338261,NA	9.68794e-05	0.000228387
2	chr4:152077590:A:C	152077590	NA,C	NA,A	NA,1	NA,-inf	NA,inf	NA,0.343366	9.6832e-05	0.000232907
2	chr4:151996679:G:A	151996679	NA,A	NA,G	NA,1	NA,-inf	NA,inf	NA,0.364597	9.67911e-05	0.000232801
2	chr4:151886454:C:T	151886454	NA,T	NA,C	NA,1	NA,-inf	NA,inf	NA,0.292965	9.67712e-05	0.000232698
2	chr4:151192749:C:T	151192749	NA,T	NA,C	NA,1	NA,-inf	NA,inf	NA,0.357418	9.67599e-05	0.000233011
2	chr4:151952798:G:A	151952798	NA,A	NA,G	NA,1	NA,-inf	NA,inf	NA,0.436897	9.67296e-05	0.000232691
2	chr4:151404893:G:C	151404893	NA,C	NA,G	NA,1	NA,-inf	NA,inf	NA,0.511762	9.67213e-05	0.000232864
2	chr4:150848755:T:C	150848755	NA,C	NA,T	NA,1	NA,-inf	NA,inf	NA,0.349866	9.67176e-05	0.000232608
2	chr4:151299721:C:T	151299721	NA,T	NA,C	NA,1	NA,inf	NA,inf	NA,0.503355	9.6591e-05	0.000232935
2	chr4:152165014:A:T	152165014	T,NA	A,NA	1,NA	-inf,NA	inf,NA	0.429299,NA	9.65775e-05	0.000229931
2	chr4:151237057:G:A	151237057	A,A	G,G	1,1	-inf,-inf	inf,inf	2.14282,0.0267421	9.65543e-05	0.000226483
2	chr4:151668283:A:G	151668283	NA,G	NA,A	NA,1	NA,-inf	NA,inf	NA,0.489596	9.63981e-05	0.000233538
2	chr4:151912863:C:T	151912863	NA,T	NA,C	NA,1	NA,-inf	NA,inf	NA,0.3015	9.62873e-05	0.00023126
2	chr4:151405650:G:A	151405650	NA,A	NA,G	NA,1	NA,-inf	NA,inf	NA,0.507072	9.62336e-05	0.000231685
2	chr4:151881622:A:G	151881622	G,G	A,A	1,1	-inf,inf	inf,inf	1.66164,0.135458	9.62277e-05	0.000220316
2	chr4:151693712:G:A	151693712	A,NA	G,NA	1,NA	-inf,NA	inf,NA	1.18352,NA	9.62256e-05	0.000228387
2	chr4:151675401:T:C	151675401	NA,C	NA,T	NA,1	NA,-inf	NA,inf	NA,0.446005	9.61113e-05	0.000231141
2	chr4:151893462:G:A	151893462	NA,A	NA,G	NA,1	NA,-inf	NA,inf	NA,0.365156	9.60723e-05	0.000231924
2	chr4:151905647:G:T	151905647	NA,T	NA,G	NA,1	NA,inf	NA,inf	NA,0.367941	9.60349e-05	0.000230648
2	chr4:151947473:A:G	151947473	NA,G	NA,A	NA,1	NA,-inf	NA,inf	NA,0.43072	9.6025e-05	0.000230991
2	chr4:151459990:T:G	151459990	NA,G	NA,T	NA,1	NA,-inf	NA,inf	NA,0.213878	9.59103e-05	0.000230699
2	chr4:151898036:T:A	151898036	NA,A	NA,T	NA,1	NA,inf	NA,inf	NA,0.366225	9.58277e-05	0.000230151
2	chr4:151308424:C:T	151308424	NA,T	NA,C	NA,1	NA,inf	NA,inf	NA,0.408081	9.57464e-05	0.000230193
2	chr4:151232856:A:AC	151232856	NA,AC	NA,A	NA,1	NA,-inf	NA,inf	NA,0.358005	9.5746e-05	0.000230559
2	chr4:151901266:A:G	151901266	NA,G	NA,A	NA,1	NA,-inf	NA,inf	NA,0.285006	9.56408e-05	0.000229972
2	chr4:151241216:C:T	151241216	NA,T	NA,C	NA,1	NA,-inf	NA,inf	NA,0.350369	9.56268e-05	0.000230253
2	chr4:151099606:T:C	151099606	NA,C	NA,T	NA,1	NA,-inf	NA,inf	NA,0.268382	9.55844e-05	0.000229682
2	chr4:152059712:G:C	152059712	NA,C	NA,G	NA,1	NA,-inf	NA,inf	NA,0.325717	9.55816e-05	0.000228828
2	chr4:152258991:C:T	152258991	NA,T	NA,C	NA,1	NA,inf	NA,inf	NA,0.365736	9.55535e-05	0.000229527
2	chr4:152078366:A:G	152078366	NA,G	NA,A	NA,1	NA,inf	NA,inf	NA,0.348549	9.54639e-05	0.000230162
2	chr4:151125238:C:T	151125238	NA,T	NA,C	NA,1	NA,inf	NA,inf	NA,0.496311	9.54617e-05	0.000229613
2	chr4:150885869:T:C	150885869	NA,C	NA,T	NA,1	NA,-inf	NA,inf	NA,0.413801	9.53468e-05	0.000229235
2	chr4:150902030:C:T	150902030	NA,T	NA,C	NA,1	NA,-inf	NA,inf	NA,0.41362	9.53272e-05	0.000229188
2	chr4:151950043:C:T	151950043	NA,T	NA,C	NA,1	NA,-inf	NA,inf	NA,0.309255	9.52974e-05	0.000228883
2	chr4:152158490:C:T	152158490	NA,T	NA,C	NA,1	NA,-inf	NA,inf	NA,0.3028	9.52865e-05	0.000229033
2	chr4:151915466:G:A	151915466	A,A	G,G	1,1	-inf,-inf	inf,inf	0.774125,1.17223	9.52218e-05	0.000225416
2	chr4:152042132:T:C	152042132	NA,C	NA,T	NA,1	NA,inf	NA,inf	NA,0.405469	9.52092e-05	0.000229142
2	chr4:151398134:G:A	151398134	NA,A	NA,G	NA,1	NA,-inf	NA,inf	NA,0.497177	9.5189e-05	0.00022916
2	chr4:151313851:G:C	151313851	NA,C	NA,G	NA,1	NA,inf	NA,inf	NA,0.402851	9.51524e-05	0.000228761
2	chr4:150756459:T:C	150756459	NA,C	NA,T	NA,1	NA,inf	NA,inf	NA,0.319238	9.511e-05	0.000227742
2	chr4:151313992:T:C	151313992	NA,C	NA,T	NA,1	NA,inf	NA,inf	NA,0.297744	9.50962e-05	0.000228316
2	chr4:150893918:A:C	150893918	NA,C	NA,A	NA,1	NA,inf	NA,inf	NA,0.298187	9.50866e-05	0.000230339
2	chr4:151923090:C:T	151923090	NA,T	NA,C	NA,1	NA,-inf	NA,inf	NA,0.32634	9.5082e-05	0.00022855
2	chr4:151828385:G:A	151828385	A,NA	G,NA	1,NA	-inf,NA	inf,NA	1.11413,NA	9.4939e-05	0.000224894
2	chr4:151994012:G:A	151994012	NA,A	NA,G	NA,1	NA,-inf	NA,inf	NA,0.348033	9.49373e-05	0.000228332
2	chr4:151950520:G:A	151950520	NA,A	NA,G	NA,1	NA,-inf	NA,inf	NA,0.420648	9.492e-05	0.000228325
2	chr4:151931047:T:C	151931047	C,C	T,T	1,1	inf,inf	inf,inf	0.518904,1.27787	9.48876e-05	0.000219993
2	chr4:150698730:AATT:A	150698730	NA,A	NA,AATT	NA,1	NA,inf	NA,inf	NA,0.316264	9.48808e-05	0.0002272
2	chr4:151188981:AC:A	151188981	NA,A	NA,AC	NA,1	NA,-inf	NA,inf	NA,0.384464	9.48717e-05	0.000227106
2	chr4:152097528:AAAAG:A	152097528	A,NA	AAAAG,NA	1,NA	-inf,NA	inf,NA	0.749989,NA	9.48614e-05	0.000242339
2	chr4:151900714:A:G	151900714	NA,G	NA,A	NA,1	NA,-inf	NA,inf	NA,0.409711	9.48354e-05	0.000227891
2	chr4:151379971:C:T	151379971	NA,T	NA,C	NA,1	NA,inf	NA,inf	NA,0.299577	9.47358e-05	0.00022749
2	chr4:151891530:A:C	151891530	NA,C	NA,A	NA,1	NA,inf	NA,inf	NA,0.471557	9.46975e-05	0.000227214
2	chr4:151115764:G:A	151115764	NA,A	NA,G	NA,1	NA,inf	NA,inf	NA,0.442775	9.46087e-05	0.00022732
2	chr4:152034057:T:C	152034057	NA,C	NA,T	NA,1	NA,inf	NA,inf	NA,0.393431	9.45999e-05	0.000227784
2	chr4:151866847:C:T	151866847	T,T	C,C	1,1	-inf,-inf	inf,inf	1.34513,0.123107	9.45773e-05	0.000214003
2	chr4:151942400:C:T	151942400	NA,T	NA,C	NA,1	NA,-inf	NA,inf	NA,0.417137	9.45212e-05	0.000227367
2	chr4:151405073:C:T	151405073	NA,T	NA,C	NA,1	NA,-inf	NA,inf	NA,0.57548	9.44713e-05	0.000226068
2	chr4:151475503:G:A	151475503	NA,A	NA,G	NA,1	NA,-inf	NA,inf	NA,0.268484	9.4426e-05	0.000226907
2	chr4:151185712:C:T	151185712	NA,T	NA,C	NA,1	NA,-inf	NA,inf	NA,0.338399	9.44229e-05	0.000227354
2	chr4:150722198:C:T	150722198	NA,T	NA,C	NA,1	NA,inf	NA,inf	NA,0.312984	9.44189e-05	0.000226098
2	chr4:150968926:T:C	150968926	NA,C	NA,T	NA,1	NA,-inf	NA,inf	NA,0.428226	9.44155e-05	0.00022661
2	chr4:151870312:G:A	151870312	NA,A	NA,G	NA,1	NA,inf	NA,inf	NA,0.422837	9.44056e-05	0.00022748
2	chr4:150700437:G:A	150700437	NA,A	NA,G	NA,1	NA,inf	NA,inf	NA,0.312401	9.43827e-05	0.000226013
2	chr4:151257260:G:T	151257260	NA,T	NA,G	NA,1	NA,-inf	NA,inf	NA,0.482257	9.43666e-05	0.000226673
2	chr4:150927679:C:A	150927679	NA,A	NA,C	NA,1	NA,-inf	NA,inf	NA,0.259965	9.43285e-05	0.000226672
2	chr4:151369530:G:A	151369530	NA,A	NA,G	NA,1	NA,-inf	NA,inf	NA,0.473511	9.42989e-05	0.000227017
2	chr4:151243427:A:G	151243427	G,G	A,A	1,1	-inf,inf	inf,inf	1.32151,0.423729	9.42807e-05	0.000218421
2	chr4:151566645:C:T	151566645	NA,T	NA,C	NA,1	NA,-inf	NA,inf	NA,0.472843	9.42617e-05	0.000228314
2	chr4:150758163:G:A	150758163	A,NA	G,NA	1,NA	-inf,NA	inf,NA	0.994534,NA	9.42554e-05	0.000222438
2	chr4:151171884:A:G	151171884	NA,G	NA,A	NA,1	NA,-inf	NA,inf	NA,0.340612	9.42502e-05	0.000226922
2	chr4:151884888:G:A	151884888	NA,A	NA,G	NA,1	NA,-inf	NA,inf	NA,0.274114	9.42308e-05	0.000226576
2	chr4:152279461:G:A	152279461	NA,A	NA,G	NA,1	NA,inf	NA,inf	NA,0.36463	9.41433e-05	0.000226172
2	chr4:150751209:A:T	150751209	NA,T	NA,A	NA,1	NA,inf	NA,inf	NA,0.31071	9.41318e-05	0.00022541
2	chr4:150757588:C:A	150757588	NA,A	NA,C	NA,1	NA,inf	NA,inf	NA,0.310686	9.40933e-05	0.000225321
2	chr4:150797192:A:G	150797192	NA,G	NA,A	NA,1	NA,inf	NA,inf	NA,0.31008	9.40879e-05	0.000225309
2	chr4:152222314:G:A	152222314	NA,A	NA,G	NA,1	NA,inf	NA,inf	NA,0.364227	9.40264e-05	0.000225881
2	chr4:150881925:A:G	150881925	NA,G	NA,A	NA,1	NA,-inf	NA,inf	NA,0.402749	9.39978e-05	0.000225986
2	chr4:150895746:G:A	150895746	NA,A	NA,G	NA,1	NA,inf	NA,inf	NA,0.474269	9.39966e-05	0.00022573
2	chr4:151080275:AG:A	151080275	A,NA	AG,NA	1,NA	inf,NA	inf,NA	0.606746,NA	9.39421e-05	0.000216661
2	chr4:152052063:C:G	152052063	G,NA	C,NA	1,NA	inf,NA	inf,NA	0.397523,NA	9.3882e-05	0.000230122
2	chr4:150700684:AAC:A	150700684	NA,A	NA,AAC	NA,1	NA,inf	NA,inf	NA,0.308061	9.38601e-05	0.000224769
2	chr4:150883917:C:T	150883917	NA,T	NA,C	NA,1	NA,-inf	NA,inf	NA,0.401449	9.3802e-05	0.000225513
2	chr4:152030636:T:A	152030636	NA,A	NA,T	NA,1	NA,inf	NA,inf	NA,0.386498	9.37922e-05	0.000225825
2	chr4:152035381:C:A	152035381	A,NA	C,NA	1,NA	inf,NA	inf,NA	0.39392,NA	9.37478e-05	0.00022982
2	chr4:150796815:A:G	150796815	NA,G	NA,A	NA,1	NA,inf	NA,inf	NA,0.437193	9.37264e-05	0.00022576
2	chr4:152196188:T:A	152196188	NA,A	NA,T	NA,1	NA,inf	NA,inf	NA,0.357435	9.36913e-05	0.000224468
2	chr4:150783949:ACT:A	150783949	NA,A	NA,ACT	NA,1	NA,-inf	NA,inf	NA,0.398872	9.36728e-05	0.000225206
2	chr4:152095579:G:A	152095579	NA,A	NA,G	NA,1	NA,inf	NA,inf	NA,0.32617	9.36663e-05	0.000224698
2	chr4:151555138:CT:C	151555138	NA,C	NA,CT	NA,1	NA,-inf	NA,inf	NA,0.466724	9.3646e-05	0.000226799
2	chr4:150753731:C:T	150753731	NA,T	NA,C	NA,1	NA,-inf	NA,inf	NA,0.398795	9.35991e-05	0.000225025
2	chr4:151948667:A:G	151948667	NA,G	NA,A	NA,1	NA,-inf	NA,inf	NA,0.408525	9.35871e-05	0.000225115
2	chr4:151310772:A:T	151310772	NA,T	NA,A	NA,1	NA,inf	NA,inf	NA,0.388729	9.3572e-05	0.000224957
2	chr4:151459878:G:A	151459878	NA,A	NA,G	NA,1	NA,inf	NA,inf	NA,0.269915	9.35212e-05	0.000224711
2	chr4:150891954:T:A	150891954	NA,A	NA,T	NA,1	NA,-inf	NA,inf	NA,0.398635	9.35025e-05	0.000224792
2	chr4:151654519:C:T	151654519	NA,T	NA,C	NA,1	NA,-inf	NA,inf	NA,0.461401	9.34219e-05	0.000226223
2	chr4:151148317:C:T	151148317	NA,T	NA,C	NA,1	NA,inf	NA,inf	NA,0.428077	9.33839e-05	0.000224425
2	chr4:151311768:A:G	151311768	NA,G	NA,A	NA,1	NA,inf	NA,inf	NA,0.386472	9.33283e-05	0.00022437
2	chr4:151590226:T:G	151590226	NA,G	NA,T	NA,1	NA,inf	NA,inf	NA,0.555407	9.33242e-05	0.000224873
2	chr4:151849005:C:G	151849005	G,G	C,C	1,1	inf,inf	inf,inf	0.1539,0.940187	9.32972e-05	0.000235634
2	chr4:150756103:T:C	150756103	NA,C	NA,T	NA,1	NA,inf	NA,inf	NA,0.304038	9.32765e-05	0.000223376
2	chr4:151953977:G:A	151953977	NA,A	NA,G	NA,1	NA,-inf	NA,inf	NA,0.405721	9.32747e-05	0.000224359
2	chr4:151307696:T:C	151307696	NA,C	NA,T	NA,1	NA,inf	NA,inf	NA,0.385871	9.3266e-05	0.000224221
2	chr4:151307753:G:A	151307753	NA,A	NA,G	NA,1	NA,inf	NA,inf	NA,0.385871	9.3266e-05	0.000224221
2	chr4:151306734:C:G	151306734	NA,G	NA,C	NA,1	NA,inf	NA,inf	NA,0.385871	9.3266e-05	0.000224221
2	chr4:150865624:G:A	150865624	NA,A	NA,G	NA,1	NA,inf	NA,inf	NA,0.41614	9.31957e-05	0.000224074
2	chr4:151757589:C:T	151757589	NA,T	NA,C	NA,1	NA,-inf	NA,inf	NA,0.279878	9.31702e-05	0.000224629
2	chr4:152030424:T:G	152030424	G,NA	T,NA	1,NA	inf,NA	inf,NA	0.389889,NA	9.31454e-05	0.000228304
2	chr4:151010839:G:A	151010839	NA,A	NA,G	NA,1	NA,inf	NA,inf	NA,0.28654	9.3091e-05	0.000223617
2	chr4:150723036:C:A	150723036	NA,A	NA,C	NA,1	NA,inf	NA,inf	NA,0.301279	9.30265e-05	0.000222783
2	chr4:150775360:A:C	150775360	NA,C	NA,A	NA,1	NA,inf	NA,inf	NA,0.300969	9.29994e-05	0.000222717
2	chr4:151561474:A:T	151561474	T,NA	A,NA	1,NA	-inf,NA	inf,NA	0.169913,NA	9.29589e-05	0.000219112
2	chr4:150881815:G:A	150881815	NA,A	NA,G	NA,1	NA,inf	NA,inf	NA,0.461668	9.29519e-05	0.000223222
2	chr4:151263722:C:T	151263722	NA,T	NA,C	NA,1	NA,inf	NA,inf	NA,0.469159	9.28478e-05	0.00022385
2	chr4:152060494:A:T	152060494	NA,T	NA,A	NA,1	NA,-inf	NA,inf	NA,0.38277	9.28352e-05	0.000222477
2	chr4:152072473:G:A	152072473	NA,A	NA,G	NA,1	NA,-inf	NA,inf	NA,0.327966	9.28237e-05	0.000223375
2	chr4:150790649:T:C	150790649	NA,C	NA,T	NA,1	NA,-inf	NA,inf	NA,0.391849	9.27814e-05	0.000223059
2	chr4:151869321:T:C	151869321	NA,C	NA,T	NA,1	NA,inf	NA,inf	NA,0.407672	9.27576e-05	0.000223487
2	chr4:151882015:C:T	151882015	NA,T	NA,C	NA,1	NA,-inf	NA,inf	NA,0.327393	9.27369e-05	0.000223319
2	chr4:150827377:G:A	150827377	NA,A	NA,G	NA,1	NA,inf	NA,inf	NA,0.302198	9.27251e-05	0.000222737
2	chr4:150876426:T:C	150876426	NA,C	NA,T	NA,1	NA,inf	NA,inf	NA,0.285358	9.27243e-05	0.000222737
2	chr4:151712969:C:T	151712969	T,T	C,C	1,1	-inf,-inf	inf,inf	2.02503,1.92321	9.26834e-05	0.000220503
2	chr4:152112281:T:C	152112281	C,C	T,T	1,1	inf,inf	inf,inf	1.26541,0.700539	9.26174e-05	0.000221729
2	chr4:150786369:G:A	150786369	NA,A	NA,G	NA,1	NA,-inf	NA,inf	NA,0.389374	9.2609e-05	0.000222642
2	chr4:152305004:T:G	152305004	G,G	T,T	1,1	-inf,inf	inf,inf	0.816825,0.761901	9.25375e-05	0.000221831
2	chr4:151773378:C:T	151773378	NA,T	NA,C	NA,1	NA,-inf	NA,inf	NA,0.447419	9.24912e-05	0.000222048
2	chr4:151871639:G:A	151871639	NA,A	NA,G	NA,1	NA,inf	NA,inf	NA,0.372428	9.2438e-05	0.000222636
2	chr4:151382961:G:T	151382961	NA,T	NA,G	NA,1	NA,-inf	NA,inf	NA,0.470721	9.24263e-05	0.000223368
2	chr4:151573173:A:G	151573173	NA,G	NA,A	NA,1	NA,inf	NA,inf	NA,0.268153	9.24028e-05	0.000224235
2	chr4:151554970:C:CAG	151554970	NA,CAG	NA,C	NA,1	NA,-inf	NA,inf	NA,0.454078	9.23764e-05	0.000223678
2	chr4:151591583:C:T	151591583	NA,T	NA,C	NA,1	NA,-inf	NA,inf	NA,0.454028	9.23706e-05	0.000223664
2	chr4:151891514:G:A	151891514	A,A	G,G	1,1	inf,inf	inf,inf	2.10589,0.596365	9.23569e-05	0.000274429
2	chr4:151636785:A:G	151636785	NA,G	NA,A	NA,1	NA,inf	NA,inf	NA,0.26886	9.23341e-05	0.000224072
2	chr4:151382531:T:C	151382531	NA,C	NA,T	NA,1	NA,-inf	NA,inf	NA,0.469261	9.2283e-05	0.000223018
2	chr4:151599783:C:T	151599783	NA,T	NA,C	NA,1	NA,-inf	NA,inf	NA,0.45301	9.22719e-05	0.000223421
2	chr4:151612834:T:C	151612834	NA,C	NA,T	NA,1	NA,-inf	NA,inf	NA,0.45301	9.22719e-05	0.000223421
2	chr4:151600770:C:T	151600770	NA,T	NA,C	NA,1	NA,-inf	NA,inf	NA,0.45301	9.22719e-05	0.000223421
2	chr4:151608897:C:T	151608897	NA,T	NA,C	NA,1	NA,-inf	NA,inf	NA,0.45301	9.22719e-05	0.000223421
2	chr4:150781464:T:C	150781464	NA,C	NA,T	NA,1	NA,-inf	NA,inf	NA,0.386927	9.22612e-05	0.000221806
2	chr4:150893433:C:T	150893433	NA,T	NA,C	NA,1	NA,inf	NA,inf	NA,0.456751	9.22326e-05	0.000221493
2	chr4:151592054:A:G	151592054	NA,G	NA,A	NA,1	NA,-inf	NA,inf	NA,0.452602	9.22323e-05	0.000223324
2	chr4:150778669:C:T	150778669	NA,T	NA,C	NA,1	NA,-inf	NA,inf	NA,0.386414	9.22051e-05	0.000221671
2	chr4:151167131:G:A	151167131	NA,A	NA,G	NA,1	NA,-inf	NA,inf	NA,0.291257	9.2195e-05	0.000221423
2	chr4:151988011:T:G	151988011	NA,G	NA,T	NA,1	NA,-inf	NA,inf	NA,0.287586	9.21872e-05	0.000221583
2	chr4:150769685:T:C	150769685	NA,C	NA,T	NA,1	NA,-inf	NA,inf	NA,0.386038	9.21659e-05	0.000221577
2	chr4:150782187:G:A	150782187	NA,A	NA,G	NA,1	NA,-inf	NA,inf	NA,0.385825	9.21446e-05	0.000221525
2	chr4:150812798:G:GTA	150812798	NA,GTA	NA,G	NA,1	NA,-inf	NA,inf	NA,0.385825	9.21446e-05	0.000221525
2	chr4:150804440:T:G	150804440	NA,G	NA,T	NA,1	NA,-inf	NA,inf	NA,0.385814	9.21423e-05	0.00022152
2	chr4:150719745:C:T	150719745	NA,T	NA,C	NA,1	NA,inf	NA,inf	NA,0.29303	9.21145e-05	0.000220614
2	chr4:150781423:T:A	150781423	NA,A	NA,T	NA,1	NA,-inf	NA,inf	NA,0.385445	9.21045e-05	0.000221429
2	chr4:151057441:C:T	151057441	NA,T	NA,C	NA,1	NA,inf	NA,inf	NA,0.329204	9.20769e-05	0.000221083
2	chr4:150812083:G:C	150812083	NA,C	NA,G	NA,1	NA,inf	NA,inf	NA,0.292609	9.20554e-05	0.000220468
2	chr4:151822758:C:T	151822758	NA,T	NA,C	NA,1	NA,-inf	NA,inf	NA,0.366353	9.20408e-05	0.000221412
2	chr4:151623986:G:C	151623986	NA,C	NA,G	NA,1	NA,-inf	NA,inf	NA,0.45035	9.20074e-05	0.000222771
2	chr4:151411477:G:C	151411477	NA,C	NA,G	NA,1	NA,inf	NA,inf	NA,0.263209	9.19606e-05	0.000223084
2	chr4:151243634:G:A	151243634	A,A	G,G	1,1	inf,inf	inf,inf	0.0802349,0.867535	9.19076e-05	0.000203126
2	chr4:152184828:T:TAAAC	152184828	NA,TAAAC	NA,T	NA,1	NA,-inf	NA,inf	NA,0.342515	9.18804e-05	0.000220756
2	chr4:152059924:T:C	152059924	NA,C	NA,T	NA,1	NA,-inf	NA,inf	NA,0.27742	9.18799e-05	0.000221342
2	chr4:152234918:A:G	152234918	NA,G	NA,A	NA,1	NA,-inf	NA,inf	NA,0.318643	9.18433e-05	0.000220617
2	chr4:151885249:C:T	151885249	NA,T	NA,C	NA,1	NA,inf	NA,inf	NA,0.334517	9.183e-05	0.000220529
2	chr4:151486899:T:C	151486899	NA,C	NA,T	NA,1	NA,inf	NA,inf	NA,0.265055	9.18298e-05	0.000220493
2	chr4:151009436:C:A	151009436	NA,A	NA,C	NA,1	NA,inf	NA,inf	NA,0.270891	9.18207e-05	0.000222314
2	chr4:151509627:G:A	151509627	NA,A	NA,G	NA,1	NA,inf	NA,inf	NA,0.264655	9.17925e-05	0.000220407
2	chr4:152175773:T:C	152175773	NA,C	NA,T	NA,1	NA,inf	NA,inf	NA,0.289512	9.17775e-05	0.000220566
2	chr4:151497916:T:G	151497916	G,NA	T,NA	1,NA	inf,NA	inf,NA	0.214525,NA	9.16861e-05	0.000224563
2	chr4:151360891:T:C	151360891	NA,C	NA,T	NA,1	NA,inf	NA,inf	NA,0.177764	9.16814e-05	0.000222116
2	chr4:152038669:C:T	152038669	NA,T	NA,C	NA,1	NA,inf	NA,inf	NA,0.274241	9.16647e-05	0.000220181
2	chr4:151069742:T:A	151069742	A,NA	T,NA	1,NA	-inf,NA	inf,NA	0.914848,NA	9.16498e-05	0.000216204
2	chr4:151875282:C:T	151875282	T,T	C,C	1,1	-inf,-inf	inf,inf	1.32756,0.122418	9.1628e-05	0.000207389
2	chr4:150892612:C:T	150892612	NA,T	NA,C	NA,1	NA,inf	NA,inf	NA,0.449057	9.16188e-05	0.00022002
2	chr4:152055269:G:T	152055269	NA,T	NA,G	NA,1	NA,-inf	NA,inf	NA,0.273241	9.15897e-05	0.000220608
2	chr4:151655153:C:T	151655153	NA,T	NA,C	NA,1	NA,inf	NA,inf	NA,0.522383	9.15792e-05	0.000220389
2	chr4:150793980:T:C	150793980	NA,C	NA,T	NA,1	NA,inf	NA,inf	NA,0.2886	9.15732e-05	0.000219321
2	chr4:151711817:C:T	151711817	T,T	C,C	1,1	-inf,-inf	inf,inf	2.01583,1.91883	9.15715e-05	0.00021791
2	chr4:151463378:T:G	151463378	NA,G	NA,T	NA,1	NA,inf	NA,inf	NA,0.262663	9.15496e-05	0.000219821
2	chr4:151307298:A:G	151307298	NA,G	NA,A	NA,1	NA,inf	NA,inf	NA,0.369279	9.15341e-05	0.00022005
2	chr4:150805674:G:T	150805674	NA,T	NA,G	NA,1	NA,-inf	NA,inf	NA,0.379806	9.15023e-05	0.000219979
2	chr4:150873415:A:AC	150873415	NA,AC	NA,A	NA,1	NA,inf	NA,inf	NA,0.447128	9.13783e-05	0.000219445
2	chr4:151887493:C:G	151887493	NA,G	NA,C	NA,1	NA,inf	NA,inf	NA,0.438177	9.12982e-05	0.000219074
2	chr4:150847995:A:G	150847995	NA,G	NA,A	NA,1	NA,inf	NA,inf	NA,0.286197	9.12849e-05	0.000218632
2	chr4:150861586:C:T	150861586	NA,T	NA,C	NA,1	NA,inf	NA,inf	NA,0.285657	9.12232e-05	0.000218487
2	chr4:151656683:T:C	151656683	NA,C	NA,T	NA,1	NA,-inf	NA,inf	NA,0.439261	9.12173e-05	0.000220804
2	chr4:152235387:C:T	152235387	NA,T	NA,C	NA,1	NA,-inf	NA,inf	NA,0.33837	9.12122e-05	0.000219237
2	chr4:152065461:C:T	152065461	NA,T	NA,C	NA,1	NA,-inf	NA,inf	NA,0.311314	9.1189e-05	0.000219458
2	chr4:151537610:A:G	151537610	NA,G	NA,A	NA,1	NA,-inf	NA,inf	NA,0.246822	9.11688e-05	0.000218902
2	chr4:150876817:C:G	150876817	NA,G	NA,C	NA,1	NA,inf	NA,inf	NA,0.444331	9.11183e-05	0.000218822
2	chr4:150831318:T:C	150831318	NA,C	NA,T	NA,1	NA,-inf	NA,inf	NA,0.375595	9.11023e-05	0.000219011
2	chr4:150797562:A:C	150797562	NA,C	NA,A	NA,1	NA,inf	NA,inf	NA,0.284376	9.10955e-05	0.000218184
2	chr4:151091189:G:A	151091189	NA,A	NA,G	NA,1	NA,inf	NA,inf	NA,0.452225	9.10299e-05	0.000218929
2	chr4:152056832:C:A	152056832	NA,A	NA,C	NA,1	NA,-inf	NA,inf	NA,0.314569	9.10007e-05	0.000218832
2	chr4:151563913:T:C	151563913	NA,C	NA,T	NA,1	NA,-inf	NA,inf	NA,0.473306	9.09909e-05	0.000219
2	chr4:151086707:C:T	151086707	NA,T	NA,C	NA,1	NA,inf	NA,inf	NA,0.263592	9.09864e-05	0.000220314
2	chr4:150837784:C:A	150837784	NA,A	NA,C	NA,1	NA,-inf	NA,inf	NA,0.292065	9.09625e-05	0.000218624
2	chr4:151190576:G:A	151190576	NA,A	NA,G	NA,1	NA,inf	NA,inf	NA,0.311094	9.09341e-05	0.000218313
2	chr4:150756439:A:C	150756439	NA,C	NA,A	NA,1	NA,-inf	NA,inf	NA,0.372658	9.09305e-05	0.000218599
2	chr4:150828321:T:C	150828321	NA,C	NA,T	NA,1	NA,-inf	NA,inf	NA,0.35891	9.08956e-05	0.000218374
2	chr4:150763314:TC:T	150763314	NA,T	NA,TC	NA,1	NA,inf	NA,inf	NA,0.355158	9.08828e-05	0.000218276
2	chr4:150897935:G:A	150897935	NA,A	NA,G	NA,1	NA,inf	NA,inf	NA,0.44185	9.07902e-05	0.00021803
2	chr4:150726395:A:T	150726395	NA,T	NA,A	NA,1	NA,-inf	NA,inf	NA,0.370432	9.07048e-05	0.000218056
2	chr4:150737411:G:A	150737411	NA,A	NA,G	NA,1	NA,inf	NA,inf	NA,0.280557	9.06438e-05	0.00021711
2	chr4:151077374:A:G	151077374	NA,G	NA,A	NA,1	NA,inf	NA,inf	NA,0.259498	9.05311e-05	0.000219182
2	chr4:151092213:A:G	151092213	NA,G	NA,A	NA,1	NA,inf	NA,inf	NA,0.31474	9.05286e-05	0.00021736
2	chr4:150881326:T:C	150881326	NA,C	NA,T	NA,1	NA,-inf	NA,inf	NA,0.36962	9.05162e-05	0.000217602
2	chr4:151367800:T:A	151367800	NA,A	NA,T	NA,1	NA,inf	NA,inf	NA,0.168085	9.04496e-05	0.000219075
2	chr4:152202937:A:G	152202937	NA,G	NA,A	NA,1	NA,inf	NA,inf	NA,0.330292	9.04325e-05	0.000217129
2	chr4:151928101:A:C	151928101	NA,C	NA,A	NA,1	NA,-inf	NA,inf	NA,0.311265	9.03955e-05	0.00021761
2	chr4:151459185:A:G	151459185	NA,G	NA,A	NA,1	NA,inf	NA,inf	NA,0.240375	9.03927e-05	0.000219117
2	chr4:150746994:T:C	150746994	NA,C	NA,T	NA,1	NA,inf	NA,inf	NA,0.278471	9.03822e-05	0.000216489
2	chr4:151558204:C:T	151558204	NA,T	NA,C	NA,1	NA,inf	NA,inf	NA,0.25092	9.0376e-05	0.000219217
2	chr4:151578585:C:T	151578585	NA,T	NA,C	NA,1	NA,-inf	NA,inf	NA,0.43482	9.03699e-05	0.000218716
2	chr4:151136768:A:G	151136768	NA,G	NA,A	NA,1	NA,-inf	NA,inf	NA,0.341374	9.0291e-05	0.000216225
2	chr4:150698326:G:A	150698326	NA,A	NA,G	NA,1	NA,-inf	NA,inf	NA,0.366341	9.02836e-05	0.00021704
2	chr4:152285445:T:C	152285445	C,C	T,T	1,1	inf,-inf	inf,inf	1.199,0.97564	9.02619e-05	0.000241877
2	chr4:152115370:G:A	152115370	A,A	G,G	1,1	inf,inf	inf,inf	1.29463,0.660553	9.02333e-05	0.00021539
2	chr4:150838382:G:C	150838382	NA,C	NA,G	NA,1	NA,inf	NA,inf	NA,0.276488	9.02057e-05	0.000216061
2	chr4:151882859:C:A	151882859	A,A	C,C	1,1	-inf,inf	inf,inf	1.57119,0.216126	9.01907e-05	0.000207523
2	chr4:151504658:G:T	151504658	NA,T	NA,G	NA,1	NA,inf	NA,inf	NA,0.251082	9.01851e-05	0.000216547
2	chr4:152023761:G:A	152023761	A,NA	G,NA	1,NA	inf,NA	inf,NA	0.83182,NA	9.01514e-05	0.000220121
2	chr4:150775746:G:C	150775746	C,NA	G,NA	1,NA	inf,NA	inf,NA	0.439518,NA	9.01484e-05	0.000206835
2	chr4:151831783:C:T	151831783	NA,T	NA,C	NA,1	NA,-inf	NA,inf	NA,0.395114	9.01368e-05	0.00021769
2	chr4:150747307:G:A	150747307	NA,A	NA,G	NA,1	NA,-inf	NA,inf	NA,0.362838	9.01246e-05	0.000216648
2	chr4:151115744:T:G	151115744	NA,G	NA,T	NA,1	NA,inf	NA,inf	NA,0.3777	9.01067e-05	0.00021692
2	chr4:151670235:G:A	151670235	A,A	G,G	1,1	-inf,-inf	inf,inf	1.54494,1.99846	9.00557e-05	0.000218436
2	chr4:152274704:T:C	152274704	NA,C	NA,T	NA,1	NA,-inf	NA,inf	NA,0.288256	9.00489e-05	0.000216394
2	chr4:151135893:G:A	151135893	NA,A	NA,G	NA,1	NA,inf	NA,inf	NA,0.376253	9.00349e-05	0.000216757
2	chr4:150785650:AT:A	150785650	NA,A	NA,AT	NA,1	NA,inf	NA,inf	NA,0.274506	9.00136e-05	0.000215606
2	chr4:151857539:C:T	151857539	NA,T	NA,C	NA,1	NA,-inf	NA,inf	NA,0.286291	8.99893e-05	0.000216928
2	chr4:151899738:C:T	151899738	NA,T	NA,C	NA,1	NA,-inf	NA,inf	NA,0.40399	8.99762e-05	0.000216368
2	chr4:152153690:C:A	152153690	A,A	C,C	1,1	-inf,-inf	inf,inf	1.68205,0.13371	8.99622e-05	0.000232988
2	chr4:150819830:C:A	150819830	NA,A	NA,C	NA,1	NA,inf	NA,inf	NA,0.273926	8.99334e-05	0.000215412
2	chr4:151176810:T:C	151176810	C,C	T,T	1,1	inf,inf	inf,inf	1.61651,0.264659	8.99176e-05	0.00020182
2	chr4:151341197:C:T	151341197	NA,T	NA,C	NA,1	NA,inf	NA,inf	NA,0.179193	8.98692e-05	0.000216613
2	chr4:150858845:T:G	150858845	NA,G	NA,T	NA,1	NA,-inf	NA,inf	NA,0.36317	8.9865e-05	0.000216033
2	chr4:151874071:G:A	151874071	NA,A	NA,G	NA,1	NA,inf	NA,inf	NA,0.242901	8.98438e-05	0.000217031
2	chr4:150896355:C:T	150896355	T,NA	C,NA	1,NA	-inf,NA	inf,NA	0.847342,NA	8.98273e-05	0.000210925
2	chr4:151550558:C:T	151550558	NA,T	NA,C	NA,1	NA,-inf	NA,inf	NA,0.427172	8.97841e-05	0.000217302
2	chr4:151542276:C:G	151542276	NA,G	NA,C	NA,1	NA,inf	NA,inf	NA,0.24535	8.97582e-05	0.000217688
2	chr4:151279361:T:A	151279361	NA,A	NA,T	NA,1	NA,-inf	NA,inf	NA,0.338515	8.97375e-05	0.000215709
2	chr4:150706818:A:G	150706818	G,NA	A,NA	1,NA	-inf,NA	inf,NA	0.204761,NA	8.96954e-05	0.000210736
2	chr4:150869491:C:A	150869491	NA,A	NA,C	NA,1	NA,inf	NA,inf	NA,0.428806	8.96779e-05	0.000215363
2	chr4:152257448:G:A	152257448	A,NA	G,NA	1,NA	inf,NA	inf,NA	0.573406,NA	8.96705e-05	0.000221239
2	chr4:150762824:C:T	150762824	NA,T	NA,C	NA,1	NA,-inf	NA,inf	NA,0.361256	8.96622e-05	0.000215545
2	chr4:151987341:A:G	151987341	NA,G	NA,A	NA,1	NA,-inf	NA,inf	NA,0.339425	8.95504e-05	0.000215238
2	chr4:151330917:A:G	151330917	NA,G	NA,A	NA,1	NA,inf	NA,inf	NA,0.38576	8.95248e-05	0.000215684
2	chr4:151019511:G:A	151019511	NA,A	NA,G	NA,1	NA,inf	NA,inf	NA,0.405006	8.95063e-05	0.000215151
2	chr4:152084712:G:A	152084712	NA,A	NA,G	NA,1	NA,-inf	NA,inf	NA,0.351314	8.94991e-05	0.000215065
2	chr4:150736912:A:G	150736912	NA,G	NA,A	NA,1	NA,-inf	NA,inf	NA,0.359514	8.94901e-05	0.00021513
2	chr4:151156774:C:G	151156774	NA,G	NA,C	NA,1	NA,inf	NA,inf	NA,0.225451	8.94894e-05	0.000214626
2	chr4:152055311:A:G	152055311	NA,G	NA,A	NA,1	NA,-inf	NA,inf	NA,0.255639	8.94824e-05	0.000215528
2	chr4:150752247:C:T	150752247	NA,T	NA,C	NA,1	NA,-inf	NA,inf	NA,0.359385	8.94781e-05	0.000215101
2	chr4:151222208:C:T	151222208	NA,T	NA,C	NA,1	NA,-inf	NA,inf	NA,0.406555	8.94726e-05	0.000215359
2	chr4:150743722:G:A	150743722	NA,A	NA,G	NA,1	NA,-inf	NA,inf	NA,0.359151	8.94551e-05	0.000215046
2	chr4:150745215:G:A	150745215	NA,A	NA,G	NA,1	NA,inf	NA,inf	NA,0.340018	8.93605e-05	0.000214626
2	chr4:152162129:T:C	152162129	C,C	T,T	1,1	-inf,inf	inf,inf	1.62893,0.122697	8.93572e-05	0.000267044
2	chr4:150741145:T:C	150741145	NA,C	NA,T	NA,1	NA,-inf	NA,inf	NA,0.357705	8.93153e-05	0.000214709
2	chr4:151027264:GA:G	151027264	NA,G	NA,GA	NA,1	NA,-inf	NA,inf	NA,0.444865	8.93081e-05	0.000214903
2	chr4:152063897:C:T	152063897	NA,T	NA,C	NA,1	NA,-inf	NA,inf	NA,0.252297	8.92226e-05	0.000214872
2	chr4:152072784:A:T	152072784	T,T	A,A	1,1	inf,inf	inf,inf	0.387196,0.782282	8.91785e-05	0.000221349
2	chr4:150759840:C:T	150759840	NA,T	NA,C	NA,1	NA,-inf	NA,inf	NA,0.284876	8.91773e-05	0.000214433
2	chr4:150913678:T:C	150913678	NA,C	NA,T	NA,1	NA,-inf	NA,inf	NA,0.29759	8.91708e-05	0.000214131
2	chr4:152200208:T:G	152200208	NA,G	NA,T	NA,1	NA,-inf	NA,inf	NA,0.318809	8.91173e-05	0.000214053
2	chr4:150863021:G:A	150863021	NA,A	NA,G	NA,1	NA,-inf	NA,inf	NA,0.354236	8.91031e-05	0.000214198
2	chr4:150970823:ACTGTAAGCTT:A	150970823	NA,A	NA,ACTGTAAGCTT	NA,1	NA,inf	NA,inf	NA,0.417645	8.9085e-05	0.000213938
2	chr4:151310164:A:T	151310164	NA,T	NA,A	NA,1	NA,inf	NA,inf	NA,0.344264	8.90765e-05	0.000214142
2	chr4:151408520:C:G	151408520	NA,G	NA,C	NA,1	NA,inf	NA,inf	NA,0.106988	8.9056e-05	0.000213511
2	chr4:152174927:A:G	152174927	NA,G	NA,A	NA,1	NA,inf	NA,inf	NA,0.296883	8.90548e-05	0.000214073
2	chr4:151009627:G:A	151009627	NA,A	NA,G	NA,1	NA,inf	NA,inf	NA,0.385172	8.90361e-05	0.000213843
2	chr4:151650373:G:T	151650373	NA,T	NA,G	NA,1	NA,-inf	NA,inf	NA,0.415166	8.9027e-05	0.000213737
2	chr4:151993835:C:T	151993835	NA,T	NA,C	NA,1	NA,-inf	NA,inf	NA,0.231688	8.89875e-05	0.00021423
2	chr4:151678222:C:A	151678222	A,A	C,C	1,1	-inf,-inf	inf,inf	2.92098,1.63685	8.89798e-05	0.000206482
2	chr4:151382243:T:G	151382243	NA,G	NA,T	NA,1	NA,-inf	NA,inf	NA,0.386733	8.89306e-05	0.000213756
2	chr4:151390305:G:A	151390305	NA,A	NA,G	NA,1	NA,inf	NA,inf	NA,0.478483	8.89203e-05	0.00021373
2	chr4:151536404:G:A	151536404	NA,A	NA,G	NA,1	NA,inf	NA,inf	NA,0.480592	8.89109e-05	0.000213689
2	chr4:152291244:A:G	152291244	G,G	A,A	1,1	-inf,inf	inf,inf	0.945445,0.900308	8.89106e-05	0.000231773
2	chr4:151219482:T:C	151219482	NA,C	NA,T	NA,1	NA,-inf	NA,inf	NA,0.328519	8.89086e-05	0.000212906
2	chr4:152305552:A:G	152305552	G,G	A,A	1,1	-inf,inf	inf,inf	0.59564,0.983557	8.88875e-05	0.00021354
2	chr4:151653927:T:C	151653927	C,C	T,T	1,1	-inf,-inf	inf,inf	1.50359,2.08692	8.88869e-05	0.000216731
2	chr4:151206831:T:C	151206831	NA,C	NA,T	NA,1	NA,inf	NA,inf	NA,0.291225	8.88617e-05	0.000213344
2	chr4:151518541:T:C	151518541	NA,C	NA,T	NA,1	NA,inf	NA,inf	NA,0.159435	8.88484e-05	0.000215314
2	chr4:151358105:T:A	151358105	NA,A	NA,T	NA,1	NA,-inf	NA,inf	NA,0.364209	8.88367e-05	0.000213644
2	chr4:151658630:C:T	151658630	NA,T	NA,C	NA,1	NA,inf	NA,inf	NA,0.492234	8.88247e-05	0.000213721
2	chr4:151518897:G:C	151518897	C,NA	G,NA	1,NA	inf,NA	inf,NA	0.200458,NA	8.88183e-05	0.000217437
2	chr4:151591901:A:G	151591901	NA,G	NA,A	NA,1	NA,-inf	NA,inf	NA,0.416644	8.88167e-05	0.000214921
2	chr4:152228202:C:T	152228202	T,T	C,C	1,1	-inf,-inf	inf,inf	0.709908,1.03963	8.87629e-05	0.000201364
2	chr4:151415886:T:C	151415886	NA,C	NA,T	NA,1	NA,-inf	NA,inf	NA,0.443743	8.87606e-05	0.000213525
2	chr4:151854236:C:T	151854236	NA,T	NA,C	NA,1	NA,inf	NA,inf	NA,0.29481	8.87218e-05	0.000213074
2	chr4:151842321:G:T	151842321	NA,T	NA,G	NA,1	NA,-inf	NA,inf	NA,0.407106	8.87058e-05	0.000214226
3	chr4:152044823:G:T	152044823	T,T	G,G	1,1	inf,inf	inf,inf	0.436657,3.71589	0.00878219	0.0156499
3	chr4:152041116:A:G	152041116	G,G	A,A	1,1	inf,inf	inf,inf	0.442075,3.59534	0.00699045	0.0124848
3	chr4:151720504:T:C	151720504	NA,C	NA,T	NA,1	NA,inf	NA,inf	NA,2.28594	0.00642914	0.0105893
3	chr4:152094199:G:T	152094199	T,NA	G,NA	1,NA	inf,NA	inf,NA	2.46182,NA	0.00613095	0.0100712
3	chr4:152035126:A:T	152035126	T,T	A,A	1,1	inf,inf	inf,inf	0.421048,3.51042	0.00580435	0.0103455
3	chr4:151395801:C:T	151395801	T,NA	C,NA	1,NA	inf,NA	inf,NA	2.89307,NA	0.00549094	0.303336
3	chr4:152026225:T:C	152026225	C,C	T,T	1,1	inf,inf	inf,inf	0.653843,3.33153	0.00525176	0.00965677
3	chr4:152149122:G:A	152149122	A,NA	G,NA	1,NA	inf,NA	inf,NA	2.36462,NA	0.00504727	0.00830009
3	chr4:151713370:C:T	151713370	NA,T	NA,C	NA,1	NA,inf	NA,inf	NA,2.23972	0.00432031	0.00716596
3	chr4:151180400:CA:C	151180400	NA,C	NA,CA	NA,1	NA,-inf	NA,inf	NA,2.2097	0.00431832	0.00728491
3	chr4:151835941:C:T	151835941	NA,T	NA,C	NA,1	NA,inf	NA,inf	NA,2.27401	0.00417655	0.00695711
3	chr4:151295002:T:G	151295002	G,G	T,T	1,1	inf,inf	inf,inf	3.28327,0.948232	0.00392184	0.00694903
3	chr4:151292764:C:T	151292764	T,T	C,C	1,1	inf,inf	inf,inf	3.28883,0.928009	0.00382991	0.00678718
3	chr4:151299821:C:T	151299821	T,T	C,C	1,1	inf,inf	inf,inf	3.24139,0.972948	0.00376219	0.0066602
3	chr4:151271721:A:G	151271721	NA,G	NA,A	NA,1	NA,-inf	NA,inf	NA,2.11197	0.00357317	0.00603381
3	chr4:152024822:A:G	152024822	NA,G	NA,A	NA,1	NA,-inf	NA,inf	NA,2.3424	0.00333617	0.00562442
3	chr4:152261137:T:G	152261137	G,G	T,T	1,1	inf,-inf	inf,inf	2.58085,0.859965	0.00328003	0.00493437
3	chr4:152261261:T:C	152261261	C,C	T,T	1,1	inf,-inf	inf,inf	2.56864,0.868832	0.0032456	0.00488376
3	chr4:152261131:T:C	152261131	C,C	T,T	1,1	inf,-inf	inf,inf	2.57184,0.863925	0.0032406	0.00487604
3	chr4:152184083:C:A	152184083	A,A	C,C	1,1	inf,inf	inf,inf	0.866537,2.55586	0.00317188	0.00527109
3	chr4:152051829:A:C	152051829	C,C	A,A	1,1	-inf,-inf	inf,inf	1.23195,2.37701	0.00312229	0.00536377
3	chr4:151291451:T:G	151291451	G,G	T,T	1,1	inf,inf	inf,inf	3.19328,0.893522	0.00306962	0.00543769
3	chr4:152261166:C:T	152261166	T,T	C,C	1,1	inf,-inf	inf,inf	2.55985,0.836906	0.00302364	0.00455259
3	chr4:152260564:T:C	152260564	C,C	T,T	1,1	inf,-inf	inf,inf	2.53863,0.850444	0.0029693	0.00447289
3	chr4:151262326:G:C	151262326	C,C	G,G	1,1	inf,inf	inf,inf	3.24478,0.811564	0.00296433	0.00525912
3	chr4:151812709:A:G	151812709	NA,G	NA,A	NA,1	NA,inf	NA,inf	NA,1.951	0.00296069	0.00488222
3	chr4:151282745:C:T	151282745	T,T	C,C	1,1	inf,inf	inf,inf	3.22583,0.834606	0.00295946	0.00524801
3	chr4:151251828:C:A	151251828	A,A	C,C	1,1	inf,inf	inf,inf	3.23378,0.821969	0.00294359	0.00522118
3	chr4:152260514:T:C	152260514	C,C	T,T	1,1	inf,-inf	inf,inf	2.49479,0.898287	0.00294	0.00443107
3	chr4:152259114:A:G	152259114	G,G	A,A	1,1	inf,-inf	inf,inf	2.54129,0.837807	0.0029261	0.0044083
3	chr4:152258897:T:C	152258897	C,C	T,T	1,1	inf,-inf	inf,inf	2.57985,0.789258	0.00291789	0.00439413
3	chr4:152260465:G:A	152260465	A,A	G,G	1,1	inf,-inf	inf,inf	2.53617,0.841843	0.00291728	0.00439544
3	chr4:151776032:A:G	151776032	NA,G	NA,A	NA,1	NA,-inf	NA,inf	NA,2.33504	0.00289938	0.00494203
3	chr4:151817050:A:G	151817050	NA,G	NA,A	NA,1	NA,inf	NA,inf	NA,2.03853	0.0028827	0.00479163
3	chr4:151107397:C:T	151107397	NA,T	NA,C	NA,1	NA,-inf	NA,inf	NA,2.00374	0.00282866	0.00477808
3	chr4:152260140:C:T	152260140	T,T	C,C	1,1	inf,-inf	inf,inf	2.52162,0.830653	0.00278196	0.00419353
3	chr4:151272673:C:T	151272673	T,T	C,C	1,1	inf,inf	inf,inf	3.20496,0.79978	0.00271396	0.00481436
3	chr4:151259758:G:A	151259758	NA,A	NA,G	NA,1	NA,-inf	NA,inf	NA,1.97088	0.00269652	0.00455699
3	chr4:152257801:A:G	152257801	G,G	A,A	1,1	inf,-inf	inf,inf	2.32538,1.01919	0.00256277	0.00387808
3	chr4:152260248:C:G	152260248	G,G	C,C	1,1	inf,-inf	inf,inf	2.48149,0.830593	0.00256265	0.00386703
3	chr4:151217190:C:A	151217190	A,A	C,C	1,1	-inf,-inf	inf,inf	2.74151,1.41749	0.00243588	0.00428363
3	chr4:152023335:C:T	152023335	NA,T	NA,C	NA,1	NA,-inf	NA,inf	NA,2.16223	0.00236681	0.00399583
3	chr4:151229260:T:C	151229260	C,C	T,T	1,1	-inf,-inf	inf,inf	2.73514,1.42369	0.00228548	0.00402355
3	chr4:152272007:T:C	152272007	C,C	T,T	1,1	inf,-inf	inf,inf	2.60036,0.571472	0.00226031	0.00343822
3	chr4:152306027:T:C	152306027	C,NA	T,NA	1,NA	inf,NA	inf,NA	2.27636,NA	0.00218985	0.00349077
3	chr4:152268340:G:A	152268340	A,A	G,G	1,1	inf,-inf	inf,inf	2.60252,0.541836	0.00214025	0.00325434
3	chr4:152304551:A:T	152304551	T,NA	A,NA	1,NA	inf,NA	inf,NA	2.24725,NA	0.00207904	0.00331459
3	chr4:152265149:C:A	152265149	A,A	C,C	1,1	inf,-inf	inf,inf	2.65367,0.444773	0.00207056	0.00314653
3	chr4:151989972:A:G	151989972	G,G	A,A	1,1	inf,inf	inf,inf	2.84629,0.678682	0.00202912	0.00365482
3	chr4:152272647:C:A	152272647	A,A	C,C	1,1	inf,-inf	inf,inf	2.5922,0.507241	0.00202177	0.0030777
3	chr4:152232956:A:G	152232956	G,G	A,A	1,1	-inf,-inf	inf,inf	1.45559,1.87549	0.00201976	0.00370693
3	chr4:152267526:T:C	152267526	C,C	T,T	1,1	inf,-inf	inf,inf	2.57451,0.525233	0.00197274	0.00300211
3	chr4:151713085:A:T	151713085	NA,T	NA,A	NA,1	NA,inf	NA,inf	NA,1.67329	0.00192816	0.00320743
3	chr4:151526193:A:G	151526193	G,G	A,A	1,1	-inf,inf	inf,inf	1.89506,0.482335	0.00190076	0.00335003
3	chr4:151815867:C:T	151815867	NA,T	NA,C	NA,1	NA,inf	NA,inf	NA,1.75593	0.0018733	0.00310004
3	chr4:151238048:A:G	151238048	G,G	A,A	1,1	-inf,-inf	inf,inf	1.92566,0.150556	0.00186847	0.00334045
3	chr4:152304878:G:T	152304878	T,NA	G,NA	1,NA	inf,NA	inf,NA	2.18456,NA	0.00184147	0.0029399
3	chr4:151215481:C:G	151215481	G,G	C,C	1,1	-inf,-inf	inf,inf	2.63746,1.3756	0.00178526	0.00314172
3	chr4:152229289:C:G	152229289	NA,G	NA,C	NA,1	NA,inf	NA,inf	NA,1.86766	0.00177846	0.00300235
3	chr4:151287316:C:G	151287316	G,G	C,C	1,1	inf,inf	inf,inf	3.33722,0.624891	0.00173418	0.00307894
3	chr4:151913625:G:A	151913625	A,NA	G,NA	1,NA	inf,NA	inf,NA	2.26249,NA	0.00170871	0.0028646
3	chr4:151245069:A:G	151245069	G,G	A,A	1,1	inf,inf	inf,inf	3.42638,0.440611	0.00170782	0.00307265
3	chr4:152257473:A:G	152257473	G,G	A,A	1,1	inf,-inf	inf,inf	2.53574,0.465253	0.00168403	0.00256637
3	chr4:151293863:A:G	151293863	G,G	A,A	1,1	inf,inf	inf,inf	3.23994,0.727194	0.00165345	0.00293125
3	chr4:152303666:G:A	152303666	A,NA	G,NA	1,NA	inf,NA	inf,NA	2.12077,NA	0.00161784	0.00258657
3	chr4:152064387:G:T	152064387	NA,T	NA,G	NA,1	NA,-inf	NA,inf	NA,1.75592	0.00158415	0.00271095
3	chr4:152264123:C:T	152264123	NA,T	NA,C	NA,1	NA,-inf	NA,inf	NA,1.82866	0.00154508	0.00264298
3	chr4:151956998:T:C	151956998	C,C	T,T	1,1	inf,inf	inf,inf	3.06558,0.931723	0.00152284	0.00255819
3	chr4:151976775:C:T	151976775	T,NA	C,NA	1,NA	inf,NA	inf,NA	2.15362,NA	0.00151739	0.00256532
3	chr4:152164813:C:T	152164813	T,NA	C,NA	1,NA	inf,NA	inf,NA	1.90621,NA	0.00151628	0.00250168
3	chr4:152043729:T:C	152043729	C,C	T,T	1,1	inf,inf	inf,inf	0.219439,2.80461	0.00151245	0.00262699
3	chr4:151739385:T:G	151739385	NA,G	NA,T	NA,1	NA,-inf	NA,inf	NA,1.98181	0.00150954	0.00255562
3	chr4:151201138:T:A	151201138	A,A	T,T	1,1	-inf,-inf	inf,inf	2.95854,0.742522	0.00148071	0.00262712
3	chr4:151859819:C:G	151859819	NA,G	NA,C	NA,1	NA,-inf	NA,inf	NA,1.93755	0.00146694	0.00248357
3	chr4:152246797:G:A	152246797	A,A	G,G	1,1	-inf,-inf	inf,inf	1.52394,1.47226	0.00145895	0.00265376
3	chr4:152095645:C:T	152095645	T,T	C,C	1,1	inf,inf	inf,inf	1.1664,2.05263	0.00142994	0.00240907
3	chr4:152302467:A:T	152302467	T,NA	A,NA	1,NA	inf,NA	inf,NA	2.04556,NA	0.00140942	0.00225459
3	chr4:151560034:G:A	151560034	NA,A	NA,G	NA,1	NA,-inf	NA,inf	NA,2.0465	0.00140843	0.00235613
3	chr4:151987017:G:A	151987017	A,A	G,G	1,1	inf,inf	inf,inf	3.33969,0.355393	0.00140327	0.00263853
3	chr4:151286448:C:G	151286448	G,G	C,C	1,1	inf,inf	inf,inf	3.13629,0.128357	0.00136792	0.00246682
3	chr4:151137959:T:C	151137959	C,NA	T,NA	1,NA	-inf,NA	inf,NA	2.52576,NA	0.00136669	0.00237421
3	chr4:151130535:A:G	151130535	G,NA	A,NA	1,NA	-inf,NA	inf,NA	2.5229,NA	0.00136216	0.00236566
3	chr4:152238430:G:A	152238430	A,A	G,G	1,1	-inf,inf	inf,inf	1.01008,1.82882	0.00134095	0.00217012
3	chr4:151787046:G:A	151787046	NA,A	NA,G	NA,1	NA,inf	NA,inf	NA,1.65243	0.00132753	0.00221696
3	chr4:151266800:A:G	151266800	G,G	A,A	1,1	inf,inf	inf,inf	3.16609,0.639983	0.00130995	0.00232285
3	chr4:151221894:C:A	151221894	A,A	C,C	1,1	-inf,-inf	inf,inf	2.74124,1.05966	0.00130798	0.0023085
3	chr4:151739429:G:A	151739429	NA,A	NA,G	NA,1	NA,inf	NA,inf	NA,1.53623	0.00130386	0.00216125
3	chr4:151768242:TG:T	151768242	NA,T	NA,TG	NA,1	NA,inf	NA,inf	NA,1.5351	0.00130163	0.00215766
3	chr4:151720515:C:T	151720515	NA,T	NA,C	NA,1	NA,inf	NA,inf	NA,1.5251	0.00127926	0.00212065
3	chr4:152243499:C:A	152243499	A,A	C,C	1,1	-inf,inf	inf,inf	0.901835,1.87373	0.00127889	0.00208927
3	chr4:151730683:C:T	151730683	NA,T	NA,C	NA,1	NA,inf	NA,inf	NA,1.52453	0.0012739	0.0021119
3	chr4:151745026:A:C	151745026	NA,C	NA,A	NA,1	NA,inf	NA,inf	NA,1.52396	0.00127249	0.00210959
3	chr4:151737995:G:A	151737995	NA,A	NA,G	NA,1	NA,inf	NA,inf	NA,1.51973	0.00126302	0.00209397
3	chr4:151949403:C:T	151949403	T,NA	C,NA	1,NA	inf,NA	inf,NA	2.05316,NA	0.00125933	0.00213153
3	chr4:151562609:A:G	151562609	NA,G	NA,A	NA,1	NA,-inf	NA,inf	NA,1.9739	0.00124093	0.00207701
3	chr4:151621174:G:A	151621174	NA,A	NA,G	NA,1	NA,-inf	NA,inf	NA,1.96672	0.00122625	0.00205258
3	chr4:151779020:G:A	151779020	NA,A	NA,G	NA,1	NA,inf	NA,inf	NA,1.50419	0.00122369	0.00202928
3	chr4:151704193:T:C	151704193	NA,C	NA,T	NA,1	NA,inf	NA,inf	NA,1.50182	0.00122241	0.00202702
3	chr4:151280052:A:G	151280052	G,G	A,A	1,1	inf,inf	inf,inf	3.08643,0.0942685	0.00122211	0.00220383
3	chr4:151569655:G:T	151569655	NA,T	NA,G	NA,1	NA,-inf	NA,inf	NA,1.96238	0.00121723	0.00203756
3	chr4:151577299:G:A	151577299	NA,A	NA,G	NA,1	NA,-inf	NA,inf	NA,1.95949	0.00121114	0.00202741
3	chr4:151623526:T:G	151623526	NA,G	NA,T	NA,1	NA,-inf	NA,inf	NA,1.95847	0.00120895	0.00202382
3	chr4:151618846:A:G	151618846	NA,G	NA,A	NA,1	NA,-inf	NA,inf	NA,1.95768	0.00120738	0.00202115
3	chr4:151703815:G:A	151703815	NA,A	NA,G	NA,1	NA,inf	NA,inf	NA,1.49445	0.00120353	0.001996
3	chr4:152195062:G:A	152195062	NA,A	NA,G	NA,1	NA,inf	NA,inf	NA,1.65821	0.0011988	0.00204794
3	chr4:151704643:C:T	151704643	NA,T	NA,C	NA,1	NA,inf	NA,inf	NA,1.48752	0.00118842	0.00197104
3	chr4:151193082:T:C	151193082	C,C	T,T	1,1	-inf,-inf	inf,inf	2.8492,0.708903	0.00117747	0.00208784
3	chr4:151759385:A:G	151759385	NA,G	NA,A	NA,1	NA,inf	NA,inf	NA,1.46814	0.0011397	0.00189087
3	chr4:151565725:A:G	151565725	NA,G	NA,A	NA,1	NA,-inf	NA,inf	NA,1.92314	0.0011365	0.00190305
3	chr4:151549735:A:G	151549735	NA,G	NA,A	NA,1	NA,-inf	NA,inf	NA,1.92071	0.00113179	0.0018952
3	chr4:151541567:G:A	151541567	NA,A	NA,G	NA,1	NA,-inf	NA,inf	NA,1.92004	0.00113045	0.00189297
3	chr4:151285841:A:G	151285841	G,G	A,A	1,1	inf,inf	inf,inf	3.02455,0.135313	0.00112406	0.00202341
3	chr4:151559285:AGTT:A	151559285	NA,A	NA,AGTT	NA,1	NA,-inf	NA,inf	NA,1.90793	0.00110853	0.0018565
3	chr4:152200666:T:G	152200666	G,G	T,T	1,1	-inf,-inf	inf,inf	1.22169,1.85969	0.00110691	0.00197783
3	chr4:151542658:T:C	151542658	NA,C	NA,T	NA,1	NA,-inf	NA,inf	NA,1.90773	0.00110671	0.00185343
3	chr4:152251861:A:C	152251861	C,NA	A,NA	1,NA	inf,NA	inf,NA	1.88921,NA	0.00109099	0.00174641
3	chr4:151794115:C:T	151794115	NA,T	NA,C	NA,1	NA,-inf	NA,inf	NA,1.77483	0.00105142	0.00178187
3	chr4:152241370:C:T	152241370	T,T	C,C	1,1	-inf,inf	inf,inf	1.13383,1.80254	0.00103717	0.00165687
3	chr4:152246019:A:G	152246019	G,G	A,A	1,1	-inf,-inf	inf,inf	1.06503,1.74052	0.0010362	0.00188292
3	chr4:152253217:T:A	152253217	A,NA	T,NA	1,NA	inf,NA	inf,NA	1.85722,NA	0.0010285	0.00164754
3	chr4:152048154:C:T	152048154	T,T	C,C	1,1	inf,inf	inf,inf	0.465314,2.36443	0.00102713	0.00190684
3	chr4:152301275:G:A	152301275	A,NA	G,NA	1,NA	inf,NA	inf,NA	1.95507,NA	0.0010057	0.00161687
3	chr4:151180915:C:A	151180915	A,A	C,C	1,1	-inf,-inf	inf,inf	2.72134,0.75087	0.00100206	0.00177164
3	chr4:151996582:G:T	151996582	T,T	G,G	1,1	inf,inf	inf,inf	2.16484,0.803023	0.000991587	0.00176268
3	chr4:151762039:G:C	151762039	NA,C	NA,G	NA,1	NA,-inf	NA,inf	NA,1.72453	0.000989234	0.00168729
3	chr4:151815868:A:G	151815868	NA,G	NA,A	NA,1	NA,inf	NA,inf	NA,1.38048	0.000981576	0.00165308
3	chr4:152202563:A:T	152202563	T,T	A,A	1,1	-inf,-inf	inf,inf	1.21874,1.78297	0.000977704	0.00174458
3	chr4:152058164:A:T	152058164	NA,T	NA,A	NA,1	NA,-inf	NA,inf	NA,1.62207	0.00097486	0.00166438
3	chr4:152058156:G:T	152058156	NA,T	NA,G	NA,1	NA,-inf	NA,inf	NA,1.62203	0.0009748	0.00166428
3	chr4:151183054:C:T	151183054	T,T	C,C	1,1	-inf,-inf	inf,inf	2.75938,0.681943	0.000964319	0.00170918
3	chr4:152301590:CG:TG	152301590	TG,NA	CG,NA	1,NA	inf,NA	inf,NA	1.92909,NA	0.000961009	0.00154506
3	chr4:151440984:G:A	151440984	NA,A	NA,G	NA,1	NA,inf	NA,inf	NA,1.42197	0.000938759	0.00157639
3	chr4:151458773:G:C	151458773	NA,C	NA,G	NA,1	NA,inf	NA,inf	NA,1.41797	0.000930926	0.00156331
3	chr4:151180914:C:A	151180914	A,A	C,C	1,1	-inf,-inf	inf,inf	2.73085,0.687759	0.000918625	0.00162512
3	chr4:151467536:C:T	151467536	NA,T	NA,C	NA,1	NA,inf	NA,inf	NA,1.40621	0.000910107	0.00152852
3	chr4:152307534:T:C	152307534	C,NA	T,NA	1,NA	inf,NA	inf,NA	1.89668,NA	0.000909424	0.00146341
3	chr4:151837928:T:C	151837928	NA,C	NA,T	NA,1	NA,inf	NA,inf	NA,1.46942	0.00090185	0.00154211
3	chr4:151986548:G:A	151986548	A,A	G,G	1,1	inf,inf	inf,inf	2.32859,0.538269	0.000863292	0.00136488
3	chr4:151720809:A:G	151720809	NA,G	NA,A	NA,1	NA,inf	NA,inf	NA,1.27991	0.000859959	0.00143652
3	chr4:152180690:T:C	152180690	NA,C	NA,T	NA,1	NA,-inf	NA,inf	NA,1.51481	0.000858298	0.00146948
3	chr4:151450435:A:G	151450435	NA,G	NA,A	NA,1	NA,inf	NA,inf	NA,1.37465	0.000857144	0.00143997
3	chr4:151534640:A:G	151534640	NA,G	NA,A	NA,1	NA,-inf	NA,inf	NA,1.75635	0.000851314	0.00142801
3	chr4:151444269:C:T	151444269	NA,T	NA,C	NA,1	NA,inf	NA,inf	NA,1.36922	0.000848271	0.00142513
3	chr4:152292255:C:T	152292255	T,T	C,C	1,1	-inf,inf	inf,inf	1.07028,1.61575	0.000845449	0.00137544
3	chr4:152230649:A:G	152230649	G,G	A,A	1,1	-inf,-inf	inf,inf	1.22743,1.6241	0.00084123	0.00153196
3	chr4:151538980:T:C	151538980	NA,C	NA,T	NA,1	NA,-inf	NA,inf	NA,1.74378	0.000835952	0.00140243
3	chr4:151229058:G:T	151229058	T,T	G,G	1,1	-inf,-inf	inf,inf	2.69903,0.843994	0.000820444	0.00145093
3	chr4:152266992:T:C	152266992	NA,C	NA,T	NA,1	NA,inf	NA,inf	NA,1.4423	0.000820239	0.00138834
3	chr4:151917790:C:A	151917790	NA,A	NA,C	NA,1	NA,-inf	NA,inf	NA,1.65395	0.000816796	0.00138844
3	chr4:152155010:A:G	152155010	NA,G	NA,A	NA,1	NA,-inf	NA,inf	NA,1.554	0.000809947	0.00138608
3	chr4:152208278:A:C	152208278	C,C	A,A	1,1	-inf,-inf	inf,inf	1.01303,2.00112	0.000807297	0.0014461
3	chr4:151932753:TGC:T	151932753	T,NA	TGC,NA	1,NA	-inf,NA	inf,NA	1.83763,NA	0.000791518	0.00137805
3	chr4:152013759:G:A	152013759	NA,A	NA,G	NA,1	NA,-inf	NA,inf	NA,1.53169	0.000790356	0.00134858
3	chr4:150890735:T:C	150890735	NA,C	NA,T	NA,1	NA,-inf	NA,inf	NA,1.56555	0.000787991	0.0013435
3	chr4:150885959:AAGAT:A	150885959	NA,A	NA,AAGAT	NA,1	NA,-inf	NA,inf	NA,1.60166	0.000779533	0.00132937
3	chr4:152011518:G:A	152011518	NA,A	NA,G	NA,1	NA,-inf	NA,inf	NA,1.52202	0.000779164	0.00132954
3	chr4:151243527:G:A	151243527	A,A	G,G	1,1	inf,-inf	inf,inf	4.80892,0.332394	0.000766599	0.00150579
3	chr4:151408065:G:A	151408065	A,NA	G,NA	1,NA	inf,NA	inf,NA	2.42666,NA	0.000752668	0.00125667
3	chr4:151666554:C:T	151666554	NA,T	NA,C	NA,1	NA,inf	NA,inf	NA,1.23129	0.000743326	0.00124119
3	chr4:151391989:A:G	151391989	NA,G	NA,A	NA,1	NA,-inf	NA,inf	NA,1.19824	0.000741953	0.00126234
3	chr4:152046175:G:C	152046175	C,C	G,G	1,1	inf,inf	inf,inf	0.169253,2.32264	0.000734458	0.00127138
3	chr4:152282823:C:T	152282823	T,NA	C,NA	1,NA	inf,NA	inf,NA	1.66201,NA	0.000732423	0.00117584
3	chr4:151182504:T:C	151182504	C,NA	T,NA	1,NA	-inf,NA	inf,NA	2.37979,NA	0.00072822	0.00127067
3	chr4:151649235:T:G	151649235	NA,G	NA,T	NA,1	NA,-inf	NA,inf	NA,1.65791	0.000725022	0.0012174
3	chr4:152188213:C:T	152188213	T,T	C,C	1,1	inf,inf	inf,inf	0.566491,2.08543	0.000723402	0.00121409
3	chr4:151071819:C:T	151071819	NA,T	NA,C	NA,1	NA,inf	NA,inf	NA,1.54665	0.000722495	0.00123433
3	chr4:151799458:A:G	151799458	G,G	A,A	1,1	-inf,-inf	inf,inf	2.4168,2.47774	0.000716044	0.0012465
3	chr4:151802688:A:G	151802688	G,G	A,A	1,1	-inf,-inf	inf,inf	2.33039,2.51017	0.000711833	0.00123713
3	chr4:151955330:G:A	151955330	NA,A	NA,G	NA,1	NA,inf	NA,inf	NA,1.52259	0.000709091	0.00120919
3	chr4:151228195:T:C	151228195	C,C	T,T	1,1	-inf,-inf	inf,inf	2.52946,0.938224	0.000703195	0.00124058
3	chr4:151254940:A:G	151254940	G,G	A,A	1,1	inf,inf	inf,inf	2.52498,0.698683	0.000699525	0.00123297
3	chr4:150975966:A:G	150975966	NA,G	NA,A	NA,1	NA,-inf	NA,inf	NA,1.49729	0.000697798	0.00118993
3	chr4:151646770:T:A	151646770	NA,A	NA,T	NA,1	NA,-inf	NA,inf	NA,1.6331	0.000695478	0.00116805
3	chr4:152300417:G:A	152300417	A,A	G,G	1,1	-inf,inf	inf,inf	1.34574,1.18038	0.000687643	0.00111595
3	chr4:152281392:G:A	152281392	A,NA	G,NA	1,NA	inf,NA	inf,NA	1.62718,NA	0.000684737	0.00110021
3	chr4:151986758:G:A	151986758	A,A	G,G	1,1	inf,inf	inf,inf	2.19828,0.743057	0.000684529	0.00107969
3	chr4:152300205:T:C	152300205	C,C	T,T	1,1	-inf,inf	inf,inf	1.37032,1.14728	0.000680026	0.00110306
3	chr4:152283948:A:G	152283948	G,NA	A,NA	1,NA	inf,NA	inf,NA	1.62053,NA	0.000677253	0.00108818
3	chr4:151332289:A:G	151332289	NA,G	NA,A	NA,1	NA,-inf	NA,inf	NA,1.2657	0.000668069	0.00113362
3	chr4:151840685:C:T	151840685	NA,T	NA,C	NA,1	NA,inf	NA,inf	NA,1.26891	0.000658067	0.00110395
3	chr4:151839830:C:T	151839830	NA,T	NA,C	NA,1	NA,inf	NA,inf	NA,1.26647	0.000655091	0.00109899
3	chr4:151307173:T:C	151307173	C,C	T,T	1,1	-inf,-inf	inf,inf	3.41057,1.57651	0.000653504	0.00118202
3	chr4:151798096:A:G	151798096	G,G	A,A	1,1	-inf,-inf	inf,inf	2.44935,2.41129	0.000652302	0.00113646
3	chr4:152280084:A:G	152280084	G,NA	A,NA	1,NA	inf,NA	inf,NA	1.59231,NA	0.000641849	0.00103277
3	chr4:151725538:G:A	151725538	A,NA	G,NA	1,NA	inf,NA	inf,NA	0.941094,NA	0.000640745	0.00107981
3	chr4:151426466:G:A	151426466	NA,A	NA,G	NA,1	NA,-inf	NA,inf	NA,1.10866	0.000640197	0.00108975
3	chr4:152262732:A:C	152262732	C,C	A,A	1,1	-inf,inf	inf,inf	1.43993,1.22099	0.000638659	0.00102047
3	chr4:151798959:T:C	151798959	C,C	T,T	1,1	-inf,inf	inf,inf	0.882161,1.8087	0.000629142	0.00104921
3	chr4:151429038:C:T	151429038	NA,T	NA,C	NA,1	NA,-inf	NA,inf	NA,1.18754	0.000628728	0.00106803
3	chr4:152019585:C:A	152019585	A,A	C,C	1,1	inf,inf	inf,inf	1.22421,1.55478	0.000628715	0.00129928
3	chr4:152230450:T:C	152230450	C,C	T,T	1,1	-inf,-inf	inf,inf	1.21887,1.46483	0.000628134	0.00114526
3	chr4:151813047:A:G	151813047	NA,G	NA,A	NA,1	NA,inf	NA,inf	NA,1.40403	0.000625422	0.00104877
3	chr4:151861487:T:C	151861487	C,C	T,T	1,1	-inf,-inf	inf,inf	1.97926,0.503416	0.000618101	0.00113367
3	chr4:150711678:C:G	150711678	G,NA	C,NA	1,NA	-inf,NA	inf,NA	1.98003,NA	0.000616454	0.00107192
3	chr4:151363829:TA:T	151363829	NA,T	NA,TA	NA,1	NA,-inf	NA,inf	NA,1.4743	0.000614879	0.00104195
3	chr4:151353236:A:C	151353236	NA,C	NA,A	NA,1	NA,-inf	NA,inf	NA,1.47405	0.00061065	0.00103492
3	chr4:151938894:T:A	151938894	NA,A	NA,T	NA,1	NA,-inf	NA,inf	NA,1.34076	0.000609347	0.00103816
3	chr4:151444287:T:G	151444287	NA,G	NA,T	NA,1	NA,-inf	NA,inf	NA,1.16501	0.000603093	0.0010246
3	chr4:151307105:G:A	151307105	A,A	G,G	1,1	-inf,-inf	inf,inf	3.43196,1.6631	0.000600246	0.00107907
3	chr4:151637486:C:T	151637486	T,NA	C,NA	1,NA	-inf,NA	inf,NA	0.866853,NA	0.000595299	0.00104086
3	chr4:151861883:T:C	151861883	C,C	T,T	1,1	inf,inf	inf,inf	2.08953,1.18113	0.000594652	0.000890916
3	chr4:151801813:T:C	151801813	C,C	T,T	1,1	-inf,-inf	inf,inf	2.31043,2.41966	0.000594084	0.00103233
3	chr4:151963840:C:T	151963840	NA,T	NA,C	NA,1	NA,-inf	NA,inf	NA,1.22895	0.000590846	0.00101092
3	chr4:152041249:A:T	152041249	NA,T	NA,A	NA,1	NA,-inf	NA,inf	NA,1.37565	0.000590541	0.00100152
3	chr4:152277090:G:A	152277090	A,NA	G,NA	1,NA	inf,NA	inf,NA	1.55078,NA	0.000590516	0.000950849
3	chr4:152206434:T:C	152206434	C,C	T,T	1,1	-inf,-inf	inf,inf	0.826006,1.8873	0.00059007	0.00104056
3	chr4:151344731:C:T	151344731	NA,T	NA,C	NA,1	NA,-inf	NA,inf	NA,1.45262	0.000584537	0.00099089
3	chr4:152121125:C:T	152121125	NA,T	NA,C	NA,1	NA,-inf	NA,inf	NA,1.30047	0.000580912	0.000990202
3	chr4:152251195:T:C	152251195	C,NA	T,NA	1,NA	inf,NA	inf,NA	1.49991,NA	0.00058067	0.000938256
3	chr4:151056798:T:C	151056798	NA,C	NA,T	NA,1	NA,-inf	NA,inf	NA,1.3988	0.000577793	0.00098534
3	chr4:152287615:C:T	152287615	T,NA	C,NA	1,NA	inf,NA	inf,NA	1.53427,NA	0.000577768	0.000930379
3	chr4:151985804:A:T	151985804	NA,T	NA,A	NA,1	NA,inf	NA,inf	NA,1.33405	0.000571876	0.000977794
3	chr4:152120858:T:TA	152120858	NA,TA	NA,T	NA,1	NA,-inf	NA,inf	NA,1.29932	0.000571666	0.000974086
3	chr4:152070913:A:T	152070913	T,NA	A,NA	1,NA	inf,NA	inf,NA	1.10376,NA	0.000568403	0.000949947
3	chr4:151283452:G:A	151283452	A,A	G,G	1,1	inf,inf	inf,inf	2.57419,0.454886	0.000563614	0.00099749
3	chr4:151343813:G:A	151343813	NA,A	NA,G	NA,1	NA,-inf	NA,inf	NA,1.14329	0.000562065	0.000954226
3	chr4:151336483:G:A	151336483	NA,A	NA,G	NA,1	NA,-inf	NA,inf	NA,1.42881	0.00056189	0.000952586
3	chr4:151346239:T:C	151346239	NA,C	NA,T	NA,1	NA,-inf	NA,inf	NA,1.42866	0.00056093	0.00095098
3	chr4:152233639:T:C	152233639	C,C	T,T	1,1	-inf,-inf	inf,inf	0.904707,1.7203	0.000560914	0.00100155
3	chr4:151354391:C:G	151354391	NA,G	NA,C	NA,1	NA,-inf	NA,inf	NA,1.42856	0.00056086	0.000950862
3	chr4:151354924:T:C	151354924	NA,C	NA,T	NA,1	NA,-inf	NA,inf	NA,1.42856	0.00056086	0.000950862
3	chr4:151253321:C:T	151253321	NA,T	NA,C	NA,1	NA,-inf	NA,inf	NA,1.41379	0.000560474	0.000956179
3	chr4:152150992:C:T	152150992	NA,T	NA,C	NA,1	NA,-inf	NA,inf	NA,1.28971	0.000559595	0.000953568
3	chr4:151347193:GT:G	151347193	NA,G	NA,GT	NA,1	NA,-inf	NA,inf	NA,1.42631	0.00055873	0.000947263
3	chr4:151354773:T:C	151354773	NA,C	NA,T	NA,1	NA,-inf	NA,inf	NA,1.42566	0.000558097	0.000946192
3	chr4:152040948:G:A	152040948	NA,A	NA,G	NA,1	NA,-inf	NA,inf	NA,1.31478	0.000557029	0.000951578
3	chr4:151335033:G:A	151335033	NA,A	NA,G	NA,1	NA,-inf	NA,inf	NA,1.42386	0.000556822	0.000944039
3	chr4:151609301:G:A	151609301	A,NA	G,NA	1,NA	-inf,NA	inf,NA	0.833926,NA	0.000554638	0.0009692
3	chr4:151947620:C:G	151947620	NA,G	NA,C	NA,1	NA,-inf	NA,inf	NA,1.28087	0.000547944	0.000933721
3	chr4:151945797:C:T	151945797	NA,T	NA,C	NA,1	NA,-inf	NA,inf	NA,1.28087	0.000547944	0.000933721
3	chr4:151945102:G:T	151945102	NA,T	NA,G	NA,1	NA,-inf	NA,inf	NA,1.28087	0.000547944	0.000933721
3	chr4:151947548:G:T	151947548	NA,T	NA,G	NA,1	NA,-inf	NA,inf	NA,1.28087	0.000547944	0.000933721
3	chr4:151942450:A:T	151942450	NA,T	NA,A	NA,1	NA,-inf	NA,inf	NA,1.28074	0.000547817	0.000933504
3	chr4:151612822:AT:A	151612822	NA,A	NA,AT	NA,1	NA,inf	NA,inf	NA,1.11143	0.00054775	0.000924431
3	chr4:151459758:C:G	151459758	NA,G	NA,C	NA,1	NA,-inf	NA,inf	NA,1.11429	0.000547266	0.000929989
3	chr4:151799218:C:T	151799218	T,T	C,C	1,1	-inf,inf	inf,inf	0.847199,1.75682	0.00054266	0.000905349
3	chr4:151246891:C:T	151246891	NA,T	NA,C	NA,1	NA,-inf	NA,inf	NA,1.39371	0.000542169	0.000925012
3	chr4:151390587:C:T	151390587	NA,T	NA,C	NA,1	NA,-inf	NA,inf	NA,1.05833	0.000539094	0.000916845
3	chr4:151943369:A:G	151943369	NA,G	NA,A	NA,1	NA,-inf	NA,inf	NA,1.26971	0.000537268	0.00091556
3	chr4:151197141:C:T	151197141	T,T	C,C	1,1	-inf,-inf	inf,inf	2.2232,1.02736	0.000536502	0.000926445
3	chr4:152297440:T:C	152297440	C,C	T,T	1,1	-inf,inf	inf,inf	0.996831,1.42373	0.000529846	0.000864574
3	chr4:151853280:C:T	151853280	NA,T	NA,C	NA,1	NA,-inf	NA,inf	NA,1.39529	0.000528611	0.00090174
3	chr4:151507320:C:T	151507320	NA,T	NA,C	NA,1	NA,-inf	NA,inf	NA,1.09211	0.000524871	0.000892028
3	chr4:151891841:G:A	151891841	NA,A	NA,G	NA,1	NA,inf	NA,inf	NA,1.43149	0.000522	0.000886356
3	chr4:152281549:C:T	152281549	T,T	C,C	1,1	inf,-inf	inf,inf	1.67955,1.20595	0.00051832	0.000803931
3	chr4:150752246:A:C	150752246	C,C	A,A	1,1	inf,inf	inf,inf	2.36667,1.70534	0.000517309	0.000836791
3	chr4:152260808:A:G	152260808	G,G	A,A	1,1	-inf,inf	inf,inf	1.39546,1.14828	0.000517228	0.000827413
3	chr4:151267320:G:A	151267320	A,A	G,G	1,1	inf,inf	inf,inf	7.02299,0.369956	0.000514514	0.00119415
3	chr4:151935894:T:G	151935894	NA,G	NA,T	NA,1	NA,-inf	NA,inf	NA,1.23995	0.000509069	0.000867587
3	chr4:151515179:TATAAAC:T	151515179	NA,T	NA,TATAAAC	NA,1	NA,inf	NA,inf	NA,1.06586	0.000505769	0.000853892
3	chr4:151946096:T:G	151946096	NA,G	NA,T	NA,1	NA,-inf	NA,inf	NA,1.13873	0.000504921	0.000864006
3	chr4:151913739:T:G	151913739	NA,G	NA,T	NA,1	NA,-inf	NA,inf	NA,1.14132	0.000504626	0.000863441
3	chr4:151184450:C:T	151184450	NA,T	NA,C	NA,1	NA,inf	NA,inf	NA,1.36002	0.000504096	0.000861606
3	chr4:152161520:C:T	152161520	NA,T	NA,C	NA,1	NA,-inf	NA,inf	NA,1.23034	0.000502141	0.0008559
3	chr4:151477468:G:GT	151477468	NA,GT	NA,G	NA,1	NA,-inf	NA,inf	NA,1.07574	0.0005019	0.000853057
3	chr4:152158070:G:A	152158070	A,NA	G,NA	1,NA	inf,NA	inf,NA	1.10508,NA	0.00049831	0.000845206
3	chr4:152278087:T:A	152278087	A,A	T,T	1,1	inf,-inf	inf,inf	1.68921,1.17254	0.00049617	0.000769428
3	chr4:151938200:G:A	151938200	NA,A	NA,G	NA,1	NA,-inf	NA,inf	NA,1.12951	0.000494894	0.000846872
3	chr4:151941516:G:A	151941516	NA,A	NA,G	NA,1	NA,-inf	NA,inf	NA,1.12809	0.000493619	0.000844691
3	chr4:151097189:A:C	151097189	C,C	A,A	1,1	-inf,-inf	inf,inf	2.37452,0.739958	0.000492941	0.000857651
3	chr4:151310217:A:G	151310217	G,NA	A,NA	1,NA	-inf,NA	inf,NA	3.46666,NA	0.000492451	0.00090715
3	chr4:151289224:A:G	151289224	NA,G	NA,A	NA,1	NA,inf	NA,inf	NA,1.35313	0.000491912	0.000840837
3	chr4:151947155:G:A	151947155	NA,A	NA,G	NA,1	NA,-inf	NA,inf	NA,1.12548	0.000491286	0.000840701
3	chr4:151862960:G:A	151862960	A,A	G,G	1,1	inf,inf	inf,inf	2.22732,0.931341	0.00049103	0.000731005
3	chr4:151296281:T:C	151296281	C,C	T,T	1,1	inf,inf	inf,inf	6.99154,0.360582	0.000487468	0.00112207
3	chr4:152271312:A:T	152271312	T,T	A,A	1,1	-inf,inf	inf,inf	1.33708,1.18761	0.000487244	0.000779468
3	chr4:151311577:G:A	151311577	A,A	G,G	1,1	-inf,-inf	inf,inf	3.38064,1.41275	0.000485923	0.000878897
3	chr4:151100699:G:C	151100699	C,C	G,G	1,1	-inf,-inf	inf,inf	2.38831,0.717565	0.000485372	0.000844579
3	chr4:150712903:G:A	150712903	NA,A	NA,G	NA,1	NA,-inf	NA,inf	NA,1.16981	0.000483253	0.000827523
3	chr4:152264483:T:A	152264483	A,A	T,T	1,1	-inf,inf	inf,inf	1.27581,1.23685	0.000482681	0.000773695
3	chr4:151353032:G:T	151353032	NA,T	NA,G	NA,1	NA,-inf	NA,inf	NA,1.32825	0.00047535	0.000806342
3	chr4:151355197:T:C	151355197	NA,C	NA,T	NA,1	NA,-inf	NA,inf	NA,1.32804	0.000475204	0.000806096
3	chr4:151283695:T:C	151283695	C,C	T,T	1,1	inf,inf	inf,inf	7.12671,0.196528	0.000473783	0.00116027
3	chr4:151281125:GCAGC:G	151281125	G,G	GCAGC,GCAGC	1,1	inf,inf	inf,inf	7.14072,0.189126	0.000473052	0.00116999
3	chr4:151215720:G:A	151215720	A,A	G,G	1,1	-inf,-inf	inf,inf	2.43934,0.656765	0.000471612	0.000821175
3	chr4:151820596:A:T	151820596	NA,T	NA,A	NA,1	NA,inf	NA,inf	NA,1.1162	0.000470304	0.000807274
3	chr4:151761589:T:C	151761589	NA,C	NA,T	NA,1	NA,-inf	NA,inf	NA,1.27424	0.000469567	0.000803158
3	chr4:152187768:T:C	152187768	NA,C	NA,T	NA,1	NA,inf	NA,inf	NA,1.14214	0.0004669	0.000791019
3	chr4:151763281:A:G	151763281	NA,G	NA,A	NA,1	NA,-inf	NA,inf	NA,1.27144	0.00046669	0.000798251
3	chr4:151684297:A:G	151684297	G,G	A,A	1,1	-inf,-inf	inf,inf	2.82702,2.35351	0.000465429	0.00081608
3	chr4:151242436:G:A	151242436	A,NA	G,NA	1,NA	-inf,NA	inf,NA	0.80937,NA	0.000463076	0.00081078
3	chr4:152046270:G:C	152046270	C,C	G,G	1,1	inf,inf	inf,inf	0.418046,1.89743	0.000462864	0.000826857
3	chr4:151705266:T:C	151705266	NA,C	NA,T	NA,1	NA,-inf	NA,inf	NA,1.27807	0.000462519	0.000789864
3	chr4:151939723:T:C	151939723	NA,C	NA,T	NA,1	NA,-inf	NA,inf	NA,1.03999	0.000456712	0.000781594
3	chr4:151568832:A:G	151568832	G,NA	A,NA	1,NA	inf,NA	inf,NA	1.99559,NA	0.000456617	0.00102078
3	chr4:151256379:A:G	151256379	G,G	A,A	1,1	inf,inf	inf,inf	7.0575,0.295612	0.000454952	0.00109825
3	chr4:151802369:A:T	151802369	T,T	A,A	1,1	-inf,-inf	inf,inf	2.90433,2.03111	0.000453642	0.00079867
3	chr4:151989802:G:A	151989802	NA,A	NA,G	NA,1	NA,inf	NA,inf	NA,1.2446	0.00045259	0.000772411
3	chr4:151909211:C:A	151909211	NA,A	NA,C	NA,1	NA,-inf	NA,inf	NA,1.29204	0.000451577	0.000768556
3	chr4:152262023:A:G	152262023	G,G	A,A	1,1	-inf,inf	inf,inf	1.37905,1.08569	0.000450731	0.000721566
3	chr4:152271058:G:A	152271058	A,A	G,G	1,1	inf,inf	inf,inf	2.06853,0.453163	0.000447108	0.000696649
3	chr4:152039831:G:A	152039831	A,A	G,G	1,1	inf,inf	inf,inf	0.0855263,2.19601	0.000445491	0.000761308
3	chr4:151538862:G:A	151538862	NA,A	NA,G	NA,1	NA,-inf	NA,inf	NA,1.37346	0.000445012	0.000750098
3	chr4:151928035:C:G	151928035	NA,G	NA,C	NA,1	NA,-inf	NA,inf	NA,1.07204	0.00044466	0.000760892
3	chr4:151140197:G:A	151140197	A,A	G,G	1,1	-inf,-inf	inf,inf	2.21723,0.82699	0.000443852	0.000771121
3	chr4:151287057:G:A	151287057	A,A	G,G	1,1	inf,inf	inf,inf	7.07294,0.183994	0.000440653	0.00105784
3	chr4:152046805:G:A	152046805	NA,A	NA,G	NA,1	NA,inf	NA,inf	NA,1.28605	0.000434925	0.000737793
3	chr4:151859731:T:C	151859731	NA,C	NA,T	NA,1	NA,-inf	NA,inf	NA,1.16129	0.000434908	0.000745178
3	chr4:151857970:A:G	151857970	NA,G	NA,A	NA,1	NA,-inf	NA,inf	NA,1.15736	0.000431995	0.000740188
3	chr4:152185701:G:A	152185701	A,A	G,G	1,1	inf,inf	inf,inf	0.7474,1.61384	0.000430031	0.000719692
3	chr4:151284126:A:G	151284126	G,G	A,A	1,1	inf,inf	inf,inf	7.0269,0.198988	0.0004286	0.00100636
3	chr4:151252420:AT:A	151252420	A,A	AT,AT	1,1	inf,inf	inf,inf	7.03601,0.186795	0.000428287	0.00100978
3	chr4:152132768:G:A	152132768	NA,A	NA,G	NA,1	NA,-inf	NA,inf	NA,1.13459	0.000428271	0.000730134
3	chr4:151253112:A:G	151253112	G,G	A,A	1,1	inf,inf	inf,inf	7.03328,0.187844	0.000427218	0.00100629
3	chr4:151521555:C:T	151521555	NA,T	NA,C	NA,1	NA,inf	NA,inf	NA,0.975162	0.0004269	0.000721323
3	chr4:152298790:G:A	152298790	A,NA	G,NA	1,NA	-inf,NA	inf,NA	1.62213,NA	0.000425478	0.000722186
3	chr4:151502519:G:A	151502519	NA,A	NA,G	NA,1	NA,inf	NA,inf	NA,0.972373	0.000424697	0.000717617
3	chr4:151823967:A:G	151823967	NA,G	NA,A	NA,1	NA,inf	NA,inf	NA,1.24489	0.000424521	0.000724798
3	chr4:151389785:T:C	151389785	C,NA	T,NA	1,NA	-inf,NA	inf,NA	0.726999,NA	0.000423145	0.000737732
3	chr4:152012935:A:G	152012935	NA,G	NA,A	NA,1	NA,-inf	NA,inf	NA,1.17644	0.000422976	0.000722276
3	chr4:152056612:G:T	152056612	NA,T	NA,G	NA,1	NA,-inf	NA,inf	NA,1.17204	0.000419949	0.000713333
3	chr4:151863007:A:G	151863007	G,G	A,A	1,1	inf,inf	inf,inf	2.15366,0.908498	0.000419409	0.000626509
3	chr4:151711249:T:C	151711249	NA,C	NA,T	NA,1	NA,-inf	NA,inf	NA,0.935613	0.000418884	0.000710631
3	chr4:152134233:C:G	152134233	NA,G	NA,C	NA,1	NA,-inf	NA,inf	NA,1.12109	0.000418388	0.000713316
3	chr4:152124078:T:C	152124078	NA,C	NA,T	NA,1	NA,-inf	NA,inf	NA,1.11868	0.000416656	0.000710368
3	chr4:151834845:C:G	151834845	G,NA	C,NA	1,NA	-inf,NA	inf,NA	1.97738,NA	0.000415846	0.000722528
3	chr4:151950077:A:G	151950077	G,G	A,A	1,1	inf,inf	inf,inf	2.85885,0.236582	0.000414302	0.000699517
3	chr4:152253248:G:A	152253248	A,A	G,G	1,1	inf,-inf	inf,inf	1.87634,0.452499	0.000410518	0.00065609
3	chr4:151493813:G:A	151493813	NA,A	NA,G	NA,1	NA,inf	NA,inf	NA,0.954024	0.000410512	0.000693765
3	chr4:150767048:C:T	150767048	T,NA	C,NA	1,NA	inf,NA	inf,NA	1.31057,NA	0.00041013	0.000689074
3	chr4:151285744:G:A	151285744	A,A	G,G	1,1	inf,inf	inf,inf	6.98779,0.195111	0.000407387	0.000944363
3	chr4:150805836:G:C	150805836	C,NA	G,NA	1,NA	inf,NA	inf,NA	1.84873,NA	0.000406387	0.000679228
3	chr4:151883926:C:T	151883926	T,NA	C,NA	1,NA	inf,NA	inf,NA	0.92098,NA	0.000403377	0.000669433
3	chr4:151966971:G:A	151966971	A,A	G,G	1,1	inf,inf	inf,inf	2.43939,0.506718	0.000402624	0.000675585
3	chr4:151918530:C:T	151918530	NA,T	NA,C	NA,1	NA,-inf	NA,inf	NA,1.01548	0.000400915	0.000686084
3	chr4:151870827:C:G	151870827	NA,G	NA,C	NA,1	NA,inf	NA,inf	NA,0.993669	0.00040003	0.000678659
3	chr4:152142282:C:T	152142282	NA,T	NA,C	NA,1	NA,-inf	NA,inf	NA,1.15123	0.000398845	0.000682813
3	chr4:151285795:A:G	151285795	G,G	A,A	1,1	inf,inf	inf,inf	6.97086,0.188319	0.000398732	0.000917961
3	chr4:151287968:T:C	151287968	C,C	T,T	1,1	inf,inf	inf,inf	6.96036,0.197927	0.000397279	0.000911058
3	chr4:151799318:T:C	151799318	C,C	T,T	1,1	-inf,inf	inf,inf	0.882863,1.5701	0.000396232	0.000663281
3	chr4:152142856:G:A	152142856	NA,A	NA,G	NA,1	NA,-inf	NA,inf	NA,1.08734	0.000394784	0.000673159
3	chr4:151819596:C:G	151819596	NA,G	NA,C	NA,1	NA,-inf	NA,inf	NA,0.944133	0.000393974	0.00067056
3	chr4:151819155:T:A	151819155	NA,A	NA,T	NA,1	NA,-inf	NA,inf	NA,0.943552	0.000393548	0.000669835
3	chr4:151982584:A:T	151982584	NA,T	NA,A	NA,1	NA,inf	NA,inf	NA,1.11291	0.000393309	0.000673043
3	chr4:151392930:T:G	151392930	NA,G	NA,T	NA,1	NA,inf	NA,inf	NA,0.948696	0.00039277	0.000662925
3	chr4:151818451:A:G	151818451	NA,G	NA,A	NA,1	NA,-inf	NA,inf	NA,0.941277	0.000391943	0.00066711
3	chr4:151888641:AAG:A	151888641	NA,A	NA,AAG	NA,1	NA,inf	NA,inf	NA,1.24051	0.000391935	0.000666206
3	chr4:152029769:G:T	152029769	NA,T	NA,G	NA,1	NA,inf	NA,inf	NA,1.20252	0.000391097	0.00066453
3	chr4:151172914:G:T	151172914	T,T	G,G	1,1	-inf,-inf	inf,inf	2.28765,0.684351	0.00039071	0.000679714
3	chr4:151821450:G:A	151821450	NA,A	NA,G	NA,1	NA,-inf	NA,inf	NA,0.939032	0.000390315	0.000664347
3	chr4:151466545:G:A	151466545	NA,A	NA,G	NA,1	NA,-inf	NA,inf	NA,1.51228	0.000389779	0.000661329
3	chr4:151279901:G:A	151279901	A,A	G,G	1,1	inf,inf	inf,inf	6.97899,0.152271	0.000389762	0.000901988
3	chr4:151291552:T:A	151291552	A,A	T,T	1,1	inf,inf	inf,inf	6.93495,0.193508	0.000389644	0.000881962
3	chr4:151829396:C:T	151829396	NA,T	NA,C	NA,1	NA,inf	NA,inf	NA,1.1945	0.000388438	0.000663282
3	chr4:150729909:A:C	150729909	NA,C	NA,A	NA,1	NA,-inf	NA,inf	NA,1.18124	0.000388174	0.000657127
3	chr4:151861890:C:T	151861890	T,T	C,C	1,1	inf,inf	inf,inf	2.14462,0.878776	0.000387491	0.00057963
3	chr4:152218046:G:A	152218046	A,NA	G,NA	1,NA	inf,NA	inf,NA	1.09893,NA	0.000386957	0.000650247
3	chr4:151533271:C:A	151533271	NA,A	NA,C	NA,1	NA,inf	NA,inf	NA,0.922184	0.000386114	0.00065276
3	chr4:152221237:C:T	152221237	T,NA	C,NA	1,NA	-inf,NA	inf,NA	1.57518,NA	0.000385494	0.000662687
3	chr4:151710049:C:T	151710049	NA,T	NA,C	NA,1	NA,-inf	NA,inf	NA,0.890398	0.000385343	0.000653929
3	chr4:151268383:T:C	151268383	NA,C	NA,T	NA,1	NA,-inf	NA,inf	NA,1.17648	0.000385152	0.000657479
3	chr4:150832263:T:C	150832263	NA,C	NA,T	NA,1	NA,-inf	NA,inf	NA,1.17769	0.000385043	0.000651836
3	chr4:150770887:G:A	150770887	A,NA	G,NA	1,NA	inf,NA	inf,NA	1.81301,NA	0.000384347	0.000642607
3	chr4:152246736:C:T	152246736	T,NA	C,NA	1,NA	-inf,NA	inf,NA	1.42705,NA	0.000384231	0.000609916
3	chr4:151881171:T:C	151881171	NA,C	NA,T	NA,1	NA,-inf	NA,inf	NA,0.924112	0.000382683	0.000655189
3	chr4:152255364:T:G	152255364	G,G	T,T	1,1	inf,-inf	inf,inf	1.89481,0.369749	0.000382213	0.000610781
3	chr4:151539736:A:C	151539736	NA,C	NA,A	NA,1	NA,-inf	NA,inf	NA,1.22478	0.000382053	0.000652648
3	chr4:151802445:A:G	151802445	G,G	A,A	1,1	-inf,-inf	inf,inf	2.82793,1.96463	0.000380685	0.000669437
3	chr4:151259519:G:T	151259519	T,T	G,G	1,1	inf,inf	inf,inf	6.73587,0.377768	0.000380316	0.000806056
3	chr4:151864209:C:T	151864209	T,T	C,C	1,1	inf,inf	inf,inf	2.17186,0.820949	0.000380106	0.00056753
3	chr4:151766593:G:A	151766593	NA,A	NA,G	NA,1	NA,-inf	NA,inf	NA,1.13213	0.000378986	0.000646559
3	chr4:152072241:G:A	152072241	NA,A	NA,G	NA,1	NA,inf	NA,inf	NA,1.17549	0.000378433	0.00064314
3	chr4:151310036:C:A	151310036	NA,A	NA,C	NA,1	NA,-inf	NA,inf	NA,0.884103	0.000378005	0.000647322
3	chr4:150726713:T:C	150726713	C,NA	T,NA	1,NA	inf,NA	inf,NA	0.798767,NA	0.00037744	0.00063837
3	chr4:151333311:A:G	151333311	G,G	A,A	1,1	-inf,-inf	inf,inf	3.32007,0.337128	0.000375472	0.00070089
3	chr4:151817493:C:A	151817493	A,A	C,C	1,1	-inf,-inf	inf,inf	0.978466,1.99258	0.000373859	0.000643173
3	chr4:150733394:A:G	150733394	NA,G	NA,A	NA,1	NA,-inf	NA,inf	NA,1.15733	0.0003733	0.000632062
3	chr4:152299277:G:A	152299277	A,A	G,G	1,1	inf,-inf	inf,inf	2.07417,0.215669	0.00037178	0.000595251
3	chr4:151870761:C:T	151870761	NA,T	NA,C	NA,1	NA,inf	NA,inf	NA,0.9522	0.0003714	0.00063026
3	chr4:150746806:G:A	150746806	NA,A	NA,G	NA,1	NA,-inf	NA,inf	NA,1.15076	0.000369551	0.000625834
3	chr4:152051287:G:A	152051287	A,A	G,G	1,1	-inf,-inf	inf,inf	1.33819,1.17436	0.000369375	0.000641612
3	chr4:151217669:T:C	151217669	C,C	T,T	1,1	inf,inf	inf,inf	2.04683,0.809782	0.000369186	0.000665806
3	chr4:151546010:G:C	151546010	NA,C	NA,G	NA,1	NA,-inf	NA,inf	NA,1.15572	0.000368444	0.00062939
3	chr4:151722237:T:A	151722237	NA,A	NA,T	NA,1	NA,-inf	NA,inf	NA,0.862947	0.000367159	0.000623233
3	chr4:151961533:A:T	151961533	T,T	A,A	1,1	inf,inf	inf,inf	2.37704,0.506245	0.000366746	0.000615575
3	chr4:151179231:T:C	151179231	NA,C	NA,T	NA,1	NA,-inf	NA,inf	NA,1.11701	0.00036607	0.000624585
3	chr4:152161096:A:G	152161096	NA,G	NA,A	NA,1	NA,inf	NA,inf	NA,0.895348	0.000361675	0.000617851
3	chr4:151351429:T:C	151351429	NA,C	NA,T	NA,1	NA,inf	NA,inf	NA,1.18734	0.0003592	0.000614114
3	chr4:151859314:C:T	151859314	NA,T	NA,C	NA,1	NA,-inf	NA,inf	NA,1.04662	0.000357832	0.000613123
3	chr4:151719743:G:A	151719743	NA,A	NA,G	NA,1	NA,-inf	NA,inf	NA,0.850738	0.000357633	0.000607073
3	chr4:151964203:A:G	151964203	G,G	A,A	1,1	inf,inf	inf,inf	2.33683,0.531309	0.000357227	0.000599698
3	chr4:151706216:A:T	151706216	NA,T	NA,A	NA,1	NA,-inf	NA,inf	NA,1.04217	0.000355884	0.000607925
3	chr4:152056584:C:T	152056584	T,NA	C,NA	1,NA	-inf,NA	inf,NA	1.58792,NA	0.000355387	0.000626008
3	chr4:151156344:G:A	151156344	NA,A	NA,G	NA,1	NA,-inf	NA,inf	NA,0.872157	0.000353973	0.000604287
3	chr4:151704868:C:T	151704868	NA,T	NA,C	NA,1	NA,-inf	NA,inf	NA,0.841323	0.000351447	0.000596596
3	chr4:152093761:T:C	152093761	C,NA	T,NA	1,NA	-inf,NA	inf,NA	1.01603,NA	0.000351279	0.000607237
3	chr4:151019305:C:T	151019305	NA,T	NA,C	NA,1	NA,-inf	NA,inf	NA,1.11923	0.000351145	0.000594706
3	chr4:151309684:G:C	151309684	NA,C	NA,G	NA,1	NA,inf	NA,inf	NA,0.914518	0.000350662	0.000595349
3	chr4:151367751:G:A	151367751	A,A	G,G	1,1	-inf,inf	inf,inf	1.19709,1.27775	0.000350149	0.000747653
3	chr4:151237214:C:T	151237214	T,T	C,C	1,1	inf,inf	inf,inf	1.95229,0.840238	0.000347459	0.000625241
3	chr4:151374492:T:C	151374492	NA,C	NA,T	NA,1	NA,inf	NA,inf	NA,1.1643	0.000346969	0.000593261
3	chr4:151889604:C:T	151889604	T,T	C,C	1,1	inf,inf	inf,inf	2.39082,0.603173	0.0003469	0.00051656
3	chr4:151350291:G:A	151350291	NA,A	NA,G	NA,1	NA,-inf	NA,inf	NA,1.13775	0.000345548	0.000587096
3	chr4:151294556:A:G	151294556	G,G	A,A	1,1	inf,inf	inf,inf	6.84058,0.239204	0.000344685	0.000766068
3	chr4:151890410:G:A	151890410	A,A	G,G	1,1	inf,inf	inf,inf	2.39678,0.592901	0.000343611	0.00051153
3	chr4:151338631:C:T	151338631	NA,T	NA,C	NA,1	NA,-inf	NA,inf	NA,0.852751	0.000343	0.000583772
3	chr4:151717163:C:T	151717163	NA,T	NA,C	NA,1	NA,-inf	NA,inf	NA,1.02218	0.000341954	0.00058422
3	chr4:151064742:G:C	151064742	NA,C	NA,G	NA,1	NA,-inf	NA,inf	NA,0.969534	0.000340361	0.000580724
3	chr4:151895373:T:C	151895373	NA,C	NA,T	NA,1	NA,-inf	NA,inf	NA,1.1182	0.000340206	0.000579419
3	chr4:151850505:T:G	151850505	NA,G	NA,T	NA,1	NA,-inf	NA,inf	NA,1.12766	0.000339601	0.000579641
3	chr4:151218182:C:T	151218182	T,T	C,C	1,1	inf,inf	inf,inf	1.98325,0.82373	0.000338685	0.000609863
3	chr4:151247840:G:A	151247840	NA,A	NA,G	NA,1	NA,inf	NA,inf	NA,0.842934	0.000336887	0.0005768
3	chr4:151223813:C:T	151223813	T,T	C,C	1,1	inf,inf	inf,inf	1.9452,0.860391	0.000335533	0.000603206
3	chr4:151847973:A:T	151847973	NA,T	NA,A	NA,1	NA,-inf	NA,inf	NA,1.12011	0.000335531	0.000572706
3	chr4:151162099:T:C	151162099	NA,C	NA,T	NA,1	NA,-inf	NA,inf	NA,1.0636	0.00033519	0.000571984
3	chr4:150779088:T:C	150779088	NA,C	NA,T	NA,1	NA,-inf	NA,inf	NA,1.09019	0.000334698	0.000566979
3	chr4:152058662:C:G	152058662	G,NA	C,NA	1,NA	inf,NA	inf,NA	1.50763,NA	0.000334675	0.000569363
3	chr4:151815061:G:A	151815061	NA,A	NA,G	NA,1	NA,inf	NA,inf	NA,0.847357	0.000334655	0.000564693
3	chr4:151867932:C:T	151867932	NA,T	NA,C	NA,1	NA,-inf	NA,inf	NA,0.795002	0.000333965	0.000572109
3	chr4:152298993:C:A	152298993	A,A	C,C	1,1	inf,-inf	inf,inf	2.0675,0.0775681	0.000332073	0.000532223
3	chr4:152231794:G:A	152231794	NA,A	NA,G	NA,1	NA,-inf	NA,inf	NA,0.987415	0.00033128	0.000566967
3	chr4:150992055:C:T	150992055	NA,T	NA,C	NA,1	NA,-inf	NA,inf	NA,1.08253	0.000331206	0.000561115
3	chr4:152255502:T:C	152255502	C,C	T,T	1,1	inf,-inf	inf,inf	1.81916,0.370298	0.000331064	0.000529958
3	chr4:151800910:G:A	151800910	NA,A	NA,G	NA,1	NA,inf	NA,inf	NA,0.95468	0.00033067	0.000565048
3	chr4:152050635:C:T	152050635	T,T	C,C	1,1	-inf,-inf	inf,inf	1.32721,1.11928	0.000330416	0.000574029
3	chr4:152270019:C:T	152270019	T,T	C,C	1,1	-inf,inf	inf,inf	1.23413,1.09013	0.000330296	0.000529154
3	chr4:151355262:A:G	151355262	NA,G	NA,A	NA,1	NA,-inf	NA,inf	NA,1.10287	0.000327022	0.000555711
3	chr4:151898415:T:A	151898415	A,NA	T,NA	1,NA	inf,NA	inf,NA	0.822742,NA	0.000326398	0.00054245
3	chr4:151906685:G:A	151906685	A,A	G,G	1,1	inf,inf	inf,inf	2.38957,0.560574	0.000326211	0.000486517
3	chr4:151899311:C:T	151899311	T,NA	C,NA	1,NA	inf,NA	inf,NA	0.818377,NA	0.000325846	0.000541509
3	chr4:151862106:C:T	151862106	T,T	C,C	1,1	inf,inf	inf,inf	2.02855,0.878442	0.000325537	0.000489243
3	chr4:151356331:C:T	151356331	NA,T	NA,C	NA,1	NA,-inf	NA,inf	NA,1.09778	0.000324404	0.000551279
3	chr4:152051908:A:C	152051908	NA,C	NA,A	NA,1	NA,inf	NA,inf	NA,1.00197	0.000323222	0.000552136
3	chr4:152257610:A:T	152257610	T,T	A,A	1,1	-inf,inf	inf,inf	1.35497,0.895818	0.00032318	0.000518399
3	chr4:152276984:T:C	152276984	C,C	T,T	1,1	inf,-inf	inf,inf	1.44929,0.818238	0.000322943	0.000519692
3	chr4:152187789:T:C	152187789	C,NA	T,NA	1,NA	-inf,NA	inf,NA	1.10827,NA	0.000322941	0.000567309
3	chr4:151542765:C:T	151542765	NA,T	NA,C	NA,1	NA,inf	NA,inf	NA,0.844728	0.00032264	0.000547092
3	chr4:151475201:C:T	151475201	T,NA	C,NA	1,NA	-inf,NA	inf,NA	0.612943,NA	0.000320622	0.00055818
3	chr4:151904880:A:C	151904880	C,C	A,A	1,1	inf,inf	inf,inf	2.40116,0.533787	0.000320488	0.000477721
3	chr4:151744372:G:A	151744372	A,A	G,G	1,1	-inf,inf	inf,inf	1.82573,0.446603	0.000320414	0.000580574
3	chr4:151221800:G:A	151221800	A,A	G,G	1,1	inf,inf	inf,inf	1.93629,0.837639	0.000320057	0.000575403
3	chr4:151086049:A:G	151086049	G,G	A,A	1,1	-inf,inf	inf,inf	1.91997,0.0883466	0.000318832	0.000565442
3	chr4:150798379:A:C	150798379	NA,C	NA,A	NA,1	NA,-inf	NA,inf	NA,0.914139	0.000318391	0.000544621
3	chr4:151222227:C:T	151222227	T,T	C,C	1,1	inf,inf	inf,inf	1.93862,0.831253	0.000318376	0.00057245
3	chr4:151221516:G:A	151221516	A,A	G,G	1,1	inf,inf	inf,inf	1.94435,0.824302	0.000318116	0.000572079
3	chr4:151211736:C:T	151211736	NA,T	NA,C	NA,1	NA,inf	NA,inf	NA,1.0332	0.000317801	0.000543806
3	chr4:152272064:T:C	152272064	C,C	T,T	1,1	-inf,inf	inf,inf	1.38189,0.879921	0.000315868	0.000505752
3	chr4:151222373:C:T	151222373	T,T	C,C	1,1	inf,inf	inf,inf	1.94674,0.815993	0.000315824	0.000568041
3	chr4:152240130:C:T	152240130	T,T	C,C	1,1	-inf,inf	inf,inf	0.844065,1.21786	0.000315167	0.000514581
3	chr4:151386437:C:A	151386437	NA,A	NA,C	NA,1	NA,-inf	NA,inf	NA,1.17462	0.000315146	0.000536144
3	chr4:151791673:C:T	151791673	NA,T	NA,C	NA,1	NA,inf	NA,inf	NA,1.06554	0.000315024	0.00053809
3	chr4:151238205:C:T	151238205	NA,T	NA,C	NA,1	NA,inf	NA,inf	NA,1.09071	0.000314642	0.000538081
3	chr4:151650559:C:T	151650559	NA,T	NA,C	NA,1	NA,inf	NA,inf	NA,1.07401	0.000314093	0.000536543
3	chr4:151429370:C:T	151429370	NA,T	NA,C	NA,1	NA,inf	NA,inf	NA,1.09951	0.000313497	0.000536061
3	chr4:152085989:T:G	152085989	NA,G	NA,T	NA,1	NA,inf	NA,inf	NA,0.877928	0.00031238	0.000535097
3	chr4:151050782:G:C	151050782	NA,C	NA,G	NA,1	NA,-inf	NA,inf	NA,1.0469	0.00031215	0.000528863
3	chr4:151722820:C:T	151722820	T,T	C,C	1,1	-inf,-inf	inf,inf	1.79946,1.64155	0.000312015	0.000563999
3	chr4:151346835:T:C	151346835	NA,C	NA,T	NA,1	NA,-inf	NA,inf	NA,0.799585	0.000312	0.000531161
3	chr4:151226289:G:A	151226289	A,A	G,G	1,1	inf,inf	inf,inf	1.94627,0.807646	0.000311726	0.000561002
3	chr4:152228892:G:A	152228892	A,NA	G,NA	1,NA	inf,NA	inf,NA	1.05627,NA	0.000311413	0.000530212
3	chr4:151688674:A:C	151688674	C,NA	A,NA	1,NA	-inf,NA	inf,NA	2.32795,NA	0.000311321	0.000550167
3	chr4:151898559:G:A	151898559	A,NA	G,NA	1,NA	inf,NA	inf,NA	0.799187,NA	0.000310455	0.000516192
3	chr4:151259321:T:G	151259321	NA,G	NA,T	NA,1	NA,inf	NA,inf	NA,1.02123	0.000309634	0.000529795
3	chr4:152037301:G:C	152037301	C,C	G,G	1,1	-inf,-inf	inf,inf	1.37676,1.09978	0.000309509	0.000541291
3	chr4:151234556:G:A	151234556	A,A	G,G	1,1	-inf,-inf	inf,inf	2.3387,0.550631	0.000308708	0.000538155
3	chr4:151389070:C:T	151389070	NA,T	NA,C	NA,1	NA,-inf	NA,inf	NA,1.17111	0.000308404	0.00052465
3	chr4:151224966:G:A	151224966	A,A	G,G	1,1	inf,inf	inf,inf	1.92249,0.827512	0.000308388	0.000554298
3	chr4:151528162:G:A	151528162	NA,A	NA,G	NA,1	NA,inf	NA,inf	NA,1.0874	0.000307812	0.000526334
3	chr4:151860893:T:G	151860893	NA,G	NA,T	NA,1	NA,inf	NA,inf	NA,0.994413	0.000305941	0.000522552
3	chr4:151998047:G:A	151998047	A,A	G,G	1,1	inf,inf	inf,inf	2.07014,0.282143	0.000305841	0.000543061
3	chr4:152115168:G:A	152115168	NA,A	NA,G	NA,1	NA,inf	NA,inf	NA,0.941268	0.000305694	0.000522794
3	chr4:151402145:C:T	151402145	NA,T	NA,C	NA,1	NA,inf	NA,inf	NA,1.08535	0.000305321	0.000522138
3	chr4:152300444:C:T	152300444	T,T	C,C	1,1	inf,-inf	inf,inf	2.0232,0.0770491	0.00030473	0.00048896
3	chr4:151625968:C:T	151625968	NA,T	NA,C	NA,1	NA,-inf	NA,inf	NA,0.781075	0.000304388	0.000518246
3	chr4:151426554:T:C	151426554	NA,C	NA,T	NA,1	NA,inf	NA,inf	NA,1.07931	0.000303877	0.000519619
3	chr4:152207686:A:C	152207686	NA,C	NA,A	NA,1	NA,-inf	NA,inf	NA,0.871582	0.000300883	0.000514432
3	chr4:152181500:T:C	152181500	C,C	T,T	1,1	-inf,inf	inf,inf	1.73426,0.0655979	0.000300689	0.000455117
3	chr4:152253765:G:C	152253765	C,C	G,G	1,1	inf,-inf	inf,inf	1.80436,0.305469	0.000300385	0.000481146
3	chr4:151359490:T:C	151359490	C,NA	T,NA	1,NA	inf,NA	inf,NA	1.25914,NA	0.000300124	0.00204602
3	chr4:151234606:A:T	151234606	T,T	A,A	1,1	-inf,-inf	inf,inf	2.33609,0.531879	0.000299292	0.000521775
3	chr4:152260815:G:A	152260815	A,A	G,G	1,1	inf,-inf	inf,inf	2.0653,0.0468841	0.000299088	0.000464338
3	chr4:151735405:T:C	151735405	NA,C	NA,T	NA,1	NA,inf	NA,inf	NA,1.15625	0.000298954	0.000510638
3	chr4:151906271:T:C	151906271	NA,C	NA,T	NA,1	NA,-inf	NA,inf	NA,0.767261	0.000298699	0.000510627
3	chr4:151726690:T:C	151726690	NA,C	NA,T	NA,1	NA,inf	NA,inf	NA,1.15521	0.000298593	0.000510021
3	chr4:151184594:TCTGCTAGGGCC:T	151184594	T,T	TCTGCTAGGGCC,TCTGCTAGGGCC	1,1	inf,inf	inf,inf	5.02031,0.883317	0.000297462	0.000470927
3	chr4:151409280:G:T	151409280	NA,T	NA,G	NA,1	NA,-inf	NA,inf	NA,1.07072	0.00029634	0.000506428
3	chr4:151875092:G:A	151875092	NA,A	NA,G	NA,1	NA,-inf	NA,inf	NA,0.7284	0.000295724	0.00050661
3	chr4:152273667:C:T	152273667	T,T	C,C	1,1	inf,-inf	inf,inf	1.48677,0.709653	0.000294901	0.000469341
3	chr4:151442175:A:G	151442175	NA,G	NA,A	NA,1	NA,inf	NA,inf	NA,1.05928	0.000294484	0.00050358
3	chr4:150744639:G:A	150744639	NA,A	NA,G	NA,1	NA,-inf	NA,inf	NA,0.821472	0.000294432	0.000502101
3	chr4:151728775:T:C	151728775	NA,C	NA,T	NA,1	NA,inf	NA,inf	NA,1.14521	0.000294408	0.00050288
3	chr4:152256004:A:G	152256004	G,NA	A,NA	1,NA	-inf,NA	inf,NA	0.888905,NA	0.000294175	0.000512642
3	chr4:151877704:A:G	151877704	NA,G	NA,A	NA,1	NA,-inf	NA,inf	NA,1.01905	0.000293754	0.000500512
3	chr4:152021163:A:T	152021163	NA,T	NA,A	NA,1	NA,inf	NA,inf	NA,0.977024	0.000293617	0.000501413
3	chr4:151013447:G:A	151013447	A,A	G,G	1,1	inf,inf	inf,inf	0.396669,0.940607	0.000293458	0.000628607
3	chr4:151233424:G:A	151233424	A,A	G,G	1,1	inf,inf	inf,inf	1.87975,0.803212	0.000292381	0.000525192
3	chr4:150746923:G:C	150746923	NA,C	NA,G	NA,1	NA,-inf	NA,inf	NA,1.003	0.000291419	0.000494071
3	chr4:152180134:G:C	152180134	C,C	G,G	1,1	-inf,inf	inf,inf	1.10323,1.06928	0.000290994	0.000446516
3	chr4:152255680:G:A	152255680	A,A	G,G	1,1	inf,-inf	inf,inf	1.83307,0.222289	0.000289888	0.000464087
3	chr4:151743673:T:C	151743673	NA,C	NA,T	NA,1	NA,inf	NA,inf	NA,1.13447	0.000289552	0.000494602
3	chr4:151913244:C:T	151913244	T,T	C,C	1,1	inf,inf	inf,inf	2.63229,0.094614	0.000289483	0.000429172
3	chr4:152092796:A:ACC	152092796	NA,ACC	NA,A	NA,1	NA,-inf	NA,inf	NA,1.01489	0.000289239	0.000495317
3	chr4:152141552:A:G	152141552	G,G	A,A	1,1	inf,inf	inf,inf	1.01716,1.34499	0.000288543	0.000495705
3	chr4:152168393:G:A	152168393	NA,A	NA,G	NA,1	NA,inf	NA,inf	NA,0.893432	0.00028803	0.000492867
3	chr4:151622967:G:A	151622967	A,NA	G,NA	1,NA	inf,NA	inf,NA	1.20575,NA	0.000287679	0.00233394
3	chr4:151365365:A:G	151365365	NA,G	NA,A	NA,1	NA,-inf	NA,inf	NA,0.75369	0.000287129	0.000488934
3	chr4:151746036:T:C	151746036	NA,C	NA,T	NA,1	NA,inf	NA,inf	NA,1.12749	0.000286584	0.00048954
3	chr4:151357912:G:A	151357912	NA,A	NA,G	NA,1	NA,-inf	NA,inf	NA,0.753414	0.000286365	0.000487638
3	chr4:151630509:G:A	151630509	NA,A	NA,G	NA,1	NA,inf	NA,inf	NA,1.01282	0.000285793	0.000488268
3	chr4:151727884:T:A	151727884	NA,A	NA,T	NA,1	NA,inf	NA,inf	NA,1.12519	0.000285625	0.000487904
3	chr4:151874737:C:T	151874737	NA,T	NA,C	NA,1	NA,-inf	NA,inf	NA,0.70782	0.000285312	0.000488799
3	chr4:152116323:C:T	152116323	NA,T	NA,C	NA,1	NA,inf	NA,inf	NA,0.89888	0.000285107	0.000487618
3	chr4:151869983:T:TA	151869983	NA,TA	NA,T	NA,1	NA,-inf	NA,inf	NA,0.705388	0.000284593	0.000487463
3	chr4:151899441:C:T	151899441	T,NA	C,NA	1,NA	inf,NA	inf,NA	0.75781,NA	0.000284199	0.000473011
3	chr4:151930285:G:A	151930285	A,A	G,G	1,1	inf,-inf	inf,inf	2.11724,0.0408125	0.000283908	0.000396613
3	chr4:151753240:A:C	151753240	NA,C	NA,A	NA,1	NA,inf	NA,inf	NA,1.1149	0.000281321	0.000480564
3	chr4:151746419:T:A	151746419	NA,A	NA,T	NA,1	NA,inf	NA,inf	NA,1.1149	0.000281321	0.000480564
3	chr4:151905666:T:C	151905666	C,NA	T,NA	1,NA	inf,NA	inf,NA	0.752744,NA	0.000280653	0.000467143
3	chr4:151909674:G:A	151909674	A,A	G,G	1,1	inf,inf	inf,inf	2.14345,0.0985922	0.000280154	0.000392734
3	chr4:151712693:C:G	151712693	NA,G	NA,C	NA,1	NA,inf	NA,inf	NA,0.992624	0.000279955	0.000478326
3	chr4:151697832:G:A	151697832	NA,A	NA,G	NA,1	NA,inf	NA,inf	NA,0.995233	0.000279834	0.000478094
3	chr4:152102821:G:A	152102821	NA,A	NA,G	NA,1	NA,inf	NA,inf	NA,0.976146	0.00027931	0.000475224
3	chr4:152039676:A:T	152039676	T,T	A,A	1,1	inf,inf	inf,inf	0.0690157,1.94187	0.000279084	0.000476213
3	chr4:152113846:G:GAT	152113846	NA,GAT	NA,G	NA,1	NA,inf	NA,inf	NA,0.884097	0.000279002	0.000477186
3	chr4:151270820:C:T	151270820	T,NA	C,NA	1,NA	-inf,NA	inf,NA	0.593894,NA	0.000278759	0.000485748
3	chr4:151333366:C:G	151333366	NA,G	NA,C	NA,1	NA,-inf	NA,inf	NA,0.994671	0.000278553	0.000475979
3	chr4:151892574:C:T	151892574	T,NA	C,NA	1,NA	inf,NA	inf,NA	0.747022,NA	0.000278087	0.000462841
3	chr4:152256810:G:A	152256810	A,NA	G,NA	1,NA	inf,NA	inf,NA	1.15264,NA	0.000277784	0.000454152
3	chr4:150991436:T:C	150991436	NA,C	NA,T	NA,1	NA,-inf	NA,inf	NA,0.833084	0.000277772	0.000475166
3	chr4:151068736:G:A	151068736	NA,A	NA,G	NA,1	NA,-inf	NA,inf	NA,0.949265	0.000277234	0.000473689
3	chr4:151970096:C:T	151970096	NA,T	NA,C	NA,1	NA,-inf	NA,inf	NA,0.899553	0.000276313	0.000470099
3	chr4:151802569:G:T	151802569	T,T	G,G	1,1	-inf,-inf	inf,inf	2.34982,1.94012	0.000276091	0.000481574
3	chr4:150944376:C:T	150944376	T,NA	C,NA	1,NA	-inf,NA	inf,NA	1.78232,NA	0.000274363	0.000477345
3	chr4:151690375:C:T	151690375	T,NA	C,NA	1,NA	inf,NA	inf,NA	1.64876,NA	0.000274329	0.000586621
3	chr4:152252439:C:T	152252439	T,T	C,C	1,1	inf,-inf	inf,inf	1.76912,0.286223	0.000273932	0.000439129
3	chr4:151885481:T:C	151885481	NA,C	NA,T	NA,1	NA,-inf	NA,inf	NA,0.740828	0.000272573	0.000466862
3	chr4:151752034:T:C	151752034	NA,C	NA,T	NA,1	NA,-inf	NA,inf	NA,0.8371	0.000272555	0.000464625
3	chr4:151417023:G:A	151417023	NA,A	NA,G	NA,1	NA,-inf	NA,inf	NA,1.0141	0.000271687	0.000464348
3	chr4:151665972:G:A	151665972	NA,A	NA,G	NA,1	NA,inf	NA,inf	NA,0.867813	0.000271302	0.000464839
3	chr4:151873899:T:C	151873899	NA,C	NA,T	NA,1	NA,-inf	NA,inf	NA,0.677753	0.000270965	0.000464148
3	chr4:151867295:G:A	151867295	NA,A	NA,G	NA,1	NA,-inf	NA,inf	NA,0.677753	0.000270965	0.000464148
3	chr4:151739663:C:G	151739663	NA,G	NA,C	NA,1	NA,inf	NA,inf	NA,1.08841	0.000270601	0.000462273
3	chr4:151119661:CT:C	151119661	NA,C	NA,CT	NA,1	NA,-inf	NA,inf	NA,0.957668	0.00027059	0.000458773
3	chr4:151725396:T:A	151725396	A,A	T,T	1,1	-inf,-inf	inf,inf	1.71062,1.53473	0.000269622	0.000490477
3	chr4:151750072:A:G	151750072	NA,G	NA,A	NA,1	NA,inf	NA,inf	NA,1.08461	0.000269103	0.000459722
3	chr4:152295357:G:T	152295357	T,T	G,G	1,1	-inf,inf	inf,inf	0.963895,1.08966	0.000268789	0.000439326
3	chr4:152110712:C:A	152110712	NA,A	NA,C	NA,1	NA,-inf	NA,inf	NA,0.938988	0.000268706	0.000459026
3	chr4:150844184:G:A	150844184	A,NA	G,NA	1,NA	-inf,NA	inf,NA	1.55159,NA	0.000268472	0.000436071
3	chr4:151970198:C:T	151970198	NA,T	NA,C	NA,1	NA,-inf	NA,inf	NA,0.934248	0.000267562	0.000456509
3	chr4:150914842:G:A	150914842	NA,A	NA,G	NA,1	NA,-inf	NA,inf	NA,0.757359	0.000267495	0.000456231
3	chr4:152144728:A:G	152144728	NA,G	NA,A	NA,1	NA,inf	NA,inf	NA,0.768248	0.000267482	0.000456962
3	chr4:151986540:C:T	151986540	NA,T	NA,C	NA,1	NA,-inf	NA,inf	NA,0.956429	0.000267402	0.000455958
3	chr4:150956952:A:T	150956952	T,NA	A,NA	1,NA	-inf,NA	inf,NA	1.73586,NA	0.000267336	0.0004653
3	chr4:151413052:G:A	151413052	NA,A	NA,G	NA,1	NA,-inf	NA,inf	NA,1.00139	0.000266521	0.00045553
3	chr4:151863628:C:T	151863628	NA,T	NA,C	NA,1	NA,inf	NA,inf	NA,0.934184	0.000265582	0.000453577
3	chr4:151331730:C:G	151331730	NA,G	NA,C	NA,1	NA,inf	NA,inf	NA,0.75909	0.000265541	0.000450549
3	chr4:151376226:C:T	151376226	NA,T	NA,C	NA,1	NA,-inf	NA,inf	NA,0.705933	0.000265284	0.000451833
3	chr4:152051868:A:G	152051868	G,G	A,A	1,1	inf,inf	inf,inf	0.484548,1.75533	0.000264751	0.000451395
3	chr4:152207888:A:G	152207888	NA,G	NA,A	NA,1	NA,-inf	NA,inf	NA,0.84454	0.000264636	0.000452933
3	chr4:151620938:C:G	151620938	NA,G	NA,C	NA,1	NA,-inf	NA,inf	NA,0.70467	0.000264523	0.000450555
3	chr4:151627566:C:T	151627566	NA,T	NA,C	NA,1	NA,-inf	NA,inf	NA,0.704684	0.000264516	0.000450544
3	chr4:152001998:A:G	152001998	NA,G	NA,A	NA,1	NA,inf	NA,inf	NA,0.804257	0.000264499	0.000453355
3	chr4:151068141:T:C	151068141	NA,C	NA,T	NA,1	NA,-inf	NA,inf	NA,0.809031	0.000264282	0.000451176
3	chr4:151931416:C:T	151931416	T,T	C,C	1,1	inf,-inf	inf,inf	2.07581,0.0979789	0.000264209	0.000367909
3	chr4:151511847:T:C	151511847	NA,C	NA,T	NA,1	NA,-inf	NA,inf	NA,0.95932	0.00026353	0.000450181
3	chr4:151359463:A:T	151359463	NA,T	NA,A	NA,1	NA,-inf	NA,inf	NA,0.704633	0.000263525	0.000448861
3	chr4:151995662:A:G	151995662	G,G	A,A	1,1	inf,inf	inf,inf	1.54103,0.832231	0.000262742	0.00046932
3	chr4:150827665:T:C	150827665	NA,C	NA,T	NA,1	NA,-inf	NA,inf	NA,0.904695	0.000262629	0.000446246
3	chr4:151219074:C:A	151219074	A,A	C,C	1,1	inf,inf	inf,inf	5.42094,0.627488	0.000262494	0.000421673
3	chr4:151696516:A:C	151696516	NA,C	NA,A	NA,1	NA,-inf	NA,inf	NA,0.721379	0.000261706	0.000445947
3	chr4:152237674:C:A	152237674	A,NA	C,NA	1,NA	-inf,NA	inf,NA	1.13553,NA	0.000261688	0.000421055
3	chr4:151805854:C:G	151805854	G,G	C,C	1,1	inf,-inf	inf,inf	0.321078,1.02845	0.000261687	0.000522545
3	chr4:151974189:T:A	151974189	NA,A	NA,T	NA,1	NA,-inf	NA,inf	NA,0.72115	0.000260951	0.000446791
3	chr4:150764731:C:G	150764731	NA,G	NA,C	NA,1	NA,-inf	NA,inf	NA,0.745908	0.000260629	0.000444599
3	chr4:151694865:A:C	151694865	NA,C	NA,A	NA,1	NA,inf	NA,inf	NA,0.797022	0.000260489	0.0004454
3	chr4:151693084:C:T	151693084	NA,T	NA,C	NA,1	NA,inf	NA,inf	NA,0.796676	0.000260346	0.000445156
3	chr4:152098945:G:A	152098945	A,A	G,G	1,1	inf,inf	inf,inf	1.18936,1.2366	0.000260301	0.000445714
3	chr4:151592425:C:T	151592425	T,T	C,C	1,1	-inf,-inf	inf,inf	0.0486972,1.77807	0.000260292	0.000443812
3	chr4:152084647:G:A	152084647	NA,A	NA,G	NA,1	NA,-inf	NA,inf	NA,0.850279	0.000260011	0.000443805
3	chr4:151426762:G:C	151426762	NA,C	NA,G	NA,1	NA,-inf	NA,inf	NA,0.692812	0.0002597	0.000442392
3	chr4:152188577:C:T	152188577	T,NA	C,NA	1,NA	inf,NA	inf,NA	0.743696,NA	0.000259225	0.000432967
3	chr4:151860519:C:G	151860519	NA,G	NA,C	NA,1	NA,-inf	NA,inf	NA,0.847514	0.000258034	0.000442115
3	chr4:151882717:C:T	151882717	T,T	C,C	1,1	-inf,inf	inf,inf	2.22001,0.0824894	0.000257649	0.000449842
3	chr4:150744162:T:C	150744162	C,NA	T,NA	1,NA	-inf,NA	inf,NA	1.51685,NA	0.000257564	0.000418826
3	chr4:151726679:A:G	151726679	NA,G	NA,A	NA,1	NA,inf	NA,inf	NA,1.05741	0.000257351	0.000439644
3	chr4:151032730:C:T	151032730	T,NA	C,NA	1,NA	inf,NA	inf,NA	3.62395,NA	0.000257163	0.000418227
3	chr4:151066075:T:C	151066075	NA,C	NA,T	NA,1	NA,-inf	NA,inf	NA,0.801996	0.000257118	0.000439002
3	chr4:152257553:C:G	152257553	G,G	C,C	1,1	inf,inf	inf,inf	1.89357,0.232203	0.000257055	0.000402107
3	chr4:151984156:G:A	151984156	NA,A	NA,G	NA,1	NA,-inf	NA,inf	NA,0.905622	0.00025586	0.000436574
3	chr4:151644126:TAATGACCAAAATA:GAATGACCAAAATA	151644126	NA,GAATGACCAAAATA	NA,TAATGACCAAAATA	NA,1	NA,-inf	NA,inf	NA,0.682622	0.000254981	0.000434351
3	chr4:150813214:C:T	150813214	NA,T	NA,C	NA,1	NA,-inf	NA,inf	NA,0.7323	0.000254978	0.00043497
3	chr4:151955114:C:T	151955114	NA,T	NA,C	NA,1	NA,-inf	NA,inf	NA,0.84847	0.00025484	0.000433659
3	chr4:151669185:G:T	151669185	T,T	G,G	1,1	-inf,-inf	inf,inf	1.56247,2.47876	0.000254681	0.000431338
3	chr4:151384780:G:A	151384780	NA,A	NA,G	NA,1	NA,-inf	NA,inf	NA,0.683635	0.000253747	0.000432223
3	chr4:151923023:T:G	151923023	G,NA	T,NA	1,NA	inf,NA	inf,NA	0.699143,NA	0.000252684	0.000421
3	chr4:151309836:A:G	151309836	G,G	A,A	1,1	-inf,inf	inf,inf	0.756936,1.36746	0.000252591	0.000440442
3	chr4:152208447:T:C	152208447	C,NA	T,NA	1,NA	inf,NA	inf,NA	0.944663,NA	0.000252531	0.000430147
3	chr4:152282700:C:T	152282700	T,T	C,C	1,1	inf,-inf	inf,inf	1.34053,1.15514	0.00025225	0.000399302
3	chr4:152294659:C:T	152294659	T,T	C,C	1,1	-inf,inf	inf,inf	0.941782,1.22493	0.000251783	0.000408467
3	chr4:151737121:G:T	151737121	NA,T	NA,G	NA,1	NA,inf	NA,inf	NA,0.922612	0.000251765	0.000430223
3	chr4:151797990:T:C	151797990	NA,C	NA,T	NA,1	NA,-inf	NA,inf	NA,0.669236	0.000251475	0.00042853
3	chr4:152043242:C:T	152043242	T,T	C,C	1,1	-inf,-inf	inf,inf	1.25473,1.16394	0.000251134	0.000442848
3	chr4:152008710:T:C	152008710	NA,C	NA,T	NA,1	NA,-inf	NA,inf	NA,0.759408	0.000250922	0.000428523
3	chr4:152293754:A:G	152293754	G,G	A,A	1,1	inf,inf	inf,inf	1.74411,0.0189286	0.00025039	0.000400266
3	chr4:151648412:G:A	151648412	NA,A	NA,G	NA,1	NA,-inf	NA,inf	NA,1.00715	0.000250361	0.000427206
3	chr4:152058098:T:C	152058098	C,C	T,T	1,1	-inf,-inf	inf,inf	1.23151,1.08008	0.000250327	0.000434449
3	chr4:151468736:C:T	151468736	NA,T	NA,C	NA,1	NA,-inf	NA,inf	NA,0.672521	0.000250109	0.000426103
3	chr4:151554454:A:G	151554454	NA,G	NA,A	NA,1	NA,-inf	NA,inf	NA,0.959985	0.00025008	0.000427402
3	chr4:152001304:A:G	152001304	G,G	A,A	1,1	inf,inf	inf,inf	1.9181,0.332382	0.00025002	0.000442955
3	chr4:151855378:G:GA	151855378	GA,NA	G,NA	1,NA	inf,NA	inf,NA	1.41527,NA	0.000249847	0.000420995
3	chr4:150706684:A:ATT	150706684	NA,ATT	NA,A	NA,1	NA,inf	NA,inf	NA,0.880471	0.000249808	0.0004276
3	chr4:150925531:C:T	150925531	T,NA	C,NA	1,NA	-inf,NA	inf,NA	1.03426,NA	0.00024943	0.000431049
3	chr4:150787043:C:A	150787043	A,NA	C,NA	1,NA	-inf,NA	inf,NA	1.88299,NA	0.000249032	0.000433588
3	chr4:151822174:A:G	151822174	NA,G	NA,A	NA,1	NA,-inf	NA,inf	NA,0.841548	0.000248541	0.000424812
3	chr4:151750418:GCTATGTGACAATCCTTC:G	151750418	NA,G	NA,GCTATGTGACAATCCTTC	NA,1	NA,inf	NA,inf	NA,1.03266	0.000248408	0.000424392
3	chr4:151741795:G:T	151741795	NA,T	NA,G	NA,1	NA,inf	NA,inf	NA,1.03065	0.000247684	0.000423157
3	chr4:151859170:T:C	151859170	C,NA	T,NA	1,NA	inf,NA	inf,NA	0.568769,NA	0.000247455	0.000417598
3	chr4:151911751:G:A	151911751	A,A	G,G	1,1	inf,-inf	inf,inf	2.09234,0.0897978	0.000247357	0.000347409
3	chr4:150702678:T:G	150702678	NA,G	NA,T	NA,1	NA,-inf	NA,inf	NA,0.692549	0.000246357	0.000421732
3	chr4:152282504:A:G	152282504	G,G	A,A	1,1	inf,-inf	inf,inf	1.33303,1.1464	0.000246286	0.000389885
3	chr4:151386449:G:A	151386449	NA,A	NA,G	NA,1	NA,-inf	NA,inf	NA,0.664612	0.000246103	0.000419261
3	chr4:152203994:T:C	152203994	NA,C	NA,T	NA,1	NA,inf	NA,inf	NA,0.809634	0.000245817	0.000420794
3	chr4:151174566:C:T	151174566	NA,T	NA,C	NA,1	NA,-inf	NA,inf	NA,0.697486	0.00024545	0.000418594
3	chr4:152068835:T:C	152068835	C,NA	T,NA	1,NA	-inf,NA	inf,NA	1.11309,NA	0.000245239	0.000427631
3	chr4:151386833:AG:A	151386833	NA,A	NA,AG	NA,1	NA,-inf	NA,inf	NA,0.662333	0.000245134	0.000417615
3	chr4:151309391:G:A	151309391	A,A	G,G	1,1	-inf,inf	inf,inf	0.814614,1.21731	0.000244732	0.000427718
3	chr4:151734654:G:C	151734654	NA,C	NA,G	NA,1	NA,inf	NA,inf	NA,1.02136	0.000244431	0.000417608
3	chr4:151732977:G:A	151732977	NA,A	NA,G	NA,1	NA,inf	NA,inf	NA,1.02133	0.000244381	0.000417523
3	chr4:151845423:A:T	151845423	T,NA	A,NA	1,NA	-inf,NA	inf,NA	0.5028,NA	0.000244138	0.000429761
3	chr4:152124154:C:T	152124154	NA,T	NA,C	NA,1	NA,-inf	NA,inf	NA,0.795236	0.000243666	0.000416071
3	chr4:152147857:G:T	152147857	T,T	G,G	1,1	inf,inf	inf,inf	1.04515,1.24434	0.000243239	0.000418339
3	chr4:151782979:T:C	151782979	NA,C	NA,T	NA,1	NA,inf	NA,inf	NA,1.01936	0.000243186	0.000415605
3	chr4:152179540:T:C	152179540	C,C	T,T	1,1	-inf,inf	inf,inf	0.977446,1.06862	0.000243063	0.000376382
3	chr4:151087010:A:C	151087010	NA,C	NA,A	NA,1	NA,-inf	NA,inf	NA,0.758378	0.000243041	0.000414975
3	chr4:151234081:G:C	151234081	NA,C	NA,G	NA,1	NA,-inf	NA,inf	NA,0.731726	0.000242618	0.000414146
3	chr4:150990952:C:T	150990952	NA,T	NA,C	NA,1	NA,inf	NA,inf	NA,0.886539	0.000242575	0.000414918
3	chr4:151755269:T:C	151755269	NA,C	NA,T	NA,1	NA,inf	NA,inf	NA,1.01599	0.000242567	0.000414428
3	chr4:151564256:C:T	151564256	NA,T	NA,C	NA,1	NA,-inf	NA,inf	NA,0.651098	0.000242152	0.000412578
3	chr4:151188400:T:G	151188400	G,G	T,T	1,1	inf,inf	inf,inf	4.83286,0.865904	0.000242024	0.000383129
3	chr4:151091285:G:A	151091285	NA,A	NA,G	NA,1	NA,-inf	NA,inf	NA,0.755393	0.000241862	0.000412965
3	chr4:151553845:A:C	151553845	NA,C	NA,A	NA,1	NA,-inf	NA,inf	NA,0.937203	0.000241734	0.000413161
3	chr4:151509076:A:G	151509076	NA,G	NA,A	NA,1	NA,inf	NA,inf	NA,0.922325	0.000241699	0.000413383
3	chr4:150853310:T:G	150853310	NA,G	NA,T	NA,1	NA,-inf	NA,inf	NA,0.646135	0.000241545	0.000412849
3	chr4:150939879:A:G	150939879	NA,G	NA,A	NA,1	NA,-inf	NA,inf	NA,0.699427	0.000241543	0.000412072
3	chr4:151363406:C:T	151363406	NA,T	NA,C	NA,1	NA,inf	NA,inf	NA,0.913774	0.000240779	0.000411879
3	chr4:150768058:T:C	150768058	NA,C	NA,T	NA,1	NA,-inf	NA,inf	NA,0.796489	0.000240715	0.000412728
3	chr4:151543895:G:T	151543895	NA,T	NA,G	NA,1	NA,-inf	NA,inf	NA,0.932106	0.000239927	0.000410078
3	chr4:151415550:A:G	151415550	NA,G	NA,A	NA,1	NA,-inf	NA,inf	NA,0.648245	0.000239844	0.000408637
3	chr4:151936855:C:T	151936855	NA,T	NA,C	NA,1	NA,-inf	NA,inf	NA,0.760338	0.000239841	0.000410913
3	chr4:151873788:T:C	151873788	NA,C	NA,T	NA,1	NA,-inf	NA,inf	NA,0.612624	0.000239665	0.000410587
3	chr4:150780181:A:G	150780181	NA,G	NA,A	NA,1	NA,-inf	NA,inf	NA,0.806575	0.000239482	0.00040991
3	chr4:150905682:T:C	150905682	NA,C	NA,T	NA,1	NA,inf	NA,inf	NA,0.876865	0.000238958	0.000408741
3	chr4:151614288:A:G	151614288	NA,G	NA,A	NA,1	NA,-inf	NA,inf	NA,0.928909	0.000238884	0.000408293
3	chr4:151091875:C:T	151091875	NA,T	NA,C	NA,1	NA,-inf	NA,inf	NA,0.747543	0.000238805	0.000407756
3	chr4:152218810:A:G	152218810	G,G	A,A	1,1	-inf,inf	inf,inf	1.2821,0.849145	0.000238802	0.000344314
3	chr4:151967479:A:C	151967479	NA,C	NA,A	NA,1	NA,-inf	NA,inf	NA,0.863497	0.000238566	0.000407129
3	chr4:151906725:G:A	151906725	NA,A	NA,G	NA,1	NA,-inf	NA,inf	NA,0.794601	0.000238506	0.000408176
3	chr4:150914500:T:C	150914500	C,C	T,T	1,1	inf,inf	inf,inf	2.1214,1.17614	0.000238344	0.000384706
3	chr4:152002438:A:G	152002438	G,G	A,A	1,1	inf,inf	inf,inf	1.89641,0.321027	0.000237969	0.000421548
3	chr4:150771027:C:T	150771027	NA,T	NA,C	NA,1	NA,-inf	NA,inf	NA,0.840241	0.00023787	0.000406523
3	chr4:150931324:A:G	150931324	NA,G	NA,A	NA,1	NA,inf	NA,inf	NA,0.873841	0.000237852	0.000406849
3	chr4:151146315:A:T	151146315	NA,T	NA,A	NA,1	NA,-inf	NA,inf	NA,0.872047	0.000237755	0.000403629
3	chr4:152159977:G:A	152159977	NA,A	NA,G	NA,1	NA,inf	NA,inf	NA,0.812128	0.000237607	0.000407804
3	chr4:151092939:T:C	151092939	NA,C	NA,T	NA,1	NA,-inf	NA,inf	NA,0.743934	0.000237408	0.000405375
3	chr4:151696121:A:G	151696121	NA,G	NA,A	NA,1	NA,-inf	NA,inf	NA,0.672933	0.000237334	0.000404409
3	chr4:151845657:A:C	151845657	NA,C	NA,A	NA,1	NA,inf	NA,inf	NA,0.973431	0.000237307	0.000404706
3	chr4:151678316:C:G	151678316	NA,G	NA,C	NA,1	NA,-inf	NA,inf	NA,0.770947	0.000237113	0.000405237
3	chr4:152140248:A:T	152140248	NA,T	NA,A	NA,1	NA,inf	NA,inf	NA,0.696758	0.000237062	0.000405077
3	chr4:151767826:T:C	151767826	C,NA	T,NA	1,NA	-inf,NA	inf,NA	1.63093,NA	0.000237038	0.000411505
3	chr4:150706678:AAG:A	150706678	NA,A	NA,AAG	NA,1	NA,inf	NA,inf	NA,0.845078	0.000236614	0.000405028
3	chr4:151958644:G:A	151958644	A,NA	G,NA	1,NA	inf,NA	inf,NA	0.699111,NA	0.00023646	0.000393863
3	chr4:151633710:G:A	151633710	A,NA	G,NA	1,NA	-inf,NA	inf,NA	1.68081,NA	0.000236222	0.000410702
3	chr4:151528593:T:C	151528593	NA,C	NA,T	NA,1	NA,-inf	NA,inf	NA,0.617728	0.000235009	0.000401969
3	chr4:151248145:TTA:T	151248145	NA,T	NA,TTA	NA,1	NA,-inf	NA,inf	NA,0.880935	0.000234691	0.000398233
3	chr4:152063163:G:A	152063163	NA,A	NA,G	NA,1	NA,inf	NA,inf	NA,0.835498	0.000234678	0.000400396
3	chr4:150842363:G:A	150842363	A,NA	G,NA	1,NA	-inf,NA	inf,NA	0.839742,NA	0.000234656	0.000407458
3	chr4:151947837:G:C	151947837	NA,C	NA,G	NA,1	NA,-inf	NA,inf	NA,0.881101	0.000234575	0.000400112
3	chr4:152015272:G:C	152015272	NA,C	NA,G	NA,1	NA,inf	NA,inf	NA,0.820076	0.000234171	0.0004008
3	chr4:151393255:A:T	151393255	NA,T	NA,A	NA,1	NA,-inf	NA,inf	NA,0.664951	0.000232817	0.000398353
3	chr4:150826280:C:T	150826280	T,NA	C,NA	1,NA	-inf,NA	inf,NA	1.83037,NA	0.000232434	0.000404576
3	chr4:150912197:A:T	150912197	NA,T	NA,A	NA,1	NA,inf	NA,inf	NA,0.770825	0.000232331	0.000393866
3	chr4:151245092:C:T	151245092	T,T	C,C	1,1	inf,inf	inf,inf	6.31108,0.154634	0.000232294	0.000440054
3	chr4:151194128:C:T	151194128	T,NA	C,NA	1,NA	-inf,NA	inf,NA	1.04603,NA	0.000232077	0.000407213
3	chr4:151120133:T:C	151120133	NA,C	NA,T	NA,1	NA,-inf	NA,inf	NA,0.728028	0.000231874	0.000395962
3	chr4:151234141:C:T	151234141	NA,T	NA,C	NA,1	NA,-inf	NA,inf	NA,0.696246	0.000231589	0.000395305
3	chr4:152154901:A:G	152154901	NA,G	NA,A	NA,1	NA,inf	NA,inf	NA,0.673922	0.000230918	0.000394847
3	chr4:151467253:G:A	151467253	NA,A	NA,G	NA,1	NA,-inf	NA,inf	NA,0.860758	0.000230656	0.000394168
3	chr4:151102346:AATTGGGT:A	151102346	NA,A	NA,AATTGGGT	NA,1	NA,-inf	NA,inf	NA,0.723991	0.000229977	0.000392728
3	chr4:150879607:C:T	150879607	NA,T	NA,C	NA,1	NA,-inf	NA,inf	NA,0.825498	0.000229513	0.000392307
3	chr4:151536360:A:G	151536360	NA,G	NA,A	NA,1	NA,-inf	NA,inf	NA,0.984167	0.000229321	0.000391599
3	chr4:151020082:A:G	151020082	NA,G	NA,A	NA,1	NA,inf	NA,inf	NA,0.761952	0.000228996	0.000388212
3	chr4:151917623:A:G	151917623	G,NA	A,NA	1,NA	inf,NA	inf,NA	0.657118,NA	0.000228911	0.000381758
3	chr4:152247266:A:G	152247266	NA,G	NA,A	NA,1	NA,-inf	NA,inf	NA,0.739652	0.000228657	0.000391626
3	chr4:151238526:T:C	151238526	NA,C	NA,T	NA,1	NA,-inf	NA,inf	NA,0.691646	0.000228595	0.000390239
3	chr4:151322002:G:A	151322002	A,NA	G,NA	1,NA	-inf,NA	inf,NA	1.67337,NA	0.000228458	0.000395327
3	chr4:150995203:C:T	150995203	NA,T	NA,C	NA,1	NA,-inf	NA,inf	NA,0.847403	0.000228264	0.000387537
3	chr4:151330276:C:CTA	151330276	CTA,CTA	C,C	1,1	-inf,inf	inf,inf	1.19921,1.80473	0.000228152	0.000422885
3	chr4:152177048:C:T	152177048	T,T	C,C	1,1	inf,inf	inf,inf	0.670561,1.4485	0.000227944	0.000377156
3	chr4:151272235:T:C	151272235	NA,C	NA,T	NA,1	NA,-inf	NA,inf	NA,0.638457	0.000227803	0.00038856
3	chr4:151105070:T:C	151105070	NA,C	NA,T	NA,1	NA,-inf	NA,inf	NA,0.717994	0.000227713	0.000388863
3	chr4:151087312:G:A	151087312	NA,A	NA,G	NA,1	NA,-inf	NA,inf	NA,0.715931	0.000227328	0.000388224
3	chr4:151865316:G:T	151865316	T,T	G,G	1,1	-inf,inf	inf,inf	2.13544,0.125428	0.000227099	0.000396237
3	chr4:151102795:C:T	151102795	NA,T	NA,C	NA,1	NA,-inf	NA,inf	NA,0.846021	0.000226798	0.000385234
3	chr4:151378065:A:C	151378065	NA,C	NA,A	NA,1	NA,-inf	NA,inf	NA,0.890928	0.000226673	0.00038748
3	chr4:151538902:T:G	151538902	NA,G	NA,T	NA,1	NA,-inf	NA,inf	NA,0.617755	0.000226414	0.000385877
3	chr4:152097474:A:AGG	152097474	NA,AGG	NA,A	NA,1	NA,inf	NA,inf	NA,0.672409	0.000226078	0.000387891
3	chr4:150987139:A:G	150987139	G,NA	A,NA	1,NA	inf,NA	inf,NA	0.549397,NA	0.000225905	0.000382785
3	chr4:151113283:A:G	151113283	NA,G	NA,A	NA,1	NA,-inf	NA,inf	NA,0.728083	0.000225754	0.000385622
3	chr4:151583227:A:G	151583227	G,G	A,A	1,1	-inf,inf	inf,inf	1.26013,0.771597	0.000225528	0.000403751
3	chr4:150754799:T:C	150754799	C,NA	T,NA	1,NA	-inf,NA	inf,NA	0.559827,NA	0.000225375	0.00039243
3	chr4:152082763:T:C	152082763	NA,C	NA,T	NA,1	NA,-inf	NA,inf	NA,0.710261	0.000225309	0.000385788
3	chr4:151853291:T:A	151853291	A,NA	T,NA	1,NA	inf,NA	inf,NA	1.11681,NA	0.000225306	0.000376628
3	chr4:152263420:G:A	152263420	A,A	G,G	1,1	-inf,inf	inf,inf	0.990496,1.10524	0.000225228	0.000364043
3	chr4:152092331:C:T	152092331	NA,T	NA,C	NA,1	NA,-inf	NA,inf	NA,0.710648	0.000224751	0.000384239
3	chr4:150734183:A:G	150734183	G,NA	A,NA	1,NA	-inf,NA	inf,NA	0.561613,NA	0.00022475	0.000391249
3	chr4:151194131:T:C	151194131	C,NA	T,NA	1,NA	inf,NA	inf,NA	1.2715,NA	0.000224678	0.000402094
3	chr4:151772041:C:T	151772041	NA,T	NA,C	NA,1	NA,inf	NA,inf	NA,0.971211	0.000224673	0.000383991
3	chr4:151777138:C:T	151777138	NA,T	NA,C	NA,1	NA,inf	NA,inf	NA,0.963539	0.000224629	0.000383936
3	chr4:151285133:T:C	151285133	NA,C	NA,T	NA,1	NA,inf	NA,inf	NA,0.594804	0.000224562	0.000384211
3	chr4:151781917:T:A	151781917	NA,A	NA,T	NA,1	NA,inf	NA,inf	NA,0.962614	0.000224528	0.000383762
3	chr4:151550782:T:G	151550782	NA,G	NA,T	NA,1	NA,inf	NA,inf	NA,0.620527	0.000224188	0.000383742
3	chr4:151918388:A:G	151918388	G,NA	A,NA	1,NA	inf,NA	inf,NA	0.646755,NA	0.000223815	0.000373347
3	chr4:151870687:C:T	151870687	NA,T	NA,C	NA,1	NA,inf	NA,inf	NA,0.743334	0.000223814	0.000383717
3	chr4:151777835:C:T	151777835	NA,T	NA,C	NA,1	NA,inf	NA,inf	NA,0.960815	0.000223788	0.000382501
3	chr4:151185242:T:C	151185242	NA,C	NA,T	NA,1	NA,inf	NA,inf	NA,0.752921	0.000223776	0.000382292
3	chr4:151323917:A:G	151323917	G,G	A,A	1,1	-inf,-inf	inf,inf	2.6527,1.36622	0.000223709	0.000399114
3	chr4:152069892:C:G	152069892	NA,G	NA,C	NA,1	NA,inf	NA,inf	NA,0.796051	0.000223521	0.00038182
3	chr4:150851258:A:G	150851258	G,G	A,A	1,1	inf,inf	inf,inf	2.35214,1.2147	0.000223506	0.000362843
3	chr4:151082478:G:C	151082478	NA,C	NA,G	NA,1	NA,-inf	NA,inf	NA,0.649311	0.000223058	0.000380581
3	chr4:151928324:C:T	151928324	NA,T	NA,C	NA,1	NA,inf	NA,inf	NA,0.811644	0.000222947	0.000381034
3	chr4:151862313:C:A	151862313	NA,A	NA,C	NA,1	NA,inf	NA,inf	NA,0.818248	0.000222932	0.000380872
3	chr4:152103754:C:A	152103754	NA,A	NA,C	NA,1	NA,-inf	NA,inf	NA,0.759397	0.000222729	0.000380828
3	chr4:151862224:A:G	151862224	G,G	A,A	1,1	inf,inf	inf,inf	0.781427,0.916802	0.000221781	0.000364156
3	chr4:151325697:G:C	151325697	C,C	G,G	1,1	-inf,inf	inf,inf	1.17186,1.8699	0.000221753	0.000411898
3	chr4:151581601:A:G	151581601	NA,G	NA,A	NA,1	NA,-inf	NA,inf	NA,0.60008	0.000221682	0.000377807
3	chr4:151287519:C:T	151287519	NA,T	NA,C	NA,1	NA,inf	NA,inf	NA,0.866829	0.000221676	0.000379269
3	chr4:151636191:A:G	151636191	NA,G	NA,A	NA,1	NA,inf	NA,inf	NA,0.896375	0.000221001	0.000378306
3	chr4:151128638:ACTTT:A	151128638	NA,A	NA,ACTTT	NA,1	NA,-inf	NA,inf	NA,0.71321	0.000220987	0.000377495
3	chr4:151770895:A:C	151770895	NA,C	NA,A	NA,1	NA,inf	NA,inf	NA,0.959383	0.000220977	0.000377681
3	chr4:151296544:T:C	151296544	NA,C	NA,T	NA,1	NA,inf	NA,inf	NA,0.584516	0.000220666	0.000377549
3	chr4:151091695:C:T	151091695	NA,T	NA,C	NA,1	NA,-inf	NA,inf	NA,0.697184	0.000220338	0.000376287
3	chr4:150742230:C:T	150742230	NA,T	NA,C	NA,1	NA,inf	NA,inf	NA,0.858671	0.000220245	0.000376852
3	chr4:151232773:C:T	151232773	NA,T	NA,C	NA,1	NA,-inf	NA,inf	NA,0.665306	0.000220194	0.000375898
3	chr4:152003977:A:C	152003977	C,C	A,A	1,1	inf,inf	inf,inf	1.91992,0.212813	0.000220142	0.000390183
3	chr4:151771227:A:G	151771227	NA,G	NA,A	NA,1	NA,inf	NA,inf	NA,0.956063	0.000219964	0.000375953
3	chr4:151011368:C:T	151011368	NA,T	NA,C	NA,1	NA,-inf	NA,inf	NA,0.766884	0.000219857	0.000375753
3	chr4:152290790:C:T	152290790	T,T	C,C	1,1	-inf,inf	inf,inf	0.998823,1.09277	0.000219851	0.000356524
3	chr4:151954881:C:T	151954881	T,T	C,C	1,1	inf,inf	inf,inf	0.392121,1.62492	0.000219837	0.000383053
3	chr4:151296583:T:C	151296583	NA,C	NA,T	NA,1	NA,inf	NA,inf	NA,0.803718	0.000219692	0.000375726
3	chr4:152266139:A:C	152266139	C,C	A,A	1,1	-inf,inf	inf,inf	1.7238,0.121807	0.000219674	0.000351397
3	chr4:152030549:A:G	152030549	NA,G	NA,A	NA,1	NA,-inf	NA,inf	NA,0.698767	0.000219492	0.000375755
3	chr4:152257048:T:C	152257048	C,C	T,T	1,1	-inf,inf	inf,inf	0.947755,1.14298	0.000219491	0.00035484
3	chr4:151121960:A:C	151121960	NA,C	NA,A	NA,1	NA,-inf	NA,inf	NA,0.823216	0.000219082	0.000372191
3	chr4:151781920:T:C	151781920	NA,C	NA,T	NA,1	NA,inf	NA,inf	NA,0.944523	0.000218966	0.00037427
3	chr4:151230626:A:C	151230626	NA,C	NA,A	NA,1	NA,-inf	NA,inf	NA,0.661491	0.000218943	0.000373748
3	chr4:151782338:G:T	151782338	NA,T	NA,G	NA,1	NA,inf	NA,inf	NA,0.944337	0.000218914	0.000374182
3	chr4:151780573:A:G	151780573	NA,G	NA,A	NA,1	NA,inf	NA,inf	NA,0.943836	0.000218758	0.000373916
3	chr4:151780279:A:G	151780279	NA,G	NA,A	NA,1	NA,inf	NA,inf	NA,0.943836	0.000218758	0.000373916
3	chr4:151123352:T:TAA	151123352	NA,TAA	NA,T	NA,1	NA,-inf	NA,inf	NA,0.821343	0.000218485	0.000371183
3	chr4:151309115:C:T	151309115	NA,T	NA,C	NA,1	NA,inf	NA,inf	NA,0.796335	0.000218434	0.000373616
3	chr4:151307735:A:G	151307735	NA,G	NA,A	NA,1	NA,inf	NA,inf	NA,0.796335	0.000218434	0.000373616
3	chr4:151296980:G:A	151296980	NA,A	NA,G	NA,1	NA,inf	NA,inf	NA,0.578472	0.00021835	0.00037359
3	chr4:151803371:G:A	151803371	A,NA	G,NA	1,NA	inf,NA	inf,NA	1.47078,NA	0.000217795	0.000453703
3	chr4:152035133:C:T	152035133	NA,T	NA,C	NA,1	NA,-inf	NA,inf	NA,0.552272	0.000217564	0.000370863
3	chr4:150793164:G:A	150793164	NA,A	NA,G	NA,1	NA,inf	NA,inf	NA,0.779145	0.000217465	0.000371962
3	chr4:151979670:G:A	151979670	NA,A	NA,G	NA,1	NA,-inf	NA,inf	NA,0.677637	0.000217192	0.000371467
3	chr4:150803442:T:G	150803442	NA,G	NA,T	NA,1	NA,-inf	NA,inf	NA,0.615398	0.000216748	0.000371065
3	chr4:152176955:C:T	152176955	NA,T	NA,C	NA,1	NA,-inf	NA,inf	NA,0.777091	0.00021669	0.00037061
3	chr4:150833132:A:T	150833132	T,NA	A,NA	1,NA	-inf,NA	inf,NA	0.886604,NA	0.000216675	0.000374666
3	chr4:151491861:C:G	151491861	NA,G	NA,C	NA,1	NA,-inf	NA,inf	NA,0.861892	0.000216373	0.00036987
3	chr4:150872751:T:C	150872751	C,NA	T,NA	1,NA	-inf,NA	inf,NA	0.796911,NA	0.000216368	0.000375723
3	chr4:151510877:A:G	151510877	NA,G	NA,A	NA,1	NA,-inf	NA,inf	NA,0.861551	0.000216282	0.000369715
3	chr4:151498581:C:T	151498581	NA,T	NA,C	NA,1	NA,-inf	NA,inf	NA,0.861403	0.000216222	0.000369613
3	chr4:151464504:G:T	151464504	NA,T	NA,G	NA,1	NA,-inf	NA,inf	NA,0.8611	0.000216142	0.000369477
3	chr4:151689698:A:G	151689698	NA,G	NA,A	NA,1	NA,-inf	NA,inf	NA,0.589052	0.000215799	0.0003678
3	chr4:150841548:A:C	150841548	NA,C	NA,A	NA,1	NA,-inf	NA,inf	NA,0.612433	0.00021571	0.000369273
3	chr4:151278787:T:G	151278787	NA,G	NA,T	NA,1	NA,inf	NA,inf	NA,0.791745	0.000215577	0.000368695
3	chr4:151229749:C:T	151229749	NA,T	NA,C	NA,1	NA,inf	NA,inf	NA,0.800621	0.00021517	0.000367979
3	chr4:152091689:T:C	152091689	C,NA	T,NA	1,NA	-inf,NA	inf,NA	0.775148,NA	0.000214931	0.000372538
3	chr4:152245314:A:T	152245314	T,T	A,A	1,1	inf,-inf	inf,inf	0.595,1.36942	0.000214596	0.000355776
3	chr4:151440076:G:A	151440076	NA,A	NA,G	NA,1	NA,-inf	NA,inf	NA,0.914177	0.000214535	0.000363754
3	chr4:151646262:A:G	151646262	NA,G	NA,A	NA,1	NA,-inf	NA,inf	NA,0.58363	0.000214461	0.000365525
3	chr4:151211706:C:G	151211706	NA,G	NA,C	NA,1	NA,inf	NA,inf	NA,0.796646	0.000214442	0.000366746
3	chr4:150799077:C:G	150799077	NA,G	NA,C	NA,1	NA,-inf	NA,inf	NA,0.626403	0.000214436	0.000366016
3	chr4:151118556:T:G	151118556	NA,G	NA,T	NA,1	NA,-inf	NA,inf	NA,0.802641	0.000214393	0.000364169
3	chr4:151005524:T:C	151005524	NA,C	NA,T	NA,1	NA,-inf	NA,inf	NA,0.751084	0.000214006	0.000365757
3	chr4:151775047:C:T	151775047	NA,T	NA,C	NA,1	NA,inf	NA,inf	NA,0.93499	0.000213694	0.000365252
3	chr4:151052366:T:C	151052366	NA,C	NA,T	NA,1	NA,inf	NA,inf	NA,0.822749	0.000213651	0.000364581
3	chr4:151436522:G:A	151436522	NA,A	NA,G	NA,1	NA,-inf	NA,inf	NA,0.852988	0.000213463	0.000364902
3	chr4:151982312:CACTTTACTATT:C	151982312	NA,C	NA,CACTTTACTATT	NA,1	NA,-inf	NA,inf	NA,0.666599	0.000213249	0.00036473
3	chr4:151680814:G:A	151680814	NA,A	NA,G	NA,1	NA,-inf	NA,inf	NA,0.580152	0.000213059	0.000363137
3	chr4:152168607:A:C	152168607	NA,C	NA,A	NA,1	NA,-inf	NA,inf	NA,0.71753	0.000212989	0.000364637
3	chr4:151192963:T:C	151192963	C,NA	T,NA	1,NA	inf,NA	inf,NA	1.24745,NA	0.000212975	0.000359842
3	chr4:151775853:C:T	151775853	NA,T	NA,C	NA,1	NA,inf	NA,inf	NA,0.9325	0.000212973	0.000364023
3	chr4:152092102:G:A	152092102	A,NA	G,NA	1,NA	inf,NA	inf,NA	0.601343,NA	0.000212966	0.000356918
3	chr4:151255356:G:A	151255356	NA,A	NA,G	NA,1	NA,inf	NA,inf	NA,0.783954	0.000212828	0.00036399
3	chr4:151912674:G:A	151912674	NA,A	NA,G	NA,1	NA,inf	NA,inf	NA,0.68202	0.000212525	0.000363045
3	chr4:151126570:C:T	151126570	NA,T	NA,C	NA,1	NA,-inf	NA,inf	NA,0.670886	0.000212015	0.000362109
3	chr4:152275307:G:A	152275307	A,A	G,G	1,1	inf,-inf	inf,inf	1.49762,0.462759	0.000211996	0.000340987
3	chr4:151781294:C:A	151781294	NA,A	NA,C	NA,1	NA,inf	NA,inf	NA,0.927783	0.000211768	0.000361965
3	chr4:151776944:A:C	151776944	NA,C	NA,A	NA,1	NA,inf	NA,inf	NA,0.934627	0.00021169	0.000361838
3	chr4:152272420:G:A	152272420	A,A	G,G	1,1	-inf,inf	inf,inf	1.12795,0.952488	0.000211553	0.000340661
3	chr4:151473428:TA:T	151473428	NA,T	NA,TA	NA,1	NA,-inf	NA,inf	NA,1.00574	0.000211198	0.000359438
3	chr4:152013516:G:T	152013516	NA,T	NA,G	NA,1	NA,-inf	NA,inf	NA,0.528662	0.000210828	0.000359391
3	chr4:150870879:C:A	150870879	NA,A	NA,C	NA,1	NA,inf	NA,inf	NA,0.852528	0.000210611	0.000361044
3	chr4:152082633:TG:T	152082633	NA,T	NA,TG	NA,1	NA,-inf	NA,inf	NA,0.665788	0.000210511	0.000360457
3	chr4:151295429:G:A	151295429	NA,A	NA,G	NA,1	NA,-inf	NA,inf	NA,0.686071	0.000210476	0.000360183
3	chr4:150790902:T:C	150790902	C,C	T,T	1,1	inf,inf	inf,inf	2.34056,1.17703	0.000210475	0.000342006
3	chr4:151772369:G:A	151772369	NA,A	NA,G	NA,1	NA,inf	NA,inf	NA,0.92423	0.00021047	0.000359766
3	chr4:152177575:G:T	152177575	T,NA	G,NA	1,NA	-inf,NA	inf,NA	0.642264,NA	0.000210343	0.000363418
3	chr4:151768974:T:G	151768974	NA,G	NA,T	NA,1	NA,inf	NA,inf	NA,0.923034	0.000210243	0.000359364
3	chr4:151868331:C:T	151868331	NA,T	NA,C	NA,1	NA,inf	NA,inf	NA,0.754513	0.000209677	0.00035784
3	chr4:151188134:C:T	151188134	NA,T	NA,C	NA,1	NA,inf	NA,inf	NA,0.77875	0.000209579	0.000358449
3	chr4:151227292:T:C	151227292	C,C	T,T	1,1	inf,inf	inf,inf	2.00669,0.25151	0.000209485	0.000381415
3	chr4:151760174:CT:C	151760174	NA,C	NA,CT	NA,1	NA,inf	NA,inf	NA,0.919346	0.000209071	0.000357354
3	chr4:151758295:C:G	151758295	NA,G	NA,C	NA,1	NA,inf	NA,inf	NA,0.919346	0.000209071	0.000357354
3	chr4:152249525:T:G	152249525	G,NA	T,NA	1,NA	-inf,NA	inf,NA	1.10366,NA	0.000208932	0.000356034
3	chr4:150828251:C:A	150828251	NA,A	NA,C	NA,1	NA,inf	NA,inf	NA,0.820784	0.000208667	0.000357051
3	chr4:152026660:G:C	152026660	C,C	G,G	1,1	-inf,-inf	inf,inf	1.04802,1.09613	0.000208565	0.000361146
3	chr4:150700916:C:A	150700916	A,NA	C,NA	1,NA	-inf,NA	inf,NA	0.934234,NA	0.0002085	0.000363016
3	chr4:151907396:A:C	151907396	NA,C	NA,A	NA,1	NA,-inf	NA,inf	NA,0.611251	0.000208351	0.000356966
3	chr4:151164689:C:T	151164689	NA,T	NA,C	NA,1	NA,-inf	NA,inf	NA,0.778506	0.000208344	0.000353973
3	chr4:151206625:C:T	151206625	NA,T	NA,C	NA,1	NA,inf	NA,inf	NA,0.776602	0.000208222	0.00035612
3	chr4:150764370:T:G	150764370	NA,G	NA,T	NA,1	NA,-inf	NA,inf	NA,0.627569	0.000208179	0.000356241
3	chr4:151039101:C:A	151039101	NA,A	NA,C	NA,1	NA,inf	NA,inf	NA,0.700362	0.000208121	0.000353052
3	chr4:152023680:G:A	152023680	A,A	G,G	1,1	inf,inf	inf,inf	0.809227,1.10722	0.000208075	0.000401666
3	chr4:152135421:G:T	152135421	NA,T	NA,G	NA,1	NA,inf	NA,inf	NA,0.598982	0.000207402	0.000354315
3	chr4:151263956:A:G	151263956	NA,G	NA,A	NA,1	NA,inf	NA,inf	NA,0.54822	0.000207311	0.000354721
3	chr4:151274900:G:T	151274900	NA,T	NA,G	NA,1	NA,inf	NA,inf	NA,0.54822	0.000207311	0.000354721
3	chr4:150983669:G:A	150983669	NA,A	NA,G	NA,1	NA,inf	NA,inf	NA,0.763884	0.000207284	0.00035466
3	chr4:152107708:C:T	152107708	T,T	C,C	1,1	inf,inf	inf,inf	1.24684,1.04445	0.000207134	0.000355688
3	chr4:152126313:G:T	152126313	NA,T	NA,G	NA,1	NA,inf	NA,inf	NA,0.598446	0.000206666	0.000353053
3	chr4:151709457:G:A	151709457	NA,A	NA,G	NA,1	NA,-inf	NA,inf	NA,0.590243	0.000206455	0.000351955
3	chr4:152129032:C:T	152129032	NA,T	NA,C	NA,1	NA,-inf	NA,inf	NA,0.765421	0.000206165	0.000352451
3	chr4:151724318:C:G	151724318	NA,G	NA,C	NA,1	NA,-inf	NA,inf	NA,0.764734	0.000206106	0.00035045
3	chr4:151782553:G:C	151782553	NA,C	NA,G	NA,1	NA,inf	NA,inf	NA,0.907783	0.000206097	0.000352287
3	chr4:151937117:A:G	151937117	NA,G	NA,A	NA,1	NA,inf	NA,inf	NA,0.588964	0.00020517	0.000348862
3	chr4:151946925:G:A	151946925	NA,A	NA,G	NA,1	NA,inf	NA,inf	NA,0.588964	0.00020517	0.000348862
3	chr4:151253123:C:T	151253123	NA,T	NA,C	NA,1	NA,inf	NA,inf	NA,0.561608	0.000205035	0.000351095
3	chr4:151228065:A:G	151228065	NA,G	NA,A	NA,1	NA,-inf	NA,inf	NA,0.620744	0.000204975	0.000349978
3	chr4:151821560:A:G	151821560	NA,G	NA,A	NA,1	NA,-inf	NA,inf	NA,0.56241	0.000204323	0.000348388
3	chr4:152120600:A:G	152120600	NA,G	NA,A	NA,1	NA,-inf	NA,inf	NA,0.765088	0.000204299	0.000349085
3	chr4:152142239:T:G	152142239	NA,G	NA,T	NA,1	NA,inf	NA,inf	NA,0.590174	0.000204084	0.000348659
3	chr4:150838682:T:A	150838682	NA,A	NA,T	NA,1	NA,inf	NA,inf	NA,0.803881	0.000203713	0.000348582
3	chr4:152099190:A:C	152099190	NA,C	NA,A	NA,1	NA,inf	NA,inf	NA,0.695183	0.0002035	0.000348175
3	chr4:150970014:G:A	150970014	NA,A	NA,G	NA,1	NA,inf	NA,inf	NA,0.808076	0.000203485	0.000347209
3	chr4:150882911:T:C	150882911	C,NA	T,NA	1,NA	-inf,NA	inf,NA	0.505871,NA	0.000203301	0.000353918
3	chr4:151798648:T:C	151798648	NA,C	NA,T	NA,1	NA,-inf	NA,inf	NA,0.547094	0.000203269	0.000346623
3	chr4:152199830:T:C	152199830	C,C	T,T	1,1	inf,inf	inf,inf	0.569737,1.43229	0.000203244	0.000343137
3	chr4:151278684:G:A	151278684	NA,A	NA,G	NA,1	NA,inf	NA,inf	NA,0.536322	0.000203221	0.000347727
3	chr4:151917719:A:G	151917719	G,G	A,A	1,1	inf,-inf	inf,inf	2.05644,0.415299	0.000203187	0.00030396
3	chr4:152101140:G:A	152101140	NA,A	NA,G	NA,1	NA,inf	NA,inf	NA,0.705221	0.000203186	0.000346972
3	chr4:151294030:T:C	151294030	NA,C	NA,T	NA,1	NA,-inf	NA,inf	NA,0.66311	0.000203171	0.000347697
3	chr4:151261015:G:T	151261015	NA,T	NA,G	NA,1	NA,inf	NA,inf	NA,0.535224	0.000202811	0.000347027
3	chr4:151258848:A:C	151258848	NA,C	NA,A	NA,1	NA,inf	NA,inf	NA,0.534895	0.00020275	0.000346923
3	chr4:151779544:G:A	151779544	NA,A	NA,G	NA,1	NA,inf	NA,inf	NA,0.897398	0.000202687	0.000346462
3	chr4:151289987:C:T	151289987	NA,T	NA,C	NA,1	NA,inf	NA,inf	NA,0.534174	0.000202507	0.000346507
3	chr4:152235179:T:C	152235179	C,NA	T,NA	1,NA	-inf,NA	inf,NA	0.632554,NA	0.000202391	0.000352441
3	chr4:151755775:T:C	151755775	NA,C	NA,T	NA,1	NA,-inf	NA,inf	NA,0.814529	0.000201757	0.000344696
3	chr4:151031143:C:T	151031143	NA,T	NA,C	NA,1	NA,-inf	NA,inf	NA,0.586714	0.000201676	0.000344191
3	chr4:151169483:G:A	151169483	NA,A	NA,G	NA,1	NA,-inf	NA,inf	NA,0.755722	0.00020147	0.000342369
3	chr4:151641560:A:G	151641560	NA,G	NA,A	NA,1	NA,-inf	NA,inf	NA,0.810146	0.000201445	0.000344388
3	chr4:151918628:G:A	151918628	A,A	G,G	1,1	inf,-inf	inf,inf	2.01125,0.428447	0.00020133	0.000301621
3	chr4:151869405:G:A	151869405	NA,A	NA,G	NA,1	NA,inf	NA,inf	NA,0.74804	0.000201226	0.000343861
3	chr4:151420915:C:T	151420915	NA,T	NA,C	NA,1	NA,-inf	NA,inf	NA,0.818885	0.000201004	0.000343474
3	chr4:151381794:T:C	151381794	NA,C	NA,T	NA,1	NA,-inf	NA,inf	NA,0.800204	0.000200979	0.000341362
3	chr4:151714600:G:A	151714600	NA,A	NA,G	NA,1	NA,-inf	NA,inf	NA,0.547505	0.000200537	0.000341926
3	chr4:151763867:G:A	151763867	NA,A	NA,G	NA,1	NA,inf	NA,inf	NA,0.887324	0.000200347	0.000342473
3	chr4:151132696:T:C	151132696	NA,C	NA,T	NA,1	NA,-inf	NA,inf	NA,0.75451	0.000200151	0.000340102
3	chr4:151989909:C:T	151989909	NA,T	NA,C	NA,1	NA,-inf	NA,inf	NA,0.610065	0.000200065	0.000342358
3	chr4:152020723:C:A	152020723	NA,A	NA,C	NA,1	NA,-inf	NA,inf	NA,0.499676	0.000199985	0.000340982
3	chr4:152147373:A:G	152147373	NA,G	NA,A	NA,1	NA,-inf	NA,inf	NA,0.751295	0.000199857	0.000341492
3	chr4:150872213:T:C	150872213	NA,C	NA,T	NA,1	NA,inf	NA,inf	NA,0.813626	0.000199788	0.000342401
3	chr4:151230120:C:T	151230120	NA,T	NA,C	NA,1	NA,-inf	NA,inf	NA,0.748363	0.000199718	0.000339484
3	chr4:150791416:C:T	150791416	T,NA	C,NA	1,NA	-inf,NA	inf,NA	0.505822,NA	0.000199547	0.000347177
3	chr4:151317176:T:C	151317176	C,C	T,T	1,1	-inf,-inf	inf,inf	2.56526,1.31865	0.000199481	0.000355371
3	chr4:152101748:A:G	152101748	NA,G	NA,A	NA,1	NA,inf	NA,inf	NA,0.692556	0.000199393	0.000340512
3	chr4:151897518:C:T	151897518	T,T	C,C	1,1	inf,inf	inf,inf	2.33529,0.180936	0.000199309	0.000283637
3	chr4:151079629:C:T	151079629	NA,T	NA,C	NA,1	NA,-inf	NA,inf	NA,0.650046	0.000199238	0.000340391
3	chr4:151688632:C:T	151688632	T,NA	C,NA	1,NA	-inf,NA	inf,NA	0.398645,NA	0.000199148	0.000346457
3	chr4:151010683:A:C	151010683	C,NA	A,NA	1,NA	-inf,NA	inf,NA	1.03871,NA	0.000198832	0.000344982
3	chr4:151902970:TA:T	151902970	T,T	TA,TA	1,1	inf,inf	inf,inf	2.3437,0.169997	0.0001988	0.000282904
3	chr4:150869986:T:G	150869986	NA,G	NA,T	NA,1	NA,inf	NA,inf	NA,0.809707	0.00019876	0.000340638
3	chr4:150888676:A:G	150888676	G,NA	A,NA	1,NA	-inf,NA	inf,NA	0.495039,NA	0.000198727	0.000345871
3	chr4:151242575:C:T	151242575	NA,T	NA,C	NA,1	NA,inf	NA,inf	NA,0.746078	0.000198654	0.000339768
3	chr4:151378717:T:C	151378717	NA,C	NA,T	NA,1	NA,-inf	NA,inf	NA,0.791519	0.000198542	0.000337248
3	chr4:152129651:G:A	152129651	A,NA	G,NA	1,NA	-inf,NA	inf,NA	0.998399,NA	0.000198516	0.000344981
3	chr4:151463629:A:G	151463629	NA,G	NA,A	NA,1	NA,-inf	NA,inf	NA,0.957008	0.000198329	0.000337634
3	chr4:150971836:T:C	150971836	NA,C	NA,T	NA,1	NA,inf	NA,inf	NA,0.78914	0.000198144	0.000338122
3	chr4:150931475:T:C	150931475	NA,C	NA,T	NA,1	NA,inf	NA,inf	NA,0.788276	0.000198079	0.000338023
3	chr4:151702869:C:T	151702869	NA,T	NA,C	NA,1	NA,-inf	NA,inf	NA,0.564786	0.000198041	0.000337661
3	chr4:152091489:G:A	152091489	NA,A	NA,G	NA,1	NA,inf	NA,inf	NA,0.599972	0.000198019	0.000339221
3	chr4:152235264:T:C	152235264	NA,C	NA,T	NA,1	NA,-inf	NA,inf	NA,0.654872	0.000197817	0.000337503
3	chr4:152072016:G:T	152072016	NA,T	NA,G	NA,1	NA,-inf	NA,inf	NA,0.683723	0.000197759	0.000338264
3	chr4:152272002:T:C	152272002	C,C	T,T	1,1	-inf,-inf	inf,inf	1.27954,0.195816	0.000197612	0.000325978
3	chr4:152189219:A:G	152189219	NA,G	NA,A	NA,1	NA,-inf	NA,inf	NA,0.628734	0.000197601	0.000338362
3	chr4:151064411:T:C	151064411	NA,C	NA,T	NA,1	NA,inf	NA,inf	NA,0.759316	0.000197548	0.000337975
3	chr4:151135207:T:G	151135207	NA,G	NA,T	NA,1	NA,-inf	NA,inf	NA,0.744983	0.000197433	0.000335512
3	chr4:151871855:G:A	151871855	NA,A	NA,G	NA,1	NA,-inf	NA,inf	NA,0.501631	0.000197387	0.000338143
3	chr4:152004189:C:T	152004189	NA,T	NA,C	NA,1	NA,inf	NA,inf	NA,0.623479	0.000197361	0.000338259
3	chr4:151259917:C:T	151259917	NA,T	NA,C	NA,1	NA,inf	NA,inf	NA,0.518669	0.000197234	0.000337493
3	chr4:151990743:G:A	151990743	A,A	G,G	1,1	inf,inf	inf,inf	1.15556,0.344486	0.000197123	0.000390444
3	chr4:151667848:C:T	151667848	NA,T	NA,C	NA,1	NA,-inf	NA,inf	NA,0.858997	0.000197032	0.000334997
3	chr4:150808026:C:T	150808026	NA,T	NA,C	NA,1	NA,-inf	NA,inf	NA,0.556521	0.000196804	0.000336939
3	chr4:152022830:T:C	152022830	C,C	T,T	1,1	-inf,-inf	inf,inf	1.28535,0.609903	0.000196635	0.000336617
3	chr4:150896803:C:T	150896803	T,T	C,C	1,1	-inf,-inf	inf,inf	1.68542,0.836827	0.000196515	0.000340695
3	chr4:150752780:C:T	150752780	NA,T	NA,C	NA,1	NA,-inf	NA,inf	NA,0.590865	0.000196336	0.000335988
3	chr4:151939649:T:C	151939649	NA,C	NA,T	NA,1	NA,-inf	NA,inf	NA,0.621409	0.000196155	0.000336123
3	chr4:151897370:C:T	151897370	T,T	C,C	1,1	inf,inf	inf,inf	2.32005,0.187629	0.000195905	0.000278986
3	chr4:151399853:T:C	151399853	NA,C	NA,T	NA,1	NA,-inf	NA,inf	NA,0.781631	0.000195825	0.000332663
3	chr4:150776244:G:A	150776244	A,A	G,G	1,1	inf,inf	inf,inf	2.40952,1.09352	0.000195686	0.000317749
3	chr4:151939265:T:A	151939265	A,NA	T,NA	1,NA	-inf,NA	inf,NA	1.08834,NA	0.000195589	0.000335809
3	chr4:151215214:A:T	151215214	T,T	A,A	1,1	inf,inf	inf,inf	1.9621,0.256391	0.000195494	0.000355611
3	chr4:152294732:G:A	152294732	A,NA	G,NA	1,NA	inf,NA	inf,NA	0.816539,NA	0.000195309	0.000321461
3	chr4:151188387:G:A	151188387	NA,A	NA,G	NA,1	NA,inf	NA,inf	NA,0.636255	0.000195099	0.000334334
3	chr4:151411470:C:T	151411470	NA,T	NA,C	NA,1	NA,-inf	NA,inf	NA,0.779706	0.000195092	0.000331429
3	chr4:151027007:G:A	151027007	NA,A	NA,G	NA,1	NA,inf	NA,inf	NA,0.59798	0.000194946	0.000332607
3	chr4:151114374:T:C	151114374	NA,C	NA,T	NA,1	NA,-inf	NA,inf	NA,0.631907	0.000194691	0.000332667
3	chr4:151326122:A:T	151326122	NA,T	NA,A	NA,1	NA,-inf	NA,inf	NA,0.534554	0.000194649	0.000332234
3	chr4:151903191:C:T	151903191	T,T	C,C	1,1	inf,inf	inf,inf	2.33166,0.1672	0.000194643	0.000277139
3	chr4:152203206:C:T	152203206	NA,T	NA,C	NA,1	NA,inf	NA,inf	NA,0.651404	0.000194408	0.000333251
3	chr4:152181043:A:G	152181043	G,G	A,A	1,1	-inf,inf	inf,inf	0.705702,1.35113	0.000194032	0.000316651
3	chr4:151154184:G:T	151154184	NA,T	NA,G	NA,1	NA,-inf	NA,inf	NA,0.602116	0.000193809	0.000331136
3	chr4:151264257:G:A	151264257	NA,A	NA,G	NA,1	NA,-inf	NA,inf	NA,0.750448	0.000193608	0.000328864
3	chr4:151896866:G:A	151896866	A,A	G,G	1,1	inf,inf	inf,inf	2.31229,0.187932	0.000193571	0.000275787
3	chr4:151855206:A:T	151855206	NA,T	NA,A	NA,1	NA,inf	NA,inf	NA,0.482738	0.000193561	0.000331
3	chr4:151882394:C:T	151882394	NA,T	NA,C	NA,1	NA,inf	NA,inf	NA,0.715535	0.00019353	0.000330816
3	chr4:151903938:G:A	151903938	A,A	G,G	1,1	inf,inf	inf,inf	2.31461,0.185792	0.000193485	0.000275675
3	chr4:152022823:T:C	152022823	NA,C	NA,T	NA,1	NA,-inf	NA,inf	NA,0.478814	0.000193114	0.000329307
3	chr4:150774124:G:C	150774124	NA,C	NA,G	NA,1	NA,-inf	NA,inf	NA,0.538217	0.000192955	0.000330332
3	chr4:151240471:C:G	151240471	NA,G	NA,C	NA,1	NA,-inf	NA,inf	NA,0.581142	0.000192739	0.000329225
3	chr4:151530894:G:A	151530894	NA,A	NA,G	NA,1	NA,-inf	NA,inf	NA,0.790683	0.000192719	0.000329353
3	chr4:151116786:A:G	151116786	NA,G	NA,A	NA,1	NA,-inf	NA,inf	NA,0.728249	0.000192682	0.000327496
3	chr4:151934086:A:G	151934086	NA,G	NA,A	NA,1	NA,inf	NA,inf	NA,0.576834	0.000192626	0.000326621
3	chr4:151899245:C:G	151899245	G,NA	C,NA	1,NA	-inf,NA	inf,NA	1.25363,NA	0.000192503	0.000332872
3	chr4:151674645:C:T	151674645	NA,T	NA,C	NA,1	NA,-inf	NA,inf	NA,0.841227	0.000192426	0.000327207
3	chr4:151899496:G:A	151899496	A,A	G,G	1,1	inf,inf	inf,inf	2.3261,0.161219	0.000192422	0.000273972
3	chr4:152033523:GGA:G	152033523	NA,G	NA,GGA	NA,1	NA,-inf	NA,inf	NA,0.482075	0.000192409	0.000328129
3	chr4:151456010:T:C	151456010	NA,C	NA,T	NA,1	NA,-inf	NA,inf	NA,0.931014	0.000191896	0.000326742
3	chr4:151921108:C:T	151921108	NA,T	NA,C	NA,1	NA,inf	NA,inf	NA,0.708742	0.000191809	0.000327896
3	chr4:150893656:A:G	150893656	NA,G	NA,A	NA,1	NA,-inf	NA,inf	NA,0.668851	0.000191483	0.00032733
3	chr4:151727238:G:A	151727238	NA,A	NA,G	NA,1	NA,inf	NA,inf	NA,0.857798	0.000191353	0.0003271
3	chr4:151225666:A:G	151225666	NA,G	NA,A	NA,1	NA,inf	NA,inf	NA,0.720155	0.000191338	0.000327263
3	chr4:151938055:G:A	151938055	NA,A	NA,G	NA,1	NA,inf	NA,inf	NA,0.545332	0.000191299	0.000325401
3	chr4:151938182:G:A	151938182	NA,A	NA,G	NA,1	NA,inf	NA,inf	NA,0.545332	0.000191299	0.000325401
3	chr4:151227470:C:G	151227470	G,G	C,C	1,1	inf,inf	inf,inf	1.95431,0.249398	0.000191267	0.000347835
3	chr4:152016086:C:CT	152016086	NA,CT	NA,C	NA,1	NA,-inf	NA,inf	NA,0.65534	0.000191247	0.000327025
3	chr4:152157875:G:A	152157875	NA,A	NA,G	NA,1	NA,-inf	NA,inf	NA,0.66101	0.000191199	0.000326567
3	chr4:151489432:C:T	151489432	NA,T	NA,C	NA,1	NA,-inf	NA,inf	NA,0.763027	0.000191142	0.000326796
3	chr4:152007950:CCA:C	152007950	NA,C	NA,CCA	NA,1	NA,inf	NA,inf	NA,0.591779	0.000191037	0.000327425
3	chr4:151651813:C:A	151651813	NA,A	NA,C	NA,1	NA,-inf	NA,inf	NA,0.825322	0.00019102	0.000326288
3	chr4:151083157:A:G	151083157	NA,G	NA,A	NA,1	NA,-inf	NA,inf	NA,0.627763	0.000191016	0.000326372
3	chr4:151934985:C:T	151934985	NA,T	NA,C	NA,1	NA,inf	NA,inf	NA,0.544338	0.000191002	0.000324897
3	chr4:151472763:T:C	151472763	NA,C	NA,T	NA,1	NA,-inf	NA,inf	NA,0.927555	0.000190938	0.000325111
3	chr4:150975734:A:C	150975734	NA,C	NA,A	NA,1	NA,-inf	NA,inf	NA,0.504836	0.000190781	0.000326189
3	chr4:151394569:C:G	151394569	NA,G	NA,C	NA,1	NA,inf	NA,inf	NA,0.357044	0.000190748	0.000327552
3	chr4:151895675:C:A	151895675	NA,A	NA,C	NA,1	NA,inf	NA,inf	NA,0.705182	0.00019055	0.000325732
3	chr4:152173973:C:A	152173973	A,A	C,C	1,1	inf,inf	inf,inf	1.13766,1.03038	0.00019054	0.000312341
3	chr4:151738804:G:A	151738804	NA,A	NA,G	NA,1	NA,inf	NA,inf	NA,0.854244	0.000190533	0.000325702
3	chr4:151864962:A:C	151864962	NA,C	NA,A	NA,1	NA,inf	NA,inf	NA,0.655136	0.000190479	0.000325221
3	chr4:151817068:G:T	151817068	NA,T	NA,G	NA,1	NA,-inf	NA,inf	NA,0.60724	0.000190464	0.000325195
3	chr4:151264057:C:T	151264057	NA,T	NA,C	NA,1	NA,-inf	NA,inf	NA,0.603151	0.000190385	0.000325703
3	chr4:151236683:G:T	151236683	NA,T	NA,G	NA,1	NA,-inf	NA,inf	NA,0.715251	0.00019034	0.000323635
3	chr4:150708301:T:C	150708301	NA,C	NA,T	NA,1	NA,-inf	NA,inf	NA,0.720562	0.000190255	0.000323395
3	chr4:151898750:T:C	151898750	NA,C	NA,T	NA,1	NA,inf	NA,inf	NA,0.70384	0.000190184	0.000325107
3	chr4:151736672:T:C	151736672	NA,C	NA,T	NA,1	NA,inf	NA,inf	NA,0.852645	0.00019006	0.000324895
3	chr4:151896607:G:C	151896607	C,C	G,G	1,1	inf,inf	inf,inf	2.3031,0.183569	0.000189968	0.000270797
3	chr4:151333026:C:T	151333026	NA,T	NA,C	NA,1	NA,-inf	NA,inf	NA,0.77297	0.000189936	0.000324169
3	chr4:151749135:T:G	151749135	NA,G	NA,T	NA,1	NA,inf	NA,inf	NA,0.851986	0.000189892	0.000324609
3	chr4:151737909:A:G	151737909	NA,G	NA,A	NA,1	NA,inf	NA,inf	NA,0.851786	0.000189846	0.000324529
3	chr4:151756917:T:C	151756917	NA,C	NA,T	NA,1	NA,inf	NA,inf	NA,0.851668	0.000189813	0.000324474
3	chr4:150790288:T:A	150790288	NA,A	NA,T	NA,1	NA,inf	NA,inf	NA,0.538185	0.000189622	0.000324644
3	chr4:152019501:A:C	152019501	NA,C	NA,A	NA,1	NA,-inf	NA,inf	NA,0.664448	0.000189618	0.000325219
3	chr4:151409471:T:C	151409471	NA,C	NA,T	NA,1	NA,-inf	NA,inf	NA,0.777555	0.000189554	0.000323949
3	chr4:151224106:G:A	151224106	A,A	G,G	1,1	inf,inf	inf,inf	1.94827,0.250346	0.000189214	0.000343906
3	chr4:151087491:A:G	151087491	G,G	A,A	1,1	inf,inf	inf,inf	0.6169,0.992355	0.000189134	0.000535482
3	chr4:151936085:C:T	151936085	NA,T	NA,C	NA,1	NA,-inf	NA,inf	NA,0.596973	0.000189113	0.000324058
3	chr4:151897552:G:A	151897552	A,A	G,G	1,1	inf,inf	inf,inf	2.30893,0.168413	0.000188912	0.00026924
3	chr4:152034938:C:T	152034938	NA,T	NA,C	NA,1	NA,inf	NA,inf	NA,0.537663	0.000188828	0.000323462
3	chr4:151240473:G:A	151240473	A,A	G,G	1,1	inf,inf	inf,inf	1.93912,0.247778	0.000188632	0.000342694
3	chr4:151454494:C:G	151454494	NA,G	NA,C	NA,1	NA,-inf	NA,inf	NA,0.917237	0.000188597	0.000321152
3	chr4:151826653:T:C	151826653	NA,C	NA,T	NA,1	NA,-inf	NA,inf	NA,0.515142	0.000188589	0.000321651
3	chr4:151723939:G:A	151723939	NA,A	NA,G	NA,1	NA,inf	NA,inf	NA,0.846331	0.000188582	0.000322374
3	chr4:150906426:G:A	150906426	NA,A	NA,G	NA,1	NA,inf	NA,inf	NA,0.751949	0.000188364	0.000321499
3	chr4:151791704:T:C	151791704	NA,C	NA,T	NA,1	NA,-inf	NA,inf	NA,0.49826	0.000188166	0.000320937
3	chr4:151910970:T:G	151910970	NA,G	NA,T	NA,1	NA,inf	NA,inf	NA,0.696864	0.000188032	0.000321435
3	chr4:151229785:C:G	151229785	G,G	C,C	1,1	inf,inf	inf,inf	1.97444,0.173344	0.000188014	0.000342291
3	chr4:152230421:C:T	152230421	T,NA	C,NA	1,NA	-inf,NA	inf,NA	0.864042,NA	0.000187831	0.00029565
3	chr4:151956156:A:G	151956156	G,NA	A,NA	1,NA	inf,NA	inf,NA	0.588655,NA	0.00018769	0.000313302
3	chr4:151240901:G:A	151240901	A,A	G,G	1,1	inf,inf	inf,inf	1.93899,0.244424	0.000187674	0.000340971
3	chr4:150702227:T:C	150702227	NA,C	NA,T	NA,1	NA,-inf	NA,inf	NA,0.543167	0.000187624	0.000321426
3	chr4:151906390:A:G	151906390	G,G	A,A	1,1	inf,inf	inf,inf	2.30543,0.168871	0.000187582	0.000267413
3	chr4:152063802:G:A	152063802	NA,A	NA,G	NA,1	NA,inf	NA,inf	NA,0.613675	0.000187575	0.000321363
3	chr4:151742722:C:A	151742722	NA,A	NA,C	NA,1	NA,inf	NA,inf	NA,0.842274	0.0001875	0.000320526
3	chr4:151526184:G:A	151526184	NA,A	NA,G	NA,1	NA,-inf	NA,inf	NA,0.766977	0.000187428	0.000320467
3	chr4:151906262:C:T	151906262	NA,T	NA,C	NA,1	NA,inf	NA,inf	NA,0.694499	0.000187404	0.000320356
3	chr4:151908465:T:C	151908465	C,C	T,T	1,1	inf,inf	inf,inf	2.29757,0.180326	0.000187339	0.000267178
3	chr4:151532266:A:G	151532266	NA,G	NA,A	NA,1	NA,-inf	NA,inf	NA,0.749217	0.00018732	0.000320215
3	chr4:150918335:C:T	150918335	NA,T	NA,C	NA,1	NA,inf	NA,inf	NA,0.74761	0.000187216	0.00031954
3	chr4:151737637:C:T	151737637	NA,T	NA,C	NA,1	NA,inf	NA,inf	NA,0.842459	0.000187173	0.000319972
3	chr4:151130355:G:C	151130355	NA,C	NA,G	NA,1	NA,-inf	NA,inf	NA,0.706321	0.000186868	0.000317668
3	chr4:151896158:T:C	151896158	C,C	T,T	1,1	inf,inf	inf,inf	2.28339,0.18914	0.000186821	0.000266569
3	chr4:151872133:A:C	151872133	NA,C	NA,A	NA,1	NA,inf	NA,inf	NA,0.507377	0.000186491	0.000317457
3	chr4:150923756:G:A	150923756	NA,A	NA,G	NA,1	NA,inf	NA,inf	NA,0.531302	0.000186193	0.000316772
3	chr4:152188675:A:G	152188675	NA,G	NA,A	NA,1	NA,-inf	NA,inf	NA,0.589682	0.00018616	0.000318777
3	chr4:151781600:C:T	151781600	T,NA	C,NA	1,NA	-inf,NA	inf,NA	0.373068,NA	0.000186065	0.000323649
3	chr4:151959360:G:A	151959360	A,NA	G,NA	1,NA	inf,NA	inf,NA	0.583802,NA	0.000185897	0.000310505
3	chr4:151708238:C:T	151708238	NA,T	NA,C	NA,1	NA,-inf	NA,inf	NA,0.682602	0.000185785	0.000317824
3	chr4:150824709:C:T	150824709	T,NA	C,NA	1,NA	-inf,NA	inf,NA	1.86414,NA	0.000185608	0.000324631
3	chr4:151761785:C:T	151761785	NA,T	NA,C	NA,1	NA,-inf	NA,inf	NA,0.752521	0.000185545	0.00031705
3	chr4:151344193:G:A	151344193	NA,A	NA,G	NA,1	NA,-inf	NA,inf	NA,0.53646	0.000185166	0.00031599
3	chr4:151475524:C:T	151475524	NA,T	NA,C	NA,1	NA,-inf	NA,inf	NA,0.757948	0.000184624	0.000315549
3	chr4:151441854:G:A	151441854	NA,A	NA,G	NA,1	NA,-inf	NA,inf	NA,0.757926	0.000184539	0.000315395
3	chr4:151071868:A:G	151071868	NA,G	NA,A	NA,1	NA,-inf	NA,inf	NA,0.604559	0.000184508	0.000315276
3	chr4:151937634:G:A	151937634	A,NA	G,NA	1,NA	inf,NA	inf,NA	0.577609,NA	0.000184485	0.000308016
3	chr4:151810052:G:T	151810052	NA,T	NA,G	NA,1	NA,-inf	NA,inf	NA,0.485216	0.000184378	0.000314496
3	chr4:151221536:T:A	151221536	NA,A	NA,T	NA,1	NA,-inf	NA,inf	NA,0.691697	0.000184353	0.000313517
3	chr4:151519850:A:G	151519850	NA,G	NA,A	NA,1	NA,-inf	NA,inf	NA,0.757	0.000184308	0.000315008
3	chr4:152024028:A:T	152024028	NA,T	NA,A	NA,1	NA,inf	NA,inf	NA,0.661792	0.000184307	0.000315033
3	chr4:151828696:A:G	151828696	NA,G	NA,A	NA,1	NA,-inf	NA,inf	NA,0.501098	0.000184301	0.000314367
3	chr4:152267280:G:A	152267280	NA,A	NA,G	NA,1	NA,-inf	NA,inf	NA,0.613227	0.000184256	0.00031216
3	chr4:152257941:G:T	152257941	NA,T	NA,G	NA,1	NA,-inf	NA,inf	NA,0.608367	0.000184254	0.00031238
3	chr4:151482449:C:T	151482449	NA,T	NA,C	NA,1	NA,-inf	NA,inf	NA,0.755942	0.000184134	0.000314714
3	chr4:151716286:T:G	151716286	NA,G	NA,T	NA,1	NA,-inf	NA,inf	NA,0.518875	0.000184112	0.000313995
3	chr4:151316425:G:A	151316425	NA,A	NA,G	NA,1	NA,-inf	NA,inf	NA,0.506268	0.000183792	0.000313796
3	chr4:150944370:T:C	150944370	NA,C	NA,T	NA,1	NA,inf	NA,inf	NA,0.743427	0.000183433	0.00031445
3	chr4:151922013:G:A	151922013	NA,A	NA,G	NA,1	NA,inf	NA,inf	NA,0.593544	0.000183407	0.000314213
3	chr4:151871532:T:G	151871532	NA,G	NA,T	NA,1	NA,inf	NA,inf	NA,0.496392	0.000183325	0.000312093
3	chr4:151682831:G:A	151682831	NA,A	NA,G	NA,1	NA,-inf	NA,inf	NA,0.804487	0.00018331	0.000311794
3	chr4:151956025:G:T	151956025	T,NA	G,NA	1,NA	inf,NA	inf,NA	0.576151,NA	0.000183253	0.000306036
3	chr4:151934386:G:A	151934386	A,NA	G,NA	1,NA	inf,NA	inf,NA	0.576183,NA	0.000183252	0.000306095
3	chr4:151972043:C:T	151972043	NA,T	NA,C	NA,1	NA,-inf	NA,inf	NA,0.707255	0.000183147	0.000312617
3	chr4:150886239:T:A	150886239	NA,A	NA,T	NA,1	NA,inf	NA,inf	NA,0.543919	0.000183081	0.000313532
3	chr4:152268110:T:C	152268110	NA,C	NA,T	NA,1	NA,-inf	NA,inf	NA,0.608533	0.000182897	0.000310027
3	chr4:151749171:A:G	151749171	NA,G	NA,A	NA,1	NA,inf	NA,inf	NA,0.824375	0.000182842	0.000312581
3	chr4:151331361:C:T	151331361	T,T	C,C	1,1	-inf,inf	inf,inf	1.00839,1.23614	0.000182671	0.000352655
3	chr4:151506651:A:C	151506651	NA,C	NA,A	NA,1	NA,-inf	NA,inf	NA,0.749725	0.000182552	0.000312014
3	chr4:151410432:A:G	151410432	NA,G	NA,A	NA,1	NA,-inf	NA,inf	NA,0.749736	0.000182552	0.000312006
3	chr4:151898157:C:T	151898157	T,T	C,C	1,1	inf,inf	inf,inf	2.2888,0.164296	0.000182486	0.000260355
3	chr4:151343801:C:T	151343801	NA,T	NA,C	NA,1	NA,-inf	NA,inf	NA,0.701505	0.000182461	0.000310382
3	chr4:150992280:C:T	150992280	T,NA	C,NA	1,NA	-inf,NA	inf,NA	0.444556,NA	0.000182402	0.000317213
3	chr4:151944342:T:C	151944342	NA,C	NA,T	NA,1	NA,-inf	NA,inf	NA,0.674737	0.000182367	0.000311457
3	chr4:151494230:T:C	151494230	NA,C	NA,T	NA,1	NA,-inf	NA,inf	NA,0.748675	0.000182296	0.000311577
3	chr4:151972041:G:A	151972041	A,NA	G,NA	1,NA	inf,NA	inf,NA	0.581872,NA	0.000182248	0.000304682
3	chr4:151524931:T:C	151524931	NA,C	NA,T	NA,1	NA,-inf	NA,inf	NA,0.748287	0.000182194	0.000311403
3	chr4:151425238:A:G	151425238	NA,G	NA,A	NA,1	NA,-inf	NA,inf	NA,0.748284	0.000182185	0.000311379
3	chr4:151512970:C:T	151512970	NA,T	NA,C	NA,1	NA,-inf	NA,inf	NA,0.748171	0.000182172	0.000311365
3	chr4:151523008:T:C	151523008	NA,C	NA,T	NA,1	NA,-inf	NA,inf	NA,0.748171	0.000182172	0.000311365
3	chr4:151522518:A:G	151522518	NA,G	NA,A	NA,1	NA,-inf	NA,inf	NA,0.748171	0.000182172	0.000311365
3	chr4:151529849:A:G	151529849	NA,G	NA,A	NA,1	NA,-inf	NA,inf	NA,0.748171	0.000182172	0.000311365
3	chr4:151508535:G:A	151508535	NA,A	NA,G	NA,1	NA,-inf	NA,inf	NA,0.748171	0.000182172	0.000311365
3	chr4:151921673:CT:C	151921673	C,NA	CT,NA	1,NA	inf,NA	inf,NA	0.54213,NA	0.000182106	0.000304324
3	chr4:151418741:T:C	151418741	NA,C	NA,T	NA,1	NA,-inf	NA,inf	NA,0.747791	0.000182077	0.000311195
3	chr4:151524122:T:C	151524122	NA,C	NA,T	NA,1	NA,-inf	NA,inf	NA,0.747783	0.000182075	0.0003112
3	chr4:151248179:G:A	151248179	NA,A	NA,G	NA,1	NA,-inf	NA,inf	NA,0.574081	0.000182072	0.000311498
3	chr4:151891514:G:A	151891514	A,A	G,G	1,1	inf,inf	inf,inf	2.10589,0.596365	0.00018207	0.000274429
3	chr4:151566074:TAGTC:T	151566074	NA,T	NA,TAGTC	NA,1	NA,inf	NA,inf	NA,0.762046	0.000181881	0.00031138
3	chr4:151900319:A:G	151900319	G,G	A,A	1,1	inf,inf	inf,inf	2.28639,0.168038	0.00018183	0.000259487
3	chr4:151318256:G:A	151318256	A,A	G,G	1,1	-inf,-inf	inf,inf	2.59942,1.24131	0.000181707	0.00032397
3	chr4:151859808:C:T	151859808	NA,T	NA,C	NA,1	NA,inf	NA,inf	NA,0.445928	0.000181654	0.000310654
3	chr4:151272617:C:A	151272617	NA,A	NA,C	NA,1	NA,-inf	NA,inf	NA,0.572259	0.000181578	0.000310654
3	chr4:151185996:C:T	151185996	NA,T	NA,C	NA,1	NA,-inf	NA,inf	NA,0.680378	0.000181467	0.000308652
3	chr4:151324917:T:C	151324917	NA,C	NA,T	NA,1	NA,-inf	NA,inf	NA,0.491793	0.000181466	0.000309793
3	chr4:151150346:T:C	151150346	NA,C	NA,T	NA,1	NA,-inf	NA,inf	NA,0.711068	0.000181438	0.000308828
3	chr4:151259426:G:A	151259426	NA,A	NA,G	NA,1	NA,-inf	NA,inf	NA,0.571388	0.000181341	0.000310249
3	chr4:151234970:G:A	151234970	A,A	G,G	1,1	inf,inf	inf,inf	1.91755,0.215702	0.000181309	0.000329514
3	chr4:151245265:T:C	151245265	NA,C	NA,T	NA,1	NA,-inf	NA,inf	NA,0.5712	0.00018129	0.000310161
3	chr4:151905138:A:T	151905138	T,T	A,A	1,1	inf,inf	inf,inf	2.29287,0.152814	0.000181278	0.000258614
3	chr4:150748966:C:A	150748966	A,A	C,C	1,1	inf,inf	inf,inf	2.34582,1.09788	0.0001811	0.000294668
3	chr4:151220247:C:T	151220247	T,T	C,C	1,1	inf,inf	inf,inf	1.92452,0.246952	0.000181015	0.000328834
3	chr4:151490136:C:T	151490136	NA,T	NA,C	NA,1	NA,-inf	NA,inf	NA,0.743233	0.000180971	0.000309316
3	chr4:151681834:A:G	151681834	NA,G	NA,A	NA,1	NA,-inf	NA,inf	NA,0.794903	0.00018096	0.000307823
3	chr4:151095692:A:G	151095692	G,G	A,A	1,1	inf,inf	inf,inf	0.572884,1.01519	0.000180924	0.000501301
3	chr4:152072945:G:A	152072945	A,NA	G,NA	1,NA	inf,NA	inf,NA	0.364147,NA	0.000180758	0.000303822
3	chr4:151408027:AT:A	151408027	NA,A	NA,AT	NA,1	NA,-inf	NA,inf	NA,0.741711	0.000180698	0.000308842
3	chr4:151924454:C:T	151924454	T,NA	C,NA	1,NA	inf,NA	inf,NA	0.538127,NA	0.000180691	0.000301986
3	chr4:151367019:A:G	151367019	NA,G	NA,A	NA,1	NA,-inf	NA,inf	NA,0.695323	0.000180461	0.000306954
3	chr4:151923474:A:T	151923474	NA,T	NA,A	NA,1	NA,inf	NA,inf	NA,0.654804	0.000180449	0.000308806
3	chr4:151922462:T:G	151922462	NA,G	NA,T	NA,1	NA,inf	NA,inf	NA,0.654847	0.00018036	0.000308655
3	chr4:151414119:C:T	151414119	NA,T	NA,C	NA,1	NA,-inf	NA,inf	NA,0.74082	0.000180346	0.000308246
3	chr4:151444053:C:G	151444053	NA,G	NA,C	NA,1	NA,-inf	NA,inf	NA,0.758975	0.00018034	0.00030823
3	chr4:151787157:A:G	151787157	NA,G	NA,A	NA,1	NA,-inf	NA,inf	NA,0.474757	0.000180233	0.000307705
3	chr4:151808426:C:T	151808426	NA,T	NA,C	NA,1	NA,inf	NA,inf	NA,0.791983	0.000180229	0.000308094
3	chr4:151198672:T:C	151198672	C,NA	T,NA	1,NA	-inf,NA	inf,NA	1.15651,NA	0.000180156	0.000311146
3	chr4:151982416:G:A	151982416	A,NA	G,NA	1,NA	inf,NA	inf,NA	0.576647,NA	0.000179919	0.000300655
3	chr4:151688876:T:G	151688876	NA,G	NA,T	NA,1	NA,-inf	NA,inf	NA,0.665596	0.00017991	0.00030805
3	chr4:152157014:C:T	152157014	T,NA	C,NA	1,NA	-inf,NA	inf,NA	0.685369,NA	0.000179848	0.000313476
3	chr4:151200883:T:C	151200883	C,C	T,T	1,1	inf,inf	inf,inf	1.93364,0.217905	0.000179733	0.000326721
3	chr4:151022380:A:G	151022380	G,NA	A,NA	1,NA	-inf,NA	inf,NA	0.974277,NA	0.000179689	0.000311581
3	chr4:152144319:G:T	152144319	NA,T	NA,G	NA,1	NA,inf	NA,inf	NA,0.518259	0.000179653	0.000307321
3	chr4:152077094:G:A	152077094	NA,A	NA,G	NA,1	NA,-inf	NA,inf	NA,0.642281	0.000179628	0.000308278
3	chr4:151200912:C:T	151200912	T,T	C,C	1,1	inf,inf	inf,inf	1.9259,0.232962	0.000179571	0.000326271
3	chr4:152019862:G:A	152019862	NA,A	NA,G	NA,1	NA,-inf	NA,inf	NA,0.554928	0.000179532	0.000307139
3	chr4:151936107:G:A	151936107	NA,A	NA,G	NA,1	NA,-inf	NA,inf	NA,0.528788	0.000179473	0.000307177
3	chr4:152063977:G:A	152063977	A,NA	G,NA	1,NA	inf,NA	inf,NA	0.697433,NA	0.000179446	0.000305906
3	chr4:152138772:A:G	152138772	G,NA	A,NA	1,NA	-inf,NA	inf,NA	0.816132,NA	0.000179368	0.000310044
3	chr4:152163762:T:C	152163762	NA,C	NA,T	NA,1	NA,-inf	NA,inf	NA,0.623008	0.000179358	0.000307057
3	chr4:151976296:C:T	151976296	T,NA	C,NA	1,NA	inf,NA	inf,NA	0.572971,NA	0.000179281	0.000299603
3	chr4:151240767:C:T	151240767	T,T	C,C	1,1	-inf,-inf	inf,inf	2.35192,0.0343478	0.000179232	0.000312855
3	chr4:151942104:G:A	151942104	A,NA	G,NA	1,NA	inf,NA	inf,NA	0.562611,NA	0.000178997	0.000298988
3	chr4:150915781:G:A	150915781	A,A	G,G	1,1	-inf,-inf	inf,inf	1.75861,0.748985	0.000178992	0.000310396
3	chr4:150990457:G:A	150990457	NA,A	NA,G	NA,1	NA,inf	NA,inf	NA,0.527039	0.000178535	0.00030574
3	chr4:151817813:A:G	151817813	NA,G	NA,A	NA,1	NA,-inf	NA,inf	NA,0.565552	0.000178531	0.00030487
3	chr4:151438293:G:A	151438293	NA,A	NA,G	NA,1	NA,-inf	NA,inf	NA,0.782331	0.000178419	0.000303203
3	chr4:151710992:C:T	151710992	NA,T	NA,C	NA,1	NA,inf	NA,inf	NA,0.734946	0.000178305	0.000305291
3	chr4:151133971:A:G	151133971	G,NA	A,NA	1,NA	inf,NA	inf,NA	1.28515,NA	0.00017816	0.00030015
3	chr4:151233748:G:A	151233748	NA,A	NA,G	NA,1	NA,-inf	NA,inf	NA,0.637908	0.000178133	0.000305034
3	chr4:152256894:T:C	152256894	NA,C	NA,T	NA,1	NA,-inf	NA,inf	NA,0.587024	0.000178018	0.000301863
3	chr4:151386050:T:C	151386050	NA,C	NA,T	NA,1	NA,inf	NA,inf	NA,0.32821	0.000177993	0.000305609
3	chr4:151595566:G:A	151595566	NA,A	NA,G	NA,1	NA,-inf	NA,inf	NA,0.452623	0.000177971	0.000303732
3	chr4:151906042:T:TG	151906042	TG,NA	T,NA	1,NA	inf,NA	inf,NA	0.439846,NA	0.000177915	0.000299746
3	chr4:151956050:G:A	151956050	A,NA	G,NA	1,NA	inf,NA	inf,NA	0.560975,NA	0.000177852	0.00029711
3	chr4:151117146:C:T	151117146	NA,T	NA,C	NA,1	NA,inf	NA,inf	NA,0.684268	0.000177807	0.000304229
3	chr4:152162129:T:C	152162129	C,C	T,T	1,1	-inf,inf	inf,inf	1.62893,0.122697	0.000177697	0.000267044
3	chr4:151922218:CAG:C	151922218	NA,C	NA,CAG	NA,1	NA,inf	NA,inf	NA,0.64404	0.000177684	0.00030408
3	chr4:152074046:T:C	152074046	C,NA	T,NA	1,NA	inf,NA	inf,NA	0.356696,NA	0.000177473	0.000298334
3	chr4:151860271:T:C	151860271	NA,C	NA,T	NA,1	NA,-inf	NA,inf	NA,0.512681	0.000177193	0.000302474
3	chr4:151205984:A:G	151205984	G,NA	A,NA	1,NA	-inf,NA	inf,NA	1.14474,NA	0.000177142	0.000305924
3	chr4:151581393:G:A	151581393	NA,A	NA,G	NA,1	NA,inf	NA,inf	NA,0.740691	0.000177137	0.000303251
3	chr4:151648810:G:A	151648810	A,NA	G,NA	1,NA	-inf,NA	inf,NA	1.58702,NA	0.000177052	0.000309571
3	chr4:150864989:T:C	150864989	NA,C	NA,T	NA,1	NA,-inf	NA,inf	NA,0.666014	0.00017685	0.000300807
3	chr4:152268381:G:A	152268381	NA,A	NA,G	NA,1	NA,-inf	NA,inf	NA,0.58495	0.000176779	0.00029975
3	chr4:152267915:C:T	152267915	NA,T	NA,C	NA,1	NA,-inf	NA,inf	NA,0.584919	0.000176777	0.000299747
3	chr4:151435483:G:A	151435483	NA,A	NA,G	NA,1	NA,inf	NA,inf	NA,0.497071	0.000176763	0.000300455
3	chr4:151562312:C:T	151562312	NA,T	NA,C	NA,1	NA,inf	NA,inf	NA,0.501119	0.000176677	0.000300266
3	chr4:151941430:G:A	151941430	A,NA	G,NA	1,NA	inf,NA	inf,NA	0.555535,NA	0.000176619	0.00029505
3	chr4:150726703:G:A	150726703	NA,A	NA,G	NA,1	NA,inf	NA,inf	NA,0.50196	0.000176567	0.000302425
3	chr4:151169919:G:A	151169919	NA,A	NA,G	NA,1	NA,-inf	NA,inf	NA,0.447444	0.000176517	0.000302281
3	chr4:151421640:G:T	151421640	NA,T	NA,G	NA,1	NA,-inf	NA,inf	NA,0.724454	0.000176488	0.000301662
3	chr4:152170171:A:C	152170171	C,C	A,A	1,1	inf,inf	inf,inf	0.854165,1.17497	0.000176388	0.000291433
3	chr4:152092368:G:C	152092368	NA,C	NA,G	NA,1	NA,inf	NA,inf	NA,0.615807	0.000176246	0.000300924
3	chr4:151934255:G:T	151934255	T,T	G,G	1,1	inf,-inf	inf,inf	1.38288,0.673284	0.000176179	0.000273929
3	chr4:152202291:C:A	152202291	A,A	C,C	1,1	-inf,-inf	inf,inf	0.967012,0.986576	0.000175997	0.000307365
3	chr4:152077836:C:T	152077836	NA,T	NA,C	NA,1	NA,-inf	NA,inf	NA,0.595831	0.000175953	0.000300022
3	chr4:152067851:G:A	152067851	NA,A	NA,G	NA,1	NA,inf	NA,inf	NA,0.515785	0.000175541	0.00030075
3	chr4:152094380:A:G	152094380	NA,G	NA,A	NA,1	NA,-inf	NA,inf	NA,0.530545	0.000175379	0.000300185
3	chr4:152057335:GTT:G	152057335	G,NA	GTT,NA	1,NA	inf,NA	inf,NA	0.523228,NA	0.000175197	0.000295048
3	chr4:151187207:T:C	151187207	NA,C	NA,T	NA,1	NA,inf	NA,inf	NA,0.564862	0.00017516	0.000300371
3	chr4:151904614:CT:C	151904614	C,C	CT,CT	1,1	inf,inf	inf,inf	2.26987,0.155041	0.000175152	0.00025019
3	chr4:152078380:C:T	152078380	T,NA	C,NA	1,NA	inf,NA	inf,NA	0.350898,NA	0.000175074	0.000294369
3	chr4:151647035:G:A	151647035	NA,A	NA,G	NA,1	NA,-inf	NA,inf	NA,0.607338	0.000175028	0.000299317
3	chr4:152077939:A:G	152077939	G,NA	A,NA	1,NA	inf,NA	inf,NA	0.350828,NA	0.000174947	0.000294161
3	chr4:151681979:A:T	151681979	NA,T	NA,A	NA,1	NA,-inf	NA,inf	NA,0.768514	0.000174946	0.000297656
3	chr4:152159782:G:T	152159782	T,T	G,G	1,1	-inf,inf	inf,inf	1.59522,0.117226	0.000174721	0.000261861
3	chr4:151139203:G:C	151139203	NA,C	NA,G	NA,1	NA,-inf	NA,inf	NA,0.660808	0.000174639	0.000297065
3	chr4:151878147:G:A	151878147	NA,A	NA,G	NA,1	NA,inf	NA,inf	NA,0.641735	0.000174423	0.000298213
3	chr4:152059396:C:T	152059396	T,NA	C,NA	1,NA	inf,NA	inf,NA	0.520133,NA	0.000174066	0.000293158
3	chr4:152011851:G:A	152011851	A,NA	G,NA	1,NA	inf,NA	inf,NA	0.619626,NA	0.000174001	0.000291566
3	chr4:151955011:C:T	151955011	T,NA	C,NA	1,NA	inf,NA	inf,NA	0.55049,NA	0.000173935	0.000290657
3	chr4:151939936:G:A	151939936	NA,A	NA,G	NA,1	NA,-inf	NA,inf	NA,0.484627	0.000173901	0.000297765
3	chr4:152282844:C:T	152282844	NA,T	NA,C	NA,1	NA,-inf	NA,inf	NA,0.57051	0.000173846	0.00029483
3	chr4:152137778:C:A	152137778	NA,A	NA,C	NA,1	NA,-inf	NA,inf	NA,0.463113	0.000173483	0.000297276
3	chr4:150863480:G:A	150863480	A,NA	G,NA	1,NA	-inf,NA	inf,NA	1.06259,NA	0.000173461	0.000302872
3	chr4:151904151:C:A	151904151	A,A	C,C	1,1	inf,inf	inf,inf	2.26592,0.149794	0.000173436	0.000247801
3	chr4:151931907:C:T	151931907	NA,T	NA,C	NA,1	NA,inf	NA,inf	NA,0.58	0.000173422	0.000296933
3	chr4:151428165:CA:C	151428165	NA,C	NA,CA	NA,1	NA,-inf	NA,inf	NA,0.762736	0.000173283	0.000294549
3	chr4:151977582:T:C	151977582	C,NA	T,NA	1,NA	inf,NA	inf,NA	0.554499,NA	0.000172881	0.000289046
3	chr4:151954785:C:T	151954785	T,NA	C,NA	1,NA	inf,NA	inf,NA	0.547451,NA	0.000172875	0.000288918
3	chr4:152070312:C:G	152070312	G,G	C,C	1,1	inf,inf	inf,inf	0.465066,0.836983	0.000172681	0.000289086
3	chr4:151973849:T:C	151973849	C,NA	T,NA	1,NA	inf,NA	inf,NA	0.553552,NA	0.000172551	0.000288504
3	chr4:151083329:A:C	151083329	C,NA	A,NA	1,NA	inf,NA	inf,NA	1.25781,NA	0.000172444	0.000291948
3	chr4:152158116:T:G	152158116	G,G	T,T	1,1	inf,inf	inf,inf	0.903469,0.988332	0.00017244	0.000293938
3	chr4:151961115:T:A	151961115	A,A	T,T	1,1	inf,inf	inf,inf	0.410355,1.48996	0.000172439	0.000300801
3	chr4:152058763:T:C	152058763	C,NA	T,NA	1,NA	inf,NA	inf,NA	0.515283,NA	0.00017243	0.000290427
3	chr4:152074694:G:A	152074694	A,NA	G,NA	1,NA	inf,NA	inf,NA	0.34407,NA	0.000172375	0.000289867
3	chr4:152154339:A:G	152154339	G,G	A,A	1,1	inf,inf	inf,inf	0.921344,1.11468	0.000172325	0.000295971
3	chr4:151124216:C:T	151124216	T,T	C,C	1,1	-inf,-inf	inf,inf	1.26076,0.740954	0.0001723	0.000300255
3	chr4:152080109:G:A	152080109	A,NA	G,NA	1,NA	inf,NA	inf,NA	0.344438,NA	0.000172286	0.000289732
3	chr4:151307301:C:T	151307301	NA,T	NA,C	NA,1	NA,-inf	NA,inf	NA,0.489576	0.000172246	0.000294967
3	chr4:151997520:A:AC	151997520	NA,AC	NA,A	NA,1	NA,-inf	NA,inf	NA,0.511025	0.000172199	0.000294703
3	chr4:151336721:T:C	151336721	NA,C	NA,T	NA,1	NA,inf	NA,inf	NA,0.351206	0.00017205	0.000292243
3	chr4:152125513:G:A	152125513	A,A	G,G	1,1	inf,inf	inf,inf	0.927229,1.14902	0.00017188	0.000295055
3	chr4:150789081:T:A	150789081	NA,A	NA,T	NA,1	NA,-inf	NA,inf	NA,0.543586	0.000171767	0.000294336
3	chr4:151955008:G:A	151955008	A,NA	G,NA	1,NA	inf,NA	inf,NA	0.544077,NA	0.00017174	0.000287039
3	chr4:152147364:A:T	152147364	T,T	A,A	1,1	inf,inf	inf,inf	1.00128,1.06013	0.000171718	0.000294884
3	chr4:151824865:C:T	151824865	NA,T	NA,C	NA,1	NA,-inf	NA,inf	NA,0.45578	0.000171529	0.000292652
3	chr4:151809086:A:G	151809086	NA,G	NA,A	NA,1	NA,-inf	NA,inf	NA,0.622805	0.000171002	0.000292428
3	chr4:151554575:G:A	151554575	NA,A	NA,G	NA,1	NA,inf	NA,inf	NA,0.678628	0.000170762	0.000292428
3	chr4:151934783:A:G	151934783	G,NA	A,NA	1,NA	inf,NA	inf,NA	0.539645,NA	0.000170669	0.000285319
3	chr4:150881189:A:G	150881189	G,NA	A,NA	1,NA	-inf,NA	inf,NA	0.711823,NA	0.000170658	0.000295342
3	chr4:151149957:G:A	151149957	NA,A	NA,G	NA,1	NA,-inf	NA,inf	NA,0.640956	0.000170619	0.00029023
3	chr4:151258309:C:T	151258309	NA,T	NA,C	NA,1	NA,-inf	NA,inf	NA,0.529299	0.0001706	0.000291897
3	chr4:151173534:T:C	151173534	NA,C	NA,T	NA,1	NA,inf	NA,inf	NA,0.526374	0.000170558	0.000292575
3	chr4:151336571:T:A	151336571	NA,A	NA,T	NA,1	NA,inf	NA,inf	NA,0.345819	0.000170464	0.000289571
3	chr4:150999829:G:T	150999829	NA,T	NA,G	NA,1	NA,inf	NA,inf	NA,0.620862	0.000170451	0.000291814
3	chr4:152238952:TG:T	152238952	T,T	TG,TG	1,1	-inf,-inf	inf,inf	1.18462,0.52587	0.000170331	0.000309905
3	chr4:151433795:T:G	151433795	NA,G	NA,T	NA,1	NA,-inf	NA,inf	NA,0.74901	0.000170288	0.000289494
3	chr4:151278731:A:T	151278731	NA,T	NA,A	NA,1	NA,-inf	NA,inf	NA,0.691585	0.000170234	0.000289588
3	chr4:152204311:G:A	152204311	NA,A	NA,G	NA,1	NA,-inf	NA,inf	NA,0.587015	0.000170175	0.000291381
3	chr4:151978441:A:G	151978441	G,NA	A,NA	1,NA	inf,NA	inf,NA	0.546172,NA	0.000170059	0.000284391
3	chr4:151805942:G:C	151805942	C,C	G,G	1,1	inf,-inf	inf,inf	0.390715,1.01529	0.00016972	0.000334189
3	chr4:152128172:A:G	152128172	G,G	A,A	1,1	inf,inf	inf,inf	0.95141,1.10867	0.000169373	0.000290925
3	chr4:152072902:C:T	152072902	T,NA	C,NA	1,NA	inf,NA	inf,NA	0.3366,NA	0.000169348	0.000284808
3	chr4:152283545:A:G	152283545	NA,G	NA,A	NA,1	NA,-inf	NA,inf	NA,0.550825	0.00016913	0.000286905
3	chr4:150936133:G:A	150936133	A,NA	G,NA	1,NA	-inf,NA	inf,NA	0.422014,NA	0.000169087	0.000293859
3	chr4:150908576:T:C	150908576	NA,C	NA,T	NA,1	NA,-inf	NA,inf	NA,0.700064	0.000169075	0.000289094
3	chr4:152179037:T:A	152179037	A,A	T,T	1,1	-inf,inf	inf,inf	0.358295,1.37488	0.000169021	0.000280351
3	chr4:151946875:AG:A	151946875	NA,A	NA,AG	NA,1	NA,inf	NA,inf	NA,0.534954	0.00016902	0.000289593
3	chr4:151185798:C:G	151185798	NA,G	NA,C	NA,1	NA,-inf	NA,inf	NA,0.62804	0.000168979	0.000287541
3	chr4:151876614:C:T	151876614	NA,T	NA,C	NA,1	NA,inf	NA,inf	NA,0.409679	0.000168713	0.000286655
3	chr4:151157626:C:T	151157626	NA,T	NA,C	NA,1	NA,inf	NA,inf	NA,0.561581	0.000168667	0.000288311
3	chr4:151752386:T:C	151752386	NA,C	NA,T	NA,1	NA,inf	NA,inf	NA,0.761783	0.000168652	0.00028836
3	chr4:151482453:C:T	151482453	NA,T	NA,C	NA,1	NA,-inf	NA,inf	NA,0.689093	0.00016852	0.000288074
3	chr4:151989604:C:T	151989604	T,NA	C,NA	1,NA	-inf,NA	inf,NA	0.414961,NA	0.000168505	0.00029281
3	chr4:152055963:G:A	152055963	A,NA	G,NA	1,NA	inf,NA	inf,NA	0.503498,NA	0.000168334	0.000283589
3	chr4:152003384:G:T	152003384	NA,T	NA,G	NA,1	NA,-inf	NA,inf	NA,0.461931	0.000168046	0.000287084
3	chr4:150925774:T:TTC	150925774	NA,TTC	NA,T	NA,1	NA,inf	NA,inf	NA,0.596545	0.000167935	0.000287738
3	chr4:150925778:T:A	150925778	NA,A	NA,T	NA,1	NA,inf	NA,inf	NA,0.596545	0.000167935	0.000287738
3	chr4:151243745:G:A	151243745	NA,A	NA,G	NA,1	NA,-inf	NA,inf	NA,0.458861	0.000167932	0.000286714
3	chr4:151123101:T:C	151123101	NA,C	NA,T	NA,1	NA,-inf	NA,inf	NA,0.571882	0.000167931	0.000287104
3	chr4:150730794:G:A	150730794	NA,A	NA,G	NA,1	NA,-inf	NA,inf	NA,0.524496	0.000167886	0.00028769
3	chr4:150915268:G:T	150915268	NA,T	NA,G	NA,1	NA,inf	NA,inf	NA,0.596104	0.000167835	0.000287566
3	chr4:152250349:G:A	152250349	A,A	G,G	1,1	inf,-inf	inf,inf	0.967544,0.467582	0.000167755	0.00029366
3	chr4:150934775:G:A	150934775	NA,A	NA,G	NA,1	NA,inf	NA,inf	NA,0.67561	0.000167736	0.000287462
3	chr4:151819461:T:C	151819461	NA,C	NA,T	NA,1	NA,-inf	NA,inf	NA,0.522635	0.000167637	0.00028632
3	chr4:152094552:C:T	152094552	T,T	C,C	1,1	inf,inf	inf,inf	1.16857,0.775502	0.000167295	0.000284565
3	chr4:152046660:G:A	152046660	A,NA	G,NA	1,NA	inf,NA	inf,NA	0.498646,NA	0.000167266	0.000281848
3	chr4:152024069:C:T	152024069	NA,T	NA,C	NA,1	NA,inf	NA,inf	NA,0.594912	0.00016722	0.000285864
3	chr4:151427737:A:G	151427737	NA,G	NA,A	NA,1	NA,-inf	NA,inf	NA,0.7342	0.000167154	0.000284205
3	chr4:152060839:C:T	152060839	T,NA	C,NA	1,NA	inf,NA	inf,NA	0.498896,NA	0.000166916	0.000281217
3	chr4:151989818:A:G	151989818	NA,G	NA,A	NA,1	NA,-inf	NA,inf	NA,0.445965	0.000166884	0.000285105
3	chr4:151252309:A:G	151252309	NA,G	NA,A	NA,1	NA,inf	NA,inf	NA,0.448622	0.000166859	0.000285717
3	chr4:151776674:C:A	151776674	A,A	C,C	1,1	-inf,-inf	inf,inf	2.77425,1.64859	0.000166844	0.000292753
3	chr4:151093190:C:T	151093190	NA,T	NA,C	NA,1	NA,inf	NA,inf	NA,0.6533	0.000166564	0.000284375
3	chr4:151455701:A:G	151455701	NA,G	NA,A	NA,1	NA,-inf	NA,inf	NA,0.79088	0.000166547	0.000284343
3	chr4:151975693:C:T	151975693	NA,T	NA,C	NA,1	NA,-inf	NA,inf	NA,0.485364	0.000166505	0.000284976
3	chr4:151717482:T:C	151717482	NA,C	NA,T	NA,1	NA,inf	NA,inf	NA,0.753025	0.00016647	0.000284647
3	chr4:151718887:AGTAACTGGACCAACAGT:A	151718887	NA,A	NA,AGTAACTGGACCAACAGT	NA,1	NA,inf	NA,inf	NA,0.752887	0.000166444	0.000284602
3	chr4:151824915:C:T	151824915	NA,T	NA,C	NA,1	NA,-inf	NA,inf	NA,0.435407	0.00016628	0.000283734
3	chr4:150999364:C:G	150999364	G,NA	C,NA	1,NA	-inf,NA	inf,NA	1.0726,NA	0.000166102	0.000290337
3	chr4:151238388:G:A	151238388	A,A	G,G	1,1	inf,inf	inf,inf	1.86882,0.209139	0.000165989	0.000301344
3	chr4:151363789:T:C	151363789	NA,C	NA,T	NA,1	NA,-inf	NA,inf	NA,0.627605	0.000165703	0.000282015
3	chr4:151791654:G:A	151791654	NA,A	NA,G	NA,1	NA,inf	NA,inf	NA,0.725821	0.000165683	0.000283277
3	chr4:151797253:G:A	151797253	NA,A	NA,G	NA,1	NA,inf	NA,inf	NA,0.725666	0.000165651	0.000283223
3	chr4:152052840:G:C	152052840	C,NA	G,NA	1,NA	inf,NA	inf,NA	0.495588,NA	0.000165585	0.000279001
3	chr4:151263070:G:A	151263070	NA,A	NA,G	NA,1	NA,inf	NA,inf	NA,0.419163	0.000165566	0.000284101
3	chr4:152060574:T:C	152060574	C,NA	T,NA	1,NA	inf,NA	inf,NA	0.495165,NA	0.000165486	0.000278831
3	chr4:151037902:G:A	151037902	NA,A	NA,G	NA,1	NA,inf	NA,inf	NA,0.448816	0.000165431	0.000283267
3	chr4:151934780:T:C	151934780	C,NA	T,NA	1,NA	inf,NA	inf,NA	0.881439,NA	0.000165286	0.000307781
3	chr4:151656950:C:T	151656950	NA,T	NA,C	NA,1	NA,-inf	NA,inf	NA,0.726261	0.000165121	0.00028108
3	chr4:152020193:G:A	152020193	NA,A	NA,G	NA,1	NA,inf	NA,inf	NA,0.479903	0.000164896	0.000282493
3	chr4:151220517:T:C	151220517	NA,C	NA,T	NA,1	NA,-inf	NA,inf	NA,0.40409	0.000164792	0.000282204
3	chr4:152089498:G:A	152089498	A,A	G,G	1,1	-inf,-inf	inf,inf	1.78885,0.198114	0.000164701	0.000286207
3	chr4:151853723:T:C	151853723	NA,C	NA,T	NA,1	NA,-inf	NA,inf	NA,0.548751	0.000164304	0.000281532
3	chr4:152158109:T:A	152158109	A,A	T,T	1,1	inf,inf	inf,inf	0.890429,0.972496	0.000164299	0.000280082
3	chr4:151971556:G:A	151971556	A,NA	G,NA	1,NA	inf,NA	inf,NA	0.772211,NA	0.000164151	0.000378664
3	chr4:151392968:A:G	151392968	NA,G	NA,A	NA,1	NA,-inf	NA,inf	NA,0.385264	0.000164106	0.000280959
3	chr4:152058168:T:C	152058168	C,NA	T,NA	1,NA	inf,NA	inf,NA	0.490655,NA	0.000164013	0.000276374
3	chr4:152131633:A:G	152131633	G,G	A,A	1,1	inf,inf	inf,inf	0.947823,1.08237	0.000163827	0.000281204
3	chr4:151180744:C:G	151180744	NA,G	NA,C	NA,1	NA,-inf	NA,inf	NA,0.589185	0.000163692	0.000280392
3	chr4:151189334:C:T	151189334	NA,T	NA,C	NA,1	NA,-inf	NA,inf	NA,0.588163	0.000163644	0.00028031
3	chr4:151307663:C:A	151307663	NA,A	NA,C	NA,1	NA,-inf	NA,inf	NA,0.413518	0.00016363	0.000280553
3	chr4:151954550:A:G	151954550	G,G	A,A	1,1	inf,inf	inf,inf	0.401151,1.46633	0.000163512	0.000285119
3	chr4:152049019:A:G	152049019	G,NA	A,NA	1,NA	inf,NA	inf,NA	0.487468,NA	0.000163424	0.000275421
3	chr4:151711117:A:G	151711117	NA,G	NA,A	NA,1	NA,inf	NA,inf	NA,0.441842	0.000163424	0.000279714
3	chr4:151141032:G:A	151141032	A,A	G,G	1,1	-inf,-inf	inf,inf	0.676214,1.43185	0.000163406	0.000283908
3	chr4:151998028:A:C	151998028	C,NA	A,NA	1,NA	-inf,NA	inf,NA	0.975769,NA	0.000163329	0.000280295
3	chr4:151902871:T:C	151902871	NA,C	NA,T	NA,1	NA,-inf	NA,inf	NA,0.558096	0.000163228	0.000278266
3	chr4:151270043:G:A	151270043	NA,A	NA,G	NA,1	NA,inf	NA,inf	NA,0.613245	0.000163181	0.000279181
3	chr4:151924794:C:A	151924794	NA,A	NA,C	NA,1	NA,inf	NA,inf	NA,0.583064	0.000163175	0.000279276
3	chr4:151233599:C:T	151233599	T,T	C,C	1,1	inf,inf	inf,inf	1.85208,0.218234	0.000163085	0.000296092
3	chr4:152126107:A:G	152126107	NA,G	NA,A	NA,1	NA,-inf	NA,inf	NA,0.494078	0.000163075	0.000279151
3	chr4:151427395:A:G	151427395	NA,G	NA,A	NA,1	NA,inf	NA,inf	NA,0.770722	0.000162955	0.000278438
3	chr4:151717959:T:C	151717959	NA,C	NA,T	NA,1	NA,-inf	NA,inf	NA,0.647996	0.000162797	0.000278435
3	chr4:151181433:C:T	151181433	NA,T	NA,C	NA,1	NA,inf	NA,inf	NA,0.596911	0.000162606	0.000278236
3	chr4:150916876:G:A	150916876	NA,A	NA,G	NA,1	NA,-inf	NA,inf	NA,0.581746	0.0001625	0.000277891
3	chr4:151717960:AGTGAG:A	151717960	NA,A	NA,AGTGAG	NA,1	NA,-inf	NA,inf	NA,0.646189	0.000162419	0.00027779
3	chr4:150774110:T:C	150774110	NA,C	NA,T	NA,1	NA,-inf	NA,inf	NA,0.442057	0.000162407	0.000278058
3	chr4:151717955:G:GCCCAC	151717955	NA,GCCCAC	NA,G	NA,1	NA,-inf	NA,inf	NA,0.645934	0.000162366	0.000277699
3	chr4:151888786:C:T	151888786	NA,T	NA,C	NA,1	NA,-inf	NA,inf	NA,0.472984	0.000162355	0.000278324
3	chr4:152006591:T:C	152006591	NA,C	NA,T	NA,1	NA,inf	NA,inf	NA,0.563732	0.000162303	0.000277935
3	chr4:152261997:A:G	152261997	NA,G	NA,A	NA,1	NA,-inf	NA,inf	NA,0.519973	0.000162267	0.000275445
3	chr4:151823656:G:A	151823656	NA,A	NA,G	NA,1	NA,-inf	NA,inf	NA,0.419173	0.000162108	0.000276641
3	chr4:151184248:A:G	151184248	G,G	A,A	1,1	inf,inf	inf,inf	1.79804,0.333952	0.000162105	0.000293411
3	chr4:151824127:G:A	151824127	NA,A	NA,G	NA,1	NA,-inf	NA,inf	NA,0.419107	0.000162093	0.000276616
3	chr4:151828182:C:T	151828182	NA,T	NA,C	NA,1	NA,-inf	NA,inf	NA,0.418856	0.000162032	0.000276511
3	chr4:151304330:T:C	151304330	C,C	T,T	1,1	-inf,inf	inf,inf	0.8919,0.764234	0.000161938	0.000284098
3	chr4:151078614:T:C	151078614	NA,C	NA,T	NA,1	NA,inf	NA,inf	NA,0.435052	0.000161913	0.000277231
3	chr4:151896301:G:A	151896301	NA,A	NA,G	NA,1	NA,inf	NA,inf	NA,0.590666	0.000161904	0.000276847
3	chr4:150946328:T:C	150946328	NA,C	NA,T	NA,1	NA,inf	NA,inf	NA,0.648701	0.000161848	0.000277365
3	chr4:151714435:C:A	151714435	NA,A	NA,C	NA,1	NA,inf	NA,inf	NA,0.728727	0.000161652	0.000276425
3	chr4:151355712:T:G	151355712	NA,G	NA,T	NA,1	NA,-inf	NA,inf	NA,0.610246	0.000161554	0.000275023
3	chr4:151787189:C:T	151787189	NA,T	NA,C	NA,1	NA,inf	NA,inf	NA,0.704584	0.000161429	0.000276016
3	chr4:151998312:T:C	151998312	NA,C	NA,T	NA,1	NA,-inf	NA,inf	NA,0.437346	0.000161252	0.000275534
3	chr4:150865744:T:A	150865744	NA,A	NA,T	NA,1	NA,-inf	NA,inf	NA,0.436898	0.000161127	0.00027587
3	chr4:150778779:T:C	150778779	C,NA	T,NA	1,NA	-inf,NA	inf,NA	1.37067,NA	0.000160814	0.000279072
3	chr4:152237527:A:T	152237527	T,T	A,A	1,1	-inf,inf	inf,inf	0.718016,0.96219	0.000160566	0.000263305
3	chr4:152275302:A:T	152275302	NA,T	NA,A	NA,1	NA,-inf	NA,inf	NA,0.51983	0.000160435	0.000274841
3	chr4:152111047:G:A	152111047	NA,A	NA,G	NA,1	NA,inf	NA,inf	NA,0.454988	0.000160397	0.000274794
3	chr4:150741800:G:C	150741800	NA,C	NA,G	NA,1	NA,-inf	NA,inf	NA,0.492031	0.000160369	0.000274812
3	chr4:151797480:A:G	151797480	NA,G	NA,A	NA,1	NA,inf	NA,inf	NA,0.698763	0.000160195	0.000273915
3	chr4:152062893:G:A	152062893	NA,A	NA,G	NA,1	NA,-inf	NA,inf	NA,0.479384	0.000160169	0.000273835
3	chr4:152128266:C:T	152128266	T,T	C,C	1,1	inf,inf	inf,inf	0.956489,1.07184	0.00016012	0.000275092
3	chr4:151713656:A:G	151713656	NA,G	NA,A	NA,1	NA,inf	NA,inf	NA,0.720821	0.000160096	0.000273771
3	chr4:151659863:G:A	151659863	NA,A	NA,G	NA,1	NA,-inf	NA,inf	NA,0.701283	0.000160077	0.000272546
3	chr4:150926322:C:T	150926322	NA,T	NA,C	NA,1	NA,-inf	NA,inf	NA,0.557587	0.000159932	0.000272316
3	chr4:151535065:A:C	151535065	NA,C	NA,A	NA,1	NA,-inf	NA,inf	NA,0.51898	0.000159924	0.000273648
3	chr4:151493853:C:T	151493853	NA,T	NA,C	NA,1	NA,-inf	NA,inf	NA,0.663809	0.000159889	0.000273453
3	chr4:152010171:G:A	152010171	NA,A	NA,G	NA,1	NA,-inf	NA,inf	NA,0.607977	0.000159866	0.000272922
3	chr4:151191624:T:G	151191624	NA,G	NA,T	NA,1	NA,inf	NA,inf	NA,0.617073	0.000159803	0.00027347
3	chr4:150986195:T:G	150986195	NA,G	NA,T	NA,1	NA,-inf	NA,inf	NA,0.591203	0.000159715	0.000271837
3	chr4:152190741:T:C	152190741	NA,C	NA,T	NA,1	NA,inf	NA,inf	NA,0.544758	0.000159706	0.000273678
3	chr4:151358712:A:G	151358712	NA,G	NA,A	NA,1	NA,-inf	NA,inf	NA,0.603504	0.000159574	0.000271681
3	chr4:150845264:T:C	150845264	C,NA	T,NA	1,NA	inf,NA	inf,NA	0.692738,NA	0.000159472	0.000269511
3	chr4:151713877:C:T	151713877	NA,T	NA,C	NA,1	NA,inf	NA,inf	NA,0.424845	0.000159444	0.000272911
3	chr4:150986345:T:C	150986345	NA,C	NA,T	NA,1	NA,inf	NA,inf	NA,0.619648	0.000159372	0.00027309
3	chr4:151525075:T:C	151525075	NA,C	NA,T	NA,1	NA,-inf	NA,inf	NA,0.3088	0.000159325	0.000272618
3	chr4:151240864:T:C	151240864	C,NA	T,NA	1,NA	inf,NA	inf,NA	1.33761,NA	0.000159261	0.000283105
3	chr4:151833570:A:G	151833570	NA,G	NA,A	NA,1	NA,-inf	NA,inf	NA,0.404243	0.000159201	0.000271718
3	chr4:150936401:C:T	150936401	T,NA	C,NA	1,NA	-inf,NA	inf,NA	0.394251,NA	0.000159169	0.000276492
3	chr4:150919760:T:A	150919760	A,A	T,T	1,1	-inf,-inf	inf,inf	1.70608,0.724068	0.00015909	0.000275849
3	chr4:151829800:C:T	151829800	NA,T	NA,C	NA,1	NA,-inf	NA,inf	NA,0.403569	0.000159038	0.000271442
3	chr4:151265069:TAATA:T	151265069	NA,T	NA,TAATA	NA,1	NA,-inf	NA,inf	NA,0.638352	0.000159014	0.000270631
3	chr4:152072312:C:T	152072312	T,T	C,C	1,1	inf,inf	inf,inf	0.423394,0.849771	0.000159013	0.000266386
3	chr4:151454303:G:A	151454303	NA,A	NA,G	NA,1	NA,-inf	NA,inf	NA,0.614606	0.000158985	0.000270347
3	chr4:151343195:G:A	151343195	NA,A	NA,G	NA,1	NA,-inf	NA,inf	NA,0.599577	0.000158951	0.000270632
3	chr4:152253431:T:C	152253431	NA,C	NA,T	NA,1	NA,-inf	NA,inf	NA,0.504045	0.000158928	0.000269722
3	chr4:151243939:G:A	151243939	A,A	G,G	1,1	-inf,-inf	inf,inf	1.92706,0.317063	0.000158918	0.000287679
3	chr4:151659919:C:T	151659919	NA,T	NA,C	NA,1	NA,-inf	NA,inf	NA,0.693853	0.000158653	0.000270141
3	chr4:150757839:G:A	150757839	NA,A	NA,G	NA,1	NA,-inf	NA,inf	NA,0.42642	0.000158629	0.000271592
3	chr4:151925337:C:A	151925337	NA,A	NA,C	NA,1	NA,-inf	NA,inf	NA,0.412972	0.000158623	0.000271642
3	chr4:151805958:T:C	151805958	NA,C	NA,T	NA,1	NA,inf	NA,inf	NA,0.709538	0.000158486	0.000271016
3	chr4:151408795:G:A	151408795	NA,A	NA,G	NA,1	NA,-inf	NA,inf	NA,0.611792	0.000158449	0.000269442
3	chr4:151428954:T:A	151428954	NA,A	NA,T	NA,1	NA,-inf	NA,inf	NA,0.611965	0.000158448	0.000269442
3	chr4:151496135:A:T	151496135	NA,T	NA,A	NA,1	NA,inf	NA,inf	NA,0.392047	0.000158417	0.000268869
3	chr4:151903784:T:C	151903784	C,C	T,T	1,1	inf,inf	inf,inf	2.23352,0.0807036	0.000158388	0.0002267
3	chr4:151830034:T:C	151830034	NA,C	NA,T	NA,1	NA,-inf	NA,inf	NA,0.400661	0.000158345	0.000270264
3	chr4:150860894:T:G	150860894	NA,G	NA,T	NA,1	NA,-inf	NA,inf	NA,0.486092	0.000158342	0.000271332
3	chr4:151238164:A:G	151238164	G,NA	A,NA	1,NA	inf,NA	inf,NA	0.849586,NA	0.000158336	0.000263351
3	chr4:151084223:T:A	151084223	A,NA	T,NA	1,NA	-inf,NA	inf,NA	0.453534,NA	0.000158298	0.00027371
3	chr4:151706964:G:T	151706964	NA,T	NA,G	NA,1	NA,inf	NA,inf	NA,0.711271	0.000158285	0.000270679
3	chr4:150752898:C:T	150752898	NA,T	NA,C	NA,1	NA,-inf	NA,inf	NA,0.424564	0.000158276	0.00027099
3	chr4:151498069:C:T	151498069	NA,T	NA,C	NA,1	NA,inf	NA,inf	NA,0.391463	0.000158272	0.000268625
3	chr4:150946098:G:A	150946098	NA,A	NA,G	NA,1	NA,-inf	NA,inf	NA,0.533963	0.000158252	0.000270611
3	chr4:151500312:A:G	151500312	NA,G	NA,A	NA,1	NA,inf	NA,inf	NA,0.39127	0.000158232	0.000268558
3	chr4:151668467:G:A	151668467	A,NA	G,NA	1,NA	-inf,NA	inf,NA	0.169944,NA	0.000158179	0.000276918
3	chr4:151874865:A:G	151874865	NA,G	NA,A	NA,1	NA,-inf	NA,inf	NA,0.430312	0.000158108	0.000270748
3	chr4:151215886:C:T	151215886	NA,T	NA,C	NA,1	NA,-inf	NA,inf	NA,0.465717	0.000157969	0.000270027
3	chr4:151687069:C:T	151687069	T,T	C,C	1,1	-inf,-inf	inf,inf	2.01174,2.07654	0.000157966	0.000272369
3	chr4:151992806:C:T	151992806	NA,T	NA,C	NA,1	NA,-inf	NA,inf	NA,0.412703	0.000157949	0.000269912
3	chr4:151208782:A:G	151208782	NA,G	NA,A	NA,1	NA,-inf	NA,inf	NA,0.521982	0.000157866	0.000269954
3	chr4:151924513:A:G	151924513	G,NA	A,NA	1,NA	inf,NA	inf,NA	0.385277,NA	0.000157849	0.000266229
3	chr4:152140454:A:T	152140454	T,NA	A,NA	1,NA	-inf,NA	inf,NA	0.460655,NA	0.000157843	0.000275337
3	chr4:152217339:A:T	152217339	T,NA	A,NA	1,NA	-inf,NA	inf,NA	0.932229,NA	0.000157814	0.000269152
3	chr4:150863790:G:C	150863790	NA,C	NA,G	NA,1	NA,inf	NA,inf	NA,0.427843	0.000157798	0.000270287
3	chr4:150787709:AATT:A	150787709	NA,A	NA,AATT	NA,1	NA,-inf	NA,inf	NA,0.421703	0.000157768	0.000270123
3	chr4:152050866:G:A	152050866	A,NA	G,NA	1,NA	inf,NA	inf,NA	0.468504,NA	0.000157762	0.000266032
3	chr4:150765533:CT:C	150765533	NA,C	NA,CT	NA,1	NA,-inf	NA,inf	NA,0.422076	0.000157632	0.000269886
3	chr4:150756004:C:T	150756004	NA,T	NA,C	NA,1	NA,-inf	NA,inf	NA,0.422038	0.000157614	0.000269856
3	chr4:150965826:G:T	150965826	NA,T	NA,G	NA,1	NA,-inf	NA,inf	NA,0.530966	0.000157614	0.000269522
3	chr4:151054708:G:A	151054708	NA,A	NA,G	NA,1	NA,inf	NA,inf	NA,0.442626	0.000157604	0.000269908
3	chr4:150808120:ACAT:A	150808120	NA,A	NA,ACAT	NA,1	NA,-inf	NA,inf	NA,0.42069	0.000157491	0.000269649
3	chr4:151510495:G:A	151510495	NA,A	NA,G	NA,1	NA,-inf	NA,inf	NA,0.607291	0.000157451	0.000267759
3	chr4:150846677:A:G	150846677	NA,G	NA,A	NA,1	NA,-inf	NA,inf	NA,0.414058	0.000157335	0.000269382
3	chr4:152262925:A:G	152262925	NA,G	NA,A	NA,1	NA,-inf	NA,inf	NA,0.496675	0.000157255	0.000266907
3	chr4:151322849:C:T	151322849	T,T	C,C	1,1	-inf,inf	inf,inf	1.009,1.11609	0.000157116	0.000303653
3	chr4:152164950:G:A	152164950	A,NA	G,NA	1,NA	-inf,NA	inf,NA	0.380083,NA	0.000157073	0.000273129
3	chr4:150765066:A:G	150765066	NA,G	NA,A	NA,1	NA,-inf	NA,inf	NA,0.419119	0.000156963	0.000268746
3	chr4:150993369:C:T	150993369	NA,T	NA,C	NA,1	NA,inf	NA,inf	NA,0.609386	0.000156912	0.000268877
3	chr4:151257255:T:C	151257255	NA,C	NA,T	NA,1	NA,inf	NA,inf	NA,0.675302	0.000156886	0.000268913
3	chr4:151662454:T:G	151662454	NA,G	NA,T	NA,1	NA,-inf	NA,inf	NA,0.684808	0.000156827	0.000267049
3	chr4:151796735:G:A	151796735	NA,A	NA,G	NA,1	NA,inf	NA,inf	NA,0.680688	0.000156807	0.000268133
3	chr4:151486925:G:A	151486925	NA,A	NA,G	NA,1	NA,-inf	NA,inf	NA,0.684452	0.000156791	0.000266724
3	chr4:151488241:C:T	151488241	NA,T	NA,C	NA,1	NA,-inf	NA,inf	NA,0.683459	0.000156768	0.000266686
3	chr4:152129620:C:T	152129620	NA,T	NA,C	NA,1	NA,-inf	NA,inf	NA,0.471494	0.00015673	0.000268434
3	chr4:151667139:A:G	151667139	NA,G	NA,A	NA,1	NA,-inf	NA,inf	NA,0.683754	0.000156669	0.000266786
3	chr4:151992807:C:A	151992807	NA,A	NA,C	NA,1	NA,-inf	NA,inf	NA,0.40654	0.000156571	0.000267559
3	chr4:151993763:G:T	151993763	NA,T	NA,G	NA,1	NA,-inf	NA,inf	NA,0.40654	0.000156571	0.000267559
3	chr4:151350149:C:T	151350149	NA,T	NA,C	NA,1	NA,inf	NA,inf	NA,0.295121	0.000156514	0.000266074
3	chr4:151499949:G:A	151499949	NA,A	NA,G	NA,1	NA,-inf	NA,inf	NA,0.602602	0.000156511	0.000266173
3	chr4:151007671:C:T	151007671	NA,T	NA,C	NA,1	NA,inf	NA,inf	NA,0.605443	0.000156489	0.000268148
3	chr4:152048617:G:C	152048617	NA,C	NA,G	NA,1	NA,-inf	NA,inf	NA,0.417397	0.00015648	0.000267308
3	chr4:150872296:C:T	150872296	NA,T	NA,C	NA,1	NA,inf	NA,inf	NA,0.455906	0.000156448	0.000268793
3	chr4:151489717:C:T	151489717	NA,T	NA,C	NA,1	NA,-inf	NA,inf	NA,0.601918	0.000156378	0.00026595
3	chr4:151498461:G:A	151498461	NA,A	NA,G	NA,1	NA,-inf	NA,inf	NA,0.680788	0.000156258	0.000265826
3	chr4:151509828:A:C	151509828	NA,C	NA,A	NA,1	NA,-inf	NA,inf	NA,0.601439	0.000156231	0.000265699
3	chr4:151519674:G:A	151519674	NA,A	NA,G	NA,1	NA,-inf	NA,inf	NA,0.680612	0.000156231	0.00026578
3	chr4:151336835:T:G	151336835	NA,G	NA,T	NA,1	NA,-inf	NA,inf	NA,0.358341	0.000156166	0.000267438
3	chr4:152166505:G:A	152166505	NA,A	NA,G	NA,1	NA,inf	NA,inf	NA,0.549466	0.000156147	0.000267703
3	chr4:152145605:T:G	152145605	G,G	T,T	1,1	inf,inf	inf,inf	0.964054,1.0373	0.000156113	0.000268032
3	chr4:150756682:T:C	150756682	NA,C	NA,T	NA,1	NA,inf	NA,inf	NA,0.420389	0.00015605	0.000267293
3	chr4:150948897:A:G	150948897	NA,G	NA,A	NA,1	NA,inf	NA,inf	NA,0.451003	0.000156008	0.000268057
3	chr4:151502866:C:T	151502866	NA,T	NA,C	NA,1	NA,-inf	NA,inf	NA,0.679103	0.000155949	0.000265305
3	chr4:151758260:T:C	151758260	NA,C	NA,T	NA,1	NA,inf	NA,inf	NA,0.696757	0.000155943	0.000266668
3	chr4:150809721:T:C	150809721	NA,C	NA,T	NA,1	NA,-inf	NA,inf	NA,0.413852	0.00015591	0.000266943
3	chr4:152148136:G:T	152148136	T,T	G,G	1,1	inf,inf	inf,inf	0.998835,1.02537	0.000155909	0.00026794
3	chr4:152046275:G:A	152046275	A,NA	G,NA	1,NA	inf,NA	inf,NA	0.463942,NA	0.000155872	0.000262854
3	chr4:151216109:A:G	151216109	NA,G	NA,A	NA,1	NA,-inf	NA,inf	NA,0.456143	0.000155802	0.000266333
3	chr4:151771944:C:T	151771944	T,NA	C,NA	1,NA	inf,NA	inf,NA	0.153557,NA	0.000155802	0.000260783
3	chr4:152250158:C:T	152250158	T,NA	C,NA	1,NA	inf,NA	inf,NA	0.722763,NA	0.000155713	0.000258275
3	chr4:151460440:C:T	151460440	NA,T	NA,C	NA,1	NA,-inf	NA,inf	NA,0.345246	0.000155682	0.000266493
3	chr4:151385646:T:C	151385646	NA,C	NA,T	NA,1	NA,-inf	NA,inf	NA,0.351751	0.000155653	0.000266498
3	chr4:151977756:A:T	151977756	NA,T	NA,A	NA,1	NA,-inf	NA,inf	NA,0.42094	0.000155649	0.00026666
3	chr4:151456585:T:C	151456585	NA,C	NA,T	NA,1	NA,-inf	NA,inf	NA,0.294918	0.000155634	0.000266313
3	chr4:152035428:T:G	152035428	G,G	T,T	1,1	-inf,-inf	inf,inf	1.0274,1.07654	0.0001556	0.000273449
3	chr4:151690986:G:C	151690986	NA,C	NA,G	NA,1	NA,inf	NA,inf	NA,0.697859	0.000155554	0.000266018
3	chr4:152071776:T:C	152071776	C,C	T,T	1,1	inf,inf	inf,inf	0.416218,0.847123	0.000155543	0.000260622
3	chr4:150771786:C:T	150771786	NA,T	NA,C	NA,1	NA,-inf	NA,inf	NA,0.412799	0.000155532	0.000266293
3	chr4:150746802:G:A	150746802	NA,A	NA,G	NA,1	NA,-inf	NA,inf	NA,0.470762	0.000155453	0.000266384
3	chr4:151836359:A:T	151836359	T,NA	A,NA	1,NA	inf,NA	inf,NA	1.47236,NA	0.000155396	0.000243446
3	chr4:151278079:C:T	151278079	NA,T	NA,C	NA,1	NA,-inf	NA,inf	NA,0.584328	0.000155183	0.000264016
3	chr4:151750125:C:T	151750125	NA,T	NA,C	NA,1	NA,inf	NA,inf	NA,0.5962	0.000155101	0.000265694
3	chr4:151328280:C:T	151328280	NA,T	NA,C	NA,1	NA,inf	NA,inf	NA,0.624648	0.000155052	0.000264794
3	chr4:151903269:TTA:T	151903269	NA,T	NA,TTA	NA,1	NA,-inf	NA,inf	NA,0.469914	0.000154717	0.000264413
3	chr4:151993268:G:C	151993268	NA,C	NA,G	NA,1	NA,-inf	NA,inf	NA,0.467439	0.000154714	0.000264864
3	chr4:151172461:G:A	151172461	NA,A	NA,G	NA,1	NA,-inf	NA,inf	NA,0.563425	0.000154665	0.000263352
3	chr4:151002833:G:A	151002833	NA,A	NA,G	NA,1	NA,inf	NA,inf	NA,0.598507	0.000154597	0.00026485
3	chr4:151843373:A:G	151843373	G,G	A,A	1,1	inf,inf	inf,inf	0.164435,0.98354	0.000154593	0.000255681
3	chr4:151382139:C:T	151382139	NA,T	NA,C	NA,1	NA,-inf	NA,inf	NA,0.347451	0.000154577	0.000264656
3	chr4:150746752:C:T	150746752	NA,T	NA,C	NA,1	NA,-inf	NA,inf	NA,0.466477	0.000154535	0.000264814
3	chr4:151875071:A:T	151875071	NA,T	NA,A	NA,1	NA,-inf	NA,inf	NA,0.538711	0.000154409	0.000264241
3	chr4:152136211:C:T	152136211	T,T	C,C	1,1	inf,inf	inf,inf	0.883852,1.11847	0.000154381	0.000265025
3	chr4:151868789:G:A	151868789	NA,A	NA,G	NA,1	NA,-inf	NA,inf	NA,0.538433	0.000154354	0.000264147
3	chr4:150870091:T:C	150870091	C,C	T,T	1,1	-inf,-inf	inf,inf	1.7384,0.679571	0.000154324	0.000267661
3	chr4:151764219:T:C	151764219	NA,C	NA,T	NA,1	NA,inf	NA,inf	NA,0.685823	0.000154241	0.000263773
3	chr4:151869428:A:G	151869428	NA,G	NA,A	NA,1	NA,inf	NA,inf	NA,0.53855	0.000154152	0.000263346
3	chr4:150862641:C:T	150862641	NA,T	NA,C	NA,1	NA,-inf	NA,inf	NA,0.514209	0.000154049	0.000263657
3	chr4:151244684:G:A	151244684	NA,A	NA,G	NA,1	NA,inf	NA,inf	NA,0.442402	0.000153983	0.00026368
3	chr4:151470734:A:T	151470734	NA,T	NA,A	NA,1	NA,-inf	NA,inf	NA,0.339038	0.000153955	0.000263612
3	chr4:151685109:C:T	151685109	NA,T	NA,C	NA,1	NA,inf	NA,inf	NA,0.688935	0.000153896	0.000263175
3	chr4:152199443:G:A	152199443	NA,A	NA,G	NA,1	NA,-inf	NA,inf	NA,0.47709	0.000153896	0.000263563
3	chr4:150997179:C:T	150997179	NA,T	NA,C	NA,1	NA,inf	NA,inf	NA,0.609718	0.000153633	0.000263282
3	chr4:151364393:T:C	151364393	C,C	T,T	1,1	-inf,inf	inf,inf	1.40526,1.02422	0.000153633	0.000311698
3	chr4:152080553:A:G	152080553	NA,G	NA,A	NA,1	NA,-inf	NA,inf	NA,0.499895	0.000153632	0.000262128
3	chr4:151851061:C:T	151851061	T,T	C,C	1,1	inf,inf	inf,inf	0.269627,0.807029	0.000153546	0.000253081
3	chr4:150780687:A:T	150780687	NA,T	NA,A	NA,1	NA,-inf	NA,inf	NA,0.462741	0.000153375	0.000262819
3	chr4:150766363:G:A	150766363	NA,A	NA,G	NA,1	NA,-inf	NA,inf	NA,0.402768	0.000153281	0.000262442
3	chr4:150731206:TA:T	150731206	NA,T	NA,TA	NA,1	NA,-inf	NA,inf	NA,0.460147	0.000153264	0.00026263
3	chr4:152204035:G:A	152204035	NA,A	NA,G	NA,1	NA,inf	NA,inf	NA,0.483557	0.000152944	0.000262146
3	chr4:150815972:C:T	150815972	NA,T	NA,C	NA,1	NA,-inf	NA,inf	NA,0.458274	0.000152871	0.000261955
3	chr4:150930357:G:T	150930357	NA,T	NA,G	NA,1	NA,-inf	NA,inf	NA,0.506974	0.000152764	0.000261251
3	chr4:151226104:G:A	151226104	NA,A	NA,G	NA,1	NA,inf	NA,inf	NA,0.46922	0.000152731	0.000261876
3	chr4:150864559:A:G	150864559	NA,G	NA,A	NA,1	NA,-inf	NA,inf	NA,0.459533	0.000152661	0.000261595
3	chr4:150742870:C:T	150742870	NA,T	NA,C	NA,1	NA,-inf	NA,inf	NA,0.457096	0.000152623	0.00026153
3	chr4:150996193:C:T	150996193	NA,T	NA,C	NA,1	NA,inf	NA,inf	NA,0.584525	0.000152512	0.000261332
3	chr4:150771107:T:C	150771107	NA,C	NA,T	NA,1	NA,-inf	NA,inf	NA,0.458202	0.000152378	0.000261109
3	chr4:150826595:C:T	150826595	NA,T	NA,C	NA,1	NA,-inf	NA,inf	NA,0.457505	0.000152232	0.000260859
3	chr4:150812773:C:T	150812773	NA,T	NA,C	NA,1	NA,-inf	NA,inf	NA,0.457437	0.000152218	0.000260835
3	chr4:150877191:G:A	150877191	A,NA	G,NA	1,NA	inf,NA	inf,NA	0.286111,NA	0.000152056	0.000256996
3	chr4:151690465:T:C	151690465	NA,C	NA,T	NA,1	NA,inf	NA,inf	NA,0.678701	0.000152051	0.00026004
3	chr4:151317840:G:A	151317840	NA,A	NA,G	NA,1	NA,inf	NA,inf	NA,0.608334	0.000152047	0.000259684
3	chr4:151336224:A:G	151336224	G,NA	A,NA	1,NA	inf,NA	inf,NA	1.51784,NA	0.00015202	0.000255205
3	chr4:150720692:A:T	150720692	NA,T	NA,A	NA,1	NA,-inf	NA,inf	NA,0.401451	0.000151981	0.00026037
3	chr4:150728718:T:C	150728718	NA,C	NA,T	NA,1	NA,-inf	NA,inf	NA,0.45387	0.000151956	0.000260387
3	chr4:150905994:C:A	150905994	A,NA	C,NA	1,NA	-inf,NA	inf,NA	0.819947,NA	0.000151782	0.000263139
3	chr4:151522632:A:G	151522632	NA,G	NA,A	NA,1	NA,inf	NA,inf	NA,0.689231	0.00015176	0.000259291
3	chr4:151370664:A:G	151370664	NA,G	NA,A	NA,1	NA,-inf	NA,inf	NA,0.675994	0.000151751	0.000258451
3	chr4:151693092:C:T	151693092	NA,T	NA,C	NA,1	NA,inf	NA,inf	NA,0.676754	0.000151745	0.000259518
3	chr4:151695608:G:T	151695608	NA,T	NA,G	NA,1	NA,inf	NA,inf	NA,0.676687	0.000151743	0.000259514
3	chr4:151008173:C:T	151008173	NA,T	NA,C	NA,1	NA,inf	NA,inf	NA,0.599277	0.000151742	0.000260041
3	chr4:151902320:T:C	151902320	NA,C	NA,T	NA,1	NA,-inf	NA,inf	NA,0.563594	0.000151677	0.00025905
3	chr4:152285445:T:C	152285445	C,C	T,T	1,1	inf,-inf	inf,inf	1.199,0.97564	0.000151625	0.000241877
3	chr4:152240008:A:G	152240008	G,NA	A,NA	1,NA	inf,NA	inf,NA	0.70691,NA	0.000151623	0.00025176
3	chr4:151870437:A:G	151870437	NA,G	NA,A	NA,1	NA,inf	NA,inf	NA,0.534757	0.000151538	0.000259169
3	chr4:151698966:G:T	151698966	NA,T	NA,G	NA,1	NA,inf	NA,inf	NA,0.675481	0.000151503	0.000259104
3	chr4:151042656:C:T	151042656	NA,T	NA,C	NA,1	NA,inf	NA,inf	NA,0.5775	0.000151487	0.000259531
3	chr4:151306065:T:C	151306065	C,NA	T,NA	1,NA	inf,NA	inf,NA	0.212866,NA	0.00015143	0.000255526
3	chr4:150911460:T:C	150911460	NA,C	NA,T	NA,1	NA,inf	NA,inf	NA,0.430345	0.000151427	0.000260157
3	chr4:151544560:G:A	151544560	NA,A	NA,G	NA,1	NA,-inf	NA,inf	NA,0.333852	0.000151402	0.000259178
3	chr4:151908807:T:C	151908807	NA,C	NA,T	NA,1	NA,-inf	NA,inf	NA,0.533228	0.00015138	0.000258808
3	chr4:152121816:A:T	152121816	NA,T	NA,A	NA,1	NA,-inf	NA,inf	NA,0.440857	0.000151328	0.000259061
3	chr4:150849027:T:C	150849027	NA,C	NA,T	NA,1	NA,-inf	NA,inf	NA,0.393175	0.00015129	0.000259041
3	chr4:150848489:G:A	150848489	NA,A	NA,G	NA,1	NA,-inf	NA,inf	NA,0.45048	0.000151244	0.000259167
3	chr4:151696357:T:C	151696357	NA,C	NA,T	NA,1	NA,inf	NA,inf	NA,0.673873	0.000151232	0.000258643
3	chr4:151696293:C:A	151696293	NA,A	NA,C	NA,1	NA,inf	NA,inf	NA,0.673873	0.000151232	0.000258643
3	chr4:150720962:TAAGTCAAGC:T	150720962	NA,T	NA,TAAGTCAAGC	NA,1	NA,-inf	NA,inf	NA,0.450293	0.000151197	0.000259087
3	chr4:151713417:G:A	151713417	NA,A	NA,G	NA,1	NA,inf	NA,inf	NA,0.368987	0.000151133	0.000256579
3	chr4:150838043:C:T	150838043	NA,T	NA,C	NA,1	NA,-inf	NA,inf	NA,0.44988	0.000151116	0.000258948
3	chr4:151731715:C:A	151731715	NA,A	NA,C	NA,1	NA,inf	NA,inf	NA,0.539359	0.000151017	0.000258765
3	chr4:151504307:T:G	151504307	NA,G	NA,T	NA,1	NA,inf	NA,inf	NA,0.704816	0.000150989	0.000258049
3	chr4:150769919:G:A	150769919	NA,A	NA,G	NA,1	NA,-inf	NA,inf	NA,0.449221	0.000150979	0.000258713
3	chr4:150753575:C:T	150753575	NA,T	NA,C	NA,1	NA,-inf	NA,inf	NA,0.449221	0.000150979	0.000258713
3	chr4:150852360:C:A	150852360	NA,A	NA,C	NA,1	NA,-inf	NA,inf	NA,0.449221	0.000150979	0.000258713
3	chr4:150783036:T:A	150783036	NA,A	NA,T	NA,1	NA,-inf	NA,inf	NA,0.449221	0.000150979	0.000258713
3	chr4:150773446:T:A	150773446	NA,A	NA,T	NA,1	NA,-inf	NA,inf	NA,0.449221	0.000150979	0.000258713
3	chr4:150814871:A:T	150814871	NA,T	NA,A	NA,1	NA,-inf	NA,inf	NA,0.392007	0.00015094	0.000258441
3	chr4:150864805:C:T	150864805	NA,T	NA,C	NA,1	NA,-inf	NA,inf	NA,0.448986	0.000150931	0.00025863
3	chr4:150737676:C:A	150737676	NA,A	NA,C	NA,1	NA,-inf	NA,inf	NA,0.448961	0.000150926	0.000258622
3	chr4:151691536:C:T	151691536	NA,T	NA,C	NA,1	NA,inf	NA,inf	NA,0.672055	0.000150914	0.0002581
3	chr4:151294641:T:A	151294641	NA,A	NA,T	NA,1	NA,-inf	NA,inf	NA,0.398257	0.000150873	0.000258384
3	chr4:151920240:A:G	151920240	G,G	A,A	1,1	inf,inf	inf,inf	2.05942,0.0202986	0.000150869	0.00021184
3	chr4:150733927:C:T	150733927	NA,T	NA,C	NA,1	NA,-inf	NA,inf	NA,0.448653	0.000150864	0.000258516
3	chr4:151358513:A:G	151358513	NA,G	NA,A	NA,1	NA,inf	NA,inf	NA,0.382209	0.000150855	0.000256534
3	chr4:151690314:T:G	151690314	NA,G	NA,T	NA,1	NA,inf	NA,inf	NA,0.6716	0.000150796	0.000257899
3	chr4:151836731:A:C	151836731	NA,C	NA,A	NA,1	NA,-inf	NA,inf	NA,0.362475	0.000150758	0.000258045
3	chr4:151667141:C:T	151667141	T,T	C,C	1,1	-inf,-inf	inf,inf	1.59607,1.9883	0.000150741	0.000257892
3	chr4:150850907:T:C	150850907	NA,C	NA,T	NA,1	NA,-inf	NA,inf	NA,0.447809	0.000150689	0.000258215
3	chr4:150772731:C:T	150772731	NA,T	NA,C	NA,1	NA,-inf	NA,inf	NA,0.447585	0.00015064	0.000258131
3	chr4:150839959:T:C	150839959	NA,C	NA,T	NA,1	NA,-inf	NA,inf	NA,0.447357	0.000150596	0.000258056
3	chr4:151177677:T:C	151177677	NA,C	NA,T	NA,1	NA,-inf	NA,inf	NA,0.430837	0.000150508	0.000257309
3	chr4:150825708:A:G	150825708	NA,G	NA,A	NA,1	NA,-inf	NA,inf	NA,0.446182	0.00015045	0.000257805
3	chr4:151689807:C:T	151689807	NA,T	NA,C	NA,1	NA,inf	NA,inf	NA,0.669267	0.000150425	0.000257266
3	chr4:151232835:T:G	151232835	NA,G	NA,T	NA,1	NA,inf	NA,inf	NA,0.603699	0.000150379	0.000257355
3	chr4:152249792:C:T	152249792	NA,T	NA,C	NA,1	NA,inf	NA,inf	NA,0.431083	0.000150306	0.00025759
3	chr4:150998340:C:T	150998340	NA,T	NA,C	NA,1	NA,inf	NA,inf	NA,0.574065	0.000150165	0.000257307
3	chr4:151322106:C:T	151322106	T,T	C,C	1,1	-inf,inf	inf,inf	1.0167,1.0969	0.000150123	0.000289849
3	chr4:150846734:A:T	150846734	NA,T	NA,A	NA,1	NA,-inf	NA,inf	NA,0.444974	0.000150056	0.000257132
3	chr4:151581124:C:G	151581124	NA,G	NA,C	NA,1	NA,-inf	NA,inf	NA,0.466711	0.000149999	0.000256713
3	chr4:151766686:T:C	151766686	NA,C	NA,T	NA,1	NA,-inf	NA,inf	NA,0.35448	0.000149998	0.000256052
3	chr4:152060702:T:C	152060702	C,NA	T,NA	1,NA	inf,NA	inf,NA	0.403597,NA	0.000149954	0.000253677
3	chr4:152134778:G:A	152134778	A,A	G,G	1,1	inf,inf	inf,inf	0.917395,1.07627	0.000149872	0.000257357
3	chr4:151403654:T:C	151403654	NA,C	NA,T	NA,1	NA,-inf	NA,inf	NA,0.564696	0.000149813	0.000254896
3	chr4:151886136:G:A	151886136	NA,A	NA,G	NA,1	NA,-inf	NA,inf	NA,0.503755	0.000149733	0.000256425
3	chr4:151887852:T:C	151887852	NA,C	NA,T	NA,1	NA,-inf	NA,inf	NA,0.565229	0.00014967	0.000255232
3	chr4:152036104:C:T	152036104	T,NA	C,NA	1,NA	inf,NA	inf,NA	0.443542,NA	0.000149663	0.0002525
3	chr4:151123148:C:T	151123148	T,T	C,C	1,1	-inf,-inf	inf,inf	1.35624,0.491392	0.000149361	0.000261588
3	chr4:151456256:A:G	151456256	NA,G	NA,A	NA,1	NA,-inf	NA,inf	NA,0.575841	0.000149289	0.000254129
3	chr4:151875580:A:G	151875580	G,NA	A,NA	1,NA	-inf,NA	inf,NA	1.19218,NA	0.000149268	0.00026083
3	chr4:151912427:G:C	151912427	NA,C	NA,G	NA,1	NA,inf	NA,inf	NA,0.451346	0.000149247	0.000255725
3	chr4:151335519:A:G	151335519	NA,G	NA,A	NA,1	NA,-inf	NA,inf	NA,0.563707	0.000149236	0.000253928
3	chr4:150895978:T:C	150895978	NA,C	NA,T	NA,1	NA,inf	NA,inf	NA,0.422599	0.000149217	0.00025633
3	chr4:152190326:T:G	152190326	NA,G	NA,T	NA,1	NA,-inf	NA,inf	NA,0.439232	0.000149149	0.000255432
3	chr4:152303057:T:C	152303057	C,C	T,T	1,1	-inf,inf	inf,inf	0.844994,0.816218	0.000149061	0.000255704
3	chr4:150704781:T:C	150704781	NA,C	NA,T	NA,1	NA,-inf	NA,inf	NA,0.439361	0.000149037	0.000255381
3	chr4:152198788:T:C	152198788	NA,C	NA,T	NA,1	NA,inf	NA,inf	NA,0.464615	0.000149011	0.000255408
3	chr4:151472480:C:A	151472480	NA,A	NA,C	NA,1	NA,inf	NA,inf	NA,0.351708	0.000148978	0.000253019
3	chr4:151942606:G:A	151942606	NA,A	NA,G	NA,1	NA,-inf	NA,inf	NA,0.363072	0.000148853	0.000254793
3	chr4:152131962:G:T	152131962	T,T	G,G	1,1	inf,inf	inf,inf	0.933519,1.05837	0.000148853	0.00025564
3	chr4:150753880:A:G	150753880	NA,G	NA,A	NA,1	NA,inf	NA,inf	NA,0.354469	0.000148852	0.000255382
3	chr4:151988391:C:T	151988391	NA,T	NA,C	NA,1	NA,-inf	NA,inf	NA,0.432316	0.000148847	0.000254715
3	chr4:150796013:A:T	150796013	NA,T	NA,A	NA,1	NA,-inf	NA,inf	NA,0.441843	0.000148717	0.000254832
3	chr4:152250459:T:C	152250459	NA,C	NA,T	NA,1	NA,inf	NA,inf	NA,0.431396	0.000148711	0.000254638
3	chr4:151905273:A:C	151905273	NA,C	NA,A	NA,1	NA,-inf	NA,inf	NA,0.409119	0.000148566	0.000254356
3	chr4:151525398:C:T	151525398	NA,T	NA,C	NA,1	NA,-inf	NA,inf	NA,0.638226	0.00014854	0.000252807
3	chr4:151317834:G:A	151317834	A,A	G,G	1,1	-inf,inf	inf,inf	1.07603,1.16635	0.000148504	0.000281328
3	chr4:151687738:C:T	151687738	NA,T	NA,C	NA,1	NA,-inf	NA,inf	NA,0.414518	0.000148481	0.000254782
3	chr4:151453515:A:G	151453515	NA,G	NA,A	NA,1	NA,-inf	NA,inf	NA,0.560344	0.00014844	0.000252571
3	chr4:151849969:C:T	151849969	T,T	C,C	1,1	inf,inf	inf,inf	0.174033,0.935724	0.000148401	0.000245412
3	chr4:150857124:C:A	150857124	NA,A	NA,C	NA,1	NA,-inf	NA,inf	NA,0.43686	0.000148396	0.000254285
3	chr4:150799320:T:A	150799320	NA,A	NA,T	NA,1	NA,-inf	NA,inf	NA,0.44917	0.000148387	0.000253897
3	chr4:151909517:G:A	151909517	NA,A	NA,G	NA,1	NA,-inf	NA,inf	NA,0.516318	0.000148282	0.000253524
3	chr4:151212804:T:C	151212804	NA,C	NA,T	NA,1	NA,-inf	NA,inf	NA,0.420746	0.000148263	0.000253474
3	chr4:151270262:G:A	151270262	NA,A	NA,G	NA,1	NA,inf	NA,inf	NA,0.574868	0.000148243	0.00025315
3	chr4:151343408:C:T	151343408	NA,T	NA,C	NA,1	NA,inf	NA,inf	NA,0.260998	0.000148165	0.000252008
3	chr4:151908418:G:A	151908418	A,NA	G,NA	1,NA	-inf,NA	inf,NA	1.15695,NA	0.000148118	0.000258798
3	chr4:150858606:T:C	150858606	NA,C	NA,T	NA,1	NA,-inf	NA,inf	NA,0.378048	0.000148055	0.000253506
3	chr4:151034036:G:T	151034036	NA,T	NA,G	NA,1	NA,inf	NA,inf	NA,0.565873	0.000147962	0.000253488
3	chr4:151040503:T:C	151040503	C,NA	T,NA	1,NA	-inf,NA	inf,NA	0.996928,NA	0.000147961	0.000258415
3	chr4:151865329:G:A	151865329	NA,A	NA,G	NA,1	NA,-inf	NA,inf	NA,0.357298	0.000147952	0.000253264
3	chr4:150786692:C:T	150786692	NA,T	NA,C	NA,1	NA,-inf	NA,inf	NA,0.435762	0.000147934	0.00025349
3	chr4:151528165:A:T	151528165	NA,T	NA,A	NA,1	NA,-inf	NA,inf	NA,0.568517	0.000147921	0.000251818
3	chr4:151894680:T:C	151894680	C,C	T,T	1,1	inf,inf	inf,inf	2.1224,0.195	0.000147845	0.000212798
3	chr4:151874044:G:A	151874044	NA,A	NA,G	NA,1	NA,inf	NA,inf	NA,0.50923	0.000147748	0.000252402
3	chr4:152028415:T:A	152028415	A,NA	T,NA	1,NA	inf,NA	inf,NA	0.434482,NA	0.000147724	0.000249254
3	chr4:151503092:C:T	151503092	NA,T	NA,C	NA,1	NA,-inf	NA,inf	NA,0.567222	0.000147683	0.000251417
3	chr4:151034295:G:A	151034295	NA,A	NA,G	NA,1	NA,inf	NA,inf	NA,0.564838	0.000147674	0.000252993
3	chr4:151521591:T:C	151521591	NA,C	NA,T	NA,1	NA,-inf	NA,inf	NA,0.566863	0.000147656	0.000251373
3	chr4:152281966:A:T	152281966	NA,T	NA,A	NA,1	NA,inf	NA,inf	NA,0.439216	0.000147635	0.00025298
3	chr4:151874070:T:C	151874070	NA,C	NA,T	NA,1	NA,inf	NA,inf	NA,0.508363	0.000147591	0.000252136
3	chr4:151931320:C:T	151931320	T,NA	C,NA	1,NA	-inf,NA	inf,NA	0.897385,NA	0.000147538	0.000253221
3	chr4:152097528:AAAAG:A	152097528	A,NA	AAAAG,NA	1,NA	-inf,NA	inf,NA	0.749989,NA	0.000147489	0.000242339
3	chr4:150791474:G:A	150791474	NA,A	NA,G	NA,1	NA,-inf	NA,inf	NA,0.433376	0.00014746	0.000252679
3	chr4:152147685:C:A	152147685	A,A	C,C	1,1	inf,inf	inf,inf	0.992573,0.998754	0.000147398	0.000253324
3	chr4:151880143:T:C	151880143	NA,C	NA,T	NA,1	NA,-inf	NA,inf	NA,0.494412	0.000147302	0.000252095
3	chr4:150790673:T:C	150790673	NA,C	NA,T	NA,1	NA,-inf	NA,inf	NA,0.374614	0.00014726	0.000252145
3	chr4:151770304:C:A	151770304	NA,A	NA,C	NA,1	NA,-inf	NA,inf	NA,0.482387	0.000147241	0.000251874
3	chr4:151406321:A:C	151406321	NA,C	NA,A	NA,1	NA,-inf	NA,inf	NA,0.264126	0.000147135	0.000251782
3	chr4:151496522:C:T	151496522	T,NA	C,NA	1,NA	-inf,NA	inf,NA	1.44418,NA	0.000147053	0.000255686
3	chr4:150773798:A:G	150773798	NA,G	NA,A	NA,1	NA,inf	NA,inf	NA,0.398414	0.000147013	0.000252509
3	chr4:151664611:G:A	151664611	NA,A	NA,G	NA,1	NA,-inf	NA,inf	NA,0.581349	0.000146964	0.000251291
3	chr4:151684128:T:C	151684128	NA,C	NA,T	NA,1	NA,-inf	NA,inf	NA,0.625993	0.000146925	0.000250306
3	chr4:151745446:G:A	151745446	NA,A	NA,G	NA,1	NA,inf	NA,inf	NA,0.641144	0.000146844	0.000251139
3	chr4:151919935:C:T	151919935	T,T	C,C	1,1	-inf,-inf	inf,inf	0.82242,1.2081	0.00014683	0.00025442
3	chr4:152302608:A:G	152302608	G,G	A,A	1,1	-inf,inf	inf,inf	0.856121,0.794016	0.000146757	0.000251782
3	chr4:150835445:T:C	150835445	NA,C	NA,T	NA,1	NA,-inf	NA,inf	NA,0.333938	0.000146725	0.000251013
3	chr4:151509141:G:A	151509141	NA,A	NA,G	NA,1	NA,-inf	NA,inf	NA,0.550772	0.000146666	0.000249578
3	chr4:151762949:G:A	151762949	NA,A	NA,G	NA,1	NA,inf	NA,inf	NA,0.547655	0.000146618	0.000251191
3	chr4:151899690:C:T	151899690	NA,T	NA,C	NA,1	NA,-inf	NA,inf	NA,0.507658	0.00014648	0.00025045
3	chr4:151360990:A:C	151360990	NA,C	NA,A	NA,1	NA,-inf	NA,inf	NA,0.533757	0.000146421	0.000249433
3	chr4:151993333:A:G	151993333	NA,G	NA,A	NA,1	NA,-inf	NA,inf	NA,0.418543	0.000146408	0.000250654
3	chr4:151912935:G:A	151912935	NA,A	NA,G	NA,1	NA,-inf	NA,inf	NA,0.416691	0.000146372	0.00025026
3	chr4:151902438:G:A	151902438	NA,A	NA,G	NA,1	NA,-inf	NA,inf	NA,0.414781	0.000146322	0.000250125
3	chr4:152309832:G:A	152309832	A,A	G,G	1,1	-inf,inf	inf,inf	0.64138,0.906619	0.000146219	0.000252348
3	chr4:150699081:G:T	150699081	NA,T	NA,G	NA,1	NA,-inf	NA,inf	NA,0.425153	0.000146195	0.000250512
3	chr4:151912021:TG:T	151912021	NA,T	NA,TG	NA,1	NA,-inf	NA,inf	NA,0.505488	0.00014618	0.000249908
3	chr4:151176695:G:A	151176695	NA,A	NA,G	NA,1	NA,-inf	NA,inf	NA,0.37461	0.000146152	0.000250009
3	chr4:151032706:G:A	151032706	NA,A	NA,G	NA,1	NA,inf	NA,inf	NA,0.554675	0.000146027	0.000250169
3	chr4:151875393:TG:T	151875393	NA,T	NA,TG	NA,1	NA,inf	NA,inf	NA,0.499842	0.000145959	0.000249359
3	chr4:151111777:G:C	151111777	NA,C	NA,G	NA,1	NA,inf	NA,inf	NA,0.431249	0.000145947	0.000250106
3	chr4:150803617:C:T	150803617	T,NA	C,NA	1,NA	inf,NA	inf,NA	0.959983,NA	0.000145933	0.000247746
3	chr4:151892780:C:A	151892780	A,A	C,C	1,1	inf,inf	inf,inf	2.12315,0.172046	0.000145829	0.000209766
3	chr4:151875862:T:C	151875862	NA,C	NA,T	NA,1	NA,inf	NA,inf	NA,0.471833	0.000145795	0.000248644
3	chr4:151749850:C:T	151749850	NA,T	NA,C	NA,1	NA,-inf	NA,inf	NA,0.335822	0.000145752	0.000248837
3	chr4:151709798:T:C	151709798	NA,C	NA,T	NA,1	NA,inf	NA,inf	NA,0.641533	0.00014567	0.000249151
3	chr4:151867060:A:G	151867060	NA,G	NA,A	NA,1	NA,inf	NA,inf	NA,0.469551	0.000145486	0.000248126
3	chr4:151898372:T:C	151898372	NA,C	NA,T	NA,1	NA,-inf	NA,inf	NA,0.501886	0.000145481	0.000248748
3	chr4:151184196:T:C	151184196	C,C	T,T	1,1	inf,inf	inf,inf	1.76628,0.285847	0.000145358	0.000263054
3	chr4:151864512:A:G	151864512	NA,G	NA,A	NA,1	NA,-inf	NA,inf	NA,0.344206	0.000145248	0.000248637
3	chr4:151506232:C:T	151506232	NA,T	NA,C	NA,1	NA,-inf	NA,inf	NA,0.653109	0.000145227	0.000247657
3	chr4:151030321:G:A	151030321	NA,A	NA,G	NA,1	NA,inf	NA,inf	NA,0.549055	0.000145172	0.000248705
3	chr4:150971104:A:G	150971104	NA,G	NA,A	NA,1	NA,inf	NA,inf	NA,0.387801	0.00014515	0.000248633
3	chr4:151737829:G:A	151737829	NA,A	NA,G	NA,1	NA,-inf	NA,inf	NA,0.539805	0.000145148	0.000247986
3	chr4:151154861:G:A	151154861	A,NA	G,NA	1,NA	-inf,NA	inf,NA	1.13061,NA	0.000145072	0.000252692
3	chr4:150856574:T:C	150856574	NA,C	NA,T	NA,1	NA,-inf	NA,inf	NA,0.362923	0.000144921	0.000248145
3	chr4:151991680:C:T	151991680	NA,T	NA,C	NA,1	NA,-inf	NA,inf	NA,0.412313	0.000144894	0.000247961
3	chr4:151051287:C:T	151051287	NA,T	NA,C	NA,1	NA,-inf	NA,inf	NA,0.406968	0.000144887	0.000248251
3	chr4:151738767:C:T	151738767	T,NA	C,NA	1,NA	inf,NA	inf,NA	0.127253,NA	0.000144867	0.000242738
3	chr4:150910425:T:C	150910425	NA,C	NA,T	NA,1	NA,inf	NA,inf	NA,0.397975	0.000144827	0.000248779
3	chr4:151854058:T:C	151854058	NA,C	NA,T	NA,1	NA,-inf	NA,inf	NA,0.490648	0.000144781	0.000246709
3	chr4:151595784:C:T	151595784	NA,T	NA,C	NA,1	NA,-inf	NA,inf	NA,0.318593	0.000144773	0.000247861
3	chr4:152136429:T:A	152136429	A,A	T,T	1,1	inf,inf	inf,inf	0.848632,1.11021	0.000144727	0.000248408
3	chr4:151196015:G:A	151196015	A,A	G,G	1,1	inf,inf	inf,inf	1.79859,0.220345	0.000144637	0.000262111
3	chr4:151349055:G:A	151349055	NA,A	NA,G	NA,1	NA,-inf	NA,inf	NA,0.308112	0.000144636	0.000247701
3	chr4:151864056:C:T	151864056	NA,T	NA,C	NA,1	NA,inf	NA,inf	NA,0.378746	0.000144578	0.000247619
3	chr4:151366420:G:T	151366420	NA,T	NA,G	NA,1	NA,-inf	NA,inf	NA,0.535524	0.000144564	0.000246054
3	chr4:151808097:A:T	151808097	NA,T	NA,A	NA,1	NA,-inf	NA,inf	NA,0.360142	0.000144502	0.000246807
3	chr4:151062160:G:A	151062160	NA,A	NA,G	NA,1	NA,-inf	NA,inf	NA,0.404893	0.000144485	0.000247564
3	chr4:151713278:C:T	151713278	NA,T	NA,C	NA,1	NA,inf	NA,inf	NA,0.633274	0.000144448	0.000247063
3	chr4:151195166:C:T	151195166	T,T	C,C	1,1	inf,inf	inf,inf	1.79579,0.223207	0.000144401	0.000261634
3	chr4:151731760:G:A	151731760	NA,A	NA,G	NA,1	NA,-inf	NA,inf	NA,0.551506	0.000144299	0.000246853
3	chr4:151831288:T:A	151831288	A,NA	T,NA	1,NA	-inf,NA	inf,NA	0.278988,NA	0.000144251	0.000250295
3	chr4:151950882:T:C	151950882	NA,C	NA,T	NA,1	NA,-inf	NA,inf	NA,0.484354	0.000144097	0.000246571
3	chr4:151889782:C:T	151889782	NA,T	NA,C	NA,1	NA,-inf	NA,inf	NA,0.533807	0.000144063	0.000245728
3	chr4:151550913:G:A	151550913	NA,A	NA,G	NA,1	NA,-inf	NA,inf	NA,0.541349	0.000144015	0.000246284
3	chr4:151807485:A:C	151807485	NA,C	NA,A	NA,1	NA,-inf	NA,inf	NA,0.326659	0.000143986	0.000245841
3	chr4:152299096:CA:C	152299096	NA,C	NA,CA	NA,1	NA,-inf	NA,inf	NA,0.356617	0.000143818	0.000246424
3	chr4:151868353:A:C	151868353	NA,C	NA,A	NA,1	NA,inf	NA,inf	NA,0.487658	0.000143816	0.00024571
3	chr4:151730990:G:A	151730990	NA,A	NA,G	NA,1	NA,-inf	NA,inf	NA,0.325975	0.000143773	0.000245475
3	chr4:151284230:T:C	151284230	NA,C	NA,T	NA,1	NA,inf	NA,inf	NA,0.548441	0.000143729	0.000245475
3	chr4:151353190:C:T	151353190	NA,T	NA,C	NA,1	NA,-inf	NA,inf	NA,0.544296	0.000143675	0.00024579
3	chr4:151658948:C:T	151658948	NA,T	NA,C	NA,1	NA,inf	NA,inf	NA,0.331865	0.000143654	0.000244055
3	chr4:151313476:G:A	151313476	NA,A	NA,G	NA,1	NA,-inf	NA,inf	NA,0.342394	0.000143648	0.000245386
3	chr4:150858650:C:G	150858650	NA,G	NA,C	NA,1	NA,inf	NA,inf	NA,0.377243	0.00014364	0.000246067
3	chr4:151874139:T:C	151874139	NA,C	NA,T	NA,1	NA,inf	NA,inf	NA,0.486512	0.000143589	0.000245324
3	chr4:150946716:A:G	150946716	NA,G	NA,A	NA,1	NA,inf	NA,inf	NA,0.379604	0.000143584	0.000245956
3	chr4:151182302:T:C	151182302	C,NA	T,NA	1,NA	inf,NA	inf,NA	0.86859,NA	0.000143578	0.000449
3	chr4:151163772:G:A	151163772	NA,A	NA,G	NA,1	NA,inf	NA,inf	NA,0.521986	0.000143514	0.000245261
3	chr4:152179355:C:T	152179355	NA,T	NA,C	NA,1	NA,-inf	NA,inf	NA,0.474345	0.000143476	0.000245904
3	chr4:151021538:G:A	151021538	NA,A	NA,G	NA,1	NA,inf	NA,inf	NA,0.53668	0.000143425	0.000245713
3	chr4:151099527:G:A	151099527	NA,A	NA,G	NA,1	NA,inf	NA,inf	NA,0.494414	0.000143396	0.000245534
3	chr4:151988915:C:T	151988915	NA,T	NA,C	NA,1	NA,-inf	NA,inf	NA,0.485198	0.000143352	0.000244411
3	chr4:150741918:G:C	150741918	NA,C	NA,G	NA,1	NA,-inf	NA,inf	NA,0.410484	0.000143336	0.000245616
3	chr4:151843806:T:C	151843806	NA,C	NA,T	NA,1	NA,-inf	NA,inf	NA,0.346441	0.000143287	0.000245238
3	chr4:151009169:T:C	151009169	NA,C	NA,T	NA,1	NA,inf	NA,inf	NA,0.490993	0.000143038	0.000244271
3	chr4:152153690:C:A	152153690	A,A	C,C	1,1	-inf,-inf	inf,inf	1.68205,0.13371	0.000143034	0.000232988
3	chr4:151954583:C:T	151954583	NA,T	NA,C	NA,1	NA,-inf	NA,inf	NA,0.473626	0.000143032	0.00024478
3	chr4:151680314:C:T	151680314	NA,T	NA,C	NA,1	NA,-inf	NA,inf	NA,0.558655	0.00014296	0.000244475
3	chr4:151084214:C:CA	151084214	CA,NA	C,NA	1,NA	-inf,NA	inf,NA	0.97836,NA	0.000142923	0.000246628
3	chr4:151447646:AC:A	151447646	NA,A	NA,AC	NA,1	NA,-inf	NA,inf	NA,0.321934	0.000142916	0.000244754
3	chr4:151833324:T:C	151833324	NA,C	NA,T	NA,1	NA,-inf	NA,inf	NA,0.474745	0.00014291	0.000244995
3	chr4:152291244:A:G	152291244	G,G	A,A	1,1	-inf,inf	inf,inf	0.945445,0.900308	0.000142872	0.000231773
3	chr4:151879402:G:A	151879402	NA,A	NA,G	NA,1	NA,inf	NA,inf	NA,0.454592	0.000142802	0.000243573
3	chr4:151237785:T:C	151237785	NA,C	NA,T	NA,1	NA,inf	NA,inf	NA,0.551991	0.00014275	0.000244292
3	chr4:151268695:G:GT	151268695	GT,NA	G,NA	1,NA	-inf,NA	inf,NA	0.808219,NA	0.000142733	0.000248252
3	chr4:151215047:A:G	151215047	NA,G	NA,A	NA,1	NA,inf	NA,inf	NA,0.420139	0.000142701	0.000244517
3	chr4:151318983:T:C	151318983	C,C	T,T	1,1	-inf,inf	inf,inf	1.12217,1.16744	0.000142666	0.000268647
3	chr4:151319095:G:T	151319095	T,T	G,G	1,1	-inf,inf	inf,inf	1.11005,1.16189	0.000142649	0.000269042
3	chr4:151666651:A:G	151666651	NA,G	NA,A	NA,1	NA,-inf	NA,inf	NA,0.336629	0.000142403	0.000243837
3	chr4:151931510:T:C	151931510	NA,C	NA,T	NA,1	NA,-inf	NA,inf	NA,0.297796	0.000142385	0.000243451
3	chr4:151849005:C:G	151849005	G,G	C,C	1,1	inf,inf	inf,inf	0.1539,0.940187	0.000142349	0.000235634
3	chr4:151968398:T:C	151968398	C,C	T,T	1,1	inf,inf	inf,inf	0.484777,1.34795	0.000142347	0.000249246
3	chr4:151653322:T:C	151653322	NA,C	NA,T	NA,1	NA,-inf	NA,inf	NA,0.553661	0.000142244	0.000243245
3	chr4:151199077:T:C	151199077	NA,C	NA,T	NA,1	NA,-inf	NA,inf	NA,0.390439	0.000142197	0.000243132
3	chr4:151833356:CAT:C	151833356	NA,C	NA,CAT	NA,1	NA,-inf	NA,inf	NA,0.327485	0.000142172	0.000242772
3	chr4:151755705:G:A	151755705	NA,A	NA,G	NA,1	NA,inf	NA,inf	NA,0.545862	0.000142163	0.000242737
3	chr4:151123498:T:G	151123498	G,NA	T,NA	1,NA	inf,NA	inf,NA	1.11527,NA	0.000142146	0.000240921
3	chr4:151735171:C:A	151735171	NA,A	NA,C	NA,1	NA,inf	NA,inf	NA,0.337494	0.000142077	0.000243578
3	chr4:151692687:C:T	151692687	NA,T	NA,C	NA,1	NA,-inf	NA,inf	NA,0.53481	0.00014207	0.000243049
3	chr4:152032920:A:G	152032920	G,G	A,A	1,1	inf,inf	inf,inf	0.272833,1.45357	0.000142001	0.000250518
3	chr4:150737053:A:C	150737053	NA,C	NA,A	NA,1	NA,-inf	NA,inf	NA,0.353378	0.000141977	0.000243233
3	chr4:151641925:G:A	151641925	NA,A	NA,G	NA,1	NA,-inf	NA,inf	NA,0.528537	0.000141908	0.000242691
3	chr4:151916116:G:A	151916116	NA,A	NA,G	NA,1	NA,inf	NA,inf	NA,0.413338	0.000141778	0.000242929
3	chr4:151236364:G:A	151236364	A,A	G,G	1,1	-inf,inf	inf,inf	2.19457,0.00616742	0.000141716	0.000247114
3	chr4:151292511:T:C	151292511	NA,C	NA,T	NA,1	NA,inf	NA,inf	NA,0.536186	0.00014165	0.000241943
3	chr4:150902291:T:C	150902291	NA,C	NA,T	NA,1	NA,inf	NA,inf	NA,0.381451	0.000141634	0.000243275
3	chr4:151629027:G:T	151629027	NA,T	NA,G	NA,1	NA,-inf	NA,inf	NA,0.422416	0.000141526	0.000242233
3	chr4:152238004:T:C	152238004	C,C	T,T	1,1	-inf,inf	inf,inf	0.952058,0.611673	0.000141522	0.000215893
3	chr4:151925551:C:T	151925551	NA,T	NA,C	NA,1	NA,inf	NA,inf	NA,0.411459	0.00014144	0.00024235
3	chr4:150887973:C:A	150887973	NA,A	NA,C	NA,1	NA,-inf	NA,inf	NA,0.529688	0.000141397	0.000241963
3	chr4:151451724:T:C	151451724	NA,C	NA,T	NA,1	NA,inf	NA,inf	NA,0.318031	0.000141364	0.00024026
3	chr4:151457320:A:C	151457320	NA,C	NA,A	NA,1	NA,inf	NA,inf	NA,0.318031	0.000141364	0.00024026
3	chr4:151039409:G:A	151039409	NA,A	NA,G	NA,1	NA,inf	NA,inf	NA,0.540387	0.000141259	0.000242114
3	chr4:151144155:T:C	151144155	NA,C	NA,T	NA,1	NA,inf	NA,inf	NA,0.407552	0.000141145	0.000241922
3	chr4:152061126:G:A	152061126	NA,A	NA,G	NA,1	NA,-inf	NA,inf	NA,0.339601	0.000141105	0.000241177
3	chr4:151703820:A:G	151703820	G,G	A,A	1,1	-inf,-inf	inf,inf	2.20238,1.86995	0.000141022	0.000244005
3	chr4:152280747:A:C	152280747	NA,C	NA,A	NA,1	NA,-inf	NA,inf	NA,0.424543	0.000141009	0.000239676
3	chr4:150883184:G:A	150883184	NA,A	NA,G	NA,1	NA,-inf	NA,inf	NA,0.499612	0.000140941	0.000241542
3	chr4:151667923:A:T	151667923	NA,T	NA,A	NA,1	NA,inf	NA,inf	NA,0.317935	0.00014084	0.000239331
3	chr4:151918945:A:G	151918945	NA,G	NA,A	NA,1	NA,-inf	NA,inf	NA,0.464928	0.000140758	0.000240863
3	chr4:151479464:G:A	151479464	NA,A	NA,G	NA,1	NA,-inf	NA,inf	NA,0.513295	0.000140723	0.000239571
3	chr4:151456827:T:C	151456827	NA,C	NA,T	NA,1	NA,inf	NA,inf	NA,0.314626	0.000140684	0.000239116
3	chr4:151114147:G:A	151114147	A,NA	G,NA	1,NA	inf,NA	inf,NA	1.10722,NA	0.00014068	0.000238461
3	chr4:151947451:A:G	151947451	NA,G	NA,A	NA,1	NA,-inf	NA,inf	NA,0.464427	0.00014058	0.000240563
3	chr4:152207302:G:A	152207302	NA,A	NA,G	NA,1	NA,inf	NA,inf	NA,0.399023	0.000140557	0.000241038
3	chr4:152193694:ACT:A	152193694	NA,A	NA,ACT	NA,1	NA,inf	NA,inf	NA,0.419103	0.000140412	0.000240656
3	chr4:151507165:C:T	151507165	T,NA	C,NA	1,NA	-inf,NA	inf,NA	1.65844,NA	0.000140294	0.000245409
3	chr4:151039394:C:G	151039394	NA,G	NA,C	NA,1	NA,inf	NA,inf	NA,0.534422	0.000140278	0.000240431
3	chr4:151665219:G:A	151665219	NA,A	NA,G	NA,1	NA,-inf	NA,inf	NA,0.506214	0.000140138	0.000240196
3	chr4:152203320:T:G	152203320	NA,G	NA,T	NA,1	NA,inf	NA,inf	NA,0.428027	0.000140013	0.000239797
3	chr4:151031106:G:T	151031106	NA,T	NA,G	NA,1	NA,inf	NA,inf	NA,0.536049	0.000139941	0.000239857
3	chr4:151744241:T:G	151744241	NA,G	NA,T	NA,1	NA,inf	NA,inf	NA,0.327983	0.000139925	0.000239885
3	chr4:151894001:C:T	151894001	T,T	C,C	1,1	inf,inf	inf,inf	2.12227,0.129139	0.000139908	0.000201334
3	chr4:151936697:G:A	151936697	NA,A	NA,G	NA,1	NA,-inf	NA,inf	NA,0.317987	0.000139828	0.00023913
3	chr4:151187090:G:A	151187090	NA,A	NA,G	NA,1	NA,-inf	NA,inf	NA,0.376992	0.000139807	0.00023906
3	chr4:151793237:C:T	151793237	NA,T	NA,C	NA,1	NA,-inf	NA,inf	NA,0.520987	0.00013963	0.000238885
3	chr4:150765530:T:C	150765530	NA,C	NA,T	NA,1	NA,-inf	NA,inf	NA,0.449766	0.000139581	0.000238949
3	chr4:151404619:T:C	151404619	NA,C	NA,T	NA,1	NA,-inf	NA,inf	NA,0.508427	0.000139554	0.00023759
3	chr4:152002367:G:A	152002367	NA,A	NA,G	NA,1	NA,-inf	NA,inf	NA,0.463198	0.000139484	0.000237866
3	chr4:151866780:G:A	151866780	A,A	G,G	1,1	-inf,-inf	inf,inf	1.37911,0.226798	0.000139458	0.000249999
3	chr4:151568770:G:A	151568770	NA,A	NA,G	NA,1	NA,inf	NA,inf	NA,0.308985	0.000139429	0.000236967
3	chr4:151834572:C:T	151834572	NA,T	NA,C	NA,1	NA,-inf	NA,inf	NA,0.410438	0.000139425	0.000238129
3	chr4:150713830:A:G	150713830	NA,G	NA,A	NA,1	NA,-inf	NA,inf	NA,0.389016	0.000139389	0.000238847
3	chr4:151868241:A:G	151868241	NA,G	NA,A	NA,1	NA,inf	NA,inf	NA,0.461976	0.000139345	0.0002381
3	chr4:151346682:G:T	151346682	NA,T	NA,G	NA,1	NA,inf	NA,inf	NA,0.222247	0.000139279	0.000237047
3	chr4:152070119:A:G	152070119	G,NA	A,NA	1,NA	-inf,NA	inf,NA	0.294451,NA	0.000139267	0.000242012
3	chr4:151958041:A:G	151958041	G,G	A,A	1,1	inf,-inf	inf,inf	1.65885,0.201399	0.000139261	0.000223908
3	chr4:151186623:G:A	151186623	NA,A	NA,G	NA,1	NA,inf	NA,inf	NA,0.344986	0.000139192	0.000238402
3	chr4:151313025:G:A	151313025	NA,A	NA,G	NA,1	NA,inf	NA,inf	NA,0.530049	0.00013908	0.000237607
3	chr4:151954448:G:C	151954448	NA,C	NA,G	NA,1	NA,-inf	NA,inf	NA,0.455479	0.000139076	0.000237994
3	chr4:150887763:C:T	150887763	NA,T	NA,C	NA,1	NA,inf	NA,inf	NA,0.364954	0.000139038	0.000238804
3	chr4:150902841:T:G	150902841	NA,G	NA,T	NA,1	NA,-inf	NA,inf	NA,0.38204	0.000138963	0.000238119
3	chr4:150698873:T:C	150698873	NA,C	NA,T	NA,1	NA,-inf	NA,inf	NA,0.386483	0.000138932	0.000238064
3	chr4:150712818:A:G	150712818	NA,G	NA,A	NA,1	NA,-inf	NA,inf	NA,0.386464	0.000138928	0.000238056
3	chr4:151354284:G:T	151354284	T,NA	G,NA	1,NA	-inf,NA	inf,NA	1.14377,NA	0.000138901	0.000241108
3	chr4:151483233:A:G	151483233	NA,G	NA,A	NA,1	NA,-inf	NA,inf	NA,0.233717	0.000138881	0.000237672
3	chr4:151705142:C:T	151705142	NA,T	NA,C	NA,1	NA,-inf	NA,inf	NA,0.301698	0.000138653	0.000236774
3	chr4:150948453:C:T	150948453	NA,T	NA,C	NA,1	NA,inf	NA,inf	NA,0.3032	0.000138645	0.000237839
3	chr4:151509611:T:C	151509611	NA,C	NA,T	NA,1	NA,-inf	NA,inf	NA,0.22117	0.000138518	0.000237069
3	chr4:150700338:T:C	150700338	C,NA	T,NA	1,NA	-inf,NA	inf,NA	0.452208,NA	0.000138457	0.000241807
3	chr4:151248841:C:T	151248841	NA,T	NA,C	NA,1	NA,inf	NA,inf	NA,0.285466	0.000138359	0.000237174
3	chr4:151103485:A:G	151103485	NA,G	NA,A	NA,1	NA,-inf	NA,inf	NA,0.289798	0.000138354	0.000236952
3	chr4:151806175:A:G	151806175	NA,G	NA,A	NA,1	NA,-inf	NA,inf	NA,0.512544	0.000138327	0.000236658
3	chr4:152302423:A:T	152302423	NA,T	NA,A	NA,1	NA,inf	NA,inf	NA,0.379519	0.000138276	0.000236059
3	chr4:151039445:C:T	151039445	NA,T	NA,C	NA,1	NA,inf	NA,inf	NA,0.521818	0.000138242	0.00023694
3	chr4:151215193:A:C	151215193	NA,C	NA,A	NA,1	NA,inf	NA,inf	NA,0.396836	0.000138227	0.000236845
3	chr4:151892693:A:G	151892693	NA,G	NA,A	NA,1	NA,inf	NA,inf	NA,0.392862	0.00013815	0.000236704
3	chr4:150898011:CA:C	150898011	NA,C	NA,CA	NA,1	NA,-inf	NA,inf	NA,0.378397	0.000138122	0.000236674
3	chr4:151382935:T:C	151382935	NA,C	NA,T	NA,1	NA,-inf	NA,inf	NA,0.524389	0.000138114	0.000236211
3	chr4:151226296:T:A	151226296	NA,A	NA,T	NA,1	NA,inf	NA,inf	NA,0.522935	0.000138111	0.000236367
3	chr4:151336766:C:T	151336766	NA,T	NA,C	NA,1	NA,-inf	NA,inf	NA,0.342154	0.000138074	0.000236453
3	chr4:150878445:C:A	150878445	NA,A	NA,C	NA,1	NA,-inf	NA,inf	NA,0.379837	0.000138053	0.000236558
3	chr4:151241430:T:G	151241430	NA,G	NA,T	NA,1	NA,-inf	NA,inf	NA,0.369156	0.000138011	0.000236009
3	chr4:151259111:G:A	151259111	A,NA	G,NA	1,NA	-inf,NA	inf,NA	0.989979,NA	0.000137996	0.00023829
3	chr4:150897627:C:T	150897627	NA,T	NA,C	NA,1	NA,inf	NA,inf	NA,0.438623	0.000137914	0.000236265
3	chr4:151872066:A:G	151872066	NA,G	NA,A	NA,1	NA,inf	NA,inf	NA,0.452639	0.000137837	0.000235571
3	chr4:151236052:T:C	151236052	NA,C	NA,T	NA,1	NA,-inf	NA,inf	NA,0.489871	0.000137819	0.000235683
3	chr4:150895767:A:G	150895767	NA,G	NA,A	NA,1	NA,-inf	NA,inf	NA,0.348797	0.000137761	0.00023587
3	chr4:151228886:G:A	151228886	NA,A	NA,G	NA,1	NA,inf	NA,inf	NA,0.519626	0.000137612	0.000235515
3	chr4:151529874:G:A	151529874	NA,A	NA,G	NA,1	NA,-inf	NA,inf	NA,0.227603	0.000137604	0.00023549
3	chr4:151039440:G:A	151039440	NA,A	NA,G	NA,1	NA,inf	NA,inf	NA,0.514877	0.000137171	0.000235103
3	chr4:151668283:A:G	151668283	NA,G	NA,A	NA,1	NA,-inf	NA,inf	NA,0.489596	0.000137151	0.000233538
3	chr4:150801878:AAC:A	150801878	NA,A	NA,AAC	NA,1	NA,-inf	NA,inf	NA,0.43526	0.000137094	0.000234697
3	chr4:151266830:G:A	151266830	NA,A	NA,G	NA,1	NA,inf	NA,inf	NA,0.462167	0.000137047	0.000234549
3	chr4:150961724:GAAATA:G	150961724	G,NA	GAAATA,NA	1,NA	inf,NA	inf,NA	0.680642,NA	0.000136969	0.0002426
3	chr4:151191832:A:C	151191832	NA,C	NA,A	NA,1	NA,inf	NA,inf	NA,0.481655	0.000136888	0.000233976
3	chr4:151870614:G:A	151870614	NA,A	NA,G	NA,1	NA,-inf	NA,inf	NA,0.429931	0.000136826	0.000234092
3	chr4:151869282:T:C	151869282	NA,C	NA,T	NA,1	NA,inf	NA,inf	NA,0.446157	0.000136743	0.000233708
3	chr4:150846302:G:A	150846302	NA,A	NA,G	NA,1	NA,-inf	NA,inf	NA,0.376126	0.000136676	0.000234192
3	chr4:151885590:C:T	151885590	NA,T	NA,C	NA,1	NA,inf	NA,inf	NA,0.3838	0.000136616	0.000234078
3	chr4:151949116:A:G	151949116	NA,G	NA,A	NA,1	NA,-inf	NA,inf	NA,0.440253	0.000136515	0.00023362
3	chr4:151953724:T:C	151953724	NA,C	NA,T	NA,1	NA,-inf	NA,inf	NA,0.440168	0.000136504	0.000233601
3	chr4:150699212:GC:G	150699212	NA,G	NA,GC	NA,1	NA,-inf	NA,inf	NA,0.312438	0.000136471	0.000233853
3	chr4:151945326:G:A	151945326	NA,A	NA,G	NA,1	NA,-inf	NA,inf	NA,0.439877	0.000136457	0.000233519
3	chr4:151897102:A:T	151897102	NA,T	NA,A	NA,1	NA,inf	NA,inf	NA,0.38302	0.000136452	0.000233799
3	chr4:151896809:C:A	151896809	NA,A	NA,C	NA,1	NA,inf	NA,inf	NA,0.38302	0.000136452	0.000233799
3	chr4:151953401:T:C	151953401	NA,C	NA,T	NA,1	NA,-inf	NA,inf	NA,0.439574	0.000136407	0.000233435
3	chr4:151314484:G:A	151314484	A,A	G,G	1,1	-inf,inf	inf,inf	0.845589,0.704456	0.000136393	0.000239159
3	chr4:151904919:A:C	151904919	NA,C	NA,A	NA,1	NA,inf	NA,inf	NA,0.382661	0.000136392	0.000233696
3	chr4:151950378:G:C	151950378	NA,C	NA,G	NA,1	NA,-inf	NA,inf	NA,0.4394	0.000136379	0.000233386
3	chr4:151110949:T:C	151110949	NA,C	NA,T	NA,1	NA,-inf	NA,inf	NA,0.341175	0.000136374	0.000233594
3	chr4:151299721:C:T	151299721	NA,T	NA,C	NA,1	NA,inf	NA,inf	NA,0.503355	0.000136355	0.000232935
3	chr4:151902901:T:C	151902901	NA,C	NA,T	NA,1	NA,inf	NA,inf	NA,0.382453	0.000136352	0.000233627
3	chr4:151947031:C:A	151947031	NA,A	NA,C	NA,1	NA,-inf	NA,inf	NA,0.439154	0.000136339	0.000233318
3	chr4:151943988:C:G	151943988	NA,G	NA,C	NA,1	NA,-inf	NA,inf	NA,0.439154	0.000136339	0.000233318
3	chr4:151950577:C:A	151950577	NA,A	NA,C	NA,1	NA,-inf	NA,inf	NA,0.439154	0.000136339	0.000233318
3	chr4:151935310:G:A	151935310	NA,A	NA,G	NA,1	NA,-inf	NA,inf	NA,0.439154	0.000136339	0.000233318
3	chr4:151945907:T:C	151945907	NA,C	NA,T	NA,1	NA,-inf	NA,inf	NA,0.439154	0.000136339	0.000233318
3	chr4:151468842:C:T	151468842	NA,T	NA,C	NA,1	NA,-inf	NA,inf	NA,0.221236	0.000136287	0.00023324
3	chr4:151882988:T:C	151882988	C,C	T,T	1,1	-inf,inf	inf,inf	1.62766,0.273341	0.000136284	0.00024137
3	chr4:151947517:T:G	151947517	NA,G	NA,T	NA,1	NA,-inf	NA,inf	NA,0.43879	0.000136282	0.000233221
3	chr4:151320209:A:G	151320209	G,G	A,A	1,1	-inf,inf	inf,inf	1.08834,1.12552	0.000136281	0.000257842
3	chr4:151910273:G:A	151910273	NA,A	NA,G	NA,1	NA,-inf	NA,inf	NA,0.295729	0.000136278	0.000233281
3	chr4:151192749:C:T	151192749	NA,T	NA,C	NA,1	NA,-inf	NA,inf	NA,0.357418	0.000136262	0.000233011
3	chr4:152052063:C:G	152052063	G,NA	C,NA	1,NA	inf,NA	inf,NA	0.397523,NA	0.000136252	0.000230122
3	chr4:151946414:T:G	151946414	NA,G	NA,T	NA,1	NA,-inf	NA,inf	NA,0.438309	0.000136199	0.000233079
3	chr4:151404893:G:C	151404893	NA,C	NA,G	NA,1	NA,-inf	NA,inf	NA,0.511762	0.000136153	0.000232864
3	chr4:152077590:A:C	152077590	NA,C	NA,A	NA,1	NA,-inf	NA,inf	NA,0.343366	0.000136086	0.000232907
3	chr4:152035381:C:A	152035381	A,NA	C,NA	1,NA	inf,NA	inf,NA	0.39392,NA	0.000136083	0.00022982
3	chr4:151996679:G:A	151996679	NA,A	NA,G	NA,1	NA,-inf	NA,inf	NA,0.364597	0.00013602	0.000232801
3	chr4:152213069:G:A	152213069	NA,A	NA,G	NA,1	NA,inf	NA,inf	NA,0.403828	0.00013599	0.000232911
3	chr4:151952798:G:A	151952798	NA,A	NA,G	NA,1	NA,-inf	NA,inf	NA,0.436897	0.000135971	0.000232691
3	chr4:152029764:C:T	152029764	T,NA	C,NA	1,NA	-inf,NA	inf,NA	0.519774,NA	0.00013594	0.000236015
3	chr4:151886454:C:T	151886454	NA,T	NA,C	NA,1	NA,-inf	NA,inf	NA,0.292965	0.000135938	0.000232698
3	chr4:150848755:T:C	150848755	NA,C	NA,T	NA,1	NA,-inf	NA,inf	NA,0.349866	0.000135901	0.000232608
3	chr4:151893462:G:A	151893462	NA,A	NA,G	NA,1	NA,-inf	NA,inf	NA,0.365156	0.000135863	0.000231924
3	chr4:152160622:C:T	152160622	T,NA	C,NA	1,NA	-inf,NA	inf,NA	0.602038,NA	0.000135757	0.000234225
3	chr4:151975288:G:A	151975288	A,A	G,G	1,1	inf,-inf	inf,inf	1.69509,0.0416834	0.000135502	0.000216905
3	chr4:151405650:G:A	151405650	NA,A	NA,G	NA,1	NA,-inf	NA,inf	NA,0.507072	0.000135461	0.000231685
3	chr4:150893918:A:C	150893918	NA,C	NA,A	NA,1	NA,inf	NA,inf	NA,0.298187	0.000135263	0.000230339
3	chr4:152030424:T:G	152030424	G,NA	T,NA	1,NA	inf,NA	inf,NA	0.389889,NA	0.000135169	0.000228304
3	chr4:151675401:T:C	151675401	NA,C	NA,T	NA,1	NA,-inf	NA,inf	NA,0.446005	0.00013504	0.000231141
3	chr4:151912863:C:T	151912863	NA,T	NA,C	NA,1	NA,-inf	NA,inf	NA,0.3015	0.000134983	0.00023126
3	chr4:151947473:A:G	151947473	NA,G	NA,A	NA,1	NA,-inf	NA,inf	NA,0.43072	0.000134977	0.000230991
3	chr4:151232856:A:AC	151232856	NA,AC	NA,A	NA,1	NA,-inf	NA,inf	NA,0.358005	0.000134824	0.000230559
3	chr4:151459990:T:G	151459990	NA,G	NA,T	NA,1	NA,-inf	NA,inf	NA,0.213878	0.000134799	0.000230699
3	chr4:151882591:C:CA	151882591	CA,CA	C,C	1,1	-inf,inf	inf,inf	1.62267,0.271181	0.000134755	0.000238648
3	chr4:152078366:A:G	152078366	NA,G	NA,A	NA,1	NA,inf	NA,inf	NA,0.348549	0.000134708	0.000230162
3	chr4:151241216:C:T	151241216	NA,T	NA,C	NA,1	NA,-inf	NA,inf	NA,0.350369	0.000134637	0.000230253
3	chr4:151905647:G:T	151905647	NA,T	NA,G	NA,1	NA,inf	NA,inf	NA,0.367941	0.000134624	0.000230648
3	chr4:151308424:C:T	151308424	NA,T	NA,C	NA,1	NA,inf	NA,inf	NA,0.408081	0.000134457	0.000230193
3	chr4:151901266:A:G	151901266	NA,G	NA,A	NA,1	NA,-inf	NA,inf	NA,0.285006	0.000134342	0.000229972
3	chr4:151898036:T:A	151898036	NA,A	NA,T	NA,1	NA,inf	NA,inf	NA,0.366225	0.000134334	0.000230151
3	chr4:151125238:C:T	151125238	NA,T	NA,C	NA,1	NA,inf	NA,inf	NA,0.496311	0.000134161	0.000229613
3	chr4:151099606:T:C	151099606	NA,C	NA,T	NA,1	NA,-inf	NA,inf	NA,0.268382	0.000134109	0.000229682
3	chr4:151566645:C:T	151566645	NA,T	NA,C	NA,1	NA,-inf	NA,inf	NA,0.472843	0.000134062	0.000228314
3	chr4:152258991:C:T	152258991	NA,T	NA,C	NA,1	NA,inf	NA,inf	NA,0.365736	0.000133984	0.000229527
3	chr4:151398134:G:A	151398134	NA,A	NA,G	NA,1	NA,-inf	NA,inf	NA,0.497177	0.000133981	0.00022916
3	chr4:152042132:T:C	152042132	NA,C	NA,T	NA,1	NA,inf	NA,inf	NA,0.405469	0.000133943	0.000229142
3	chr4:150885869:T:C	150885869	NA,C	NA,T	NA,1	NA,-inf	NA,inf	NA,0.413801	0.000133898	0.000229235
3	chr4:150902030:C:T	150902030	NA,T	NA,C	NA,1	NA,-inf	NA,inf	NA,0.41362	0.000133871	0.000229188
3	chr4:152158490:C:T	152158490	NA,T	NA,C	NA,1	NA,-inf	NA,inf	NA,0.3028	0.000133757	0.000229033
3	chr4:151313851:G:C	151313851	NA,C	NA,G	NA,1	NA,inf	NA,inf	NA,0.402851	0.000133619	0.000228761
3	chr4:151950043:C:T	151950043	NA,T	NA,C	NA,1	NA,-inf	NA,inf	NA,0.309255	0.000133596	0.000228883
3	chr4:152023281:C:A	152023281	A,A	C,C	1,1	inf,inf	inf,inf	0.75192,1.06931	0.000133585	0.000258499
3	chr4:151923090:C:T	151923090	NA,T	NA,C	NA,1	NA,-inf	NA,inf	NA,0.32634	0.000133479	0.00022855
3	chr4:151950520:G:A	151950520	NA,A	NA,G	NA,1	NA,-inf	NA,inf	NA,0.420648	0.000133415	0.000228325
3	chr4:151994012:G:A	151994012	NA,A	NA,G	NA,1	NA,-inf	NA,inf	NA,0.348033	0.000133405	0.000228332
3	chr4:152165014:A:T	152165014	T,NA	A,NA	1,NA	-inf,NA	inf,NA	0.429299,NA	0.000133364	0.000229931
3	chr4:152059712:G:C	152059712	NA,C	NA,G	NA,1	NA,-inf	NA,inf	NA,0.325717	0.000133256	0.000228828
3	chr4:151313992:T:C	151313992	NA,C	NA,T	NA,1	NA,inf	NA,inf	NA,0.297744	0.00013323	0.000228316
3	chr4:152034057:T:C	152034057	NA,C	NA,T	NA,1	NA,inf	NA,inf	NA,0.393431	0.000133195	0.000227784
3	chr4:151555138:CT:C	151555138	NA,C	NA,CT	NA,1	NA,-inf	NA,inf	NA,0.466724	0.000133162	0.000226799
3	chr4:151870312:G:A	151870312	NA,A	NA,G	NA,1	NA,inf	NA,inf	NA,0.422837	0.000133085	0.00022748
3	chr4:152267451:C:T	152267451	T,T	C,C	1,1	-inf,inf	inf,inf	1.4784,0.0388359	0.000133084	0.00021392
3	chr4:151900714:A:G	151900714	NA,G	NA,A	NA,1	NA,-inf	NA,inf	NA,0.409711	0.000133066	0.000227891
3	chr4:151185712:C:T	151185712	NA,T	NA,C	NA,1	NA,-inf	NA,inf	NA,0.338399	0.000132941	0.000227354
3	chr4:151497916:T:G	151497916	G,NA	T,NA	1,NA	inf,NA	inf,NA	0.214525,NA	0.000132887	0.000224563
3	chr4:151942400:C:T	151942400	NA,T	NA,C	NA,1	NA,-inf	NA,inf	NA,0.417137	0.000132856	0.000227367
3	chr4:151654519:C:T	151654519	NA,T	NA,C	NA,1	NA,-inf	NA,inf	NA,0.461401	0.000132811	0.000226223
3	chr4:151933083:A:C	151933083	C,C	A,A	1,1	inf,inf	inf,inf	0.48001,1.33505	0.000132808	0.000232991
3	chr4:151379971:C:T	151379971	NA,T	NA,C	NA,1	NA,inf	NA,inf	NA,0.299577	0.000132765	0.00022749
3	chr4:151369530:G:A	151369530	NA,A	NA,G	NA,1	NA,-inf	NA,inf	NA,0.473511	0.000132728	0.000227017
3	chr4:151115764:G:A	151115764	NA,A	NA,G	NA,1	NA,inf	NA,inf	NA,0.442775	0.000132721	0.00022732
3	chr4:151171884:A:G	151171884	NA,G	NA,A	NA,1	NA,-inf	NA,inf	NA,0.340612	0.000132682	0.000226922
3	chr4:151890572:CTTAG:C	151890572	C,NA	CTTAG,NA	1,NA	-inf,NA	inf,NA	0.390594,NA	0.000132669	0.000230211
3	chr4:150756459:T:C	150756459	NA,C	NA,T	NA,1	NA,inf	NA,inf	NA,0.319238	0.000132642	0.000227742
3	chr4:151891530:A:C	151891530	NA,C	NA,A	NA,1	NA,inf	NA,inf	NA,0.471557	0.000132526	0.000227214
3	chr4:151475503:G:A	151475503	NA,A	NA,G	NA,1	NA,-inf	NA,inf	NA,0.268484	0.000132491	0.000226907
3	chr4:151884888:G:A	151884888	NA,A	NA,G	NA,1	NA,-inf	NA,inf	NA,0.274114	0.000132356	0.000226576
3	chr4:150927679:C:A	150927679	NA,A	NA,C	NA,1	NA,-inf	NA,inf	NA,0.259965	0.000132354	0.000226672
3	chr4:150698730:AATT:A	150698730	NA,A	NA,AATT	NA,1	NA,inf	NA,inf	NA,0.316264	0.000132329	0.0002272
3	chr4:151257260:G:T	151257260	NA,T	NA,G	NA,1	NA,-inf	NA,inf	NA,0.482257	0.000132316	0.000226673
3	chr4:151188981:AC:A	151188981	NA,A	NA,AC	NA,1	NA,-inf	NA,inf	NA,0.384464	0.000132244	0.000227106
3	chr4:150968926:T:C	150968926	NA,C	NA,T	NA,1	NA,-inf	NA,inf	NA,0.428226	0.000132204	0.00022661
3	chr4:152072784:A:T	152072784	T,T	A,A	1,1	inf,inf	inf,inf	0.387196,0.782282	0.000132181	0.000221349
3	chr4:151693712:G:A	151693712	A,NA	G,NA	1,NA	-inf,NA	inf,NA	1.18352,NA	0.000132168	0.000228387
3	chr4:150796815:A:G	150796815	NA,G	NA,A	NA,1	NA,inf	NA,inf	NA,0.437193	0.000132043	0.00022576
3	chr4:152030636:T:A	152030636	NA,A	NA,T	NA,1	NA,inf	NA,inf	NA,0.386498	0.000132043	0.000225825
3	chr4:152279461:G:A	152279461	NA,A	NA,G	NA,1	NA,inf	NA,inf	NA,0.36463	0.000132038	0.000226172
3	chr4:150881925:A:G	150881925	NA,G	NA,A	NA,1	NA,-inf	NA,inf	NA,0.402749	0.000131998	0.000225986
3	chr4:152222314:G:A	152222314	NA,A	NA,G	NA,1	NA,inf	NA,inf	NA,0.364227	0.000131865	0.000225881
3	chr4:151573173:A:G	151573173	NA,G	NA,A	NA,1	NA,inf	NA,inf	NA,0.268153	0.000131843	0.000224235
3	chr4:151234248:C:A	151234248	A,NA	C,NA	1,NA	-inf,NA	inf,NA	0.969175,NA	0.000131777	0.000228661
3	chr4:151636785:A:G	151636785	NA,G	NA,A	NA,1	NA,inf	NA,inf	NA,0.26886	0.000131748	0.000224072
3	chr4:150895746:G:A	150895746	NA,A	NA,G	NA,1	NA,inf	NA,inf	NA,0.474269	0.000131743	0.00022573
3	chr4:150883917:C:T	150883917	NA,T	NA,C	NA,1	NA,-inf	NA,inf	NA,0.401449	0.000131721	0.000225513
3	chr4:150722198:C:T	150722198	NA,T	NA,C	NA,1	NA,inf	NA,inf	NA,0.312984	0.000131689	0.000226098
3	chr4:150700437:G:A	150700437	NA,A	NA,G	NA,1	NA,inf	NA,inf	NA,0.312401	0.00013164	0.000226013
3	chr4:151405073:C:T	151405073	NA,T	NA,C	NA,1	NA,-inf	NA,inf	NA,0.57548	0.000131606	0.000226068
3	chr4:152257448:G:A	152257448	A,NA	G,NA	1,NA	inf,NA	inf,NA	0.573406,NA	0.000131578	0.000221239
3	chr4:151590226:T:G	151590226	NA,G	NA,T	NA,1	NA,inf	NA,inf	NA,0.555407	0.000131559	0.000224873
3	chr4:150783949:ACT:A	150783949	NA,A	NA,ACT	NA,1	NA,-inf	NA,inf	NA,0.398872	0.000131543	0.000225206
3	chr4:151948667:A:G	151948667	NA,G	NA,A	NA,1	NA,-inf	NA,inf	NA,0.408525	0.000131538	0.000225115
3	chr4:152300057:A:C	152300057	C,NA	A,NA	1,NA	-inf,NA	inf,NA	0.338261,NA	0.000131518	0.000228387
3	chr4:151757589:C:T	151757589	NA,T	NA,C	NA,1	NA,-inf	NA,inf	NA,0.279878	0.000131469	0.000224629
3	chr4:150753731:C:T	150753731	NA,T	NA,C	NA,1	NA,-inf	NA,inf	NA,0.398795	0.000131435	0.000225025
3	chr4:151902434:G:A	151902434	A,A	G,G	1,1	inf,inf	inf,inf	1.65813,0.833297	0.000131415	0.000205999
3	chr4:151310772:A:T	151310772	NA,T	NA,A	NA,1	NA,inf	NA,inf	NA,0.388729	0.000131395	0.000224957
3	chr4:151554970:C:CAG	151554970	NA,CAG	NA,C	NA,1	NA,-inf	NA,inf	NA,0.454078	0.000131311	0.000223678
3	chr4:151591583:C:T	151591583	NA,T	NA,C	NA,1	NA,-inf	NA,inf	NA,0.454028	0.000131303	0.000223664
3	chr4:150891954:T:A	150891954	NA,A	NA,T	NA,1	NA,-inf	NA,inf	NA,0.398635	0.000131299	0.000224792
3	chr4:150751209:A:T	150751209	NA,T	NA,A	NA,1	NA,inf	NA,inf	NA,0.31071	0.000131288	0.00022541
3	chr4:150757588:C:A	150757588	NA,A	NA,C	NA,1	NA,inf	NA,inf	NA,0.310686	0.000131237	0.000225321
3	chr4:150797192:A:G	150797192	NA,G	NA,A	NA,1	NA,inf	NA,inf	NA,0.31008	0.000131231	0.000225309
3	chr4:151459878:G:A	151459878	NA,A	NA,G	NA,1	NA,inf	NA,inf	NA,0.269915	0.0001312	0.000224711
3	chr4:151612834:T:C	151612834	NA,C	NA,T	NA,1	NA,-inf	NA,inf	NA,0.45301	0.000131159	0.000223421
3	chr4:151608897:C:T	151608897	NA,T	NA,C	NA,1	NA,-inf	NA,inf	NA,0.45301	0.000131159	0.000223421
3	chr4:151600770:C:T	151600770	NA,T	NA,C	NA,1	NA,-inf	NA,inf	NA,0.45301	0.000131159	0.000223421
3	chr4:151599783:C:T	151599783	NA,T	NA,C	NA,1	NA,-inf	NA,inf	NA,0.45301	0.000131159	0.000223421
3	chr4:151411477:G:C	151411477	NA,C	NA,G	NA,1	NA,inf	NA,inf	NA,0.263209	0.000131134	0.000223084
3	chr4:151592054:A:G	151592054	NA,G	NA,A	NA,1	NA,-inf	NA,inf	NA,0.452602	0.000131101	0.000223324
3	chr4:151953977:G:A	151953977	NA,A	NA,G	NA,1	NA,-inf	NA,inf	NA,0.405721	0.000131094	0.000224359
3	chr4:151875102:C:A	151875102	A,A	C,C	1,1	-inf,-inf	inf,inf	1.39251,0.135023	0.000131081	0.000235163
3	chr4:151311768:A:G	151311768	NA,G	NA,A	NA,1	NA,inf	NA,inf	NA,0.386472	0.000131052	0.00022437
3	chr4:151148317:C:T	151148317	NA,T	NA,C	NA,1	NA,inf	NA,inf	NA,0.428077	0.00013105	0.000224425
3	chr4:152095579:G:A	152095579	NA,A	NA,G	NA,1	NA,inf	NA,inf	NA,0.32617	0.000131042	0.000224698
3	chr4:151263722:C:T	151263722	NA,T	NA,C	NA,1	NA,inf	NA,inf	NA,0.469159	0.000131011	0.00022385
3	chr4:151307696:T:C	151307696	NA,C	NA,T	NA,1	NA,inf	NA,inf	NA,0.385871	0.000130964	0.000224221
3	chr4:151307753:G:A	151307753	NA,A	NA,G	NA,1	NA,inf	NA,inf	NA,0.385871	0.000130964	0.000224221
3	chr4:151306734:C:G	151306734	NA,G	NA,C	NA,1	NA,inf	NA,inf	NA,0.385871	0.000130964	0.000224221
3	chr4:151382961:G:T	151382961	NA,T	NA,G	NA,1	NA,-inf	NA,inf	NA,0.470721	0.000130951	0.000223368
3	chr4:150700684:AAC:A	150700684	NA,A	NA,AAC	NA,1	NA,inf	NA,inf	NA,0.308061	0.000130918	0.000224769
3	chr4:150865624:G:A	150865624	NA,A	NA,G	NA,1	NA,inf	NA,inf	NA,0.41614	0.000130888	0.000224074
3	chr4:151682879:G:A	151682879	A,A	G,G	1,1	-inf,-inf	inf,inf	3.01235,1.72166	0.000130816	0.00023031
3	chr4:152196188:T:A	152196188	NA,A	NA,T	NA,1	NA,inf	NA,inf	NA,0.357435	0.000130786	0.000224468
3	chr4:151623986:G:C	151623986	NA,C	NA,G	NA,1	NA,-inf	NA,inf	NA,0.45035	0.000130773	0.000222771
3	chr4:151382531:T:C	151382531	NA,C	NA,T	NA,1	NA,-inf	NA,inf	NA,0.469261	0.000130744	0.000223018
3	chr4:151869321:T:C	151869321	NA,C	NA,T	NA,1	NA,inf	NA,inf	NA,0.407672	0.000130739	0.000223487
3	chr4:151882015:C:T	151882015	NA,T	NA,C	NA,1	NA,-inf	NA,inf	NA,0.327393	0.000130592	0.000223319
3	chr4:152072473:G:A	152072473	NA,A	NA,G	NA,1	NA,-inf	NA,inf	NA,0.327966	0.000130561	0.000223375
3	chr4:151010839:G:A	151010839	NA,A	NA,G	NA,1	NA,inf	NA,inf	NA,0.28654	0.000130536	0.000223617
3	chr4:151009436:C:A	151009436	NA,A	NA,C	NA,1	NA,inf	NA,inf	NA,0.270891	0.000130503	0.000222314
3	chr4:151360891:T:C	151360891	NA,C	NA,T	NA,1	NA,inf	NA,inf	NA,0.177764	0.000130444	0.000222116
3	chr4:150790649:T:C	150790649	NA,C	NA,T	NA,1	NA,-inf	NA,inf	NA,0.391849	0.000130287	0.000223059
3	chr4:150881815:G:A	150881815	NA,A	NA,G	NA,1	NA,inf	NA,inf	NA,0.461668	0.00013028	0.000223222
3	chr4:151871639:G:A	151871639	NA,A	NA,G	NA,1	NA,inf	NA,inf	NA,0.372428	0.000130207	0.000222636
3	chr4:151915466:G:A	151915466	A,A	G,G	1,1	-inf,-inf	inf,inf	0.774125,1.17223	0.000130204	0.000225416
3	chr4:150756103:T:C	150756103	NA,C	NA,T	NA,1	NA,inf	NA,inf	NA,0.304038	0.000130109	0.000223376
3	chr4:150786369:G:A	150786369	NA,A	NA,G	NA,1	NA,-inf	NA,inf	NA,0.389374	0.000130042	0.000222642
3	chr4:150876426:T:C	150876426	NA,C	NA,T	NA,1	NA,inf	NA,inf	NA,0.285358	0.000130023	0.000222737
3	chr4:150827377:G:A	150827377	NA,A	NA,G	NA,1	NA,inf	NA,inf	NA,0.302198	0.000130022	0.000222737
3	chr4:152023761:G:A	152023761	A,NA	G,NA	1,NA	inf,NA	inf,NA	0.83182,NA	0.000129978	0.000220121
3	chr4:151828385:G:A	151828385	A,NA	G,NA	1,NA	-inf,NA	inf,NA	1.11413,NA	0.000129962	0.000224894
3	chr4:151237057:G:A	151237057	A,A	G,G	1,1	-inf,-inf	inf,inf	2.14282,0.0267421	0.000129933	0.000226483
3	chr4:150723036:C:A	150723036	NA,A	NA,C	NA,1	NA,inf	NA,inf	NA,0.301279	0.000129767	0.000222783
3	chr4:151976909:A:G	151976909	G,G	A,A	1,1	inf,inf	inf,inf	1.51309,0.018983	0.000129763	0.000228247
3	chr4:150775360:A:C	150775360	NA,C	NA,A	NA,1	NA,inf	NA,inf	NA,0.300969	0.000129727	0.000222717
3	chr4:151966727:T:C	151966727	C,C	T,T	1,1	inf,-inf	inf,inf	1.69545,0.0515066	0.000129668	0.000207992
3	chr4:152060494:A:T	152060494	NA,T	NA,A	NA,1	NA,-inf	NA,inf	NA,0.38277	0.000129651	0.000222477
3	chr4:151194745:TTCA:T	151194745	T,T	TTCA,TTCA	1,1	inf,inf	inf,inf	1.73964,0.205517	0.000129642	0.00023463
3	chr4:151985693:C:T	151985693	T,T	C,C	1,1	inf,-inf	inf,inf	1.65026,0.0971958	0.000129611	0.000207754
3	chr4:151656683:T:C	151656683	NA,C	NA,T	NA,1	NA,-inf	NA,inf	NA,0.439261	0.000129596	0.000220804
3	chr4:151773378:C:T	151773378	NA,T	NA,C	NA,1	NA,-inf	NA,inf	NA,0.447419	0.000129566	0.000222048
3	chr4:150781464:T:C	150781464	NA,C	NA,T	NA,1	NA,-inf	NA,inf	NA,0.386927	0.000129554	0.000221806
3	chr4:150778669:C:T	150778669	NA,T	NA,C	NA,1	NA,-inf	NA,inf	NA,0.386414	0.000129475	0.000221671
3	chr4:152059924:T:C	152059924	NA,C	NA,T	NA,1	NA,-inf	NA,inf	NA,0.27742	0.000129472	0.000221342
3	chr4:151776883:TCAGA:T	151776883	T,T	TCAGA,TCAGA	1,1	-inf,-inf	inf,inf	2.65642,1.52526	0.000129462	0.00022692
3	chr4:150769685:T:C	150769685	NA,C	NA,T	NA,1	NA,-inf	NA,inf	NA,0.386038	0.00012942	0.000221577
3	chr4:151988011:T:G	151988011	NA,G	NA,T	NA,1	NA,-inf	NA,inf	NA,0.287586	0.000129405	0.000221583
3	chr4:150812798:G:GTA	150812798	NA,GTA	NA,G	NA,1	NA,-inf	NA,inf	NA,0.385825	0.00012939	0.000221525
3	chr4:150782187:G:A	150782187	NA,A	NA,G	NA,1	NA,-inf	NA,inf	NA,0.385825	0.00012939	0.000221525
3	chr4:150804440:T:G	150804440	NA,G	NA,T	NA,1	NA,-inf	NA,inf	NA,0.385814	0.000129387	0.00022152
3	chr4:151822758:C:T	151822758	NA,T	NA,C	NA,1	NA,-inf	NA,inf	NA,0.366353	0.000129381	0.000221412
3	chr4:151086707:C:T	151086707	NA,T	NA,C	NA,1	NA,inf	NA,inf	NA,0.263592	0.000129338	0.000220314
3	chr4:150781423:T:A	150781423	NA,A	NA,T	NA,1	NA,-inf	NA,inf	NA,0.385445	0.000129334	0.000221429
3	chr4:152305004:T:G	152305004	G,G	T,T	1,1	-inf,inf	inf,inf	0.816825,0.761901	0.000129303	0.000221831
3	chr4:150893433:C:T	150893433	NA,T	NA,C	NA,1	NA,inf	NA,inf	NA,0.456751	0.000129269	0.000221493
3	chr4:151167131:G:A	151167131	NA,A	NA,G	NA,1	NA,-inf	NA,inf	NA,0.291257	0.000129238	0.000221423
3	chr4:152112281:T:C	152112281	C,C	T,T	1,1	inf,inf	inf,inf	1.26541,0.700539	0.00012912	0.000221729
3	chr4:152055269:G:T	152055269	NA,T	NA,G	NA,1	NA,-inf	NA,inf	NA,0.273241	0.000129028	0.000220608
3	chr4:151057441:C:T	151057441	NA,T	NA,C	NA,1	NA,inf	NA,inf	NA,0.329204	0.000129016	0.000221083
3	chr4:152184828:T:TAAAC	152184828	NA,TAAAC	NA,T	NA,1	NA,-inf	NA,inf	NA,0.342515	0.000128885	0.000220756
3	chr4:151558204:C:T	151558204	NA,T	NA,C	NA,1	NA,inf	NA,inf	NA,0.25092	0.00012885	0.000219217
3	chr4:151655153:C:T	151655153	NA,T	NA,C	NA,1	NA,inf	NA,inf	NA,0.522383	0.000128819	0.000220389
3	chr4:152175773:T:C	152175773	NA,C	NA,T	NA,1	NA,inf	NA,inf	NA,0.289512	0.000128798	0.000220566
3	chr4:152234918:A:G	152234918	NA,G	NA,A	NA,1	NA,-inf	NA,inf	NA,0.318643	0.000128783	0.000220617
3	chr4:151459185:A:G	151459185	NA,G	NA,A	NA,1	NA,inf	NA,inf	NA,0.240375	0.000128734	0.000219117
3	chr4:151885249:C:T	151885249	NA,T	NA,C	NA,1	NA,inf	NA,inf	NA,0.334517	0.000128709	0.000220529
3	chr4:151486899:T:C	151486899	NA,C	NA,T	NA,1	NA,inf	NA,inf	NA,0.265055	0.000128673	0.000220493
3	chr4:151077374:A:G	151077374	NA,G	NA,A	NA,1	NA,inf	NA,inf	NA,0.259498	0.00012866	0.000219182
3	chr4:151367800:T:A	151367800	NA,A	NA,T	NA,1	NA,inf	NA,inf	NA,0.168085	0.000128635	0.000219075
3	chr4:151518897:G:C	151518897	C,NA	G,NA	1,NA	inf,NA	inf,NA	0.200458,NA	0.000128628	0.000217437
3	chr4:151509627:G:A	151509627	NA,A	NA,G	NA,1	NA,inf	NA,inf	NA,0.264655	0.000128624	0.000220407
3	chr4:152038669:C:T	152038669	NA,T	NA,C	NA,1	NA,inf	NA,inf	NA,0.274241	0.000128526	0.000220181
3	chr4:151307298:A:G	151307298	NA,G	NA,A	NA,1	NA,inf	NA,inf	NA,0.369279	0.000128526	0.00022005
3	chr4:150719745:C:T	150719745	NA,T	NA,C	NA,1	NA,inf	NA,inf	NA,0.29303	0.000128509	0.000220614
3	chr4:150805674:G:T	150805674	NA,T	NA,G	NA,1	NA,-inf	NA,inf	NA,0.379806	0.000128486	0.000219979
3	chr4:150812083:G:C	150812083	NA,C	NA,G	NA,1	NA,inf	NA,inf	NA,0.292609	0.000128422	0.000220468
3	chr4:150892612:C:T	150892612	NA,T	NA,C	NA,1	NA,inf	NA,inf	NA,0.449057	0.00012841	0.00022002
3	chr4:151578585:C:T	151578585	NA,T	NA,C	NA,1	NA,-inf	NA,inf	NA,0.43482	0.000128355	0.000218716
3	chr4:151670235:G:A	151670235	A,A	G,G	1,1	-inf,-inf	inf,inf	1.54494,1.99846	0.000128352	0.000218436
3	chr4:151844419:A:G	151844419	G,G	A,A	1,1	inf,inf	inf,inf	0.120773,0.926817	0.000128326	0.000212726
3	chr4:151463378:T:G	151463378	NA,G	NA,T	NA,1	NA,inf	NA,inf	NA,0.262663	0.000128281	0.000219821
3	chr4:152065461:C:T	152065461	NA,T	NA,C	NA,1	NA,-inf	NA,inf	NA,0.311314	0.000128279	0.000219458
3	chr4:150758163:G:A	150758163	A,NA	G,NA	1,NA	-inf,NA	inf,NA	0.994534,NA	0.00012819	0.000222438
3	chr4:150873415:A:AC	150873415	NA,AC	NA,A	NA,1	NA,inf	NA,inf	NA,0.447128	0.000128076	0.000219445
3	chr4:152235387:C:T	152235387	NA,T	NA,C	NA,1	NA,-inf	NA,inf	NA,0.33837	0.000128034	0.000219237
3	chr4:151563913:T:C	151563913	NA,C	NA,T	NA,1	NA,-inf	NA,inf	NA,0.473306	0.000128018	0.000219
3	chr4:152005179:AG:A	152005179	A,A	AG,AG	1,1	inf,inf	inf,inf	1.34882,1.02456	0.000127986	0.000213431
3	chr4:151542276:C:G	151542276	NA,G	NA,C	NA,1	NA,inf	NA,inf	NA,0.24535	0.000127939	0.000217688
3	chr4:150831318:T:C	150831318	NA,C	NA,T	NA,1	NA,-inf	NA,inf	NA,0.375595	0.000127918	0.000219011
3	chr4:151091189:G:A	151091189	NA,A	NA,G	NA,1	NA,inf	NA,inf	NA,0.452225	0.000127908	0.000218929
3	chr4:152056832:C:A	152056832	NA,A	NA,C	NA,1	NA,-inf	NA,inf	NA,0.314569	0.000127841	0.000218832
3	chr4:151653927:T:C	151653927	C,C	T,T	1,1	-inf,-inf	inf,inf	1.50359,2.08692	0.000127813	0.000216731
3	chr4:151887493:C:G	151887493	NA,G	NA,C	NA,1	NA,inf	NA,inf	NA,0.438177	0.000127785	0.000219074
3	chr4:150793980:T:C	150793980	NA,C	NA,T	NA,1	NA,inf	NA,inf	NA,0.2886	0.000127757	0.000219321
3	chr4:151537610:A:G	151537610	NA,G	NA,A	NA,1	NA,-inf	NA,inf	NA,0.246822	0.000127742	0.000218902
3	chr4:151712969:C:T	151712969	T,T	C,C	1,1	-inf,-inf	inf,inf	2.02503,1.92321	0.00012774	0.000220503
3	chr4:150876817:C:G	150876817	NA,G	NA,C	NA,1	NA,inf	NA,inf	NA,0.444331	0.000127713	0.000218822
3	chr4:150756439:A:C	150756439	NA,C	NA,A	NA,1	NA,-inf	NA,inf	NA,0.372658	0.000127678	0.000218599
3	chr4:150837784:C:A	150837784	NA,A	NA,C	NA,1	NA,-inf	NA,inf	NA,0.292065	0.000127671	0.000218624
3	chr4:151831783:C:T	151831783	NA,T	NA,C	NA,1	NA,-inf	NA,inf	NA,0.395114	0.000127562	0.00021769
3	chr4:151550558:C:T	151550558	NA,T	NA,C	NA,1	NA,-inf	NA,inf	NA,0.427172	0.000127526	0.000217302
3	chr4:150828321:T:C	150828321	NA,C	NA,T	NA,1	NA,-inf	NA,inf	NA,0.35891	0.000127487	0.000218374
3	chr4:150763314:TC:T	150763314	NA,T	NA,TC	NA,1	NA,inf	NA,inf	NA,0.355158	0.000127403	0.000218276
3	chr4:151190576:G:A	151190576	NA,A	NA,G	NA,1	NA,inf	NA,inf	NA,0.311094	0.000127388	0.000218313
3	chr4:150726395:A:T	150726395	NA,T	NA,A	NA,1	NA,-inf	NA,inf	NA,0.370432	0.00012736	0.000218056
3	chr4:150847995:A:G	150847995	NA,G	NA,A	NA,1	NA,inf	NA,inf	NA,0.286197	0.000127357	0.000218632
3	chr4:151331246:T:C	151331246	C,C	T,T	1,1	-inf,inf	inf,inf	1.1181,1.06325	0.000127315	0.000242707
3	chr4:150861586:C:T	150861586	NA,T	NA,C	NA,1	NA,inf	NA,inf	NA,0.285657	0.000127273	0.000218487
3	chr4:150897935:G:A	150897935	NA,A	NA,G	NA,1	NA,inf	NA,inf	NA,0.44185	0.000127249	0.00021803
3	chr4:151928101:A:C	151928101	NA,C	NA,A	NA,1	NA,-inf	NA,inf	NA,0.311265	0.000127224	0.00021761
3	chr4:151874071:G:A	151874071	NA,A	NA,G	NA,1	NA,inf	NA,inf	NA,0.242901	0.000127197	0.000217031
3	chr4:150797562:A:C	150797562	NA,C	NA,A	NA,1	NA,inf	NA,inf	NA,0.284376	0.000127098	0.000218184
3	chr4:150881326:T:C	150881326	NA,C	NA,T	NA,1	NA,-inf	NA,inf	NA,0.36962	0.000127094	0.000217602
3	chr4:151177434:C:T	151177434	T,T	C,C	1,1	inf,inf	inf,inf	1.66079,0.313827	0.000127081	0.000229304
3	chr4:151857539:C:T	151857539	NA,T	NA,C	NA,1	NA,-inf	NA,inf	NA,0.286291	0.000126948	0.000216928
3	chr4:151092213:A:G	151092213	NA,G	NA,A	NA,1	NA,inf	NA,inf	NA,0.31474	0.000126841	0.00021736
3	chr4:151115744:T:G	151115744	NA,G	NA,T	NA,1	NA,inf	NA,inf	NA,0.3777	0.000126823	0.00021692
3	chr4:150698326:G:A	150698326	NA,A	NA,G	NA,1	NA,-inf	NA,inf	NA,0.366341	0.000126765	0.00021704
3	chr4:151341197:C:T	151341197	NA,T	NA,C	NA,1	NA,inf	NA,inf	NA,0.179193	0.000126753	0.000216613
3	chr4:151135893:G:A	151135893	NA,A	NA,G	NA,1	NA,inf	NA,inf	NA,0.376253	0.000126731	0.000216757
3	chr4:152202937:A:G	152202937	NA,G	NA,A	NA,1	NA,inf	NA,inf	NA,0.330292	0.000126705	0.000217129
3	chr4:150747307:G:A	150747307	NA,A	NA,G	NA,1	NA,-inf	NA,inf	NA,0.362838	0.000126532	0.000216648
3	chr4:150737411:G:A	150737411	NA,A	NA,G	NA,1	NA,inf	NA,inf	NA,0.280557	0.000126476	0.00021711
3	chr4:151518541:T:C	151518541	NA,C	NA,T	NA,1	NA,inf	NA,inf	NA,0.159435	0.000126475	0.000215314
3	chr4:151899738:C:T	151899738	NA,T	NA,C	NA,1	NA,-inf	NA,inf	NA,0.40399	0.000126401	0.000216368
3	chr4:151994052:G:T	151994052	T,T	G,G	1,1	inf,inf	inf,inf	1.45968,0.887584	0.000126379	0.000209964
3	chr4:151504658:G:T	151504658	NA,T	NA,G	NA,1	NA,inf	NA,inf	NA,0.251082	0.000126371	0.000216547
3	chr4:152274704:T:C	152274704	NA,C	NA,T	NA,1	NA,-inf	NA,inf	NA,0.288256	0.000126354	0.000216394
3	chr4:151897267:A:G	151897267	G,G	A,A	1,1	inf,inf	inf,inf	2.06369,0.384662	0.000126339	0.000191402
3	chr4:151711817:C:T	151711817	T,T	C,C	1,1	-inf,-inf	inf,inf	2.01583,1.91883	0.000126261	0.00021791
3	chr4:151846317:G:A	151846317	A,A	G,G	1,1	inf,inf	inf,inf	0.120657,0.918831	0.000126188	0.000209182
3	chr4:150858845:T:G	150858845	NA,G	NA,T	NA,1	NA,-inf	NA,inf	NA,0.36317	0.000126177	0.000216033
3	chr4:151330917:A:G	151330917	NA,G	NA,A	NA,1	NA,inf	NA,inf	NA,0.38576	0.000126168	0.000215684
3	chr4:151561474:A:T	151561474	T,NA	A,NA	1,NA	-inf,NA	inf,NA	0.169913,NA	0.000126164	0.000219112
3	chr4:150746994:T:C	150746994	NA,C	NA,T	NA,1	NA,inf	NA,inf	NA,0.278471	0.000126116	0.000216489
3	chr4:151591901:A:G	151591901	NA,G	NA,A	NA,1	NA,-inf	NA,inf	NA,0.416644	0.000126113	0.000214921
3	chr4:152055311:A:G	152055311	NA,G	NA,A	NA,1	NA,-inf	NA,inf	NA,0.255639	0.000126055	0.000215528
3	chr4:151279361:T:A	151279361	NA,A	NA,T	NA,1	NA,-inf	NA,inf	NA,0.338515	0.000125981	0.000215709
3	chr4:151136768:A:G	151136768	NA,G	NA,A	NA,1	NA,-inf	NA,inf	NA,0.341374	0.000125943	0.000216225
3	chr4:151222208:C:T	151222208	NA,T	NA,C	NA,1	NA,-inf	NA,inf	NA,0.406555	0.000125895	0.000215359
3	chr4:150762824:C:T	150762824	NA,T	NA,C	NA,1	NA,-inf	NA,inf	NA,0.361256	0.000125891	0.000215545
3	chr4:150838382:G:C	150838382	NA,C	NA,G	NA,1	NA,inf	NA,inf	NA,0.276488	0.000125864	0.000216061
3	chr4:151987341:A:G	151987341	NA,G	NA,A	NA,1	NA,-inf	NA,inf	NA,0.339425	0.000125697	0.000215238
3	chr4:150869491:C:A	150869491	NA,A	NA,C	NA,1	NA,inf	NA,inf	NA,0.428806	0.000125694	0.000215363
3	chr4:152063897:C:T	152063897	NA,T	NA,C	NA,1	NA,-inf	NA,inf	NA,0.252297	0.000125659	0.000214872
3	chr4:151019511:G:A	151019511	NA,A	NA,G	NA,1	NA,inf	NA,inf	NA,0.405006	0.000125653	0.000215151
3	chr4:150736912:A:G	150736912	NA,G	NA,A	NA,1	NA,-inf	NA,inf	NA,0.359514	0.000125649	0.00021513
3	chr4:150752247:C:T	150752247	NA,T	NA,C	NA,1	NA,-inf	NA,inf	NA,0.359385	0.000125632	0.000215101
3	chr4:151499726:G:A	151499726	NA,A	NA,G	NA,1	NA,inf	NA,inf	NA,0.155154	0.000125632	0.000213895
3	chr4:151330952:G:A	151330952	A,A	G,G	1,1	-inf,inf	inf,inf	1.20413,1.51433	0.000125618	0.000233479
3	chr4:151027264:GA:G	151027264	NA,G	NA,GA	NA,1	NA,-inf	NA,inf	NA,0.444865	0.000125603	0.000214903
3	chr4:150785650:AT:A	150785650	NA,A	NA,AT	NA,1	NA,inf	NA,inf	NA,0.274506	0.000125602	0.000215606
3	chr4:150743722:G:A	150743722	NA,A	NA,G	NA,1	NA,-inf	NA,inf	NA,0.359151	0.0001256	0.000215046
3	chr4:152084712:G:A	152084712	NA,A	NA,G	NA,1	NA,-inf	NA,inf	NA,0.351314	0.000125575	0.000215065
3	chr4:151857930:C:T	151857930	NA,T	NA,C	NA,1	NA,inf	NA,inf	NA,0.233135	0.000125554	0.000214042
3	chr4:151842321:G:T	151842321	NA,T	NA,G	NA,1	NA,-inf	NA,inf	NA,0.407106	0.000125529	0.000214226
3	chr4:150819830:C:A	150819830	NA,A	NA,C	NA,1	NA,inf	NA,inf	NA,0.273926	0.000125488	0.000215412
3	chr4:151916302:C:T	151916302	T,T	C,C	1,1	inf,inf	inf,inf	1.99232,0.501793	0.000125481	0.000194241
3	chr4:151865052:G:A	151865052	NA,A	NA,G	NA,1	NA,inf	NA,inf	NA,0.231804	0.000125446	0.00021407
3	chr4:150741145:T:C	150741145	NA,C	NA,T	NA,1	NA,-inf	NA,inf	NA,0.357705	0.000125403	0.000214709
3	chr4:150874726:C:T	150874726	T,NA	C,NA	1,NA	inf,NA	inf,NA	0.995405,NA	0.000125288	0.000212393
3	chr4:150745215:G:A	150745215	NA,A	NA,G	NA,1	NA,inf	NA,inf	NA,0.340018	0.000125274	0.000214626
3	chr4:150759840:C:T	150759840	NA,T	NA,C	NA,1	NA,-inf	NA,inf	NA,0.284876	0.000125265	0.000214433
3	chr4:150864359:T:A	150864359	A,NA	T,NA	1,NA	inf,NA	inf,NA	0.277387,NA	0.00012526	0.00021285
3	chr4:151993835:C:T	151993835	NA,T	NA,C	NA,1	NA,-inf	NA,inf	NA,0.231688	0.000125251	0.00021423
3	chr4:152115370:G:A	152115370	A,A	G,G	1,1	inf,inf	inf,inf	1.29463,0.660553	0.000125165	0.00021539
3	chr4:151156774:C:G	151156774	NA,G	NA,C	NA,1	NA,inf	NA,inf	NA,0.225451	0.000125146	0.000214626
3	chr4:151931047:T:C	151931047	C,C	T,T	1,1	inf,inf	inf,inf	0.518904,1.27787	0.000125114	0.000219993
3	chr4:150863021:G:A	150863021	NA,A	NA,G	NA,1	NA,-inf	NA,inf	NA,0.354236	0.000125104	0.000214198
3	chr4:151310164:A:T	151310164	NA,T	NA,A	NA,1	NA,inf	NA,inf	NA,0.344264	0.000125074	0.000214142
3	chr4:152174927:A:G	152174927	NA,G	NA,A	NA,1	NA,inf	NA,inf	NA,0.296883	0.000125027	0.000214073
3	chr4:151867564:G:T	151867564	NA,T	NA,G	NA,1	NA,inf	NA,inf	NA,0.229074	0.000125002	0.000213319
3	chr4:150913678:T:C	150913678	NA,C	NA,T	NA,1	NA,-inf	NA,inf	NA,0.29759	0.000124969	0.000214131
3	chr4:152200208:T:G	152200208	NA,G	NA,T	NA,1	NA,-inf	NA,inf	NA,0.318809	0.000124944	0.000214053
3	chr4:151658630:C:T	151658630	NA,T	NA,C	NA,1	NA,inf	NA,inf	NA,0.492234	0.000124905	0.000213721
3	chr4:150970823:ACTGTAAGCTT:A	150970823	NA,A	NA,ACTGTAAGCTT	NA,1	NA,inf	NA,inf	NA,0.417645	0.000124861	0.000213938
3	chr4:151382243:T:G	151382243	NA,G	NA,T	NA,1	NA,-inf	NA,inf	NA,0.386733	0.000124834	0.000213756
3	chr4:151390305:G:A	151390305	NA,A	NA,G	NA,1	NA,inf	NA,inf	NA,0.478483	0.000124818	0.00021373
3	chr4:151358105:T:A	151358105	NA,A	NA,T	NA,1	NA,-inf	NA,inf	NA,0.364209	0.000124816	0.000213644
3	chr4:151009627:G:A	151009627	NA,A	NA,G	NA,1	NA,inf	NA,inf	NA,0.385172	0.000124816	0.000213843
3	chr4:151536404:G:A	151536404	NA,A	NA,G	NA,1	NA,inf	NA,inf	NA,0.480592	0.000124787	0.000213689
3	chr4:151415886:T:C	151415886	NA,C	NA,T	NA,1	NA,-inf	NA,inf	NA,0.443743	0.000124773	0.000213525
3	chr4:151650373:G:T	151650373	NA,T	NA,G	NA,1	NA,-inf	NA,inf	NA,0.415166	0.000124718	0.000213737
3	chr4:152235912:C:T	152235912	T,T	C,C	1,1	inf,-inf	inf,inf	0.624939,1.0001	0.000124693	0.000206973
3	chr4:152305552:A:G	152305552	G,G	A,A	1,1	-inf,inf	inf,inf	0.59564,0.983557	0.000124662	0.00021354
3	chr4:151416489:A:G	151416489	G,NA	A,NA	1,NA	inf,NA	inf,NA	0.188582,NA	0.000124609	0.000210769
3	chr4:151069742:T:A	151069742	A,NA	T,NA	1,NA	-inf,NA	inf,NA	0.914848,NA	0.000124562	0.000216204
3	chr4:151594084:AC:A	151594084	NA,A	NA,AC	NA,1	NA,inf	NA,inf	NA,0.500838	0.000124523	0.000212911
3	chr4:150709982:C:T	150709982	NA,T	NA,C	NA,1	NA,-inf	NA,inf	NA,0.351343	0.000124514	0.00021319
3	chr4:151206831:T:C	151206831	NA,C	NA,T	NA,1	NA,inf	NA,inf	NA,0.291225	0.000124491	0.000213344
3	chr4:151408520:C:G	151408520	NA,G	NA,C	NA,1	NA,inf	NA,inf	NA,0.106988	0.000124464	0.000213511
3	chr4:151854236:C:T	151854236	NA,T	NA,C	NA,1	NA,inf	NA,inf	NA,0.29481	0.000124361	0.000213074
3	chr4:151904448:A:G	151904448	G,G	A,A	1,1	inf,inf	inf,inf	2.06141,0.37543	0.00012434	0.000188403
3	chr4:152210972:T:C	152210972	C,NA	T,NA	1,NA	inf,NA	inf,NA	0.455127,NA	0.000124315	0.000211655
3	chr4:151098819:T:G	151098819	NA,G	NA,T	NA,1	NA,inf	NA,inf	NA,0.233192	0.000124299	0.000211836
3	chr4:151493511:G:A	151493511	NA,A	NA,G	NA,1	NA,inf	NA,inf	NA,0.481902	0.000124293	0.000212833
3	chr4:151873601:TCCTCCTTTATTCA:T	151873601	T,T	TCCTCCTTTATTCA,TCCTCCTTTATTCA	1,1	-inf,-inf	inf,inf	1.38895,0.0450307	0.000124186	0.000222775
3	chr4:152175685:A:G	152175685	NA,G	NA,A	NA,1	NA,-inf	NA,inf	NA,0.337733	0.000124174	0.000212549
3	chr4:151243427:A:G	151243427	G,G	A,A	1,1	-inf,inf	inf,inf	1.32151,0.423729	0.00012415	0.000218421
3	chr4:150927444:A:G	150927444	NA,G	NA,A	NA,1	NA,-inf	NA,inf	NA,0.291823	0.000124139	0.000212709
3	chr4:151881622:A:G	151881622	G,G	A,A	1,1	-inf,inf	inf,inf	1.66164,0.135458	0.000124096	0.000220316
3	chr4:152104756:A:G	152104756	NA,G	NA,A	NA,1	NA,-inf	NA,inf	NA,0.384091	0.000124081	0.000212361
3	chr4:152029240:G:A	152029240	NA,A	NA,G	NA,1	NA,-inf	NA,inf	NA,0.197138	0.000124053	0.000212119
3	chr4:151219482:T:C	151219482	NA,C	NA,T	NA,1	NA,-inf	NA,inf	NA,0.328519	0.000124006	0.000212906
3	chr4:150734687:T:C	150734687	NA,C	NA,T	NA,1	NA,-inf	NA,inf	NA,0.346419	0.000123869	0.000212087
3	chr4:151757822:T:C	151757822	C,C	T,T	1,1	-inf,-inf	inf,inf	1.8212,1.38067	0.000123844	0.000239944
3	chr4:152074726:A:C	152074726	NA,C	NA,A	NA,1	NA,-inf	NA,inf	NA,0.266587	0.000123814	0.000211942
3	chr4:151840269:T:G	151840269	NA,G	NA,T	NA,1	NA,-inf	NA,inf	NA,0.39398	0.00012381	0.000211318
3	chr4:150851870:A:C	150851870	NA,C	NA,A	NA,1	NA,-inf	NA,inf	NA,0.345552	0.000123769	0.000211916
3	chr4:150853397:C:T	150853397	NA,T	NA,C	NA,1	NA,-inf	NA,inf	NA,0.34548	0.000123756	0.000211894
3	chr4:152177218:T:C	152177218	NA,C	NA,T	NA,1	NA,-inf	NA,inf	NA,0.33531	0.000123708	0.000211747
3	chr4:151302872:G:A	151302872	NA,A	NA,G	NA,1	NA,inf	NA,inf	NA,0.335605	0.000123698	0.000211797
3	chr4:151635812:A:G	151635812	NA,G	NA,A	NA,1	NA,-inf	NA,inf	NA,0.39496	0.000123669	0.000210819
3	chr4:151117904:A:C	151117904	NA,C	NA,A	NA,1	NA,inf	NA,inf	NA,0.424091	0.000123658	0.000211932
3	chr4:151401706:C:T	151401706	NA,T	NA,C	NA,1	NA,inf	NA,inf	NA,0.488894	0.000123654	0.000211438
3	chr4:150831833:C:T	150831833	NA,T	NA,C	NA,1	NA,-inf	NA,inf	NA,0.344663	0.000123651	0.000211715
3	chr4:151718954:C:T	151718954	NA,T	NA,C	NA,1	NA,-inf	NA,inf	NA,0.379881	0.000123649	0.000211808
3	chr4:151515582:A:T	151515582	NA,T	NA,A	NA,1	NA,inf	NA,inf	NA,0.235298	0.000123611	0.000211806
3	chr4:150844561:C:T	150844561	NA,T	NA,C	NA,1	NA,-inf	NA,inf	NA,0.344012	0.000123564	0.000211565
3	chr4:152117324:T:C	152117324	NA,C	NA,T	NA,1	NA,inf	NA,inf	NA,0.27581	0.000123553	0.000211657
3	chr4:150808804:G:A	150808804	NA,A	NA,G	NA,1	NA,-inf	NA,inf	NA,0.343915	0.000123551	0.000211543
3	chr4:152060761:C:T	152060761	NA,T	NA,C	NA,1	NA,inf	NA,inf	NA,0.340594	0.000123536	0.00021141
3	chr4:151114788:C:T	151114788	NA,T	NA,C	NA,1	NA,-inf	NA,inf	NA,0.323051	0.000123535	0.000212063
3	chr4:152115934:T:C	152115934	NA,C	NA,T	NA,1	NA,-inf	NA,inf	NA,0.371883	0.00012353	0.000211381
3	chr4:151845696:C:A	151845696	A,A	C,C	1,1	inf,inf	inf,inf	0.111409,0.921304	0.000123513	0.000204851
3	chr4:152105750:T:C	152105750	NA,C	NA,T	NA,1	NA,-inf	NA,inf	NA,0.373013	0.000123486	0.000211302
3	chr4:151522783:C:T	151522783	NA,T	NA,C	NA,1	NA,inf	NA,inf	NA,0.0995361	0.000123442	0.000211754
3	chr4:151461437:G:A	151461437	NA,A	NA,G	NA,1	NA,-inf	NA,inf	NA,0.443171	0.000123434	0.000211529
3	chr4:150756640:G:A	150756640	NA,A	NA,G	NA,1	NA,-inf	NA,inf	NA,0.229787	0.000123431	0.000211401
3	chr4:152203822:T:C	152203822	NA,C	NA,T	NA,1	NA,-inf	NA,inf	NA,0.297143	0.000123408	0.000211361
3	chr4:151817775:G:A	151817775	NA,A	NA,G	NA,1	NA,-inf	NA,inf	NA,0.298802	0.000123381	0.000211361
3	chr4:151537947:A:G	151537947	NA,G	NA,A	NA,1	NA,-inf	NA,inf	NA,0.395973	0.000123308	0.000210205
3	chr4:151051783:C:T	151051783	NA,T	NA,C	NA,1	NA,inf	NA,inf	NA,0.277058	0.000123304	0.000211509
3	chr4:151562279:AAGG:A	151562279	NA,A	NA,AAGG	NA,1	NA,inf	NA,inf	NA,0.513582	0.000123269	0.000210831
3	chr4:151651546:T:C	151651546	C,C	T,T	1,1	-inf,-inf	inf,inf	1.48956,2.06343	0.000123218	0.000208895
3	chr4:151884580:A:T	151884580	NA,T	NA,A	NA,1	NA,-inf	NA,inf	NA,0.281461	0.000123213	0.000211023
3	chr4:151567310:A:G	151567310	NA,G	NA,A	NA,1	NA,-inf	NA,inf	NA,0.391496	0.000123158	0.000209956
3	chr4:151167693:C:T	151167693	T,NA	C,NA	1,NA	inf,NA	inf,NA	0.75935,NA	0.000123078	0.000357654
3	chr4:151851708:T:TGCATTCTAGAA	151851708	TGCATTCTAGAA,TGCATTCTAGAA	T,T	1,1	inf,inf	inf,inf	0.127196,0.893415	0.000123063	0.000203939
3	chr4:151668842:AGGCAGAGCTGGTTCAAGCCAGCCTGG:A	151668842	A,A	AGGCAGAGCTGGTTCAAGCCAGCCTGG,AGGCAGAGCTGGTTCAAGCCAGCCTGG	1,1	-inf,-inf	inf,inf	1.54684,1.97275	0.000123018	0.000209387
3	chr4:151502816:T:C	151502816	NA,C	NA,T	NA,1	NA,inf	NA,inf	NA,0.231121	0.000122988	0.000210738
3	chr4:151522256:T:C	151522256	NA,C	NA,T	NA,1	NA,inf	NA,inf	NA,0.231121	0.000122988	0.000210738
3	chr4:150930031:C:T	150930031	NA,T	NA,C	NA,1	NA,-inf	NA,inf	NA,0.231094	0.000122987	0.000210646
3	chr4:151845805:C:T	151845805	T,T	C,C	1,1	inf,inf	inf,inf	0.110296,0.920722	0.000122961	0.000203945
3	chr4:150761669:T:C	150761669	NA,C	NA,T	NA,1	NA,-inf	NA,inf	NA,0.224055	0.000122896	0.000210508
3	chr4:151256187:G:A	151256187	NA,A	NA,G	NA,1	NA,-inf	NA,inf	NA,0.33836	0.000122819	0.000210505
3	chr4:151444840:T:G	151444840	NA,G	NA,T	NA,1	NA,inf	NA,inf	NA,0.469336	0.000122812	0.0002103
3	chr4:151247730:CAT:C	151247730	NA,C	NA,CAT	NA,1	NA,-inf	NA,inf	NA,0.338127	0.000122788	0.000210453
3	chr4:151469732:A:G	151469732	NA,G	NA,A	NA,1	NA,inf	NA,inf	NA,0.138152	0.000122765	0.000209086
3	chr4:151080275:AG:A	151080275	A,NA	AG,NA	1,NA	inf,NA	inf,NA	0.606746,NA	0.000122728	0.000216661
3	chr4:150938458:A:G	150938458	NA,G	NA,A	NA,1	NA,inf	NA,inf	NA,0.40065	0.000122711	0.000210252
3	chr4:151462011:A:T	151462011	NA,T	NA,A	NA,1	NA,inf	NA,inf	NA,0.137423	0.000122632	0.000208863
3	chr4:151477488:G:A	151477488	NA,A	NA,G	NA,1	NA,inf	NA,inf	NA,0.137205	0.000122602	0.000208813
3	chr4:151076615:G:A	151076615	NA,A	NA,G	NA,1	NA,inf	NA,inf	NA,0.292193	0.000122601	0.000210299
3	chr4:150711295:G:A	150711295	NA,A	NA,G	NA,1	NA,-inf	NA,inf	NA,0.336869	0.0001226	0.000209918
3	chr4:151569132:A:G	151569132	NA,G	NA,A	NA,1	NA,-inf	NA,inf	NA,0.399745	0.000122576	0.000210073
3	chr4:151683065:C:T	151683065	NA,T	NA,C	NA,1	NA,-inf	NA,inf	NA,0.397343	0.00012248	0.000209897
3	chr4:152288141:A:C	152288141	NA,C	NA,A	NA,1	NA,-inf	NA,inf	NA,0.302322	0.000122455	0.00020864
3	chr4:152041464:T:C	152041464	NA,C	NA,T	NA,1	NA,-inf	NA,inf	NA,0.290689	0.000122408	0.000209581
3	chr4:151915400:T:G	151915400	NA,G	NA,T	NA,1	NA,-inf	NA,inf	NA,0.280293	0.000122402	0.000209391
3	chr4:152089316:C:T	152089316	T,T	C,C	1,1	inf,inf	inf,inf	1.08541,0.66205	0.000122396	0.000205584
3	chr4:151271434:C:A	151271434	NA,A	NA,C	NA,1	NA,-inf	NA,inf	NA,0.356367	0.000122382	0.000209397
3	chr4:151549292:G:T	151549292	NA,T	NA,G	NA,1	NA,-inf	NA,inf	NA,0.385033	0.000122362	0.000208615
3	chr4:151554524:G:T	151554524	NA,T	NA,G	NA,1	NA,-inf	NA,inf	NA,0.385033	0.000122362	0.000208615
3	chr4:150901691:A:C	150901691	NA,C	NA,A	NA,1	NA,inf	NA,inf	NA,0.332529	0.000122358	0.000209556
3	chr4:152137674:G:A	152137674	NA,A	NA,G	NA,1	NA,-inf	NA,inf	NA,0.319709	0.000122304	0.000209717
3	chr4:151307550:C:T	151307550	NA,T	NA,C	NA,1	NA,-inf	NA,inf	NA,0.383865	0.000122251	0.000209511
3	chr4:151557732:A:G	151557732	NA,G	NA,A	NA,1	NA,inf	NA,inf	NA,0.218714	0.000122216	0.000209422
3	chr4:150714920:T:C	150714920	NA,C	NA,T	NA,1	NA,-inf	NA,inf	NA,0.333739	0.000122197	0.00020923
3	chr4:151290242:G:A	151290242	NA,A	NA,G	NA,1	NA,inf	NA,inf	NA,0.412713	0.000122196	0.000209172
3	chr4:152101289:G:C	152101289	NA,C	NA,G	NA,1	NA,-inf	NA,inf	NA,0.32375	0.000122151	0.000209235
3	chr4:151281176:T:C	151281176	NA,C	NA,T	NA,1	NA,-inf	NA,inf	NA,0.238373	0.000122099	0.000209131
3	chr4:150720385:A:G	150720385	NA,G	NA,A	NA,1	NA,-inf	NA,inf	NA,0.332854	0.000122068	0.000209008
3	chr4:151380023:A:G	151380023	NA,G	NA,A	NA,1	NA,-inf	NA,inf	NA,0.416853	0.000122015	0.000208786
3	chr4:151092767:T:C	151092767	NA,C	NA,T	NA,1	NA,inf	NA,inf	NA,0.329884	0.000121991	0.000209205
3	chr4:151455233:A:G	151455233	NA,G	NA,A	NA,1	NA,inf	NA,inf	NA,0.410763	0.00012199	0.000208502
3	chr4:151292183:C:T	151292183	T,NA	C,NA	1,NA	-inf,NA	inf,NA	0.948697,NA	0.000121982	0.000210656
3	chr4:151756409:T:C	151756409	NA,C	NA,T	NA,1	NA,-inf	NA,inf	NA,0.389497	0.00012195	0.000208986
3	chr4:150716988:G:A	150716988	NA,A	NA,G	NA,1	NA,-inf	NA,inf	NA,0.331352	0.000121893	0.000208709
3	chr4:151235266:C:T	151235266	NA,T	NA,C	NA,1	NA,inf	NA,inf	NA,0.290596	0.00012189	0.000208875
3	chr4:151873561:G:A	151873561	NA,A	NA,G	NA,1	NA,inf	NA,inf	NA,0.271598	0.00012183	0.000208696
3	chr4:150940085:C:A	150940085	NA,A	NA,C	NA,1	NA,inf	NA,inf	NA,0.391551	0.000121786	0.000208665
3	chr4:150856628:T:C	150856628	NA,C	NA,T	NA,1	NA,-inf	NA,inf	NA,0.328761	0.00012174	0.000208448
3	chr4:150720321:G:A	150720321	NA,A	NA,G	NA,1	NA,inf	NA,inf	NA,0.334077	0.00012174	0.000208409
3	chr4:152204247:A:T	152204247	NA,T	NA,A	NA,1	NA,inf	NA,inf	NA,0.285673	0.000121672	0.000208444
3	chr4:151700617:A:G	151700617	NA,G	NA,A	NA,1	NA,-inf	NA,inf	NA,0.378578	0.000121665	0.000207456
3	chr4:151887870:A:T	151887870	NA,T	NA,A	NA,1	NA,inf	NA,inf	NA,0.420222	0.000121585	0.000208399
3	chr4:151451404:A:G	151451404	NA,G	NA,A	NA,1	NA,-inf	NA,inf	NA,0.426597	0.000121521	0.000208247
3	chr4:151616782:C:G	151616782	NA,G	NA,C	NA,1	NA,inf	NA,inf	NA,0.49847	0.000121502	0.000207818
3	chr4:151404741:A:C	151404741	NA,C	NA,A	NA,1	NA,-inf	NA,inf	NA,0.412326	0.000121484	0.000207879
3	chr4:151502956:T:C	151502956	NA,C	NA,T	NA,1	NA,inf	NA,inf	NA,0.130054	0.000121427	0.000206841
3	chr4:152281280:A:G	152281280	NA,G	NA,A	NA,1	NA,-inf	NA,inf	NA,0.285422	0.000121424	0.000207975
3	chr4:152117354:C:T	152117354	NA,T	NA,C	NA,1	NA,-inf	NA,inf	NA,0.364171	0.00012135	0.000207649
3	chr4:152009709:C:T	152009709	NA,T	NA,C	NA,1	NA,-inf	NA,inf	NA,0.314867	0.000121334	0.000207696
3	chr4:150846225:G:A	150846225	A,NA	G,NA	1,NA	inf,NA	inf,NA	0.953245,NA	0.000121287	0.000205609
3	chr4:151825216:A:G	151825216	NA,G	NA,A	NA,1	NA,-inf	NA,inf	NA,0.270897	0.000121272	0.000207381
3	chr4:151075185:C:T	151075185	NA,T	NA,C	NA,1	NA,-inf	NA,inf	NA,0.341445	0.000121262	0.000207684
3	chr4:151122621:AT:A	151122621	NA,A	NA,AT	NA,1	NA,inf	NA,inf	NA,0.212943	0.000121194	0.000206602
3	chr4:150712281:T:G	150712281	NA,G	NA,T	NA,1	NA,inf	NA,inf	NA,0.30979	0.00012114	0.000207541
3	chr4:150896355:C:T	150896355	T,NA	C,NA	1,NA	-inf,NA	inf,NA	0.847342,NA	0.000121105	0.000210925
3	chr4:151892080:C:A	151892080	A,A	C,C	1,1	inf,inf	inf,inf	1.70442,0.735846	0.000121074	0.000189248
3	chr4:150706818:A:G	150706818	G,NA	A,NA	1,NA	-inf,NA	inf,NA	0.204761,NA	0.00012105	0.000210736
3	chr4:152000266:A:G	152000266	NA,G	NA,A	NA,1	NA,-inf	NA,inf	NA,0.34047	0.000120994	0.000206555
3	chr4:151625066:G:A	151625066	NA,A	NA,G	NA,1	NA,-inf	NA,inf	NA,0.168921	0.000120929	0.000207
3	chr4:150702460:C:T	150702460	NA,T	NA,C	NA,1	NA,-inf	NA,inf	NA,0.323599	0.000120908	0.000207025
3	chr4:151982386:A:T	151982386	T,T	A,A	1,1	inf,inf	inf,inf	1.63564,0.112805	0.000120901	0.000193876
3	chr4:151897797:TC:T	151897797	T,T	TC,TC	1,1	inf,inf	inf,inf	2.02596,0.393818	0.000120865	0.000183464
3	chr4:152090559:C:A	152090559	NA,A	NA,C	NA,1	NA,inf	NA,inf	NA,0.249189	0.000120856	0.000207212
3	chr4:150975437:A:G	150975437	NA,G	NA,A	NA,1	NA,-inf	NA,inf	NA,0.374088	0.000120816	0.000206791
3	chr4:151166222:G:GA	151166222	NA,GA	NA,G	NA,1	NA,-inf	NA,inf	NA,0.30399	0.000120803	0.000207369
3	chr4:151032156:G:A	151032156	NA,A	NA,G	NA,1	NA,-inf	NA,inf	NA,0.210878	0.000120787	0.00020688
3	chr4:151355719:G:A	151355719	NA,A	NA,G	NA,1	NA,-inf	NA,inf	NA,0.379576	0.000120783	0.000206655
3	chr4:152100754:C:T	152100754	NA,T	NA,C	NA,1	NA,inf	NA,inf	NA,0.238772	0.000120767	0.000206232
3	chr4:152201448:G:A	152201448	NA,A	NA,G	NA,1	NA,-inf	NA,inf	NA,0.287752	0.000120737	0.000206845
3	chr4:151938019:A:G	151938019	G,G	A,A	1,1	inf,-inf	inf,inf	1.08121,0.855898	0.000120621	0.000202754
3	chr4:150872866:G:A	150872866	A,NA	G,NA	1,NA	inf,NA	inf,NA	0.969214,NA	0.000120598	0.000204488
3	chr4:151038759:C:A	151038759	NA,A	NA,C	NA,1	NA,inf	NA,inf	NA,0.320325	0.000120565	0.000206533
3	chr4:150940356:C:G	150940356	NA,G	NA,C	NA,1	NA,inf	NA,inf	NA,0.382387	0.000120555	0.000206557
3	chr4:151581457:CAAG:C	151581457	NA,C	NA,CAAG	NA,1	NA,-inf	NA,inf	NA,0.369162	0.000120541	0.000205554
3	chr4:151997195:G:A	151997195	NA,A	NA,G	NA,1	NA,inf	NA,inf	NA,0.309915	0.000120536	0.000206528
3	chr4:152165239:G:C	152165239	NA,C	NA,G	NA,1	NA,inf	NA,inf	NA,0.26553	0.000120461	0.000206368
3	chr4:151968953:G:A	151968953	NA,A	NA,G	NA,1	NA,inf	NA,inf	NA,0.229188	0.000120452	0.000206365
3	chr4:150933264:T:C	150933264	NA,C	NA,T	NA,1	NA,inf	NA,inf	NA,0.379933	0.000120417	0.00020632
3	chr4:151140057:T:C	151140057	NA,C	NA,T	NA,1	NA,inf	NA,inf	NA,0.328823	0.000120327	0.000205838
3	chr4:151966995:G:A	151966995	NA,A	NA,G	NA,1	NA,inf	NA,inf	NA,0.233819	0.000120323	0.000206146
3	chr4:151370525:G:A	151370525	NA,A	NA,G	NA,1	NA,-inf	NA,inf	NA,0.461637	0.000120262	0.000206112
3	chr4:151250349:G:C	151250349	NA,C	NA,G	NA,1	NA,inf	NA,inf	NA,0.177786	0.000120256	0.00020612
3	chr4:150927917:G:A	150927917	NA,A	NA,G	NA,1	NA,inf	NA,inf	NA,0.378028	0.000120212	0.000205969
3	chr4:151549218:G:A	151549218	NA,A	NA,G	NA,1	NA,-inf	NA,inf	NA,0.367099	0.000120162	0.000204923
3	chr4:151564085:C:T	151564085	NA,T	NA,C	NA,1	NA,-inf	NA,inf	NA,0.378377	0.000120152	0.000205902
3	chr4:150918360:G:T	150918360	NA,T	NA,G	NA,1	NA,-inf	NA,inf	NA,0.262331	0.00012014	0.000205852
3	chr4:150934175:G:A	150934175	NA,A	NA,G	NA,1	NA,inf	NA,inf	NA,0.378353	0.000120068	0.000205722
3	chr4:150878745:T:C	150878745	NA,C	NA,T	NA,1	NA,-inf	NA,inf	NA,0.316423	0.000120024	0.000205513
3	chr4:150933236:A:C	150933236	NA,C	NA,A	NA,1	NA,inf	NA,inf	NA,0.375771	0.00011992	0.000205468
3	chr4:151198146:A:G	151198146	NA,G	NA,A	NA,1	NA,-inf	NA,inf	NA,0.297626	0.000119914	0.000205821
3	chr4:151504644:C:T	151504644	NA,T	NA,C	NA,1	NA,inf	NA,inf	NA,0.124921	0.000119852	0.000204197
3	chr4:151374406:T:C	151374406	NA,C	NA,T	NA,1	NA,-inf	NA,inf	NA,0.398051	0.000119841	0.000205077
3	chr4:152109206:G:A	152109206	NA,A	NA,G	NA,1	NA,-inf	NA,inf	NA,0.281084	0.000119807	0.000205311
3	chr4:152133284:G:A	152133284	NA,A	NA,G	NA,1	NA,-inf	NA,inf	NA,0.292152	0.000119763	0.000205008
3	chr4:151344162:G:A	151344162	NA,A	NA,G	NA,1	NA,-inf	NA,inf	NA,0.369948	0.000119656	0.000204733
3	chr4:150866274:T:C	150866274	C,NA	T,NA	1,NA	inf,NA	inf,NA	0.944211,NA	0.000119653	0.000202895
3	chr4:150725253:G:C	150725253	C,NA	G,NA	1,NA	-inf,NA	inf,NA	0.95382,NA	0.000119641	0.000207417
3	chr4:151347452:CAA:C	151347452	NA,C	NA,CAA	NA,1	NA,-inf	NA,inf	NA,0.369526	0.00011961	0.000204654
3	chr4:151357022:C:T	151357022	NA,T	NA,C	NA,1	NA,-inf	NA,inf	NA,0.369526	0.00011961	0.000204654
3	chr4:151259768:T:C	151259768	NA,C	NA,T	NA,1	NA,-inf	NA,inf	NA,0.168131	0.000119591	0.000204738
3	chr4:151093388:T:C	151093388	NA,C	NA,T	NA,1	NA,-inf	NA,inf	NA,0.327591	0.000119568	0.000204803
3	chr4:150954734:T:C	150954734	NA,C	NA,T	NA,1	NA,inf	NA,inf	NA,0.377226	0.000119543	0.000204842
3	chr4:151736781:C:T	151736781	NA,T	NA,C	NA,1	NA,-inf	NA,inf	NA,0.300767	0.000119533	0.000204878
3	chr4:151344992:G:C	151344992	NA,C	NA,G	NA,1	NA,-inf	NA,inf	NA,0.368864	0.000119533	0.000204523
3	chr4:151913395:A:G	151913395	G,G	A,A	1,1	inf,inf	inf,inf	1.8946,0.107107	0.000119472	0.000169685
3	chr4:151866847:C:T	151866847	T,T	C,C	1,1	-inf,-inf	inf,inf	1.34513,0.123107	0.000119435	0.000214003
3	chr4:151932762:G:GTT	151932762	GTT,NA	G,NA	1,NA	-inf,NA	inf,NA	0.923769,NA	0.000119355	0.000206208
3	chr4:151430121:T:C	151430121	NA,C	NA,T	NA,1	NA,inf	NA,inf	NA,0.205217	0.000119338	0.000204481
3	chr4:151177003:A:G	151177003	NA,G	NA,A	NA,1	NA,inf	NA,inf	NA,0.384496	0.000119283	0.000204199
3	chr4:152243947:A:G	152243947	G,NA	A,NA	1,NA	inf,NA	inf,NA	0.554403,NA	0.000119265	0.000198678
3	chr4:151866583:A:G	151866583	NA,G	NA,A	NA,1	NA,-inf	NA,inf	NA,0.296077	0.000119211	0.000203983
3	chr4:151294013:G:C	151294013	NA,C	NA,G	NA,1	NA,inf	NA,inf	NA,0.120111	0.000119209	0.000204199
3	chr4:151432275:T:G	151432275	NA,G	NA,T	NA,1	NA,inf	NA,inf	NA,0.204246	0.000119206	0.000204255
3	chr4:151651147:A:G	151651147	NA,G	NA,A	NA,1	NA,inf	NA,inf	NA,0.443687	0.000119163	0.00020392
3	chr4:151773798:G:C	151773798	NA,C	NA,G	NA,1	NA,inf	NA,inf	NA,0.200602	0.00011914	0.000204145
3	chr4:152082719:G:A	152082719	NA,A	NA,G	NA,1	NA,-inf	NA,inf	NA,0.249295	0.000119132	0.000204192
3	chr4:151994317:G:A	151994317	NA,A	NA,G	NA,1	NA,inf	NA,inf	NA,0.268015	0.000119109	0.000203899
3	chr4:151427179:G:A	151427179	NA,A	NA,G	NA,1	NA,-inf	NA,inf	NA,0.40468	0.000119013	0.000203945
3	chr4:151453781:C:T	151453781	NA,T	NA,C	NA,1	NA,-inf	NA,inf	NA,0.404313	0.000119004	0.000203931
3	chr4:151290030:T:C	151290030	C,NA	T,NA	1,NA	-inf,NA	inf,NA	0.148308,NA	0.000119001	0.000207174
3	chr4:151869245:C:T	151869245	NA,T	NA,C	NA,1	NA,inf	NA,inf	NA,0.228791	0.00011897	0.000203856
3	chr4:151427755:C:T	151427755	NA,T	NA,C	NA,1	NA,-inf	NA,inf	NA,0.404023	0.000118942	0.000203823
3	chr4:150933573:C:G	150933573	NA,G	NA,C	NA,1	NA,-inf	NA,inf	NA,0.231839	0.000118937	0.00020373
3	chr4:151967142:T:C	151967142	NA,C	NA,T	NA,1	NA,inf	NA,inf	NA,0.291802	0.000118934	0.000203719
3	chr4:151870678:T:C	151870678	NA,C	NA,T	NA,1	NA,-inf	NA,inf	NA,0.293413	0.000118828	0.000203512
3	chr4:151530893:C:T	151530893	NA,T	NA,C	NA,1	NA,inf	NA,inf	NA,0.113842	0.000118822	0.000202475
3	chr4:151982703:G:C	151982703	NA,C	NA,G	NA,1	NA,-inf	NA,inf	NA,0.336	0.000118822	0.000202906
3	chr4:151094634:G:A	151094634	NA,A	NA,G	NA,1	NA,inf	NA,inf	NA,0.300526	0.000118768	0.000203484
3	chr4:152048417:T:G	152048417	NA,G	NA,T	NA,1	NA,-inf	NA,inf	NA,0.198146	0.000118747	0.000203991
3	chr4:151148374:C:T	151148374	T,NA	C,NA	1,NA	-inf,NA	inf,NA	0.444325,NA	0.000118741	0.000205586
3	chr4:151353249:T:C	151353249	NA,C	NA,T	NA,1	NA,-inf	NA,inf	NA,0.362157	0.000118721	0.000203139
3	chr4:150867803:A:C	150867803	NA,C	NA,A	NA,1	NA,inf	NA,inf	NA,0.370939	0.00011871	0.000203393
3	chr4:151075526:C:T	151075526	NA,T	NA,C	NA,1	NA,inf	NA,inf	NA,0.260937	0.000118706	0.000203599
3	chr4:151454037:T:C	151454037	NA,C	NA,T	NA,1	NA,-inf	NA,inf	NA,0.401589	0.000118699	0.000203408
3	chr4:152108658:A:T	152108658	NA,T	NA,A	NA,1	NA,-inf	NA,inf	NA,0.333425	0.000118673	0.000203092
3	chr4:151322973:AC:A	151322973	A,A	AC,AC	1,1	-inf,inf	inf,inf	0.918759,0.918173	0.00011864	0.000232547
3	chr4:151847592:G:A	151847592	NA,A	NA,G	NA,1	NA,-inf	NA,inf	NA,0.350127	0.000118619	0.000202547
3	chr4:152270864:G:A	152270864	A,A	G,G	1,1	-inf,inf	inf,inf	0.0249993,1.32523	0.000118582	0.000203254
3	chr4:151958996:T:G	151958996	NA,G	NA,T	NA,1	NA,inf	NA,inf	NA,0.215397	0.000118579	0.000203155
3	chr4:151959501:C:T	151959501	NA,T	NA,C	NA,1	NA,inf	NA,inf	NA,0.215132	0.000118544	0.000203095
3	chr4:151437249:A:G	151437249	NA,G	NA,A	NA,1	NA,-inf	NA,inf	NA,0.335288	0.000118527	0.000202848
3	chr4:151091661:T:G	151091661	G,NA	T,NA	1,NA	inf,NA	inf,NA	0.968596,NA	0.000118512	0.000199319
3	chr4:152142698:C:T	152142698	NA,T	NA,C	NA,1	NA,-inf	NA,inf	NA,0.335359	0.000118498	0.000202774
3	chr4:151433935:C:T	151433935	NA,T	NA,C	NA,1	NA,-inf	NA,inf	NA,0.399838	0.000118488	0.000203045
3	chr4:152211984:A:G	152211984	G,G	A,A	1,1	-inf,-inf	inf,inf	0.164046,1.4043	0.00011847	0.000201484
3	chr4:151527444:G:C	151527444	NA,C	NA,G	NA,1	NA,inf	NA,inf	NA,0.111389	0.00011845	0.000201852
3	chr4:151504422:GA:G	151504422	NA,G	NA,GA	NA,1	NA,-inf	NA,inf	NA,0.372716	0.000118428	0.000202205
3	chr4:151870854:G:A	151870854	NA,A	NA,G	NA,1	NA,inf	NA,inf	NA,0.281625	0.000118391	0.000202581
3	chr4:151854556:C:T	151854556	NA,T	NA,C	NA,1	NA,-inf	NA,inf	NA,0.328265	0.000118369	0.000202151
3	chr4:151081633:G:C	151081633	NA,C	NA,G	NA,1	NA,inf	NA,inf	NA,0.369489	0.000118363	0.000202632
3	chr4:151993519:T:C	151993519	NA,C	NA,T	NA,1	NA,-inf	NA,inf	NA,0.282997	0.000118361	0.000202685
3	chr4:151997404:G:A	151997404	NA,A	NA,G	NA,1	NA,inf	NA,inf	NA,0.26167	0.000118321	0.000202553
3	chr4:151490508:G:A	151490508	NA,A	NA,G	NA,1	NA,-inf	NA,inf	NA,0.37095	0.000118235	0.000201879
3	chr4:151391009:G:A	151391009	NA,A	NA,G	NA,1	NA,-inf	NA,inf	NA,0.125954	0.000118234	0.00020239
3	chr4:151014775:G:A	151014775	NA,A	NA,G	NA,1	NA,-inf	NA,inf	NA,0.226566	0.000118192	0.000202454
3	chr4:152209646:G:A	152209646	NA,A	NA,G	NA,1	NA,inf	NA,inf	NA,0.253048	0.000118175	0.000202597
3	chr4:151425649:G:A	151425649	NA,A	NA,G	NA,1	NA,-inf	NA,inf	NA,0.16698	0.000118164	0.000202204
3	chr4:151902177:T:C	151902177	NA,C	NA,T	NA,1	NA,inf	NA,inf	NA,0.191662	0.000118162	0.000201911
3	chr4:151104794:G:A	151104794	NA,A	NA,G	NA,1	NA,inf	NA,inf	NA,0.294758	0.000118088	0.000202319
3	chr4:151993380:C:T	151993380	NA,T	NA,C	NA,1	NA,-inf	NA,inf	NA,0.280965	0.000118063	0.000202177
3	chr4:151906086:T:C	151906086	C,NA	T,NA	1,NA	-inf,NA	inf,NA	0.328342,NA	0.000118023	0.00020445
3	chr4:151840381:T:G	151840381	NA,G	NA,T	NA,1	NA,-inf	NA,inf	NA,0.193455	0.000118005	0.000202035
3	chr4:151996733:T:C	151996733	NA,C	NA,T	NA,1	NA,-inf	NA,inf	NA,0.182762	0.000117986	0.000201854
3	chr4:151432178:T:A	151432178	A,NA	T,NA	1,NA	-inf,NA	inf,NA	1.12787,NA	0.000117922	0.000204021
3	chr4:151044798:G:C	151044798	NA,C	NA,G	NA,1	NA,-inf	NA,inf	NA,0.194792	0.00011791	0.00020196
3	chr4:150935124:C:T	150935124	NA,T	NA,C	NA,1	NA,inf	NA,inf	NA,0.359189	0.000117907	0.000202017
3	chr4:151016779:A:G	151016779	NA,G	NA,A	NA,1	NA,-inf	NA,inf	NA,0.223757	0.000117884	0.000201925
3	chr4:152008785:A:C	152008785	C,NA	A,NA	1,NA	inf,NA	inf,NA	0.375804,NA	0.000117815	0.000198233
3	chr4:152006364:T:C	152006364	C,NA	T,NA	1,NA	inf,NA	inf,NA	0.375789,NA	0.000117802	0.000198232
3	chr4:152214973:A:C	152214973	C,C	A,A	1,1	-inf,-inf	inf,inf	0.279375,1.38622	0.000117785	0.000201232
3	chr4:151886748:GTTA:G	151886748	G,G	GTTA,GTTA	1,1	inf,inf	inf,inf	1.64505,0.771202	0.000117777	0.000184498
3	chr4:152175363:C:T	152175363	NA,T	NA,C	NA,1	NA,-inf	NA,inf	NA,0.28754	0.000117766	0.000201608
3	chr4:151906516:G:A	151906516	A,A	G,G	1,1	inf,inf	inf,inf	2.01115,0.389703	0.000117712	0.000178816
3	chr4:152292735:A:G	152292735	G,NA	A,NA	1,NA	-inf,NA	inf,NA	0.322305,NA	0.00011771	0.000204282
3	chr4:151223609:C:T	151223609	NA,T	NA,C	NA,1	NA,-inf	NA,inf	NA,0.272457	0.00011766	0.000201482
3	chr4:151354039:G:A	151354039	NA,A	NA,G	NA,1	NA,-inf	NA,inf	NA,0.352127	0.000117655	0.000201322
3	chr4:151171407:T:G	151171407	NA,G	NA,T	NA,1	NA,inf	NA,inf	NA,0.261072	0.00011764	0.000200804
3	chr4:150781624:A:G	150781624	NA,G	NA,A	NA,1	NA,inf	NA,inf	NA,0.340147	0.00011763	0.000201687
3	chr4:151983635:G:A	151983635	NA,A	NA,G	NA,1	NA,-inf	NA,inf	NA,0.32506	0.000117569	0.000200787
3	chr4:151049265:A:G	151049265	G,NA	A,NA	1,NA	inf,NA	inf,NA	0.599677,NA	0.000117561	0.000204132
3	chr4:150843529:T:C	150843529	NA,C	NA,T	NA,1	NA,-inf	NA,inf	NA,0.296161	0.000117546	0.000201277
3	chr4:151850138:C:A	151850138	NA,A	NA,C	NA,1	NA,inf	NA,inf	NA,0.243665	0.000117478	0.000201279
3	chr4:151812137:C:T	151812137	NA,T	NA,C	NA,1	NA,-inf	NA,inf	NA,0.278572	0.000117466	0.000201068
3	chr4:151093966:A:G	151093966	NA,G	NA,A	NA,1	NA,inf	NA,inf	NA,0.289286	0.000117443	0.000201213
3	chr4:151984356:A:G	151984356	NA,G	NA,A	NA,1	NA,-inf	NA,inf	NA,0.323961	0.000117441	0.000200571
3	chr4:151597042:A:G	151597042	NA,G	NA,A	NA,1	NA,-inf	NA,inf	NA,0.142614	0.000117437	0.000201038
3	chr4:151984100:G:A	151984100	NA,A	NA,G	NA,1	NA,-inf	NA,inf	NA,0.323753	0.000117417	0.000200529
3	chr4:152175224:A:G	152175224	G,G	A,A	1,1	inf,inf	inf,inf	0.871339,0.866816	0.000117398	0.000193015
3	chr4:152271379:G:C	152271379	C,C	G,G	1,1	-inf,inf	inf,inf	0.017212,1.32523	0.000117372	0.000201128
3	chr4:151843445:G:A	151843445	A,A	G,G	1,1	inf,inf	inf,inf	0.108619,0.896659	0.000117369	0.000194679
3	chr4:151882859:C:A	151882859	A,A	C,C	1,1	-inf,inf	inf,inf	1.57119,0.216126	0.00011734	0.000207523
3	chr4:151273463:G:A	151273463	NA,A	NA,G	NA,1	NA,inf	NA,inf	NA,0.106562	0.000117242	0.00020083
3	chr4:151169248:G:A	151169248	NA,A	NA,G	NA,1	NA,inf	NA,inf	NA,0.365053	0.000117203	0.000200652
3	chr4:151962395:C:A	151962395	A,A	C,C	1,1	-inf,-inf	inf,inf	0.873613,0.923954	0.000117021	0.000204421
3	chr4:151004061:G:A	151004061	A,NA	G,NA	1,NA	-inf,NA	inf,NA	0.903159,NA	0.000117005	0.000202698
3	chr4:152155000:C:G	152155000	NA,G	NA,C	NA,1	NA,inf	NA,inf	NA,0.286606	0.000116989	0.000200262
3	chr4:152309274:T:C	152309274	C,C	T,T	1,1	-inf,inf	inf,inf	0.589955,0.857059	0.000116963	0.000201845
3	chr4:150915099:T:C	150915099	NA,C	NA,T	NA,1	NA,inf	NA,inf	NA,0.293001	0.00011694	0.000200336
3	chr4:151905084:G:A	151905084	NA,A	NA,G	NA,1	NA,inf	NA,inf	NA,0.373787	0.000116868	0.000200302
3	chr4:151678222:C:A	151678222	A,A	C,C	1,1	-inf,-inf	inf,inf	2.92098,1.63685	0.000116843	0.000206482
3	chr4:151893096:C:A	151893096	NA,A	NA,C	NA,1	NA,inf	NA,inf	NA,0.371266	0.000116721	0.000200049
3	chr4:151912502:C:A	151912502	NA,A	NA,C	NA,1	NA,inf	NA,inf	NA,0.343079	0.0001167	0.000200033
3	chr4:150775746:G:C	150775746	C,NA	G,NA	1,NA	inf,NA	inf,NA	0.439518,NA	0.000116696	0.000206835
3	chr4:152298807:G:A	152298807	A,A	G,G	1,1	-inf,inf	inf,inf	0.9887,0.730196	0.000116667	0.000189189
3	chr4:151994819:TGACTATGTG:T	151994819	NA,T	NA,TGACTATGTG	NA,1	NA,-inf	NA,inf	NA,0.274754	0.000116661	0.000199764
3	chr4:151662685:G:A	151662685	NA,A	NA,G	NA,1	NA,inf	NA,inf	NA,0.420096	0.000116643	0.00019962
3	chr4:151931323:T:C	151931323	C,C	T,T	1,1	inf,inf	inf,inf	0.539109,1.22803	0.000116607	0.000205015
3	chr4:151375736:C:T	151375736	NA,T	NA,C	NA,1	NA,-inf	NA,inf	NA,0.51246	0.000116592	0.000200315
3	chr4:151244542:G:A	151244542	NA,A	NA,G	NA,1	NA,inf	NA,inf	NA,0.103714	0.000116579	0.000199695
3	chr4:151157770:A:G	151157770	NA,G	NA,A	NA,1	NA,inf	NA,inf	NA,0.318511	0.000116548	0.000199625
3	chr4:151840303:C:T	151840303	NA,T	NA,C	NA,1	NA,-inf	NA,inf	NA,0.182109	0.000116525	0.000199505
3	chr4:151547316:G:C	151547316	NA,C	NA,G	NA,1	NA,-inf	NA,inf	NA,0.134528	0.000116507	0.000199521
3	chr4:151979951:G:A	151979951	NA,A	NA,G	NA,1	NA,inf	NA,inf	NA,0.172316	0.000116415	0.000198999
3	chr4:151380933:T:C	151380933	NA,C	NA,T	NA,1	NA,-inf	NA,inf	NA,0.36799	0.000116402	0.000199239
3	chr4:151605875:T:A	151605875	NA,A	NA,T	NA,1	NA,-inf	NA,inf	NA,0.378784	0.000116375	0.000199426
3	chr4:151903231:C:T	151903231	T,T	C,C	1,1	inf,inf	inf,inf	1.28626,1.02807	0.000116335	0.000185493
3	chr4:152230130:C:A	152230130	NA,A	NA,C	NA,1	NA,inf	NA,inf	NA,0.25559	0.000116334	0.00019936
3	chr4:151683571:T:C	151683571	C,C	T,T	1,1	-inf,-inf	inf,inf	3.03456,1.65327	0.000116275	0.000204643
3	chr4:151207006:CTCTG:C	151207006	NA,C	NA,CTCTG	NA,1	NA,inf	NA,inf	NA,0.314639	0.000116206	0.000199042
3	chr4:151069041:G:A	151069041	NA,A	NA,G	NA,1	NA,inf	NA,inf	NA,0.338067	0.000116166	0.000198978
3	chr4:152045088:C:T	152045088	NA,T	NA,C	NA,1	NA,-inf	NA,inf	NA,0.226985	0.000116134	0.000198886
3	chr4:151719764:A:T	151719764	NA,T	NA,A	NA,1	NA,-inf	NA,inf	NA,0.32697	0.000116106	0.00019871
3	chr4:152159083:G:A	152159083	NA,A	NA,G	NA,1	NA,-inf	NA,inf	NA,0.256975	0.000116082	0.000198776
3	chr4:151315385:CA:C	151315385	NA,C	NA,CA	NA,1	NA,-inf	NA,inf	NA,0.269142	0.000116074	0.000198774
3	chr4:150925174:A:G	150925174	NA,G	NA,A	NA,1	NA,inf	NA,inf	NA,0.341781	0.000116064	0.000198859
3	chr4:151661366:G:A	151661366	NA,A	NA,G	NA,1	NA,-inf	NA,inf	NA,0.308289	0.000116044	0.000198624
3	chr4:151794622:A:G	151794622	G,NA	A,NA	1,NA	-inf,NA	inf,NA	0.908449,NA	0.000116042	0.000200036
3	chr4:152105248:T:C	152105248	NA,C	NA,T	NA,1	NA,-inf	NA,inf	NA,0.229847	0.000116007	0.000198661
3	chr4:151678750:G:A	151678750	A,A	G,G	1,1	-inf,-inf	inf,inf	2.97906,1.64224	0.000115967	0.000204531
3	chr4:151904320:C:T	151904320	NA,T	NA,C	NA,1	NA,-inf	NA,inf	NA,0.226161	0.000115884	0.000198292
3	chr4:151297048:C:T	151297048	NA,T	NA,C	NA,1	NA,-inf	NA,inf	NA,0.304032	0.000115881	0.000198183
3	chr4:152248764:A:C	152248764	NA,C	NA,A	NA,1	NA,-inf	NA,inf	NA,0.246727	0.000115864	0.000198481
3	chr4:151314359:C:T	151314359	NA,T	NA,C	NA,1	NA,inf	NA,inf	NA,0.18238	0.000115802	0.000198426
3	chr4:152134346:G:A	152134346	A,NA	G,NA	1,NA	-inf,NA	inf,NA	0.343755,NA	0.00011579	0.000200318
3	chr4:151324002:A:C	151324002	NA,C	NA,A	NA,1	NA,inf	NA,inf	NA,0.269631	0.000115783	0.000198232
3	chr4:151596007:C:T	151596007	NA,T	NA,C	NA,1	NA,-inf	NA,inf	NA,0.34577	0.000115777	0.000198158
3	chr4:151395086:C:A	151395086	A,NA	C,NA	1,NA	inf,NA	inf,NA	1.12539,NA	0.00011577	0.000195404
3	chr4:151875282:C:T	151875282	T,T	C,C	1,1	-inf,-inf	inf,inf	1.32756,0.122418	0.00011577	0.000207389
3	chr4:151322903:T:G	151322903	NA,G	NA,T	NA,1	NA,inf	NA,inf	NA,0.269146	0.000115731	0.000198143
3	chr4:151857693:G:C	151857693	NA,C	NA,G	NA,1	NA,-inf	NA,inf	NA,0.124267	0.00011573	0.000198065
3	chr4:151254185:CAT:C	151254185	NA,C	NA,CAT	NA,1	NA,inf	NA,inf	NA,0.0962388	0.000115672	0.000198144
3	chr4:152083925:G:A	152083925	NA,A	NA,G	NA,1	NA,-inf	NA,inf	NA,0.185895	0.000115671	0.000198096
3	chr4:151912409:C:T	151912409	T,NA	C,NA	1,NA	-inf,NA	inf,NA	0.723477,NA	0.000115638	0.00020027
3	chr4:151818791:C:T	151818791	NA,T	NA,C	NA,1	NA,inf	NA,inf	NA,0.262797	0.000115631	0.000198329
3	chr4:151997265:T:C	151997265	NA,C	NA,T	NA,1	NA,inf	NA,inf	NA,0.238974	0.000115629	0.000197955
3	chr4:151972561:C:T	151972561	NA,T	NA,C	NA,1	NA,-inf	NA,inf	NA,0.307729	0.000115569	0.000197398
3	chr4:152230070:C:T	152230070	NA,T	NA,C	NA,1	NA,inf	NA,inf	NA,0.226284	0.000115557	0.000198104
3	chr4:152173815:T:C	152173815	NA,C	NA,T	NA,1	NA,-inf	NA,inf	NA,0.231488	0.000115498	0.000198187
3	chr4:151825836:T:A	151825836	NA,A	NA,T	NA,1	NA,-inf	NA,inf	NA,0.238003	0.000115483	0.000197833
3	chr4:151761381:A:T	151761381	NA,T	NA,A	NA,1	NA,-inf	NA,inf	NA,0.294309	0.000115451	0.000197657
3	chr4:151526324:G:A	151526324	NA,A	NA,G	NA,1	NA,inf	NA,inf	NA,0.422997	0.000115428	0.00019756
3	chr4:151024340:CATA:C	151024340	NA,C	NA,CATA	NA,1	NA,inf	NA,inf	NA,0.278553	0.000115357	0.000197624
3	chr4:151807453:T:C	151807453	C,NA	T,NA	1,NA	-inf,NA	inf,NA	0.902632,NA	0.000115349	0.000198828
3	chr4:151182477:G:A	151182477	NA,A	NA,G	NA,1	NA,-inf	NA,inf	NA,0.192426	0.000115266	0.000197308
3	chr4:151034136:T:C	151034136	NA,C	NA,T	NA,1	NA,inf	NA,inf	NA,0.225671	0.000115254	0.000197479
3	chr4:151658858:A:G	151658858	NA,G	NA,A	NA,1	NA,-inf	NA,inf	NA,0.135415	0.000115251	0.000197314
3	chr4:152014866:A:G	152014866	G,NA	A,NA	1,NA	inf,NA	inf,NA	0.297295,NA	0.000115194	0.000194711
3	chr4:152077562:G:A	152077562	NA,A	NA,G	NA,1	NA,inf	NA,inf	NA,0.190188	0.00011518	0.000196795
3	chr4:151164725:G:A	151164725	NA,A	NA,G	NA,1	NA,inf	NA,inf	NA,0.285746	0.000115171	0.000197099
3	chr4:151081070:T:C	151081070	NA,C	NA,T	NA,1	NA,-inf	NA,inf	NA,0.221447	0.000115121	0.000197247
3	chr4:151683391:T:C	151683391	C,C	T,T	1,1	-inf,-inf	inf,inf	2.98665,1.63956	0.000115115	0.000202934
3	chr4:151897196:T:C	151897196	NA,C	NA,T	NA,1	NA,inf	NA,inf	NA,0.342604	0.000115083	0.000197253
3	chr4:151492135:T:C	151492135	NA,C	NA,T	NA,1	NA,inf	NA,inf	NA,0.0751372	0.000115079	0.000196202
3	chr4:151940637:A:G	151940637	NA,G	NA,A	NA,1	NA,-inf	NA,inf	NA,0.188782	0.000115055	0.000196822
3	chr4:151976579:G:A	151976579	NA,A	NA,G	NA,1	NA,-inf	NA,inf	NA,0.30266	0.000115037	0.000196498
3	chr4:151274832:A:C	151274832	NA,C	NA,A	NA,1	NA,-inf	NA,inf	NA,0.275274	0.000115016	0.000197115
3	chr4:151189145:G:A	151189145	NA,A	NA,G	NA,1	NA,inf	NA,inf	NA,0.165733	0.000114992	0.000196173
3	chr4:151980974:T:A	151980974	NA,A	NA,T	NA,1	NA,-inf	NA,inf	NA,0.302147	0.000114983	0.000196408
3	chr4:151645013:A:G	151645013	NA,G	NA,A	NA,1	NA,inf	NA,inf	NA,0.404983	0.00011498	0.000196788
3	chr4:151620353:C:A	151620353	NA,A	NA,C	NA,1	NA,-inf	NA,inf	NA,0.143674	0.000114979	0.000196991
3	chr4:151290244:C:T	151290244	NA,T	NA,C	NA,1	NA,inf	NA,inf	NA,0.091098	0.000114946	0.0001969
3	chr4:151792651:T:C	151792651	C,NA	T,NA	1,NA	-inf,NA	inf,NA	0.8996,NA	0.000114921	0.000198097
3	chr4:151975297:T:C	151975297	NA,C	NA,T	NA,1	NA,inf	NA,inf	NA,0.194834	0.000114902	0.000196848
3	chr4:151808076:T:C	151808076	C,NA	T,NA	1,NA	-inf,NA	inf,NA	0.899237,NA	0.000114873	0.000198004
3	chr4:151848925:A:G	151848925	NA,G	NA,A	NA,1	NA,inf	NA,inf	NA,0.164427	0.000114865	0.000196188
3	chr4:151826763:G:A	151826763	NA,A	NA,G	NA,1	NA,-inf	NA,inf	NA,0.219372	0.000114833	0.000196426
3	chr4:151905426:T:A	151905426	NA,A	NA,T	NA,1	NA,-inf	NA,inf	NA,0.217341	0.000114829	0.000196495
3	chr4:151284782:C:T	151284782	NA,T	NA,C	NA,1	NA,inf	NA,inf	NA,0.0900788	0.000114805	0.000196658
3	chr4:152090966:G:A	152090966	NA,A	NA,G	NA,1	NA,inf	NA,inf	NA,0.190643	0.000114786	0.000196091
3	chr4:152195496:T:C	152195496	NA,C	NA,T	NA,1	NA,-inf	NA,inf	NA,0.231735	0.000114776	0.000196628
3	chr4:151144018:C:T	151144018	NA,T	NA,C	NA,1	NA,-inf	NA,inf	NA,0.303259	0.000114764	0.000196035
3	chr4:151799385:T:C	151799385	C,NA	T,NA	1,NA	-inf,NA	inf,NA	0.898648,NA	0.000114755	0.000197803
3	chr4:151804429:A:G	151804429	G,NA	A,NA	1,NA	-inf,NA	inf,NA	0.898046,NA	0.000114669	0.000197654
3	chr4:151939401:C:T	151939401	T,T	C,C	1,1	inf,inf	inf,inf	0.527993,1.1231	0.000114665	0.000202468
3	chr4:152028949:G:C	152028949	NA,C	NA,G	NA,1	NA,-inf	NA,inf	NA,0.190019	0.000114643	0.000196285
3	chr4:151177201:A:G	151177201	G,NA	A,NA	1,NA	-inf,NA	inf,NA	0.626828,NA	0.000114614	0.000198766
3	chr4:151800154:C:A	151800154	A,NA	C,NA	1,NA	-inf,NA	inf,NA	0.897432,NA	0.000114589	0.000197516
3	chr4:151937124:A:C	151937124	NA,C	NA,A	NA,1	NA,-inf	NA,inf	NA,0.184404	0.000114569	0.000195996
3	chr4:152192789:C:G	152192789	NA,G	NA,C	NA,1	NA,-inf	NA,inf	NA,0.237608	0.000114566	0.000196214
3	chr4:151775273:T:C	151775273	C,C	T,T	1,1	-inf,-inf	inf,inf	2.6452,1.44661	0.000114563	0.000200935
3	chr4:151954195:C:T	151954195	NA,T	NA,C	NA,1	NA,-inf	NA,inf	NA,0.278407	0.000114551	0.000196105
3	chr4:152229963:T:C	152229963	NA,C	NA,T	NA,1	NA,-inf	NA,inf	NA,0.232104	0.000114548	0.000196223
3	chr4:152040895:C:G	152040895	NA,G	NA,C	NA,1	NA,-inf	NA,inf	NA,0.287906	0.00011454	0.000196281
3	chr4:151683567:T:C	151683567	C,C	T,T	1,1	-inf,-inf	inf,inf	3.00378,1.63913	0.000114515	0.000201751
3	chr4:150701530:G:A	150701530	A,NA	G,NA	1,NA	inf,NA	inf,NA	0.587976,NA	0.000114451	0.000193403
3	chr4:151805258:G:A	151805258	A,NA	G,NA	1,NA	-inf,NA	inf,NA	0.896516,NA	0.000114447	0.00019727
3	chr4:152007751:C:G	152007751	G,NA	C,NA	1,NA	inf,NA	inf,NA	0.359432,NA	0.00011444	0.000192663
3	chr4:151873618:A:G	151873618	NA,G	NA,A	NA,1	NA,-inf	NA,inf	NA,0.255673	0.000114439	0.000196009
3	chr4:152217014:C:T	152217014	NA,T	NA,C	NA,1	NA,inf	NA,inf	NA,0.214726	0.000114436	0.00019604
3	chr4:151682503:C:T	151682503	T,T	C,C	1,1	-inf,-inf	inf,inf	2.88903,1.61804	0.00011438	0.000202303
3	chr4:151861529:G:A	151861529	A,A	G,G	1,1	inf,-inf	inf,inf	0.396928,0.753626	0.000114377	0.000190095
3	chr4:151693668:C:G	151693668	NA,G	NA,C	NA,1	NA,-inf	NA,inf	NA,0.126759	0.000114337	0.000195745
3	chr4:151940259:A:G	151940259	NA,G	NA,A	NA,1	NA,-inf	NA,inf	NA,0.182738	0.000114335	0.000195598
3	chr4:150767542:G:A	150767542	NA,A	NA,G	NA,1	NA,-inf	NA,inf	NA,0.163135	0.000114333	0.000195842
3	chr4:151794181:C:T	151794181	T,NA	C,NA	1,NA	-inf,NA	inf,NA	0.896396,NA	0.000114305	0.000197023
3	chr4:151359083:C:T	151359083	NA,T	NA,C	NA,1	NA,-inf	NA,inf	NA,0.272635	0.000114286	0.000195653
3	chr4:150816550:A:G	150816550	NA,G	NA,A	NA,1	NA,-inf	NA,inf	NA,0.16234	0.000114266	0.000195729
3	chr4:150740555:A:C	150740555	NA,C	NA,A	NA,1	NA,inf	NA,inf	NA,0.165213	0.000114263	0.000195074
3	chr4:151902013:C:T	151902013	NA,T	NA,C	NA,1	NA,-inf	NA,inf	NA,0.211712	0.000114222	0.000195461
3	chr4:151318972:T:C	151318972	NA,C	NA,T	NA,1	NA,-inf	NA,inf	NA,0.139509	0.000114218	0.000195406
3	chr4:151346571:G:A	151346571	NA,A	NA,G	NA,1	NA,-inf	NA,inf	NA,0.319035	0.000114206	0.000195445
3	chr4:151906355:G:C	151906355	NA,C	NA,G	NA,1	NA,-inf	NA,inf	NA,0.211413	0.000114189	0.000195405
3	chr4:151998699:G:T	151998699	NA,T	NA,G	NA,1	NA,inf	NA,inf	NA,0.226046	0.000114185	0.000195489
3	chr4:151898874:C:T	151898874	NA,T	NA,C	NA,1	NA,-inf	NA,inf	NA,0.211264	0.000114171	0.000195373
3	chr4:151147923:A:G	151147923	NA,G	NA,A	NA,1	NA,inf	NA,inf	NA,0.266589	0.000114169	0.000195388
3	chr4:150866889:CTT:C	150866889	NA,C	NA,CTT	NA,1	NA,-inf	NA,inf	NA,0.245392	0.000114123	0.000195474
3	chr4:151316267:C:T	151316267	NA,T	NA,C	NA,1	NA,inf	NA,inf	NA,0.330741	0.000114101	0.000195486
3	chr4:151841331:C:T	151841331	NA,T	NA,C	NA,1	NA,inf	NA,inf	NA,0.148809	0.000114055	0.00019488
3	chr4:151246989:C:T	151246989	NA,T	NA,C	NA,1	NA,inf	NA,inf	NA,0.0838799	0.000113959	0.000195209
3	chr4:151324244:C:T	151324244	NA,T	NA,C	NA,1	NA,-inf	NA,inf	NA,0.135343	0.000113908	0.000194875
3	chr4:151205829:C:T	151205829	NA,T	NA,C	NA,1	NA,inf	NA,inf	NA,0.219569	0.00011386	0.000195151
3	chr4:151294037:A:G	151294037	NA,G	NA,A	NA,1	NA,-inf	NA,inf	NA,0.284408	0.00011382	0.00019468
3	chr4:151311270:C:T	151311270	NA,T	NA,C	NA,1	NA,-inf	NA,inf	NA,0.258731	0.000113815	0.000194936
3	chr4:152090058:T:C	152090058	NA,C	NA,T	NA,1	NA,inf	NA,inf	NA,0.212385	0.000113781	0.000194823
3	chr4:150906971:A:G	150906971	NA,G	NA,A	NA,1	NA,inf	NA,inf	NA,0.317967	0.000113762	0.000194914
3	chr4:151332571:C:A	151332571	NA,A	NA,C	NA,1	NA,inf	NA,inf	NA,0.322141	0.000113739	0.00019456
3	chr4:151783055:G:A	151783055	NA,A	NA,G	NA,1	NA,-inf	NA,inf	NA,0.12543	0.000113731	0.00019472
3	chr4:150885308:C:A	150885308	NA,A	NA,C	NA,1	NA,-inf	NA,inf	NA,0.16212	0.000113722	0.000194789
3	chr4:152070582:C:T	152070582	NA,T	NA,C	NA,1	NA,inf	NA,inf	NA,0.340701	0.000113667	0.000194573
3	chr4:150728773:C:T	150728773	NA,T	NA,C	NA,1	NA,inf	NA,inf	NA,0.176077	0.000113664	0.000194747
3	chr4:151559614:A:G	151559614	NA,G	NA,A	NA,1	NA,-inf	NA,inf	NA,0.133013	0.000113638	0.000194693
3	chr4:152196859:T:C	152196859	NA,C	NA,T	NA,1	NA,-inf	NA,inf	NA,0.221366	0.000113635	0.000194672
3	chr4:151202083:C:T	151202083	NA,T	NA,C	NA,1	NA,inf	NA,inf	NA,0.216923	0.000113563	0.000194641
3	chr4:152003880:A:C	152003880	NA,C	NA,A	NA,1	NA,inf	NA,inf	NA,0.324706	0.000113518	0.000194483
3	chr4:151475023:T:G	151475023	NA,G	NA,T	NA,1	NA,-inf	NA,inf	NA,0.304526	0.000113499	0.00019429
3	chr4:151895998:T:C	151895998	NA,C	NA,T	NA,1	NA,-inf	NA,inf	NA,0.206401	0.000113462	0.000194164
3	chr4:151491516:A:G	151491516	NA,G	NA,A	NA,1	NA,-inf	NA,inf	NA,0.303885	0.000113436	0.000194184
3	chr4:151160030:TAATAGGTGGTGTATCC:T	151160030	NA,T	NA,TAATAGGTGGTGTATCC	NA,1	NA,inf	NA,inf	NA,0.26126	0.000113414	0.000194095
3	chr4:151647488:C:A	151647488	NA,A	NA,C	NA,1	NA,inf	NA,inf	NA,0.150954	0.000113397	0.000194223
3	chr4:151981022:C:A	151981022	NA,A	NA,C	NA,1	NA,inf	NA,inf	NA,0.18177	0.000113391	0.00019426
3	chr4:152274867:TA:T	152274867	NA,T	NA,TA	NA,1	NA,-inf	NA,inf	NA,0.210762	0.000113381	0.00019438
3	chr4:151740751:TG:T	151740751	NA,T	NA,TG	NA,1	NA,-inf	NA,inf	NA,0.191478	0.000113378	0.000193891
3	chr4:151147271:T:C	151147271	NA,C	NA,T	NA,1	NA,inf	NA,inf	NA,0.258817	0.000113366	0.000194018
3	chr4:151969843:G:A	151969843	NA,A	NA,G	NA,1	NA,inf	NA,inf	NA,0.17275	0.000113362	0.000194218
3	chr4:151974332:C:T	151974332	NA,T	NA,C	NA,1	NA,inf	NA,inf	NA,0.18147	0.000113359	0.000194204
3	chr4:150922003:G:A	150922003	NA,A	NA,G	NA,1	NA,-inf	NA,inf	NA,0.216871	0.000113309	0.000194116
3	chr4:152003074:A:T	152003074	NA,T	NA,A	NA,1	NA,inf	NA,inf	NA,0.246017	0.00011328	0.000194087
3	chr4:150885307:C:A	150885307	NA,A	NA,C	NA,1	NA,-inf	NA,inf	NA,0.157753	0.00011322	0.00019393
3	chr4:151932210:A:AGTTGGGATTACAGACGTGTAATCCCCT	151932210	NA,AGTTGGGATTACAGACGTGTAATCCCCT	NA,A	NA,1	NA,-inf	NA,inf	NA,0.265289	0.000113213	0.000193821
3	chr4:151740073:C:G	151740073	NA,G	NA,C	NA,1	NA,inf	NA,inf	NA,0.164341	0.000113204	0.000193975
3	chr4:152002734:T:A	152002734	NA,A	NA,T	NA,1	NA,inf	NA,inf	NA,0.245007	0.000113174	0.000193904
3	chr4:151808028:G:A	151808028	A,NA	G,NA	1,NA	-inf,NA	inf,NA	0.887458,NA	0.000113161	0.00019504
3	chr4:151850797:T:A	151850797	NA,A	NA,T	NA,1	NA,-inf	NA,inf	NA,0.25493	0.000113139	0.000193591
3	chr4:151019238:G:C	151019238	NA,C	NA,G	NA,1	NA,-inf	NA,inf	NA,0.156157	0.000113135	0.000193786
3	chr4:151932209:A:ATCCCCTGT	151932209	NA,ATCCCCTGT	NA,A	NA,1	NA,-inf	NA,inf	NA,0.264282	0.000113112	0.000193648
3	chr4:152207141:C:G	152207141	NA,G	NA,C	NA,1	NA,-inf	NA,inf	NA,0.216518	0.000113063	0.000193693
3	chr4:152207152:C:T	152207152	NA,T	NA,C	NA,1	NA,-inf	NA,inf	NA,0.216518	0.000113063	0.000193693
3	chr4:151902418:T:C	151902418	NA,C	NA,T	NA,1	NA,inf	NA,inf	NA,0.321774	0.000113062	0.000193782
3	chr4:151870502:G:A	151870502	NA,A	NA,G	NA,1	NA,-inf	NA,inf	NA,0.117244	0.000113049	0.000193568
3	chr4:152071539:C:A	152071539	NA,A	NA,C	NA,1	NA,inf	NA,inf	NA,0.184727	0.000113029	0.000193645
3	chr4:152070833:G:C	152070833	C,NA	G,NA	1,NA	inf,NA	inf,NA	0.247807,NA	0.000112991	0.000192071
3	chr4:151736198:T:A	151736198	NA,A	NA,T	NA,1	NA,-inf	NA,inf	NA,0.18795	0.00011299	0.000193232
3	chr4:152202969:C:T	152202969	NA,T	NA,C	NA,1	NA,-inf	NA,inf	NA,0.216236	0.000112977	0.000193546
3	chr4:151149426:T:C	151149426	NA,C	NA,T	NA,1	NA,-inf	NA,inf	NA,0.185643	0.000112955	0.000193549
3	chr4:151652940:T:A	151652940	NA,A	NA,T	NA,1	NA,-inf	NA,inf	NA,0.331154	0.000112941	0.000193549
3	chr4:152201630:T:C	152201630	C,NA	T,NA	1,NA	-inf,NA	inf,NA	0.368724,NA	0.000112843	0.000193506
3	chr4:151681646:A:G	151681646	G,G	A,A	1,1	-inf,-inf	inf,inf	2.9752,1.62484	0.000112833	0.000199004
3	chr4:151750120:A:G	151750120	NA,G	NA,A	NA,1	NA,-inf	NA,inf	NA,0.116798	0.000112823	0.000193167
3	chr4:150845231:A:G	150845231	NA,G	NA,A	NA,1	NA,-inf	NA,inf	NA,0.150195	0.000112822	0.000193257
3	chr4:152048348:A:C	152048348	NA,C	NA,A	NA,1	NA,-inf	NA,inf	NA,0.150243	0.000112797	0.00019368
3	chr4:151860472:A:G	151860472	NA,G	NA,A	NA,1	NA,-inf	NA,inf	NA,0.125865	0.000112767	0.000192982
3	chr4:151021896:C:T	151021896	NA,T	NA,C	NA,1	NA,inf	NA,inf	NA,0.23546	0.000112709	0.000193133
3	chr4:151674994:G:A	151674994	NA,A	NA,G	NA,1	NA,-inf	NA,inf	NA,0.106608	0.00011265	0.000192926
3	chr4:151461600:A:G	151461600	NA,G	NA,A	NA,1	NA,-inf	NA,inf	NA,0.295559	0.000112646	0.000192835
3	chr4:151683179:C:G	151683179	G,G	C,C	1,1	-inf,-inf	inf,inf	2.99719,1.62789	0.000112632	0.000198498
3	chr4:151991305:G:A	151991305	NA,A	NA,G	NA,1	NA,-inf	NA,inf	NA,0.162268	0.000112623	0.000192892
3	chr4:152228202:C:T	152228202	T,T	C,C	1,1	-inf,-inf	inf,inf	0.709908,1.03963	0.000112608	0.000201364
3	chr4:151843433:C:A	151843433	A,A	C,C	1,1	inf,inf	inf,inf	0.0864143,0.934139	0.000112573	0.000187106
3	chr4:151558075:T:G	151558075	NA,G	NA,T	NA,1	NA,inf	NA,inf	NA,0.380178	0.000112555	0.000192654
3	chr4:151346104:G:A	151346104	NA,A	NA,G	NA,1	NA,-inf	NA,inf	NA,0.278224	0.00011254	0.000192605
3	chr4:150877031:A:T	150877031	NA,T	NA,A	NA,1	NA,inf	NA,inf	NA,0.235909	0.000112505	0.00019296
3	chr4:151653787:G:A	151653787	NA,A	NA,G	NA,1	NA,-inf	NA,inf	NA,0.326235	0.000112473	0.000192746
3	chr4:150848284:G:T	150848284	NA,T	NA,G	NA,1	NA,-inf	NA,inf	NA,0.253767	0.000112454	0.000192435
3	chr4:151163751:T:C	151163751	NA,C	NA,T	NA,1	NA,-inf	NA,inf	NA,0.230134	0.00011244	0.000192931
3	chr4:151846663:G:A	151846663	NA,A	NA,G	NA,1	NA,inf	NA,inf	NA,0.134783	0.000112435	0.000192143
3	chr4:151661260:CT:C	151661260	NA,C	NA,CT	NA,1	NA,-inf	NA,inf	NA,0.32516	0.000112424	0.000192662
3	chr4:151883547:A:G	151883547	G,G	A,A	1,1	-inf,-inf	inf,inf	1.36753,0.50638	0.000112405	0.000198056
3	chr4:151309779:C:T	151309779	NA,T	NA,C	NA,1	NA,-inf	NA,inf	NA,0.244254	0.000112388	0.000192494
3	chr4:152204656:G:T	152204656	NA,T	NA,G	NA,1	NA,-inf	NA,inf	NA,0.209926	0.000112336	0.000192447
3	chr4:151992209:T:C	151992209	NA,C	NA,T	NA,1	NA,-inf	NA,inf	NA,0.1597	0.00011233	0.000192391
3	chr4:151012776:A:G	151012776	NA,G	NA,A	NA,1	NA,-inf	NA,inf	NA,0.149406	0.000112322	0.000192394
3	chr4:152289718:G:A	152289718	NA,A	NA,G	NA,1	NA,-inf	NA,inf	NA,0.217744	0.000112296	0.000191611
3	chr4:152204853:G:A	152204853	NA,A	NA,G	NA,1	NA,-inf	NA,inf	NA,0.209426	0.000112273	0.000192339
3	chr4:151792449:A:G	151792449	G,NA	A,NA	1,NA	-inf,NA	inf,NA	0.880537,NA	0.000112256	0.000193475
3	chr4:152131689:TG:T	152131689	NA,T	NA,TG	NA,1	NA,inf	NA,inf	NA,0.200468	0.000112241	0.000192355
3	chr4:151682323:C:T	151682323	T,T	C,C	1,1	-inf,-inf	inf,inf	2.91723,1.61136	0.000112189	0.000198257
3	chr4:151071706:C:T	151071706	NA,T	NA,C	NA,1	NA,inf	NA,inf	NA,0.319498	0.000112141	0.000192174
3	chr4:151614273:A:G	151614273	NA,G	NA,A	NA,1	NA,inf	NA,inf	NA,0.375119	0.000112138	0.000191944
3	chr4:151619114:A:G	151619114	NA,G	NA,A	NA,1	NA,inf	NA,inf	NA,0.375094	0.000112137	0.000191942
3	chr4:151682376:C:G	151682376	G,G	C,C	1,1	-inf,-inf	inf,inf	2.90214,1.60811	0.000112121	0.000198246
3	chr4:151932761:T:C	151932761	NA,C	NA,T	NA,1	NA,-inf	NA,inf	NA,0.11327	0.000112092	0.000191854
3	chr4:151262542:C:T	151262542	NA,T	NA,C	NA,1	NA,inf	NA,inf	NA,0.231638	0.000112085	0.000192063
3	chr4:151927168:C:T	151927168	T,T	C,C	1,1	inf,inf	inf,inf	2.27877,0.111524	0.000111992	0.000173467
3	chr4:151578866:A:C	151578866	NA,C	NA,A	NA,1	NA,inf	NA,inf	NA,0.372964	0.000111958	0.000191636
3	chr4:151176810:T:C	151176810	C,C	T,T	1,1	inf,inf	inf,inf	1.61651,0.264659	0.00011191	0.00020182
3	chr4:152251170:C:T	152251170	NA,T	NA,C	NA,1	NA,inf	NA,inf	NA,0.190051	0.00011191	0.000191789
3	chr4:151926400:T:C	151926400	NA,C	NA,T	NA,1	NA,inf	NA,inf	NA,0.317611	0.000111897	0.000191759
3	chr4:152011111:A:G	152011111	G,G	A,A	1,1	-inf,-inf	inf,inf	0.8177,1.19607	0.000111892	0.000188642
3	chr4:151867432:C:A	151867432	NA,A	NA,C	NA,1	NA,inf	NA,inf	NA,0.12888	0.00011189	0.000191165
3	chr4:152038616:T:C	152038616	NA,C	NA,T	NA,1	NA,-inf	NA,inf	NA,0.293583	0.000111833	0.00019158
3	chr4:150886371:G:C	150886371	NA,C	NA,G	NA,1	NA,inf	NA,inf	NA,0.230323	0.000111816	0.000191775
3	chr4:151324860:G:A	151324860	NA,A	NA,G	NA,1	NA,inf	NA,inf	NA,0.233044	0.000111801	0.000191434
3	chr4:151450085:A:G	151450085	NA,G	NA,A	NA,1	NA,inf	NA,inf	NA,0.382263	0.0001118	0.000191372
3	chr4:151408887:C:T	151408887	NA,T	NA,C	NA,1	NA,-inf	NA,inf	NA,0.33737	0.000111795	0.00019208
3	chr4:151325061:T:G	151325061	NA,G	NA,T	NA,1	NA,inf	NA,inf	NA,0.232873	0.000111784	0.000191404
3	chr4:152274756:G:A	152274756	NA,A	NA,G	NA,1	NA,inf	NA,inf	NA,0.202362	0.000111665	0.00019124
3	chr4:151987742:A:G	151987742	NA,G	NA,A	NA,1	NA,inf	NA,inf	NA,0.145484	0.000111648	0.000191397
3	chr4:152007197:G:A	152007197	NA,A	NA,G	NA,1	NA,inf	NA,inf	NA,0.191391	0.000111643	0.000191344
3	chr4:151544472:CTT:C	151544472	NA,C	NA,CTT	NA,1	NA,-inf	NA,inf	NA,0.273457	0.000111589	0.000191157
3	chr4:151844420:T:TAC	151844420	NA,TAC	NA,T	NA,1	NA,-inf	NA,inf	NA,0.239144	0.000111582	0.000190941
3	chr4:152093341:T:A	152093341	NA,A	NA,T	NA,1	NA,inf	NA,inf	NA,0.226228	0.000111554	0.000191048
3	chr4:151356675:A:G	151356675	NA,G	NA,A	NA,1	NA,inf	NA,inf	NA,0.0361641	0.000111542	0.000190573
3	chr4:150848765:G:C	150848765	NA,C	NA,G	NA,1	NA,-inf	NA,inf	NA,0.13846	0.000111521	0.000191029
3	chr4:152082072:C:A	152082072	NA,A	NA,C	NA,1	NA,inf	NA,inf	NA,0.17286	0.000111508	0.000191046
3	chr4:151697016:T:C	151697016	NA,C	NA,T	NA,1	NA,inf	NA,inf	NA,0.11956	0.000111506	0.000191144
3	chr4:152140986:G:A	152140986	NA,A	NA,G	NA,1	NA,-inf	NA,inf	NA,0.267929	0.000111502	0.000190852
3	chr4:152224540:G:A	152224540	NA,A	NA,G	NA,1	NA,-inf	NA,inf	NA,0.212171	0.000111473	0.000190912
3	chr4:152133717:T:C	152133717	NA,C	NA,T	NA,1	NA,-inf	NA,inf	NA,0.135328	0.000111464	0.00019092
3	chr4:151936229:T:C	151936229	NA,C	NA,T	NA,1	NA,-inf	NA,inf	NA,0.156598	0.000111433	0.000190663
3	chr4:151258671:A:G	151258671	NA,G	NA,A	NA,1	NA,inf	NA,inf	NA,0.064298	0.000111407	0.000190842
3	chr4:151030779:T:C	151030779	NA,C	NA,T	NA,1	NA,inf	NA,inf	NA,0.239796	0.00011139	0.000190828
3	chr4:152090476:G:A	152090476	NA,A	NA,G	NA,1	NA,-inf	NA,inf	NA,0.240119	0.000111385	0.00019038
3	chr4:151321014:C:T	151321014	T,T	C,C	1,1	-inf,inf	inf,inf	0.894939,0.892877	0.000111377	0.000216943
3	chr4:151936309:G:C	151936309	C,NA	G,NA	1,NA	-inf,NA	inf,NA	0.896443,NA	0.000111358	0.000193765
3	chr4:152075311:A:T	152075311	NA,T	NA,A	NA,1	NA,inf	NA,inf	NA,0.211106	0.000111354	0.000190809
3	chr4:151153616:A:G	151153616	NA,G	NA,A	NA,1	NA,inf	NA,inf	NA,0.240337	0.000111351	0.000190581
3	chr4:151322132:A:G	151322132	NA,G	NA,A	NA,1	NA,inf	NA,inf	NA,0.227931	0.000111286	0.000190554
3	chr4:151837632:G:A	151837632	NA,A	NA,G	NA,1	NA,-inf	NA,inf	NA,0.149211	0.000111265	0.000190326
3	chr4:151683368:C:T	151683368	T,T	C,C	1,1	-inf,-inf	inf,inf	3.00053,1.62069	0.000111252	0.000196041
3	chr4:151341011:A:T	151341011	T,NA	A,NA	1,NA	inf,NA	inf,NA	0.949141,NA	0.000111249	0.000189347
3	chr4:151243634:G:A	151243634	A,A	G,G	1,1	inf,inf	inf,inf	0.0802349,0.867535	0.000111228	0.000203126
3	chr4:152228860:A:G	152228860	NA,G	NA,A	NA,1	NA,-inf	NA,inf	NA,0.20996	0.000111223	0.000190484
3	chr4:151310613:C:T	151310613	NA,T	NA,C	NA,1	NA,inf	NA,inf	NA,0.332106	0.00011122	0.000190572
3	chr4:151837283:G:A	151837283	NA,A	NA,G	NA,1	NA,-inf	NA,inf	NA,0.148752	0.000111217	0.000190245
3	chr4:151723125:G:A	151723125	NA,A	NA,G	NA,1	NA,-inf	NA,inf	NA,0.0953632	0.000111203	0.000190452
3	chr4:151334547:C:T	151334547	NA,T	NA,C	NA,1	NA,-inf	NA,inf	NA,0.284488	0.000111147	0.000190236
3	chr4:151730929:C:A	151730929	NA,A	NA,C	NA,1	NA,-inf	NA,inf	NA,0.0946488	0.000111121	0.000190312
3	chr4:152304932:C:T	152304932	NA,T	NA,C	NA,1	NA,-inf	NA,inf	NA,0.164388	0.000111077	0.000189926
3	chr4:152069516:A:G	152069516	NA,G	NA,A	NA,1	NA,inf	NA,inf	NA,0.208129	0.000111072	0.000189944
3	chr4:150905217:T:C	150905217	NA,C	NA,T	NA,1	NA,inf	NA,inf	NA,0.131431	0.00011107	0.000190343
3	chr4:152043443:A:G	152043443	NA,G	NA,A	NA,1	NA,inf	NA,inf	NA,0.165642	0.000111053	0.00019003
3	chr4:152062867:T:C	152062867	NA,C	NA,T	NA,1	NA,-inf	NA,inf	NA,0.146981	0.000111009	0.000190516
3	chr4:151825061:T:C	151825061	NA,C	NA,T	NA,1	NA,-inf	NA,inf	NA,0.159034	0.000110996	0.000190015
3	chr4:151672258:C:T	151672258	NA,T	NA,C	NA,1	NA,-inf	NA,inf	NA,0.308963	0.000110995	0.00019021
3	chr4:152062643:G:A	152062643	NA,A	NA,G	NA,1	NA,-inf	NA,inf	NA,0.169841	0.000110948	0.000190134
3	chr4:152091070:T:C	152091070	NA,C	NA,T	NA,1	NA,inf	NA,inf	NA,0.161609	0.000110926	0.000189854
3	chr4:152145237:C:T	152145237	NA,T	NA,C	NA,1	NA,-inf	NA,inf	NA,0.212378	0.000110922	0.000189913
3	chr4:150999717:A:C	150999717	NA,C	NA,A	NA,1	NA,inf	NA,inf	NA,0.137665	0.000110907	0.000190063
3	chr4:151814987:G:T	151814987	NA,T	NA,G	NA,1	NA,-inf	NA,inf	NA,0.164511	0.000110895	0.000189675
3	chr4:150937914:T:C	150937914	NA,C	NA,T	NA,1	NA,inf	NA,inf	NA,0.217255	0.000110851	0.000189943
3	chr4:151724006:C:T	151724006	NA,T	NA,C	NA,1	NA,-inf	NA,inf	NA,0.10368	0.000110837	0.000189829
3	chr4:152133357:G:T	152133357	T,NA	G,NA	1,NA	-inf,NA	inf,NA	0.421593,NA	0.000110826	0.000191706
3	chr4:150885220:A:G	150885220	NA,G	NA,A	NA,1	NA,inf	NA,inf	NA,0.220122	0.000110787	0.000189997
3	chr4:151543818:A:G	151543818	NA,G	NA,A	NA,1	NA,inf	NA,inf	NA,0.358654	0.000110762	0.000189597
3	chr4:150786969:C:T	150786969	NA,T	NA,C	NA,1	NA,inf	NA,inf	NA,0.152595	0.000110738	0.000189756
3	chr4:152301402:C:T	152301402	T,NA	C,NA	1,NA	-inf,NA	inf,NA	0.587936,NA	0.000110725	0.000188764
3	chr4:152207513:T:C	152207513	NA,C	NA,T	NA,1	NA,-inf	NA,inf	NA,0.193494	0.000110725	0.000189687
3	chr4:152182096:A:G	152182096	NA,G	NA,A	NA,1	NA,inf	NA,inf	NA,0.174833	0.000110706	0.000189614
3	chr4:151339589:T:C	151339589	NA,C	NA,T	NA,1	NA,-inf	NA,inf	NA,0.0800964	0.000110671	0.000189477
3	chr4:152085142:C:T	152085142	NA,T	NA,C	NA,1	NA,-inf	NA,inf	NA,0.175277	0.000110651	0.000189412
3	chr4:151861226:T:C	151861226	NA,C	NA,T	NA,1	NA,inf	NA,inf	NA,0.174869	0.000110643	0.00018954
3	chr4:151679299:A:G	151679299	G,G	A,A	1,1	-inf,-inf	inf,inf	3.02039,1.61972	0.000110642	0.000194859
3	chr4:151851541:G:A	151851541	NA,A	NA,G	NA,1	NA,inf	NA,inf	NA,0.118762	0.000110619	0.000188898
3	chr4:152141823:T:A	152141823	NA,A	NA,T	NA,1	NA,-inf	NA,inf	NA,0.257732	0.000110613	0.000189334
3	chr4:151820488:T:A	151820488	A,NA	T,NA	1,NA	-inf,NA	inf,NA	0.866675,NA	0.000110609	0.000190675
3	chr4:151281744:T:C	151281744	NA,C	NA,T	NA,1	NA,-inf	NA,inf	NA,0.202206	0.000110602	0.000189429
3	chr4:151155410:T:C	151155410	C,C	T,T	1,1	inf,inf	inf,inf	0.470777,0.858981	0.000110575	0.000292883
3	chr4:151345255:A:G	151345255	NA,G	NA,A	NA,1	NA,-inf	NA,inf	NA,0.297219	0.000110544	0.000189466
3	chr4:151988826:T:C	151988826	NA,C	NA,T	NA,1	NA,-inf	NA,inf	NA,0.126487	0.000110544	0.000189171
3	chr4:151667977:C:T	151667977	T,T	C,C	1,1	-inf,-inf	inf,inf	1.5996,1.72388	0.000110478	0.000188541
3	chr4:151337327:T:A	151337327	NA,A	NA,T	NA,1	NA,-inf	NA,inf	NA,0.0779818	0.000110442	0.000189087
3	chr4:151155786:G:A	151155786	NA,A	NA,G	NA,1	NA,inf	NA,inf	NA,0.237663	0.00011044	0.000189033
3	chr4:151091659:T:G	151091659	G,NA	T,NA	1,NA	inf,NA	inf,NA	0.507589,NA	0.000110432	0.000194607
3	chr4:152112038:A:T	152112038	NA,T	NA,A	NA,1	NA,inf	NA,inf	NA,0.157188	0.00011043	0.000189024
3	chr4:152303451:A:G	152303451	G,G	A,A	1,1	-inf,inf	inf,inf	0.608368,0.898656	0.000110404	0.000189159
3	chr4:152139139:T:C	152139139	NA,C	NA,T	NA,1	NA,-inf	NA,inf	NA,0.255376	0.000110357	0.0001889
3	chr4:152155050:A:G	152155050	NA,G	NA,A	NA,1	NA,inf	NA,inf	NA,0.181471	0.000110346	0.000189104
3	chr4:152056670:G:T	152056670	NA,T	NA,G	NA,1	NA,-inf	NA,inf	NA,0.130545	0.000110313	0.000189367
3	chr4:150732887:T:C	150732887	C,NA	T,NA	1,NA	-inf,NA	inf,NA	0.51844,NA	0.000110303	0.000191108
3	chr4:152004988:G:A	152004988	NA,A	NA,G	NA,1	NA,inf	NA,inf	NA,0.12597	0.000110247	0.000188979
3	chr4:152218468:CAT:C	152218468	C,NA	CAT,NA	1,NA	-inf,NA	inf,NA	0.318536,NA	0.000110243	0.000191114
3	chr4:150866734:C:T	150866734	NA,T	NA,C	NA,1	NA,-inf	NA,inf	NA,0.251329	0.0001102	0.000188606
3	chr4:152084018:G:A	152084018	NA,A	NA,G	NA,1	NA,-inf	NA,inf	NA,0.199067	0.000110183	0.00018865
3	chr4:152226968:A:G	152226968	NA,G	NA,A	NA,1	NA,-inf	NA,inf	NA,0.198956	0.000110172	0.000188688
3	chr4:151750208:T:C	151750208	NA,C	NA,T	NA,1	NA,-inf	NA,inf	NA,0.213491	0.00011017	0.000188807
3	chr4:152093340:C:T	152093340	NA,T	NA,C	NA,1	NA,inf	NA,inf	NA,0.211733	0.000110159	0.000188663
3	chr4:151969157:G:A	151969157	NA,A	NA,G	NA,1	NA,inf	NA,inf	NA,0.150018	0.000110143	0.000188706
3	chr4:152282290:G:A	152282290	NA,A	NA,G	NA,1	NA,-inf	NA,inf	NA,0.18249	0.000110139	0.000188018
3	chr4:151649383:G:A	151649383	NA,A	NA,G	NA,1	NA,-inf	NA,inf	NA,0.312213	0.000110105	0.000188354
3	chr4:151355925:G:A	151355925	NA,A	NA,G	NA,1	NA,inf	NA,inf	NA,0.323995	0.000110091	0.000188546
3	chr4:150873792:TTTAG:T	150873792	NA,T	NA,TTTAG	NA,1	NA,-inf	NA,inf	NA,0.127962	0.000110078	0.00018856
3	chr4:151915236:T:C	151915236	NA,C	NA,T	NA,1	NA,inf	NA,inf	NA,0.296365	0.000110073	0.000188629
3	chr4:151795326:T:C	151795326	C,NA	T,NA	1,NA	-inf,NA	inf,NA	0.8637,NA	0.000110019	0.000189595
3	chr4:152193944:AC:A	152193944	NA,A	NA,AC	NA,1	NA,inf	NA,inf	NA,0.182231	0.00010995	0.000188393
3	chr4:152204884:G:A	152204884	A,A	G,G	1,1	-inf,-inf	inf,inf	0.329371,1.25812	0.000109928	0.000189326
3	chr4:151795310:C:T	151795310	NA,T	NA,C	NA,1	NA,-inf	NA,inf	NA,0.181219	0.000109913	0.000188303
3	chr4:151048345:T:C	151048345	NA,C	NA,T	NA,1	NA,inf	NA,inf	NA,0.118821	0.000109908	0.000188352
3	chr4:151992595:T:C	151992595	C,C	T,T	1,1	inf,inf	inf,inf	1.81956,0.286484	0.000109908	0.000179859
3	chr4:152038432:C:G	152038432	NA,G	NA,C	NA,1	NA,-inf	NA,inf	NA,0.216832	0.000109832	0.000188344
3	chr4:151041371:GA:G	151041371	NA,G	NA,GA	NA,1	NA,inf	NA,inf	NA,0.222575	0.000109794	0.000188087
3	chr4:151933791:T:A	151933791	NA,A	NA,T	NA,1	NA,-inf	NA,inf	NA,0.249351	0.000109772	0.000187609
3	chr4:150711097:T:C	150711097	NA,C	NA,T	NA,1	NA,-inf	NA,inf	NA,0.151312	0.000109748	0.000187993
3	chr4:151704463:T:C	151704463	C,NA	T,NA	1,NA	inf,NA	inf,NA	0.988174,NA	0.000109734	0.000185466
3	chr4:151472245:A:G	151472245	NA,G	NA,A	NA,1	NA,-inf	NA,inf	NA,0.266365	0.000109638	0.000187693
3	chr4:151501401:C:T	151501401	NA,T	NA,C	NA,1	NA,-inf	NA,inf	NA,0.267041	0.000109634	0.000187687
3	chr4:151041421:T:C	151041421	NA,C	NA,T	NA,1	NA,-inf	NA,inf	NA,0.155027	0.000109616	0.000187799
3	chr4:150990398:A:C	150990398	NA,C	NA,A	NA,1	NA,-inf	NA,inf	NA,0.209169	0.000109616	0.000187784
3	chr4:151809521:C:T	151809521	T,NA	C,NA	1,NA	-inf,NA	inf,NA	0.860326,NA	0.000109584	0.000188833
3	chr4:151643466:A:G	151643466	NA,G	NA,A	NA,1	NA,-inf	NA,inf	NA,0.277213	0.000109573	0.000187575
3	chr4:151898436:T:C	151898436	NA,C	NA,T	NA,1	NA,-inf	NA,inf	NA,0.0876182	0.000109569	0.000187529
3	chr4:150821293:TTTTC:T	150821293	NA,T	NA,TTTTC	NA,1	NA,-inf	NA,inf	NA,0.149144	0.000109541	0.00018764
3	chr4:150974059:G:C	150974059	NA,C	NA,G	NA,1	NA,inf	NA,inf	NA,0.19715	0.000109506	0.000187783
3	chr4:151771322:G:A	151771322	A,A	G,G	1,1	-inf,-inf	inf,inf	2.65788,1.41219	0.000109491	0.000192022
3	chr4:151385996:A:T	151385996	T,NA	A,NA	1,NA	inf,NA	inf,NA	0.136742,NA	0.00010947	0.000185038
3	chr4:152181274:C:T	152181274	NA,T	NA,C	NA,1	NA,-inf	NA,inf	NA,0.187964	0.000109466	0.000187562
3	chr4:151157593:T:C	151157593	NA,C	NA,T	NA,1	NA,inf	NA,inf	NA,0.226648	0.000109464	0.00018737
3	chr4:152171559:T:C	152171559	NA,C	NA,T	NA,1	NA,inf	NA,inf	NA,0.146379	0.000109448	0.000187671
3	chr4:151966169:C:T	151966169	NA,T	NA,C	NA,1	NA,-inf	NA,inf	NA,0.243399	0.000109427	0.00018703
3	chr4:151204737:T:C	151204737	NA,C	NA,T	NA,1	NA,inf	NA,inf	NA,0.0692786	0.000109426	0.000187461
3	chr4:150730538:C:T	150730538	NA,T	NA,C	NA,1	NA,-inf	NA,inf	NA,0.147314	0.000109387	0.000187377
3	chr4:150908507:T:C	150908507	NA,C	NA,T	NA,1	NA,inf	NA,inf	NA,0.24866	0.000109382	0.000187196
3	chr4:152135618:C:G	152135618	NA,G	NA,C	NA,1	NA,-inf	NA,inf	NA,0.243309	0.000109368	0.000187212
3	chr4:151679218:C:T	151679218	T,T	C,C	1,1	-inf,-inf	inf,inf	3.01283,1.61124	0.000109338	0.000192616
3	chr4:151870381:G:A	151870381	NA,A	NA,G	NA,1	NA,-inf	NA,inf	NA,0.0845581	0.000109332	0.00018722
3	chr4:151849750:C:T	151849750	NA,T	NA,C	NA,1	NA,-inf	NA,inf	NA,0.215176	0.000109331	0.00018711
3	chr4:150999482:T:C	150999482	NA,C	NA,T	NA,1	NA,inf	NA,inf	NA,0.247979	0.000109313	0.000187167
3	chr4:151688404:C:A	151688404	NA,A	NA,C	NA,1	NA,-inf	NA,inf	NA,0.317861	0.000109312	0.000186986
3	chr4:151669020:G:A	151669020	A,A	G,G	1,1	-inf,-inf	inf,inf	1.54486,1.72257	0.000109301	0.000186261
3	chr4:151494804:A:G	151494804	NA,G	NA,A	NA,1	NA,inf	NA,inf	NA,0.35031	0.000109277	0.000187073
3	chr4:151909695:C:T	151909695	NA,T	NA,C	NA,1	NA,-inf	NA,inf	NA,0.146301	0.000109271	0.000187045
3	chr4:151116882:C:T	151116882	NA,T	NA,C	NA,1	NA,inf	NA,inf	NA,0.163998	0.000109232	0.000187248
3	chr4:151674145:C:T	151674145	NA,T	NA,C	NA,1	NA,-inf	NA,inf	NA,0.0847124	0.000109218	0.000187014
3	chr4:152047095:G:A	152047095	NA,A	NA,G	NA,1	NA,-inf	NA,inf	NA,0.162982	0.000109204	0.000186955
3	chr4:151343926:G:C	151343926	NA,C	NA,G	NA,1	NA,inf	NA,inf	NA,0.468144	0.000109181	0.000187076
3	chr4:151906124:A:G	151906124	NA,G	NA,A	NA,1	NA,-inf	NA,inf	NA,0.0843511	0.000109142	0.000186803
3	chr4:151445433:G:A	151445433	NA,A	NA,G	NA,1	NA,-inf	NA,inf	NA,0.323855	0.000109113	0.000187358
3	chr4:151854596:A:T	151854596	NA,T	NA,A	NA,1	NA,-inf	NA,inf	NA,0.235384	0.000109084	0.000186469
3	chr4:151404224:G:A	151404224	NA,A	NA,G	NA,1	NA,-inf	NA,inf	NA,0.237685	0.000108983	0.000186575
3	chr4:151719287:C:T	151719287	NA,T	NA,C	NA,1	NA,inf	NA,inf	NA,0.347282	0.000108962	0.000186479
3	chr4:150990100:T:C	150990100	NA,C	NA,T	NA,1	NA,inf	NA,inf	NA,0.0998147	0.000108937	0.000186759
3	chr4:151331929:T:C	151331929	NA,C	NA,T	NA,1	NA,inf	NA,inf	NA,0.263564	0.000108935	0.000186403
3	chr4:151658175:G:A	151658175	NA,A	NA,G	NA,1	NA,-inf	NA,inf	NA,0.231039	0.000108921	0.000186483
3	chr4:152125884:C:T	152125884	NA,T	NA,C	NA,1	NA,inf	NA,inf	NA,0.146755	0.000108906	0.000186619
3	chr4:151889443:G:A	151889443	NA,A	NA,G	NA,1	NA,-inf	NA,inf	NA,0.246708	0.000108897	0.000186323
3	chr4:151893108:G:C	151893108	NA,C	NA,G	NA,1	NA,-inf	NA,inf	NA,0.106083	0.000108857	0.000186472
3	chr4:152061069:G:A	152061069	NA,A	NA,G	NA,1	NA,inf	NA,inf	NA,0.142471	0.000108857	0.000186591
3	chr4:152230265:A:G	152230265	NA,G	NA,A	NA,1	NA,-inf	NA,inf	NA,0.179185	0.000108853	0.000186436
3	chr4:150932242:C:A	150932242	NA,A	NA,C	NA,1	NA,-inf	NA,inf	NA,0.112698	0.000108848	0.000186463
3	chr4:151495487:G:A	151495487	NA,A	NA,G	NA,1	NA,inf	NA,inf	NA,0.0704739	0.000108844	0.000186613
3	chr4:150968417:G:A	150968417	NA,A	NA,G	NA,1	NA,inf	NA,inf	NA,0.26138	0.000108816	0.000186335
3	chr4:152077587:G:A	152077587	NA,A	NA,G	NA,1	NA,-inf	NA,inf	NA,0.139387	0.000108812	0.000186466
3	chr4:151020273:TC:T	151020273	NA,T	NA,TC	NA,1	NA,-inf	NA,inf	NA,0.146084	0.0001088	0.000186401
3	chr4:152230578:T:G	152230578	NA,G	NA,T	NA,1	NA,-inf	NA,inf	NA,0.178527	0.000108795	0.000186337
3	chr4:152267071:T:C	152267071	NA,C	NA,T	NA,1	NA,inf	NA,inf	NA,0.161411	0.000108776	0.000186335
3	chr4:151567693:T:C	151567693	NA,C	NA,T	NA,1	NA,inf	NA,inf	NA,0.332902	0.000108775	0.000186212
3	chr4:152237454:G:A	152237454	NA,A	NA,G	NA,1	NA,-inf	NA,inf	NA,0.168666	0.000108753	0.000186338
3	chr4:151978219:CA:C	151978219	NA,C	NA,CA	NA,1	NA,inf	NA,inf	NA,0.155999	0.000108753	0.000186413
3	chr4:151870879:G:A	151870879	NA,A	NA,G	NA,1	NA,-inf	NA,inf	NA,0.0788468	0.00010874	0.00018621
3	chr4:150924473:C:T	150924473	NA,T	NA,C	NA,1	NA,-inf	NA,inf	NA,0.111236	0.000108716	0.000186237
3	chr4:152288574:C:T	152288574	NA,T	NA,C	NA,1	NA,-inf	NA,inf	NA,0.17986	0.000108694	0.000185587
3	chr4:150923953:T:C	150923953	NA,C	NA,T	NA,1	NA,-inf	NA,inf	NA,0.110262	0.000108626	0.000186083
3	chr4:151651785:T:C	151651785	NA,C	NA,T	NA,1	NA,-inf	NA,inf	NA,0.116303	0.000108601	0.000185972
3	chr4:151793321:A:G	151793321	NA,G	NA,A	NA,1	NA,inf	NA,inf	NA,0.206085	0.000108577	0.000186031
3	chr4:152066391:C:G	152066391	NA,G	NA,C	NA,1	NA,-inf	NA,inf	NA,0.136063	0.000108514	0.000185993
3	chr4:151653075:C:T	151653075	NA,T	NA,C	NA,1	NA,-inf	NA,inf	NA,0.292535	0.000108513	0.000185662
3	chr4:152217742:A:T	152217742	NA,T	NA,A	NA,1	NA,-inf	NA,inf	NA,0.17579	0.000108493	0.000185826
3	chr4:151847799:T:C	151847799	NA,C	NA,T	NA,1	NA,-inf	NA,inf	NA,0.0989787	0.000108475	0.000185883
3	chr4:151872903:C:A	151872903	NA,A	NA,C	NA,1	NA,-inf	NA,inf	NA,0.0681848	0.000108471	0.000185755
3	chr4:152217235:T:C	152217235	NA,C	NA,T	NA,1	NA,-inf	NA,inf	NA,0.175503	0.000108468	0.000185781
3	chr4:151328529:T:A	151328529	NA,A	NA,T	NA,1	NA,-inf	NA,inf	NA,0.243708	0.000108462	0.00018568
3	chr4:151018484:A:C	151018484	NA,C	NA,A	NA,1	NA,inf	NA,inf	NA,0.15879	0.000108447	0.000185809
3	chr4:151779634:A:T	151779634	NA,T	NA,A	NA,1	NA,-inf	NA,inf	NA,0.0699242	0.000108436	0.000185721
3	chr4:151577318:C:G	151577318	NA,G	NA,C	NA,1	NA,-inf	NA,inf	NA,0.280953	0.000108424	0.000185625
3	chr4:152066226:TCTGCAGAAA:T	152066226	NA,T	NA,TCTGCAGAAA	NA,1	NA,-inf	NA,inf	NA,0.162905	0.000108416	0.000185813
3	chr4:151870631:A:C	151870631	NA,C	NA,A	NA,1	NA,-inf	NA,inf	NA,0.0753207	0.000108389	0.00018561
3	chr4:150946141:T:G	150946141	NA,G	NA,T	NA,1	NA,-inf	NA,inf	NA,0.194268	0.000108383	0.000185673
3	chr4:152020553:T:A	152020553	A,NA	T,NA	1,NA	inf,NA	inf,NA	0.266672,NA	0.000108349	0.000183289
3	chr4:151005045:T:C	151005045	NA,C	NA,T	NA,1	NA,inf	NA,inf	NA,0.105579	0.00010833	0.000185639
3	chr4:151878182:T:C	151878182	C,C	T,T	1,1	inf,inf	inf,inf	1.84414,0.00962017	0.000108324	0.000153193
3	chr4:151843268:T:C	151843268	C,C	T,T	1,1	inf,inf	inf,inf	0.07655,0.900724	0.000108317	0.000179968
3	chr4:151833830:T:C	151833830	NA,C	NA,T	NA,1	NA,-inf	NA,inf	NA,0.152189	0.000108314	0.000185355
3	chr4:150786132:T:C	150786132	NA,C	NA,T	NA,1	NA,inf	NA,inf	NA,0.105211	0.000108273	0.00018554
3	chr4:151962383:G:A	151962383	NA,A	NA,G	NA,1	NA,-inf	NA,inf	NA,0.229274	0.000108263	0.000185069
3	chr4:152148516:G:A	152148516	NA,A	NA,G	NA,1	NA,inf	NA,inf	NA,0.14319	0.000108246	0.000185439
3	chr4:151328527:A:T	151328527	NA,T	NA,A	NA,1	NA,-inf	NA,inf	NA,0.240925	0.000108243	0.000185307
3	chr4:151977184:T:C	151977184	NA,C	NA,T	NA,1	NA,inf	NA,inf	NA,0.149959	0.000108235	0.000185521
3	chr4:151988089:T:C	151988089	NA,C	NA,T	NA,1	NA,-inf	NA,inf	NA,0.215047	0.000108229	0.000185002
3	chr4:151817695:T:C	151817695	NA,C	NA,T	NA,1	NA,inf	NA,inf	NA,0.202818	0.000108223	0.00018556
3	chr4:152001533:C:T	152001533	T,NA	C,NA	1,NA	-inf,NA	inf,NA	0.615221,NA	0.000108217	0.000186915
3	chr4:151023209:G:A	151023209	NA,A	NA,G	NA,1	NA,-inf	NA,inf	NA,0.234849	0.000108216	0.000185216
3	chr4:152149251:C:T	152149251	T,NA	C,NA	1,NA	-inf,NA	inf,NA	0.620667,NA	0.000108195	0.000184333
3	chr4:150733440:TGTC:T	150733440	NA,T	NA,TGTC	NA,1	NA,-inf	NA,inf	NA,0.110452	0.000108195	0.000185385
3	chr4:151983414:C:T	151983414	NA,T	NA,C	NA,1	NA,-inf	NA,inf	NA,0.146883	0.000108175	0.000185272
3	chr4:151545488:C:T	151545488	NA,T	NA,C	NA,1	NA,inf	NA,inf	NA,0.041819	0.000108116	0.000185454
3	chr4:151914964:T:A	151914964	NA,A	NA,T	NA,1	NA,-inf	NA,inf	NA,0.209948	0.000108114	0.000185057
3	chr4:151003073:TACCA:T	151003073	NA,T	NA,TACCA	NA,1	NA,inf	NA,inf	NA,0.185522	0.000108097	0.000185222
3	chr4:151938672:T:G	151938672	NA,G	NA,T	NA,1	NA,-inf	NA,inf	NA,0.122683	0.000108076	0.000184957
3	chr4:151720070:C:T	151720070	NA,T	NA,C	NA,1	NA,-inf	NA,inf	NA,0.225802	0.000108064	0.000184634
```
