## Supplementary material for "Characterization of shared and ancestry-specific signals driving complex traits using multi-ancestry fine-mapping": susiex_nc3.cs80.snp

```
BP	SNP	PIP(CS1)	LogBF(CS1,Pop1)	LogBF(CS1,Pop2)	PIP(CS2)	LogBF(CS2,Pop1)	LogBF(CS2,Pop2)	PIP(CS3)	LogBF(CS3,Pop1)	LogBF(CS3,Pop2)
150698326	chr4:150698326:G:A	2.46418e-09	-1.66637e-10	-1.07214	9.02836e-05	-1.66637e-10	-1.12003	0.000126765	-1.66637e-10	-1.1186
150698730	chr4:150698730:AATT:A	2.41815e-09	-1.66637e-10	-1.091	9.48808e-05	-1.66637e-10	-1.07037	0.000132329	-1.66637e-10	-1.07564
150698873	chr4:150698873:T:C	2.56143e-09	-1.66637e-10	-1.03343	9.91433e-05	-1.66637e-10	-1.02642	0.000138932	-1.66637e-10	-1.02694
150699081	chr4:150699081:G:T	2.69401e-09	-1.66637e-10	-0.982967	0.00010433	-1.66637e-10	-0.975428	0.000146195	-1.66637e-10	-0.97599
150699212	chr4:150699212:GC:G	2.33856e-09	-1.66637e-10	-1.12446	9.73931e-05	-1.66637e-10	-1.04423	0.000136471	-1.66637e-10	-1.04482
150699434	chr4:150699434:G:C	1.87891e-09	-1.66637e-10	-1.34331	7.23656e-05	-1.66637e-10	-1.34126	0.000101464	-1.66637e-10	-1.34123
150700338	chr4:150700338:T:C	1.761e-09	-1.40812	-3.48322e-10	0.000103363	-0.984746	-3.48322e-10	0.000138457	-1.03037	-3.48322e-10
150700437	chr4:150700437:G:A	2.40662e-09	-1.66637e-10	-1.09577	9.43827e-05	-1.66637e-10	-1.07563	0.00013164	-1.66637e-10	-1.08086
150700664	chr4:150700664:T:C	3.66701e-10	-1.76111	-1.2161	1.52818e-05	-1.67339	-1.22293	2.09399e-05	-1.6944	-1.22487
150700684	chr4:150700684:AAC:A	2.3938e-09	-1.66637e-10	-1.10112	9.38601e-05	-1.66637e-10	-1.08118	0.000130918	-1.66637e-10	-1.08636
150700916	chr4:150700916:C:A	3.42046e-09	-0.744224	-3.48322e-10	0.000154545	-0.582501	-3.48322e-10	0.0002085	-0.620992	-3.48322e-10
150701213	chr4:150701213:C:CAT	1.90701e-09	-1.66637e-10	-1.32846	7.23331e-05	-1.66637e-10	-1.34171	0.000101491	-1.66637e-10	-1.34096
150701246	chr4:150701246:T:C	1.8656e-09	-1.66637e-10	-1.35042	7.16877e-05	-1.66637e-10	-1.35067	0.00010051	-1.66637e-10	-1.35067
150701530	chr4:150701530:G:A	2.28483e-09	-1.14771	-3.48322e-10	7.89593e-05	-1.25406	-3.48322e-10	0.000114451	-1.22079	-3.48322e-10
150702022	chr4:150702022:A:G	1.902e-09	-1.66637e-10	-1.33109	7.33375e-05	-1.66637e-10	-1.32792	0.000102829	-1.66637e-10	-1.32787
150702227	chr4:150702227:T:C	3.16431e-09	-1.66637e-10	-0.822065	0.000133824	-1.66637e-10	-0.726464	0.000187624	-1.66637e-10	-0.726489
150702460	chr4:150702460:C:T	2.34106e-09	-1.66637e-10	-1.12339	8.61251e-05	-1.66637e-10	-1.16719	0.000120908	-1.66637e-10	-1.1659
150702678	chr4:150702678:T:G	3.92788e-09	-1.66637e-10	-0.605898	0.000175414	-1.66637e-10	-0.455838	0.000246357	-1.66637e-10	-0.454147
150703116	chr4:150703116:G:A	1.96355e-09	-1.66637e-10	-1.29924	7.70066e-05	-1.66637e-10	-1.2791	0.000107999	-1.66637e-10	-1.27881
150703841	chr4:150703841:G:A	1.86577e-09	-1.66637e-10	-1.35033	7.16908e-05	-1.66637e-10	-1.35063	0.000100515	-1.66637e-10	-1.35063
150703855	chr4:150703855:A:C	1.86513e-09	-1.66637e-10	-1.35067	7.18985e-05	-1.66637e-10	-1.34773	0.000100784	-1.66637e-10	-1.34795
150703944	chr4:150703944:C:T	1.91685e-09	-1.66637e-10	-1.32332	7.18581e-05	-1.66637e-10	-1.3483	0.000100747	-1.66637e-10	-1.34831
150703983	chr4:150703983:T:C	1.58433e-09	-1.51384	-3.48322e-10	4.97209e-05	-1.71656	-3.48322e-10	6.94234e-05	-1.72071	-3.48322e-10
150704209	chr4:150704209:G:A	3.25241e-10	-1.76116	-1.33603	1.43252e-05	-1.6411	-1.31987	1.94734e-05	-1.67493	-1.31695
150704224	chr4:150704224:T:C	1.8785e-09	-1.66637e-10	-1.34353	7.23411e-05	-1.66637e-10	-1.3416	0.00010143	-1.66637e-10	-1.34157
150704316	chr4:150704316:G:A	3.27987e-10	-1.76134	-1.32744	1.45583e-05	-1.63694	-1.30788	1.97882e-05	-1.67139	-1.30445
150704781	chr4:150704781:T:C	2.74558e-09	-1.66637e-10	-0.964005	0.000106357	-1.66637e-10	-0.956189	0.000149037	-1.66637e-10	-0.956737
150705092	chr4:150705092:C:G	3.41093e-10	-1.71118	-1.33842	1.58977e-05	-1.52956	-1.32726	2.1551e-05	-1.56345	-1.32706
150705821	chr4:150705821:A:G	4.21146e-10	-1.65262	-1.18615	1.4839e-05	-1.74513	-1.1806	2.09154e-05	-1.73635	-1.1841
150706369	chr4:150706369:C:T	1.43613e-09	-1.61205	-3.48322e-10	4.99156e-05	-1.71266	-3.48322e-10	7.0511e-05	-1.70516	-3.48322e-10
150706678	chr4:150706678:AAG:A	4.98109e-09	-1.66637e-10	-0.36835	0.000168448	-1.66637e-10	-0.496361	0.000236614	-1.66637e-10	-0.494499
150706684	chr4:150706684:A:ATT	5.27893e-09	-1.66637e-10	-0.310275	0.000177831	-1.66637e-10	-0.442158	0.000249808	-1.66637e-10	-0.440237
150706791	chr4:150706791:C:T	3.52101e-10	-1.67992	-1.33792	1.69527e-05	-1.46605	-1.32651	2.28737e-05	-1.50461	-1.32633
150706818	chr4:150706818:A:G	1.35821e-09	-1.66783	-3.48322e-10	8.96954e-05	-1.12657	-3.48322e-10	0.00012105	-1.16473	-3.48322e-10
150708164	chr4:150708164:GA:G	3.29087e-10	-1.75982	-1.32561	1.51698e-05	-1.59582	-1.30786	2.05006e-05	-1.63591	-1.30456
150708301	chr4:150708301:T:C	3.69557e-09	-1.66637e-10	-0.666864	0.000133162	-1.66637e-10	-0.731426	0.000190255	-1.66637e-10	-0.712563
150709807	chr4:150709807:T:C	1.06928e-08	1.72285	-1.32728	1.77659e-05	-1.39837	-1.34734	2.79484e-05	-1.28277	-1.3478
150709905	chr4:150709905:A:C	3.49169e-10	-1.72066	-1.30553	1.7856e-05	-1.44897	-1.29168	2.3787e-05	-1.50531	-1.28648
150709982	chr4:150709982:C:T	2.41864e-09	-1.66637e-10	-1.09079	8.86846e-05	-1.66637e-10	-1.1379	0.000124514	-1.66637e-10	-1.13652
150710499	chr4:150710499:T:C	1.89488e-09	-1.66637e-10	-1.33485	7.4956e-05	-1.66637e-10	-1.30609	0.000105041	-1.66637e-10	-1.30658
150710964	chr4:150710964:A:G	1.92327e-09	-1.66637e-10	-1.31997	7.19358e-05	-1.66637e-10	-1.34721	0.000100856	-1.66637e-10	-1.34723
150711097	chr4:150711097:T:C	1.99176e-09	-1.66637e-10	-1.28498	7.82519e-05	-1.66637e-10	-1.26306	0.000109748	-1.66637e-10	-1.26274
150711295	chr4:150711295:G:A	2.37743e-09	-1.66637e-10	-1.10798	8.73264e-05	-1.66637e-10	-1.15334	0.0001226	-1.66637e-10	-1.152
150711678	chr4:150711678:C:G	2.46987e-08	1.23275	-3.48322e-10	0.000455727	0.498904	-3.48322e-10	0.000616454	0.463053	-3.48322e-10
150712281	chr4:150712281:T:G	2.33539e-09	-1.66637e-10	-1.12582	8.64098e-05	-1.66637e-10	-1.16389	0.00012114	-1.66637e-10	-1.16399
150712308	chr4:150712308:C:T	4.42299e-10	-1.75403	-1.03574	1.75152e-05	-1.72777	-1.03215	2.41274e-05	-1.74069	-1.03689
150712508	chr4:150712508:C:T	1.88556e-09	-1.66637e-10	-1.33977	7.28151e-05	-1.66637e-10	-1.33507	0.000102072	-1.66637e-10	-1.33525
150712818	chr4:150712818:A:G	2.56137e-09	-1.66637e-10	-1.03346	9.91398e-05	-1.66637e-10	-1.02646	0.000138928	-1.66637e-10	-1.02698
150712903	chr4:150712903:G:A	8.78327e-09	-1.66637e-10	0.19885	0.000344428	-1.66637e-10	0.218895	0.000483253	-1.66637e-10	0.219609
150713309	chr4:150713309:C:A	3.63394e-10	-1.74489	-1.24138	1.52726e-05	-1.66851	-1.22842	2.12653e-05	-1.67821	-1.22564
150713830	chr4:150713830:A:G	2.56976e-09	-1.66637e-10	-1.03019	9.94693e-05	-1.66637e-10	-1.02314	0.000139389	-1.66637e-10	-1.02366
150713953	chr4:150713953:C:T	3.59356e-10	-1.74727	-1.25018	1.50489e-05	-1.67443	-1.23726	2.09577e-05	-1.68383	-1.23459
150713968	chr4:150713968:A:G	1.90255e-09	-1.66637e-10	-1.3308	7.22278e-05	-1.66637e-10	-1.34316	0.000101338	-1.66637e-10	-1.34247
150714920	chr4:150714920:T:C	2.36875e-09	-1.66637e-10	-1.11163	8.70405e-05	-1.66637e-10	-1.15662	0.000122197	-1.66637e-10	-1.15529
150715618	chr4:150715618:A:G	3.26901e-10	-1.75674	-1.33535	1.53097e-05	-1.57522	-1.31928	2.06297e-05	-1.61787	-1.31633
150716002	chr4:150716002:G:A	3.41739e-10	-1.69809	-1.34962	1.23391e-05	-1.76142	-1.34879	1.73235e-05	-1.76073	-1.34814
150716116	chr4:150716116:A:C	2.97512e-08	2.20486	-0.785985	4.19634e-05	-1.13599	-0.750199	6.79e-05	-0.991275	-0.751619
150716298	chr4:150716298:C:T	3.40028e-10	-1.70938	-1.34334	1.58228e-05	-1.52727	-1.33427	2.1445e-05	-1.56132	-1.33411
150716444	chr4:150716444:G:A	1.92764e-09	-1.66637e-10	-1.3177	7.45255e-05	-1.66637e-10	-1.31185	0.000104482	-1.66637e-10	-1.31191
150716988	chr4:150716988:G:A	2.36217e-09	-1.66637e-10	-1.11442	8.68243e-05	-1.66637e-10	-1.1591	0.000121893	-1.66637e-10	-1.15779
150717201	chr4:150717201:G:A	3.44015e-10	-1.69392	-1.34715	1.2376e-05	-1.76148	-1.34576	1.73907e-05	-1.76025	-1.34474
150717255	chr4:150717255:G:A	3.28607e-10	-1.76124	-1.32566	1.48778e-05	-1.61744	-1.30568	2.01695e-05	-1.65458	-1.30218
150717519	chr4:150717519:G:T	1.86509e-09	-1.66637e-10	-1.35069	7.17038e-05	-1.66637e-10	-1.35045	0.000100533	-1.66637e-10	-1.35045
150718098	chr4:150718098:T:C	1.96739e-09	-1.66637e-10	-1.29729	7.50792e-05	-1.66637e-10	-1.30445	0.000105127	-1.66637e-10	-1.30576
150719157	chr4:150719157:A:C	3.98426e-10	-1.67951	-1.21472	1.42716e-05	-1.75449	-1.21023	2.00676e-05	-1.74842	-1.21341
150719545	chr4:150719545:T:C	3.4483e-10	-1.69334	-1.34537	1.24045e-05	-1.76148	-1.34345	1.74356e-05	-1.76018	-1.34224
150719745	chr4:150719745:C:T	2.35048e-09	-1.66637e-10	-1.11938	9.21145e-05	-1.66637e-10	-1.09996	0.000128509	-1.66637e-10	-1.10494
150720034	chr4:150720034:A:G	3.26487e-10	-1.75776	-1.3356	1.52054e-05	-1.58193	-1.31941	2.05063e-05	-1.62372	-1.31648
150720292	chr4:150720292:C:T	3.37305e-10	-1.76021	-1.30056	1.46787e-05	-1.65945	-1.27714	2.00431e-05	-1.6902	-1.27285
150720321	chr4:150720321:G:A	2.36778e-09	-1.66637e-10	-1.11204	8.66776e-05	-1.66637e-10	-1.16079	0.00012174	-1.66637e-10	-1.15905
150720385	chr4:150720385:A:G	2.36627e-09	-1.66637e-10	-1.11268	8.69483e-05	-1.66637e-10	-1.15767	0.000122068	-1.66637e-10	-1.15635
150720692	chr4:150720692:A:T	2.60356e-09	-1.66637e-10	-1.01712	0.000108403	-1.66637e-10	-0.937137	0.000151981	-1.66637e-10	-0.937172
150720962	chr4:150720962:TAAGTCAAGC:T	2.78655e-09	-1.66637e-10	-0.949194	0.000107903	-1.66637e-10	-0.941755	0.000151197	-1.66637e-10	-0.942344
150721773	chr4:150721773:C:T	3.24741e-10	-1.75623	-1.34249	1.3133e-05	-1.703	-1.34486	1.805e-05	-1.72193	-1.34586
150721774	chr4:150721774:G:A	4.09154e-10	-1.63748	-1.23018	1.42892e-05	-1.73887	-1.22461	2.01783e-05	-1.72871	-1.22762
150721788	chr4:150721788:C:T	3.31995e-10	-1.73067	-1.34596	1.50205e-05	-1.57536	-1.33821	2.04357e-05	-1.60557	-1.33808
150722099	chr4:150722099:G:A	1.89115e-09	-1.66637e-10	-1.33682	7.3417e-05	-1.66637e-10	-1.32683	0.00010305	-1.66637e-10	-1.32571
150722198	chr4:150722198:C:T	2.40843e-09	-1.66637e-10	-1.09502	9.44189e-05	-1.66637e-10	-1.07525	0.000131689	-1.66637e-10	-1.08049
150722516	chr4:150722516:A:G	1.87551e-09	-1.66637e-10	-1.34512	7.22177e-05	-1.66637e-10	-1.3433	0.000101256	-1.66637e-10	-1.34328
150722959	chr4:150722959:A:G	4.20981e-10	-1.60413	-1.23504	1.44352e-05	-1.7233	-1.23002	2.04409e-05	-1.71043	-1.23297
150723021	chr4:150723021:G:A	2.30485e-09	-1.13898	-3.48322e-10	5.3066e-05	-1.65145	-3.48322e-10	7.43209e-05	-1.65254	-3.48322e-10
150723036	chr4:150723036:C:A	2.37406e-09	-1.66637e-10	-1.1094	9.30265e-05	-1.66637e-10	-1.0901	0.000129767	-1.66637e-10	-1.09519
150723408	chr4:150723408:G:A	1.56543e-09	-1.52584	-3.48322e-10	5.51391e-05	-1.61313	-3.48322e-10	7.8431e-05	-1.59871	-3.48322e-10
150724443	chr4:150724443:C:T	1.86766e-09	-1.66637e-10	-1.34931	7.1851e-05	-1.66637e-10	-1.34839	0.000100741	-1.66637e-10	-1.34838
150725179	chr4:150725179:T:C	1.90893e-09	-1.66637e-10	-1.32746	7.23789e-05	-1.66637e-10	-1.34107	0.000101558	-1.66637e-10	-1.3403
150725253	chr4:150725253:G:C	4.2268e-09	-0.532553	-3.48322e-10	8.77821e-05	-1.14813	-3.48322e-10	0.000119641	-1.17643	-3.48322e-10
150725336	chr4:150725336:G:A	1.56616e-09	-1.52537	-3.48322e-10	4.8146e-05	-1.74875	-3.48322e-10	6.78347e-05	-1.74386	-3.48322e-10
150726153	chr4:150726153:T:C	1.91291e-09	-1.66637e-10	-1.32537	7.53082e-05	-1.66637e-10	-1.3014	0.00010559	-1.66637e-10	-1.30137
150726296	chr4:150726296:C:T	4.1344e-10	-1.75534	-1.1019	1.64571e-05	-1.72545	-1.09678	2.26721e-05	-1.7388	-1.10099
150726395	chr4:150726395:A:T	2.47628e-09	-1.66637e-10	-1.06724	9.07048e-05	-1.66637e-10	-1.11538	0.00012736	-1.66637e-10	-1.11391
150726703	chr4:150726703:G:A	2.98613e-09	-1.66637e-10	-0.88002	0.000125877	-1.66637e-10	-0.787682	0.000176567	-1.66637e-10	-0.787231
150726713	chr4:150726713:T:C	3.24754e-09	-0.796101	-3.48322e-10	0.000261025	-0.0583715	-3.48322e-10	0.00037744	-0.0275186	-3.48322e-10
150726773	chr4:150726773:G:A	3.2846e-10	-1.75952	-1.32782	1.4217e-05	-1.66004	-1.30851	1.93967e-05	-1.69071	-1.30512
150728187	chr4:150728187:A:T	3.48789e-10	-1.75	-1.27729	1.45333e-05	-1.68141	-1.26514	2.02406e-05	-1.6904	-1.26284
150728463	chr4:150728463:T:C	1.86518e-09	-1.66637e-10	-1.35064	7.17143e-05	-1.66637e-10	-1.3503	0.000100548	-1.66637e-10	-1.35029
150728718	chr4:150728718:T:C	2.8002e-09	-1.66637e-10	-0.94431	0.000108445	-1.66637e-10	-0.936747	0.000151956	-1.66637e-10	-0.937342
150728773	chr4:150728773:C:T	2.04029e-09	-1.66637e-10	-1.26091	8.10909e-05	-1.66637e-10	-1.22742	0.000113664	-1.66637e-10	-1.22769
150729909	chr4:150729909:A:C	7.61111e-09	-1.66637e-10	0.0556101	0.00026905	-1.66637e-10	-0.0280914	0.000388174	-1.66637e-10	0.000523693
150730538	chr4:150730538:C:T	1.98593e-09	-1.66637e-10	-1.28791	7.79962e-05	-1.66637e-10	-1.26633	0.000109387	-1.66637e-10	-1.26604
150730794	chr4:150730794:G:A	3.09141e-09	-1.66637e-10	-0.845371	0.000119821	-1.66637e-10	-0.836988	0.000167886	-1.66637e-10	-0.837647
150731206	chr4:150731206:TA:T	2.82429e-09	-1.66637e-10	-0.935743	0.000109379	-1.66637e-10	-0.928167	0.000153264	-1.66637e-10	-0.928766
150732373	chr4:150732373:C:T	3.31085e-10	-1.73831	-1.34107	1.48531e-05	-1.59389	-1.3309	2.02428e-05	-1.62241	-1.33072
150732445	chr4:150732445:T:C	3.38732e-10	-1.71202	-1.34453	1.57216e-05	-1.53189	-1.33606	2.13166e-05	-1.56553	-1.33591
150732887	chr4:150732887:T:C	1.8208e-09	-1.37472	-3.48322e-10	8.08117e-05	-1.23087	-3.48322e-10	0.000110303	-1.2577	-3.48322e-10
150733394	chr4:150733394:A:G	7.31387e-09	-1.66637e-10	0.0157731	0.000258851	-1.66637e-10	-0.0667361	0.0003733	-1.66637e-10	-0.0385477
150733440	chr4:150733440:TGTC:T	1.93841e-09	-1.66637e-10	-1.31213	7.71967e-05	-1.66637e-10	-1.27663	0.000108195	-1.66637e-10	-1.277
150733580	chr4:150733580:A:T	4.48397e-10	-1.44801	-1.32807	1.33567e-05	-1.69778	-1.3332	1.91677e-05	-1.67271	-1.33499
150733600	chr4:150733600:C:T	1.60183e-09	-1.50286	-3.48322e-10	5.17392e-05	-1.67677	-3.48322e-10	7.19173e-05	-1.68541	-3.48322e-10
150733927	chr4:150733927:C:T	2.78035e-09	-1.66637e-10	-0.951422	0.000107665	-1.66637e-10	-0.943962	0.000150864	-1.66637e-10	-0.944549
150734055	chr4:150734055:T:C	1.63238e-09	-1.48396	-3.48322e-10	5.24579e-05	-1.66298	-3.48322e-10	7.29536e-05	-1.67111	-3.48322e-10
150734065	chr4:150734065:A:G	1.23824e-09	-1.76031	-3.48322e-10	6.41085e-05	-1.46241	-3.48322e-10	8.76377e-05	-1.48772	-3.48322e-10
150734183	chr4:150734183:A:G	2.05557e-09	-1.25345	-3.48322e-10	0.000166534	-0.507788	-3.48322e-10	0.00022475	-0.54594	-3.48322e-10
150734687	chr4:150734687:T:C	2.40426e-09	-1.66637e-10	-1.09676	8.82264e-05	-1.66637e-10	-1.14308	0.000123869	-1.66637e-10	-1.14171
150735437	chr4:150735437:C:T	3.31233e-10	-1.75591	-1.32302	1.40599e-05	-1.67756	-1.3021	1.9243e-05	-1.70532	-1.29846
150736912	chr4:150736912:A:G	2.44235e-09	-1.66637e-10	-1.08104	8.94901e-05	-1.66637e-10	-1.12886	0.000125649	-1.66637e-10	-1.12744
150737041	chr4:150737041:C:T	1.88948e-09	-1.66637e-10	-1.33769	7.42105e-05	-1.66637e-10	-1.31608	0.000103758	-1.66637e-10	-1.31887
150737053	chr4:150737053:A:C	2.45078e-09	-1.66637e-10	-1.07759	0.000101268	-1.66637e-10	-1.00522	0.000141977	-1.66637e-10	-1.00527
150737411	chr4:150737411:G:A	2.31598e-09	-1.66637e-10	-1.13416	9.06438e-05	-1.66637e-10	-1.11605	0.000126476	-1.66637e-10	-1.12088
150737676	chr4:150737676:C:A	2.7815e-09	-1.66637e-10	-0.951009	0.000107709	-1.66637e-10	-0.943555	0.000150926	-1.66637e-10	-0.944141
150738234	chr4:150738234:G:A	3.44629e-10	-1.73743	-1.30185	1.70234e-05	-1.50109	-1.28731	2.28055e-05	-1.552	-1.28193
150738502	chr4:150738502:A:T	1.89807e-09	-1.66637e-10	-1.33316	7.21221e-05	-1.66637e-10	-1.34463	0.000101182	-1.66637e-10	-1.34401
150739352	chr4:150739352:AT:A	3.37426e-10	-1.72069	-1.33972	1.55154e-05	-1.55205	-1.32911	2.10688e-05	-1.58422	-1.32892
150739375	chr4:150739375:G:A	7.22005e-10	-1.29689	-1.00283	2.26885e-05	-1.50664	-0.994496	3.33011e-05	-1.45811	-0.997231
150739727	chr4:150739727:C:G	3.43817e-10	-1.73677	-1.30487	1.70012e-05	-1.49876	-1.29095	2.27665e-05	-1.54993	-1.28571
150740045	chr4:150740045:C:T	1.90374e-09	-1.66637e-10	-1.33018	7.22537e-05	-1.66637e-10	-1.34281	0.000101375	-1.66637e-10	-1.3421
150740406	chr4:150740406:G:A	3.49054e-10	-1.67587	-1.35066	1.24007e-05	-1.75466	-1.35057	1.74844e-05	-1.74913	-1.35049
150740469	chr4:150740469:G:A	4.02425e-10	-1.62584	-1.2584	1.39605e-05	-1.73343	-1.25333	1.97407e-05	-1.72228	-1.25597
150740555	chr4:150740555:A:C	1.95818e-09	-1.66637e-10	-1.30198	8.08184e-05	-1.66637e-10	-1.23078	0.000114263	-1.66637e-10	-1.22243
150740852	chr4:150740852:C:T	1.86533e-09	-1.66637e-10	-1.35056	7.18092e-05	-1.66637e-10	-1.34898	0.000100677	-1.66637e-10	-1.34901
150740962	chr4:150740962:T:C	4.94534e-10	-1.59345	-1.08468	1.58509e-05	-1.72218	-1.13758	2.20301e-05	-1.73375	-1.13477
150740998	chr4:150740998:T:C	3.24916e-10	-1.76146	-1.33673	1.44222e-05	-1.63313	-1.32109	1.9584e-05	-1.668	-1.31822
150741145	chr4:150741145:T:C	2.43701e-09	-1.66637e-10	-1.08323	8.93153e-05	-1.66637e-10	-1.13082	0.000125403	-1.66637e-10	-1.1294
150741800	chr4:150741800:G:C	2.95338e-09	-1.66637e-10	-0.89105	0.000114459	-1.66637e-10	-0.882772	0.000160369	-1.66637e-10	-0.883455
150741918	chr4:150741918:G:C	2.64261e-09	-1.66637e-10	-1.00223	0.000102292	-1.66637e-10	-0.995157	0.000143336	-1.66637e-10	-0.995736
150742017	chr4:150742017:A:G	4.28116e-10	-1.6098	-1.21256	1.47284e-05	-1.72609	-1.20712	2.08413e-05	-1.71366	-1.21033
150742230	chr4:150742230:C:T	5.1099e-09	-1.66637e-10	-0.342819	0.000156637	-1.66637e-10	-0.569061	0.000220245	-1.66637e-10	-0.566192
150742870	chr4:150742870:C:T	2.81251e-09	-1.66637e-10	-0.939923	0.000108921	-1.66637e-10	-0.932368	0.000152623	-1.66637e-10	-0.932963
150743286	chr4:150743286:C:T	4.23823e-10	-1.73448	-1.09796	1.61076e-05	-1.75081	-1.09288	2.23411e-05	-1.75738	-1.09713
150743640	chr4:150743640:G:T	3.49552e-10	-1.7514	-1.2737	1.48131e-05	-1.67775	-1.24972	2.04637e-05	-1.69298	-1.24929
150743722	chr4:150743722:G:A	2.44126e-09	-1.66637e-10	-1.08148	8.94551e-05	-1.66637e-10	-1.12925	0.0001256	-1.66637e-10	-1.12783
150743945	chr4:150743945:C:T	4.31579e-10	-1.73083	-1.08347	1.63178e-05	-1.75255	-1.07818	2.26453e-05	-1.75843	-1.08255
150744127	chr4:150744127:T:C	1.86915e-09	-1.66637e-10	-1.34851	7.2606e-05	-1.66637e-10	-1.33794	0.000101771	-1.66637e-10	-1.3382
150744143	chr4:150744143:A:G	1.8758e-09	-1.66637e-10	-1.34496	7.23994e-05	-1.66637e-10	-1.34079	0.000101493	-1.66637e-10	-1.34094
150744162	chr4:150744162:T:C	1.52251e-08	0.748947	-3.48322e-10	0.000161288	-0.539798	-3.48322e-10	0.000257564	-0.409662	-3.48322e-10
150744639	chr4:150744639:G:A	4.55737e-09	-1.66637e-10	-0.457253	0.000207726	-1.66637e-10	-0.286771	0.000294432	-1.66637e-10	-0.275884
150745215	chr4:150745215:G:A	2.42113e-09	-1.66637e-10	-1.08976	8.93605e-05	-1.66637e-10	-1.13031	0.000125274	-1.66637e-10	-1.13043
150746194	chr4:150746194:G:A	3.25968e-10	-1.75991	-1.33505	1.34429e-05	-1.68648	-1.33806	1.84184e-05	-1.70803	-1.33955
150746752	chr4:150746752:C:T	2.84985e-09	-1.66637e-10	-0.926731	0.000110293	-1.66637e-10	-0.919851	0.000154535	-1.66637e-10	-0.920508
150746802	chr4:150746802:G:A	2.8665e-09	-1.66637e-10	-0.920905	0.000110945	-1.66637e-10	-0.913952	0.000155453	-1.66637e-10	-0.914588
150746806	chr4:150746806:G:A	7.24639e-09	-1.66637e-10	0.00650479	0.000256371	-1.66637e-10	-0.0763643	0.000369551	-1.66637e-10	-0.0486429
150746923	chr4:150746923:G:C	5.69047e-09	-1.66637e-10	-0.235206	0.000202706	-1.66637e-10	-0.311232	0.000291419	-1.66637e-10	-0.286169
150746994	chr4:150746994:T:C	2.31017e-09	-1.66637e-10	-1.13668	9.03822e-05	-1.66637e-10	-1.11894	0.000126116	-1.66637e-10	-1.12373
150747307	chr4:150747307:G:A	2.4535e-09	-1.66637e-10	-1.07648	9.01246e-05	-1.66637e-10	-1.1218	0.000126532	-1.66637e-10	-1.12043
150747374	chr4:150747374:A:G	3.28095e-10	-1.7612	-1.32725	1.4459e-05	-1.6413	-1.31037	1.96661e-05	-1.67488	-1.30716
150747932	chr4:150747932:C:G	4.29604e-10	-1.64423	-1.17466	1.50655e-05	-1.74185	-1.16874	2.12479e-05	-1.73233	-1.17234
150748446	chr4:150748446:A:G	6.1555e-10	-1.24102	-1.21822	1.86825e-05	-1.49063	-1.20477	2.75028e-05	-1.4397	-1.20694
150748501	chr4:150748501:T:C	1.89591e-09	-1.66637e-10	-1.3343	7.20763e-05	-1.66637e-10	-1.34526	0.000101115	-1.66637e-10	-1.34467
150748734	chr4:150748734:C:T	4.14168e-10	-1.61993	-1.23555	1.43281e-05	-1.73085	-1.22992	2.02643e-05	-1.7192	-1.23287
150748962	chr4:150748962:G:A	1.36412e-09	-1.66349	-3.48322e-10	5.98324e-05	-1.53144	-3.48322e-10	8.20942e-05	-1.55306	-3.48322e-10
150748966	chr4:150748966:C:A	5.4071e-08	2.10535	-0.0890498	0.000113534	-0.811832	-0.0790521	0.0001811	-0.710831	-0.0510516
150749316	chr4:150749316:T:A	3.28267e-10	-1.76091	-1.32702	1.44219e-05	-1.64644	-1.3078	1.96335e-05	-1.67932	-1.30438
150749605	chr4:150749605:T:A	1.86647e-09	-1.66637e-10	-1.34995	7.17673e-05	-1.66637e-10	-1.34956	0.000100623	-1.66637e-10	-1.34955
150751002	chr4:150751002:T:C	3.54141e-10	-1.71709	-1.29497	1.82877e-05	-1.44092	-1.27584	2.4379e-05	-1.49764	-1.26957
150751209	chr4:150751209:A:T	2.40211e-09	-1.66637e-10	-1.09765	9.41318e-05	-1.66637e-10	-1.07829	0.000131288	-1.66637e-10	-1.08353
150751800	chr4:150751800:G:A	1.86772e-09	-1.66637e-10	-1.34928	7.17266e-05	-1.66637e-10	-1.35013	0.000100564	-1.66637e-10	-1.35014
150752158	chr4:150752158:T:C	1.36921e-09	-1.65976	-3.48322e-10	4.80978e-05	-1.74975	-3.48322e-10	6.78125e-05	-1.74418	-3.48322e-10
150752246	chr4:150752246:A:C	1.60639e-07	2.15724	0.947923	0.000319487	-0.770404	0.91413	0.000517309	-0.665235	0.952946
150752247	chr4:150752247:C:T	2.44195e-09	-1.66637e-10	-1.0812	8.94781e-05	-1.66637e-10	-1.129	0.000125632	-1.66637e-10	-1.12757
150752780	chr4:150752780:C:T	3.34594e-09	-1.66637e-10	-0.76625	0.000139677	-1.66637e-10	-0.683659	0.000196336	-1.66637e-10	-0.681104
150752898	chr4:150752898:C:T	2.66681e-09	-1.66637e-10	-0.993117	0.00011273	-1.66637e-10	-0.897998	0.000158276	-1.66637e-10	-0.896593
150753435	chr4:150753435:T:A	1.91822e-09	-1.66637e-10	-1.3226	7.40341e-05	-1.66637e-10	-1.31846	0.000103793	-1.66637e-10	-1.31853
150753575	chr4:150753575:C:T	2.78249e-09	-1.66637e-10	-0.950651	0.000107747	-1.66637e-10	-0.9432	0.000150979	-1.66637e-10	-0.943788
150753731	chr4:150753731:C:T	2.56427e-09	-1.66637e-10	-1.03232	9.35991e-05	-1.66637e-10	-1.08397	0.000131435	-1.66637e-10	-1.08242
150753880	chr4:150753880:A:G	2.48413e-09	-1.66637e-10	-1.06407	0.000106543	-1.66637e-10	-0.954437	0.000148852	-1.66637e-10	-0.957977
150753921	chr4:150753921:T:C	4.06551e-10	-1.75231	-1.12173	1.60345e-05	-1.73142	-1.11682	2.21212e-05	-1.74349	-1.1209
150754222	chr4:150754222:C:T	1.86578e-09	-1.66637e-10	-1.35032	7.18255e-05	-1.66637e-10	-1.34875	0.000100697	-1.66637e-10	-1.34881
150754667	chr4:150754667:C:T	3.48382e-10	-1.75556	-1.27289	1.57518e-05	-1.61242	-1.25362	2.14814e-05	-1.64302	-1.25073
150754799	chr4:150754799:T:C	2.04876e-09	-1.25677	-3.48322e-10	0.00016709	-0.504456	-3.48322e-10	0.000225375	-0.543163	-3.48322e-10
150754821	chr4:150754821:T:C	3.3104e-10	-1.75702	-1.32249	1.41646e-05	-1.67293	-1.29932	1.93807e-05	-1.70143	-1.29523
150755270	chr4:150755270:G:T	1.23713e-09	-1.7612	-3.48322e-10	5.38239e-05	-1.63727	-3.48322e-10	7.59458e-05	-1.63091	-3.48322e-10
150756004	chr4:150756004:C:T	2.65763e-09	-1.66637e-10	-0.996563	0.000112257	-1.66637e-10	-0.9022	0.000157614	-1.66637e-10	-0.90078
150756103	chr4:150756103:T:C	2.38225e-09	-1.66637e-10	-1.10596	9.32765e-05	-1.66637e-10	-1.08742	0.000130109	-1.66637e-10	-1.09256
150756439	chr4:150756439:A:C	2.48306e-09	-1.66637e-10	-1.06451	9.09305e-05	-1.66637e-10	-1.11289	0.000127678	-1.66637e-10	-1.11142
150756459	chr4:150756459:T:C	2.42727e-09	-1.66637e-10	-1.08723	9.511e-05	-1.66637e-10	-1.06795	0.000132642	-1.66637e-10	-1.07327
150756586	chr4:150756586:C:T	1.32168e-09	-1.6951	-3.48322e-10	4.88657e-05	-1.73391	-3.48322e-10	6.87304e-05	-1.73074	-3.48322e-10
150756640	chr4:150756640:G:A	2.12872e-09	-1.66637e-10	-1.21848	8.79794e-05	-1.66637e-10	-1.14589	0.000123431	-1.66637e-10	-1.14525
150756682	chr4:150756682:T:C	2.67115e-09	-1.66637e-10	-0.99149	0.000111258	-1.66637e-10	-0.911137	0.00015605	-1.66637e-10	-0.910755
150757157	chr4:150757157:G:A	3.52282e-10	-1.73393	-1.28339	1.76866e-05	-1.48751	-1.26267	2.36914e-05	-1.53993	-1.25588
150757588	chr4:150757588:C:A	2.40184e-09	-1.66637e-10	-1.09777	9.40933e-05	-1.66637e-10	-1.0787	0.000131237	-1.66637e-10	-1.08392
150757839	chr4:150757839:G:A	2.67292e-09	-1.66637e-10	-0.990827	0.000112978	-1.66637e-10	-0.895794	0.000158629	-1.66637e-10	-0.894361
150758163	chr4:150758163:G:A	4.53975e-09	-0.461128	-3.48322e-10	9.42554e-05	-1.07698	-3.48322e-10	0.00012819	-1.10742	-3.48322e-10
150758313	chr4:150758313:C:T	1.44e-09	-1.60935	-3.48322e-10	4.76306e-05	-1.75951	-3.48322e-10	6.66863e-05	-1.76093	-3.48322e-10
150759175	chr4:150759175:G:A	3.48649e-10	-1.76104	-1.26665	1.41147e-05	-1.73358	-1.24219	1.96304e-05	-1.74208	-1.24177
150759840	chr4:150759840:C:T	2.24284e-09	-1.66637e-10	-1.16626	8.91773e-05	-1.66637e-10	-1.13236	0.000125265	-1.66637e-10	-1.1305
150760175	chr4:150760175:T:C	2.02146e-09	-1.66637e-10	-1.27018	7.55071e-05	-1.66637e-10	-1.29876	0.000106059	-1.66637e-10	-1.29694
150760591	chr4:150760591:C:T	4.26413e-10	-1.73859	-1.08775	1.62814e-05	-1.74772	-1.08525	2.25527e-05	-1.75539	-1.08968
150760809	chr4:150760809:T:C	1.86507e-09	-1.66637e-10	-1.3507	7.17102e-05	-1.66637e-10	-1.35036	0.000100543	-1.66637e-10	-1.35035
150761318	chr4:150761318:T:C	1.93193e-09	-1.31548	-3.48322e-10	5.56764e-05	-1.60343	-3.48322e-10	7.70175e-05	-1.6169	-3.48322e-10
150761616	chr4:150761616:A:T	3.56243e-10	-1.76146	-1.24468	1.4561e-05	-1.72713	-1.21751	2.0232e-05	-1.73665	-1.21702
150761669	chr4:150761669:T:C	2.1191e-09	-1.66637e-10	-1.22301	8.76201e-05	-1.66637e-10	-1.14998	0.000122896	-1.66637e-10	-1.14959
150762188	chr4:150762188:C:A	3.43962e-10	-1.6915	-1.34973	1.23742e-05	-1.75664	-1.35074	1.74411e-05	-1.75139	-1.35071
150762824	chr4:150762824:C:T	2.44751e-09	-1.66637e-10	-1.07893	8.96622e-05	-1.66637e-10	-1.12694	0.000125891	-1.66637e-10	-1.12551
150762918	chr4:150762918:A:G	1.86511e-09	-1.66637e-10	-1.35068	7.17151e-05	-1.66637e-10	-1.35029	0.000100549	-1.66637e-10	-1.35028
150763314	chr4:150763314:TC:T	2.46702e-09	-1.66637e-10	-1.07099	9.08828e-05	-1.66637e-10	-1.11342	0.000127403	-1.66637e-10	-1.11358
150763522	chr4:150763522:G:C	4.14385e-10	-1.74504	-1.10992	1.60637e-05	-1.74167	-1.10476	2.22161e-05	-1.75118	-1.10893
150764370	chr4:150764370:T:G	3.53376e-09	-1.66637e-10	-0.711636	0.000148089	-1.66637e-10	-0.625178	0.000208179	-1.66637e-10	-0.622531
150764731	chr4:150764731:C:G	4.05353e-09	-1.66637e-10	-0.574411	0.000184014	-1.66637e-10	-0.407976	0.000260629	-1.66637e-10	-0.397834
150764821	chr4:150764821:G:A	3.49942e-10	-1.74986	-1.27412	1.61166e-05	-1.58821	-1.25493	2.19211e-05	-1.62144	-1.25204
150765024	chr4:150765024:T:C	3.35788e-10	-1.76148	-1.3038	1.36024e-05	-1.72611	-1.28664	1.88949e-05	-1.73581	-1.28623
150765066	chr4:150765066:A:G	2.64792e-09	-1.66637e-10	-1.00022	0.000111797	-1.66637e-10	-0.9063	0.000156963	-1.66637e-10	-0.904918
150765530	chr4:150765530:T:C	2.7389e-09	-1.66637e-10	-0.966441	9.93783e-05	-1.66637e-10	-1.02406	0.000139581	-1.66637e-10	-1.02228
150765533	chr4:150765533:CT:C	2.65768e-09	-1.66637e-10	-0.996544	0.000112269	-1.66637e-10	-0.902093	0.000157632	-1.66637e-10	-0.900665
150765810	chr4:150765810:T:C	1.86503e-09	-1.66637e-10	-1.35072	7.17045e-05	-1.66637e-10	-1.35044	0.000100534	-1.66637e-10	-1.35043
150766268	chr4:150766268:C:A	3.29271e-10	-1.73581	-1.34907	1.47452e-05	-1.58758	-1.34449	2.00799e-05	-1.61684	-1.34437
150766363	chr4:150766363:G:A	2.59207e-09	-1.66637e-10	-1.02154	0.000109175	-1.66637e-10	-0.930037	0.000153281	-1.66637e-10	-0.928658
150767048	chr4:150767048:C:T	8.15536e-09	0.124676	-3.48322e-10	0.00027905	0.00840138	-3.48322e-10	0.00041013	0.0555439	-3.48322e-10
150767526	chr4:150767526:A:G	3.38454e-10	-1.72169	-1.33568	1.55263e-05	-1.55658	-1.32388	2.10932e-05	-1.58831	-1.32367
150767542	chr4:150767542:G:A	2.00727e-09	-1.66637e-10	-1.27722	8.15159e-05	-1.66637e-10	-1.22219	0.000114333	-1.66637e-10	-1.22182
150767790	chr4:150767790:G:A	1.92834e-09	-1.66637e-10	-1.31734	7.43745e-05	-1.66637e-10	-1.31388	0.000104278	-1.66637e-10	-1.31387
150768058	chr4:150768058:T:C	4.7481e-09	-1.66637e-10	-0.416255	0.00017205	-1.66637e-10	-0.475206	0.000240715	-1.66637e-10	-0.477317
150769099	chr4:150769099:G:C	3.72987e-10	-1.63389	-1.32632	1.2963e-05	-1.73679	-1.3241	1.83437e-05	-1.72624	-1.3254
150769334	chr4:150769334:A:G	2.34631e-09	-1.12116	-3.48322e-10	6.16404e-05	-1.50167	-3.48322e-10	8.63602e-05	-1.5024	-3.48322e-10
150769685	chr4:150769685:T:C	2.52304e-09	-1.66637e-10	-1.04853	9.21659e-05	-1.66637e-10	-1.0994	0.00012942	-1.66637e-10	-1.09787
150769919	chr4:150769919:G:A	2.78249e-09	-1.66637e-10	-0.950651	0.000107747	-1.66637e-10	-0.9432	0.000150979	-1.66637e-10	-0.943788
150770308	chr4:150770308:T:C	3.07955e-09	-0.849214	-3.48322e-10	6.79812e-05	-1.40376	-3.48322e-10	9.72376e-05	-1.38377	-3.48322e-10
150770423	chr4:150770423:C:T	3.29009e-10	-1.73596	-1.34971	1.46986e-05	-1.58939	-1.34584	2.00213e-05	-1.6184	-1.34574
150770668	chr4:150770668:A:G	1.87515e-09	-1.66637e-10	-1.34531	7.21549e-05	-1.66637e-10	-1.34417	0.000101165	-1.66637e-10	-1.34418
150770887	chr4:150770887:G:A	2.29957e-08	1.16131	-3.48322e-10	0.000258336	-0.0687288	-3.48322e-10	0.000384347	-0.00938358	-3.48322e-10
150771027	chr4:150771027:C:T	4.85917e-09	-1.66637e-10	-0.39313	0.000168688	-1.66637e-10	-0.494936	0.00023787	-1.66637e-10	-0.489205
150771058	chr4:150771058:CTT:C	1.68984e-09	-1.44936	-3.48322e-10	5.86383e-05	-1.5516	-3.48322e-10	8.36374e-05	-1.53444	-3.48322e-10
150771100	chr4:150771100:G:A	1.41136e-09	-1.62944	-3.48322e-10	4.75395e-05	-1.76143	-3.48322e-10	6.66607e-05	-1.76131	-3.48322e-10
150771107	chr4:150771107:T:C	2.81512e-09	-1.66637e-10	-0.938994	0.000108745	-1.66637e-10	-0.933981	0.000152378	-1.66637e-10	-0.934566
150771325	chr4:150771325:G:A	3.50541e-10	-1.75729	-1.26499	1.38849e-05	-1.74638	-1.24581	1.93549e-05	-1.75239	-1.24559
150771597	chr4:150771597:C:G	1.8654e-09	-1.66637e-10	-1.35052	7.16829e-05	-1.66637e-10	-1.35074	0.000100504	-1.66637e-10	-1.35074
150771599	chr4:150771599:C:T	1.86593e-09	-1.66637e-10	-1.35024	7.16888e-05	-1.66637e-10	-1.35065	0.000100512	-1.66637e-10	-1.35066
150771786	chr4:150771786:C:T	2.62576e-09	-1.66637e-10	-1.00863	0.000110776	-1.66637e-10	-0.915481	0.000155532	-1.66637e-10	-0.914078
150771997	chr4:150771997:A:G	3.2912e-10	-1.76086	-1.32447	1.45048e-05	-1.64685	-1.30166	1.97587e-05	-1.67966	-1.29767
150772731	chr4:150772731:C:T	2.77632e-09	-1.66637e-10	-0.952874	0.000107505	-1.66637e-10	-0.945455	0.00015064	-1.66637e-10	-0.94604
150772837	chr4:150772837:A:G	1.87463e-09	-1.66637e-10	-1.34559	7.21327e-05	-1.66637e-10	-1.34448	0.000101134	-1.66637e-10	-1.34449
150773446	chr4:150773446:T:A	2.78249e-09	-1.66637e-10	-0.950651	0.000107747	-1.66637e-10	-0.9432	0.000150979	-1.66637e-10	-0.943788
150773798	chr4:150773798:A:G	2.69115e-09	-1.66637e-10	-0.984031	0.000105509	-1.66637e-10	-0.964196	0.000147013	-1.66637e-10	-0.970407
150774110	chr4:150774110:T:C	2.72904e-09	-1.66637e-10	-0.97005	0.000115668	-1.66637e-10	-0.872268	0.000162407	-1.66637e-10	-0.870826
150774124	chr4:150774124:G:C	3.12184e-09	-1.66637e-10	-0.835576	0.0001374	-1.66637e-10	-0.700092	0.000192955	-1.66637e-10	-0.698473
150774193	chr4:150774193:G:A	1.98221e-09	-1.66637e-10	-1.28978	7.61349e-05	-1.66637e-10	-1.29048	0.000106752	-1.66637e-10	-1.29043
150775360	chr4:150775360:A:C	2.37351e-09	-1.66637e-10	-1.10963	9.29994e-05	-1.66637e-10	-1.0904	0.000129727	-1.66637e-10	-1.0955
150775746	chr4:150775746:G:C	1.5023e-09	-1.567	-3.48322e-10	9.01484e-05	-1.12153	-3.48322e-10	0.000116696	-1.20136	-3.48322e-10
150776244	chr4:150776244:G:A	6.02438e-08	2.22977	-0.105373	0.000122026	-0.74378	-0.0749712	0.000195686	-0.639485	-0.0449318
150776779	chr4:150776779:CAGCCTGG:C	3.29722e-10	-1.75998	-1.32352	1.43963e-05	-1.65512	-1.30089	1.96361e-05	-1.68669	-1.29687
150777887	chr4:150777887:T:C	3.44265e-10	-1.76088	-1.27947	1.38995e-05	-1.73404	-1.25709	1.93331e-05	-1.74248	-1.25664
150778188	chr4:150778188:G:T	4.27858e-10	-1.73905	-1.08392	1.63946e-05	-1.7472	-1.07884	2.27068e-05	-1.75505	-1.08322
150778669	chr4:150778669:C:T	2.52422e-09	-1.66637e-10	-1.04807	9.22051e-05	-1.66637e-10	-1.09897	0.000129475	-1.66637e-10	-1.09744
150778779	chr4:150778779:T:C	7.52358e-09	0.044043	-3.48322e-10	0.00011827	-0.850019	-3.48322e-10	0.000160814	-0.880682	-3.48322e-10
150778988	chr4:150778988:C:T	1.91212e-09	-1.66637e-10	-1.32579	7.24588e-05	-1.66637e-10	-1.33997	0.000101675	-1.66637e-10	-1.33915
150779088	chr4:150779088:T:C	6.54403e-09	-1.66637e-10	-0.095446	0.000232352	-1.66637e-10	-0.174737	0.000334698	-1.66637e-10	-0.147702
150780181	chr4:150780181:A:G	4.70085e-09	-1.66637e-10	-0.426257	0.000170464	-1.66637e-10	-0.484463	0.000239482	-1.66637e-10	-0.482451
150780687	chr4:150780687:A:T	2.83267e-09	-1.66637e-10	-0.932779	0.000109458	-1.66637e-10	-0.92745	0.000153375	-1.66637e-10	-0.928042
150781211	chr4:150781211:T:C	3.2847e-10	-1.7602	-1.32711	1.51076e-05	-1.60197	-1.30582	2.04437e-05	-1.64126	-1.30199
150781404	chr4:150781404:G:A	1.89814e-09	-1.66637e-10	-1.33312	7.47855e-05	-1.66637e-10	-1.30837	0.000104869	-1.66637e-10	-1.30822
150781423	chr4:150781423:T:A	2.52117e-09	-1.66637e-10	-1.04928	9.21045e-05	-1.66637e-10	-1.10007	0.000129334	-1.66637e-10	-1.09854
150781464	chr4:150781464:T:C	2.52584e-09	-1.66637e-10	-1.04742	9.22612e-05	-1.66637e-10	-1.09836	0.000129554	-1.66637e-10	-1.09683
150781624	chr4:150781624:A:G	2.4356e-09	-1.66637e-10	-1.08381	8.40643e-05	-1.66637e-10	-1.19141	0.00011763	-1.66637e-10	-1.19339
150781964	chr4:150781964:C:T	3.21901e-10	-1.76048	-1.34703	1.38726e-05	-1.6426	-1.35048	1.89275e-05	-1.66971	-1.3506
150782187	chr4:150782187:G:A	2.52237e-09	-1.66637e-10	-1.0488	9.21446e-05	-1.66637e-10	-1.09963	0.00012939	-1.66637e-10	-1.0981
150782758	chr4:150782758:A:ATT	1.865e-09	-1.66637e-10	-1.35074	7.16995e-05	-1.66637e-10	-1.35051	0.000100527	-1.66637e-10	-1.3505
150783036	chr4:150783036:T:A	2.78249e-09	-1.66637e-10	-0.950651	0.000107747	-1.66637e-10	-0.9432	0.000150979	-1.66637e-10	-0.943788
150783368	chr4:150783368:G:C	3.47472e-10	-1.74724	-1.28384	1.68741e-05	-1.53394	-1.26328	2.27134e-05	-1.58145	-1.25652
150783949	chr4:150783949:ACT:A	2.56544e-09	-1.66637e-10	-1.03187	9.36728e-05	-1.66637e-10	-1.08318	0.000131543	-1.66637e-10	-1.0816
150785047	chr4:150785047:G:A	3.58749e-09	-0.696546	-3.48322e-10	7.48475e-05	-1.30754	-3.48322e-10	0.000107336	-1.28497	-3.48322e-10
150785257	chr4:150785257:G:T	2.04887e-09	-1.66637e-10	-1.25671	7.64974e-05	-1.66637e-10	-1.28573	0.000107472	-1.66637e-10	-1.2837
150785291	chr4:150785291:C:T	4.21038e-10	-1.75342	-1.08561	1.66552e-05	-1.72961	-1.08065	2.29618e-05	-1.74208	-1.08502
150785380	chr4:150785380:G:A	3.48526e-10	-1.75827	-1.26977	1.45288e-05	-1.70123	-1.24563	2.01177e-05	-1.71414	-1.24519
150785650	chr4:150785650:AT:A	2.29992e-09	-1.66637e-10	-1.14112	9.00136e-05	-1.66637e-10	-1.12303	0.000125602	-1.66637e-10	-1.12781
150785986	chr4:150785986:G:T	3.50846e-10	-1.7442	-1.27721	1.72155e-05	-1.52153	-1.25564	2.3147e-05	-1.57047	-1.2486
150786132	chr4:150786132:T:C	1.93921e-09	-1.66637e-10	-1.31172	7.72736e-05	-1.66637e-10	-1.27564	0.000108273	-1.66637e-10	-1.27627
150786369	chr4:150786369:G:A	2.53512e-09	-1.66637e-10	-1.04376	9.2609e-05	-1.66637e-10	-1.0946	0.000130042	-1.66637e-10	-1.09307
150786692	chr4:150786692:C:T	2.73189e-09	-1.66637e-10	-0.969006	0.000105569	-1.66637e-10	-0.963623	0.000147934	-1.66637e-10	-0.964164
150786969	chr4:150786969:C:T	1.9988e-09	-1.66637e-10	-1.28145	7.90245e-05	-1.66637e-10	-1.25323	0.000110738	-1.66637e-10	-1.25376
150786981	chr4:150786981:C:T	3.40228e-10	-1.73439	-1.31775	1.52937e-05	-1.62138	-1.27416	2.10181e-05	-1.63988	-1.27567
150787043	chr4:150787043:C:A	2.19814e-08	1.1162	-3.48322e-10	0.000184579	-0.404909	-3.48322e-10	0.000249032	-0.443347	-3.48322e-10
150787709	chr4:150787709:AATT:A	2.65706e-09	-1.66637e-10	-0.996778	0.00011237	-1.66637e-10	-0.901188	0.000157768	-1.66637e-10	-0.899806
150787748	chr4:150787748:T:C	2.38395e-09	-1.10524	-3.48322e-10	5.39046e-05	-1.63577	-3.48322e-10	7.55339e-05	-1.63635	-3.48322e-10
150788704	chr4:150788704:T:G	1.86533e-09	-1.66637e-10	-1.35056	7.17391e-05	-1.66637e-10	-1.34995	0.000100583	-1.66637e-10	-1.34994
150789081	chr4:150789081:T:A	3.1747e-09	-1.66637e-10	-0.818784	0.000122587	-1.66637e-10	-0.814167	0.000171767	-1.66637e-10	-0.814793
150789251	chr4:150789251:C:T	1.59281e-09	-1.5085	-3.48322e-10	4.78005e-05	-1.75595	-3.48322e-10	6.68915e-05	-1.75786	-3.48322e-10
150789608	chr4:150789608:C:T	3.96447e-10	-1.64712	-1.25209	1.3911e-05	-1.74287	-1.24744	1.96319e-05	-1.73361	-1.25017
150789752	chr4:150789752:A:G	3.39855e-10	-1.71359	-1.33964	1.57378e-05	-1.53788	-1.32904	2.13509e-05	-1.57099	-1.32885
150790288	chr4:150790288:T:A	3.11958e-09	-1.66637e-10	-0.8363	0.000135044	-1.66637e-10	-0.717389	0.000189622	-1.66637e-10	-0.715895
150790549	chr4:150790549:T:C	1.92438e-09	-1.66637e-10	-1.3194	7.27761e-05	-1.66637e-10	-1.3356	0.000102135	-1.66637e-10	-1.33463
150790648	chr4:150790648:A:G	2.20301e-09	-1.18418	-3.48322e-10	5.72586e-05	-1.57541	-3.48322e-10	7.96664e-05	-1.58308	-3.48322e-10
150790649	chr4:150790649:T:C	2.54148e-09	-1.66637e-10	-1.04125	9.27814e-05	-1.66637e-10	-1.09274	0.000130287	-1.66637e-10	-1.09119
150790673	chr4:150790673:T:C	2.50204e-09	-1.66637e-10	-1.05689	0.000104899	-1.66637e-10	-0.969996	0.00014726	-1.66637e-10	-0.968732
150790902	chr4:150790902:T:C	6.0292e-08	2.0929	0.032297	0.000131498	-0.808626	0.0646292	0.000210475	-0.707774	0.0962123
150791416	chr4:150791416:C:T	1.89969e-09	-1.33231	-3.48322e-10	0.000147658	-0.628091	-3.48322e-10	0.000199547	-0.664881	-3.48322e-10
150791474	chr4:150791474:G:A	2.72318e-09	-1.66637e-10	-0.972197	0.000105231	-1.66637e-10	-0.96683	0.00014746	-1.66637e-10	-0.96737
150792374	chr4:150792374:T:C	1.91308e-09	-1.66637e-10	-1.32528	7.24983e-05	-1.66637e-10	-1.33943	0.000101732	-1.66637e-10	-1.33859
150792630	chr4:150792630:A:G	1.9028e-09	-1.66637e-10	-1.33067	7.23522e-05	-1.66637e-10	-1.34144	0.000101519	-1.66637e-10	-1.34068
150792711	chr4:150792711:T:C	3.4875e-10	-1.76111	-1.26628	1.41135e-05	-1.73219	-1.24367	1.96254e-05	-1.74096	-1.24314
150793036	chr4:150793036:C:T	3.28248e-10	-1.75749	-1.33049	1.40448e-05	-1.67012	-1.31061	1.91968e-05	-1.69919	-1.307
150793164	chr4:150793164:G:A	4.44787e-09	-1.66637e-10	-0.481573	0.000154526	-1.66637e-10	-0.582624	0.000217465	-1.66637e-10	-0.578893
150793297	chr4:150793297:C:T	1.28575e-09	-1.72265	-3.48322e-10	5.43814e-05	-1.62697	-3.48322e-10	7.499e-05	-1.64358	-3.48322e-10
150793980	chr4:150793980:T:C	2.33835e-09	-1.66637e-10	-1.12455	9.15732e-05	-1.66637e-10	-1.10585	0.000127757	-1.66637e-10	-1.1108
150795333	chr4:150795333:G:A	3.3887e-10	-1.70577	-1.35037	1.23335e-05	-1.75993	-1.35074	1.73503e-05	-1.75659	-1.35073
150795350	chr4:150795350:G:A	1.35956e-09	-1.66684	-3.48322e-10	4.75374e-05	-1.76147	-3.48322e-10	6.66624e-05	-1.76129	-3.48322e-10
150795884	chr4:150795884:A:G	1.86773e-09	-1.66637e-10	-1.34928	7.16971e-05	-1.66637e-10	-1.35054	0.000100526	-1.66637e-10	-1.35052
150796013	chr4:150796013:A:T	2.75281e-09	-1.66637e-10	-0.961377	0.000106128	-1.66637e-10	-0.958344	0.000148717	-1.66637e-10	-0.958883
150796014	chr4:150796014:C:T	4.38239e-10	-1.74176	-1.05723	1.67792e-05	-1.74483	-1.05802	2.32212e-05	-1.75343	-1.06244
150796815	chr4:150796815:A:G	2.61704e-09	-1.66637e-10	-1.01195	9.37264e-05	-1.66637e-10	-1.08261	0.000132043	-1.66637e-10	-1.0778
150797090	chr4:150797090:C:T	3.31203e-10	-1.74605	-1.33297	1.46858e-05	-1.61617	-1.31994	2.00538e-05	-1.64279	-1.31972
150797192	chr4:150797192:A:G	2.39992e-09	-1.66637e-10	-1.09856	9.40879e-05	-1.66637e-10	-1.07876	0.000131231	-1.66637e-10	-1.08397
150797562	chr4:150797562:A:C	2.32663e-09	-1.66637e-10	-1.12958	9.10955e-05	-1.66637e-10	-1.11108	0.000127098	-1.66637e-10	-1.11597
150798111	chr4:150798111:A:G	7.0073e-10	-1.75526	-0.574368	8.22516e-05	-0.788413	-0.424793	8.5873e-05	-1.09059	-0.417475
150798318	chr4:150798318:A:T	1.90313e-09	-1.66637e-10	-1.3305	7.55768e-05	-1.66637e-10	-1.29784	0.000105871	-1.66637e-10	-1.29871
150798379	chr4:150798379:A:C	5.57808e-09	-1.66637e-10	-0.255154	0.000226297	-1.66637e-10	-0.201143	0.000318391	-1.66637e-10	-0.197651
150798909	chr4:150798909:G:T	4.11441e-10	-1.74371	-1.11838	1.59055e-05	-1.74274	-1.11358	2.2006e-05	-1.75195	-1.11766
150799045	chr4:150799045:G:A	3.363e-10	-1.73944	-1.32431	1.51202e-05	-1.59795	-1.30901	2.06151e-05	-1.62615	-1.30875
150799077	chr4:150799077:C:G	3.39668e-09	-1.66637e-10	-0.751202	0.000151609	-1.66637e-10	-0.601682	0.000214436	-1.66637e-10	-0.592921
150799320	chr4:150799320:T:A	2.72885e-09	-1.66637e-10	-0.970118	0.000105522	-1.66637e-10	-0.964065	0.000148387	-1.66637e-10	-0.961105
150801096	chr4:150801096:G:A	3.22981e-10	-1.76089	-1.34327	1.38284e-05	-1.64718	-1.34908	1.8874e-05	-1.67373	-1.34942
150801215	chr4:150801215:G:A	3.44133e-10	-1.74659	-1.29413	1.59668e-05	-1.57519	-1.27728	2.16839e-05	-1.6096	-1.27476
150801309	chr4:150801309:C:T	4.4381e-10	-1.73692	-1.04944	1.69454e-05	-1.74864	-1.04435	2.34748e-05	-1.75599	-1.04901
150801878	chr4:150801878:AAC:A	2.68727e-09	-1.66637e-10	-0.985475	9.7614e-05	-1.66637e-10	-1.04197	0.000137094	-1.66637e-10	-1.04027
150802810	chr4:150802810:G:C	3.4541e-10	-1.70084	-1.33618	1.62401e-05	-1.51128	-1.32423	2.19865e-05	-1.54647	-1.32403
150802832	chr4:150802832:G:A	4.1658e-10	-1.62862	-1.22105	1.44733e-05	-1.73495	-1.21574	2.04506e-05	-1.72406	-1.21886
150802908	chr4:150802908:G:A	1.87807e-09	-1.66637e-10	-1.34375	7.20407e-05	-1.66637e-10	-1.34576	0.000100969	-1.66637e-10	-1.34611
150803089	chr4:150803089:C:T	3.79715e-10	-1.66866	-1.27368	1.35211e-05	-1.75181	-1.26693	1.9043e-05	-1.74466	-1.26957
150803091	chr4:150803091:C:T	4.0676e-10	-1.63485	-1.23868	1.41983e-05	-1.73928	-1.23058	2.00549e-05	-1.7288	-1.23366
150803442	chr4:150803442:T:G	3.49126e-09	-1.66637e-10	-0.723737	0.000154347	-1.66637e-10	-0.583784	0.000216748	-1.66637e-10	-0.582194
150803617	chr4:150803617:C:T	4.2881e-09	-0.518155	-3.48322e-10	0.000101823	-0.999748	-3.48322e-10	0.000145933	-0.977782	-3.48322e-10
150804440	chr4:150804440:T:G	2.52232e-09	-1.66637e-10	-1.04882	9.21423e-05	-1.66637e-10	-1.09966	0.000129387	-1.66637e-10	-1.09812
150805674	chr4:150805674:G:T	2.50346e-09	-1.66637e-10	-1.05633	9.15023e-05	-1.66637e-10	-1.10662	0.000128486	-1.66637e-10	-1.10511
150805819	chr4:150805819:G:T	1.27861e-09	-1.72822	-3.48322e-10	4.7588e-05	-1.76041	-3.48322e-10	6.6651e-05	-1.76146	-3.48322e-10
150805836	chr4:150805836:G:C	2.469e-08	1.2324	-3.48322e-10	0.000272928	-0.013782	-3.48322e-10	0.000406387	0.0463745	-3.48322e-10
150805853	chr4:150805853:T:C	1.91971e-09	-1.32183	-3.48322e-10	6.71321e-05	-1.41633	-3.48322e-10	9.67395e-05	-1.38891	-3.48322e-10
150806068	chr4:150806068:G:A	3.55743e-10	-1.76103	-1.24652	1.46782e-05	-1.71748	-1.21915	2.03661e-05	-1.7284	-1.21866
150806140	chr4:150806140:T:C	1.86881e-09	-1.66637e-10	-1.3487	7.18885e-05	-1.66637e-10	-1.34787	0.000100831	-1.66637e-10	-1.34749
150806586	chr4:150806586:A:G	1.9349e-09	-1.66637e-10	-1.31394	7.30549e-05	-1.66637e-10	-1.33178	0.000102538	-1.66637e-10	-1.3307
150807251	chr4:150807251:A:G	4.29786e-10	-1.75536	-1.06311	1.71126e-05	-1.72557	-1.0576	2.35672e-05	-1.73889	-1.06219
150807587	chr4:150807587:T:C	3.25833e-10	-1.7533	-1.34207	1.45297e-05	-1.59832	-1.34847	1.97207e-05	-1.63039	-1.34887
150808026	chr4:150808026:C:T	3.20088e-09	-1.66637e-10	-0.810574	0.000140159	-1.66637e-10	-0.680209	0.000196804	-1.66637e-10	-0.67872
150808120	chr4:150808120:ACAT:A	2.65333e-09	-1.66637e-10	-0.998184	0.000112172	-1.66637e-10	-0.902952	0.000157491	-1.66637e-10	-0.901561
150808804	chr4:150808804:G:A	2.39717e-09	-1.66637e-10	-1.09971	8.80006e-05	-1.66637e-10	-1.14565	0.000123551	-1.66637e-10	-1.14428
150808995	chr4:150808995:A:C	4.87479e-10	-1.63686	-1.05564	1.6814e-05	-1.69031	-1.11047	2.32753e-05	-1.70606	-1.10747
150809072	chr4:150809072:A:C	6.85309e-10	-1.75662	-0.595261	7.97052e-05	-0.796899	-0.447755	8.32608e-05	-1.09837	-0.440583
150809721	chr4:150809721:T:C	2.62986e-09	-1.66637e-10	-1.00707	0.000111048	-1.66637e-10	-0.913023	0.00015591	-1.66637e-10	-0.911653
150809796	chr4:150809796:C:T	3.39253e-10	-1.76066	-1.29435	1.39249e-05	-1.71345	-1.27586	1.931e-05	-1.72491	-1.2754
150810433	chr4:150810433:TTA:T	3.28882e-10	-1.74995	-1.3361	1.44471e-05	-1.62836	-1.32413	1.97516e-05	-1.65375	-1.32395
150812083	chr4:150812083:G:C	2.34978e-09	-1.66637e-10	-1.11968	9.20554e-05	-1.66637e-10	-1.1006	0.000128422	-1.66637e-10	-1.10561
150812728	chr4:150812728:T:C	1.8667e-09	-1.66637e-10	-1.34983	7.17028e-05	-1.66637e-10	-1.35046	0.000100531	-1.66637e-10	-1.35046
150812773	chr4:150812773:C:T	2.81218e-09	-1.66637e-10	-0.940039	0.000108631	-1.66637e-10	-0.935033	0.000152218	-1.66637e-10	-0.935618
150812798	chr4:150812798:G:GTA	2.52237e-09	-1.66637e-10	-1.0488	9.21446e-05	-1.66637e-10	-1.09963	0.00012939	-1.66637e-10	-1.0981
150813214	chr4:150813214:C:T	3.96848e-09	-1.66637e-10	-0.595616	0.000180033	-1.66637e-10	-0.429846	0.000254978	-1.66637e-10	-0.419752
150813999	chr4:150813999:A:G	1.86757e-09	-1.66637e-10	-1.34936	7.18664e-05	-1.66637e-10	-1.34818	0.000100762	-1.66637e-10	-1.34817
150814871	chr4:150814871:A:T	2.55731e-09	-1.66637e-10	-1.03504	0.000107515	-1.66637e-10	-0.945357	0.00015094	-1.66637e-10	-0.944048
150815972	chr4:150815972:C:T	2.81705e-09	-1.66637e-10	-0.938308	0.000109098	-1.66637e-10	-0.930743	0.000152871	-1.66637e-10	-0.931339
150816550	chr4:150816550:A:G	2.00609e-09	-1.66637e-10	-1.27781	8.14695e-05	-1.66637e-10	-1.22276	0.000114266	-1.66637e-10	-1.2224
150817034	chr4:150817034:C:T	1.8728e-09	-1.66637e-10	-1.34656	7.18056e-05	-1.66637e-10	-1.34903	0.000100682	-1.66637e-10	-1.34897
150819422	chr4:150819422:A:G	1.88358e-09	-1.66637e-10	-1.34082	7.42721e-05	-1.66637e-10	-1.31525	0.00010406	-1.66637e-10	-1.31596
150819439	chr4:150819439:C:G	3.66896e-10	-1.68304	-1.29364	1.31302e-05	-1.7576	-1.29047	1.8535e-05	-1.75259	-1.28867
150819554	chr4:150819554:G:A	2.2979e-09	-1.142	-3.48322e-10	6.07858e-05	-1.51563	-3.48322e-10	8.51654e-05	-1.51634	-3.48322e-10
150819830	chr4:150819830:C:A	2.29871e-09	-1.66637e-10	-1.14165	8.99334e-05	-1.66637e-10	-1.12392	0.000125488	-1.66637e-10	-1.12872
150820069	chr4:150820069:A:T	1.96388e-09	-1.66637e-10	-1.29908	7.29989e-05	-1.66637e-10	-1.33254	0.000102379	-1.66637e-10	-1.33225
150820478	chr4:150820478:T:G	2.18399e-09	-1.19285	-3.48322e-10	5.09389e-05	-1.69236	-3.48322e-10	7.19584e-05	-1.68484	-3.48322e-10
150821087	chr4:150821087:T:C	1.86775e-09	-1.66637e-10	-1.34927	7.17245e-05	-1.66637e-10	-1.35016	0.000100561	-1.66637e-10	-1.35016
150821197	chr4:150821197:C:T	3.34945e-10	-1.73816	-1.32963	1.49622e-05	-1.60148	-1.31599	2.04057e-05	-1.62936	-1.31576
150821293	chr4:150821293:TTTTC:T	1.98861e-09	-1.66637e-10	-1.28656	7.81056e-05	-1.66637e-10	-1.26493	0.000109541	-1.66637e-10	-1.26463
150822876	chr4:150822876:C:G	2.12271e-09	-1.66637e-10	-1.2213	7.52618e-05	-1.66637e-10	-1.30202	0.000105471	-1.66637e-10	-1.3025
150824709	chr4:150824709:C:T	2.07533e-08	1.05871	-3.48322e-10	0.000139028	-0.688315	-3.48322e-10	0.000185608	-0.737292	-3.48322e-10
150825708	chr4:150825708:A:G	2.77122e-09	-1.66637e-10	-0.954711	0.000107369	-1.66637e-10	-0.946721	0.00015045	-1.66637e-10	-0.947301
150826165	chr4:150826165:G:T	4.1322e-10	-1.64374	-1.21404	1.44843e-05	-1.74134	-1.20858	2.04381e-05	-1.73173	-1.21181
150826280	chr4:150826280:C:T	1.9847e-08	1.01406	-3.48322e-10	0.000172162	-0.474551	-3.48322e-10	0.000232434	-0.512323	-3.48322e-10
150826595	chr4:150826595:C:T	2.81243e-09	-1.66637e-10	-0.939949	0.000108641	-1.66637e-10	-0.934941	0.000152232	-1.66637e-10	-0.935525
150826710	chr4:150826710:C:T	3.32579e-10	-1.75809	-1.31678	1.43118e-05	-1.63076	-1.33115	1.94789e-05	-1.65922	-1.33238
150827377	chr4:150827377:G:A	2.30265e-09	-1.66637e-10	-1.13994	9.27251e-05	-1.66637e-10	-1.09335	0.000130022	-1.66637e-10	-1.09323
150827665	chr4:150827665:T:C	4.98678e-09	-1.66637e-10	-0.367208	0.000183661	-1.66637e-10	-0.4099	0.000262629	-1.66637e-10	-0.390187
150828251	chr4:150828251:C:A	4.80145e-09	-1.66637e-10	-0.405081	0.00014841	-1.66637e-10	-0.623009	0.000208667	-1.66637e-10	-0.620189
150828321	chr4:150828321:T:C	2.46157e-09	-1.66637e-10	-1.0732	9.08956e-05	-1.66637e-10	-1.11328	0.000127487	-1.66637e-10	-1.11291
150830391	chr4:150830391:A:G	1.98143e-09	-1.66637e-10	-1.29018	7.61052e-05	-1.66637e-10	-1.29087	0.00010671	-1.66637e-10	-1.29082
150830897	chr4:150830897:G:C	3.61103e-10	-1.76137	-1.23122	1.47522e-05	-1.72924	-1.20236	2.05038e-05	-1.73846	-1.20186
150831111	chr4:150831111:C:G	1.86523e-09	-1.66637e-10	-1.35062	7.17739e-05	-1.66637e-10	-1.34947	0.000100626	-1.66637e-10	-1.34952
150831273	chr4:150831273:T:C	3.56407e-10	-1.76071	-1.24497	1.44352e-05	-1.73548	-1.21784	2.00835e-05	-1.74365	-1.21738
150831318	chr4:150831318:T:C	2.49106e-09	-1.66637e-10	-1.06129	9.11023e-05	-1.66637e-10	-1.11101	0.000127918	-1.66637e-10	-1.10954
150831833	chr4:150831833:C:T	2.39931e-09	-1.66637e-10	-1.09882	8.80721e-05	-1.66637e-10	-1.14483	0.000123651	-1.66637e-10	-1.14346
150832129	chr4:150832129:C:T	1.87481e-09	-1.66637e-10	-1.34549	7.21404e-05	-1.66637e-10	-1.34438	0.000101145	-1.66637e-10	-1.34438
150832263	chr4:150832263:T:C	7.56374e-09	-1.66637e-10	0.0493672	0.000266888	-1.66637e-10	-0.0361588	0.000385043	-1.66637e-10	-0.00757618
150832334	chr4:150832334:C:T	3.45707e-10	-1.68603	-1.35013	1.24166e-05	-1.75526	-1.34869	1.75033e-05	-1.74947	-1.34907
150832385	chr4:150832385:C:A	1.87241e-09	-1.66637e-10	-1.34677	7.28272e-05	-1.66637e-10	-1.3349	0.00010211	-1.66637e-10	-1.33488
150833132	chr4:150833132:A:T	3.7628e-09	-0.648836	-3.48322e-10	0.000158022	-0.560256	-3.48322e-10	0.000216675	-0.582531	-3.48322e-10
150833738	chr4:150833738:T:C	1.91683e-09	-1.66637e-10	-1.32333	7.49573e-05	-1.66637e-10	-1.30607	0.000105293	-1.66637e-10	-1.30418
150834109	chr4:150834109:C:T	1.86548e-09	-1.66637e-10	-1.35048	7.17457e-05	-1.66637e-10	-1.34986	0.000100593	-1.66637e-10	-1.34985
150834124	chr4:150834124:T:C	1.86525e-09	-1.66637e-10	-1.35061	7.17278e-05	-1.66637e-10	-1.35011	0.000100567	-1.66637e-10	-1.3501
150835034	chr4:150835034:T:A	3.99274e-10	-1.656	-1.23611	1.40989e-05	-1.74627	-1.23062	1.98766e-05	-1.73778	-1.23361
150835237	chr4:150835237:G:A	1.959e-09	-1.66637e-10	-1.30157	7.2913e-05	-1.66637e-10	-1.33372	0.000102258	-1.66637e-10	-1.33343
150835445	chr4:150835445:T:C	2.37554e-09	-1.66637e-10	-1.10877	0.0001043	-1.66637e-10	-0.975714	0.000146725	-1.66637e-10	-0.972368
150835969	chr4:150835969:C:T	3.53902e-10	-1.73686	-1.27588	1.75202e-05	-1.50535	-1.25428	2.35228e-05	-1.55577	-1.24719
150836295	chr4:150836295:A:T	1.92288e-09	-1.66637e-10	-1.32018	7.27655e-05	-1.66637e-10	-1.33575	0.00010212	-1.66637e-10	-1.33478
150836955	chr4:150836955:C:T	3.26791e-10	-1.75444	-1.338	1.43726e-05	-1.61149	-1.34617	1.95348e-05	-1.64198	-1.34675
150837185	chr4:150837185:T:C	2.01191e-09	-1.27491	-3.48322e-10	5.53131e-05	-1.60998	-3.48322e-10	7.69391e-05	-1.61792	-3.48322e-10
150837387	chr4:150837387:C:T	3.31001e-10	-1.75546	-1.32417	1.47455e-05	-1.61957	-1.31249	2.01037e-05	-1.64938	-1.31064
150837784	chr4:150837784:C:A	2.26662e-09	-1.66637e-10	-1.15571	9.09625e-05	-1.66637e-10	-1.11254	0.000127671	-1.66637e-10	-1.11147
150838043	chr4:150838043:C:T	2.78501e-09	-1.66637e-10	-0.949748	0.000107845	-1.66637e-10	-0.94229	0.000151116	-1.66637e-10	-0.94288
150838302	chr4:150838302:A:G	3.64343e-10	-1.75638	-1.22728	1.47176e-05	-1.72944	-1.2045	2.04842e-05	-1.74039	-1.20089
150838382	chr4:150838382:G:C	2.30551e-09	-1.66637e-10	-1.1387	9.02057e-05	-1.66637e-10	-1.1209	0.000125864	-1.66637e-10	-1.12572
150838682	chr4:150838682:T:A	4.6718e-09	-1.66637e-10	-0.432455	0.000144893	-1.66637e-10	-0.646992	0.000203713	-1.66637e-10	-0.644217
150839203	chr4:150839203:G:A	3.85691e-10	-1.69209	-1.23463	1.41418e-05	-1.76145	-1.21241	1.99279e-05	-1.75991	-1.2089
150839223	chr4:150839223:A:G	4.20648e-10	-1.63007	-1.20989	1.46309e-05	-1.73526	-1.2046	2.06689e-05	-1.72445	-1.20786
150839378	chr4:150839378:C:T	1.8683e-09	-1.66637e-10	-1.34897	7.17414e-05	-1.66637e-10	-1.34992	0.000100585	-1.66637e-10	-1.34993
150839629	chr4:150839629:T:C	3.30225e-10	-1.73177	-1.35021	1.24583e-05	-1.75426	-1.34634	1.73978e-05	-1.75886	-1.34573
150839743	chr4:150839743:G:A	3.38365e-10	-1.7102	-1.34743	1.24532e-05	-1.76052	-1.3405	1.74597e-05	-1.76147	-1.33956
150839959	chr4:150839959:T:C	2.77546e-09	-1.66637e-10	-0.953181	0.000107473	-1.66637e-10	-0.945747	0.000150596	-1.66637e-10	-0.946332
150840447	chr4:150840447:A:G	3.98609e-10	-1.56978	-1.32399	1.75187e-05	-1.47246	-1.28727	2.14913e-05	-1.60808	-1.2852
150840499	chr4:150840499:A:T	3.26419e-10	-1.74537	-1.3482	1.26302e-05	-1.74497	-1.34192	1.75909e-05	-1.75249	-1.34106
150841290	chr4:150841290:T:A	1.91252e-09	-1.66637e-10	-1.32558	7.25418e-05	-1.66637e-10	-1.33883	0.000101793	-1.66637e-10	-1.33798
150841548	chr4:150841548:A:C	3.47424e-09	-1.66637e-10	-0.728624	0.000153593	-1.66637e-10	-0.588684	0.00021571	-1.66637e-10	-0.586995
150841683	chr4:150841683:T:C	4.25789e-10	-1.74104	-1.08677	1.63417e-05	-1.74796	-1.08131	2.26402e-05	-1.75552	-1.08569
150841738	chr4:150841738:C:T	3.3513e-10	-1.75127	-1.31596	1.51546e-05	-1.60187	-1.30281	2.06282e-05	-1.63352	-1.30075
150842363	chr4:150842363:G:A	3.46041e-09	-0.732613	-3.48322e-10	0.000172839	-0.470627	-3.48322e-10	0.000234656	-0.50281	-3.48322e-10
150842887	chr4:150842887:A:G	1.91672e-09	-1.66637e-10	-1.32338	7.39035e-05	-1.66637e-10	-1.32023	0.000103619	-1.66637e-10	-1.32021
150843089	chr4:150843089:T:A	1.88537e-09	-1.66637e-10	-1.33988	7.25806e-05	-1.66637e-10	-1.33829	0.000101761	-1.66637e-10	-1.3383
150843183	chr4:150843183:C:T	3.25478e-10	-1.76117	-1.33529	1.37313e-05	-1.65882	-1.34449	1.87633e-05	-1.68385	-1.34517
150843529	chr4:150843529:T:C	2.27067e-09	-1.66637e-10	-1.15393	8.37388e-05	-1.66637e-10	-1.19529	0.000117546	-1.66637e-10	-1.1941
150844091	chr4:150844091:G:A	3.31343e-10	-1.7579	-1.3207	1.44678e-05	-1.64258	-1.30849	1.97745e-05	-1.66998	-1.30656
150844184	chr4:150844184:G:A	1.63145e-08	0.818054	-3.48322e-10	0.000167628	-0.501243	-3.48322e-10	0.000268472	-0.368184	-3.48322e-10
150844561	chr4:150844561:C:T	2.39745e-09	-1.66637e-10	-1.0996	8.80098e-05	-1.66637e-10	-1.14554	0.000123564	-1.66637e-10	-1.14417
150845040	chr4:150845040:A:T	1.88298e-09	-1.66637e-10	-1.34114	7.18465e-05	-1.66637e-10	-1.34846	0.00010077	-1.66637e-10	-1.34809
150845231	chr4:150845231:A:G	1.98737e-09	-1.66637e-10	-1.28719	8.04416e-05	-1.66637e-10	-1.23546	0.000112822	-1.66637e-10	-1.23512
150845264	chr4:150845264:T:C	2.71529e-09	-0.9751	-3.48322e-10	0.000110054	-0.922018	-3.48322e-10	0.000159472	-0.88906	-3.48322e-10
150845304	chr4:150845304:G:A	1.98221e-09	-1.66637e-10	-1.28978	7.61349e-05	-1.66637e-10	-1.29048	0.000106752	-1.66637e-10	-1.29043
150846225	chr4:150846225:G:A	4.28736e-09	-0.518327	-3.48322e-10	8.43279e-05	-1.18828	-3.48322e-10	0.000121287	-1.16277	-3.48322e-10
150846302	chr4:150846302:G:A	2.52618e-09	-1.66637e-10	-1.04729	9.75274e-05	-1.66637e-10	-1.04286	0.000136676	-1.66637e-10	-1.04332
150846358	chr4:150846358:G:A	3.29174e-10	-1.7351	-1.35007	1.2316e-05	-1.76144	-1.35065	1.72789e-05	-1.7609	-1.35055
150846460	chr4:150846460:A:G	3.46359e-10	-1.70777	-1.3265	1.61336e-05	-1.53028	-1.3118	2.18774e-05	-1.56394	-1.31154
150846677	chr4:150846677:A:G	2.6286e-09	-1.66637e-10	-1.00755	0.000112062	-1.66637e-10	-0.90394	0.000157335	-1.66637e-10	-0.902552
150846734	chr4:150846734:A:T	2.76498e-09	-1.66637e-10	-0.956964	0.000107089	-1.66637e-10	-0.949329	0.000150056	-1.66637e-10	-0.94992
150846770	chr4:150846770:T:C	3.40482e-10	-1.7163	-1.33509	1.56583e-05	-1.54894	-1.32305	2.12603e-05	-1.58126	-1.32283
150846842	chr4:150846842:G:A	3.2431e-10	-1.75217	-1.34788	1.26556e-05	-1.74352	-1.34137	1.76211e-05	-1.75137	-1.34047
150847995	chr4:150847995:A:G	2.33172e-09	-1.66637e-10	-1.12739	9.12849e-05	-1.66637e-10	-1.109	0.000127357	-1.66637e-10	-1.11394
150848284	chr4:150848284:G:T	2.14081e-09	-1.66637e-10	-1.21282	7.99884e-05	-1.66637e-10	-1.24111	0.000112454	-1.66637e-10	-1.23839
150848489	chr4:150848489:G:A	2.78731e-09	-1.66637e-10	-0.948922	0.000107937	-1.66637e-10	-0.941444	0.000151244	-1.66637e-10	-0.942036
150848659	chr4:150848659:A:G	1.91984e-09	-1.66637e-10	-1.32176	7.40685e-05	-1.66637e-10	-1.318	0.000103851	-1.66637e-10	-1.31797
150848755	chr4:150848755:T:C	2.4154e-09	-1.66637e-10	-1.09213	9.67176e-05	-1.66637e-10	-1.05119	0.000135901	-1.66637e-10	-1.04901
150848765	chr4:150848765:G:C	1.97031e-09	-1.66637e-10	-1.29581	7.95152e-05	-1.66637e-10	-1.24704	0.000111521	-1.66637e-10	-1.24672
150849027	chr4:150849027:T:C	2.56118e-09	-1.66637e-10	-1.03353	0.000107765	-1.66637e-10	-0.943037	0.00015129	-1.66637e-10	-0.941731
150850143	chr4:150850143:G:A	1.8963e-09	-1.33409	-3.48322e-10	6.64053e-05	-1.42721	-3.48322e-10	9.5658e-05	-1.40015	-3.48322e-10
150850218	chr4:150850218:T:C	3.28269e-10	-1.7375	-1.35042	1.48576e-05	-1.57396	-1.35052	2.0098e-05	-1.60961	-1.3507
150850854	chr4:150850854:C:T	1.86558e-09	-1.66637e-10	-1.35043	7.1684e-05	-1.66637e-10	-1.35072	0.000100505	-1.66637e-10	-1.35072
150850907	chr4:150850907:T:C	2.77718e-09	-1.66637e-10	-0.952563	0.00010754	-1.66637e-10	-0.945128	0.000150689	-1.66637e-10	-0.945715
150851258	chr4:150851258:A:G	6.58132e-08	2.11805	0.0947664	0.000139303	-0.817072	0.130732	0.000223506	-0.714606	0.163112
150851412	chr4:150851412:T:C	1.38485e-09	-1.64841	-3.48322e-10	4.77342e-05	-1.75734	-3.48322e-10	6.67899e-05	-1.75938	-3.48322e-10
150851826	chr4:150851826:C:T	1.88157e-09	-1.66637e-10	-1.34189	7.24514e-05	-1.66637e-10	-1.34007	0.000101581	-1.66637e-10	-1.34007
150851870	chr4:150851870:A:C	2.40183e-09	-1.66637e-10	-1.09777	8.81554e-05	-1.66637e-10	-1.14389	0.000123769	-1.66637e-10	-1.14251
150852360	chr4:150852360:C:A	2.78249e-09	-1.66637e-10	-0.950651	0.000107747	-1.66637e-10	-0.9432	0.000150979	-1.66637e-10	-0.943788
150852379	chr4:150852379:C:A	1.91715e-09	-1.66637e-10	-1.32316	7.39572e-05	-1.66637e-10	-1.3195	0.000103695	-1.66637e-10	-1.31948
150852441	chr4:150852441:G:C	4.49149e-10	-1.74567	-1.02873	1.73895e-05	-1.745	-1.02213	2.40567e-05	-1.75349	-1.02703
150853310	chr4:150853310:T:G	3.63952e-09	-1.66637e-10	-0.682147	0.000171342	-1.66637e-10	-0.479326	0.000241545	-1.66637e-10	-0.473875
150853397	chr4:150853397:C:T	2.40162e-09	-1.66637e-10	-1.09785	8.81464e-05	-1.66637e-10	-1.14399	0.000123756	-1.66637e-10	-1.14262
150854107	chr4:150854107:G:A	4.51215e-10	-1.47411	-1.2957	2.59516e-05	-1.05336	-1.3134	3.79539e-05	-1.01184	-1.31272
150854996	chr4:150854996:G:A	1.8683e-09	-1.66637e-10	-1.34897	7.17409e-05	-1.66637e-10	-1.34993	0.000100584	-1.66637e-10	-1.34994
150855807	chr4:150855807:T:C	1.92505e-09	-1.66637e-10	-1.31905	7.28592e-05	-1.66637e-10	-1.33446	0.000102252	-1.66637e-10	-1.33349
150856047	chr4:150856047:T:C	3.49971e-10	-1.73234	-1.29156	1.74196e-05	-1.49361	-1.27178	2.33471e-05	-1.54512	-1.26533
150856574	chr4:150856574:T:C	2.4662e-09	-1.66637e-10	-1.07132	0.000103236	-1.66637e-10	-0.985972	0.000144921	-1.66637e-10	-0.984739
150856628	chr4:150856628:T:C	2.35616e-09	-1.66637e-10	-1.11697	8.67162e-05	-1.66637e-10	-1.16035	0.00012174	-1.66637e-10	-1.15904
150857124	chr4:150857124:C:A	2.73639e-09	-1.66637e-10	-0.967361	0.000105902	-1.66637e-10	-0.960474	0.000148396	-1.66637e-10	-0.961045
150857202	chr4:150857202:C:T	1.71617e-09	-1.4339	-3.48322e-10	5.08494e-05	-1.69412	-3.48322e-10	7.09283e-05	-1.69926	-3.48322e-10
150858606	chr4:150858606:T:C	2.51284e-09	-1.66637e-10	-1.05258	0.000105464	-1.66637e-10	-0.964616	0.000148055	-1.66637e-10	-0.963349
150858650	chr4:150858650:C:G	2.51963e-09	-1.66637e-10	-1.04989	0.000102439	-1.66637e-10	-0.993722	0.00014364	-1.66637e-10	-0.99362
150858845	chr4:150858845:T:G	2.45313e-09	-1.66637e-10	-1.07663	8.9865e-05	-1.66637e-10	-1.12468	0.000126177	-1.66637e-10	-1.12324
150860145	chr4:150860145:T:C	3.47707e-10	-1.73245	-1.29794	1.72913e-05	-1.49338	-1.2794	2.31693e-05	-1.54484	-1.27327
150860374	chr4:150860374:T:C	1.89828e-09	-1.66637e-10	-1.33305	7.24083e-05	-1.66637e-10	-1.34067	0.000101584	-1.66637e-10	-1.34004
150860894	chr4:150860894:T:G	2.92568e-09	-1.66637e-10	-0.90047	0.000113005	-1.66637e-10	-0.895561	0.000158342	-1.66637e-10	-0.896173
150861537	chr4:150861537:C:T	4.23024e-10	-1.73609	-1.09823	1.60967e-05	-1.7514	-1.09297	2.23302e-05	-1.75771	-1.09728
150861586	chr4:150861586:C:T	2.33004e-09	-1.66637e-10	-1.12811	9.12232e-05	-1.66637e-10	-1.10968	0.000127273	-1.66637e-10	-1.11459
150861740	chr4:150861740:T:A	1.87697e-09	-1.66637e-10	-1.34434	7.37364e-05	-1.66637e-10	-1.32249	0.000103317	-1.66637e-10	-1.32313
150862122	chr4:150862122:C:T	1.87638e-09	-1.66637e-10	-1.34466	7.27578e-05	-1.66637e-10	-1.33585	0.000102122	-1.66637e-10	-1.33476
150862123	chr4:150862123:A:G	1.87544e-09	-1.66637e-10	-1.34516	7.27045e-05	-1.66637e-10	-1.33659	0.000102045	-1.66637e-10	-1.33552
150862641	chr4:150862641:C:T	2.98977e-09	-1.66637e-10	-0.878802	0.000109622	-1.66637e-10	-0.925949	0.000154049	-1.66637e-10	-0.923663
150863021	chr4:150863021:G:A	2.42803e-09	-1.66637e-10	-1.08692	8.91031e-05	-1.66637e-10	-1.13319	0.000125104	-1.66637e-10	-1.13179
150863480	chr4:150863480:G:A	4.96121e-09	-0.372349	-3.48322e-10	0.000129429	-0.759855	-3.48322e-10	0.000173461	-0.804981	-3.48322e-10
150863483	chr4:150863483:G:A	1.87884e-09	-1.66637e-10	-1.34335	7.29068e-05	-1.66637e-10	-1.33381	0.000102339	-1.66637e-10	-1.33264
150863790	chr4:150863790:G:C	2.69765e-09	-1.66637e-10	-0.981619	0.000112504	-1.66637e-10	-0.900001	0.000157798	-1.66637e-10	-0.899613
150864187	chr4:150864187:C:A	1.98438e-09	-1.66637e-10	-1.28869	7.4779e-05	-1.66637e-10	-1.30845	0.000105029	-1.66637e-10	-1.3067
150864359	chr4:150864359:T:A	1.50112e-09	-1.56779	-3.48322e-10	8.75998e-05	-1.15021	-3.48322e-10	0.00012526	-1.13054	-3.48322e-10
150864487	chr4:150864487:A:C	1.9492e-09	-1.66637e-10	-1.30658	7.34536e-05	-1.66637e-10	-1.32634	0.000103112	-1.66637e-10	-1.32511
150864559	chr4:150864559:A:G	2.82022e-09	-1.66637e-10	-0.937183	0.000108948	-1.66637e-10	-0.932122	0.000152661	-1.66637e-10	-0.932708
150864805	chr4:150864805:C:T	2.78161e-09	-1.66637e-10	-0.950969	0.000107713	-1.66637e-10	-0.94352	0.000150931	-1.66637e-10	-0.944108
150864989	chr4:150864989:T:C	3.42751e-09	-1.66637e-10	-0.742165	0.000123976	-1.66637e-10	-0.802904	0.00017685	-1.66637e-10	-0.785629
150865067	chr4:150865067:C:G	1.8098e-09	-1.38078	-3.48322e-10	5.21682e-05	-1.66852	-3.48322e-10	7.2701e-05	-1.67458	-3.48322e-10
150865543	chr4:150865543:A:T	1.87847e-09	-1.66637e-10	-1.34354	7.23798e-05	-1.66637e-10	-1.34106	0.000101483	-1.66637e-10	-1.34104
150865624	chr4:150865624:G:A	2.63173e-09	-1.66637e-10	-1.00636	9.31957e-05	-1.66637e-10	-1.08829	0.000130888	-1.66637e-10	-1.08659
150865744	chr4:150865744:T:A	2.71095e-09	-1.66637e-10	-0.976699	0.000114759	-1.66637e-10	-0.880158	0.000161127	-1.66637e-10	-0.878738
150866225	chr4:150866225:C:T	1.11412e-08	1.7712	-1.33455	1.80617e-05	-1.3796	-1.3496	2.86496e-05	-1.25594	-1.34985
150866274	chr4:150866274:T:C	4.21789e-09	-0.534665	-3.48322e-10	8.32475e-05	-1.20117	-3.48322e-10	0.000119653	-1.17633	-3.48322e-10
150866734	chr4:150866734:C:T	2.13528e-09	-1.66637e-10	-1.2154	7.84128e-05	-1.66637e-10	-1.261	0.0001102	-1.66637e-10	-1.25864
150866806	chr4:150866806:G:A	3.64883e-10	-1.71575	-1.26643	1.35017e-05	-1.76148	-1.25869	1.90862e-05	-1.76041	-1.25156
150866889	chr4:150866889:CTT:C	2.15963e-09	-1.66637e-10	-1.20406	8.13584e-05	-1.66637e-10	-1.22412	0.000114123	-1.66637e-10	-1.22366
150867763	chr4:150867763:C:T	1.86557e-09	-1.66637e-10	-1.35043	7.17719e-05	-1.66637e-10	-1.3495	0.000100623	-1.66637e-10	-1.34955
150867803	chr4:150867803:A:C	2.50464e-09	-1.66637e-10	-1.05585	8.46913e-05	-1.66637e-10	-1.18398	0.00011871	-1.66637e-10	-1.18425
150869388	chr4:150869388:C:A	3.75579e-10	-1.71159	-1.24169	1.9298e-05	-1.44145	-1.22154	2.58077e-05	-1.49738	-1.21288
150869491	chr4:150869491:C:A	2.69837e-09	-1.66637e-10	-0.981352	8.96779e-05	-1.66637e-10	-1.12677	0.000125694	-1.66637e-10	-1.12708
150869986	chr4:150869986:T:G	4.78522e-09	-1.66637e-10	-0.408466	0.000141902	-1.66637e-10	-0.667854	0.00019876	-1.66637e-10	-0.668832
150870091	chr4:150870091:T:C	7.48384e-09	0.707702	-0.668955	0.000113347	-0.339103	-0.553434	0.000154324	-0.376753	-0.545122
150870879	chr4:150870879:C:A	5.1465e-09	-1.66637e-10	-0.335682	0.00015046	-1.66637e-10	-0.609295	0.000210611	-1.66637e-10	-0.610915
150870890	chr4:150870890:T:A	3.44115e-10	-1.74205	-1.29873	1.30035e-05	-1.75084	-1.30693	1.80375e-05	-1.75771	-1.31077
150871249	chr4:150871249:T:G	6.129e-10	-1.21259	-1.25096	1.88598e-05	-1.44691	-1.23905	2.78193e-05	-1.39447	-1.24073
150872213	chr4:150872213:T:C	4.81579e-09	-1.66637e-10	-0.402098	0.000142636	-1.66637e-10	-0.662691	0.000199788	-1.66637e-10	-0.663672
150872296	chr4:150872296:C:T	2.91911e-09	-1.66637e-10	-0.902719	0.000112361	-1.66637e-10	-0.901276	0.000156448	-1.66637e-10	-0.90821
150872490	chr4:150872490:A:T	6.71296e-10	-1.29259	-1.07995	1.92045e-05	-1.49128	-1.17657	2.79141e-05	-1.45981	-1.17199
150872751	chr4:150872751:T:C	3.21732e-09	-0.805449	-3.48322e-10	0.000159386	-0.55166	-3.48322e-10	0.000216368	-0.58395	-3.48322e-10
150872866	chr4:150872866:G:A	4.41771e-09	-0.488377	-3.48322e-10	8.38967e-05	-1.1934	-3.48322e-10	0.000120598	-1.16847	-3.48322e-10
150873055	chr4:150873055:G:A	4.80589e-10	-1.36141	-1.34533	1.51239e-05	-1.55994	-1.34677	2.18332e-05	-1.53139	-1.34611
150873411	chr4:150873411:T:G	6.72192e-10	-1.27394	-1.09727	1.924e-05	-1.47735	-1.18864	2.79837e-05	-1.44512	-1.18419
150873415	chr4:150873415:A:AC	2.76532e-09	-1.66637e-10	-0.956843	9.13783e-05	-1.66637e-10	-1.10798	0.000128076	-1.66637e-10	-1.10831
150873792	chr4:150873792:TTTAG:T	1.95603e-09	-1.66637e-10	-1.30308	7.84884e-05	-1.66637e-10	-1.26004	0.000110078	-1.66637e-10	-1.25974
150874519	chr4:150874519:G:A	6.74103e-10	-1.2883	-1.08007	1.92619e-05	-1.48814	-1.17672	2.80023e-05	-1.4565	-1.17214
150874726	chr4:150874726:C:T	4.62796e-09	-0.441883	-3.48322e-10	8.71112e-05	-1.1558	-3.48322e-10	0.000125288	-1.13031	-3.48322e-10
150876426	chr4:150876426:T:C	2.26654e-09	-1.66637e-10	-1.15574	9.27243e-05	-1.66637e-10	-1.09336	0.000130023	-1.66637e-10	-1.09322
150876431	chr4:150876431:ATTAAAGAAAAAATC:A	7.22278e-10	-1.04789	-1.25146	2.04118e-05	-1.3094	-1.29748	2.98595e-05	-1.26924	-1.29519
150876817	chr4:150876817:C:G	2.75479e-09	-1.66637e-10	-0.960657	9.11183e-05	-1.66637e-10	-1.11083	0.000127713	-1.66637e-10	-1.11115
150877031	chr4:150877031:A:T	2.19151e-09	-1.66637e-10	-1.18941	8.04619e-05	-1.66637e-10	-1.23521	0.000112505	-1.66637e-10	-1.23793
150877101	chr4:150877101:A:C	5.60539e-10	-1.22663	-1.32622	2.35723e-05	-1.14181	-1.32111	3.22304e-05	-1.16638	-1.32164
150877177	chr4:150877177:G:A	7.51192e-10	-1.22128	-1.03881	2.09483e-05	-1.43727	-1.14366	3.0554e-05	-1.40274	-1.13869
150877191	chr4:150877191:G:A	1.51268e-09	-1.56012	-3.48322e-10	0.000104954	-0.969464	-3.48322e-10	0.000152056	-0.936684	-3.48322e-10
150877297	chr4:150877297:A:C	1.87241e-09	-1.66637e-10	-1.34677	7.17208e-05	-1.66637e-10	-1.35021	0.000100559	-1.66637e-10	-1.35019
150877811	chr4:150877811:T:C	7.12635e-10	-1.12073	-1.19206	2.01579e-05	-1.36299	-1.25641	2.94495e-05	-1.325	-1.25325
150878211	chr4:150878211:C:T	1.86667e-09	-1.66637e-10	-1.34984	7.1687e-05	-1.66637e-10	-1.35068	0.000100511	-1.66637e-10	-1.35067
150878445	chr4:150878445:C:A	2.54026e-09	-1.66637e-10	-1.04173	9.85155e-05	-1.66637e-10	-1.03278	0.000138053	-1.66637e-10	-1.03329
150878745	chr4:150878745:T:C	2.32189e-09	-1.66637e-10	-1.13162	8.54968e-05	-1.66637e-10	-1.17451	0.000120024	-1.66637e-10	-1.17324
150879037	chr4:150879037:C:G	1.90776e-09	-1.66637e-10	-1.32807	7.61428e-05	-1.66637e-10	-1.29038	0.00010661	-1.66637e-10	-1.29176
150879091	chr4:150879091:C:T	3.99968e-09	0.295174	-0.882958	3.4384e-05	-1.13467	-0.950729	4.49215e-05	-1.20369	-0.95232
150879607	chr4:150879607:C:T	4.7531e-09	-1.66637e-10	-0.415203	0.000162827	-1.66637e-10	-0.530303	0.000229513	-1.66637e-10	-0.524971
150880068	chr4:150880068:T:C	2.05672e-09	-1.66637e-10	-1.25289	7.6519e-05	-1.66637e-10	-1.28545	0.000107493	-1.66637e-10	-1.2835
150880423	chr4:150880423:G:A	4.57753e-10	-1.65754	-1.09788	2.60333e-05	-1.35959	-1.00403	3.05885e-05	-1.54085	-0.999453
150881189	chr4:150881189:A:G	2.79459e-09	-0.946312	-3.48322e-10	0.000124703	-0.797057	-3.48322e-10	0.000170658	-0.821269	-3.48322e-10
150881326	chr4:150881326:T:C	2.47284e-09	-1.66637e-10	-1.06863	9.05162e-05	-1.66637e-10	-1.11746	0.000127094	-1.66637e-10	-1.116
150881618	chr4:150881618:T:C	3.39143e-10	-1.70494	-1.3504	1.2328e-05	-1.76133	-1.34979	1.73169e-05	-1.75917	-1.35008
150881815	chr4:150881815:G:A	2.82124e-09	-1.66637e-10	-0.936823	9.29519e-05	-1.66637e-10	-1.09091	0.00013028	-1.66637e-10	-1.09125
150881925	chr4:150881925:A:G	2.57732e-09	-1.66637e-10	-1.02725	9.39978e-05	-1.66637e-10	-1.07972	0.000131998	-1.66637e-10	-1.07814
150882791	chr4:150882791:C:A	1.28364e-09	-1.7243	-3.48322e-10	4.85678e-05	-1.74003	-3.48322e-10	6.85093e-05	-1.73396	-3.48322e-10
150882911	chr4:150882911:T:C	1.8952e-09	-1.33467	-3.48322e-10	0.000150646	-0.608057	-3.48322e-10	0.000203301	-0.646244	-3.48322e-10
150883184	chr4:150883184:G:A	2.99705e-09	-1.66637e-10	-0.876371	0.000100612	-1.66637e-10	-1.01172	0.000140941	-1.66637e-10	-1.01259
150883692	chr4:150883692:A:G	1.9017e-09	-1.66637e-10	-1.33125	7.53803e-05	-1.66637e-10	-1.30044	0.000105707	-1.66637e-10	-1.30026
150883705	chr4:150883705:C:T	1.97344e-09	-1.66637e-10	-1.29422	7.35663e-05	-1.66637e-10	-1.3248	0.000103273	-1.66637e-10	-1.32355
150883917	chr4:150883917:C:T	2.5732e-09	-1.66637e-10	-1.02885	9.3802e-05	-1.66637e-10	-1.0818	0.000131721	-1.66637e-10	-1.08025
150884164	chr4:150884164:C:T	5.78633e-10	-1.71725	-0.803834	4.39662e-05	-1.17158	-0.667986	4.94001e-05	-1.39935	-0.661632
150885220	chr4:150885220:A:G	2.15471e-09	-1.66637e-10	-1.20634	7.92164e-05	-1.66637e-10	-1.25081	0.000110787	-1.66637e-10	-1.25332
150885248	chr4:150885248:G:A	1.92639e-09	-1.66637e-10	-1.31835	7.36141e-05	-1.66637e-10	-1.32415	0.000103107	-1.66637e-10	-1.32517
150885307	chr4:150885307:C:A	1.99824e-09	-1.66637e-10	-1.28173	8.07167e-05	-1.66637e-10	-1.23204	0.00011322	-1.66637e-10	-1.23159
150885308	chr4:150885308:C:A	2.00512e-09	-1.66637e-10	-1.27829	8.10742e-05	-1.66637e-10	-1.22762	0.000113722	-1.66637e-10	-1.22717
150885869	chr4:150885869:T:C	2.61532e-09	-1.66637e-10	-1.01261	9.53468e-05	-1.66637e-10	-1.06547	0.000133898	-1.66637e-10	-1.06385
150885959	chr4:150885959:AAGAT:A	1.82278e-08	-1.66637e-10	0.928947	0.000550252	-1.66637e-10	0.687386	0.000779533	-1.66637e-10	0.697764
150886239	chr4:150886239:T:A	3.15801e-09	-1.66637e-10	-0.824055	0.000130471	-1.66637e-10	-0.751838	0.000183081	-1.66637e-10	-0.751
150886371	chr4:150886371:G:C	2.1786e-09	-1.66637e-10	-1.19532	7.99648e-05	-1.66637e-10	-1.2414	0.000111816	-1.66637e-10	-1.24407
150886589	chr4:150886589:C:G	1.94721e-09	-1.66637e-10	-1.3076	7.29536e-05	-1.66637e-10	-1.33317	0.000102388	-1.66637e-10	-1.33216
150886709	chr4:150886709:T:C	1.33509e-09	-1.685	-3.48322e-10	5.0809e-05	-1.69492	-3.48322e-10	7.06195e-05	-1.70362	-3.48322e-10
150886960	chr4:150886960:T:C	1.9501e-09	-1.66637e-10	-1.30612	7.30281e-05	-1.66637e-10	-1.33214	0.000102496	-1.66637e-10	-1.33111
150887049	chr4:150887049:T:C	4.75154e-10	-1.3891	-1.32901	1.48683e-05	-1.5933	-1.33046	2.13751e-05	-1.56968	-1.32903
150887763	chr4:150887763:C:T	2.57932e-09	-1.66637e-10	-1.02647	9.97774e-05	-1.66637e-10	-1.02005	0.000139038	-1.66637e-10	-1.02618
150887973	chr4:150887973:C:A	3.05795e-09	-1.66637e-10	-0.856254	0.000100578	-1.66637e-10	-1.01206	0.000141397	-1.66637e-10	-1.00936
150888473	chr4:150888473:G:A	4.8805e-10	-1.49584	-1.19549	3.07579e-05	-1.02253	-1.17431	4.00806e-05	-1.10584	-1.1642
150888676	chr4:150888676:A:G	1.86755e-09	-1.34937	-3.48322e-10	0.000147172	-0.631388	-3.48322e-10	0.000198727	-0.669	-3.48322e-10
150889030	chr4:150889030:T:C	3.74613e-10	-1.65455	-1.30131	1.25698e-05	-1.74635	-1.34535	1.77971e-05	-1.73652	-1.34538
150890460	chr4:150890460:A:C	1.72905e-09	-1.42643	-3.48322e-10	4.95499e-05	-1.72001	-3.48322e-10	7.005e-05	-1.71172	-3.48322e-10
150890735	chr4:150890735:T:C	1.70205e-08	-1.66637e-10	0.860422	0.00055593	-1.66637e-10	0.697653	0.000787991	-1.66637e-10	0.708556
150891161	chr4:150891161:T:C	2.90811e-09	-0.906495	-3.48322e-10	5.86903e-05	-1.55071	-3.48322e-10	8.23106e-05	-1.55043	-3.48322e-10
150891954	chr4:150891954:T:A	2.564e-09	-1.66637e-10	-1.03243	9.35025e-05	-1.66637e-10	-1.085	0.000131299	-1.66637e-10	-1.08345
150892472	chr4:150892472:C:G	4.72388e-10	-1.47181	-1.25214	1.51166e-05	-1.64355	-1.26364	2.16917e-05	-1.6235	-1.2605
150892612	chr4:150892612:C:T	2.77355e-09	-1.66637e-10	-0.953873	9.16188e-05	-1.66637e-10	-1.10535	0.00012841	-1.66637e-10	-1.1057
150892790	chr4:150892790:C:T	1.36203e-09	-1.66502	-3.48322e-10	6.49601e-05	-1.44922	-3.48322e-10	9.30091e-05	-1.42823	-3.48322e-10
150893433	chr4:150893433:C:T	2.80198e-09	-1.66637e-10	-0.943672	9.22326e-05	-1.66637e-10	-1.09868	0.000129269	-1.66637e-10	-1.09903
150893656	chr4:150893656:A:G	3.71155e-09	-1.66637e-10	-0.66255	0.000135869	-1.66637e-10	-0.711297	0.000191483	-1.66637e-10	-0.706132
150893918	chr4:150893918:A:C	2.17431e-09	-1.66637e-10	-1.19729	9.50866e-05	-1.66637e-10	-1.0682	0.000135263	-1.66637e-10	-1.05371
150894125	chr4:150894125:T:A	1.9516e-09	-1.66637e-10	-1.30535	7.42885e-05	-1.66637e-10	-1.31503	0.00010419	-1.66637e-10	-1.31472
150894631	chr4:150894631:T:C	5.71201e-10	-1.22195	-1.31206	3.57129e-05	-0.767363	-1.28011	4.67837e-05	-0.835094	-1.2803
150895746	chr4:150895746:G:A	2.86949e-09	-1.66637e-10	-0.919866	9.39966e-05	-1.66637e-10	-1.07973	0.000131743	-1.66637e-10	-1.08008
150895767	chr4:150895767:A:G	2.41784e-09	-1.66637e-10	-1.09113	9.81206e-05	-1.66637e-10	-1.03679	0.000137761	-1.66637e-10	-1.03541
150895978	chr4:150895978:T:C	2.78492e-09	-1.66637e-10	-0.949779	0.000107126	-1.66637e-10	-0.948983	0.000149217	-1.66637e-10	-0.955531
150896355	chr4:150896355:C:T	3.40629e-09	-0.748374	-3.48322e-10	8.98273e-05	-1.1251	-3.48322e-10	0.000121105	-1.16427	-3.48322e-10
150896803	chr4:150896803:C:T	8.69393e-09	0.606256	-0.417629	0.0001442	-0.402811	-0.248979	0.000196515	-0.439887	-0.240304
150897627	chr4:150897627:C:T	2.73241e-09	-1.66637e-10	-0.968816	9.8362e-05	-1.66637e-10	-1.03433	0.000137914	-1.66637e-10	-1.0343
150897935	chr4:150897935:G:A	2.74609e-09	-1.66637e-10	-0.963822	9.07902e-05	-1.66637e-10	-1.11444	0.000127249	-1.66637e-10	-1.11478
150898011	chr4:150898011:CA:C	2.5355e-09	-1.66637e-10	-1.04361	9.85633e-05	-1.66637e-10	-1.03229	0.000138122	-1.66637e-10	-1.03279
150900357	chr4:150900357:C:T	1.98939e-09	-1.66637e-10	-1.28617	7.39719e-05	-1.66637e-10	-1.3193	0.000103855	-1.66637e-10	-1.31793
150900424	chr4:150900424:C:A	4.50811e-10	-1.54983	-1.22088	2.73326e-05	-1.11347	-1.20144	3.57852e-05	-1.19128	-1.19212
150900455	chr4:150900455:A:T	9.77141e-10	-0.944137	-1.05299	1.87349e-05	-1.59378	-1.09882	2.55189e-05	-1.6219	-1.09961
150901303	chr4:150901303:C:A	1.86993e-09	-1.66637e-10	-1.3481	7.17391e-05	-1.66637e-10	-1.34995	0.000100603	-1.66637e-10	-1.34974
150901691	chr4:150901691:A:C	2.37292e-09	-1.66637e-10	-1.10988	8.72062e-05	-1.66637e-10	-1.15471	0.000122358	-1.66637e-10	-1.15398
150902030	chr4:150902030:C:T	2.61471e-09	-1.66637e-10	-1.01285	9.53272e-05	-1.66637e-10	-1.06567	0.000133871	-1.66637e-10	-1.06405
150902291	chr4:150902291:T:C	2.63523e-09	-1.66637e-10	-1.00503	0.000101653	-1.66637e-10	-1.00143	0.000141634	-1.66637e-10	-1.00768
150902841	chr4:150902841:T:G	2.54759e-09	-1.66637e-10	-1.03885	9.91675e-05	-1.66637e-10	-1.02618	0.000138963	-1.66637e-10	-1.02672
150903493	chr4:150903493:T:C	3.75641e-10	-1.71941	-1.23371	1.30571e-05	-1.76148	-1.29218	1.83753e-05	-1.76031	-1.28961
150903722	chr4:150903722:C:T	4.70628e-10	-1.49628	-1.2314	1.51261e-05	-1.65994	-1.24663	2.16726e-05	-1.64144	-1.24345
150903814	chr4:150903814:T:G	7.00756e-10	-0.987779	-1.34182	3.534e-05	-0.707767	-1.35021	4.65105e-05	-0.771057	-1.35019
150905217	chr4:150905217:T:C	1.9748e-09	-1.66637e-10	-1.29353	7.92803e-05	-1.66637e-10	-1.25	0.00011107	-1.66637e-10	-1.25077
150905257	chr4:150905257:C:T	4.96334e-10	-1.36676	-1.30774	2.28832e-05	-1.21899	-1.27359	3.10173e-05	-1.25266	-1.27372
150905636	chr4:150905636:A:C	2.0253e-09	-1.66637e-10	-1.26828	7.49355e-05	-1.66637e-10	-1.30636	0.000105255	-1.66637e-10	-1.30454
150905682	chr4:150905682:T:C	5.22413e-09	-1.66637e-10	-0.320711	0.000169818	-1.66637e-10	-0.488263	0.000238958	-1.66637e-10	-0.484641
150905994	chr4:150905994:C:A	2.78307e-09	-0.950446	-3.48322e-10	0.000111372	-0.910117	-3.48322e-10	0.000151782	-0.938486	-3.48322e-10
150906386	chr4:150906386:T:C	1.87808e-09	-1.66637e-10	-1.34375	7.18217e-05	-1.66637e-10	-1.3488	0.000100702	-1.66637e-10	-1.34877
150906426	chr4:150906426:G:A	4.03259e-09	-1.66637e-10	-0.579589	0.000133156	-1.66637e-10	-0.731468	0.000188364	-1.66637e-10	-0.722553
150906971	chr4:150906971:A:G	2.34845e-09	-1.66637e-10	-1.12024	8.11587e-05	-1.66637e-10	-1.22658	0.000113762	-1.66637e-10	-1.22682
150907762	chr4:150907762:A:G	3.60667e-09	-0.691213	-3.48322e-10	6.29556e-05	-1.48056	-3.48322e-10	8.59195e-05	-1.50752	-3.48322e-10
150908507	chr4:150908507:T:C	2.1312e-09	-1.66637e-10	-1.21731	7.782e-05	-1.66637e-10	-1.26859	0.000109382	-1.66637e-10	-1.26608
150908576	chr4:150908576:T:C	3.89143e-09	-1.66637e-10	-0.615222	0.000120035	-1.66637e-10	-0.835204	0.000169075	-1.66637e-10	-0.830585
150908672	chr4:150908672:T:C	4.03878e-10	-1.73499	-1.14565	1.38754e-05	-1.75998	-1.23289	1.94952e-05	-1.76146	-1.22931
150909623	chr4:150909623:T:C	5.32248e-10	-1.402	-1.20265	3.01405e-05	-1.03282	-1.1843	3.94469e-05	-1.11157	-1.17441
150910203	chr4:150910203:C:T	8.81521e-10	-1.08671	-1.0134	2.34217e-05	-1.35317	-1.11616	3.41505e-05	-1.31905	-1.1111
150910425	chr4:150910425:T:C	2.69479e-09	-1.66637e-10	-0.982679	0.000103965	-1.66637e-10	-0.978937	0.000144827	-1.66637e-10	-0.985392
150910594	chr4:150910594:T:A	4.97038e-10	-1.41906	-1.25403	1.55947e-05	-1.60876	-1.2673	2.24265e-05	-1.58625	-1.26444
150910764	chr4:150910764:GA:G	7.27215e-10	-1.29729	-0.99524	2.01712e-05	-1.51161	-1.10712	2.92132e-05	-1.48451	-1.1018
150911460	chr4:150911460:T:C	2.81804e-09	-1.66637e-10	-0.937959	0.000108744	-1.66637e-10	-0.933995	0.000151427	-1.66637e-10	-0.940826
150912197	chr4:150912197:A:T	3.90403e-09	-1.66637e-10	-0.61199	0.000161569	-1.66637e-10	-0.538058	0.000232331	-1.66637e-10	-0.512768
150912506	chr4:150912506:T:C	1.86994e-09	-1.66637e-10	-1.34809	7.19695e-05	-1.66637e-10	-1.34675	0.0001009	-1.66637e-10	-1.3468
150913243	chr4:150913243:G:A	1.7934e-09	-1.38989	-3.48322e-10	5.17031e-05	-1.67747	-3.48322e-10	7.21212e-05	-1.68258	-3.48322e-10
150913505	chr4:150913505:C:T	4.80849e-10	-1.46958	-1.23662	2.65114e-05	-1.12793	-1.21748	3.48487e-05	-1.20119	-1.20872
150913678	chr4:150913678:T:C	2.30025e-09	-1.66637e-10	-1.14098	8.91708e-05	-1.66637e-10	-1.13244	0.000124969	-1.66637e-10	-1.13286
150914500	chr4:150914500:T:C	4.1312e-08	1.61675	0.130406	0.000146355	-0.6393	0.00234677	0.000238344	-0.502843	0.0156284
150914842	chr4:150914842:G:A	4.11891e-09	-1.66637e-10	-0.558409	0.000188782	-1.66637e-10	-0.382396	0.000267495	-1.66637e-10	-0.37183
150915099	chr4:150915099:T:C	2.28133e-09	-1.66637e-10	-1.14924	8.34038e-05	-1.66637e-10	-1.1993	0.00011694	-1.66637e-10	-1.19927
150915268	chr4:150915268:G:T	3.42736e-09	-1.66637e-10	-0.742207	0.000119748	-1.66637e-10	-0.837602	0.000167835	-1.66637e-10	-0.837952
150915781	chr4:150915781:G:A	8.61342e-09	0.743263	-0.56394	0.000131419	-0.304628	-0.439972	0.000178992	-0.34259	-0.431001
150916876	chr4:150916876:G:A	3.26462e-09	-1.66637e-10	-0.790856	0.000115406	-1.66637e-10	-0.874529	0.0001625	-1.66637e-10	-0.87025
150916892	chr4:150916892:G:A	5.09084e-10	-1.67822	-0.970922	1.92206e-05	-1.6294	-1.03761	2.64101e-05	-1.65287	-1.03432
150917636	chr4:150917636:A:G	1.86524e-09	-1.66637e-10	-1.35061	7.22009e-05	-1.66637e-10	-1.34354	0.000101103	-1.66637e-10	-1.34479
150918335	chr4:150918335:C:T	4.00512e-09	-1.66637e-10	-0.586425	0.000132345	-1.66637e-10	-0.73758	0.000187216	-1.66637e-10	-0.728668
150918360	chr4:150918360:G:T	2.21245e-09	-1.66637e-10	-1.1799	8.57207e-05	-1.66637e-10	-1.17189	0.00012014	-1.66637e-10	-1.17227
150918541	chr4:150918541:G:A	1.86907e-09	-1.66637e-10	-1.34856	7.17479e-05	-1.66637e-10	-1.34983	0.000100587	-1.66637e-10	-1.34991
150919161	chr4:150919161:G:C	8.26242e-10	-1.32807	-0.836796	2.23743e-05	-1.52982	-0.985258	3.24086e-05	-1.50365	-0.978856
150919600	chr4:150919600:A:G	3.57553e-10	-1.72468	-1.2778	1.30788e-05	-1.7613	-1.2907	1.84415e-05	-1.76107	-1.28526
150919698	chr4:150919698:C:T	2.06207e-09	-1.66637e-10	-1.25029	7.59194e-05	-1.66637e-10	-1.29332	0.000106662	-1.66637e-10	-1.29126
150919760	chr4:150919760:T:A	7.51114e-09	0.644347	-0.601959	0.00011677	-0.380685	-0.482098	0.00015909	-0.418081	-0.473378
150920503	chr4:150920503:C:A	3.56551e-10	-1.72235	-1.28293	1.30202e-05	-1.76142	-1.29507	1.83627e-05	-1.76079	-1.28982
150920667	chr4:150920667:C:T	2.08285e-09	-1.66637e-10	-1.24026	7.64248e-05	-1.66637e-10	-1.28668	0.000107388	-1.66637e-10	-1.28448
150921140	chr4:150921140:T:C	1.97181e-09	-1.66637e-10	-1.29505	7.44362e-05	-1.66637e-10	-1.31305	0.000104372	-1.66637e-10	-1.31297
150921342	chr4:150921342:A:T	1.88711e-09	-1.66637e-10	-1.33895	7.2034e-05	-1.66637e-10	-1.34585	0.000100999	-1.66637e-10	-1.34582
150922003	chr4:150922003:G:A	2.10901e-09	-1.66637e-10	-1.22778	8.08142e-05	-1.66637e-10	-1.23084	0.000113309	-1.66637e-10	-1.23081
150922398	chr4:150922398:A:G	6.55257e-10	-1.19102	-1.20571	1.85046e-05	-1.43408	-1.27089	2.68398e-05	-1.40317	-1.26787
150923324	chr4:150923324:T:C	3.45943e-10	-1.7332	-1.30228	1.28297e-05	-1.7598	-1.31143	1.79924e-05	-1.76144	-1.30954
150923756	chr4:150923756:G:A	2.89853e-09	-1.66637e-10	-0.909796	0.0001306	-1.66637e-10	-0.750848	0.000186193	-1.66637e-10	-0.734148
150923778	chr4:150923778:G:T	2.06289e-09	-1.66637e-10	-1.24989	7.58648e-05	-1.66637e-10	-1.29404	0.000106587	-1.66637e-10	-1.29197
150923953	chr4:150923953:T:C	1.93526e-09	-1.66637e-10	-1.31376	7.74638e-05	-1.66637e-10	-1.27318	0.000108626	-1.66637e-10	-1.27302
150924049	chr4:150924049:C:T	2.05534e-09	-1.66637e-10	-1.25356	7.57317e-05	-1.66637e-10	-1.29579	0.000106394	-1.66637e-10	-1.29378
150924096	chr4:150924096:ACAT:A	4.29888e-10	-1.76132	-1.05691	6.78823e-05	-0.462756	-0.942458	6.14193e-05	-0.904682	-0.938524
150924460	chr4:150924460:C:T	1.99654e-09	-1.66637e-10	-1.28258	7.51691e-05	-1.66637e-10	-1.30325	0.000105401	-1.66637e-10	-1.30315
150924473	chr4:150924473:C:T	1.93641e-09	-1.66637e-10	-1.31316	7.75279e-05	-1.66637e-10	-1.27235	0.000108716	-1.66637e-10	-1.27219
150925174	chr4:150925174:A:G	2.41533e-09	-1.66637e-10	-1.09216	8.28024e-05	-1.66637e-10	-1.20653	0.000116064	-1.66637e-10	-1.20679
150925531	chr4:150925531:C:T	4.2121e-09	-0.536037	-3.48322e-10	0.00018166	-0.42085	-3.48322e-10	0.00024943	-0.441753	-3.48322e-10
150925750	chr4:150925750:C:T	7.55357e-10	-1.35679	-0.89777	2.08232e-05	-1.55041	-1.03651	3.01113e-05	-1.52546	-1.03057
150925774	chr4:150925774:T:TTC	3.42959e-09	-1.66637e-10	-0.741558	0.000119819	-1.66637e-10	-0.837003	0.000167935	-1.66637e-10	-0.837353
150925778	chr4:150925778:T:A	3.42959e-09	-1.66637e-10	-0.741558	0.000119819	-1.66637e-10	-0.837003	0.000167935	-1.66637e-10	-0.837353
150926322	chr4:150926322:C:T	2.95972e-09	-1.66637e-10	-0.888906	0.0001124	-1.66637e-10	-0.900928	0.000159932	-1.66637e-10	-0.886184
150926508	chr4:150926508:T:C	1.23685e-09	-1.76143	-3.48322e-10	5.47107e-05	-1.62093	-3.48322e-10	7.75004e-05	-1.61065	-3.48322e-10
150926527	chr4:150926527:A:T	1.37119e-09	-1.65832	-3.48322e-10	4.90428e-05	-1.7303	-3.48322e-10	6.80382e-05	-1.74086	-3.48322e-10
150926677	chr4:150926677:C:A	3.29138e-10	-1.75527	-1.33	1.27411e-05	-1.74257	-1.33558	1.77355e-05	-1.751	-1.33436
150926898	chr4:150926898:C:T	3.68552e-10	-1.69347	-1.27871	1.27334e-05	-1.75868	-1.32007	1.79697e-05	-1.75397	-1.31827
150926978	chr4:150926978:G:A	4.60314e-10	-1.52413	-1.22572	2.46933e-05	-1.20728	-1.20918	3.26228e-05	-1.27586	-1.20006
150927039	chr4:150927039:T:C	3.33142e-10	-1.74534	-1.32784	1.26334e-05	-1.753	-1.33364	1.76427e-05	-1.75825	-1.33235
150927322	chr4:150927322:G:A	1.24508e-09	-1.7548	-3.48322e-10	6.79384e-05	-1.40439	-3.48322e-10	9.2648e-05	-1.43212	-3.48322e-10
150927444	chr4:150927444:A:G	2.28527e-09	-1.66637e-10	-1.14751	8.85779e-05	-1.66637e-10	-1.13911	0.000124139	-1.66637e-10	-1.13953
150927679	chr4:150927679:C:A	2.19323e-09	-1.66637e-10	-1.18862	9.43285e-05	-1.66637e-10	-1.07621	0.000132354	-1.66637e-10	-1.07545
150927917	chr4:150927917:G:A	2.52637e-09	-1.66637e-10	-1.04721	8.57645e-05	-1.66637e-10	-1.17138	0.000120212	-1.66637e-10	-1.17167
150929372	chr4:150929372:T:G	5.09771e-10	-1.40967	-1.23812	2.87709e-05	-1.04116	-1.22246	3.7635e-05	-1.11924	-1.21376
150929494	chr4:150929494:G:A	3.63906e-10	-1.72279	-1.26206	1.32708e-05	-1.7614	-1.27603	1.87296e-05	-1.76086	-1.26996
150930031	chr4:150930031:C:T	2.13236e-09	-1.66637e-10	-1.21677	8.7668e-05	-1.66637e-10	-1.14943	0.000122987	-1.66637e-10	-1.14886
150930357	chr4:150930357:G:T	2.93368e-09	-1.66637e-10	-0.89774	0.000108501	-1.66637e-10	-0.936232	0.000152764	-1.66637e-10	-0.932039
150930935	chr4:150930935:C:A	1.38079e-09	-1.65135	-3.48322e-10	6.62293e-05	-1.42987	-3.48322e-10	9.49228e-05	-1.40787	-3.48322e-10
150930955	chr4:150930955:G:A	4.19154e-10	-1.75708	-1.08644	1.50201e-05	-1.75588	-1.15772	2.11223e-05	-1.75945	-1.15115
150931210	chr4:150931210:T:C	1.33082e-09	-1.68821	-3.48322e-10	4.78661e-05	-1.75458	-3.48322e-10	6.74181e-05	-1.75002	-3.48322e-10
150931300	chr4:150931300:AT:A	8.51486e-10	-1.39833	-0.736441	2.32084e-05	-1.58104	-0.897432	3.35291e-05	-1.5579	-0.890615
150931324	chr4:150931324:A:G	5.19781e-09	-1.66637e-10	-0.325762	0.000169032	-1.66637e-10	-0.4929	0.000237852	-1.66637e-10	-0.489281
150931475	chr4:150931475:T:C	4.26284e-09	-1.66637e-10	-0.524062	0.000139968	-1.66637e-10	-0.681575	0.000198079	-1.66637e-10	-0.672267
150931747	chr4:150931747:G:A	7.92125e-10	-1.3636	-0.843434	2.16727e-05	-1.55604	-0.990897	3.13446e-05	-1.53134	-0.984546
150932207	chr4:150932207:C:T	2.0578e-09	-1.66637e-10	-1.25236	7.57938e-05	-1.66637e-10	-1.29497	0.000106483	-1.66637e-10	-1.29295
150932242	chr4:150932242:C:A	1.9382e-09	-1.66637e-10	-1.31224	7.76221e-05	-1.66637e-10	-1.27114	0.000108848	-1.66637e-10	-1.27098
150932842	chr4:150932842:C:G	2.05237e-09	-1.66637e-10	-1.255	7.56427e-05	-1.66637e-10	-1.29697	0.000106267	-1.66637e-10	-1.29498
150933042	chr4:150933042:G:A	1.27833e-09	-1.72845	-3.48322e-10	4.91869e-05	-1.72736	-3.48322e-10	6.85761e-05	-1.73299	-3.48322e-10
150933236	chr4:150933236:A:C	2.51921e-09	-1.66637e-10	-1.05005	8.55557e-05	-1.66637e-10	-1.17382	0.00011992	-1.66637e-10	-1.17411
150933264	chr4:150933264:T:C	2.53253e-09	-1.66637e-10	-1.04478	8.59107e-05	-1.66637e-10	-1.16968	0.000120417	-1.66637e-10	-1.16997
150933320	chr4:150933320:G:A	1.68775e-09	-1.4506	-3.48322e-10	4.93019e-05	-1.72503	-3.48322e-10	6.96425e-05	-1.71755	-3.48322e-10
150933573	chr4:150933573:C:G	2.14019e-09	-1.66637e-10	-1.2131	8.48012e-05	-1.66637e-10	-1.18268	0.000118937	-1.66637e-10	-1.18234
150934098	chr4:150934098:T:C	3.92364e-10	-1.71091	-1.19865	1.34009e-05	-1.76109	-1.26657	1.88935e-05	-1.7586	-1.26352
150934175	chr4:150934175:G:A	2.52689e-09	-1.66637e-10	-1.04701	8.56621e-05	-1.66637e-10	-1.17258	0.000120068	-1.66637e-10	-1.17287
150934374	chr4:150934374:A:ACACAT	1.86554e-09	-1.66637e-10	-1.35045	7.17981e-05	-1.66637e-10	-1.34913	0.000100658	-1.66637e-10	-1.3492
150934610	chr4:150934610:A:G	2.05043e-09	-1.66637e-10	-1.25595	7.55974e-05	-1.66637e-10	-1.29757	0.000106201	-1.66637e-10	-1.2956
150934691	chr4:150934691:G:A	1.99e-09	-1.66637e-10	-1.28586	7.35375e-05	-1.66637e-10	-1.32519	0.000103137	-1.66637e-10	-1.32487
150934775	chr4:150934775:G:A	3.86397e-09	-1.66637e-10	-0.622305	0.000119743	-1.66637e-10	-0.837642	0.000167736	-1.66637e-10	-0.838542
150934785	chr4:150934785:A:G	3.31804e-10	-1.74131	-1.3359	1.25106e-05	-1.75597	-1.34044	1.74885e-05	-1.75995	-1.33944
150935124	chr4:150935124:C:T	2.46717e-09	-1.66637e-10	-1.07093	8.41183e-05	-1.66637e-10	-1.19077	0.000117907	-1.66637e-10	-1.19104
150936133	chr4:150936133:G:A	1.69858e-09	-1.44421	-3.48322e-10	0.000124791	-0.796347	-3.48322e-10	0.000169087	-0.830518	-3.48322e-10
150936401	chr4:150936401:C:T	1.64099e-09	-1.4787	-3.48322e-10	0.00011734	-0.857909	-3.48322e-10	0.000159169	-0.890966	-3.48322e-10
150936604	chr4:150936604:A:G	2.03354e-09	-1.66637e-10	-1.26422	7.63451e-05	-1.66637e-10	-1.28773	0.000107052	-1.66637e-10	-1.28762
150937596	chr4:150937596:T:C	1.70417e-09	-1.44092	-3.48322e-10	7.73463e-05	-1.2747	-3.48322e-10	0.000105718	-1.30015	-3.48322e-10
150937914	chr4:150937914:T:C	2.11972e-09	-1.66637e-10	-1.22271	7.9099e-05	-1.66637e-10	-1.25229	0.000110851	-1.66637e-10	-1.25274
150938458	chr4:150938458:A:G	2.59984e-09	-1.66637e-10	-1.01855	8.75492e-05	-1.66637e-10	-1.15079	0.000122711	-1.66637e-10	-1.1511
150938522	chr4:150938522:T:C	6.00254e-10	-1.13415	-1.35025	2.99139e-05	-0.876422	-1.34824	3.95651e-05	-0.934717	-1.34827
150938669	chr4:150938669:A:G	2.02133e-09	-1.66637e-10	-1.27024	7.59543e-05	-1.66637e-10	-1.29286	0.000106504	-1.66637e-10	-1.29275
150939245	chr4:150939245:T:C	5.06441e-10	-1.35033	-1.30402	2.33903e-05	-1.20224	-1.26842	3.16852e-05	-1.23655	-1.26853
150939722	chr4:150939722:C:T	2.10254e-09	-1.23085	-3.48322e-10	7.16965e-05	-1.35055	-3.48322e-10	0.00010356	-1.32078	-3.48322e-10
150939879	chr4:150939879:A:G	3.7712e-09	-1.66637e-10	-0.646607	0.000170566	-1.66637e-10	-0.483866	0.000241543	-1.66637e-10	-0.473881
150939981	chr4:150939981:C:T	4.9531e-10	-1.3694	-1.30717	2.28417e-05	-1.22178	-1.27262	3.09618e-05	-1.25544	-1.27273
150940085	chr4:150940085:C:A	2.57013e-09	-1.66637e-10	-1.03004	8.68876e-05	-1.66637e-10	-1.15837	0.000121786	-1.66637e-10	-1.15867
150940356	chr4:150940356:C:G	2.53982e-09	-1.66637e-10	-1.04191	8.60098e-05	-1.66637e-10	-1.16853	0.000120555	-1.66637e-10	-1.16882
150940513	chr4:150940513:G:A	2.07844e-09	-1.66637e-10	-1.24238	7.63819e-05	-1.66637e-10	-1.28724	0.000107323	-1.66637e-10	-1.28508
150941399	chr4:150941399:C:T	2.04465e-09	-1.66637e-10	-1.25877	7.67005e-05	-1.66637e-10	-1.28308	0.000107551	-1.66637e-10	-1.28297
150942857	chr4:150942857:A:G	2.0528e-09	-1.66637e-10	-1.2548	7.69616e-05	-1.66637e-10	-1.27968	0.000107917	-1.66637e-10	-1.27957
150944192	chr4:150944192:C:T	2.05901e-09	-1.66637e-10	-1.25177	7.58365e-05	-1.66637e-10	-1.29441	0.000106543	-1.66637e-10	-1.29238
150944370	chr4:150944370:T:C	4.31134e-09	-1.66637e-10	-0.51275	0.000131037	-1.66637e-10	-0.747506	0.000183433	-1.66637e-10	-0.749082
150944376	chr4:150944376:C:T	1.59944e-08	0.798237	-3.48322e-10	0.000203022	-0.309673	-3.48322e-10	0.000274363	-0.34648	-3.48322e-10
150944732	chr4:150944732:C:G	3.21723e-09	0.287423	-1.0929	2.78714e-05	-1.15163	-1.14376	3.64336e-05	-1.22048	-1.14496
150946098	chr4:150946098:G:A	3.04534e-09	-1.66637e-10	-0.860385	0.000112374	-1.66637e-10	-0.901154	0.000158252	-1.66637e-10	-0.896742
150946141	chr4:150946141:T:G	2.06096e-09	-1.66637e-10	-1.25083	7.72957e-05	-1.66637e-10	-1.27535	0.000108383	-1.66637e-10	-1.27526
150946328	chr4:150946328:T:C	3.70563e-09	-1.66637e-10	-0.664147	0.000115532	-1.66637e-10	-0.873443	0.000161848	-1.66637e-10	-0.874272
150946432	chr4:150946432:A:G	3.45058e-10	-1.75789	-1.28015	1.3621e-05	-1.73374	-1.27763	1.88615e-05	-1.74368	-1.28013
150946589	chr4:150946589:A:AAT	3.31674e-10	-1.75977	-1.31783	1.29302e-05	-1.72563	-1.33779	1.79017e-05	-1.73708	-1.33895
150946716	chr4:150946716:A:G	2.52564e-09	-1.66637e-10	-1.0475	0.000102384	-1.66637e-10	-0.994254	0.000143584	-1.66637e-10	-0.994011
150947146	chr4:150947146:T:A	2.07348e-09	-1.66637e-10	-1.24477	7.65231e-05	-1.66637e-10	-1.2854	0.00010745	-1.66637e-10	-1.2839
150948453	chr4:150948453:C:T	2.33477e-09	-1.66637e-10	-1.12609	9.92057e-05	-1.66637e-10	-1.02579	0.000138645	-1.66637e-10	-1.02902
150948897	chr4:150948897:A:G	2.90222e-09	-1.66637e-10	-0.908524	0.000112064	-1.66637e-10	-0.90392	0.000156008	-1.66637e-10	-0.911025
150949121	chr4:150949121:T:A	2.03988e-09	-1.66637e-10	-1.26111	7.6548e-05	-1.66637e-10	-1.28507	0.000107337	-1.66637e-10	-1.28496
150949192	chr4:150949192:G:A	2.01073e-09	-1.66637e-10	-1.2755	7.56081e-05	-1.66637e-10	-1.29743	0.000106018	-1.66637e-10	-1.29732
150949358	chr4:150949358:T:A	2.05423e-09	-1.66637e-10	-1.2541	7.701e-05	-1.66637e-10	-1.27905	0.000107985	-1.66637e-10	-1.27894
150949685	chr4:150949685:C:T	1.32736e-09	-1.69081	-3.48322e-10	5.29921e-05	-1.65285	-3.48322e-10	7.33874e-05	-1.66518	-3.48322e-10
150950321	chr4:150950321:A:C	3.29881e-10	-1.75825	-1.32478	1.27988e-05	-1.74262	-1.33102	1.78176e-05	-1.75111	-1.32964
150950957	chr4:150950957:T:C	1.23788e-09	-1.7606	-3.48322e-10	6.41637e-05	-1.46155	-3.48322e-10	8.76984e-05	-1.48703	-3.48322e-10
150951215	chr4:150951215:T:G	2.0507e-09	-1.66637e-10	-1.25582	7.68953e-05	-1.66637e-10	-1.28054	0.000107824	-1.66637e-10	-1.28043
150951372	chr4:150951372:T:A	3.40746e-10	-1.7275	-1.32311	1.48947e-05	-1.59178	-1.3302	2.03021e-05	-1.62324	-1.32696
150951404	chr4:150951404:CT:C	2.10084e-09	-1.66637e-10	-1.23166	7.54524e-05	-1.66637e-10	-1.29949	0.00010578	-1.66637e-10	-1.29957
150952673	chr4:150952673:A:G	3.29714e-10	-1.75415	-1.32938	1.26611e-05	-1.74936	-1.3351	1.76572e-05	-1.75593	-1.33386
150953074	chr4:150953074:C:T	3.07095e-09	-0.852013	-3.48322e-10	6.445e-05	-1.4571	-3.48322e-10	8.96467e-05	-1.46505	-3.48322e-10
150953198	chr4:150953198:C:T	2.95226e-09	0.181652	-1.07308	2.68444e-05	-1.20689	-1.12604	3.52127e-05	-1.27223	-1.12729
150953287	chr4:150953287:C:T	1.53878e-09	-1.54301	-3.48322e-10	4.91141e-05	-1.72884	-3.48322e-10	6.84216e-05	-1.73524	-3.48322e-10
150953592	chr4:150953592:T:TG	3.35331e-10	-1.74413	-1.32251	1.26366e-05	-1.75736	-1.32903	1.76844e-05	-1.76066	-1.32758
150954734	chr4:150954734:T:C	2.52836e-09	-1.66637e-10	-1.04643	8.53061e-05	-1.66637e-10	-1.17674	0.000119543	-1.66637e-10	-1.17725
150956952	chr4:150956952:A:T	1.44754e-08	0.698451	-3.48322e-10	0.000198003	-0.334707	-3.48322e-10	0.000267336	-0.372426	-3.48322e-10
150958468	chr4:150958468:A:G	1.67079e-09	-1.4607	-3.48322e-10	7.3366e-05	-1.32753	-3.48322e-10	9.98057e-05	-1.3577	-3.48322e-10
150959225	chr4:150959225:C:T	1.40913e-09	-1.63103	-3.48322e-10	5.27377e-05	-1.65766	-3.48322e-10	7.35481e-05	-1.66299	-3.48322e-10
150959613	chr4:150959613:A:G	1.64753e-09	-1.47472	-3.48322e-10	7.20943e-05	-1.34501	-3.48322e-10	9.81366e-05	-1.37457	-3.48322e-10
150961724	chr4:150961724:GAAATA:G	1.96063e-09	-1.30073	-3.48322e-10	0.000105643	-0.962926	-3.48322e-10	0.000136969	-1.04117	-3.48322e-10
150962138	chr4:150962138:C:T	1.43914e-09	-1.60995	-3.48322e-10	6.55564e-05	-1.44008	-3.48322e-10	8.82485e-05	-1.48077	-3.48322e-10
150962439	chr4:150962439:G:A	1.27019e-09	-1.73484	-3.48322e-10	4.76295e-05	-1.75954	-3.48322e-10	6.66562e-05	-1.76138	-3.48322e-10
150963161	chr4:150963161:A:C	1.24249e-09	-1.75688	-3.48322e-10	4.86435e-05	-1.73847	-3.48322e-10	6.75561e-05	-1.74797	-3.48322e-10
150963384	chr4:150963384:G:A	1.24083e-09	-1.75822	-3.48322e-10	4.86712e-05	-1.7379	-3.48322e-10	6.76045e-05	-1.74726	-3.48322e-10
150963548	chr4:150963548:C:T	2.87851e-09	-0.916725	-3.48322e-10	5.81629e-05	-1.55974	-3.48322e-10	8.16329e-05	-1.5587	-3.48322e-10
150964788	chr4:150964788:C:T	1.52597e-09	-1.55137	-3.48322e-10	4.88824e-05	-1.73357	-3.48322e-10	6.90415e-05	-1.72622	-3.48322e-10
150965494	chr4:150965494:T:A	1.27441e-09	-1.73152	-3.48322e-10	5.3089e-05	-1.65102	-3.48322e-10	7.35992e-05	-1.6623	-3.48322e-10
150965764	chr4:150965764:A:G	4.3391e-10	-1.45898	-1.34993	1.93038e-05	-1.3126	-1.35009	2.64226e-05	-1.337	-1.34972
150965826	chr4:150965826:G:T	3.03241e-09	-1.66637e-10	-0.86464	0.000111923	-1.66637e-10	-0.905178	0.000157614	-1.66637e-10	-0.900781
150965959	chr4:150965959:C:T	2.91295e-09	-0.904831	-3.48322e-10	7.0445e-05	-1.36816	-3.48322e-10	9.87464e-05	-1.36838	-3.48322e-10
150966958	chr4:150966958:G:T	3.8232e-10	-1.72183	-1.21367	1.32513e-05	-1.7614	-1.27749	1.86436e-05	-1.76082	-1.27461
150967457	chr4:150967457:A:G	4.82354e-10	-1.47516	-1.22792	2.64793e-05	-1.13517	-1.21146	3.48251e-05	-1.20821	-1.20238
150968284	chr4:150968284:T:A	2.05315e-09	-1.66637e-10	-1.25462	7.69751e-05	-1.66637e-10	-1.27951	0.000107936	-1.66637e-10	-1.27939
150968417	chr4:150968417:G:A	2.18911e-09	-1.66637e-10	-1.1905	7.75255e-05	-1.66637e-10	-1.27238	0.000108816	-1.66637e-10	-1.27128
150968926	chr4:150968926:T:C	2.72297e-09	-1.66637e-10	-0.972276	9.44155e-05	-1.66637e-10	-1.07528	0.000132204	-1.66637e-10	-1.07658
150969829	chr4:150969829:A:G	4.64061e-10	-1.50777	-1.23397	2.505e-05	-1.18426	-1.21786	3.3041e-05	-1.2542	-1.20898
150970014	chr4:150970014:G:A	4.39304e-09	-1.66637e-10	-0.493977	0.000143749	-1.66637e-10	-0.654922	0.000203485	-1.66637e-10	-0.645336
150970823	chr4:150970823:ACTGTAAGCTT:A	2.65812e-09	-1.66637e-10	-0.996378	8.9085e-05	-1.66637e-10	-1.1334	0.000124861	-1.66637e-10	-1.13373
150971104	chr4:150971104:A:G	2.55138e-09	-1.66637e-10	-1.03736	0.000103496	-1.66637e-10	-0.983461	0.00014515	-1.66637e-10	-0.983163
150971836	chr4:150971836:T:C	4.26565e-09	-1.66637e-10	-0.523404	0.000140001	-1.66637e-10	-0.681337	0.000198144	-1.66637e-10	-0.671936
150974059	chr4:150974059:G:C	2.10432e-09	-1.66637e-10	-1.23001	7.82832e-05	-1.66637e-10	-1.26266	0.000109506	-1.66637e-10	-1.26495
150975437	chr4:150975437:A:G	2.48108e-09	-1.66637e-10	-1.0653	8.59824e-05	-1.66637e-10	-1.16885	0.000120816	-1.66637e-10	-1.16666
150975734	chr4:150975734:A:C	2.96078e-09	-1.66637e-10	-0.888547	0.000135431	-1.66637e-10	-0.714523	0.000190781	-1.66637e-10	-0.709805
150975966	chr4:150975966:A:G	1.50319e-08	-1.66637e-10	0.736177	0.000492458	-1.66637e-10	0.576421	0.000697798	-1.66637e-10	0.586999
150976822	chr4:150976822:C:T	1.95075e-09	-1.66637e-10	-1.30578	7.25753e-05	-1.66637e-10	-1.33836	0.000101854	-1.66637e-10	-1.33739
150976830	chr4:150976830:G:A	1.87604e-09	-1.66637e-10	-1.34484	7.26432e-05	-1.66637e-10	-1.33743	0.000101968	-1.66637e-10	-1.33628
150977490	chr4:150977490:G:T	1.31866e-09	-1.69738	-3.48322e-10	4.77502e-05	-1.75701	-3.48322e-10	6.71027e-05	-1.75471	-3.48322e-10
150978474	chr4:150978474:G:A	4.22135e-10	-1.74011	-1.09632	1.444e-05	-1.7583	-1.19469	2.02753e-05	-1.76098	-1.19055
150978838	chr4:150978838:G:A	3.33305e-10	-1.75012	-1.32258	1.40762e-05	-1.64879	-1.32972	1.9304e-05	-1.67417	-1.32644
150979985	chr4:150979985:C:G	1.87765e-09	-1.66637e-10	-1.34398	7.18133e-05	-1.66637e-10	-1.34892	0.00010069	-1.66637e-10	-1.34889
150980281	chr4:150980281:G:A	1.9892e-09	-1.66637e-10	-1.28626	7.5078e-05	-1.66637e-10	-1.30446	0.000105394	-1.66637e-10	-1.30322
150980407	chr4:150980407:T:C	1.96098e-09	-1.66637e-10	-1.30055	7.40069e-05	-1.66637e-10	-1.31883	0.000103769	-1.66637e-10	-1.31876
150980419	chr4:150980419:C:T	3.13348e-09	-0.831854	-3.48322e-10	7.08923e-05	-1.36183	-3.48322e-10	9.07908e-05	-1.45237	-3.48322e-10
150980742	chr4:150980742:G:A	1.99401e-09	-1.66637e-10	-1.28385	7.51845e-05	-1.66637e-10	-1.30304	0.000105547	-1.66637e-10	-1.30177
150980877	chr4:150980877:T:C	1.86671e-09	-1.66637e-10	-1.34982	7.26762e-05	-1.66637e-10	-1.33698	0.000101844	-1.66637e-10	-1.33749
150981189	chr4:150981189:A:G	1.86693e-09	-1.66637e-10	-1.3497	7.16828e-05	-1.66637e-10	-1.35074	0.000100504	-1.66637e-10	-1.35073
150981224	chr4:150981224:C:T	1.88955e-09	-1.66637e-10	-1.33766	7.37781e-05	-1.66637e-10	-1.32193	0.00010343	-1.66637e-10	-1.32204
150981390	chr4:150981390:G:A	3.95735e-10	-1.75212	-1.14889	1.39502e-05	-1.75108	-1.23642	1.95168e-05	-1.75683	-1.23282
150981433	chr4:150981433:A:C	1.92743e-09	-1.66637e-10	-1.31781	7.32074e-05	-1.66637e-10	-1.32969	0.00010272	-1.66637e-10	-1.32892
150981682	chr4:150981682:C:T	3.23725e-10	-1.75127	-1.35059	1.37637e-05	-1.65148	-1.34948	1.88107e-05	-1.67637	-1.35013
150981743	chr4:150981743:G:A	3.64608e-10	-1.73556	-1.24737	1.30731e-05	-1.75935	-1.29308	1.83393e-05	-1.76132	-1.29056
150981780	chr4:150981780:G:A	1.91166e-09	-1.66637e-10	-1.32603	7.64816e-05	-1.66637e-10	-1.28594	0.000107072	-1.66637e-10	-1.28743
150982482	chr4:150982482:A:C	6.51334e-10	-1.14849	-1.25424	3.1475e-05	-0.966993	-1.2068	4.23536e-05	-1.00803	-1.20685
150983346	chr4:150983346:T:C	5.63579e-10	-1.23432	-1.31313	2.6496e-05	-1.06447	-1.28152	3.57473e-05	-1.10287	-1.28158
150983669	chr4:150983669:G:A	4.36732e-09	-1.66637e-10	-0.499849	0.000147403	-1.66637e-10	-0.62982	0.000207284	-1.66637e-10	-0.626842
150984304	chr4:150984304:G:GAA	5.91932e-10	-1.19292	-1.30544	2.80535e-05	-1.01756	-1.27132	3.78004e-05	-1.05722	-1.27139
150985585	chr4:150985585:G:A	1.87706e-09	-1.66637e-10	-1.34429	7.16877e-05	-1.66637e-10	-1.35067	0.000100529	-1.66637e-10	-1.35048
150985591	chr4:150985591:C:T	5.8857e-10	-1.24569	-1.25836	2.79981e-05	-1.07773	-1.21313	3.77798e-05	-1.11588	-1.21328
150986195	chr4:150986195:T:G	3.08589e-09	-1.66637e-10	-0.847159	0.000112137	-1.66637e-10	-0.903265	0.000159715	-1.66637e-10	-0.887541
150986345	chr4:150986345:T:C	3.5405e-09	-1.66637e-10	-0.709732	0.000113732	-1.66637e-10	-0.889141	0.000159372	-1.66637e-10	-0.889689
150986632	chr4:150986632:T:C	2.08972e-09	-1.66637e-10	-1.23697	7.66116e-05	-1.66637e-10	-1.28424	0.000107651	-1.66637e-10	-1.28203
150986937	chr4:150986937:A:G	1.86582e-09	-1.66637e-10	-1.3503	7.1683e-05	-1.66637e-10	-1.35073	0.000100504	-1.66637e-10	-1.35074
150987139	chr4:150987139:A:G	2.17319e-09	-1.1978	-3.48322e-10	0.000156913	-0.567295	-3.48322e-10	0.000225905	-0.540817	-3.48322e-10
150987473	chr4:150987473:C:T	2.0282e-09	-1.66637e-10	-1.26685	7.56367e-05	-1.66637e-10	-1.29705	0.00010583	-1.66637e-10	-1.29909
150987859	chr4:150987859:G:A	4.67365e-10	-1.755	-0.979639	1.61118e-05	-1.76093	-1.08251	2.27058e-05	-1.76148	-1.07683
150988779	chr4:150988779:A:G	2.85131e-09	-0.926221	-3.48322e-10	7.01114e-05	-1.3729	-3.48322e-10	9.72178e-05	-1.38398	-3.48322e-10
150990100	chr4:150990100:T:C	1.93349e-09	-1.66637e-10	-1.31467	7.78286e-05	-1.66637e-10	-1.26848	0.000108937	-1.66637e-10	-1.27016
150990398	chr4:150990398:A:C	2.08902e-09	-1.66637e-10	-1.2373	7.81741e-05	-1.66637e-10	-1.26405	0.000109616	-1.66637e-10	-1.26395
150990457	chr4:150990457:G:A	3.08121e-09	-1.66637e-10	-0.848675	0.000127225	-1.66637e-10	-0.777035	0.000178535	-1.66637e-10	-0.776146
150990952	chr4:150990952:C:T	5.30749e-09	-1.66637e-10	-0.30488	0.000172379	-1.66637e-10	-0.473294	0.000242575	-1.66637e-10	-0.469619
150990968	chr4:150990968:C:T	1.97714e-09	-1.66637e-10	-1.29235	7.615e-05	-1.66637e-10	-1.29028	0.000106744	-1.66637e-10	-1.2905
150991436	chr4:150991436:T:C	4.87851e-09	-1.66637e-10	-0.389158	0.000197445	-1.66637e-10	-0.33753	0.000277772	-1.66637e-10	-0.334131
150992055	chr4:150992055:C:T	6.46493e-09	-1.66637e-10	-0.107607	0.000229979	-1.66637e-10	-0.184999	0.000331206	-1.66637e-10	-0.158191
150992280	chr4:150992280:C:T	1.7499e-09	-1.41444	-3.48322e-10	0.000134834	-0.718945	-3.48322e-10	0.000182402	-0.754716	-3.48322e-10
150993369	chr4:150993369:C:T	3.48519e-09	-1.66637e-10	-0.725477	0.000111978	-1.66637e-10	-0.904684	0.000156912	-1.66637e-10	-0.905243
150993535	chr4:150993535:T:C	1.8703e-09	-1.66637e-10	-1.3479	7.17467e-05	-1.66637e-10	-1.34985	0.000100598	-1.66637e-10	-1.34979
150993560	chr4:150993560:T:G	2.00389e-09	-1.66637e-10	-1.27891	7.47819e-05	-1.66637e-10	-1.30841	0.000104673	-1.66637e-10	-1.31009
150994427	chr4:150994427:C:A	2.00827e-09	-1.66637e-10	-1.27673	7.50729e-05	-1.66637e-10	-1.30453	0.000105057	-1.66637e-10	-1.30643
150995203	chr4:150995203:C:T	4.46406e-09	-1.66637e-10	-0.477941	0.000159305	-1.66637e-10	-0.552168	0.000228264	-1.66637e-10	-0.530428
150996193	chr4:150996193:C:T	3.35912e-09	-1.66637e-10	-0.762321	0.000108833	-1.66637e-10	-0.93317	0.000152512	-1.66637e-10	-0.933689
150996424	chr4:150996424:T:A	2.00844e-09	-1.66637e-10	-1.27664	7.48768e-05	-1.66637e-10	-1.30714	0.000104804	-1.66637e-10	-1.30883
150996916	chr4:150996916:G:A	2.00934e-09	-1.66637e-10	-1.27619	7.55422e-05	-1.66637e-10	-1.2983	0.000105926	-1.66637e-10	-1.29819
150997179	chr4:150997179:C:T	3.4918e-09	-1.66637e-10	-0.723582	0.000109662	-1.66637e-10	-0.925585	0.000153633	-1.66637e-10	-0.926362
150998340	chr4:150998340:C:T	3.30576e-09	-1.66637e-10	-0.778334	0.000107155	-1.66637e-10	-0.94871	0.000150165	-1.66637e-10	-0.949198
150998427	chr4:150998427:C:T	1.93702e-09	-1.31285	-3.48322e-10	6.73948e-05	-1.41242	-3.48322e-10	9.71544e-05	-1.38463	-3.48322e-10
150998546	chr4:150998546:G:C	2.00368e-09	-1.66637e-10	-1.27901	7.38827e-05	-1.66637e-10	-1.32051	0.000103627	-1.66637e-10	-1.32014
150998586	chr4:150998586:C:T	3.34369e-09	0.554258	-1.32118	1.24395e-05	-1.75608	-1.34604	1.78313e-05	-1.73334	-1.34664
150999364	chr4:150999364:C:G	5.04148e-09	-0.356299	-3.48322e-10	0.00012425	-0.80069	-3.48322e-10	0.000166102	-0.848329	-3.48322e-10
150999482	chr4:150999482:T:C	2.15323e-09	-1.66637e-10	-1.20703	7.78608e-05	-1.66637e-10	-1.26807	0.000109313	-1.66637e-10	-1.26672
150999553	chr4:150999553:G:A	4.80161e-10	-1.41986	-1.28777	2.68137e-05	-1.0588	-1.27527	3.5039e-05	-1.13593	-1.26854
150999717	chr4:150999717:A:C	1.98333e-09	-1.66637e-10	-1.28922	7.91633e-05	-1.66637e-10	-1.25148	0.000110907	-1.66637e-10	-1.25224
150999829	chr4:150999829:G:T	3.51593e-09	-1.66637e-10	-0.716696	0.000121381	-1.66637e-10	-0.824057	0.000170451	-1.66637e-10	-0.822483
150999830	chr4:150999830:G:T	2.00958e-09	-1.66637e-10	-1.27607	7.55507e-05	-1.66637e-10	-1.29818	0.000105938	-1.66637e-10	-1.29808
151001060	chr4:151001060:ACT:A	2.00921e-09	-1.66637e-10	-1.27626	7.55391e-05	-1.66637e-10	-1.29834	0.000105921	-1.66637e-10	-1.29823
151002738	chr4:151002738:G:A	2.01199e-09	-1.66637e-10	-1.27487	7.52359e-05	-1.66637e-10	-1.30236	0.000105281	-1.66637e-10	-1.3043
151002833	chr4:151002833:G:A	3.41742e-09	-1.66637e-10	-0.745114	0.000110267	-1.66637e-10	-0.920087	0.000154597	-1.66637e-10	-0.920109
151003073	chr4:151003073:TACCA:T	2.05813e-09	-1.66637e-10	-1.2522	7.71314e-05	-1.66637e-10	-1.27748	0.000108097	-1.66637e-10	-1.2779
151003251	chr4:151003251:G:A	1.99975e-09	-1.66637e-10	-1.28098	7.4872e-05	-1.66637e-10	-1.30721	0.000104782	-1.66637e-10	-1.30905
151003305	chr4:151003305:A:G	2.05768e-09	-1.66637e-10	-1.25242	7.57478e-05	-1.66637e-10	-1.29558	0.000106414	-1.66637e-10	-1.29359
151003505	chr4:151003505:T:G	4.82522e-10	-1.40512	-1.29761	2.70349e-05	-1.03979	-1.28607	3.5275e-05	-1.11794	-1.27982
151004061	chr4:151004061:G:A	3.85879e-09	-0.623645	-3.48322e-10	8.56993e-05	-1.17214	-3.48322e-10	0.000117005	-1.19871	-3.48322e-10
151004712	chr4:151004712:G:A	3.56415e-10	-1.73908	-1.26658	1.28756e-05	-1.75899	-1.30866	1.80511e-05	-1.76122	-1.30651
151005045	chr4:151005045:T:C	1.93982e-09	-1.66637e-10	-1.3114	7.73152e-05	-1.66637e-10	-1.2751	0.00010833	-1.66637e-10	-1.27574
151005174	chr4:151005174:C:T	3.74108e-10	-1.76057	-1.19664	1.38236e-05	-1.73311	-1.26351	1.92421e-05	-1.74337	-1.26046
151005288	chr4:151005288:A:G	1.98177e-09	-1.66637e-10	-1.29001	7.41556e-05	-1.66637e-10	-1.31682	0.000103815	-1.66637e-10	-1.31832
151005524	chr4:151005524:T:C	4.21192e-09	-1.66637e-10	-0.53608	0.000151779	-1.66637e-10	-0.600562	0.000214006	-1.66637e-10	-0.594927
151006315	chr4:151006315:G:C	3.65221e-10	-1.72486	-1.25639	1.29274e-05	-1.76141	-1.30223	1.81772e-05	-1.76083	-1.29993
151006579	chr4:151006579:G:C	3.63713e-10	-1.72824	-1.25715	1.29233e-05	-1.76117	-1.30279	1.816e-05	-1.76121	-1.3005
151006904	chr4:151006904:T:C	2.00396e-09	-1.66637e-10	-1.27888	7.47806e-05	-1.66637e-10	-1.30843	0.000104671	-1.66637e-10	-1.31011
151007118	chr4:151007118:T:C	3.27591e-09	-0.787405	-3.48322e-10	6.20516e-05	-1.49502	-3.48322e-10	8.70758e-05	-1.49415	-3.48322e-10
151007671	chr4:151007671:C:T	3.46544e-09	-1.66637e-10	-0.731159	0.000111673	-1.66637e-10	-0.907411	0.000156489	-1.66637e-10	-0.907946
151008173	chr4:151008173:C:T	3.43794e-09	-1.66637e-10	-0.739127	0.000108312	-1.66637e-10	-0.937974	0.000151742	-1.66637e-10	-0.938749
151008696	chr4:151008696:T:C	2.03104e-09	-1.66637e-10	-1.26545	7.50039e-05	-1.66637e-10	-1.30545	0.000105351	-1.66637e-10	-1.30363
151009169	chr4:151009169:T:C	2.79272e-09	-1.66637e-10	-0.946982	0.000101245	-1.66637e-10	-1.00545	0.000143038	-1.66637e-10	-0.997822
151009436	chr4:151009436:C:A	2.1187e-09	-1.66637e-10	-1.2232	9.18207e-05	-1.66637e-10	-1.10315	0.000130503	-1.66637e-10	-1.08953
151009506	chr4:151009506:G:A	1.50661e-09	-1.56414	-3.48322e-10	4.85546e-05	-1.7403	-3.48322e-10	6.85306e-05	-1.73365	-3.48322e-10
151009627	chr4:151009627:G:A	2.54876e-09	-1.66637e-10	-1.03839	8.90361e-05	-1.66637e-10	-1.13395	0.000124816	-1.66637e-10	-1.13409
151009773	chr4:151009773:G:T	1.86573e-09	-1.66637e-10	-1.35035	7.18775e-05	-1.66637e-10	-1.34803	0.000100763	-1.66637e-10	-1.34816
151009978	chr4:151009978:T:A	1.86721e-09	-1.66637e-10	-1.34956	7.1811e-05	-1.66637e-10	-1.34895	0.000100673	-1.66637e-10	-1.34906
151010683	chr4:151010683:A:C	4.01932e-09	-0.582886	-3.48322e-10	0.000146176	-0.63818	-3.48322e-10	0.000198832	-0.668472	-3.48322e-10
151010839	chr4:151010839:G:A	2.26981e-09	-1.66637e-10	-1.1543	9.3091e-05	-1.66637e-10	-1.08941	0.000130536	-1.66637e-10	-1.08928
151011015	chr4:151011015:G:A	1.86858e-09	-1.66637e-10	-1.34882	7.19355e-05	-1.66637e-10	-1.34722	0.000100849	-1.66637e-10	-1.34731
151011368	chr4:151011368:C:T	4.31998e-09	-1.66637e-10	-0.510747	0.000155926	-1.66637e-10	-0.573608	0.000219857	-1.66637e-10	-0.567952
151011703	chr4:151011703:G:A	9.99838e-10	-1.76108	-0.21308	4.48321e-05	-1.72359	-0.0964754	6.19905e-05	-1.73514	-0.098814
151011961	chr4:151011961:G:A	3.83806e-10	-1.70943	-1.22219	1.55058e-05	-1.76048	-1.12129	2.1748e-05	-1.75733	-1.12408
151012776	chr4:151012776:A:G	1.98582e-09	-1.66637e-10	-1.28797	8.00797e-05	-1.66637e-10	-1.23997	0.000112322	-1.66637e-10	-1.23956
151013447	chr4:151013447:G:A	1.08742e-09	-1.63218	-0.258013	0.000335247	0.253445	-0.0615672	0.000293458	-0.226367	-0.0528297
151014157	chr4:151014157:C:T	1.87329e-09	-1.66637e-10	-1.3463	7.18194e-05	-1.66637e-10	-1.34883	0.000100703	-1.66637e-10	-1.34876
151014775	chr4:151014775:G:A	2.12894e-09	-1.66637e-10	-1.21838	8.427e-05	-1.66637e-10	-1.18896	0.000118192	-1.66637e-10	-1.18862
151014997	chr4:151014997:C:T	5.51279e-09	0.636047	-0.902975	3.94088e-05	-0.977955	-0.971044	5.10099e-05	-1.05626	-0.972652
151015052	chr4:151015052:A:G	4.91893e-09	0.503179	-0.884088	3.7406e-05	-1.04841	-0.952744	4.85948e-05	-1.12302	-0.954398
151016676	chr4:151016676:T:A	1.86554e-09	-1.66637e-10	-1.35045	7.18282e-05	-1.66637e-10	-1.34871	0.000100709	-1.66637e-10	-1.34869
151016779	chr4:151016779:A:G	2.1229e-09	-1.66637e-10	-1.22122	8.4049e-05	-1.66637e-10	-1.19159	0.000117884	-1.66637e-10	-1.19123
151017610	chr4:151017610:A:T	1.23779e-09	-1.76067	-3.48322e-10	4.75375e-05	-1.76147	-3.48322e-10	6.66609e-05	-1.76131	-3.48322e-10
151018484	chr4:151018484:A:C	2.00826e-09	-1.66637e-10	-1.27673	7.73683e-05	-1.66637e-10	-1.27441	0.000108447	-1.66637e-10	-1.27467
151018899	chr4:151018899:C:T	5.14059e-10	-1.39799	-1.24143	2.81904e-05	-1.03708	-1.24693	3.68536e-05	-1.11496	-1.23902
151019131	chr4:151019131:C:T	3.40674e-10	-1.74061	-1.31022	1.24939e-05	-1.75872	-1.33903	1.74947e-05	-1.76113	-1.33791
151019238	chr4:151019238:G:C	1.99605e-09	-1.66637e-10	-1.28283	8.06583e-05	-1.66637e-10	-1.23277	0.000113135	-1.66637e-10	-1.23235
151019305	chr4:151019305:C:T	6.86307e-09	-1.66637e-10	-0.0478435	0.00024364	-1.66637e-10	-0.127297	0.000351145	-1.66637e-10	-0.0997322
151019511	chr4:151019511:G:A	2.59842e-09	-1.66637e-10	-1.01909	8.95063e-05	-1.66637e-10	-1.12868	0.000125653	-1.66637e-10	-1.12741
151019706	chr4:151019706:C:A	1.8897e-09	-1.66637e-10	-1.33758	7.21002e-05	-1.66637e-10	-1.34493	0.000101092	-1.66637e-10	-1.3449
151020082	chr4:151020082:A:G	3.84758e-09	-1.66637e-10	-0.626555	0.000159249	-1.66637e-10	-0.552522	0.000228996	-1.66637e-10	-0.527227
151020273	chr4:151020273:TC:T	1.9853e-09	-1.66637e-10	-1.28823	7.76074e-05	-1.66637e-10	-1.27133	0.0001088	-1.66637e-10	-1.27142
151020582	chr4:151020582:G:A	4.71157e-10	-1.47565	-1.25091	1.97834e-05	-1.35926	-1.27889	2.69416e-05	-1.38491	-1.28235
151021154	chr4:151021154:C:T	2.0112e-09	-1.66637e-10	-1.27527	7.51488e-05	-1.66637e-10	-1.30352	0.000105161	-1.66637e-10	-1.30544
151021538	chr4:151021538:G:A	3.12179e-09	-1.66637e-10	-0.835594	0.000102299	-1.66637e-10	-0.995092	0.000143425	-1.66637e-10	-0.995115
151021710	chr4:151021710:A:T	2.46609e-09	-1.07137	-3.48322e-10	6.12117e-05	-1.50865	-3.48322e-10	8.50475e-05	-1.51772	-3.48322e-10
151021896	chr4:151021896:C:T	2.15904e-09	-1.66637e-10	-1.20433	8.0431e-05	-1.66637e-10	-1.23559	0.000112709	-1.66637e-10	-1.23612
151022089	chr4:151022089:C:A	2.0971e-09	-1.66637e-10	-1.23344	7.68025e-05	-1.66637e-10	-1.28175	0.000107924	-1.66637e-10	-1.27951
151022380	chr4:151022380:A:G	3.61667e-09	-0.688445	-3.48322e-10	0.000131911	-0.740858	-3.48322e-10	0.000179689	-0.769701	-3.48322e-10
151023073	chr4:151023073:A:G	1.29752e-09	-1.71354	-3.48322e-10	4.76041e-05	-1.76007	-3.48322e-10	6.68976e-05	-1.75777	-3.48322e-10
151023209	chr4:151023209:G:A	2.10436e-09	-1.66637e-10	-1.22999	7.70068e-05	-1.66637e-10	-1.2791	0.000108216	-1.66637e-10	-1.2768
151023981	chr4:151023981:T:C	3.433e-10	-1.73281	-1.31034	1.25067e-05	-1.76057	-1.33615	1.75421e-05	-1.76147	-1.33486
151024340	chr4:151024340:CATA:C	2.24493e-09	-1.66637e-10	-1.16533	8.22743e-05	-1.66637e-10	-1.21293	0.000115357	-1.66637e-10	-1.2129
151024591	chr4:151024591:T:C	5.41747e-10	-1.23655	-1.35041	1.68808e-05	-1.44738	-1.34943	2.50127e-05	-1.39192	-1.34962
151024608	chr4:151024608:G:A	4.83971e-10	-1.43024	-1.26949	2.61774e-05	-1.08371	-1.27439	3.42589e-05	-1.1594	-1.26758
151024836	chr4:151024836:C:A	1.93539e-09	-1.66637e-10	-1.31369	7.53793e-05	-1.66637e-10	-1.30046	0.000105678	-1.66637e-10	-1.30054
151025316	chr4:151025316:G:A	1.24203e-09	-1.75726	-3.48322e-10	5.15155e-05	-1.68111	-3.48322e-10	7.07842e-05	-1.70129	-3.48322e-10
151026417	chr4:151026417:C:T	3.5333e-10	-1.7375	-1.27685	1.2779e-05	-1.7596	-1.31559	1.79194e-05	-1.76139	-1.31366
151026668	chr4:151026668:A:G	1.84715e-09	-1.36035	-3.48322e-10	5.04932e-05	-1.70115	-3.48322e-10	7.1527e-05	-1.69086	-3.48322e-10
151026959	chr4:151026959:G:A	3.70002e-10	-1.75219	-1.21606	1.33915e-05	-1.75171	-1.27666	1.87238e-05	-1.75723	-1.2739
151027007	chr4:151027007:G:A	3.29376e-09	-1.66637e-10	-0.78197	0.000137685	-1.66637e-10	-0.698024	0.000194946	-1.66637e-10	-0.68821
151027264	chr4:151027264:GA:G	2.69653e-09	-1.66637e-10	-0.982034	8.93081e-05	-1.66637e-10	-1.1309	0.000125603	-1.66637e-10	-1.1278
151027285	chr4:151027285:T:C	2.07289e-09	-1.66637e-10	-1.24506	7.61766e-05	-1.66637e-10	-1.28994	0.000107027	-1.66637e-10	-1.28785
151029526	chr4:151029526:C:T	5.06369e-10	-1.39437	-1.26012	2.77566e-05	-1.03443	-1.26508	3.62378e-05	-1.11294	-1.25788
151030321	chr4:151030321:G:A	3.17687e-09	-1.66637e-10	-0.818102	0.000103545	-1.66637e-10	-0.982985	0.000145172	-1.66637e-10	-0.983008
151030535	chr4:151030535:C:T	5.09594e-10	-1.40171	-1.24643	2.78564e-05	-1.04548	-1.25044	3.64127e-05	-1.12327	-1.24275
151030779	chr4:151030779:T:C	2.15532e-09	-1.66637e-10	-1.20606	7.94452e-05	-1.66637e-10	-1.24792	0.00011139	-1.66637e-10	-1.2479
151031106	chr4:151031106:G:T	3.13844e-09	-1.66637e-10	-0.830273	9.99271e-05	-1.66637e-10	-1.01855	0.000139941	-1.66637e-10	-1.01971
151031143	chr4:151031143:C:T	3.19449e-09	-1.66637e-10	-0.812571	0.000142541	-1.66637e-10	-0.663361	0.000201676	-1.66637e-10	-0.654269
151031720	chr4:151031720:G:A	1.94961e-09	-1.66637e-10	-1.30637	7.37028e-05	-1.66637e-10	-1.32295	0.000103185	-1.66637e-10	-1.32441
151031846	chr4:151031846:C:T	1.96938e-09	-1.66637e-10	-1.29628	7.43668e-05	-1.66637e-10	-1.31398	0.000104092	-1.66637e-10	-1.31565
151032156	chr4:151032156:G:A	2.09109e-09	-1.66637e-10	-1.23631	8.61022e-05	-1.66637e-10	-1.16745	0.000120787	-1.66637e-10	-1.16691
151032439	chr4:151032439:G:A	2.04136e-09	-1.66637e-10	-1.26038	7.53083e-05	-1.66637e-10	-1.3014	0.000105791	-1.66637e-10	-1.29946
151032597	chr4:151032597:A:C	3.53824e-10	-1.7428	-1.27015	1.28575e-05	-1.75763	-1.31144	1.80086e-05	-1.76068	-1.3094
151032706	chr4:151032706:G:A	3.20293e-09	-1.66637e-10	-0.809933	0.000104154	-1.66637e-10	-0.97712	0.000146027	-1.66637e-10	-0.977139
151032730	chr4:151032730:C:T	7.99378e-07	4.70983	-3.48322e-10	0.000160306	-0.545902	-3.48322e-10	0.000257163	-0.411222	-3.48322e-10
151033247	chr4:151033247:T:C	1.99106e-09	-1.66637e-10	-1.28533	7.50118e-05	-1.66637e-10	-1.30534	0.000105184	-1.66637e-10	-1.30522
151033545	chr4:151033545:A:T	2.04983e-09	-1.66637e-10	-1.25624	7.55528e-05	-1.66637e-10	-1.29816	0.000106138	-1.66637e-10	-1.29619
151034036	chr4:151034036:G:T	3.25654e-09	-1.66637e-10	-0.793334	0.000105539	-1.66637e-10	-0.96391	0.000147962	-1.66637e-10	-0.963975
151034136	chr4:151034136:T:C	2.13301e-09	-1.66637e-10	-1.21646	8.22319e-05	-1.66637e-10	-1.21345	0.000115254	-1.66637e-10	-1.21379
151034295	chr4:151034295:G:A	3.25149e-09	-1.66637e-10	-0.794885	0.000105332	-1.66637e-10	-0.965872	0.000147674	-1.66637e-10	-0.965926
151034605	chr4:151034605:A:C	2.0293e-09	-1.66637e-10	-1.26631	7.62072e-05	-1.66637e-10	-1.28953	0.000106863	-1.66637e-10	-1.28938
151036424	chr4:151036424:G:A	2.00951e-09	-1.66637e-10	-1.27611	7.55794e-05	-1.66637e-10	-1.2978	0.000105982	-1.66637e-10	-1.29766
151036609	chr4:151036609:G:A	1.67953e-09	-1.45548	-3.48322e-10	4.98593e-05	-1.71378	-3.48322e-10	6.94233e-05	-1.72071	-3.48322e-10
151036619	chr4:151036619:G:A	1.93103e-09	-1.66637e-10	-1.31594	7.31547e-05	-1.66637e-10	-1.33041	0.000102439	-1.66637e-10	-1.33166
151036662	chr4:151036662:C:T	3.48767e-10	-1.72178	-1.30557	1.25137e-05	-1.76148	-1.33469	1.75889e-05	-1.76027	-1.33339
151036783	chr4:151036783:C:T	2.05945e-09	-1.66637e-10	-1.25156	7.57944e-05	-1.66637e-10	-1.29497	0.000106481	-1.66637e-10	-1.29296
151037845	chr4:151037845:C:T	1.95347e-09	-1.66637e-10	-1.30439	7.38155e-05	-1.66637e-10	-1.32142	0.000103338	-1.66637e-10	-1.32292
151037902	chr4:151037902:G:A	2.75711e-09	-1.66637e-10	-0.959816	0.000117852	-1.66637e-10	-0.853556	0.000165431	-1.66637e-10	-0.852377
151038159	chr4:151038159:T:C	4.60295e-10	-1.48883	-1.26106	2.35871e-05	-1.19578	-1.26651	3.10955e-05	-1.2645	-1.25936
151038759	chr4:151038759:C:A	2.35182e-09	-1.66637e-10	-1.11881	8.5976e-05	-1.66637e-10	-1.16892	0.000120565	-1.66637e-10	-1.16874
151039101	chr4:151039101:C:A	3.51972e-09	-1.66637e-10	-0.715618	0.000144957	-1.66637e-10	-0.646551	0.000208121	-1.66637e-10	-0.622809
151039321	chr4:151039321:C:T	2.08915e-09	-0.408212	-0.82903	2.10446e-05	-1.63943	-0.936909	3.04717e-05	-1.61171	-0.932424
151039394	chr4:151039394:C:G	3.13214e-09	-1.66637e-10	-0.832283	0.000100164	-1.66637e-10	-1.01618	0.000140278	-1.66637e-10	-1.01731
151039409	chr4:151039409:G:A	3.15927e-09	-1.66637e-10	-0.823658	0.000100866	-1.66637e-10	-1.00919	0.000141259	-1.66637e-10	-1.01034
151039440	chr4:151039440:G:A	3.0455e-09	-1.66637e-10	-0.860333	9.79422e-05	-1.66637e-10	-1.03861	0.000137171	-1.66637e-10	-1.0397
151039445	chr4:151039445:C:T	3.07575e-09	-1.66637e-10	-0.850449	9.87081e-05	-1.66637e-10	-1.03082	0.000138242	-1.66637e-10	-1.03192
151040503	chr4:151040503:T:C	4.40668e-09	-0.490877	-3.48322e-10	0.000110465	-0.918288	-3.48322e-10	0.000147961	-0.96398	-3.48322e-10
151040538	chr4:151040538:T:C	8.90703e-10	-0.79166	-1.29808	3.60496e-05	-0.71045	-1.32764	4.83852e-05	-0.755405	-1.32633
151041251	chr4:151041251:G:A	3.4616e-10	-1.733	-1.30185	1.25538e-05	-1.7606	-1.33237	1.76104e-05	-1.76146	-1.33098
151041371	chr4:151041371:GA:G	2.11741e-09	-1.66637e-10	-1.2238	7.82993e-05	-1.66637e-10	-1.26245	0.000109794	-1.66637e-10	-1.26232
151041421	chr4:151041421:T:C	1.99882e-09	-1.66637e-10	-1.28144	7.81893e-05	-1.66637e-10	-1.26386	0.000109616	-1.66637e-10	-1.26394
151042656	chr4:151042656:C:T	3.31204e-09	-1.66637e-10	-0.776433	0.000108058	-1.66637e-10	-0.940324	0.000151487	-1.66637e-10	-0.940432
151042858	chr4:151042858:A:C	1.21399e-09	-1.15526	-0.624822	2.58741e-05	-1.67749	-0.692259	3.55289e-05	-1.69722	-0.693362
151043095	chr4:151043095:G:A	1.96991e-09	-1.66637e-10	-1.29601	7.58622e-05	-1.66637e-10	-1.29407	0.000106338	-1.66637e-10	-1.29431
151043462	chr4:151043462:G:A	3.80893e-10	-1.62245	-1.31679	1.28498e-05	-1.73959	-1.33007	1.82107e-05	-1.72676	-1.33216
151043488	chr4:151043488:C:T	8.19398e-10	-0.87396	-1.29922	3.31289e-05	-0.79414	-1.32844	4.45563e-05	-0.837021	-1.32716
151044137	chr4:151044137:C:T	3.42226e-10	-1.74082	-1.30546	1.25542e-05	-1.75845	-1.33448	1.75793e-05	-1.76103	-1.33318
151044798	chr4:151044798:G:C	2.06148e-09	-1.66637e-10	-1.25058	8.40581e-05	-1.66637e-10	-1.19148	0.00011791	-1.66637e-10	-1.19101
151045815	chr4:151045815:G:A	6.05876e-10	-1.13858	-1.3365	2.54794e-05	-1.04543	-1.33968	3.45359e-05	-1.07994	-1.33899
151046552	chr4:151046552:C:T	4.11512e-10	-1.63831	-1.2236	1.49813e-05	-1.65337	-1.26281	2.05953e-05	-1.67482	-1.26105
151047143	chr4:151047143:C:A	4.15268e-10	-1.68959	-1.16324	1.39672e-05	-1.76087	-1.22541	1.97745e-05	-1.75759	-1.21894
151047153	chr4:151047153:TCAGA:T	1.86558e-09	-1.66637e-10	-1.35043	7.17051e-05	-1.66637e-10	-1.35043	0.000100535	-1.66637e-10	-1.35042
151047250	chr4:151047250:A:G	3.31042e-10	-1.74417	-1.33533	1.29227e-05	-1.75681	-1.30719	1.80214e-05	-1.76027	-1.3091
151048345	chr4:151048345:T:C	1.95762e-09	-1.66637e-10	-1.30227	7.84512e-05	-1.66637e-10	-1.26051	0.000109908	-1.66637e-10	-1.26129
151049265	chr4:151049265:A:G	1.91656e-09	-1.32347	-3.48322e-10	8.65795e-05	-1.16193	-3.48322e-10	0.000117561	-1.19397	-3.48322e-10
151049279	chr4:151049279:A:C	1.87502e-09	-1.66637e-10	-1.34538	7.17906e-05	-1.66637e-10	-1.34923	0.000100656	-1.66637e-10	-1.34922
151050290	chr4:151050290:A:G	4.85987e-10	-1.36025	-1.33532	2.64002e-05	-1.0147	-1.33492	3.43465e-05	-1.09212	-1.33231
151050449	chr4:151050449:G:T	5.39115e-10	-1.26223	-1.32959	3.01701e-05	-0.886985	-1.32915	3.90169e-05	-0.970801	-1.32613
151050782	chr4:151050782:G:C	6.08024e-09	-1.66637e-10	-0.168955	0.000216775	-1.66637e-10	-0.244129	0.00031215	-1.66637e-10	-0.217447
151051287	chr4:151051287:C:T	2.62588e-09	-1.66637e-10	-1.00858	0.000103376	-1.66637e-10	-0.984617	0.000144887	-1.66637e-10	-0.984974
151051697	chr4:151051697:C:T	1.8662e-09	-1.66637e-10	-1.35009	7.17114e-05	-1.66637e-10	-1.35034	0.000100526	-1.66637e-10	-1.35051
151051783	chr4:151051783:C:T	2.27056e-09	-1.66637e-10	-1.15397	8.8213e-05	-1.66637e-10	-1.14323	0.000123304	-1.66637e-10	-1.14628
151052179	chr4:151052179:A:G	5.91779e-10	-1.15891	-1.33971	3.38709e-05	-0.756939	-1.3435	4.34939e-05	-0.846606	-1.3417
151052183	chr4:151052183:T:C	1.87555e-09	-1.66637e-10	-1.3451	7.18777e-05	-1.66637e-10	-1.34802	0.000100748	-1.66637e-10	-1.34831
151052366	chr4:151052366:T:C	4.51411e-09	-1.66637e-10	-0.466792	0.000150958	-1.66637e-10	-0.605985	0.000213651	-1.66637e-10	-0.596588
151053756	chr4:151053756:A:G	1.49631e-09	-0.231279	-1.33972	6.43968e-05	-0.10819	-1.34973	8.53869e-05	-0.164329	-1.34941
151054708	chr4:151054708:G:A	2.74076e-09	-1.66637e-10	-0.965764	0.000112319	-1.66637e-10	-0.901642	0.000157604	-1.66637e-10	-0.900847
151056798	chr4:151056798:T:C	1.2548e-08	-1.66637e-10	0.555565	0.00040777	-1.66637e-10	0.387715	0.000577793	-1.66637e-10	0.398285
151056979	chr4:151056979:C:T	4.03535e-10	-1.76063	-1.12086	1.65468e-05	-1.71925	-1.09755	2.28368e-05	-1.7321	-1.10046
151057190	chr4:151057190:T:C	5.55906e-10	-1.50689	-1.05426	2.97164e-05	-1.16581	-1.06548	3.86798e-05	-1.23237	-1.07324
151057204	chr4:151057204:C:G	1.79408e-09	-1.38951	-3.48322e-10	5.11404e-05	-1.68841	-3.48322e-10	7.12328e-05	-1.69498	-3.48322e-10
151057318	chr4:151057318:G:A	1.46179e-09	-0.304805	-1.28953	6.06071e-05	-0.191621	-1.32696	8.04536e-05	-0.247819	-1.32543
151057441	chr4:151057441:C:T	2.39322e-09	-1.66637e-10	-1.10136	9.20769e-05	-1.66637e-10	-1.10036	0.000129016	-1.66637e-10	-1.101
151057550	chr4:151057550:A:G	7.65893e-10	-1.23461	-1.0061	4.62762e-05	-0.76978	-1.01858	5.90741e-05	-0.85529	-1.02685
151057797	chr4:151057797:G:A	1.86554e-09	-1.66637e-10	-1.35045	7.21409e-05	-1.66637e-10	-1.34437	0.000101138	-1.66637e-10	-1.34445
151058007	chr4:151058007:A:G	3.68319e-10	-1.74732	-1.22548	1.61032e-05	-1.63561	-1.20837	2.20144e-05	-1.65871	-1.21052
151058608	chr4:151058608:CCT:C	2.08106e-09	-1.66637e-10	-1.24112	7.47829e-05	-1.66637e-10	-1.3084	0.000104873	-1.66637e-10	-1.30818
151059399	chr4:151059399:A:C	1.90482e-09	-1.66637e-10	-1.32961	7.2431e-05	-1.66637e-10	-1.34035	0.000101568	-1.66637e-10	-1.3402
151059484	chr4:151059484:T:C	3.35839e-10	-1.72744	-1.33769	1.45992e-05	-1.59233	-1.34969	1.99476e-05	-1.61848	-1.34934
151060375	chr4:151060375:C:A	1.43843e-09	-0.2984	-1.31204	6.19572e-05	-0.171605	-1.32494	8.25481e-05	-0.223875	-1.32367
151061197	chr4:151061197:A:G	1.30798e-09	-0.399959	-1.30555	5.57847e-05	-0.281905	-1.31958	7.44602e-05	-0.332471	-1.31819
151061446	chr4:151061446:G:A	5.30813e-10	-1.41823	-1.18912	2.83864e-05	-1.08558	-1.1915	3.68436e-05	-1.15705	-1.1972
151061492	chr4:151061492:C:T	1.87002e-09	-1.66637e-10	-1.34805	7.17471e-05	-1.66637e-10	-1.34984	0.000100577	-1.66637e-10	-1.35
151061650	chr4:151061650:C:T	5.49672e-10	-1.24665	-1.32579	3.10399e-05	-0.862483	-1.32523	4.01305e-05	-0.946834	-1.32196
151062006	chr4:151062006:T:C	1.8781e-09	-1.34374	-3.48322e-10	5.45691e-05	-1.62352	-3.48322e-10	7.54804e-05	-1.63706	-3.48322e-10
151062160	chr4:151062160:G:A	2.61915e-09	-1.66637e-10	-1.01115	0.000103091	-1.66637e-10	-0.987372	0.000144485	-1.66637e-10	-0.987753
151062365	chr4:151062365:G:A	5.07756e-10	-1.62629	-1.02546	2.56683e-05	-1.34038	-1.03735	3.41873e-05	-1.3879	-1.04118
151063397	chr4:151063397:G:A	1.9039e-09	-1.66637e-10	-1.3301	7.59436e-05	-1.66637e-10	-1.293	0.000106326	-1.66637e-10	-1.29442
151063710	chr4:151063710:C:T	2.16468e-09	-1.66637e-10	-1.20172	7.6771e-05	-1.66637e-10	-1.28216	0.000107668	-1.66637e-10	-1.28187
151064411	chr4:151064411:T:C	4.32554e-09	-1.66637e-10	-0.509462	0.00014045	-1.66637e-10	-0.678135	0.000197548	-1.66637e-10	-0.674947
151064742	chr4:151064742:G:C	5.90786e-09	-1.66637e-10	-0.197715	0.000240439	-1.66637e-10	-0.140524	0.000340361	-1.66637e-10	-0.130923
151065291	chr4:151065291:G:A	1.64839e-09	-1.4742	-3.48322e-10	6.21224e-05	-1.49388	-3.48322e-10	8.48538e-05	-1.52	-3.48322e-10
151065819	chr4:151065819:G:A	1.93125e-09	-1.31583	-3.48322e-10	5.73218e-05	-1.57431	-3.48322e-10	7.96634e-05	-1.58312	-3.48322e-10
151066075	chr4:151066075:T:C	4.51087e-09	-1.66637e-10	-0.46751	0.000181927	-1.66637e-10	-0.419386	0.000257118	-1.66637e-10	-0.411397
151066713	chr4:151066713:A:T	5.57542e-10	-1.34147	-1.21674	3.22749e-05	-0.927774	-1.22092	4.15801e-05	-1.00716	-1.22615
151068141	chr4:151068141:T:C	4.55681e-09	-1.66637e-10	-0.457375	0.000186939	-1.66637e-10	-0.392208	0.000264282	-1.66637e-10	-0.383913
151068736	chr4:151068736:G:A	5.80966e-09	-1.66637e-10	-0.214477	0.000196503	-1.66637e-10	-0.34231	0.000277234	-1.66637e-10	-0.336068
151069041	chr4:151069041:G:A	2.40258e-09	-1.66637e-10	-1.09745	8.28194e-05	-1.66637e-10	-1.20633	0.000116166	-1.66637e-10	-1.20591
151069079	chr4:151069079:G:A	1.37589e-09	-1.6549	-3.48322e-10	4.84296e-05	-1.74288	-3.48322e-10	6.83837e-05	-1.7358	-3.48322e-10
151069742	chr4:151069742:T:A	3.94282e-09	-0.602103	-3.48322e-10	9.16498e-05	-1.10501	-3.48322e-10	0.000124562	-1.13613	-3.48322e-10
151070392	chr4:151070392:C:G	1.39465e-09	-1.64135	-3.48322e-10	5.18655e-05	-1.67434	-3.48322e-10	7.37409e-05	-1.66037	-3.48322e-10
151071706	chr4:151071706:C:T	2.35659e-09	-1.66637e-10	-1.11678	8.00387e-05	-1.66637e-10	-1.24048	0.000112141	-1.66637e-10	-1.24117
151071787	chr4:151071787:G:A	1.84982e-08	2.25091	-1.30723	1.58414e-05	-1.59191	-1.26845	2.46208e-05	-1.49107	-1.26627
151071819	chr4:151071819:C:T	1.68601e-08	-1.66637e-10	0.850952	0.000512188	-1.66637e-10	0.615704	0.000722495	-1.66637e-10	0.62178
151071839	chr4:151071839:G:A	5.35459e-10	-1.26927	-1.32936	3.00605e-05	-0.890896	-1.32888	3.89211e-05	-0.973549	-1.32584
151071868	chr4:151071868:A:G	3.34024e-09	-1.66637e-10	-0.767955	0.000130789	-1.66637e-10	-0.749403	0.000184508	-1.66637e-10	-0.743238
151072419	chr4:151072419:A:G	5.65245e-10	-1.26901	-1.27549	3.37967e-05	-0.825862	-1.27676	4.33878e-05	-0.910078	-1.28067
151072597	chr4:151072597:T:C	1.79444e-09	-1.38931	-3.48322e-10	5.02299e-05	-1.70638	-3.48322e-10	7.10828e-05	-1.69709	-3.48322e-10
151073002	chr4:151073002:A:G	4.82003e-10	-1.4449	-1.2589	1.98454e-05	-1.37313	-1.26189	2.71456e-05	-1.4006	-1.25912
151073731	chr4:151073731:AT:A	1.51213e-09	-1.56048	-3.48322e-10	4.93685e-05	-1.72368	-3.48322e-10	6.87327e-05	-1.73071	-3.48322e-10
151075011	chr4:151075011:G:C	5.38e-10	-1.34598	-1.24792	2.93525e-05	-0.998759	-1.24485	3.79716e-05	-1.07462	-1.24948
151075185	chr4:151075185:C:T	2.39986e-09	-1.66637e-10	-1.09859	8.64297e-05	-1.66637e-10	-1.16366	0.000121262	-1.66637e-10	-1.16297
151075235	chr4:151075235:A:G	5.40834e-10	-1.31031	-1.27834	3.16848e-05	-0.887803	-1.27935	4.08017e-05	-0.96902	-1.28319
151075467	chr4:151075467:T:C	1.95132e-09	-1.66637e-10	-1.30549	7.35299e-05	-1.66637e-10	-1.3253	0.000103121	-1.66637e-10	-1.32503
151075526	chr4:151075526:C:T	2.23388e-09	-1.66637e-10	-1.17026	8.49013e-05	-1.66637e-10	-1.1815	0.000118706	-1.66637e-10	-1.18428
151075828	chr4:151075828:G:C	1.91628e-09	-1.66637e-10	-1.32361	7.29101e-05	-1.66637e-10	-1.33376	0.00010223	-1.66637e-10	-1.3337
151075865	chr4:151075865:A:G	1.86591e-09	-1.66637e-10	-1.35025	7.25911e-05	-1.66637e-10	-1.33815	0.000101783	-1.66637e-10	-1.33808
151076433	chr4:151076433:C:G	5.51777e-10	-1.25797	-1.31064	3.10309e-05	-0.878305	-1.3097	4.0198e-05	-0.961527	-1.30559
151076615	chr4:151076615:G:A	2.31308e-09	-1.66637e-10	-1.13542	8.77065e-05	-1.66637e-10	-1.14899	0.000122601	-1.66637e-10	-1.15199
151077374	chr4:151077374:A:G	2.09467e-09	-1.66637e-10	-1.2346	9.05311e-05	-1.66637e-10	-1.1173	0.00012866	-1.66637e-10	-1.10375
151077470	chr4:151077470:G:T	4.18257e-10	-1.65214	-1.19352	2.05641e-05	-1.39357	-1.20587	2.74764e-05	-1.43763	-1.20997
151077790	chr4:151077790:C:T	1.88946e-09	-1.66637e-10	-1.33771	7.21378e-05	-1.66637e-10	-1.34441	0.000101143	-1.66637e-10	-1.34439
151077871	chr4:151077871:A:G	3.94779e-10	-1.67314	-1.23029	1.68703e-05	-1.51447	-1.28297	2.29941e-05	-1.54564	-1.28005
151078614	chr4:151078614:T:C	2.70522e-09	-1.66637e-10	-0.978817	0.000115334	-1.66637e-10	-0.875156	0.000161913	-1.66637e-10	-0.873873
151078627	chr4:151078627:A:G	3.55048e-10	-1.76043	-1.24907	1.3824e-05	-1.70308	-1.2935	1.91467e-05	-1.71772	-1.29108
151079184	chr4:151079184:A:G	8.10982e-09	1.43277	-1.31369	5.1318e-05	-0.397898	-1.28705	6.6599e-05	-0.475539	-1.2867
151079629	chr4:151079629:C:T	3.57251e-09	-1.66637e-10	-0.700731	0.000141177	-1.66637e-10	-0.672971	0.000199238	-1.66637e-10	-0.666428
151079739	chr4:151079739:A:G	5.09017e-10	-1.38038	-1.26889	2.7102e-05	-1.05712	-1.26626	3.55199e-05	-1.13048	-1.26036
151080148	chr4:151080148:A:C	1.89315e-09	-1.66637e-10	-1.33575	7.22325e-05	-1.66637e-10	-1.3431	0.000101279	-1.66637e-10	-1.34305
151080275	chr4:151080275:AG:A	1.78111e-09	-1.39676	-3.48322e-10	9.39421e-05	-1.08031	-3.48322e-10	0.000122728	-1.15096	-3.48322e-10
151081070	chr4:151081070:T:C	2.12207e-09	-1.66637e-10	-1.22161	8.21326e-05	-1.66637e-10	-1.21465	0.000115121	-1.66637e-10	-1.21494
151081582	chr4:151081582:C:T	5.24267e-10	-1.32181	-1.29795	2.82946e-05	-0.983257	-1.29706	3.69019e-05	-1.06034	-1.29233
151081633	chr4:151081633:G:C	2.47189e-09	-1.66637e-10	-1.06902	8.42765e-05	-1.66637e-10	-1.18889	0.000118363	-1.66637e-10	-1.18718
151081763	chr4:151081763:A:G	1.20022e-09	-0.444015	-1.34748	5.44472e-05	-0.27502	-1.35074	7.26232e-05	-0.324909	-1.35074
151082329	chr4:151082329:G:T	1.3088e-09	-0.357312	-1.34758	5.9709e-05	-0.182768	-1.35074	7.95272e-05	-0.234098	-1.35073
151082478	chr4:151082478:G:C	3.49506e-09	-1.66637e-10	-0.722648	0.000157554	-1.66637e-10	-0.563221	0.000223058	-1.66637e-10	-0.553498
151082960	chr4:151082960:C:A	3.44419e-10	-1.75671	-1.28318	1.37365e-05	-1.6846	-1.31833	1.89709e-05	-1.70153	-1.31649
151083157	chr4:151083157:A:G	3.45561e-09	-1.66637e-10	-0.733999	0.000135378	-1.66637e-10	-0.714922	0.000191016	-1.66637e-10	-0.708571
151083327	chr4:151083327:G:A	1.3933e-09	-1.64233	-3.48322e-10	4.79322e-05	-1.7532	-3.48322e-10	6.73827e-05	-1.75054	-3.48322e-10
151083329	chr4:151083329:A:C	7.46584e-09	0.0363384	-3.48322e-10	0.000119517	-0.839528	-3.48322e-10	0.000172444	-0.810858	-3.48322e-10
151083632	chr4:151083632:T:C	5.24661e-10	-1.31733	-1.30167	2.84158e-05	-0.975578	-1.30046	3.70336e-05	-1.05322	-1.29588
151084036	chr4:151084036:G:A	1.88719e-09	-1.66637e-10	-1.33891	7.23955e-05	-1.66637e-10	-1.34084	0.000101436	-1.66637e-10	-1.3415
151084186	chr4:151084186:CTA:C	5.09954e-10	-1.39309	-1.25434	2.8399e-05	-1.02143	-1.2552	3.68207e-05	-1.09519	-1.25967
151084214	chr4:151084214:C:CA	3.97185e-09	-0.594766	-3.48322e-10	0.000103715	-0.981338	-3.48322e-10	0.000142923	-0.998624	-3.48322e-10
151084222	chr4:151084222:T:A	5.58023e-10	-1.25923	-1.29812	2.97528e-05	-0.899554	-1.33051	3.90994e-05	-0.965775	-1.32905
151084223	chr4:151084223:T:A	1.89426e-09	-1.33517	-3.48322e-10	0.000115429	-0.874336	-3.48322e-10	0.000158298	-0.896453	-3.48322e-10
151084268	chr4:151084268:C:T	4.75997e-10	-1.41824	-1.2981	2.62268e-05	-1.05683	-1.29938	3.41028e-05	-1.12886	-1.30269
151085126	chr4:151085126:T:A	5.18528e-10	-1.34149	-1.28927	2.9486e-05	-0.949163	-1.28991	3.81198e-05	-1.02671	-1.29349
151085383	chr4:151085383:G:A	1.88178e-09	-1.66637e-10	-1.34178	7.19408e-05	-1.66637e-10	-1.34715	0.000100868	-1.66637e-10	-1.34712
151085535	chr4:151085535:C:T	4.00338e-10	-1.64776	-1.24168	1.98061e-05	-1.4084	-1.2286	2.65021e-05	-1.45087	-1.23284
151085939	chr4:151085939:A:G	3.80888e-10	-1.65032	-1.28893	1.87372e-05	-1.41321	-1.27927	2.51035e-05	-1.45546	-1.28247
151086049	chr4:151086049:A:G	4.32692e-09	0.811108	-1.32025	0.000246684	1.2254	-1.34028	0.000318832	1.14443	-1.3407
151086707	chr4:151086707:C:T	2.10165e-09	-1.66637e-10	-1.23128	9.09864e-05	-1.66637e-10	-1.11228	0.000129338	-1.66637e-10	-1.0985
151087010	chr4:151087010:A:C	4.20651e-09	-1.66637e-10	-0.537365	0.000171971	-1.66637e-10	-0.475661	0.000243041	-1.66637e-10	-0.467699
151087312	chr4:151087312:G:A	3.94291e-09	-1.66637e-10	-0.60208	0.000160929	-1.66637e-10	-0.542029	0.000227328	-1.66637e-10	-0.534537
151087491	chr4:151087491:A:G	1.25557e-09	-1.59765	-0.148759	0.000346412	0.217593	0.00704736	0.000189134	-0.730639	0.0121653
151088178	chr4:151088178:T:C	1.86675e-09	-1.66637e-10	-1.3498	7.20844e-05	-1.66637e-10	-1.34515	0.000100996	-1.66637e-10	-1.34585
151088855	chr4:151088855:C:T	8.53485e-10	-0.875785	-1.25664	3.74954e-05	-0.762446	-1.23632	5.05151e-05	-0.803776	-1.23488
151089186	chr4:151089186:A:G	6.14661e-10	-1.14995	-1.31073	3.49211e-05	-0.759178	-1.31072	4.5038e-05	-0.846821	-1.3066
151089478	chr4:151089478:AT:A	9.21314e-10	-0.819416	-1.23654	4.06519e-05	-0.703622	-1.21432	5.47063e-05	-0.746187	-1.21276
151089774	chr4:151089774:G:A	1.42697e-09	-1.61845	-3.48322e-10	4.82887e-05	-1.74579	-3.48322e-10	6.74133e-05	-1.75009	-3.48322e-10
151090114	chr4:151090114:T:C	3.37385e-10	-1.71163	-1.3489	1.50204e-05	-1.57548	-1.3381	2.04391e-05	-1.60399	-1.33949
151090174	chr4:151090174:T:C	1.86778e-09	-1.66637e-10	-1.34925	7.16831e-05	-1.66637e-10	-1.35073	0.000100504	-1.66637e-10	-1.35073
151090222	chr4:151090222:T:C	1.87681e-09	-1.66637e-10	-1.34443	7.39545e-05	-1.66637e-10	-1.31954	0.000103581	-1.66637e-10	-1.32058
151090690	chr4:151090690:T:A	2.33549e-09	-1.12578	-3.48322e-10	6.18114e-05	-1.4989	-3.48322e-10	8.84965e-05	-1.47797	-3.48322e-10
151091189	chr4:151091189:G:A	2.74592e-09	-1.66637e-10	-0.963881	9.10299e-05	-1.66637e-10	-1.1118	0.000127908	-1.66637e-10	-1.10962
151091204	chr4:151091204:T:C	1.86547e-09	-1.66637e-10	-1.35048	7.17097e-05	-1.66637e-10	-1.35036	0.00010054	-1.66637e-10	-1.35037
151091285	chr4:151091285:G:A	4.18706e-09	-1.66637e-10	-0.542001	0.000171141	-1.66637e-10	-0.480503	0.000241862	-1.66637e-10	-0.472565
151091379	chr4:151091379:A:T	1.86537e-09	-1.66637e-10	-1.35054	7.17154e-05	-1.66637e-10	-1.35028	0.000100548	-1.66637e-10	-1.35029
151091573	chr4:151091573:G:T	3.49029e-09	-0.724013	-3.48322e-10	6.41229e-05	-1.46219	-3.48322e-10	9.02589e-05	-1.45825	-3.48322e-10
151091659	chr4:151091659:T:G	1.5995e-09	-1.50431	-3.48322e-10	8.41826e-05	-1.19	-3.48322e-10	0.000110432	-1.25653	-3.48322e-10
151091661	chr4:151091661:T:G	4.42859e-09	-0.485918	-3.48322e-10	8.08114e-05	-1.23087	-3.48322e-10	0.000118512	-1.18591	-3.48322e-10
151091695	chr4:151091695:C:T	3.82791e-09	-1.66637e-10	-0.631679	0.00015598	-1.66637e-10	-0.573264	0.000220338	-1.66637e-10	-0.565768
151091875	chr4:151091875:C:T	4.13613e-09	-1.66637e-10	-0.554237	0.000168987	-1.66637e-10	-0.493168	0.000238805	-1.66637e-10	-0.485283
151091949	chr4:151091949:G:C	3.35248e-10	-1.71655	-1.35033	1.47957e-05	-1.5862	-1.34246	2.0155e-05	-1.61391	-1.34357
151092213	chr4:151092213:A:G	2.3525e-09	-1.66637e-10	-1.11852	9.05286e-05	-1.66637e-10	-1.11732	0.000126841	-1.66637e-10	-1.118
151092757	chr4:151092757:G:C	2.08579e-09	-1.23885	-3.48322e-10	5.26394e-05	-1.65952	-3.48322e-10	7.48663e-05	-1.64523	-3.48322e-10
151092767	chr4:151092767:T:C	2.41572e-09	-1.66637e-10	-1.092	8.7222e-05	-1.66637e-10	-1.15453	0.000121991	-1.66637e-10	-1.15698
151092827	chr4:151092827:C:T	1.86875e-09	-1.66637e-10	-1.34873	7.16864e-05	-1.66637e-10	-1.35069	0.000100507	-1.66637e-10	-1.35071
151092939	chr4:151092939:T:C	4.11309e-09	-1.66637e-10	-0.559824	0.000168003	-1.66637e-10	-0.499007	0.000237408	-1.66637e-10	-0.491151
151093190	chr4:151093190:C:T	3.4718e-09	-1.66637e-10	-0.729325	0.000117827	-1.66637e-10	-0.853769	0.000166564	-1.66637e-10	-0.84555
151093388	chr4:151093388:T:C	2.36371e-09	-1.66637e-10	-1.11377	8.52422e-05	-1.66637e-10	-1.17749	0.000119568	-1.66637e-10	-1.17704
151093501	chr4:151093501:G:A	6.00572e-10	-1.19361	-1.29026	3.37116e-05	-0.814652	-1.29049	4.36257e-05	-0.899817	-1.28547
151093790	chr4:151093790:C:T	1.22115e-09	-0.507092	-1.26711	5.05729e-05	-0.415718	-1.28385	6.63237e-05	-0.482893	-1.28349
151093836	chr4:151093836:G:A	1.8679e-09	-1.66637e-10	-1.34919	7.19108e-05	-1.66637e-10	-1.34756	0.000100887	-1.66637e-10	-1.34692
151093966	chr4:151093966:A:G	2.2776e-09	-1.66637e-10	-1.15088	8.37776e-05	-1.66637e-10	-1.19482	0.000117443	-1.66637e-10	-1.19498
151094624	chr4:151094624:C:T	5.94832e-10	-1.2084	-1.28508	3.32909e-05	-0.832653	-1.28505	4.31251e-05	-0.917016	-1.27981
151094634	chr4:151094634:G:A	2.30673e-09	-1.66637e-10	-1.13817	8.47235e-05	-1.66637e-10	-1.1836	0.000118768	-1.66637e-10	-1.18376
151094794	chr4:151094794:T:C	3.34874e-10	-1.72037	-1.34763	1.48076e-05	-1.59301	-1.33484	2.01733e-05	-1.62016	-1.33641
151094836	chr4:151094836:C:T	8.20536e-10	-0.921393	-1.2504	3.60014e-05	-0.809895	-1.22954	4.85519e-05	-0.850245	-1.22805
151095277	chr4:151095277:G:A	1.46718e-09	-1.59066	-3.48322e-10	4.8042e-05	-1.75091	-3.48322e-10	6.77059e-05	-1.74576	-3.48322e-10
151095692	chr4:151095692:A:G	1.26261e-09	-1.63074	-0.110076	0.000320434	0.0981202	0.0485666	0.000180924	-0.81655	0.0536945
151095779	chr4:151095779:C:T	5.8325e-10	-1.18613	-1.32701	3.14804e-05	-0.835508	-1.33812	4.09239e-05	-0.912777	-1.33644
151096725	chr4:151096725:T:C	1.87182e-09	-1.66637e-10	-1.34709	7.2113e-05	-1.66637e-10	-1.34476	0.000101194	-1.66637e-10	-1.34389
151097079	chr4:151097079:G:A	1.87421e-09	-1.66637e-10	-1.34581	7.17493e-05	-1.66637e-10	-1.34981	0.000100598	-1.66637e-10	-1.3498
151097189	chr4:151097189:A:C	2.68607e-08	1.89844	-0.581777	0.000364862	0.726262	-0.44973	0.000492941	0.679671	-0.440212
151097510	chr4:151097510:C:T	1.96548e-09	-1.29826	-3.48322e-10	5.30829e-05	-1.65113	-3.48322e-10	7.36318e-05	-1.66185	-3.48322e-10
151097961	chr4:151097961:C:T	1.95465e-09	-1.66637e-10	-1.30379	7.52333e-05	-1.66637e-10	-1.3024	0.000105709	-1.66637e-10	-1.30024
151098819	chr4:151098819:T:G	2.04804e-09	-1.66637e-10	-1.25711	8.75459e-05	-1.66637e-10	-1.15083	0.000124299	-1.66637e-10	-1.13824
151098840	chr4:151098840:G:C	1.33199e-09	-1.68733	-3.48322e-10	4.78601e-05	-1.75471	-3.48322e-10	6.74022e-05	-1.75025	-3.48322e-10
151099077	chr4:151099077:T:C	3.35434e-10	-1.71925	-1.34708	1.48811e-05	-1.5908	-1.3321	2.02684e-05	-1.61809	-1.33378
151099099	chr4:151099099:C:T	3.33845e-10	-1.72186	-1.34922	1.47213e-05	-1.59617	-1.33752	2.00651e-05	-1.62301	-1.33893
151099527	chr4:151099527:G:A	2.91934e-09	-1.66637e-10	-0.90264	0.00010215	-1.66637e-10	-0.996549	0.000143396	-1.66637e-10	-0.995322
151099606	chr4:151099606:T:C	2.21344e-09	-1.66637e-10	-1.17945	9.55844e-05	-1.66637e-10	-1.06298	0.000134109	-1.66637e-10	-1.06228
151099625	chr4:151099625:C:T	1.25957e-09	-0.40101	-1.34222	5.67826e-05	-0.234376	-1.34938	7.57454e-05	-0.283993	-1.34956
151099824	chr4:151099824:C:T	1.86883e-09	-1.66637e-10	-1.34869	7.16883e-05	-1.66637e-10	-1.35066	0.000100511	-1.66637e-10	-1.35066
151100699	chr4:151100699:G:C	2.66638e-08	1.92533	-0.616017	0.000359355	0.747046	-0.485724	0.000485372	0.700368	-0.476383
151102346	chr4:151102346:AATTGGGT:A	3.99061e-09	-1.66637e-10	-0.590055	0.000162784	-1.66637e-10	-0.530565	0.000229977	-1.66637e-10	-0.52295
151102795	chr4:151102795:C:T	4.47869e-09	-1.66637e-10	-0.474669	0.000158467	-1.66637e-10	-0.557441	0.000226798	-1.66637e-10	-0.53687
151103174	chr4:151103174:T:G	5.97504e-10	-1.18304	-1.30595	3.35544e-05	-0.801301	-1.30852	4.33623e-05	-0.887042	-1.3043
151103485	chr4:151103485:A:G	2.26567e-09	-1.66637e-10	-1.15613	9.86097e-05	-1.66637e-10	-1.03182	0.000138354	-1.66637e-10	-1.03111
151104368	chr4:151104368:C:T	1.91073e-09	-1.66637e-10	-1.32651	7.45426e-05	-1.66637e-10	-1.31162	0.000104563	-1.66637e-10	-1.31114
151104794	chr4:151104794:G:A	2.29186e-09	-1.66637e-10	-1.14464	8.42389e-05	-1.66637e-10	-1.18933	0.000118088	-1.66637e-10	-1.1895
151104817	chr4:151104817:T:C	8.11528e-10	-0.895252	-1.28758	3.53848e-05	-0.785644	-1.27106	4.76783e-05	-0.826587	-1.26987
151105070	chr4:151105070:T:C	3.9532e-09	-1.66637e-10	-0.599472	0.000161183	-1.66637e-10	-0.540451	0.000227713	-1.66637e-10	-0.532842
151105123	chr4:151105123:G:C	3.40692e-10	-1.70011	-1.35066	1.52489e-05	-1.55485	-1.34363	2.07252e-05	-1.58493	-1.34465
151105124	chr4:151105124:T:C	3.41497e-10	-1.69812	-1.35029	1.53447e-05	-1.55079	-1.34142	2.08458e-05	-1.58118	-1.3426
151105126	chr4:151105126:T:TC	3.40402e-10	-1.70091	-1.35072	1.52235e-05	-1.5558	-1.34435	2.06931e-05	-1.58582	-1.34532
151107369	chr4:151107369:TC:T	6.02366e-10	-1.1763	-1.30459	3.38863e-05	-0.792543	-1.30744	4.37762e-05	-0.878668	-1.30317
151107397	chr4:151107397:C:T	3.53313e-08	-1.66637e-10	1.59077	0.00195491	-1.66637e-10	1.95511	0.00282866	-1.66637e-10	1.98663
151108564	chr4:151108564:C:G	1.35879e-09	-1.6674	-3.48322e-10	5.10896e-05	-1.68941	-3.48322e-10	7.24748e-05	-1.67769	-3.48322e-10
151108644	chr4:151108644:ATAACT:A	9.32007e-10	-1.00711	-1.0373	4.58679e-05	-0.698696	-1.09853	5.94693e-05	-0.784155	-1.09132
151109310	chr4:151109310:A:C	5.3602e-10	-1.2725	-1.32508	2.88027e-05	-0.935753	-1.32677	3.74485e-05	-1.0144	-1.32357
151109482	chr4:151109482:A:G	1.89985e-09	-1.66637e-10	-1.33222	7.23484e-05	-1.66637e-10	-1.3415	0.000101441	-1.66637e-10	-1.34145
151109855	chr4:151109855:T:C	3.39829e-10	-1.71679	-1.33652	1.46914e-05	-1.5875	-1.34823	2.00774e-05	-1.61363	-1.3477
151110286	chr4:151110286:C:T	3.58961e-10	-1.71458	-1.28396	1.66764e-05	-1.54185	-1.26715	2.25235e-05	-1.57595	-1.27042
151110409	chr4:151110409:C:T	1.09282e-09	-0.537287	-1.34795	4.85406e-05	-0.396087	-1.3445	6.48691e-05	-0.444468	-1.34409
151110949	chr4:151110949:T:C	2.41677e-09	-1.66637e-10	-1.09157	9.72301e-05	-1.66637e-10	-1.04591	0.000136374	-1.66637e-10	-1.04553
151111445	chr4:151111445:C:T	1.86517e-09	-1.66637e-10	-1.35065	7.18283e-05	-1.66637e-10	-1.34871	0.000100705	-1.66637e-10	-1.34873
151111469	chr4:151111469:T:C	2.08063e-09	-1.66637e-10	-1.24133	7.56796e-05	-1.66637e-10	-1.29648	0.000106177	-1.66637e-10	-1.29582
151111580	chr4:151111580:C:T	1.75639e-09	-1.41074	-3.48322e-10	4.98721e-05	-1.71353	-3.48322e-10	7.05174e-05	-1.70507	-3.48322e-10
151111688	chr4:151111688:G:C	3.6045e-10	-1.70995	-1.28445	1.6833e-05	-1.53204	-1.26761	2.27192e-05	-1.56686	-1.27086
151111777	chr4:151111777:G:C	2.72308e-09	-1.66637e-10	-0.972236	0.000104171	-1.66637e-10	-0.976952	0.000145947	-1.66637e-10	-0.977686
151112417	chr4:151112417:A:G	2.33316e-09	-1.12677	-3.48322e-10	5.71506e-05	-1.5773	-3.48322e-10	7.93774e-05	-1.58672	-3.48322e-10
151112861	chr4:151112861:G:C	1.66712e-09	-1.4629	-3.48322e-10	7.02017e-05	-1.37162	-3.48322e-10	9.60153e-05	-1.39642	-3.48322e-10
151113283	chr4:151113283:A:G	4.02537e-09	-1.66637e-10	-0.581381	0.0001599	-1.66637e-10	-0.548442	0.000225754	-1.66637e-10	-0.541483
151114147	chr4:151114147:G:A	5.65134e-09	-0.242106	-3.48322e-10	9.77882e-05	-1.04019	-3.48322e-10	0.00014068	-1.01444	-3.48322e-10
151114374	chr4:151114374:T:C	3.48237e-09	-1.66637e-10	-0.726285	0.000138	-1.66637e-10	-0.695735	0.000194691	-1.66637e-10	-0.689518
151114788	chr4:151114788:C:T	2.42507e-09	-1.66637e-10	-1.08814	8.85365e-05	-1.66637e-10	-1.13957	0.000123535	-1.66637e-10	-1.14441
151115744	chr4:151115744:T:G	2.46727e-09	-1.66637e-10	-1.07089	9.01067e-05	-1.66637e-10	-1.12199	0.000126823	-1.66637e-10	-1.11814
151115764	chr4:151115764:G:A	2.73796e-09	-1.66637e-10	-0.966786	9.46087e-05	-1.66637e-10	-1.07324	0.000132721	-1.66637e-10	-1.07268
151116516	chr4:151116516:C:CT	1.17208e-09	-0.467642	-1.34758	5.22523e-05	-0.322978	-1.34393	6.97377e-05	-0.372693	-1.3435
151116786	chr4:151116786:A:G	3.73629e-09	-1.66637e-10	-0.655905	0.000134837	-1.66637e-10	-0.718924	0.000192682	-1.66637e-10	-0.69989
151116882	chr4:151116882:C:T	2.02668e-09	-1.66637e-10	-1.2676	7.80229e-05	-1.66637e-10	-1.26599	0.000109232	-1.66637e-10	-1.26746
151117146	chr4:151117146:C:T	3.84553e-09	-1.66637e-10	-0.627089	0.000126441	-1.66637e-10	-0.783214	0.000177807	-1.66637e-10	-0.780235
151117904	chr4:151117904:A:C	2.68735e-09	-1.66637e-10	-0.985442	8.82818e-05	-1.66637e-10	-1.14246	0.000123658	-1.66637e-10	-1.14341
151118194	chr4:151118194:A:G	3.47965e-10	-1.68855	-1.34111	1.59462e-05	-1.53053	-1.32324	2.16068e-05	-1.56267	-1.32526
151118556	chr4:151118556:T:G	4.17463e-09	-1.66637e-10	-0.544972	0.000149804	-1.66637e-10	-0.613663	0.000214393	-1.66637e-10	-0.593119
151118848	chr4:151118848:C:T	1.92845e-09	-1.66637e-10	-1.31728	7.46923e-05	-1.66637e-10	-1.30961	0.000104595	-1.66637e-10	-1.31083
151118911	chr4:151118911:A:G	3.41216e-10	-1.72043	-1.32881	1.47916e-05	-1.62556	-1.30337	2.01839e-05	-1.65001	-1.30604
151118998	chr4:151118998:A:G	1.86519e-09	-1.66637e-10	-1.35064	7.18317e-05	-1.66637e-10	-1.34866	0.00010071	-1.66637e-10	-1.34868
151119152	chr4:151119152:G:C	1.12049e-09	-0.517091	-1.34314	4.99739e-05	-0.373647	-1.33784	6.67657e-05	-0.422491	-1.33725
151119334	chr4:151119334:C:T	5.31769e-10	-1.30327	-1.30228	2.87529e-05	-0.959393	-1.30486	3.74378e-05	-1.0378	-1.30045
151119661	chr4:151119661:CT:C	5.26725e-09	-1.66637e-10	-0.312491	0.000188228	-1.66637e-10	-0.385334	0.00027059	-1.66637e-10	-0.360325
151119916	chr4:151119916:A:G	1.87671e-09	-1.66637e-10	-1.34448	7.26388e-05	-1.66637e-10	-1.33749	0.00010184	-1.66637e-10	-1.33753
151120092	chr4:151120092:C:T	1.76883e-09	-1.40368	-3.48322e-10	5.39759e-05	-1.63445	-3.48322e-10	7.67624e-05	-1.62022	-3.48322e-10
151120133	chr4:151120133:T:C	4.01688e-09	-1.66637e-10	-0.583494	0.000164123	-1.66637e-10	-0.522375	0.000231874	-1.66637e-10	-0.514738
151120350	chr4:151120350:C:G	3.68655e-10	-1.70982	-1.26207	1.63619e-05	-1.60741	-1.22062	2.22593e-05	-1.63339	-1.22478
151121960	chr4:151121960:A:C	4.32373e-09	-1.66637e-10	-0.509881	0.000153139	-1.66637e-10	-0.591645	0.000219082	-1.66637e-10	-0.571486
151122621	chr4:151122621:AT:A	2.0146e-09	-1.66637e-10	-1.27358	8.54169e-05	-1.66637e-10	-1.17544	0.000121194	-1.66637e-10	-1.16354
151122912	chr4:151122912:T:C	3.95984e-10	-1.71659	-1.18379	1.85377e-05	-1.53958	-1.1636	2.50562e-05	-1.57396	-1.16585
151123101	chr4:151123101:T:C	3.21044e-09	-1.66637e-10	-0.807591	0.00011919	-1.66637e-10	-0.842271	0.000167931	-1.66637e-10	-0.837376
151123148	chr4:151123148:C:T	2.34661e-09	-0.184793	-0.936235	0.000112242	-0.00738697	-0.894949	0.000149361	-0.0659037	-0.888663
151123352	chr4:151123352:T:TAA	4.31135e-09	-1.66637e-10	-0.512747	0.000152727	-1.66637e-10	-0.594337	0.000218485	-1.66637e-10	-0.574214
151123498	chr4:151123498:T:G	5.73561e-09	-0.227304	-3.48322e-10	9.8783e-05	-1.03006	-3.48322e-10	0.000142146	-1.00408	-3.48322e-10
151123509	chr4:151123509:C:A	1.17034e-09	-0.470366	-1.34634	5.22779e-05	-0.32423	-1.34219	6.97835e-05	-0.37383	-1.3417
151124216	chr4:151124216:C:T	2.7528e-09	-0.34705	-0.614329	0.000127975	-0.186163	-0.58499	0.0001723	-0.24186	-0.569835
151125136	chr4:151125136:C:T	1.18435e-09	-0.455072	-1.34974	5.29788e-05	-0.305706	-1.34739	7.06749e-05	-0.355754	-1.34709
151125238	chr4:151125238:C:T	2.91525e-09	-1.66637e-10	-0.904042	9.54617e-05	-1.66637e-10	-1.06426	0.000134161	-1.66637e-10	-1.06189
151125343	chr4:151125343:G:A	4.04613e-10	-1.75766	-1.12117	1.71229e-05	-1.68377	-1.0988	2.34822e-05	-1.70346	-1.10122
151125505	chr4:151125505:AAAG:A	1.91384e-09	-1.66637e-10	-1.32489	7.28353e-05	-1.66637e-10	-1.33479	0.00010212	-1.66637e-10	-1.33478
151126570	chr4:151126570:C:T	3.68116e-09	-1.66637e-10	-0.67077	0.000150122	-1.66637e-10	-0.61154	0.000212015	-1.66637e-10	-0.604276
151126996	chr4:151126996:A:G	4.41938e-10	-1.44379	-1.34679	1.63427e-05	-1.49048	-1.33872	2.18882e-05	-1.53508	-1.3399
151127152	chr4:151127152:C:T	5.61825e-10	-1.22519	-1.32538	3.10337e-05	-0.860606	-1.32731	4.0159e-05	-0.94394	-1.32414
151127415	chr4:151127415:C:T	2.73165e-09	-0.969093	-3.48322e-10	6.03727e-05	-1.52245	-3.48322e-10	8.65117e-05	-1.50065	-3.48322e-10
151127784	chr4:151127784:A:T	4.30986e-10	-1.75358	-1.0621	1.83665e-05	-1.65192	-1.06055	2.50753e-05	-1.6761	-1.06295
151127931	chr4:151127931:G:A	3.23785e-09	-0.799091	-3.48322e-10	7.8516e-05	-1.25969	-3.48322e-10	0.000107207	-1.28617	-3.48322e-10
151128144	chr4:151128144:G:A	1.10837e-09	-0.530874	-1.34024	4.9322e-05	-0.39052	-1.3341	6.59148e-05	-0.439138	-1.33343
151128591	chr4:151128591:C:T	1.00763e-09	-0.620774	-1.34562	4.45414e-05	-0.476187	-1.35038	5.96243e-05	-0.522396	-1.35047
151128638	chr4:151128638:ACTTT:A	3.93454e-09	-1.66637e-10	-0.604206	0.000156538	-1.66637e-10	-0.569689	0.000220987	-1.66637e-10	-0.562826
151129197	chr4:151129197:C:T	1.82756e-09	-1.37102	-3.48322e-10	6.89063e-05	-1.39024	-3.48322e-10	9.36426e-05	-1.42145	-3.48322e-10
151129387	chr4:151129387:C:T	1.8765e-09	-1.66637e-10	-1.34459	7.29286e-05	-1.66637e-10	-1.33351	0.000102243	-1.66637e-10	-1.33358
151130355	chr4:151130355:G:C	3.61725e-09	-1.66637e-10	-0.688286	0.00013082	-1.66637e-10	-0.749164	0.000186868	-1.66637e-10	-0.730528
151130535	chr4:151130535:A:G	7.09536e-08	2.28803	-3.48322e-10	0.0010048	1.28955	-3.48322e-10	0.00136216	1.2559	-3.48322e-10
151131780	chr4:151131780:G:A	1.05865e-09	-0.999093	-0.917914	5.50315e-05	-0.661899	-0.953183	7.18832e-05	-0.748518	-0.93737
151132256	chr4:151132256:G:A	5.38431e-10	-1.27783	-1.31527	2.93013e-05	-0.928057	-1.3173	3.8071e-05	-1.00794	-1.31354
151132696	chr4:151132696:T:C	3.88208e-09	-1.66637e-10	-0.617628	0.000139975	-1.66637e-10	-0.681524	0.000200151	-1.66637e-10	-0.66186
151132703	chr4:151132703:A:G	1.91985e-09	-1.66637e-10	-1.32175	7.51316e-05	-1.66637e-10	-1.30375	0.000105325	-1.66637e-10	-1.30388
151133792	chr4:151133792:C:T	1.30561e-09	-1.42952	-0.277805	6.37513e-05	-1.31718	-0.150817	8.83485e-05	-1.3447	-0.134937
151133921	chr4:151133921:C:T	4.31632e-10	-1.75409	-1.06009	1.81192e-05	-1.6685	-1.05752	2.47983e-05	-1.69021	-1.05995
151133971	chr4:151133971:A:G	8.133e-09	0.121931	-3.48322e-10	0.000122003	-0.818942	-3.48322e-10	0.00017816	-0.778247	-3.48322e-10
151134114	chr4:151134114:G:A	1.64223e-09	-1.47794	-3.48322e-10	6.43398e-05	-1.45881	-3.48322e-10	8.41995e-05	-1.52774	-3.48322e-10
151135207	chr4:151135207:T:G	3.8277e-09	-1.66637e-10	-0.631736	0.000138102	-1.66637e-10	-0.694996	0.000197433	-1.66637e-10	-0.675529
151135509	chr4:151135509:C:T	1.9687e-09	-1.66637e-10	-1.29662	7.56547e-05	-1.66637e-10	-1.29681	0.000105947	-1.66637e-10	-1.29799
151135512	chr4:151135512:T:C	3.37757e-10	-1.73502	-1.32441	1.43378e-05	-1.65253	-1.30756	1.96211e-05	-1.6743	-1.31003
151135893	chr4:151135893:G:A	2.46146e-09	-1.66637e-10	-1.07325	9.00349e-05	-1.66637e-10	-1.12279	0.000126731	-1.66637e-10	-1.11887
151136136	chr4:151136136:A:G	3.35746e-10	-1.73606	-1.32934	1.42134e-05	-1.65484	-1.31396	1.94591e-05	-1.67637	-1.31624
151136297	chr4:151136297:A:G	3.26697e-10	-1.75449	-1.33823	1.34519e-05	-1.69792	-1.32595	1.85207e-05	-1.71423	-1.32781
151136676	chr4:151136676:T:C	1.9434e-09	-1.66637e-10	-1.30956	7.27373e-05	-1.66637e-10	-1.33613	0.000102014	-1.66637e-10	-1.33582
151136768	chr4:151136768:A:G	2.48286e-09	-1.66637e-10	-1.06459	9.0291e-05	-1.66637e-10	-1.11995	0.000125943	-1.66637e-10	-1.1251
151136855	chr4:151136855:C:A	5.42602e-10	-1.26464	-1.32074	2.96014e-05	-0.912337	-1.32283	3.84129e-05	-0.99315	-1.31939
151137653	chr4:151137653:T:C	1.86826e-09	-1.66637e-10	-1.34899	7.23127e-05	-1.66637e-10	-1.34199	0.000101297	-1.66637e-10	-1.34287
151137959	chr4:151137959:T:C	7.1295e-08	2.29283	-3.48322e-10	0.00100884	1.29356	-3.48322e-10	0.00136669	1.25921	-3.48322e-10
151138279	chr4:151138279:C:T	1.94056e-09	-1.66637e-10	-1.31102	7.52113e-05	-1.66637e-10	-1.30269	0.000105362	-1.66637e-10	-1.30353
151139052	chr4:151139052:T:A	5.19699e-10	-1.28613	-1.34238	2.80228e-05	-0.944374	-1.3456	3.63489e-05	-1.02368	-1.34409
151139203	chr4:151139203:G:C	3.39583e-09	-1.66637e-10	-0.75145	0.000122444	-1.66637e-10	-0.815339	0.000174639	-1.66637e-10	-0.798209
151140049	chr4:151140049:T:C	7.75668e-10	-1.08478	-1.14325	3.95203e-05	-0.769479	-1.1767	5.15637e-05	-0.851855	-1.16626
151140057	chr4:151140057:T:C	2.32701e-09	-1.66637e-10	-1.12942	8.55186e-05	-1.66637e-10	-1.17425	0.000120327	-1.66637e-10	-1.17071
151140197	chr4:151140197:G:A	2.26397e-08	1.59274	-0.447036	0.000327392	0.473428	-0.305259	0.000443852	0.429367	-0.294806
151140627	chr4:151140627:T:C	1.36144e-09	-1.66546	-3.48322e-10	4.82084e-05	-1.74746	-3.48322e-10	6.80147e-05	-1.74121	-3.48322e-10
151140835	chr4:151140835:C:T	3.64594e-10	-1.71254	-1.27043	1.52612e-05	-1.60938	-1.28829	2.09113e-05	-1.63596	-1.28468
151141032	chr4:151141032:G:A	5.19983e-09	-1.02314	0.697772	0.000120516	-1.41929	0.588086	0.000163406	-1.44989	0.585197
151141036	chr4:151141036:C:A	2.17074e-09	-1.19893	-3.48322e-10	5.5002e-05	-1.61562	-3.48322e-10	7.64766e-05	-1.62395	-3.48322e-10
151141041	chr4:151141041:A:AT	1.70556e-09	-1.44011	-3.48322e-10	5.26465e-05	-1.65939	-3.48322e-10	7.29418e-05	-1.67127	-3.48322e-10
151141165	chr4:151141165:A:G	1.19978e-09	-0.532446	-1.25942	5.21203e-05	-0.408582	-1.26085	6.99691e-05	-0.456921	-1.25596
151141519	chr4:151141519:C:T	3.65432e-10	-1.71266	-1.26802	1.52436e-05	-1.60916	-1.28967	2.08835e-05	-1.63585	-1.28612
151141869	chr4:151141869:G:A	3.58128e-10	-1.72228	-1.27858	1.48874e-05	-1.62699	-1.29548	2.04285e-05	-1.6519	-1.2921
151142379	chr4:151142379:A:T	3.36107e-10	-1.71444	-1.34989	1.42911e-05	-1.61264	-1.35071	1.95344e-05	-1.63812	-1.35063
151142510	chr4:151142510:GT:G	1.22832e-09	-0.444402	-1.32395	5.42515e-05	-0.309414	-1.31994	7.24636e-05	-0.359122	-1.31872
151142761	chr4:151142761:C:T	1.90093e-09	-1.66637e-10	-1.33165	7.17262e-05	-1.66637e-10	-1.35013	0.000100566	-1.66637e-10	-1.35012
151143054	chr4:151143054:T:C	1.91336e-09	-1.66637e-10	-1.32514	7.36947e-05	-1.66637e-10	-1.32306	0.0001032	-1.66637e-10	-1.32426
151144018	chr4:151144018:C:T	2.2014e-09	-1.66637e-10	-1.18491	8.12777e-05	-1.66637e-10	-1.22512	0.000114764	-1.66637e-10	-1.21805
151144045	chr4:151144045:C:T	1.06776e-09	-0.784175	-1.12426	4.56387e-05	-0.673959	-1.12827	6.17549e-05	-0.717225	-1.12053
151144155	chr4:151144155:T:C	2.63429e-09	-1.66637e-10	-1.00539	0.000100789	-1.66637e-10	-1.00996	0.000141145	-1.66637e-10	-1.01114
151144532	chr4:151144532:A:G	1.74828e-08	2.19906	-1.31184	1.44296e-05	-1.72252	-1.23119	2.17116e-05	-1.65467	-1.22842
151145258	chr4:151145258:A:G	3.32289e-10	-1.72868	-1.34707	1.39405e-05	-1.63776	-1.35043	1.90878e-05	-1.66172	-1.35016
151145582	chr4:151145582:A:C	3.39069e-10	-1.70801	-1.34754	1.50341e-05	-1.56238	-1.35029	2.04491e-05	-1.59302	-1.34997
151145584	chr4:151145584:G:A	7.72514e-09	1.28727	-1.21679	6.00646e-05	-0.274845	-1.25272	7.68738e-05	-0.365589	-1.25318
151145620	chr4:151145620:T:C	1.37415e-09	-1.65616	-3.48322e-10	5.15362e-05	-1.68071	-3.48322e-10	7.31624e-05	-1.66825	-3.48322e-10
151145664	chr4:151145664:C:T	3.30511e-10	-1.73485	-1.34626	1.3777e-05	-1.64984	-1.35015	1.88894e-05	-1.67254	-1.34979
151146178	chr4:151146178:A:C	3.29967e-10	-1.7353	-1.34746	1.37564e-05	-1.65119	-1.35029	1.88639e-05	-1.67371	-1.34997
151146308	chr4:151146308:T:A	8.0859e-10	-0.882185	-1.30428	3.98966e-05	-0.614552	-1.32215	5.29737e-05	-0.669174	-1.32196
151146315	chr4:151146315:A:T	4.64418e-09	-1.66637e-10	-0.438384	0.000165909	-1.66637e-10	-0.511552	0.000237755	-1.66637e-10	-0.48969
151147087	chr4:151147087:T:A	1.53048e-09	-1.54842	-3.48322e-10	6.39285e-05	-1.46522	-3.48322e-10	8.77165e-05	-1.48682	-3.48322e-10
151147128	chr4:151147128:A:G	3.38871e-10	-1.70663	-1.3495	1.50664e-05	-1.55978	-1.35074	2.04836e-05	-1.59061	-1.3507
151147271	chr4:151147271:T:C	2.1663e-09	-1.66637e-10	-1.20098	8.06598e-05	-1.66637e-10	-1.23275	0.000113366	-1.66637e-10	-1.23031
151147923	chr4:151147923:A:G	2.18339e-09	-1.66637e-10	-1.19312	8.12256e-05	-1.66637e-10	-1.22576	0.000114169	-1.66637e-10	-1.22325
151148317	chr4:151148317:C:T	2.67386e-09	-1.66637e-10	-0.990475	9.33839e-05	-1.66637e-10	-1.08627	0.00013105	-1.66637e-10	-1.08535
151148374	chr4:151148374:C:T	1.86945e-09	-1.34836	-3.48322e-10	8.68537e-05	-1.15876	-3.48322e-10	0.000118741	-1.18399	-3.48322e-10
151148414	chr4:151148414:C:T	4.56208e-10	-1.41096	-1.34784	2.36253e-05	-1.11102	-1.34965	3.08949e-05	-1.18144	-1.3489
151148775	chr4:151148775:C:T	1.87512e-09	-1.66637e-10	-1.34533	7.41739e-05	-1.66637e-10	-1.31658	0.000104039	-1.66637e-10	-1.31617
151148878	chr4:151148878:A:C	4.71749e-10	-1.37987	-1.34544	2.46602e-05	-1.06972	-1.34808	3.2185e-05	-1.14247	-1.34696
151149426	chr4:151149426:T:C	2.05351e-09	-1.66637e-10	-1.25445	8.06014e-05	-1.66637e-10	-1.23347	0.000112955	-1.66637e-10	-1.23394
151149914	chr4:151149914:G:A	1.18565e-09	-0.622059	-1.18165	5.13894e-05	-0.498496	-1.18506	6.91932e-05	-0.545676	-1.17835
151149957	chr4:151149957:G:A	3.29671e-09	-1.66637e-10	-0.781074	0.000119628	-1.66637e-10	-0.838601	0.000170619	-1.66637e-10	-0.8215
151150346	chr4:151150346:T:C	3.70161e-09	-1.66637e-10	-0.665231	0.00012741	-1.66637e-10	-0.775583	0.000181438	-1.66637e-10	-0.760019
151152135	chr4:151152135:A:G	1.88779e-09	-1.66637e-10	-1.33859	7.16837e-05	-1.66637e-10	-1.35073	0.000100504	-1.66637e-10	-1.35073
151152384	chr4:151152384:C:T	9.04372e-10	-0.72839	-1.34612	3.97072e-05	-0.591453	-1.35	5.3221e-05	-0.636297	-1.35018
151152405	chr4:151152405:T:C	9.61367e-10	-0.859774	-1.15362	4.12931e-05	-0.746289	-1.156	5.58695e-05	-0.789134	-1.14878
151152894	chr4:151152894:G:A	1.94087e-09	-1.66637e-10	-1.31086	7.3109e-05	-1.66637e-10	-1.33104	0.000102511	-1.66637e-10	-1.33096
151152897	chr4:151152897:A:G	8.28469e-10	-0.829254	-1.33292	3.61016e-05	-0.707765	-1.32889	4.85224e-05	-0.751061	-1.32784
151153599	chr4:151153599:A:AT	1.45696e-09	-1.59765	-3.48322e-10	4.79116e-05	-1.75363	-3.48322e-10	6.74858e-05	-1.74901	-3.48322e-10
151153609	chr4:151153609:A:T	1.30131e-09	-1.71063	-3.48322e-10	5.2152e-05	-1.66883	-3.48322e-10	7.21099e-05	-1.68274	-3.48322e-10
151153616	chr4:151153616:A:G	2.12627e-09	-1.66637e-10	-1.21963	7.92366e-05	-1.66637e-10	-1.25055	0.000111351	-1.66637e-10	-1.24825
151153670	chr4:151153670:A:C	1.76735e-09	-1.40452	-3.48322e-10	7.50075e-05	-1.3054	-3.48322e-10	0.000102398	-1.33206	-3.48322e-10
151154184	chr4:151154184:G:T	3.33206e-09	-1.66637e-10	-0.770409	0.00013735	-1.66637e-10	-0.700458	0.000193809	-1.66637e-10	-0.694057
151154861	chr4:151154861:G:A	5.89317e-09	-0.200205	-3.48322e-10	0.00010763	-0.94429	-3.48322e-10	0.000145072	-0.983699	-3.48322e-10
151155410	chr4:151155410:T:C	9.10158e-10	-1.7002	-0.367935	0.000182328	-0.189708	-0.227475	0.000110575	-1.03218	-0.223065
151155786	chr4:151155786:G:A	2.12142e-09	-1.66637e-10	-1.22191	7.85991e-05	-1.66637e-10	-1.25863	0.00011044	-1.66637e-10	-1.25646
151155837	chr4:151155837:C:T	7.8957e-10	-1.09664	-1.11363	3.25775e-05	-1.00678	-1.13259	4.43427e-05	-1.04382	-1.12516
151155931	chr4:151155931:T:C	1.23798e-09	-1.76052	-3.48322e-10	4.76177e-05	-1.75978	-3.48322e-10	6.69081e-05	-1.75761	-3.48322e-10
151156344	chr4:151156344:G:A	5.1755e-09	-1.66637e-10	-0.330063	0.000250398	-1.66637e-10	-0.0999389	0.000353973	-1.66637e-10	-0.091709
151156774	chr4:151156774:C:G	2.14265e-09	-1.66637e-10	-1.21196	8.94894e-05	-1.66637e-10	-1.12887	0.000125146	-1.66637e-10	-1.13145
151157593	chr4:151157593:T:C	2.09955e-09	-1.66637e-10	-1.23228	7.79126e-05	-1.66637e-10	-1.2674	0.000109464	-1.66637e-10	-1.26534
151157626	chr4:151157626:C:T	3.12336e-09	-1.66637e-10	-0.83509	0.000119661	-1.66637e-10	-0.838326	0.000168667	-1.66637e-10	-0.833004
151157770	chr4:151157770:A:G	2.34085e-09	-1.66637e-10	-1.12348	8.30848e-05	-1.66637e-10	-1.20313	0.000116548	-1.66637e-10	-1.20263
151160030	chr4:151160030:TAATAGGTGGTGTATCC:T	2.1706e-09	-1.66637e-10	-1.199	8.06888e-05	-1.66637e-10	-1.23239	0.000113414	-1.66637e-10	-1.22989
151160187	chr4:151160187:C:T	1.93433e-09	-1.66637e-10	-1.31424	7.29343e-05	-1.66637e-10	-1.33343	0.000102266	-1.66637e-10	-1.33336
151161063	chr4:151161063:C:G	1.95966e-09	-1.66637e-10	-1.30123	7.24014e-05	-1.66637e-10	-1.34076	0.00010154	-1.66637e-10	-1.34047
151161982	chr4:151161982:G:T	3.41041e-10	-1.69941	-1.35034	1.50908e-05	-1.55847	-1.35043	2.05191e-05	-1.58896	-1.35062
151162099	chr4:151162099:T:C	6.95879e-09	-1.66637e-10	-0.0339934	0.000236867	-1.66637e-10	-0.155491	0.00033519	-1.66637e-10	-0.146233
151163111	chr4:151163111:T:C	4.5782e-10	-1.41045	-1.34482	2.3362e-05	-1.12415	-1.34773	3.05932e-05	-1.19361	-1.34655
151163751	chr4:151163751:T:C	2.18062e-09	-1.66637e-10	-1.19439	8.04975e-05	-1.66637e-10	-1.23476	0.00011244	-1.66637e-10	-1.23851
151163772	chr4:151163772:G:A	2.91041e-09	-1.66637e-10	-0.905705	0.000101759	-1.66637e-10	-1.00039	0.000143514	-1.66637e-10	-0.994495
151163935	chr4:151163935:T:C	4.73232e-10	-1.38101	-1.34116	2.43394e-05	-1.08586	-1.34503	3.1816e-05	-1.15753	-1.34343
151164390	chr4:151164390:C:T	1.86818e-09	-1.66637e-10	-1.34903	7.18342e-05	-1.66637e-10	-1.34863	0.000100683	-1.66637e-10	-1.34895
151164689	chr4:151164689:C:T	4.0273e-09	-1.66637e-10	-0.580904	0.000145655	-1.66637e-10	-0.641748	0.000208344	-1.66637e-10	-0.621739
151164725	chr4:151164725:G:A	2.22806e-09	-1.66637e-10	-1.17287	8.19356e-05	-1.66637e-10	-1.21706	0.000115171	-1.66637e-10	-1.21452
151164762	chr4:151164762:T:C	1.06165e-09	-0.875074	-1.0391	4.57373e-05	-0.759626	-1.04045	6.20211e-05	-0.802128	-1.03133
151165092	chr4:151165092:C:T	1.04939e-09	-0.892169	-1.03362	4.51564e-05	-0.77785	-1.03501	6.12631e-05	-0.819946	-1.02581
151165459	chr4:151165459:A:G	1.04726e-09	-0.881929	-1.04589	4.51385e-05	-0.766009	-1.04724	6.12094e-05	-0.808409	-1.03822
151165913	chr4:151165913:T:C	8.7173e-10	-0.795583	-1.31569	3.82009e-05	-0.670117	-1.31001	5.13425e-05	-0.713815	-1.3086
151166093	chr4:151166093:C:T	1.96252e-09	-1.66637e-10	-1.29977	7.3706e-05	-1.66637e-10	-1.3229	0.00010335	-1.66637e-10	-1.32281
151166222	chr4:151166222:G:GA	2.37216e-09	-1.66637e-10	-1.1102	8.65743e-05	-1.66637e-10	-1.16199	0.000120803	-1.66637e-10	-1.16677
151166993	chr4:151166993:A:G	2.91759e-09	-0.903241	-3.48322e-10	7.08872e-05	-1.3619	-3.48322e-10	0.00010148	-1.34107	-3.48322e-10
151167131	chr4:151167131:G:A	2.28765e-09	-1.66637e-10	-1.14647	9.2195e-05	-1.66637e-10	-1.09908	0.000129238	-1.66637e-10	-1.09928
151167693	chr4:151167693:C:T	1.50888e-09	-1.56263	-3.48322e-10	0.000234603	-0.165095	-3.48322e-10	0.000123078	-1.14811	-3.48322e-10
151168163	chr4:151168163:C:T	1.90409e-09	-1.66637e-10	-1.32999	7.21985e-05	-1.66637e-10	-1.34357	0.000101231	-1.66637e-10	-1.34352
151168515	chr4:151168515:G:C	4.52521e-10	-1.42877	-1.33815	2.21309e-05	-1.18305	-1.34296	2.91194e-05	-1.24843	-1.3411
151168681	chr4:151168681:C:T	2.11643e-09	-1.66637e-10	-1.22427	7.58208e-05	-1.66637e-10	-1.29462	0.000106277	-1.66637e-10	-1.29488
151169248	chr4:151169248:G:A	2.45882e-09	-1.66637e-10	-1.07432	8.34561e-05	-1.66637e-10	-1.19867	0.000117203	-1.66637e-10	-1.19702
151169483	chr4:151169483:G:A	3.89343e-09	-1.66637e-10	-0.614708	0.000140924	-1.66637e-10	-0.674768	0.00020147	-1.66637e-10	-0.655291
151169919	chr4:151169919:G:A	2.75239e-09	-1.66637e-10	-0.961529	0.000125783	-1.66637e-10	-0.788427	0.000176517	-1.66637e-10	-0.787514
151170190	chr4:151170190:G:A	1.02304e-09	-0.88385	-1.06737	4.41461e-05	-0.768279	-1.06721	5.98792e-05	-0.810151	-1.05845
151170457	chr4:151170457:A:T	8.69616e-10	-0.786979	-1.32672	3.81807e-05	-0.659209	-1.32145	5.13049e-05	-0.702904	-1.32024
151170474	chr4:151170474:C:T	3.38353e-10	-1.70693	-1.35074	1.45979e-05	-1.593	-1.34911	1.99092e-05	-1.62014	-1.34961
151171407	chr4:151171407:T:G	2.11418e-09	-1.66637e-10	-1.22533	8.31718e-05	-1.66637e-10	-1.20208	0.00011764	-1.66637e-10	-1.1933
151171423	chr4:151171423:T:C	1.40059e-09	-1.63711	-3.48322e-10	5.15561e-05	-1.68032	-3.48322e-10	7.33002e-05	-1.66637	-3.48322e-10
151171884	chr4:151171884:A:G	2.36005e-09	-1.66637e-10	-1.11531	9.42502e-05	-1.66637e-10	-1.07704	0.000132682	-1.66637e-10	-1.07297
151172461	chr4:151172461:G:A	2.97714e-09	-1.66637e-10	-0.883036	0.000108701	-1.66637e-10	-0.934388	0.000154665	-1.66637e-10	-0.91967
151172813	chr4:151172813:A:G	3.36147e-10	-1.71811	-1.34609	1.4454e-05	-1.61277	-1.33924	1.97284e-05	-1.63823	-1.34064
151172914	chr4:151172914:G:T	2.07926e-08	1.72782	-0.66722	0.000289096	0.577189	-0.533419	0.00039071	0.531156	-0.52412
151173392	chr4:151173392:T:C	8.64307e-10	-0.769093	-1.35073	3.81547e-05	-0.632105	-1.34923	5.12194e-05	-0.67586	-1.34895
151173534	chr4:151173534:T:C	3.14445e-09	-1.66637e-10	-0.82836	0.000122035	-1.66637e-10	-0.818679	0.000170558	-1.66637e-10	-0.821857
151173719	chr4:151173719:AT:A	1.24136e-09	-1.75779	-3.48322e-10	6.67091e-05	-1.42265	-3.48322e-10	9.10411e-05	-1.44962	-3.48322e-10
151173886	chr4:151173886:T:C	1.89776e-09	-1.66637e-10	-1.33333	7.3802e-05	-1.66637e-10	-1.3216	0.000103441	-1.66637e-10	-1.32193
151173957	chr4:151173957:G:A	4.40901e-10	-1.44384	-1.34909	2.15768e-05	-1.20088	-1.35049	2.83841e-05	-1.26502	-1.35008
151174104	chr4:151174104:C:T	3.34299e-10	-1.71941	-1.35031	1.43016e-05	-1.61553	-1.34709	1.95379e-05	-1.64072	-1.34786
151174566	chr4:151174566:C:T	3.74415e-09	-1.66637e-10	-0.653803	0.000173183	-1.66637e-10	-0.46864	0.00024545	-1.66637e-10	-0.457838
151175532	chr4:151175532:T:C	1.23959e-09	-1.75922	-3.48322e-10	4.75613e-05	-1.76097	-3.48322e-10	6.67745e-05	-1.75961	-3.48322e-10
151175603	chr4:151175603:C:T	3.05889e-09	-1.17864	0.322691	7.28229e-05	-1.5519	0.216943	9.92711e-05	-1.57735	0.214277
151176695	chr4:151176695:G:A	2.46735e-09	-1.66637e-10	-1.07086	0.000103869	-1.66637e-10	-0.979855	0.000146152	-1.66637e-10	-0.976283
151176810	chr4:151176810:T:C	2.17828e-09	0.0390206	-1.23449	8.99176e-05	0.109155	-1.23325	0.00011191	-0.0184144	-1.22482
151177003	chr4:151177003:A:G	2.51624e-09	-1.66637e-10	-1.05123	8.49237e-05	-1.66637e-10	-1.18124	0.000119283	-1.66637e-10	-1.17943
151177201	chr4:151177201:A:G	1.98482e-09	-1.28847	-3.48322e-10	8.41589e-05	-1.19028	-3.48322e-10	0.000114614	-1.21936	-3.48322e-10
151177434	chr4:151177434:C:T	2.45431e-09	0.112548	-1.1887	0.000102233	0.185388	-1.18112	0.000127081	0.0549113	-1.17101
151177677	chr4:151177677:T:C	2.63368e-09	-1.66637e-10	-1.00562	0.000106814	-1.66637e-10	-0.951899	0.000150508	-1.66637e-10	-0.946914
151177701	chr4:151177701:A:C	1.99234e-09	-1.66637e-10	-1.28469	7.64191e-05	-1.66637e-10	-1.28676	0.000107239	-1.66637e-10	-1.28587
151178035	chr4:151178035:C:G	1.93695e-09	-1.66637e-10	-1.31288	7.33847e-05	-1.66637e-10	-1.32727	0.000102709	-1.66637e-10	-1.32903
151178418	chr4:151178418:T:C	2.05707e-09	-1.66637e-10	-1.25272	7.66048e-05	-1.66637e-10	-1.28433	0.000107602	-1.66637e-10	-1.28249
151179142	chr4:151179142:T:C	3.18654e-09	-0.815062	-3.48322e-10	6.87882e-05	-1.39196	-3.48322e-10	9.8e-05	-1.37596	-3.48322e-10
151179231	chr4:151179231:T:C	7.62362e-09	-1.66637e-10	0.0572529	0.000258602	-1.66637e-10	-0.0676985	0.00036607	-1.66637e-10	-0.0581063
151180078	chr4:151180078:T:C	9.42659e-10	-0.713839	-1.31921	4.16302e-05	-0.580815	-1.31335	5.58663e-05	-0.625973	-1.312
151180370	chr4:151180370:G:A	3.33499e-10	-1.72178	-1.35033	1.42001e-05	-1.61931	-1.35043	1.94137e-05	-1.64433	-1.35062
151180400	chr4:151180400:CA:C	5.20702e-08	-1.66637e-10	1.97859	0.0029794	-1.66637e-10	2.37649	0.00431832	-1.66637e-10	2.40969
151180744	chr4:151180744:C:G	3.36973e-09	-1.66637e-10	-0.759165	0.000116715	-1.66637e-10	-0.863252	0.000163692	-1.66637e-10	-0.862943
151180914	chr4:151180914:C:A	3.29734e-08	2.22949	-0.707785	0.000707109	1.59228	-0.654088	0.000918625	1.49973	-0.637778
151180915	chr4:151180915:C:A	3.55039e-08	2.21071	-0.615068	0.000770312	1.58226	-0.558457	0.00100206	1.48997	-0.541084
151180925	chr4:151180925:G:A	2.0455e-09	-0.0499039	-1.20845	8.20873e-05	-0.00338664	-1.21182	0.000103131	-0.12279	-1.20214
151181151	chr4:151181151:G:A	3.10872e-08	2.78936	-1.32656	1.4189e-05	-1.62463	-1.34589	2.20607e-05	-1.52079	-1.34634
151181427	chr4:151181427:C:CA	1.8691e-09	-1.66637e-10	-1.34854	7.16931e-05	-1.66637e-10	-1.35059	0.000100517	-1.66637e-10	-1.3506
151181433	chr4:151181433:C:T	3.34863e-09	-1.66637e-10	-0.765448	0.000115645	-1.66637e-10	-0.87246	0.000162606	-1.66637e-10	-0.8696
151181773	chr4:151181773:A:G	1.05398e-09	-0.697616	-1.22381	5.57057e-05	-0.413591	-1.18931	7.34074e-05	-0.475349	-1.18956
151181915	chr4:151181915:T:C	1.24629e-09	-1.75383	-3.48322e-10	4.89571e-05	-1.73204	-3.48322e-10	6.91231e-05	-1.72504	-3.48322e-10
151182302	chr4:151182302:T:C	1.64046e-09	-1.47902	-3.48322e-10	0.000305464	0.0988426	-3.48322e-10	0.000143578	-0.994049	-3.48322e-10
151182477	chr4:151182477:G:A	2.04026e-09	-1.66637e-10	-1.26092	8.205e-05	-1.66637e-10	-1.21566	0.000115266	-1.66637e-10	-1.21369
151182504	chr4:151182504:T:C	4.91538e-08	1.92095	-3.48322e-10	0.000542792	0.673737	-3.48322e-10	0.00072822	0.629673	-3.48322e-10
151183004	chr4:151183004:C:T	3.84636e-10	-1.70799	-1.22146	1.5835e-05	-1.60804	-1.25273	2.1716e-05	-1.63341	-1.24947
151183054	chr4:151183054:C:T	3.43392e-08	2.27885	-0.716566	0.000745543	1.6529	-0.661777	0.000964319	1.55598	-0.645489
151183251	chr4:151183251:C:T	1.90878e-09	-1.66637e-10	-1.32753	7.23085e-05	-1.66637e-10	-1.34205	0.000101386	-1.66637e-10	-1.34199
151183790	chr4:151183790:A:T	1.33346e-09	-1.68622	-3.48322e-10	4.76159e-05	-1.75982	-3.48322e-10	6.69191e-05	-1.75745	-3.48322e-10
151184000	chr4:151184000:C:T	3.47194e-10	-1.73919	-1.29268	1.50297e-05	-1.65894	-1.25402	2.05831e-05	-1.67934	-1.25712
151184196	chr4:151184196:T:C	2.84335e-09	0.286324	-1.21534	0.00011771	0.35847	-1.21323	0.000145358	0.2224	-1.20413
151184248	chr4:151184248:A:G	3.14397e-09	0.339987	-1.1685	0.000131324	0.413962	-1.15928	0.000162105	0.275873	-1.14856
151184450	chr4:151184450:C:T	1.20479e-08	-1.66637e-10	0.514894	0.000357678	-1.66637e-10	0.256645	0.000504096	-1.66637e-10	0.261837
151184594	chr4:151184594:TCTGCTAGGGCC:T	1.01631e-05	7.67854	-0.426022	0.000163356	0.0229099	-0.549969	0.000297462	0.261243	-0.526887
151185242	chr4:151185242:T:C	4.1493e-09	-1.66637e-10	-0.55106	0.000158548	-1.66637e-10	-0.556932	0.000223776	-1.66637e-10	-0.550286
151185608	chr4:151185608:C:T	1.62622e-09	-1.48774	-3.48322e-10	6.66568e-05	-1.42343	-3.48322e-10	9.13801e-05	-1.4459	-3.48322e-10
151185712	chr4:151185712:C:T	2.35303e-09	-1.66637e-10	-1.11829	9.44229e-05	-1.66637e-10	-1.0752	0.000132941	-1.66637e-10	-1.07103
151185798	chr4:151185798:C:G	3.25037e-09	-1.66637e-10	-0.795231	0.000118578	-1.66637e-10	-0.847417	0.000168979	-1.66637e-10	-0.831153
151185996	chr4:151185996:C:T	3.5013e-09	-1.66637e-10	-0.720865	0.000127205	-1.66637e-10	-0.777191	0.000181467	-1.66637e-10	-0.759855
151186623	chr4:151186623:G:A	2.4208e-09	-1.66637e-10	-1.0899	9.92219e-05	-1.66637e-10	-1.02563	0.000139192	-1.66637e-10	-1.02508
151186740	chr4:151186740:C:T	3.70337e-10	-1.74284	-1.2245	1.44987e-05	-1.69338	-1.25555	2.00489e-05	-1.71042	-1.25233
151186864	chr4:151186864:G:A	1.23701e-09	-1.7613	-3.48322e-10	4.75919e-05	-1.76033	-3.48322e-10	6.66631e-05	-1.76128	-3.48322e-10
151187090	chr4:151187090:G:A	2.46251e-09	-1.66637e-10	-1.07282	9.92636e-05	-1.66637e-10	-1.02521	0.000139807	-1.66637e-10	-1.02066
151187207	chr4:151187207:T:C	3.32817e-09	-1.66637e-10	-0.771578	0.00012523	-1.66637e-10	-0.792837	0.00017516	-1.66637e-10	-0.795232
151187886	chr4:151187886:C:T	1.87977e-09	-1.66637e-10	-1.34285	7.16953e-05	-1.66637e-10	-1.35056	0.00010052	-1.66637e-10	-1.35057
151187917	chr4:151187917:C:T	1.23868e-09	-1.75995	-3.48322e-10	4.9396e-05	-1.72312	-3.48322e-10	6.96892e-05	-1.71689	-3.48322e-10
151188134	chr4:151188134:C:T	4.41083e-09	-1.66637e-10	-0.489936	0.000148896	-1.66637e-10	-0.619738	0.000209579	-1.66637e-10	-0.615828
151188387	chr4:151188387:G:A	3.65779e-09	-1.66637e-10	-0.677139	0.000139258	-1.66637e-10	-0.686663	0.000195099	-1.66637e-10	-0.687421
151188400	chr4:151188400:T:G	6.63446e-06	7.27895	-0.452914	0.000134506	-0.146002	-0.575375	0.000242024	0.0807751	-0.55267
151188610	chr4:151188610:T:C	1.90867e-09	-1.66637e-10	-1.32759	7.23056e-05	-1.66637e-10	-1.34209	0.000101382	-1.66637e-10	-1.34203
151188845	chr4:151188845:A:C	1.90882e-09	-1.66637e-10	-1.32752	7.23092e-05	-1.66637e-10	-1.34204	0.000101387	-1.66637e-10	-1.34198
151188885	chr4:151188885:C:T	3.68645e-10	-1.72485	-1.24707	1.51172e-05	-1.63192	-1.27524	2.07531e-05	-1.65589	-1.27234
151188981	chr4:151188981:AC:A	2.62795e-09	-1.66637e-10	-1.0078	9.48717e-05	-1.66637e-10	-1.07046	0.000132244	-1.66637e-10	-1.07628
151189145	chr4:151189145:G:A	1.94941e-09	-1.66637e-10	-1.30647	8.11884e-05	-1.66637e-10	-1.22622	0.000114992	-1.66637e-10	-1.21607
151189274	chr4:151189274:C:T	2.44187e-09	0.268324	-1.34956	2.85872e-05	-0.919575	-1.35045	3.78401e-05	-0.97723	-1.35033
151189334	chr4:151189334:C:T	3.36504e-09	-1.66637e-10	-0.760558	0.000116682	-1.66637e-10	-0.863536	0.000163644	-1.66637e-10	-0.863238
151189348	chr4:151189348:T:C	3.61291e-10	-1.75546	-1.23661	1.39452e-05	-1.72071	-1.26714	1.93591e-05	-1.73366	-1.26411
151189368	chr4:151189368:C:T	1.35317e-09	-1.67155	-3.48322e-10	6.07831e-05	-1.51568	-3.48322e-10	8.26473e-05	-1.54635	-3.48322e-10
151189615	chr4:151189615:A:G	3.58017e-10	-1.75091	-1.25026	1.39412e-05	-1.70979	-1.27836	1.93164e-05	-1.72445	-1.27553
151189680	chr4:151189680:A:G	3.75049e-10	-1.71111	-1.24359	1.55515e-05	-1.60662	-1.27221	2.13006e-05	-1.63295	-1.26925
151190029	chr4:151190029:G:A	3.62557e-10	-1.75999	-1.22858	1.3733e-05	-1.73584	-1.26735	1.91215e-05	-1.74583	-1.26429
151190044	chr4:151190044:T:G	1.08776e-09	-0.575137	-1.31475	4.85728e-05	-0.432605	-1.30732	6.50074e-05	-0.480612	-1.30582
151190496	chr4:151190496:G:A	1.88643e-09	-1.66637e-10	-1.33931	7.33738e-05	-1.66637e-10	-1.32742	0.00010291	-1.66637e-10	-1.32707
151190576	chr4:151190576:G:A	2.33453e-09	-1.66637e-10	-1.12619	9.09341e-05	-1.66637e-10	-1.11285	0.000127388	-1.66637e-10	-1.1137
151190618	chr4:151190618:T:C	3.68565e-10	-1.72106	-1.25108	1.51769e-05	-1.62465	-1.27856	2.08188e-05	-1.64935	-1.27573
151191056	chr4:151191056:T:G	3.60815e-10	-1.75166	-1.24172	1.40229e-05	-1.7112	-1.2711	1.94357e-05	-1.72569	-1.26813
151191624	chr4:151191624:T:G	3.47703e-09	-1.66637e-10	-0.72782	0.000113681	-1.66637e-10	-0.889589	0.000159803	-1.66637e-10	-0.88699
151191727	chr4:151191727:G:A	1.9146e-09	-1.66637e-10	-1.32449	7.27766e-05	-1.66637e-10	-1.33559	0.000102031	-1.66637e-10	-1.33566
151191732	chr4:151191732:A:G	5.00807e-10	-1.76084	-0.904696	1.8442e-05	-1.75162	-0.956734	2.58759e-05	-1.75717	-0.950446
151191832	chr4:151191832:A:C	2.7581e-09	-1.66637e-10	-0.959456	9.70982e-05	-1.66637e-10	-1.04727	0.000136888	-1.66637e-10	-1.04177
151191888	chr4:151191888:T:G	3.62345e-10	-1.72417	-1.26499	1.4467e-05	-1.66033	-1.29079	1.99125e-05	-1.68138	-1.28821
151192749	chr4:151192749:C:T	2.40519e-09	-1.66637e-10	-1.09637	9.67599e-05	-1.66637e-10	-1.05076	0.000136262	-1.66637e-10	-1.04635
151192963	chr4:151192963:T:C	7.39595e-09	0.0269341	-3.48322e-10	0.000146891	-0.633296	-3.48322e-10	0.000212975	-0.599756	-3.48322e-10
151193082	chr4:151193082:T:C	4.23778e-08	2.44985	-0.677224	0.000911397	1.81185	-0.619858	0.00117747	1.71332	-0.603123
151194128	chr4:151194128:C:T	3.44961e-09	-0.735738	-3.48322e-10	0.000175172	-0.457218	-3.48322e-10	0.000232077	-0.51386	-3.48322e-10
151194131	chr4:151194131:T:C	4.33937e-09	-0.506271	-3.48322e-10	0.000177451	-0.444293	-3.48322e-10	0.000224678	-0.546261	-3.48322e-10
151194174	chr4:151194174:C:T	1.89408e-09	-1.66637e-10	-1.33527	7.19934e-05	-1.66637e-10	-1.34641	0.000100943	-1.66637e-10	-1.34638
151194476	chr4:151194476:CACA:C	1.89767e-09	-1.66637e-10	-1.33337	7.17135e-05	-1.66637e-10	-1.35031	0.000100542	-1.66637e-10	-1.35035
151194745	chr4:151194745:TTCA:T	2.54761e-09	0.242409	-1.28125	0.000105	0.311714	-1.28075	0.000129642	0.178188	-1.27434
151195166	chr4:151195166:C:T	2.83849e-09	0.33718	-1.26791	0.000117247	0.408625	-1.26733	0.000144401	0.272009	-1.26035
151195993	chr4:151195993:C:T	1.12697e-09	-0.5553	-1.29917	5.04967e-05	-0.411468	-1.28961	6.75739e-05	-0.459856	-1.28785
151196015	chr4:151196015:G:A	2.84508e-09	0.341712	-1.27012	0.000117487	0.412948	-1.26961	0.000144637	0.276018	-1.26272
151196189	chr4:151196189:A:G	3.46089e-10	-1.76148	-1.27358	1.30205e-05	-1.74687	-1.30959	1.81613e-05	-1.75412	-1.30751
151196293	chr4:151196293:T:C	4.23475e-10	-1.60044	-1.23282	1.34377e-05	-1.74152	-1.2834	1.86858e-05	-1.75242	-1.28075
151197141	chr4:151197141:C:T	2.92063e-08	1.59628	-0.195894	0.000390123	0.472747	-0.129274	0.000536502	0.428018	-0.103879
151197393	chr4:151197393:G:T	1.90925e-09	-1.66637e-10	-1.32729	7.23193e-05	-1.66637e-10	-1.3419	0.000101401	-1.66637e-10	-1.34184
151197755	chr4:151197755:A:ACT	3.71341e-10	-1.74789	-1.21675	1.4453e-05	-1.70304	-1.24905	2.00146e-05	-1.71877	-1.2457
151198146	chr4:151198146:A:G	2.3514e-09	-1.66637e-10	-1.11899	8.5915e-05	-1.66637e-10	-1.16963	0.000119914	-1.66637e-10	-1.17416
151198672	chr4:151198672:T:C	5.3925e-09	-0.28899	-3.48322e-10	0.000131008	-0.747728	-3.48322e-10	0.000180156	-0.767106	-3.48322e-10
151199044	chr4:151199044:A:G	1.93712e-09	-1.66637e-10	-1.31279	7.32955e-05	-1.66637e-10	-1.32849	0.000102922	-1.66637e-10	-1.32696
151199077	chr4:151199077:T:C	2.50288e-09	-1.66637e-10	-1.05656	0.000100946	-1.66637e-10	-1.0084	0.000142197	-1.66637e-10	-1.00371
151199785	chr4:151199785:C:T	1.90877e-09	-1.66637e-10	-1.32754	7.23082e-05	-1.66637e-10	-1.34205	0.000101386	-1.66637e-10	-1.342
151200883	chr4:151200883:T:C	3.5754e-09	0.572166	-1.27209	0.000147011	0.638751	-1.27123	0.000179733	0.494931	-1.26439
151200912	chr4:151200912:C:T	3.57008e-09	0.558884	-1.26029	0.000146723	0.624956	-1.2594	0.000179571	0.481715	-1.25207
151201138	chr4:151201138:T:A	5.47441e-08	2.65705	-0.628383	0.00114806	1.99513	-0.572292	0.00148071	1.89421	-0.554865
151201452	chr4:151201452:C:T	1.88988e-09	-1.66637e-10	-1.33748	7.19146e-05	-1.66637e-10	-1.34751	0.000100834	-1.66637e-10	-1.34745
151201621	chr4:151201621:T:C	1.22321e-09	-0.4265	-1.34602	5.55667e-05	-0.266988	-1.33842	7.40749e-05	-0.318265	-1.33759
151202083	chr4:151202083:C:T	2.12677e-09	-1.66637e-10	-1.2194	8.1085e-05	-1.66637e-10	-1.22749	0.000113563	-1.66637e-10	-1.22857
151202118	chr4:151202118:G:A	1.90952e-09	-1.66637e-10	-1.32715	7.23256e-05	-1.66637e-10	-1.34181	0.00010141	-1.66637e-10	-1.34176
151202151	chr4:151202151:C:T	6.37619e-09	0.652525	-0.773953	2.98797e-05	-1.70128	-0.524529	4.01439e-05	-1.75115	-0.517312
151202753	chr4:151202753:C:T	1.92369e-09	-1.66637e-10	-1.31975	7.28122e-05	-1.66637e-10	-1.33511	0.000102224	-1.66637e-10	-1.33377
151203537	chr4:151203537:A:C	1.90815e-09	-1.66637e-10	-1.32787	7.22936e-05	-1.66637e-10	-1.34225	0.000101365	-1.66637e-10	-1.3422
151204369	chr4:151204369:G:A	1.38484e-09	-0.467804	-1.18061	5.83225e-05	-0.349558	-1.20744	7.82254e-05	-0.398123	-1.20321
151204563	chr4:151204563:TCAAAA:T	3.26159e-10	-1.74547	-1.3489	1.31959e-05	-1.69354	-1.34954	1.81933e-05	-1.71065	-1.34923
151204737	chr4:151204737:T:C	1.89481e-09	-1.66637e-10	-1.33488	7.80412e-05	-1.66637e-10	-1.26575	0.000109426	-1.66637e-10	-1.26568
151205478	chr4:151205478:G:A	1.92325e-09	-1.66637e-10	-1.31998	7.26583e-05	-1.66637e-10	-1.33722	0.000101878	-1.66637e-10	-1.33716
151205829	chr4:151205829:C:T	2.1324e-09	-1.66637e-10	-1.21675	8.12982e-05	-1.66637e-10	-1.22487	0.00011386	-1.66637e-10	-1.22596
151205984	chr4:151205984:A:G	5.28197e-09	-0.309699	-3.48322e-10	0.0001288	-0.764731	-3.48322e-10	0.000177142	-0.783981	-3.48322e-10
151206625	chr4:151206625:C:T	4.39342e-09	-1.66637e-10	-0.493892	0.000147924	-1.66637e-10	-0.626288	0.000208222	-1.66637e-10	-0.622324
151206772	chr4:151206772:C:T	1.74882e-09	-0.392347	-1.02271	7.06807e-05	-0.27893	-1.08589	9.47485e-05	-0.329421	-1.08028
151206831	chr4:151206831:T:C	2.28208e-09	-1.66637e-10	-1.14891	8.88617e-05	-1.66637e-10	-1.13591	0.000124491	-1.66637e-10	-1.1367
151206876	chr4:151206876:T:C	1.90877e-09	-1.66637e-10	-1.32754	7.23082e-05	-1.66637e-10	-1.34205	0.000101386	-1.66637e-10	-1.342
151207006	chr4:151207006:CTCTG:C	2.33094e-09	-1.66637e-10	-1.12773	8.28435e-05	-1.66637e-10	-1.20604	0.000116206	-1.66637e-10	-1.20556
151207142	chr4:151207142:C:T	3.29156e-10	-1.73795	-1.34727	1.34077e-05	-1.67883	-1.34833	1.84544e-05	-1.69775	-1.34788
151208654	chr4:151208654:A:G	3.25089e-10	-1.74772	-1.34993	1.31467e-05	-1.69751	-1.34931	1.81249e-05	-1.71403	-1.34962
151208782	chr4:151208782:A:G	2.99619e-09	-1.66637e-10	-0.876658	0.000112102	-1.66637e-10	-0.903579	0.000157866	-1.66637e-10	-0.899183
151208794	chr4:151208794:T:C	1.90722e-09	-1.66637e-10	-1.32835	7.22715e-05	-1.66637e-10	-1.34256	0.000101334	-1.66637e-10	-1.34251
151208894	chr4:151208894:A:G	1.23712e-09	-1.76121	-3.48322e-10	5.06768e-05	-1.69752	-3.48322e-10	7.17836e-05	-1.68727	-3.48322e-10
151208898	chr4:151208898:T:C	1.23684e-09	-1.76144	-3.48322e-10	5.09573e-05	-1.692	-3.48322e-10	7.22081e-05	-1.68138	-3.48322e-10
151209245	chr4:151209245:T:C	1.9088e-09	-1.66637e-10	-1.32752	7.23079e-05	-1.66637e-10	-1.34206	0.000101385	-1.66637e-10	-1.342
151209347	chr4:151209347:T:C	3.36342e-10	-1.72577	-1.33786	1.44573e-05	-1.63154	-1.32026	1.97667e-05	-1.6547	-1.32223
151210041	chr4:151210041:T:C	2.57989e-09	-1.02625	-3.48322e-10	6.06183e-05	-1.51839	-3.48322e-10	8.40873e-05	-1.52907	-3.48322e-10
151210499	chr4:151210499:T:G	8.20165e-10	-1.06146	-1.11078	3.32368e-05	-0.98772	-1.13161	4.48117e-05	-1.02741	-1.13105
151210592	chr4:151210592:T:C	3.42886e-10	-1.69936	-1.345	1.34815e-05	-1.67497	-1.3467	1.85275e-05	-1.69555	-1.34613
151210652	chr4:151210652:C:T	3.23927e-10	-1.75645	-1.34479	1.28494e-05	-1.7212	-1.3485	1.77919e-05	-1.73411	-1.34807
151210706	chr4:151210706:G:A	3.52405e-10	-1.66695	-1.35002	1.5582e-05	-1.52645	-1.35043	2.11452e-05	-1.55926	-1.35026
151211706	chr4:151211706:C:G	4.53571e-09	-1.66637e-10	-0.462017	0.000152331	-1.66637e-10	-0.596931	0.000214442	-1.66637e-10	-0.592889
151211736	chr4:151211736:C:T	6.84299e-09	-1.66637e-10	-0.0507745	0.00022607	-1.66637e-10	-0.202145	0.000317801	-1.66637e-10	-0.199505
151212001	chr4:151212001:T:C	3.41149e-10	-1.73172	-1.31771	1.4022e-05	-1.65992	-1.32244	1.9217e-05	-1.68056	-1.32458
151212497	chr4:151212497:G:T	1.91736e-09	-1.66637e-10	-1.32305	7.2867e-05	-1.66637e-10	-1.33435	0.000102158	-1.66637e-10	-1.33441
151212804	chr4:151212804:T:C	2.59951e-09	-1.66637e-10	-1.01868	0.000105225	-1.66637e-10	-0.966893	0.000148263	-1.66637e-10	-0.961943
151212985	chr4:151212985:G:A	1.9861e-09	-1.66637e-10	-1.28783	7.32467e-05	-1.66637e-10	-1.32916	0.000102665	-1.66637e-10	-1.32945
151213682	chr4:151213682:TAA:T	1.97245e-09	-1.66637e-10	-1.29472	7.70502e-05	-1.66637e-10	-1.27853	0.000107974	-1.66637e-10	-1.27904
151213685	chr4:151213685:TTA:T	1.92058e-09	-1.66637e-10	-1.32137	7.4668e-05	-1.66637e-10	-1.30994	0.000104651	-1.66637e-10	-1.3103
151213689	chr4:151213689:T:TTTA	1.9162e-09	-1.66637e-10	-1.32365	7.28326e-05	-1.66637e-10	-1.33483	0.00010211	-1.66637e-10	-1.33488
151213951	chr4:151213951:G:A	4.94536e-10	-1.35446	-1.32367	1.27818e-05	-1.73158	-1.34339	1.77452e-05	-1.74192	-1.34289
151214013	chr4:151214013:G:T	1.90436e-09	-1.66637e-10	-1.32985	7.22075e-05	-1.66637e-10	-1.34344	0.000101244	-1.66637e-10	-1.3434
151214128	chr4:151214128:A:G	1.88886e-09	-1.66637e-10	-1.33803	7.35804e-05	-1.66637e-10	-1.32461	0.000103201	-1.66637e-10	-1.32426
151215026	chr4:151215026:CCAGACGGGGCGGCGGGGCAAAGGCGCTCCCCACATCT:C	1.92039e-09	-1.66637e-10	-1.32147	7.25808e-05	-1.66637e-10	-1.33829	0.000101772	-1.66637e-10	-1.3382
151215047	chr4:151215047:A:G	2.67945e-09	-1.66637e-10	-0.988389	0.000101828	-1.66637e-10	-0.999706	0.000142701	-1.66637e-10	-1.00018
151215193	chr4:151215193:A:C	2.59826e-09	-1.66637e-10	-1.01916	9.86292e-05	-1.66637e-10	-1.03162	0.000138227	-1.66637e-10	-1.03204
151215214	chr4:151215214:A:T	3.86885e-09	0.619856	-1.2409	0.000160145	0.693292	-1.2402	0.000195494	0.546726	-1.23213
151215481	chr4:151215481:C:G	8.1073e-08	2.04502	0.376326	0.0013588	1.37469	0.216676	0.00178526	1.28105	0.245338
151215720	chr4:151215720:G:A	2.68217e-08	2.0212	-0.705988	0.000349701	0.81492	-0.580831	0.000471612	0.767347	-0.572121
151215886	chr4:151215886:C:T	2.75598e-09	-1.66637e-10	-0.960224	0.000112073	-1.66637e-10	-0.903834	0.000157969	-1.66637e-10	-0.898533
151216109	chr4:151216109:A:G	2.72149e-09	-1.66637e-10	-0.972819	0.000110546	-1.66637e-10	-0.917559	0.000155802	-1.66637e-10	-0.912344
151216342	chr4:151216342:TA:T	1.8762e-09	-1.66637e-10	-1.34475	7.28355e-05	-1.66637e-10	-1.33479	0.000102148	-1.66637e-10	-1.33451
151217077	chr4:151217077:T:A	3.32799e-10	-1.72388	-1.35033	1.37037e-05	-1.65653	-1.34879	1.87978e-05	-1.67807	-1.34912
151217190	chr4:151217190:C:A	1.05183e-07	2.24413	0.437577	0.00185216	1.56444	0.336675	0.00243588	1.46868	0.368454
151217669	chr4:151217669:T:C	9.13556e-09	0.791994	-0.553818	0.00029672	0.712333	-0.642532	0.000369186	0.571648	-0.621277
151218182	chr4:151218182:C:T	8.34804e-09	0.680917	-0.532889	0.000271262	0.603106	-0.623009	0.000338685	0.465602	-0.601463
151218763	chr4:151218763:T:C	3.65028e-10	-1.69298	-1.2888	1.54207e-05	-1.6017	-1.28558	2.1103e-05	-1.62879	-1.28273
151218880	chr4:151218880:A:G	3.39734e-10	-1.70512	-1.34847	1.4177e-05	-1.62326	-1.34811	1.93824e-05	-1.64807	-1.34849
151219074	chr4:151219074:C:A	1.62859e-05	8.52783	-0.803773	0.000142937	0.244768	-0.905351	0.000262494	0.497435	-0.888137
151219293	chr4:151219293:T:C	3.61356e-10	-1.6458	-1.34609	1.61911e-05	-1.49288	-1.34565	2.19079e-05	-1.52789	-1.34619
151219354	chr4:151219354:C:T	1.4694e-09	-0.668374	-0.920768	5.89147e-05	-0.554588	-0.992309	7.94522e-05	-0.600552	-0.985222
151219482	chr4:151219482:T:C	2.44627e-09	-1.66637e-10	-1.07943	8.89086e-05	-1.66637e-10	-1.13538	0.000124006	-1.66637e-10	-1.1406
151220247	chr4:151220247:C:T	3.60121e-09	0.556184	-1.24891	0.000147842	0.621407	-1.24825	0.000181015	0.478122	-1.24047
151220517	chr4:151220517:T:C	2.59924e-09	-1.66637e-10	-1.01878	0.000117429	-1.66637e-10	-0.857155	0.000164792	-1.66637e-10	-0.856249
151220723	chr4:151220723:A:G	3.7114e-10	-1.7416	-1.22357	1.51167e-05	-1.68366	-1.22353	2.08931e-05	-1.70224	-1.21927
151220940	chr4:151220940:G:A	3.30806e-10	-1.73688	-1.34334	1.34797e-05	-1.67686	-1.34494	1.85524e-05	-1.69606	-1.34427
151221344	chr4:151221344:CT:C	3.76385e-10	-1.72885	-1.22229	1.55092e-05	-1.65931	-1.22224	2.13745e-05	-1.68077	-1.21796
151221436	chr4:151221436:C:T	1.94158e-09	-1.66637e-10	-1.3105	7.34334e-05	-1.66637e-10	-1.32661	0.00010312	-1.66637e-10	-1.32504
151221516	chr4:151221516:G:A	7.81701e-09	0.614333	-0.532029	0.000254036	0.536452	-0.621964	0.000318116	0.401886	-0.600402
151221536	chr4:151221536:T:A	3.55725e-09	-1.66637e-10	-0.705011	0.000129185	-1.66637e-10	-0.761747	0.000184353	-1.66637e-10	-0.744078
151221800	chr4:151221800:G:A	7.86482e-09	0.600267	-0.511866	0.000255421	0.523081	-0.603158	0.000320057	0.388892	-0.581324
151221894	chr4:151221894:C:A	5.86146e-08	2.24462	-0.147629	0.00100177	1.55288	-0.266347	0.00130798	1.45861	-0.2433
151222208	chr4:151222208:C:T	2.56453e-09	-1.66637e-10	-1.03223	8.94726e-05	-1.66637e-10	-1.12906	0.000125895	-1.66637e-10	-1.12548
151222227	chr4:151222227:C:T	7.82087e-09	0.604307	-0.52151	0.000254147	0.52708	-0.612156	0.000318376	0.392759	-0.590456
151222373	chr4:151222373:C:T	7.7511e-09	0.618418	-0.544582	0.000252289	0.541452	-0.633865	0.000315824	0.406725	-0.61247
151222617	chr4:151222617:A:T	3.38794e-10	-1.70696	-1.34941	1.41774e-05	-1.62222	-1.34913	1.93792e-05	-1.6473	-1.34943
151223256	chr4:151223256:T:G	2.46814e-09	-1.07053	-3.48322e-10	6.2017e-05	-1.49558	-3.48322e-10	8.88424e-05	-1.47407	-3.48322e-10
151223609	chr4:151223609:C:T	2.21592e-09	-1.66637e-10	-1.17833	8.38298e-05	-1.66637e-10	-1.1942	0.00011766	-1.66637e-10	-1.19313
151223717	chr4:151223717:A:G	3.59963e-10	-1.69479	-1.30096	1.51921e-05	-1.60414	-1.29807	2.0789e-05	-1.631	-1.29551
151223813	chr4:151223813:C:T	8.26966e-09	0.615821	-0.477227	0.000267754	0.538079	-0.570999	0.000335533	0.403495	-0.548705
151223892	chr4:151223892:G:A	1.99885e-09	-1.28143	-3.48322e-10	5.17525e-05	-1.67652	-3.48322e-10	7.35265e-05	-1.66328	-3.48322e-10
151224106	chr4:151224106:G:A	3.76238e-09	0.597112	-1.24606	0.000154718	0.663919	-1.2453	0.000189214	0.519362	-1.23742
151224643	chr4:151224643:G:T	3.52245e-10	-1.66883	-1.34859	1.55854e-05	-1.52831	-1.34834	2.11442e-05	-1.56085	-1.34871
151224816	chr4:151224816:C:T	5.21327e-10	-1.73333	-0.892048	1.98181e-05	-1.65138	-0.985011	2.74356e-05	-1.67126	-0.977826
151224966	chr4:151224966:G:A	7.563e-09	0.576412	-0.527143	0.000245978	0.49975	-0.617496	0.000308388	0.366304	-0.595875
151225396	chr4:151225396:C:T	1.9121e-09	-1.66637e-10	-1.3258	7.56038e-05	-1.66637e-10	-1.29748	0.000106031	-1.66637e-10	-1.2972
151225666	chr4:151225666:A:G	4.01855e-09	-1.66637e-10	-0.583078	0.000135947	-1.66637e-10	-0.710724	0.000191338	-1.66637e-10	-0.706888
151225692	chr4:151225692:C:T	1.14931e-09	-0.734817	-1.10002	4.69906e-05	-0.629065	-1.14398	6.3415e-05	-0.67291	-1.13832
151226104	chr4:151226104:G:A	2.89758e-09	-1.66637e-10	-0.910123	0.000109158	-1.66637e-10	-0.930192	0.000152731	-1.66637e-10	-0.932251
151226289	chr4:151226289:G:A	7.64043e-09	0.616416	-0.556961	0.000249346	0.541628	-0.645774	0.000311726	0.405771	-0.624576
151226296	chr4:151226296:T:A	3.02693e-09	-1.66637e-10	-0.86645	9.8267e-05	-1.66637e-10	-1.0353	0.000138111	-1.66637e-10	-1.03287
151226993	chr4:151226993:G:A	1.56309e-09	-1.52733	-3.48322e-10	4.96598e-05	-1.71779	-3.48322e-10	6.90999e-05	-1.72538	-3.48322e-10
151227292	chr4:151227292:T:C	4.16469e-09	0.697726	-1.24508	0.000171962	0.768519	-1.24423	0.000209485	0.620024	-1.2363
151227470	chr4:151227470:C:G	3.7962e-09	0.606876	-1.24687	0.000156594	0.676702	-1.24604	0.000191267	0.530914	-1.23817
151228065	chr4:151228065:A:G	3.37241e-09	-1.66637e-10	-0.758372	0.000145029	-1.66637e-10	-0.646053	0.000204975	-1.66637e-10	-0.638042
151228195	chr4:151228195:T:C	3.30492e-08	1.85569	-0.331688	0.000537734	1.16476	-0.500383	0.000703195	1.07564	-0.480936
151228539	chr4:151228539:T:TAAAC	3.63675e-10	-1.69385	-1.29165	1.53695e-05	-1.60231	-1.2883	2.10355e-05	-1.62921	-1.28551
151228729	chr4:151228729:G:T	3.61125e-10	-1.64245	-1.35008	1.62187e-05	-1.48687	-1.34995	2.19463e-05	-1.52218	-1.35015
151228886	chr4:151228886:G:A	3.01281e-09	-1.66637e-10	-0.871127	9.79133e-05	-1.66637e-10	-1.03891	0.000137612	-1.66637e-10	-1.03649
151229020	chr4:151229020:C:T	1.87405e-09	-1.66637e-10	-1.3459	7.16905e-05	-1.66637e-10	-1.35063	0.000100515	-1.66637e-10	-1.35062
151229021	chr4:151229021:G:A	1.27221e-09	-1.73324	-3.48322e-10	4.95302e-05	-1.72041	-3.48322e-10	6.87171e-05	-1.73093	-3.48322e-10
151229058	chr4:151229058:G:T	3.91549e-08	2.17223	-0.478699	0.000630962	1.45876	-0.634499	0.000820444	1.3656	-0.616689
151229260	chr4:151229260:T:C	1.05851e-07	2.23036	0.457673	0.00174194	1.54765	0.292117	0.00228548	1.45164	0.321766
151229287	chr4:151229287:T:C	3.70361e-10	-1.64904	-1.31823	1.67496e-05	-1.50314	-1.30147	2.26673e-05	-1.53622	-1.30378
151229596	chr4:151229596:T:A	5.57016e-10	-1.30349	-1.25567	2.02087e-05	-1.35532	-1.26156	2.6894e-05	-1.41164	-1.25739
151229685	chr4:151229685:G:A	1.67231e-09	-1.45979	-3.48322e-10	4.75467e-05	-1.76128	-3.48322e-10	6.67652e-05	-1.75975	-3.48322e-10
151229749	chr4:151229749:C:T	4.56286e-09	-1.66637e-10	-0.456049	0.000152837	-1.66637e-10	-0.593618	0.00021517	-1.66637e-10	-0.589501
151229776	chr4:151229776:G:A	1.87267e-09	-1.66637e-10	-1.34663	7.16961e-05	-1.66637e-10	-1.35055	0.000100523	-1.66637e-10	-1.35055
151229785	chr4:151229785:C:G	3.71703e-09	0.642615	-1.30369	0.000154303	0.712777	-1.29685	0.000188014	0.566718	-1.29113
151229802	chr4:151229802:C:T	4.14339e-10	-1.51408	-1.34099	1.35994e-05	-1.66262	-1.35034	1.86975e-05	-1.68232	-1.35022
151229838	chr4:151229838:T:C	3.88322e-10	-1.56933	-1.35058	1.70992e-05	-1.43345	-1.3505	2.30634e-05	-1.47231	-1.35037
151229933	chr4:151229933:A:C	1.9008e-09	-1.66637e-10	-1.33172	7.50214e-05	-1.66637e-10	-1.30522	0.000105041	-1.66637e-10	-1.30658
151230120	chr4:151230120:C:T	3.86533e-09	-1.66637e-10	-0.621951	0.00013979	-1.66637e-10	-0.682849	0.000199718	-1.66637e-10	-0.664023
151230626	chr4:151230626:A:C	3.57724e-09	-1.66637e-10	-0.699406	0.000154835	-1.66637e-10	-0.580628	0.000218943	-1.66637e-10	-0.572118
151232052	chr4:151232052:C:T	5.2548e-09	1.03572	-1.35058	6.99102e-05	-0.0286207	-1.34716	9.43145e-05	-0.0671297	-1.34717
151232379	chr4:151232379:G:GA	3.70924e-10	-1.61549	-1.35027	1.60818e-05	-1.49488	-1.35042	2.17682e-05	-1.52993	-1.35055
151232465	chr4:151232465:T:C	1.90511e-09	-0.0485875	-1.28087	6.35813e-05	-0.193924	-1.27675	8.12759e-05	-0.289358	-1.27372
151232773	chr4:151232773:C:T	3.60041e-09	-1.66637e-10	-0.692952	0.000155735	-1.66637e-10	-0.574836	0.000220194	-1.66637e-10	-0.566423
151232835	chr4:151232835:T:G	3.41298e-09	-1.66637e-10	-0.746414	0.000106989	-1.66637e-10	-0.950262	0.000150379	-1.66637e-10	-0.947771
151232856	chr4:151232856:A:AC	2.40642e-09	-1.66637e-10	-1.09586	9.5746e-05	-1.66637e-10	-1.06129	0.000134824	-1.66637e-10	-1.05696
151233424	chr4:151233424:G:A	6.76894e-09	0.502362	-0.564016	0.000232872	0.459	-0.631499	0.000292381	0.327217	-0.61009
151233599	chr4:151233599:C:T	3.10456e-09	0.431235	-1.27236	0.000133025	0.531305	-1.26376	0.000163085	0.389885	-1.25654
151233748	chr4:151233748:G:A	3.61112e-09	-1.66637e-10	-0.689982	0.00012692	-1.66637e-10	-0.779431	0.000178133	-1.66637e-10	-0.7784
151234081	chr4:151234081:G:C	3.9829e-09	-1.66637e-10	-0.591988	0.000171566	-1.66637e-10	-0.478022	0.000242618	-1.66637e-10	-0.469443
151234141	chr4:151234141:C:T	3.77092e-09	-1.66637e-10	-0.646679	0.00016375	-1.66637e-10	-0.524648	0.000231589	-1.66637e-10	-0.515968
151234248	chr4:151234248:C:A	4.35124e-09	-0.503538	-3.48322e-10	9.68927e-05	-1.04939	-3.48322e-10	0.000131777	-1.07982	-3.48322e-10
151234556	chr4:151234556:G:A	1.90425e-08	1.82167	-0.848995	0.000229499	0.650617	-0.837707	0.000308708	0.603749	-0.832284
151234565	chr4:151234565:G:A	1.89598e-09	-0.073805	-1.26046	6.49817e-05	-0.193281	-1.2556	8.31335e-05	-0.288289	-1.25219
151234606	chr4:151234606:A:T	1.84557e-08	1.81653	-0.87516	0.00022253	0.646173	-0.864098	0.000299292	0.599304	-0.858814
151234970	chr4:151234970:G:A	3.46861e-09	0.544095	-1.27434	0.000148228	0.64153	-1.26577	0.000181309	0.497891	-1.25862
151235113	chr4:151235113:G:GGT	1.23756e-09	-1.76086	-3.48322e-10	5.27458e-05	-1.6575	-3.48322e-10	7.27398e-05	-1.67404	-3.48322e-10
151235190	chr4:151235190:G:A	1.51808e-09	-0.391502	-1.16505	5.24648e-05	-0.499986	-1.16286	6.79548e-05	-0.584387	-1.1577
151235266	chr4:151235266:C:T	2.28789e-09	-1.66637e-10	-1.14637	8.69938e-05	-1.66637e-10	-1.15715	0.00012189	-1.66637e-10	-1.15781
151235987	chr4:151235987:A:G	1.88721e-09	-1.66637e-10	-1.3389	7.16858e-05	-1.66637e-10	-1.3507	0.000100512	-1.66637e-10	-1.35065
151236052	chr4:151236052:T:C	2.85864e-09	-1.66637e-10	-0.923652	9.78742e-05	-1.66637e-10	-1.03931	0.000137819	-1.66637e-10	-1.03499
151236262	chr4:151236262:G:A	1.87759e-09	-1.66637e-10	-1.34401	7.30933e-05	-1.66637e-10	-1.33125	0.000102465	-1.66637e-10	-1.33141
151236363	chr4:151236363:T:C	3.61399e-10	-1.65627	-1.3355	1.63213e-05	-1.49481	-1.3357	2.21193e-05	-1.52985	-1.33463
151236364	chr4:151236364:G:A	8.86932e-09	1.55919	-1.35059	0.000105404	0.378306	-1.34349	0.000141716	0.336397	-1.3435
151236683	chr4:151236683:G:T	3.68125e-09	-1.66637e-10	-0.670747	0.000133317	-1.66637e-10	-0.730259	0.00019034	-1.66637e-10	-0.712119
151236709	chr4:151236709:T:C	1.86764e-09	-0.267288	-1.08204	6.42244e-05	-0.380492	-1.08011	8.28636e-05	-0.469783	-1.07395
151236791	chr4:151236791:A:G	1.72656e-09	-0.269337	-1.15853	5.93125e-05	-0.383016	-1.15715	7.64576e-05	-0.472255	-1.15194
151237057	chr4:151237057:G:A	8.04528e-09	1.45924	-1.34815	9.65543e-05	0.297379	-1.35026	0.000129933	0.256352	-1.35027
151237214	chr4:151237214:C:T	8.10585e-09	0.626672	-0.508084	0.00027787	0.582449	-0.578285	0.000347459	0.445855	-0.556138
151237325	chr4:151237325:C:T	1.87409e-09	-0.0985143	-1.24736	6.43296e-05	-0.216826	-1.24214	8.23783e-05	-0.311107	-1.2385
151237367	chr4:151237367:T:C	9.74747e-10	-1.07576	-0.923816	3.76223e-05	-0.993112	-1.00228	5.12485e-05	-1.02918	-0.995067
151237785	chr4:151237785:T:C	3.15395e-09	-1.66637e-10	-0.825344	0.000101553	-1.66637e-10	-1.00241	0.00014275	-1.66637e-10	-0.999834
151238048	chr4:151238048:A:G	6.02471e-09	1.10659	-1.28472	0.00147473	2.94189	-1.26865	0.00186847	2.84046	-1.26851
151238164	chr4:151238164:A:G	3.46936e-09	-0.73003	-3.48322e-10	0.000105028	-0.968762	-3.48322e-10	0.000158336	-0.89621	-3.48322e-10
151238205	chr4:151238205:C:T	7.51262e-09	-1.66637e-10	0.0425859	0.000223502	-1.66637e-10	-0.213567	0.000314642	-1.66637e-10	-0.209495
151238388	chr4:151238388:G:A	3.17465e-09	0.460395	-1.27919	0.000135375	0.556028	-1.27097	0.000165989	0.415038	-1.26405
151238476	chr4:151238476:T:C	5.1677e-10	-1.29142	-1.34274	2.37821e-05	-1.11026	-1.34379	3.20182e-05	-1.14986	-1.34477
151238526	chr4:151238526:T:C	3.74725e-09	-1.66637e-10	-0.652976	0.000161677	-1.66637e-10	-0.537389	0.000228595	-1.66637e-10	-0.528978
151238574	chr4:151238574:T:C	5.3066e-10	-1.26095	-1.34668	2.4558e-05	-1.0745	-1.34745	3.30365e-05	-1.11521	-1.34811
151238686	chr4:151238686:A:T	6.02836e-10	-1.75194	-0.728167	2.21377e-05	-1.68633	-0.839374	3.08053e-05	-1.7025	-0.830744
151238691	chr4:151238691:T:A	6.11066e-10	-1.74913	-0.717415	2.25241e-05	-1.67878	-0.829626	3.13193e-05	-1.69578	-0.820914
151238862	chr4:151238862:G:A	3.49115e-10	-1.67942	-1.34693	1.55474e-05	-1.5389	-1.3402	2.11208e-05	-1.56941	-1.34126
151238903	chr4:151238903:C:T	1.38437e-09	-1.64875	-3.48322e-10	4.76645e-05	-1.7588	-3.48322e-10	6.69918e-05	-1.75636	-3.48322e-10
151239309	chr4:151239309:T:C	1.90922e-09	-0.076758	-1.25055	6.54943e-05	-0.195668	-1.24536	8.38131e-05	-0.290571	-1.24177
151239997	chr4:151239997:T:G	1.69627e-09	-0.297691	-1.14788	5.83898e-05	-0.409505	-1.14634	7.53488e-05	-0.497804	-1.141
151240471	chr4:151240471:C:G	3.19566e-09	-1.66637e-10	-0.812206	0.000136509	-1.66637e-10	-0.706597	0.000192739	-1.66637e-10	-0.699592
151240473	chr4:151240473:G:A	3.69649e-09	0.582633	-1.24925	0.000154087	0.662446	-1.24792	0.000188632	0.518846	-1.23998
151240767	chr4:151240767:C:T	1.20756e-08	1.8637	-1.34651	0.000133635	0.622848	-1.35073	0.000179232	0.578476	-1.35073
151240864	chr4:151240864:T:C	6.84306e-09	-0.050764	-3.48322e-10	0.000123857	-0.803862	-3.48322e-10	0.000159261	-0.890388	-3.48322e-10
151240901	chr4:151240901:G:A	3.68506e-09	0.582341	-1.25205	0.000153322	0.660439	-1.25089	0.000187674	0.516834	-1.24306
151240941	chr4:151240941:A:C	3.55334e-10	-1.7146	-1.2941	1.45953e-05	-1.63643	-1.30586	2.00299e-05	-1.65987	-1.30383
151240966	chr4:151240966:T:C	1.47494e-09	-1.58538	-3.48322e-10	4.75372e-05	-1.76148	-3.48322e-10	6.66929e-05	-1.76083	-3.48322e-10
151241216	chr4:151241216:C:T	2.38682e-09	-1.66637e-10	-1.10404	9.56268e-05	-1.66637e-10	-1.06254	0.000134637	-1.66637e-10	-1.05835
151241414	chr4:151241414:A:G	5.30358e-10	-1.25896	-1.34924	2.76189e-05	-0.955373	-1.34912	3.58401e-05	-1.03204	-1.34982
151241430	chr4:151241430:T:G	2.44076e-09	-1.66637e-10	-1.08169	9.8009e-05	-1.66637e-10	-1.03793	0.000138011	-1.66637e-10	-1.0336
151241746	chr4:151241746:T:C	5.35449e-10	-1.25702	-1.34163	2.78969e-05	-0.953196	-1.34128	3.61563e-05	-1.02996	-1.34311
151242054	chr4:151242054:G:T	1.23684e-09	-1.76144	-3.48322e-10	5.34088e-05	-1.64501	-3.48322e-10	7.57455e-05	-1.63355	-3.48322e-10
151242337	chr4:151242337:T:C	5.33086e-10	-1.26335	-1.33972	2.46718e-05	-1.0764	-1.34093	3.3179e-05	-1.11692	-1.3421
151242436	chr4:151242436:G:A	2.97742e-09	-0.882942	-3.48322e-10	0.000347862	0.228817	-3.48322e-10	0.000463076	0.17696	-3.48322e-10
151242575	chr4:151242575:C:T	4.18583e-09	-1.66637e-10	-0.542294	0.000141137	-1.66637e-10	-0.673257	0.000198654	-1.66637e-10	-0.669364
151243427	chr4:151243427:A:G	2.1353e-09	-0.251061	-0.96433	9.42807e-05	-0.090636	-0.986076	0.00012415	-0.149757	-0.989684
151243527	chr4:151243527:G:A	1.76462e-06	6.602	-1.10031	0.000737998	2.04505	-1.0641	0.000766599	1.74627	-1.06524
151243634	chr4:151243634:G:A	9.08847e-10	-1.75072	-0.318862	9.19076e-05	-0.985081	-0.117124	0.000111228	-1.13168	-0.117673
151243745	chr4:151243745:G:A	2.68079e-09	-1.66637e-10	-0.987889	0.000118799	-1.66637e-10	-0.845556	0.000167932	-1.66637e-10	-0.83737
151243939	chr4:151243939:G:A	5.0055e-09	0.780795	-1.14426	0.000128776	0.288328	-1.05324	0.000158918	0.156276	-1.04882
151244381	chr4:151244381:C:T	2.55098e-09	-1.08677	0.0492496	6.98895e-05	-1.38162	0.00554842	9.34107e-05	-1.43236	0.00843303
151244542	chr4:151244542:G:A	1.92672e-09	-1.66637e-10	-1.31818	8.31236e-05	-1.66637e-10	-1.20266	0.000116579	-1.66637e-10	-1.20236
151244684	chr4:151244684:G:A	2.74449e-09	-1.66637e-10	-0.964404	0.000109711	-1.66637e-10	-0.925142	0.000153983	-1.66637e-10	-0.924087
151244974	chr4:151244974:A:C	2.50638e-08	2.54791	-1.30048	1.2698e-05	-1.74707	-1.33447	1.89128e-05	-1.68637	-1.33472
151245069	chr4:151245069:A:G	6.38563e-08	3.23058	-1.04795	0.0013671	2.6613	-1.06384	0.00170782	2.53526	-1.05321
151245092	chr4:151245092:C:T	9.13388e-05	10.7359	-1.2876	0.00011648	0.445793	-1.31106	0.000232294	0.796663	-1.30959
151245265	chr4:151245265:T:C	3.24237e-09	-1.66637e-10	-0.797694	0.000128891	-1.66637e-10	-0.764019	0.00018129	-1.66637e-10	-0.760835
151245320	chr4:151245320:T:TG	2.24418e-08	2.44824	-1.31132	1.25904e-05	-1.74993	-1.34013	1.86771e-05	-1.69329	-1.34034
151245640	chr4:151245640:T:C	1.52128e-09	-0.36033	-1.19412	4.44844e-05	-0.692321	-1.13553	5.69758e-05	-0.783113	-1.13519
151245647	chr4:151245647:G:A	2.12966e-08	2.39909	-1.31454	1.25383e-05	-1.75241	-1.34179	1.85304e-05	-1.69953	-1.34199
151245662	chr4:151245662:C:T	2.01608e-08	2.34225	-1.31251	1.25192e-05	-1.75485	-1.34088	1.84235e-05	-1.70622	-1.34108
151245800	chr4:151245800:C:T	2.03379e-08	2.35496	-1.31647	1.25024e-05	-1.75434	-1.34272	1.84165e-05	-1.70478	-1.34291
151246224	chr4:151246224:A:C	2.03315e-08	2.35073	-1.31256	1.25249e-05	-1.7545	-1.34078	1.8444e-05	-1.70521	-1.34098
151246891	chr4:151246891:C:T	1.24688e-08	-1.66637e-10	0.549229	0.000383038	-1.66637e-10	0.325144	0.000542169	-1.66637e-10	0.334648
151246989	chr4:151246989:C:T	1.90631e-09	-1.66637e-10	-1.32883	8.12581e-05	-1.66637e-10	-1.22536	0.000113959	-1.66637e-10	-1.22509
151247488	chr4:151247488:A:T	2.10367e-08	2.40014	-1.32787	1.24644e-05	-1.75245	-1.34766	1.84211e-05	-1.69966	-1.34777
151247512	chr4:151247512:A:G	4.03739e-10	-1.54552	-1.33546	1.33962e-05	-1.69173	-1.33629	1.86419e-05	-1.69897	-1.33655
151247730	chr4:151247730:CAT:C	2.42508e-09	-1.66637e-10	-1.08813	8.76732e-05	-1.66637e-10	-1.14937	0.000122788	-1.66637e-10	-1.15047
151247840	chr4:151247840:G:A	5.01898e-09	-1.66637e-10	-0.360772	0.000239989	-1.66637e-10	-0.142395	0.000336887	-1.66637e-10	-0.141183
151248145	chr4:151248145:TTA:T	4.67069e-09	-1.66637e-10	-0.432692	0.000163577	-1.66637e-10	-0.525708	0.000234691	-1.66637e-10	-0.502662
151248179	chr4:151248179:G:A	3.25595e-09	-1.66637e-10	-0.793516	0.000129446	-1.66637e-10	-0.759725	0.000182072	-1.66637e-10	-0.756528
151248685	chr4:151248685:C:T	1.86509e-09	-1.66637e-10	-1.35069	7.43339e-05	-1.66637e-10	-1.31442	0.000104288	-1.66637e-10	-1.31377
151248841	chr4:151248841:C:T	2.27803e-09	-1.66637e-10	-1.15069	9.88264e-05	-1.66637e-10	-1.02962	0.000138359	-1.66637e-10	-1.03108
151248907	chr4:151248907:T:A	2.00863e-08	2.36314	-1.3371	1.24207e-05	-1.75337	-1.35025	1.83345e-05	-1.70185	-1.3503
151249147	chr4:151249147:G:A	2.12441e-08	2.43204	-1.34996	1.25884e-05	-1.74912	-1.3411	1.87023e-05	-1.69132	-1.34097
151249204	chr4:151249204:G:A	3.9403e-10	-1.55795	-1.34738	1.31475e-05	-1.69965	-1.3471	1.83098e-05	-1.70651	-1.34698
151249612	chr4:151249612:G:A	2.15952e-08	2.41851	-1.32003	1.25153e-05	-1.75165	-1.34438	1.85183e-05	-1.69763	-1.34455
151249788	chr4:151249788:C:G	2.01346e-08	2.35341	-1.32497	1.24536e-05	-1.75448	-1.34651	1.83406e-05	-1.70517	-1.34664
151250143	chr4:151250143:A:G	2.14263e-08	2.41004	-1.31942	1.25153e-05	-1.75194	-1.3441	1.85104e-05	-1.69833	-1.34427
151250303	chr4:151250303:T:C	2.11342e-08	2.39769	-1.32079	1.25003e-05	-1.75249	-1.34475	1.84721e-05	-1.69976	-1.34491
151250334	chr4:151250334:G:T	2.06606e-08	2.38086	-1.32663	1.24601e-05	-1.75327	-1.34718	1.83894e-05	-1.70185	-1.34731
151250349	chr4:151250349:G:C	2.04499e-09	-1.66637e-10	-1.25861	8.58724e-05	-1.66637e-10	-1.17013	0.000120256	-1.66637e-10	-1.17131
151250804	chr4:151250804:T:G	4.0373e-10	-1.53031	-1.3507	1.33179e-05	-1.68321	-1.35067	1.85303e-05	-1.69087	-1.35065
151250841	chr4:151250841:T:C	1.87123e-09	-1.66637e-10	-1.3474	7.33217e-05	-1.66637e-10	-1.32813	0.00010292	-1.66637e-10	-1.32698
151250883	chr4:151250883:C:T	2.04219e-08	2.37001	-1.32739	1.24507e-05	-1.75376	-1.34745	1.83602e-05	-1.70318	-1.34757
151251547	chr4:151251547:A:T	2.1483e-08	2.41739	-1.32413	1.2494e-05	-1.75158	-1.34616	1.84898e-05	-1.69741	-1.3463
151251626	chr4:151251626:C:T	1.24246e-09	-1.75691	-3.48322e-10	5.05985e-05	-1.69907	-3.48322e-10	7.05697e-05	-1.70433	-3.48322e-10
151251630	chr4:151251630:C:T	2.1055e-09	-1.66637e-10	-1.22945	7.28051e-05	-1.66637e-10	-1.3352	0.00010211	-1.66637e-10	-1.33488
151251722	chr4:151251722:C:T	3.99505e-10	-1.54331	-1.34822	1.32442e-05	-1.69145	-1.34798	1.84359e-05	-1.69876	-1.34788
151251828	chr4:151251828:C:A	7.23289e-08	2.87131	-0.564088	0.00228425	2.67661	-0.565805	0.00294359	2.5668	-0.540346
151252034	chr4:151252034:T:C	1.95624e-08	2.31819	-1.31858	1.24715e-05	-1.75584	-1.34371	1.83176e-05	-1.70919	-1.34388
151252255	chr4:151252255:A:G	1.98472e-08	2.34201	-1.32794	1.24335e-05	-1.75494	-1.34766	1.82956e-05	-1.7065	-1.34777
151252309	chr4:151252309:A:G	2.7576e-09	-1.66637e-10	-0.959638	0.000118875	-1.66637e-10	-0.844916	0.000166859	-1.66637e-10	-0.84378
151252420	chr4:151252420:AT:A	0.000372381	12.1347	-1.28099	0.00020944	0.989288	-1.26784	0.000428287	1.3617	-1.26283
151253112	chr4:151253112:A:G	0.000370435	12.1286	-1.2802	0.000208959	0.986099	-1.26695	0.000427218	1.35828	-1.26192
151253123	chr4:151253123:C:T	3.23541e-09	-1.66637e-10	-0.799842	0.000146087	-1.66637e-10	-0.638786	0.000205035	-1.66637e-10	-0.63775
151253321	chr4:151253321:C:T	1.29242e-08	-1.66637e-10	0.5851	0.000395915	-1.66637e-10	0.358209	0.000560474	-1.66637e-10	0.367852
151253416	chr4:151253416:C:T	2.31352e-09	-0.284924	-0.850305	5.23096e-05	-0.694878	-0.970931	6.67207e-05	-0.796024	-0.964392
151254016	chr4:151254016:T:C	1.8614e-08	2.18735	-1.23744	1.51832e-05	-1.75887	-1.14393	2.21714e-05	-1.71909	-1.14303
151254185	chr4:151254185:CAT:C	1.9187e-09	-1.66637e-10	-1.32235	8.24797e-05	-1.66637e-10	-1.21044	0.000115672	-1.66637e-10	-1.21017
151254391	chr4:151254391:G:A	1.23821e-09	-1.76033	-3.48322e-10	5.47769e-05	-1.61972	-3.48322e-10	7.78521e-05	-1.60612	-3.48322e-10
151254850	chr4:151254850:C:T	1.96583e-09	-1.66637e-10	-1.29808	7.29525e-05	-1.66637e-10	-1.33318	0.00010246	-1.66637e-10	-1.33146
151254940	chr4:151254940:A:G	1.67748e-08	1.58311	-0.737235	0.000533805	1.38949	-0.732451	0.000699525	1.30004	-0.710566
151255276	chr4:151255276:G:A	2.27612e-09	-1.66637e-10	-1.15153	7.53241e-05	-1.66637e-10	-1.30119	0.000105671	-1.66637e-10	-1.3006
151255356	chr4:151255356:G:A	4.48035e-09	-1.66637e-10	-0.474298	0.00015119	-1.66637e-10	-0.604453	0.000212828	-1.66637e-10	-0.600445
151255882	chr4:151255882:G:A	3.02563e-08	2.7407	-1.30499	1.2765e-05	-1.74082	-1.33545	1.9096e-05	-1.67564	-1.33581
151255887	chr4:151255887:G:A	1.94183e-09	-1.66637e-10	-1.31037	7.16919e-05	-1.66637e-10	-1.35061	0.000100527	-1.66637e-10	-1.3505
151256088	chr4:151256088:C:T	2.41771e-09	0.166119	-1.2573	1.6698e-05	-1.49958	-1.30812	2.06513e-05	-1.62428	-1.30887
151256187	chr4:151256187:G:A	2.42577e-09	-1.66637e-10	-1.08785	8.76949e-05	-1.66637e-10	-1.14913	0.000122819	-1.66637e-10	-1.15022
151256379	chr4:151256379:A:G	0.000421768	12.1743	-1.19613	0.000221916	1.00357	-1.22425	0.000454952	1.37525	-1.21599
151256458	chr4:151256458:T:C	3.52146e-08	2.88547	-1.29801	1.29582e-05	-1.72998	-1.33129	1.9579e-05	-1.65479	-1.33169
151257255	chr4:151257255:T:C	3.87985e-09	-1.66637e-10	-0.618202	0.00011204	-1.66637e-10	-0.904129	0.000156886	-1.66637e-10	-0.905409
151257260	chr4:151257260:G:T	2.91036e-09	-1.66637e-10	-0.905724	9.43666e-05	-1.66637e-10	-1.0758	0.000132316	-1.66637e-10	-1.07573
151257874	chr4:151257874:A:C	3.98621e-10	-1.55981	-1.33394	1.33045e-05	-1.70007	-1.33482	1.85225e-05	-1.70687	-1.33508
151258159	chr4:151258159:T:C	1.28871e-09	-0.475169	-1.24519	3.76941e-05	-0.797174	-1.19631	4.84845e-05	-0.883665	-1.19602
151258309	chr4:151258309:C:T	3.05373e-09	-1.66637e-10	-0.857634	0.000121314	-1.66637e-10	-0.824605	0.0001706	-1.66637e-10	-0.821606
151258563	chr4:151258563:A:G	1.92019e-09	-1.66637e-10	-1.32158	7.26601e-05	-1.66637e-10	-1.3372	0.000101903	-1.66637e-10	-1.33691
151258586	chr4:151258586:T:C	2.78083e-08	2.65954	-1.3082	1.26773e-05	-1.74605	-1.33713	1.88562e-05	-1.68663	-1.33746
151258655	chr4:151258655:C:T	2.0525e-09	-1.66637e-10	-1.25494	7.22217e-05	-1.66637e-10	-1.34325	0.000101282	-1.66637e-10	-1.34302
151258671	chr4:151258671:A:G	1.88979e-09	-1.66637e-10	-1.33753	7.94413e-05	-1.66637e-10	-1.24797	0.000111407	-1.66637e-10	-1.24774
151258848	chr4:151258848:A:C	3.08336e-09	-1.66637e-10	-0.847978	0.000144199	-1.66637e-10	-0.651793	0.00020275	-1.66637e-10	-0.648956
151259111	chr4:151259111:G:A	4.05409e-09	-0.574274	-3.48322e-10	0.000100304	-1.01479	-3.48322e-10	0.000137996	-1.03371	-3.48322e-10
151259321	chr4:151259321:T:G	6.69763e-09	-1.66637e-10	-0.0722445	0.000220223	-1.66637e-10	-0.22835	0.000309634	-1.66637e-10	-0.225538
151259426	chr4:151259426:G:A	3.24324e-09	-1.66637e-10	-0.797426	0.000128928	-1.66637e-10	-0.763737	0.000181341	-1.66637e-10	-0.760551
151259492	chr4:151259492:C:T	2.07192e-09	-1.66637e-10	-1.24552	7.24159e-05	-1.66637e-10	-1.34056	0.000101558	-1.66637e-10	-1.3403
151259510	chr4:151259510:C:T	2.87414e-08	2.69198	-1.30764	1.27028e-05	-1.74423	-1.33693	1.89336e-05	-1.68272	-1.33727
151259519	chr4:151259519:G:T	0.000237161	11.5017	-1.09925	0.000188786	0.684726	-1.0671	0.000380316	1.03702	-1.05695
151259758	chr4:151259758:G:A	3.33779e-08	-1.66637e-10	1.5339	0.00186547	-1.66637e-10	1.90828	0.00269652	-1.66637e-10	1.93879
151259768	chr4:151259768:T:C	2.00499e-09	-1.66637e-10	-1.27836	8.51554e-05	-1.66637e-10	-1.17851	0.000119591	-1.66637e-10	-1.17686
151259917	chr4:151259917:C:T	3.01336e-09	-1.66637e-10	-0.870945	0.000140284	-1.66637e-10	-0.679322	0.000197234	-1.66637e-10	-0.67654
151260486	chr4:151260486:T:C	3.05431e-08	2.75093	-1.30579	1.27648e-05	-1.7404	-1.3359	1.91045e-05	-1.67475	-1.33625
151261015	chr4:151261015:G:T	3.08471e-09	-1.66637e-10	-0.847542	0.000144242	-1.66637e-10	-0.651493	0.000202811	-1.66637e-10	-0.648655
151261762	chr4:151261762:C:T	2.06429e-09	-1.66637e-10	-1.24921	7.23328e-05	-1.66637e-10	-1.34171	0.00010144	-1.66637e-10	-1.34146
151261874	chr4:151261874:G:A	2.08497e-09	-1.66637e-10	-1.23925	7.25655e-05	-1.66637e-10	-1.3385	0.000101771	-1.66637e-10	-1.33821
151262128	chr4:151262128:C:T	1.87997e-09	-1.66637e-10	-1.34274	7.26964e-05	-1.66637e-10	-1.3367	0.000102018	-1.66637e-10	-1.33578
151262230	chr4:151262230:A:C	2.87508e-08	2.68878	-1.30411	1.27264e-05	-1.74439	-1.33491	1.89641e-05	-1.6831	-1.33528
151262326	chr4:151262326:G:C	7.27057e-08	2.89186	-0.579437	0.00230154	2.69933	-0.580983	0.00296433	2.58925	-0.555775
151262542	chr4:151262542:C:T	2.14325e-09	-1.66637e-10	-1.21168	7.99854e-05	-1.66637e-10	-1.24115	0.000112085	-1.66637e-10	-1.24168
151263070	chr4:151263070:G:A	2.69963e-09	-1.66637e-10	-0.980886	0.000118552	-1.66637e-10	-0.847635	0.000165566	-1.66637e-10	-0.85156
151263112	chr4:151263112:C:T	1.29429e-09	-1.71604	-3.48322e-10	4.97595e-05	-1.71579	-3.48322e-10	7.04175e-05	-1.70649	-3.48322e-10
151263175	chr4:151263175:CA:C	6.00394e-07	5.44958	-1.02599	2.58274e-05	-1.32366	-1.04789	4.33594e-05	-1.15009	-1.04132
151263722	chr4:151263722:C:T	2.68488e-09	-1.66637e-10	-0.986361	9.28478e-05	-1.66637e-10	-1.09203	0.000131011	-1.66637e-10	-1.08565
151263891	chr4:151263891:G:A	1.86843e-09	-1.66637e-10	-1.3489	7.37899e-05	-1.66637e-10	-1.32177	0.000103595	-1.66637e-10	-1.32044
151263956	chr4:151263956:A:G	3.14269e-09	-1.66637e-10	-0.828919	0.000147438	-1.66637e-10	-0.629583	0.000207311	-1.66637e-10	-0.62671
151264057	chr4:151264057:C:T	3.39761e-09	-1.66637e-10	-0.750927	0.00013534	-1.66637e-10	-0.715198	0.000190385	-1.66637e-10	-0.711882
151264257	chr4:151264257:G:A	3.82649e-09	-1.66637e-10	-0.63205	0.000135278	-1.66637e-10	-0.715658	0.000193608	-1.66637e-10	-0.695093
151265069	chr4:151265069:TAATA:T	3.28285e-09	-1.66637e-10	-0.785286	0.000111632	-1.66637e-10	-0.907785	0.000159014	-1.66637e-10	-0.891936
151265539	chr4:151265539:A:G	2.8344e-08	2.68017	-1.30976	1.26763e-05	-1.74495	-1.3383	1.88782e-05	-1.6843	-1.33862
151266140	chr4:151266140:C:T	1.86543e-09	-1.66637e-10	-1.35051	7.5004e-05	-1.66637e-10	-1.30545	0.000105236	-1.66637e-10	-1.30472
151266225	chr4:151266225:G:A	1.46814e-09	-0.351641	-1.23836	4.22327e-05	-0.691297	-1.1885	5.40802e-05	-0.782291	-1.18817
151266427	chr4:151266427:A:G	2.3816e-08	2.50518	-1.30882	1.25677e-05	-1.754	-1.33785	1.84826e-05	-1.70592	-1.33818
151266800	chr4:151266800:A:G	5.42492e-08	2.79343	-0.773841	0.00101417	2.25566	-0.956824	0.00130995	2.16244	-0.945624
151266830	chr4:151266830:G:A	2.75016e-09	-1.66637e-10	-0.962338	9.75126e-05	-1.66637e-10	-1.04301	0.000137047	-1.66637e-10	-1.04061
151267320	chr4:151267320:G:A	0.000429494	12.1045	-1.10818	0.000250598	0.978626	-1.07777	0.000514514	1.3501	-1.06781
151267353	chr4:151267353:C:T	1.25187e-09	-1.74936	-3.48322e-10	5.42633e-05	-1.62914	-3.48322e-10	7.69249e-05	-1.6181	-3.48322e-10
151268372	chr4:151268372:C:T	1.95712e-08	2.34263	-1.34257	1.24021e-05	-1.75438	-1.35074	1.82712e-05	-1.70487	-1.35074
151268383	chr4:151268383:T:C	8.51013e-09	-1.66637e-10	0.167259	0.000272423	-1.66637e-10	-0.0156325	0.000385152	-1.66637e-10	-0.00729248
151268476	chr4:151268476:A:G	3.83941e-10	-1.60671	-1.32455	1.30265e-05	-1.72595	-1.33006	1.81631e-05	-1.73118	-1.33036
151268695	chr4:151268695:G:GT	3.27231e-09	-0.788503	-3.48322e-10	0.000105531	-0.963983	-3.48322e-10	0.000142733	-0.999955	-3.48322e-10
151268858	chr4:151268858:G:A	2.36065e-08	2.53513	-1.3476	1.27392e-05	-1.7435	-1.33481	1.90623e-05	-1.67857	-1.33465
151268984	chr4:151268984:T:C	1.8664e-09	-1.66637e-10	-1.34999	7.37911e-05	-1.66637e-10	-1.32175	0.000103519	-1.66637e-10	-1.32117
151269789	chr4:151269789:T:C	4.02406e-10	-1.56962	-1.31467	1.33914e-05	-1.7072	-1.32118	1.86472e-05	-1.7137	-1.32154
151269917	chr4:151269917:T:C	1.86501e-09	-1.66637e-10	-1.35073	7.46654e-05	-1.66637e-10	-1.30997	0.000104756	-1.66637e-10	-1.30929
151270043	chr4:151270043:G:A	3.39436e-09	-1.66637e-10	-0.751885	0.000116016	-1.66637e-10	-0.869258	0.000163181	-1.66637e-10	-0.866073
151270134	chr4:151270134:A:C	5.25273e-07	5.49507	-1.20515	2.12837e-05	-1.33614	-1.22891	3.55357e-05	-1.16079	-1.2296
151270262	chr4:151270262:G:A	3.09121e-09	-1.66637e-10	-0.845437	0.000104919	-1.66637e-10	-0.969796	0.000148243	-1.66637e-10	-0.962077
151270820	chr4:151270820:C:T	2.14962e-09	-1.20871	-3.48322e-10	0.000207044	-0.290057	-3.48322e-10	0.000278759	-0.330582	-3.48322e-10
151271434	chr4:151271434:C:A	2.40187e-09	-1.66637e-10	-1.09775	8.7023e-05	-1.66637e-10	-1.15682	0.000122382	-1.66637e-10	-1.15378
151271447	chr4:151271447:C:A	1.865e-09	-1.66637e-10	-1.35074	7.2793e-05	-1.66637e-10	-1.33537	0.000102004	-1.66637e-10	-1.33592
151271656	chr4:151271656:G:A	2.77225e-08	2.66139	-1.31314	1.26355e-05	-1.74627	-1.34021	1.87895e-05	-1.68713	-1.3405
151271721	chr4:151271721:A:G	4.3504e-08	-1.66637e-10	1.79885	0.00246942	-1.66637e-10	2.18875	0.00357317	-1.66637e-10	2.22028
151271734	chr4:151271734:G:T	1.87262e-09	-1.66637e-10	-1.34666	7.37307e-05	-1.66637e-10	-1.32257	0.000103389	-1.66637e-10	-1.32243
151272235	chr4:151272235:T:C	3.43105e-09	-1.66637e-10	-0.741133	0.00016079	-1.66637e-10	-0.542889	0.000227803	-1.66637e-10	-0.53245
151272287	chr4:151272287:A:C	2.80506e-08	2.68459	-1.32458	1.25834e-05	-1.74483	-1.34578	1.87457e-05	-1.68399	-1.34598
151272617	chr4:151272617:C:A	3.24737e-09	-1.66637e-10	-0.796154	0.000129096	-1.66637e-10	-0.762433	0.000181578	-1.66637e-10	-0.759244
151272673	chr4:151272673:C:T	6.63335e-08	2.81749	-0.596792	0.00210605	2.62738	-0.597802	0.00271396	2.5181	-0.572862
151272942	chr4:151272942:T:C	2.04096e-09	-1.66637e-10	-1.26058	7.21048e-05	-1.66637e-10	-1.34487	0.000101116	-1.66637e-10	-1.34467
151273463	chr4:151273463:G:A	1.92995e-09	-1.66637e-10	-1.31651	8.35959e-05	-1.66637e-10	-1.19699	0.000117242	-1.66637e-10	-1.19669
151274652	chr4:151274652:C:A	1.87344e-09	-1.66637e-10	-1.34622	7.31208e-05	-1.66637e-10	-1.33088	0.000102631	-1.66637e-10	-1.32979
151274832	chr4:151274832:A:C	2.25322e-09	-1.66637e-10	-1.16164	8.21057e-05	-1.66637e-10	-1.21498	0.000115016	-1.66637e-10	-1.21586
151274900	chr4:151274900:G:T	3.14269e-09	-1.66637e-10	-0.828919	0.000147438	-1.66637e-10	-0.629583	0.000207311	-1.66637e-10	-0.62671
151275066	chr4:151275066:A:G	5.69578e-07	5.59769	-1.22679	2.13486e-05	-1.31352	-1.24849	3.57938e-05	-1.13402	-1.24913
151275335	chr4:151275335:C:A	2.48555e-08	2.55428	-1.3152	1.25485e-05	-1.75211	-1.34128	1.85125e-05	-1.70093	-1.34156
151275882	chr4:151275882:G:A	2.55284e-08	2.58959	-1.32379	1.2519e-05	-1.75038	-1.34536	1.8515e-05	-1.69678	-1.34557
151276266	chr4:151276266:T:C	4.10102e-10	-1.51516	-1.35018	1.344e-05	-1.67468	-1.35007	1.86948e-05	-1.68267	-1.35002
151276488	chr4:151276488:C:T	4.02943e-10	-1.53226	-1.3507	1.3301e-05	-1.68448	-1.35067	1.8508e-05	-1.69208	-1.35065
151277629	chr4:151277629:A:G	2.88148e-08	2.689	-1.30211	1.27202e-05	-1.74528	-1.33451	1.89333e-05	-1.68512	-1.33488
151278079	chr4:151278079:C:T	3.02607e-09	-1.66637e-10	-0.866736	0.000108847	-1.66637e-10	-0.933045	0.000155183	-1.66637e-10	-0.916328
151278401	chr4:151278401:G:A	1.86522e-09	-1.66637e-10	-1.35062	7.43343e-05	-1.66637e-10	-1.31442	0.000104249	-1.66637e-10	-1.31415
151278415	chr4:151278415:GGTT:G	2.878e-08	2.70611	-1.32043	1.2619e-05	-1.74389	-1.34389	1.88163e-05	-1.68208	-1.34413
151278419	chr4:151278419:G:C	4.50691e-08	3.12343	-1.28923	1.33053e-05	-1.7085	-1.32633	2.04165e-05	-1.6178	-1.32679
151278684	chr4:151278684:G:A	3.08932e-09	-1.66637e-10	-0.846049	0.000144533	-1.66637e-10	-0.649484	0.000203221	-1.66637e-10	-0.646636
151278708	chr4:151278708:G:A	1.9868e-09	-1.66637e-10	-1.28748	7.66073e-05	-1.66637e-10	-1.2843	0.000107373	-1.66637e-10	-1.28462
151278731	chr4:151278731:A:T	3.54079e-09	-1.66637e-10	-0.70965	0.000119371	-1.66637e-10	-0.840755	0.000170234	-1.66637e-10	-0.823754
151278787	chr4:151278787:T:G	4.5379e-09	-1.66637e-10	-0.461534	0.000153146	-1.66637e-10	-0.591596	0.000215577	-1.66637e-10	-0.587612
151279361	chr4:151279361:T:A	2.3847e-09	-1.66637e-10	-1.10493	8.97375e-05	-1.66637e-10	-1.1261	0.000125981	-1.66637e-10	-1.1248
151279901	chr4:151279901:G:A	0.000320924	12.0103	-1.3053	0.000191563	0.927814	-1.29559	0.000389762	1.29603	-1.29143
151280052	chr4:151280052:A:G	2.53915e-08	2.60034	-1.33992	0.000982898	2.5891	-1.32159	0.00122211	2.46522	-1.31782
151280652	chr4:151280652:G:C	1.24625e-09	-1.75386	-3.48322e-10	5.01276e-05	-1.70842	-3.48322e-10	6.99437e-05	-1.71324	-3.48322e-10
151280775	chr4:151280775:G:C	1.86601e-09	-1.66637e-10	-1.3502	7.24154e-05	-1.66637e-10	-1.34057	0.000101485	-1.66637e-10	-1.34102
151280944	chr4:151280944:C:G	1.88357e-09	-1.66637e-10	-1.34083	7.58517e-05	-1.66637e-10	-1.29421	0.000106451	-1.66637e-10	-1.29325
151281125	chr4:151281125:GCAGC:G	0.000467403	12.3607	-1.27971	0.000229974	1.08369	-1.26872	0.000473052	1.46193	-1.26365
151281176	chr4:151281176:T:C	2.14962e-09	-1.66637e-10	-1.20871	8.70411e-05	-1.66637e-10	-1.15661	0.000122099	-1.66637e-10	-1.1561
151281744	chr4:151281744:T:C	2.07e-09	-1.66637e-10	-1.24645	7.88339e-05	-1.66637e-10	-1.25565	0.000110602	-1.66637e-10	-1.25499
151282285	chr4:151282285:T:C	2.01376e-09	-1.66637e-10	-1.27399	7.189e-05	-1.66637e-10	-1.34785	0.000100808	-1.66637e-10	-1.34771
151282709	chr4:151282709:A:G	4.1015e-10	-1.51577	-1.34946	1.34365e-05	-1.67573	-1.34928	1.86878e-05	-1.68385	-1.34921
151282718	chr4:151282718:T:C	2.06579e-09	-1.24848	-3.48322e-10	5.50337e-05	-1.61504	-3.48322e-10	7.56161e-05	-1.63526	-3.48322e-10
151282745	chr4:151282745:C:T	7.25391e-08	2.8564	-0.54627	0.00229527	2.66456	-0.548946	0.00295946	2.55486	-0.523034
151283452	chr4:151283452:G:A	1.3254e-08	1.66516	-1.05487	0.000434107	1.50316	-1.05286	0.000563614	1.41082	-1.03738
151283695	chr4:151283695:T:C	0.000456607	12.3312	-1.27366	0.000230312	1.07672	-1.26028	0.000473783	1.45486	-1.25504
151283820	chr4:151283820:T:G	8.97793e-10	-0.893536	-1.18828	2.11082e-05	-1.44084	-1.13249	2.83058e-05	-1.48589	-1.13198
151284126	chr4:151284126:A:G	0.000368445	12.1148	-1.27173	0.000209643	0.980675	-1.25826	0.0004286	1.35255	-1.25296
151284216	chr4:151284216:T:C	2.10218e-09	-1.23102	-3.48322e-10	5.55357e-05	-1.60596	-3.48322e-10	7.62482e-05	-1.62694	-3.48322e-10
151284230	chr4:151284230:T:C	2.9813e-09	-1.66637e-10	-0.881641	0.000101757	-1.66637e-10	-1.0004	0.000143729	-1.66637e-10	-0.992999
151284782	chr4:151284782:C:T	1.91233e-09	-1.66637e-10	-1.32567	8.18612e-05	-1.66637e-10	-1.21796	0.000114805	-1.66637e-10	-1.2177
151285133	chr4:151285133:T:C	3.36283e-09	-1.66637e-10	-0.761215	0.000159682	-1.66637e-10	-0.549807	0.000224562	-1.66637e-10	-0.546778
151285329	chr4:151285329:T:G	3.09444e-09	-0.844393	-3.48322e-10	6.49597e-05	-1.44922	-3.48322e-10	9.27077e-05	-1.43148	-3.48322e-10
151285744	chr4:151285744:G:A	0.000337414	12.03	-1.27491	0.000199847	0.937458	-1.26289	0.000407387	1.30654	-1.25771
151285795	chr4:151285795:A:G	0.000323681	11.9935	-1.27997	0.000195818	0.921399	-1.2672	0.000398732	1.28952	-1.26216
151285841	chr4:151285841:A:G	2.30768e-08	2.48693	-1.3221	0.00090034	2.47437	-1.29458	0.00112406	2.3532	-1.28943
151285929	chr4:151285929:A:T	5.75349e-07	5.59819	-1.21721	2.15543e-05	-1.31289	-1.23953	3.61437e-05	-1.13323	-1.2402
151286448	chr4:151286448:C:G	2.82628e-08	2.69317	-1.32562	0.00110038	2.68092	-1.3005	0.00136792	2.55574	-1.29562
151286530	chr4:151286530:A:G	5.82566e-08	3.4257	-1.33484	1.4451e-05	-1.60303	-1.34919	2.32427e-05	-1.46562	-1.34932
151287057	chr4:151287057:G:A	0.000402523	12.2148	-1.28328	0.000215021	1.01974	-1.27199	0.000440653	1.39441	-1.26708
151287316	chr4:151287316:C:G	7.33834e-08	3.11677	-0.795071	0.00134702	2.55546	-0.972806	0.00173418	2.4592	-0.961839
151287379	chr4:151287379:C:A	8.5951e-10	-0.914531	-1.21086	2.02223e-05	-1.45703	-1.15918	2.71292e-05	-1.50156	-1.15876
151287519	chr4:151287519:C:T	5.15938e-09	-1.66637e-10	-0.333183	0.000157623	-1.66637e-10	-0.562782	0.000221676	-1.66637e-10	-0.559715
151287968	chr4:151287968:T:C	0.000318869	11.9711	-1.27254	0.000195175	0.91009	-1.25918	0.000397279	1.27762	-1.25391
151288180	chr4:151288180:T:C	4.89981e-08	3.26215	-1.34437	1.4027e-05	-1.63132	-1.35069	2.23199e-05	-1.50479	-1.35066
151288212	chr4:151288212:G:C	2.08246e-09	-1.66637e-10	-1.24045	7.25336e-05	-1.66637e-10	-1.33894	0.000101726	-1.66637e-10	-1.33865
151288670	chr4:151288670:T:C	9.6608e-10	-0.908161	-1.10035	2.31486e-05	-1.44952	-1.03153	3.10624e-05	-1.49404	-1.0309
151288748	chr4:151288748:GA:G	2.043e-09	-1.66637e-10	-1.25958	7.2124e-05	-1.66637e-10	-1.3446	0.000101143	-1.66637e-10	-1.34439
151289224	chr4:151289224:A:G	1.19033e-08	-1.66637e-10	0.502819	0.000349085	-1.66637e-10	0.232326	0.000491912	-1.66637e-10	0.237369
151289933	chr4:151289933:C:A	2.02455e-09	-1.66637e-10	-1.26865	7.19667e-05	-1.66637e-10	-1.34679	0.000100918	-1.66637e-10	-1.34662
151289939	chr4:151289939:C:T	4.21047e-10	-1.49213	-1.34688	1.3667e-05	-1.66143	-1.34658	1.89967e-05	-1.67021	-1.34645
151289987	chr4:151289987:C:T	3.07993e-09	-1.66637e-10	-0.849091	0.000144026	-1.66637e-10	-0.652998	0.000202507	-1.66637e-10	-0.650155
151290030	chr4:151290030:T:C	1.30077e-09	-1.71104	-3.48322e-10	8.81828e-05	-1.14358	-3.48322e-10	0.000119001	-1.1818	-3.48322e-10
151290242	chr4:151290242:G:A	2.60695e-09	-1.66637e-10	-1.01582	8.6984e-05	-1.66637e-10	-1.15726	0.000122196	-1.66637e-10	-1.15531
151290244	chr4:151290244:C:T	1.91335e-09	-1.66637e-10	-1.32514	8.19615e-05	-1.66637e-10	-1.21674	0.000114946	-1.66637e-10	-1.21647
151290747	chr4:151290747:T:C	2.01391e-09	-1.66637e-10	-1.27392	7.18898e-05	-1.66637e-10	-1.34785	0.000100808	-1.66637e-10	-1.34771
151291451	chr4:151291451:T:G	7.46996e-08	2.79638	-0.456907	0.00237528	2.60841	-0.458525	0.00306962	2.49976	-0.431376
151291552	chr4:151291552:T:A	0.000300762	11.916	-1.27591	0.000191805	0.896147	-1.26266	0.000389644	1.26181	-1.25751
151291961	chr4:151291961:A:G	4.71768e-08	3.22639	-1.34649	1.39983e-05	-1.63377	-1.35029	2.2245e-05	-1.5086	-1.35022
151292084	chr4:151292084:T:C	3.01185e-08	2.78187	-1.35073	1.35215e-05	-1.67467	-1.34405	2.11832e-05	-1.56388	-1.34385
151292087	chr4:151292087:T:C	4.11182e-10	-1.51652	-1.3462	1.3478e-05	-1.67606	-1.34587	1.87469e-05	-1.68417	-1.34573
151292183	chr4:151292183:C:T	3.76801e-09	-0.647452	-3.48322e-10	8.86808e-05	-1.13795	-3.48322e-10	0.000121982	-1.15706	-3.48322e-10
151292193	chr4:151292193:G:A	4.42661e-08	3.16064	-1.34442	1.38468e-05	-1.64425	-1.35069	2.19072e-05	-1.52345	-1.35067
151292353	chr4:151292353:C:T	9.23382e-10	-0.879572	-1.17414	2.16189e-05	-1.43313	-1.11629	2.89756e-05	-1.47871	-1.11577
151292504	chr4:151292504:C:G	1.86598e-09	-1.66637e-10	-1.35021	7.52692e-05	-1.66637e-10	-1.30192	0.000105611	-1.66637e-10	-1.30117
151292511	chr4:151292511:T:C	2.93328e-09	-1.66637e-10	-0.897879	0.000100304	-1.66637e-10	-1.01478	0.00014165	-1.66637e-10	-1.00757
151292743	chr4:151292743:A:T	8.71664e-10	-0.9313	-1.18005	2.08242e-05	-1.46392	-1.12295	2.7974e-05	-1.50723	-1.12242
151292764	chr4:151292764:C:T	9.40548e-08	2.97413	-0.404249	0.00296855	2.77895	-0.406106	0.00382991	2.66784	-0.378171
151293448	chr4:151293448:G:A	1.86622e-09	-1.66637e-10	-1.35008	7.33577e-05	-1.66637e-10	-1.32764	0.000102782	-1.66637e-10	-1.32832
151293521	chr4:151293521:A:G	3.56291e-10	-1.75883	-1.24718	1.51436e-05	-1.65293	-1.25248	2.16346e-05	-1.63495	-1.25168
151293674	chr4:151293674:T:A	1.98376e-09	-1.66637e-10	-1.289	7.36081e-05	-1.66637e-10	-1.32423	0.000103228	-1.66637e-10	-1.32399
151293863	chr4:151293863:A:G	7.07543e-08	2.9328	-0.647587	0.00127984	2.38374	-0.852232	0.00165345	2.28936	-0.839667
151293900	chr4:151293900:A:G	1.30026e-09	-1.71144	-3.48322e-10	0.000127695	-0.773344	-3.48322e-10	9.30939e-05	-1.42732	-3.48322e-10
151294013	chr4:151294013:G:C	1.94633e-09	-1.66637e-10	-1.30806	8.49987e-05	-1.66637e-10	-1.18035	0.000119209	-1.66637e-10	-1.18005
151294030	chr4:151294030:T:C	3.73402e-09	-1.66637e-10	-0.656515	0.000144551	-1.66637e-10	-0.649357	0.000203171	-1.66637e-10	-0.646881
151294037	chr4:151294037:A:G	2.19059e-09	-1.66637e-10	-1.18983	8.08668e-05	-1.66637e-10	-1.23019	0.00011382	-1.66637e-10	-1.22631
151294556	chr4:151294556:A:G	0.000250847	11.7066	-1.24804	0.000170724	0.78765	-1.27059	0.000344685	1.14567	-1.26396
151294641	chr4:151294641:T:A	2.58521e-09	-1.66637e-10	-1.02419	0.000107524	-1.66637e-10	-0.945276	0.000150873	-1.66637e-10	-0.94449
151294836	chr4:151294836:A:G	5.82862e-07	5.74436	-1.35041	2.11698e-05	-1.23949	-1.33092	3.58894e-05	-1.04907	-1.33142
151295002	chr4:151295002:T:G	9.60709e-08	2.96384	-0.372758	0.00303901	2.77172	-0.375423	0.00392184	2.66052	-0.347134
151295429	chr4:151295429:G:A	3.8672e-09	-1.66637e-10	-0.621469	0.000149734	-1.66637e-10	-0.614127	0.000210476	-1.66637e-10	-0.611557
151296207	chr4:151296207:C:A	4.40992e-08	3.16292	-1.35048	1.38719e-05	-1.64734	-1.34579	2.19351e-05	-1.52727	-1.34557
151296281	chr4:151296281:T:C	0.000396926	12.0362	-1.11868	0.000238084	0.942437	-1.0928	0.000487468	1.31148	-1.08318
151296346	chr4:151296346:G:C	4.25666e-08	3.12774	-1.35067	1.38268e-05	-1.65175	-1.34463	2.18216e-05	-1.53364	-1.34439
151296544	chr4:151296544:T:C	3.31231e-09	-1.66637e-10	-0.776354	0.000156915	-1.66637e-10	-0.567288	0.000220666	-1.66637e-10	-0.564282
151296583	chr4:151296583:T:C	4.62617e-09	-1.66637e-10	-0.44227	0.000156064	-1.66637e-10	-0.572724	0.000219692	-1.66637e-10	-0.568704
151296980	chr4:151296980:G:A	3.2831e-09	-1.66637e-10	-0.785211	0.000155271	-1.66637e-10	-0.57782	0.00021835	-1.66637e-10	-0.574831
151297002	chr4:151297002:A:G	5.53171e-07	5.68704	-1.34537	2.1334e-05	-1.25013	-1.31255	3.6077e-05	-1.06202	-1.31325
151297048	chr4:151297048:C:T	2.23529e-09	-1.66637e-10	-1.16963	8.23086e-05	-1.66637e-10	-1.21251	0.000115881	-1.66637e-10	-1.20836
151297145	chr4:151297145:A:C	3.29836e-08	2.87274	-1.35073	1.36635e-05	-1.66428	-1.34398	2.15207e-05	-1.54813	-1.34379
151297634	chr4:151297634:T:C	4.55946e-08	3.17863	-1.33284	1.48676e-05	-1.61268	-1.31113	2.39516e-05	-1.47408	-1.31082
151298423	chr4:151298423:G:A	2.19844e-09	-1.66637e-10	-1.18625	7.5328e-05	-1.66637e-10	-1.30114	0.000105576	-1.66637e-10	-1.3015
151298514	chr4:151298514:T:G	1.38303e-07	4.29533	-1.33988	6.71958e-05	-0.0646897	-1.35069	8.02993e-05	-0.224503	-1.35067
151298576	chr4:151298576:G:A	4.84364e-08	3.25659	-1.35033	1.40809e-05	-1.63183	-1.34634	2.24037e-05	-1.50557	-1.34613
151298644	chr4:151298644:C:CATA	5.8604e-07	5.74677	-1.34739	2.1436e-05	-1.2395	-1.31841	3.63321e-05	-1.04918	-1.31905
151298662	chr4:151298662:T:C	5.19034e-08	3.32582	-1.35044	1.42496e-05	-1.6203	-1.34596	2.27768e-05	-1.48944	-1.34575
151298777	chr4:151298777:T:A	1.51447e-09	-1.55893	-3.48322e-10	5.0477e-05	-1.70147	-3.48322e-10	7.13244e-05	-1.69369	-3.48322e-10
151299306	chr4:151299306:C:T	3.22214e-08	2.84936	-1.35073	1.36302e-05	-1.66769	-1.34301	2.14332e-05	-1.55319	-1.3428
151299371	chr4:151299371:A:G	3.32058e-07	5.17027	-1.33896	1.91683e-05	-1.37222	-1.29751	3.1681e-05	-1.20686	-1.29836
151299633	chr4:151299633:T:TAC	4.50284e-08	3.182	-1.3487	1.41716e-05	-1.63854	-1.33321	2.24652e-05	-1.5162	-1.33276
151299721	chr4:151299721:C:T	2.80687e-09	-1.66637e-10	-0.94193	9.6591e-05	-1.66637e-10	-1.0525	0.000136355	-1.66637e-10	-1.04567
151299744	chr4:151299744:G:GA	8.32164e-10	-0.813181	-1.34454	2.10325e-05	-1.31723	-1.25969	2.78875e-05	-1.37268	-1.26008
151299821	chr4:151299821:C:T	9.23485e-08	2.88599	-0.334424	0.00290886	2.68971	-0.337186	0.00376219	2.58018	-0.308353
151299942	chr4:151299942:C:T	1.75167e-09	-1.41343	-3.48322e-10	4.93031e-05	-1.725	-3.48322e-10	6.87793e-05	-1.73003	-3.48322e-10
151300143	chr4:151300143:G:A	4.39587e-08	3.15958	-1.35033	1.38635e-05	-1.64739	-1.34634	2.1916e-05	-1.52758	-1.34613
151300299	chr4:151300299:G:A	9.63413e-10	-0.847957	-1.16332	2.23323e-05	-1.41349	-1.10347	2.98898e-05	-1.4605	-1.10292
151300405	chr4:151300405:T:C	2.02808e-09	-1.66637e-10	-1.26691	7.19964e-05	-1.66637e-10	-1.34637	0.000100961	-1.66637e-10	-1.3462
151300727	chr4:151300727:T:TA	4.11892e-08	3.07709	-1.33291	1.46141e-05	-1.62976	-1.31124	2.33817e-05	-1.49805	-1.31093
151300797	chr4:151300797:G:C	4.58144e-08	3.19525	-1.34465	1.38846e-05	-1.64155	-1.35066	2.19998e-05	-1.51926	-1.35064
151301013	chr4:151301013:T:C	1.41221e-09	-1.62884	-3.48322e-10	6.91839e-05	-1.38622	-3.48322e-10	9.35543e-05	-1.42239	-3.48322e-10
151301214	chr4:151301214:G:A	9.34604e-10	-0.694499	-1.34713	2.27267e-05	-1.22911	-1.27034	2.99777e-05	-1.28975	-1.27072
151301443	chr4:151301443:T:C	1.90468e-09	-1.66637e-10	-1.32969	7.20678e-05	-1.66637e-10	-1.34538	0.000101098	-1.66637e-10	-1.34484
151301518	chr4:151301518:C:T	1.86532e-09	-1.66637e-10	-1.35057	7.2584e-05	-1.66637e-10	-1.33825	0.000101717	-1.66637e-10	-1.33874
151302666	chr4:151302666:G:A	9.18144e-10	-1.51577	-0.54363	6.65015e-05	-0.907393	-0.518371	9.01901e-05	-0.944844	-0.514167
151302752	chr4:151302752:C:T	2.59538e-06	6.99383	-1.10634	2.03619e-05	-1.44421	-1.16512	3.35917e-05	-1.28568	-1.16097
151302872	chr4:151302872:G:A	2.38187e-09	-1.66637e-10	-1.10611	8.81072e-05	-1.66637e-10	-1.14443	0.000123698	-1.66637e-10	-1.14308
151303232	chr4:151303232:T:A	6.1528e-10	-1.44245	-1.01722	4.01002e-05	-0.864098	-1.06751	5.40505e-05	-0.904487	-1.06652
151303340	chr4:151303340:T:C	3.60453e-07	5.10121	-1.18784	1.28835e-05	-1.76098	-1.30607	1.85169e-05	-1.73595	-1.3063
151304330	chr4:151304330:T:C	2.0677e-09	-0.770321	-0.47724	0.000122178	0.144182	-0.96169	0.000161938	0.0890895	-0.962809
151304846	chr4:151304846:A:G	1.40358e-09	-0.284386	-1.35059	2.28392e-05	-1.19437	-1.30014	2.53726e-05	-1.4301	-1.29716
151305106	chr4:151305106:C:T	5.82826e-10	-1.16765	-1.34622	1.38954e-05	-1.6886	-1.30283	1.92187e-05	-1.70737	-1.29767
151305554	chr4:151305554:C:T	1.24918e-08	0.313194	0.237881	5.827e-05	-1.59431	0.0364133	7.49129e-05	-1.70472	0.0601125
151305617	chr4:151305617:C:T	3.04094e-06	7.09609	-1.05017	2.18302e-05	-1.42278	-1.11691	3.61893e-05	-1.25964	-1.11252
151305954	chr4:151305954:A:G	1.57672e-09	-0.180735	-1.33792	2.0713e-05	-1.25338	-1.33885	2.32976e-05	-1.47513	-1.33745
151306065	chr4:151306065:T:C	1.43357e-09	-1.61383	-3.48322e-10	0.00010411	-0.97754	-3.48322e-10	0.00015143	-0.940805	-3.48322e-10
151306430	chr4:151306430:C:T	3.01929e-06	7.12296	-1.08419	2.12899e-05	-1.41805	-1.1467	3.53196e-05	-1.2539	-1.1426
151306707	chr4:151306707:T:C	2.85884e-06	7.07369	-1.08952	2.09982e-05	-1.42726	-1.1513	3.47614e-05	-1.26517	-1.14725
151306734	chr4:151306734:C:G	2.53242e-09	-1.66637e-10	-1.04482	9.3266e-05	-1.66637e-10	-1.08753	0.000130964	-1.66637e-10	-1.08601
151307105	chr4:151307105:G:A	6.81385e-07	3.59132	0.95881	0.000478435	-0.0252162	0.572748	0.000600246	-0.15593	0.592338
151307173	chr4:151307173:T:C	5.59034e-07	3.55006	0.80215	0.000528299	0.196481	0.450193	0.000653504	0.0521588	0.469259
151307298	chr4:151307298:A:G	2.48066e-09	-1.66637e-10	-1.06547	9.15341e-05	-1.66637e-10	-1.10628	0.000128526	-1.66637e-10	-1.1048
151307301	chr4:151307301:C:T	2.92178e-09	-1.66637e-10	-0.901805	0.000122739	-1.66637e-10	-0.812927	0.000172246	-1.66637e-10	-0.812005
151307430	chr4:151307430:T:C	1.39083e-09	-0.591197	-1.0529	6.39001e-05	-0.726532	-0.739137	6.45676e-05	-1.0695	-0.723714
151307485	chr4:151307485:C:T	1.53111e-09	-0.209212	-1.33879	2.11208e-05	-1.2364	-1.33633	2.36615e-05	-1.46229	-1.33479
151307550	chr4:151307550:C:T	2.56455e-09	-1.66637e-10	-1.03222	8.72682e-05	-1.66637e-10	-1.154	0.000122251	-1.66637e-10	-1.15485
151307663	chr4:151307663:C:A	2.6809e-09	-1.66637e-10	-0.987845	0.00011694	-1.66637e-10	-0.86133	0.00016363	-1.66637e-10	-0.863323
151307675	chr4:151307675:T:C	1.50287e-09	-0.227925	-1.33869	2.13493e-05	-1.22552	-1.33645	2.38552e-05	-1.45401	-1.33492
151307696	chr4:151307696:T:C	2.53242e-09	-1.66637e-10	-1.04482	9.3266e-05	-1.66637e-10	-1.08753	0.000130964	-1.66637e-10	-1.08601
151307735	chr4:151307735:A:G	4.57786e-09	-1.66637e-10	-0.452768	0.000155211	-1.66637e-10	-0.578204	0.000218434	-1.66637e-10	-0.574446
151307753	chr4:151307753:G:A	2.53242e-09	-1.66637e-10	-1.04482	9.3266e-05	-1.66637e-10	-1.08753	0.000130964	-1.66637e-10	-1.08601
151308318	chr4:151308318:C:T	1.61556e-09	-0.152831	-1.34149	2.05428e-05	-1.26748	-1.333	2.31964e-05	-1.48564	-1.3313
151308424	chr4:151308424:C:T	2.60497e-09	-1.66637e-10	-1.01658	9.57464e-05	-1.66637e-10	-1.06129	0.000134457	-1.66637e-10	-1.05968
151308526	chr4:151308526:T:C	1.56061e-09	-0.188137	-1.34078	2.09072e-05	-1.24896	-1.33394	2.34992e-05	-1.47168	-1.33228
151308615	chr4:151308615:T:C	1.57156e-09	-0.179711	-1.34222	2.08519e-05	-1.25361	-1.33193	2.34662e-05	-1.47519	-1.33018
151309115	chr4:151309115:C:T	4.57786e-09	-1.66637e-10	-0.452768	0.000155211	-1.66637e-10	-0.578204	0.000218434	-1.66637e-10	-0.574446
151309227	chr4:151309227:A:C	1.23681e-09	-1.76146	-3.48322e-10	5.83572e-05	-1.55641	-3.48322e-10	8.27748e-05	-1.54481	-3.48322e-10
151309310	chr4:151309310:C:T	2.83114e-06	7.05428	-1.07984	2.10959e-05	-1.43105	-1.14286	3.48993e-05	-1.26975	-1.13872
151309350	chr4:151309350:G:A	3.25877e-06	7.17745	-1.06234	2.19433e-05	-1.40708	-1.12744	3.64988e-05	-1.2405	-1.12315
151309391	chr4:151309391:G:A	3.78791e-09	-0.896396	0.254212	0.000183027	-0.0642215	-0.349135	0.000244732	-0.11671	-0.344057
151309684	chr4:151309684:G:C	5.17317e-09	-1.66637e-10	-0.330513	0.000244768	-1.66637e-10	-0.122678	0.000350662	-1.66637e-10	-0.101109
151309779	chr4:151309779:C:T	2.1591e-09	-1.66637e-10	-1.20431	8.01131e-05	-1.66637e-10	-1.23955	0.000112388	-1.66637e-10	-1.23897
151309836	chr4:151309836:A:G	4.3207e-09	-0.988052	0.477472	0.000187894	-0.15434	-0.232772	0.000252591	-0.206061	-0.223097
151310036	chr4:151310036:C:A	5.3942e-09	-1.66637e-10	-0.288674	0.000269414	-1.66637e-10	-0.0267415	0.000378005	-1.66637e-10	-0.0260222
151310164	chr4:151310164:A:T	2.4053e-09	-1.66637e-10	-1.09632	8.90765e-05	-1.66637e-10	-1.13349	0.000125074	-1.66637e-10	-1.13203
151310217	chr4:151310217:A:G	2.67308e-07	3.6144	-3.48322e-10	0.000414635	0.40441	-3.48322e-10	0.000492451	0.238465	-3.48322e-10
151310613	chr4:151310613:C:T	2.40323e-09	-1.66637e-10	-1.09719	7.93581e-05	-1.66637e-10	-1.24902	0.00011122	-1.66637e-10	-1.24942
151310772	chr4:151310772:A:T	2.54158e-09	-1.66637e-10	-1.04121	9.3572e-05	-1.66637e-10	-1.08426	0.000131395	-1.66637e-10	-1.08272
151311039	chr4:151311039:G:A	1.87893e-09	-1.66637e-10	-1.34329	7.45807e-05	-1.66637e-10	-1.31111	0.000104515	-1.66637e-10	-1.3116
151311270	chr4:151311270:C:T	2.19137e-09	-1.66637e-10	-1.18947	8.11276e-05	-1.66637e-10	-1.22697	0.000113815	-1.66637e-10	-1.22636
151311288	chr4:151311288:T:C	1.29017e-09	-0.605449	-1.11377	5.93248e-05	-0.712	-0.827961	5.97482e-05	-1.05707	-0.813724
151311577	chr4:151311577:G:A	3.94344e-07	3.49364	0.509588	0.000392771	0.16555	0.184687	0.000485923	0.0226376	0.202483
151311768	chr4:151311768:A:G	2.53434e-09	-1.66637e-10	-1.04407	9.33283e-05	-1.66637e-10	-1.08687	0.000131052	-1.66637e-10	-1.08534
151311927	chr4:151311927:C:G	8.75816e-10	-1.10853	-0.998065	4.71954e-05	-0.548964	-1.21973	6.36332e-05	-0.587646	-1.22015
151312140	chr4:151312140:T:G	7.94954e-10	-1.18802	-1.01545	4.18671e-05	-0.658204	-1.23028	5.65514e-05	-0.695093	-1.23069
151313025	chr4:151313025:G:A	2.91538e-09	-1.66637e-10	-0.904	9.85376e-05	-1.66637e-10	-1.03255	0.00013908	-1.66637e-10	-1.02588
151313476	chr4:151313476:G:A	2.32894e-09	-1.66637e-10	-1.12858	0.00010175	-1.66637e-10	-1.00048	0.000143648	-1.66637e-10	-0.993561
151313616	chr4:151313616:C:T	1.86501e-09	-1.66637e-10	-1.35073	7.20799e-05	-1.66637e-10	-1.34521	0.000101073	-1.66637e-10	-1.34509
151313851	chr4:151313851:G:C	2.58768e-09	-1.66637e-10	-1.02324	9.51524e-05	-1.66637e-10	-1.06751	0.000133619	-1.66637e-10	-1.06594
151313992	chr4:151313992:T:C	2.30474e-09	-1.66637e-10	-1.13903	9.50962e-05	-1.66637e-10	-1.0681	0.00013323	-1.66637e-10	-1.06886
151314030	chr4:151314030:A:G	1.58209e-09	-0.638401	-0.876851	8.82002e-05	-0.677242	-0.466139	8.85496e-05	-1.02793	-0.449441
151314359	chr4:151314359:C:T	2.04829e-09	-1.66637e-10	-1.257	8.26316e-05	-1.66637e-10	-1.2086	0.000115802	-1.66637e-10	-1.20905
151314484	chr4:151314484:G:A	1.74309e-09	-0.845939	-0.572399	0.000102778	0.0333952	-1.02382	0.000136393	-0.0205532	-1.02484
151314609	chr4:151314609:A:G	3.27711e-09	0.554331	-1.34137	1.79388e-05	-1.42095	-1.31507	2.39241e-05	-1.47089	-1.31515
151314658	chr4:151314658:C:T	1.95852e-06	5.97979	-0.373841	3.41222e-05	-1.61897	-0.474072	5.42107e-05	-1.50592	-0.462127
151314942	chr4:151314942:C:T	2.05289e-09	-1.66637e-10	-1.25475	7.64308e-05	-1.66637e-10	-1.2866	0.000107209	-1.66637e-10	-1.28615
151315067	chr4:151315067:C:G	9.42756e-07	5.85239	-0.977583	1.84041e-05	-1.64243	-1.06798	2.88362e-05	-1.53756	-1.06174
151315307	chr4:151315307:A:G	1.89644e-09	-1.66637e-10	-1.33402	7.18278e-05	-1.66637e-10	-1.34872	0.000100698	-1.66637e-10	-1.3488
151315385	chr4:151315385:CA:C	2.21246e-09	-1.66637e-10	-1.17989	8.27074e-05	-1.66637e-10	-1.20768	0.000116074	-1.66637e-10	-1.2067
151315655	chr4:151315655:A:G	2.01134e-09	-1.66637e-10	-1.2752	7.40574e-05	-1.66637e-10	-1.31815	0.000103809	-1.66637e-10	-1.31838
151316267	chr4:151316267:C:T	2.39492e-09	-1.66637e-10	-1.10065	8.1392e-05	-1.66637e-10	-1.22371	0.000114101	-1.66637e-10	-1.22385
151316425	chr4:151316425:G:A	2.86453e-09	-1.66637e-10	-0.921596	0.000130025	-1.66637e-10	-0.755261	0.000183792	-1.66637e-10	-0.747127
151316963	chr4:151316963:C:T	1.31526e-08	0.65799	-0.055371	8.70545e-05	-1.40818	0.251726	0.00010451	-1.5898	0.278157
151317004	chr4:151317004:C:T	1.96034e-09	-1.66637e-10	-1.30088	7.4113e-05	-1.66637e-10	-1.3174	0.000103982	-1.66637e-10	-1.31671
151317100	chr4:151317100:A:G	1.60609e-09	-1.50019	-3.48322e-10	4.83546e-05	-1.74443	-3.48322e-10	6.80869e-05	-1.74014	-3.48322e-10
151317176	chr4:151317176:T:C	8.24819e-08	2.05563	0.382949	0.000155839	-0.652382	0.0782186	0.000199481	-0.755528	0.0903145
151317834	chr4:151317834:G:A	8.73711e-09	0.153173	0.0404071	0.000132835	-1.12978	0.395903	0.000148504	-1.38651	0.426192
151317840	chr4:151317840:G:A	3.2514e-09	-1.66637e-10	-0.794914	0.00010765	-1.66637e-10	-0.944106	0.000152047	-1.66637e-10	-0.936738
151318256	chr4:151318256:G:A	7.70699e-08	2.12179	0.248926	0.000142211	-0.619688	-0.0459876	0.000181707	-0.723877	-0.0346555
151318972	chr4:151318972:T:C	1.94622e-09	-1.66637e-10	-1.30811	8.11946e-05	-1.66637e-10	-1.22614	0.000114218	-1.66637e-10	-1.22282
151318983	chr4:151318983:T:C	9.63187e-09	0.249139	0.0419392	0.00012599	-1.18388	0.397092	0.000142666	-1.42787	0.427444
151319095	chr4:151319095:G:T	9.30477e-09	0.223845	0.0326831	0.000126402	-1.1702	0.386673	0.000142649	-1.41747	0.416925
151319113	chr4:151319113:T:C	1.08955e-06	6.21631	-1.19679	1.5347e-05	-1.70634	-1.18572	2.34527e-05	-1.62548	-1.18046
151319688	chr4:151319688:G:A	1.95342e-09	-1.66637e-10	-1.30441	7.31305e-05	-1.66637e-10	-1.33074	0.000102505	-1.66637e-10	-1.33102
151320209	chr4:151320209:A:G	8.36487e-09	0.177713	-0.0276713	0.000121569	-1.14329	0.320777	0.000136281	-1.39663	0.350423
151320402	chr4:151320402:A:G	1.95328e-09	-1.66637e-10	-1.30449	7.3127e-05	-1.66637e-10	-1.33079	0.0001025	-1.66637e-10	-1.33107
151321014	chr4:151321014:C:T	3.82965e-09	-0.224725	-0.406502	0.000105573	-0.874385	-0.0891963	0.000111377	-1.18335	-0.0646622
151322002	chr4:151322002:G:A	1.43738e-08	0.691409	-3.48322e-10	0.000166892	-0.505643	-3.48322e-10	0.000228458	-0.529576	-3.48322e-10
151322106	chr4:151322106:C:T	6.94562e-09	0.0376357	-0.073524	0.00013974	-0.965403	0.282201	0.000150123	-1.26082	0.311339
151322132	chr4:151322132:A:G	2.1169e-09	-1.66637e-10	-1.22405	7.92745e-05	-1.66637e-10	-1.25007	0.000111286	-1.66637e-10	-1.24883
151322650	chr4:151322650:C:T	5.36001e-07	5.42625	-1.11612	1.52731e-05	-1.75949	-1.13741	2.21828e-05	-1.729	-1.13261
151322849	chr4:151322849:C:T	7.05587e-09	0.0216001	-0.0417388	0.000146552	-0.953829	0.318222	0.000157116	-1.25161	0.347667
151322903	chr4:151322903:T:G	2.2066e-09	-1.66637e-10	-1.18255	8.24194e-05	-1.66637e-10	-1.21117	0.000115731	-1.66637e-10	-1.20966
151322973	chr4:151322973:AC:A	4.21608e-09	-0.168699	-0.366394	0.000113916	-0.825478	-0.0620471	0.00011864	-1.14757	-0.037265
151323166	chr4:151323166:T:G	6.15309e-07	5.65335	-1.20523	1.4207e-05	-1.75447	-1.21479	2.08269e-05	-1.71338	-1.21131
151323546	chr4:151323546:C:T	2.00211e-09	-1.66637e-10	-1.2798	7.29608e-05	-1.66637e-10	-1.33307	0.000102363	-1.66637e-10	-1.33241
151323917	chr4:151323917:A:G	1.04689e-07	2.21904	0.457956	0.00017534	-0.571426	0.115161	0.000223709	-0.679282	0.128699
151324002	chr4:151324002:A:C	2.20771e-09	-1.66637e-10	-1.18204	8.24565e-05	-1.66637e-10	-1.21072	0.000115783	-1.66637e-10	-1.20921
151324244	chr4:151324244:C:T	1.94089e-09	-1.66637e-10	-1.31085	8.09746e-05	-1.66637e-10	-1.22885	0.000113908	-1.66637e-10	-1.22554
151324699	chr4:151324699:T:G	4.8112e-10	-1.75771	-0.947931	2.72444e-05	-1.44957	-0.868568	3.7475e-05	-1.46996	-0.867293
151324860	chr4:151324860:G:A	2.12742e-09	-1.66637e-10	-1.21909	7.96394e-05	-1.66637e-10	-1.24548	0.000111801	-1.66637e-10	-1.24421
151324917	chr4:151324917:T:C	2.80331e-09	-1.66637e-10	-0.943198	0.000128348	-1.66637e-10	-0.768248	0.000181466	-1.66637e-10	-0.759862
151325061	chr4:151325061:T:G	2.12707e-09	-1.66637e-10	-1.21926	7.96273e-05	-1.66637e-10	-1.24563	0.000111784	-1.66637e-10	-1.24436
151325124	chr4:151325124:AAAG:A	4.17195e-09	-0.545616	-3.48322e-10	7.75166e-05	-1.2725	-3.48322e-10	0.000100797	-1.34782	-3.48322e-10
151325619	chr4:151325619:C:G	2.00094e-09	-1.66637e-10	-1.28038	7.294e-05	-1.66637e-10	-1.33335	0.000102333	-1.66637e-10	-1.3327
151325674	chr4:151325674:A:G	1.74067e-09	-1.41973	-3.48322e-10	4.91231e-05	-1.72866	-3.48322e-10	6.94457e-05	-1.72039	-3.48322e-10
151325697	chr4:151325697:G:C	3.60312e-08	0.316907	1.29348	0.000190151	-1.28201	0.906838	0.000221753	-1.49686	0.937489
151325755	chr4:151325755:C:T	6.28045e-09	-0.136557	-3.48322e-10	7.08472e-05	-1.36246	-3.48322e-10	0.000103246	-1.32382	-3.48322e-10
151326009	chr4:151326009:A:G	1.21525e-06	6.3958	-1.26709	1.68977e-05	-1.63843	-1.15739	2.63072e-05	-1.53317	-1.15792
151326044	chr4:151326044:T:G	3.95891e-10	-1.59508	-1.30554	2.21756e-05	-1.17538	-1.34862	3.01119e-05	-1.20801	-1.348
151326122	chr4:151326122:A:T	2.96983e-09	-1.66637e-10	-0.885495	0.000137608	-1.66637e-10	-0.698578	0.000194649	-1.66637e-10	-0.689731
151326255	chr4:151326255:T:C	4.818e-10	-1.76106	-0.943161	2.61663e-05	-1.49483	-0.863692	3.60524e-05	-1.51355	-0.862406
151326294	chr4:151326294:G:A	2.4354e-09	-1.66637e-10	-1.08389	7.63672e-05	-1.66637e-10	-1.28744	0.000107032	-1.66637e-10	-1.2878
151326778	chr4:151326778:G:A	2.44993e-09	-1.66637e-10	-1.07794	7.65875e-05	-1.66637e-10	-1.28455	0.00010734	-1.66637e-10	-1.28493
151327094	chr4:151327094:C:G	4.2115e-10	-1.75755	-1.08121	1.34258e-05	-1.74009	-1.28573	1.87318e-05	-1.7446	-1.28611
151327908	chr4:151327908:G:T	2.45951e-09	-1.66637e-10	-1.07404	7.6732e-05	-1.66637e-10	-1.28267	0.000107542	-1.66637e-10	-1.28305
151328002	chr4:151328002:G:A	2.42971e-09	-1.08623	-3.48322e-10	5.19333e-05	-1.67303	-3.48322e-10	7.19048e-05	-1.68559	-3.48322e-10
151328280	chr4:151328280:C:T	3.32709e-09	-1.66637e-10	-0.7719	0.000109755	-1.66637e-10	-0.924738	0.000155052	-1.66637e-10	-0.917168
151328527	chr4:151328527:A:T	2.1323e-09	-1.66637e-10	-1.2168	7.70705e-05	-1.66637e-10	-1.27827	0.000108243	-1.66637e-10	-1.27655
151328529	chr4:151328529:T:A	2.13809e-09	-1.66637e-10	-1.21409	7.72245e-05	-1.66637e-10	-1.27627	0.000108462	-1.66637e-10	-1.27453
151328911	chr4:151328911:T:A	1.87223e-09	-1.66637e-10	-1.34687	7.16952e-05	-1.66637e-10	-1.35057	0.000100524	-1.66637e-10	-1.35054
151329028	chr4:151329028:A:G	1.89381e-09	-1.66637e-10	-1.33541	7.372e-05	-1.66637e-10	-1.32271	0.000103336	-1.66637e-10	-1.32294
151329043	chr4:151329043:C:T	2.04254e-09	-1.66637e-10	-1.2598	7.68325e-05	-1.66637e-10	-1.28136	0.000107847	-1.66637e-10	-1.28022
151330153	chr4:151330153:C:T	4.05887e-09	-0.127276	-0.445819	0.000101125	-0.852807	-0.153823	0.000105797	-1.16949	-0.129924
151330276	chr4:151330276:C:CTA	3.31421e-08	0.382381	1.14442	0.000194744	-1.28759	0.936282	0.000228152	-1.50178	0.970868
151330527	chr4:151330527:C:T	2.09858e-09	-1.66637e-10	-1.23274	7.30371e-05	-1.66637e-10	-1.33202	0.000102373	-1.66637e-10	-1.33231
151330917	chr4:151330917:A:G	2.44411e-09	-1.66637e-10	-1.08032	8.95248e-05	-1.66637e-10	-1.12847	0.000126168	-1.66637e-10	-1.12332
151330952	chr4:151330952:G:A	2.06599e-08	0.383426	0.670769	0.000107854	-1.30499	0.362774	0.000125618	-1.51392	0.38624
151331246	chr4:151331246:T:C	8.10959e-09	0.248902	-0.129854	0.000115399	-1.08947	0.21487	0.000127315	-1.3579	0.243634
151331361	chr4:151331361:C:T	8.4942e-09	0.0153302	0.150055	0.000170006	-0.954851	0.467698	0.000182671	-1.25122	0.497972
151331730	chr4:151331730:C:G	3.98114e-09	-1.66637e-10	-0.592431	0.000185053	-1.66637e-10	-0.402347	0.000265541	-1.66637e-10	-0.379161
151331929	chr4:151331929:T:C	2.14155e-09	-1.66637e-10	-1.21247	7.74742e-05	-1.66637e-10	-1.27304	0.000108935	-1.66637e-10	-1.27018
151332289	chr4:151332289:A:G	9.31282e-09	-1.66637e-10	0.257393	0.000465852	-1.66637e-10	0.520879	0.000668069	-1.66637e-10	0.543461
151332571	chr4:151332571:C:A	2.27128e-09	-1.66637e-10	-1.15366	8.0828e-05	-1.66637e-10	-1.23067	0.000113739	-1.66637e-10	-1.22703
151333026	chr4:151333026:C:T	4.19749e-09	-1.66637e-10	-0.539511	0.000134254	-1.66637e-10	-0.723257	0.000189936	-1.66637e-10	-0.714242
151333198	chr4:151333198:C:A	5.14143e-06	7.7393	-1.16821	1.7965e-05	-1.55828	-1.17628	2.89775e-05	-1.42268	-1.17173
151333311	chr4:151333311:A:G	7.15847e-08	3.40376	-1.10688	0.000325468	1.14622	-0.98394	0.000375472	0.948741	-0.981486
151333366	chr4:151333366:C:G	6.28677e-09	-1.66637e-10	-0.135551	0.000197475	-1.66637e-10	-0.337378	0.000278553	-1.66637e-10	-0.331324
151333605	chr4:151333605:G:A	1.87611e-09	-1.66637e-10	-1.3448	7.40445e-05	-1.66637e-10	-1.31832	0.000103706	-1.66637e-10	-1.31937
151334112	chr4:151334112:G:A	8.99416e-08	3.64929	-1.12413	1.97377e-05	-1.53262	-1.10784	2.42696e-05	-1.66689	-1.10481
151334369	chr4:151334369:G:A	2.50067e-08	1.59735	-0.352201	4.73983e-05	-1.0454	-0.719006	6.19148e-05	-1.12544	-0.709728
151334547	chr4:151334547:C:T	2.22764e-09	-1.66637e-10	-1.17306	7.90957e-05	-1.66637e-10	-1.25233	0.000111147	-1.66637e-10	-1.25007
151334789	chr4:151334789:A:G	7.20462e-10	-1.57351	-0.728348	1.86413e-05	-1.49921	-1.1984	2.52251e-05	-1.53659	-1.1965
151335033	chr4:151335033:G:A	1.21869e-08	-1.66637e-10	0.526361	0.00038742	-1.66637e-10	0.336521	0.000556822	-1.66637e-10	0.361316
151335235	chr4:151335235:C:T	3.75075e-07	4.62866	-0.675535	3.09707e-05	-1.64238	-0.547563	4.02012e-05	-1.72999	-0.537041
151335417	chr4:151335417:A:G	1.99734e-09	-1.66637e-10	-1.28218	7.19083e-05	-1.66637e-10	-1.3476	0.000100886	-1.66637e-10	-1.34694
151335519	chr4:151335519:A:G	2.93629e-09	-1.66637e-10	-0.896851	0.000104706	-1.66637e-10	-0.971837	0.000149236	-1.66637e-10	-0.955404
151336224	chr4:151336224:A:G	1.24e-08	0.5437	-3.48322e-10	0.000103188	-0.986437	-3.48322e-10	0.00015202	-0.936918	-3.48322e-10
151336253	chr4:151336253:C:T	2.50086e-08	1.58903	-0.343811	4.75458e-05	-1.04865	-0.712643	6.21159e-05	-1.12862	-0.703313
151336319	chr4:151336319:T:A	2.42012e-08	1.55934	-0.346932	4.67873e-05	-1.06211	-0.715264	6.11719e-05	-1.14129	-0.705951
151336483	chr4:151336483:G:A	1.22912e-08	-1.66637e-10	0.534886	0.000390903	-1.66637e-10	0.345471	0.00056189	-1.66637e-10	0.370376
151336571	chr4:151336571:T:A	2.27566e-09	-1.66637e-10	-1.15173	0.000119125	-1.66637e-10	-0.842815	0.000170464	-1.66637e-10	-0.822404
151336721	chr4:151336721:T:C	2.28866e-09	-1.66637e-10	-1.14603	0.000120211	-1.66637e-10	-0.833738	0.00017205	-1.66637e-10	-0.813146
151336766	chr4:151336766:C:T	2.40218e-09	-1.66637e-10	-1.09762	9.83903e-05	-1.66637e-10	-1.03405	0.000138074	-1.66637e-10	-1.03314
151336835	chr4:151336835:T:G	2.4547e-09	-1.66637e-10	-1.07599	0.000111287	-1.66637e-10	-0.910878	0.000156166	-1.66637e-10	-0.910013
151336934	chr4:151336934:T:C	7.60332e-10	-1.68148	-0.566518	2.18344e-05	-1.76129	-0.778216	3.09182e-05	-1.76063	-0.768961
151336945	chr4:151336945:C:G	7.61331e-10	-1.51204	-0.734644	1.75094e-05	-1.55834	-1.20191	2.38038e-05	-1.59106	-1.20003
151336946	chr4:151336946:T:G	7.70072e-10	-1.50277	-0.732499	1.73812e-05	-1.56674	-1.20086	2.36466e-05	-1.59875	-1.19897
151337303	chr4:151337303:C:T	5.51993e-05	10.2102	-1.26547	1.57782e-05	-1.58619	-1.27817	2.47644e-05	-1.47677	-1.27475
151337327	chr4:151337327:T:A	1.89442e-09	-1.66637e-10	-1.33509	7.86515e-05	-1.66637e-10	-1.25796	0.000110442	-1.66637e-10	-1.25644
151338607	chr4:151338607:G:A	6.06615e-05	10.3135	-1.27442	1.58436e-05	-1.57365	-1.28657	2.4946e-05	-1.46086	-1.28336
151338631	chr4:151338631:C:T	4.71461e-09	-1.66637e-10	-0.423333	0.00024085	-1.66637e-10	-0.138817	0.000343	-1.66637e-10	-0.1232
151339589	chr4:151339589:T:C	1.89613e-09	-1.66637e-10	-1.33419	7.8813e-05	-1.66637e-10	-1.25591	0.000110671	-1.66637e-10	-1.25437
151341011	chr4:151341011:A:T	4.19595e-09	-0.53988	-3.48322e-10	7.81027e-05	-1.26496	-3.48322e-10	0.000111249	-1.24916	-3.48322e-10
151341197	chr4:151341197:C:T	2.0043e-09	-1.66637e-10	-1.2787	8.98692e-05	-1.66637e-10	-1.12463	0.000126753	-1.66637e-10	-1.11869
151341567	chr4:151341567:AAAAAAAAG:A	2.16115e-08	1.52339	-0.424164	4.31044e-05	-1.07981	-0.779552	5.63913e-05	-1.158	-0.770612
151341998	chr4:151341998:T:C	6.06898e-05	10.3896	-1.3501	1.49808e-05	-1.56943	-1.3468	2.35112e-05	-1.45685	-1.3466
151342148	chr4:151342148:G:A	8.32586e-10	-1.42593	-0.731284	1.64888e-05	-1.61627	-1.20403	2.25331e-05	-1.64381	-1.20213
151342250	chr4:151342250:C:CA	0.000413364	12.1822	-1.22414	1.40514e-05	-1.66278	-1.31748	2.17871e-05	-1.56283	-1.31679
151342279	chr4:151342279:C:T	5.66534e-07	5.01996	-0.654418	3.06235e-05	-1.67938	-0.521839	4.05374e-05	-1.7475	-0.511205
151342678	chr4:151342678:A:C	0.000356058	12.0492	-1.24036	1.37672e-05	-1.67524	-1.32546	2.12319e-05	-1.58057	-1.32486
151342859	chr4:151342859:G:A	4.48834e-09	-0.472516	-3.48322e-10	7.21132e-05	-1.34475	-3.48322e-10	0.000103359	-1.32272	-3.48322e-10
151343195	chr4:151343195:G:A	3.12932e-09	-1.66637e-10	-0.833182	0.000111696	-1.66637e-10	-0.907212	0.000158951	-1.66637e-10	-0.892334
151343408	chr4:151343408:C:T	2.09606e-09	-1.66637e-10	-1.23394	0.000103856	-1.66637e-10	-0.97998	0.000148165	-1.66637e-10	-0.962605
151343443	chr4:151343443:T:C	1.94126e-09	-1.66637e-10	-1.31066	7.19633e-05	-1.66637e-10	-1.34683	0.000100929	-1.66637e-10	-1.34651
151343495	chr4:151343495:A:G	0.000115585	10.6538	-0.970044	2.15856e-05	-1.5373	-1.01366	3.45405e-05	-1.41481	-1.00399
151343705	chr4:151343705:C:T	8.81434e-10	-1.49304	-0.607165	1.83449e-05	-1.57406	-1.13958	2.49825e-05	-1.60544	-1.13732
151343801	chr4:151343801:C:T	3.61492e-09	-1.66637e-10	-0.688929	0.000127941	-1.66637e-10	-0.771419	0.000182461	-1.66637e-10	-0.754396
151343813	chr4:151343813:G:A	7.56194e-09	-1.66637e-10	0.0491285	0.000392373	-1.66637e-10	0.349224	0.000562065	-1.66637e-10	0.370688
151343926	chr4:151343926:G:C	2.85137e-09	-1.66637e-10	-0.926198	7.79009e-05	-1.66637e-10	-1.26755	0.000109181	-1.66637e-10	-1.26792
151344162	chr4:151344162:G:A	2.45396e-09	-1.66637e-10	-1.0763	8.50849e-05	-1.66637e-10	-1.17934	0.000119656	-1.66637e-10	-1.17631
151344179	chr4:151344179:G:A	9.01875e-05	10.3922	-0.956549	2.10834e-05	-1.57332	-1.00119	3.3448e-05	-1.45962	-0.991322
151344193	chr4:151344193:G:A	2.9773e-09	-1.66637e-10	-0.882984	0.000130846	-1.66637e-10	-0.748971	0.000185166	-1.66637e-10	-0.739677
151344280	chr4:151344280:T:C	9.72972e-10	-1.40336	-0.598036	1.73402e-05	-1.63522	-1.13474	2.37544e-05	-1.66071	-1.13245
151344420	chr4:151344420:T:C	9.73564e-05	10.826	-1.31382	1.63297e-05	-1.52398	-1.30603	2.60083e-05	-1.39866	-1.30386
151344731	chr4:151344731:C:T	1.28267e-08	-1.66637e-10	0.577532	0.000406578	-1.66637e-10	0.384786	0.000584537	-1.66637e-10	0.40989
151344934	chr4:151344934:C:T	2.04036e-08	1.4683	-0.426591	4.18617e-05	-1.10596	-0.782655	5.48515e-05	-1.18251	-0.773789
151344992	chr4:151344992:G:C	2.45076e-09	-1.66637e-10	-1.0776	8.49979e-05	-1.66637e-10	-1.18036	0.000119533	-1.66637e-10	-1.17734
151345169	chr4:151345169:T:C	9.34413e-05	10.1857	-0.714586	1.96752e-05	-1.59687	-1.04676	3.07545e-05	-1.49424	-1.04065
151345255	chr4:151345255:A:G	2.31463e-09	-1.66637e-10	-1.13475	7.89283e-05	-1.66637e-10	-1.25445	0.000110544	-1.66637e-10	-1.25552
151346104	chr4:151346104:G:A	2.20836e-09	-1.66637e-10	-1.18175	8.00718e-05	-1.66637e-10	-1.24006	0.00011254	-1.66637e-10	-1.23762
151346149	chr4:151346149:T:C	6.96655e-07	5.25891	-0.686618	2.88286e-05	-1.70384	-0.557786	3.87538e-05	-1.75633	-0.547377
151346239	chr4:151346239:T:C	1.22925e-08	-1.66637e-10	0.534992	0.000390257	-1.66637e-10	0.343816	0.00056093	-1.66637e-10	0.368665
151346445	chr4:151346445:T:G	4.07318e-07	5.18375	-1.14816	1.64133e-05	-1.69924	-1.12566	2.18324e-05	-1.75486	-1.12268
151346571	chr4:151346571:G:A	2.31251e-09	-1.66637e-10	-1.13567	8.12459e-05	-1.66637e-10	-1.22551	0.000114206	-1.66637e-10	-1.22292
151346682	chr4:151346682:G:T	2.02967e-09	-1.66637e-10	-1.26613	9.77801e-05	-1.66637e-10	-1.04027	0.000139279	-1.66637e-10	-1.02445
151346835	chr4:151346835:T:C	4.33903e-09	-1.66637e-10	-0.506347	0.000219225	-1.66637e-10	-0.232889	0.000312	-1.66637e-10	-0.217927
151347164	chr4:151347164:G:C	6.54221e-07	5.20959	-0.700145	2.85528e-05	-1.699	-0.572234	3.82524e-05	-1.75481	-0.561916
151347193	chr4:151347193:GT:G	1.22416e-08	-1.66637e-10	0.530842	0.000388738	-1.66637e-10	0.339916	0.00055873	-1.66637e-10	0.364737
151347452	chr4:151347452:CAA:C	2.45272e-09	-1.66637e-10	-1.0768	8.50522e-05	-1.66637e-10	-1.17972	0.00011961	-1.66637e-10	-1.17669
151347925	chr4:151347925:C:T	1.78166e-08	1.46505	-0.558919	3.96597e-05	-1.71272	-0.229939	5.35306e-05	-1.75921	-0.221472
151348076	chr4:151348076:C:T	9.66086e-05	10.4574	-0.952987	2.13263e-05	-1.56522	-0.99783	3.39079e-05	-1.44936	-0.98792
151348419	chr4:151348419:C:T	2.06459e-09	-1.66637e-10	-1.24906	7.69322e-05	-1.66637e-10	-1.28006	0.000107998	-1.66637e-10	-1.27882
151349055	chr4:151349055:G:A	2.31296e-09	-1.66637e-10	-1.13547	0.000103077	-1.66637e-10	-0.98751	0.000144636	-1.66637e-10	-0.986709
151349630	chr4:151349630:G:C	1.86673e-09	-1.66637e-10	-1.34981	7.35755e-05	-1.66637e-10	-1.32468	0.00010324	-1.66637e-10	-1.32387
151350149	chr4:151350149:C:T	2.16288e-09	-1.66637e-10	-1.20256	0.000109576	-1.66637e-10	-0.926374	0.000156514	-1.66637e-10	-0.907788
151350291	chr4:151350291:G:A	7.47508e-09	-1.66637e-10	0.0375753	0.000241624	-1.66637e-10	-0.135608	0.000345548	-1.66637e-10	-0.115798
151350561	chr4:151350561:G:C	2.1493e-09	-1.66637e-10	-1.20886	7.40812e-05	-1.66637e-10	-1.31783	0.000104077	-1.66637e-10	-1.3158
151350963	chr4:151350963:T:C	0.000108316	10.9695	-1.35069	1.59174e-05	-1.50807	-1.3475	2.53856e-05	-1.3794	-1.34734
151351429	chr4:151351429:T:C	8.86227e-09	-1.66637e-10	0.207804	0.000254997	-1.66637e-10	-0.0817392	0.0003592	-1.66637e-10	-0.0770518
151352143	chr4:151352143:C:T	3.82249e-07	5.17748	-1.20541	1.53591e-05	-1.70398	-1.1873	2.04833e-05	-1.75651	-1.18481
151353032	chr4:151353032:G:T	1.03088e-08	-1.66637e-10	0.359001	0.000331139	-1.66637e-10	0.17955	0.00047535	-1.66637e-10	0.203121
151353190	chr4:151353190:C:T	3.1033e-09	-1.66637e-10	-0.841534	0.000102127	-1.66637e-10	-0.99677	0.000143675	-1.66637e-10	-0.993378
151353236	chr4:151353236:A:C	1.3306e-08	-1.66637e-10	0.614212	0.000424514	-1.66637e-10	0.427956	0.00061065	-1.66637e-10	0.453593
151353249	chr4:151353249:T:C	2.431e-09	-1.66637e-10	-1.0857	8.44253e-05	-1.66637e-10	-1.18712	0.000118721	-1.66637e-10	-1.18415
151353255	chr4:151353255:G:C	2.51554e-08	1.6318	-0.380727	4.66868e-05	-1.03355	-0.745975	6.09256e-05	-1.11446	-0.736814
151353467	chr4:151353467:A:C	9.39681e-10	-1.54277	-0.493446	2.06739e-05	-1.53507	-1.05905	2.80598e-05	-1.57003	-1.05656
151353745	chr4:151353745:CCAGAAGCCCAG:C	1.87533e-09	-1.34522	-3.48322e-10	4.75377e-05	-1.76147	-3.48322e-10	6.67152e-05	-1.7605	-3.48322e-10
151353992	chr4:151353992:C:T	2.84089e-08	1.65569	-0.282981	5.10993e-05	-1.02131	-0.667906	6.67037e-05	-1.10261	-0.658062
151354039	chr4:151354039:G:A	2.40227e-09	-1.66637e-10	-1.09759	8.36743e-05	-1.66637e-10	-1.19606	0.000117655	-1.66637e-10	-1.19318
151354284	chr4:151354284:G:T	4.7977e-09	-0.405863	-3.48322e-10	0.000102216	-0.995899	-3.48322e-10	0.000138901	-1.02717	-3.48322e-10
151354391	chr4:151354391:C:G	1.22905e-08	-1.66637e-10	0.534826	0.000390209	-1.66637e-10	0.343693	0.00056086	-1.66637e-10	0.368541
151354773	chr4:151354773:T:C	1.22276e-08	-1.66637e-10	0.5297	0.0003883	-1.66637e-10	0.338789	0.000558097	-1.66637e-10	0.363602
151354924	chr4:151354924:T:C	1.22905e-08	-1.66637e-10	0.534826	0.000390209	-1.66637e-10	0.343693	0.00056086	-1.66637e-10	0.368541
151355197	chr4:151355197:T:C	1.03052e-08	-1.66637e-10	0.358648	0.000331039	-1.66637e-10	0.179246	0.000475204	-1.66637e-10	0.202814
151355262	chr4:151355262:A:G	7.04719e-09	-1.66637e-10	-0.0213696	0.000228757	-1.66637e-10	-0.19033	0.000327022	-1.66637e-10	-0.170902
151355313	chr4:151355313:A:T	0.000155273	11.2792	-1.30025	1.70825e-05	-1.4389	-1.34603	2.76873e-05	-1.29369	-1.34627
151355591	chr4:151355591:A:C	4.68487e-07	5.30025	-1.12474	1.66691e-05	-1.70924	-1.1002	2.23331e-05	-1.75783	-1.09703
151355610	chr4:151355610:AC:A	1.865e-09	-1.66637e-10	-1.35074	7.54129e-05	-1.66637e-10	-1.30001	0.000106143	-1.66637e-10	-1.29614
151355712	chr4:151355712:T:G	3.17449e-09	-1.66637e-10	-0.818853	0.000113485	-1.66637e-10	-0.891323	0.000161554	-1.66637e-10	-0.876091
151355719	chr4:151355719:G:A	2.48285e-09	-1.66637e-10	-1.06459	8.58793e-05	-1.66637e-10	-1.17005	0.000120783	-1.66637e-10	-1.16693
151355925	chr4:151355925:G:A	2.34777e-09	-1.66637e-10	-1.12053	7.84618e-05	-1.66637e-10	-1.26038	0.000110091	-1.66637e-10	-1.25963
151356331	chr4:151356331:C:T	6.98744e-09	-1.66637e-10	-0.0298853	0.000226941	-1.66637e-10	-0.1983	0.000324404	-1.66637e-10	-0.178939
151356675	chr4:151356675:A:G	1.86571e-09	-1.66637e-10	-1.35036	7.90376e-05	-1.66637e-10	-1.25307	0.000111542	-1.66637e-10	-1.24653
151356683	chr4:151356683:G:T	1.62395e-09	-0.549583	-0.939553	2.14506e-05	-1.50196	-1.05527	2.90764e-05	-1.53438	-1.05662
151356746	chr4:151356746:G:A	9.70767e-10	-1.50453	-0.499139	1.98931e-05	-1.57017	-1.06245	2.70802e-05	-1.60214	-1.05999
151356747	chr4:151356747:C:A	9.38067e-10	-1.50964	-0.528298	1.96486e-05	-1.56568	-1.07931	2.67349e-05	-1.59804	-1.07692
151356945	chr4:151356945:C:T	9.53289e-10	-1.52195	-0.499883	2.01941e-05	-1.55472	-1.06288	2.74538e-05	-1.58801	-1.06041
151357022	chr4:151357022:C:T	2.45272e-09	-1.66637e-10	-1.0768	8.50522e-05	-1.66637e-10	-1.17972	0.00011961	-1.66637e-10	-1.17669
151357206	chr4:151357206:C:T	0.000509274	12.4183	-1.25155	1.41118e-05	-1.64502	-1.33095	2.20371e-05	-1.53778	-1.33042
151357327	chr4:151357327:G:A	9.52254e-10	-1.51415	-0.508771	1.99464e-05	-1.56183	-1.06811	2.71328e-05	-1.59451	-1.06568
151357709	chr4:151357709:T:C	3.70738e-07	4.97821	-1.03671	1.9926e-05	-1.6252	-1.00576	2.51404e-05	-1.7345	-1.00196
151357912	chr4:151357912:G:A	4.03865e-09	-1.66637e-10	-0.578089	0.000201327	-1.66637e-10	-0.31806	0.000286365	-1.66637e-10	-0.303663
151358105	chr4:151358105:T:A	2.44534e-09	-1.66637e-10	-1.07982	8.88367e-05	-1.66637e-10	-1.13619	0.000124816	-1.66637e-10	-1.13409
151358513	chr4:151358513:A:G	2.36861e-09	-1.66637e-10	-1.1117	0.000105693	-1.66637e-10	-0.96245	0.000150855	-1.66637e-10	-0.944613
151358664	chr4:151358664:C:T	1.89149e-09	-1.66637e-10	-1.33663	7.39533e-05	-1.66637e-10	-1.31956	0.000104072	-1.66637e-10	-1.31584
151358712	chr4:151358712:A:G	3.14597e-09	-1.66637e-10	-0.827876	0.000112121	-1.66637e-10	-0.903406	0.000159574	-1.66637e-10	-0.888421
151359082	chr4:151359082:T:C	1.95514e-09	-1.66637e-10	-1.30354	7.21982e-05	-1.66637e-10	-1.34357	0.00010121	-1.66637e-10	-1.34374
151359083	chr4:151359083:C:T	2.2045e-09	-1.66637e-10	-1.1835	8.13745e-05	-1.66637e-10	-1.22393	0.000114286	-1.66637e-10	-1.22223
151359463	chr4:151359463:A:T	3.75478e-09	-1.66637e-10	-0.650969	0.000185382	-1.66637e-10	-0.400572	0.000263525	-1.66637e-10	-0.386783
151359490	chr4:151359490:T:C	1.86353e-09	-1.35153	-3.48322e-10	0.00174642	1.84234	-3.48322e-10	0.000300124	-0.256735	-3.48322e-10
151359494	chr4:151359494:A:G	1.1118e-09	-1.53404	-0.333979	2.30315e-05	-1.54266	-0.943468	3.12828e-05	-1.5771	-0.940761
151359618	chr4:151359618:T:C	2.00753e-09	-1.66637e-10	-1.27709	7.29273e-05	-1.66637e-10	-1.33353	0.000102316	-1.66637e-10	-1.33286
151359746	chr4:151359746:C:T	0.000128088	11.1362	-1.34973	1.27101e-05	-1.75837	-1.32223	1.8675e-05	-1.71099	-1.32275
151360580	chr4:151360580:AG:A	1.91988e-09	-1.66637e-10	-1.32174	7.2845e-05	-1.66637e-10	-1.33466	0.000102419	-1.66637e-10	-1.33186
151360582	chr4:151360582:TGAC:T	1.91613e-09	-1.66637e-10	-1.32369	7.29555e-05	-1.66637e-10	-1.33314	0.000102587	-1.66637e-10	-1.33022
151360891	chr4:151360891:T:C	1.96266e-09	-1.66637e-10	-1.2997	9.16814e-05	-1.66637e-10	-1.10467	0.000130444	-1.66637e-10	-1.08998
151360990	chr4:151360990:A:C	2.86278e-09	-1.66637e-10	-0.922205	0.000103025	-1.66637e-10	-0.988022	0.000146421	-1.66637e-10	-0.974444
151361124	chr4:151361124:A:G	1.08198e-08	1.05782	-0.650441	2.69943e-05	-1.33859	-0.988773	3.58537e-05	-1.39936	-0.982128
151361574	chr4:151361574:G:A	9.6231e-10	-1.56319	-0.44923	2.20794e-05	-1.51223	-1.01612	2.99103e-05	-1.549	-1.01373
151361987	chr4:151361987:T:G	1.86715e-09	-1.66637e-10	-1.34958	7.39297e-05	-1.66637e-10	-1.31987	0.00010371	-1.66637e-10	-1.31933
151362594	chr4:151362594:A:G	5.36085e-05	10.2551	-1.3396	1.38874e-05	-1.67987	-1.31214	2.17506e-05	-1.56982	-1.31148
151362841	chr4:151362841:G:C	1.24029e-09	-1.75865	-3.48322e-10	5.39095e-05	-1.63568	-3.48322e-10	7.68738e-05	-1.61877	-3.48322e-10
151363298	chr4:151363298:ATTAT:A	1.12616e-09	-1.36596	-0.48922	1.87295e-05	-1.66014	-1.03275	2.57018e-05	-1.68391	-1.03046
151363406	chr4:151363406:C:T	5.57172e-09	-1.66637e-10	-0.256296	0.000171136	-1.66637e-10	-0.480531	0.000240779	-1.66637e-10	-0.477053
151363698	chr4:151363698:T:C	1.25735e-06	5.38536	-0.222597	5.02398e-05	-1.66095	-0.0452365	6.53721e-05	-1.74926	-0.0315758
151363789	chr4:151363789:T:C	3.24803e-09	-1.66637e-10	-0.795951	0.000116329	-1.66637e-10	-0.866569	0.000165703	-1.66637e-10	-0.850735
151363829	chr4:151363829:TA:T	1.32974e-08	-1.66637e-10	0.613571	0.000427322	-1.66637e-10	0.434549	0.000614879	-1.66637e-10	0.460494
151363894	chr4:151363894:A:G	1.23853e-09	-1.76008	-3.48322e-10	5.63799e-05	-1.59088	-3.48322e-10	8.00107e-05	-1.57877	-3.48322e-10
151364393	chr4:151364393:T:C	2.09303e-08	1.19483	-0.127632	0.000158069	-0.958427	0.398467	0.000153633	-1.33644	0.410074
151365365	chr4:151365365:A:G	4.04372e-09	-1.66637e-10	-0.576833	0.000201859	-1.66637e-10	-0.31542	0.000287129	-1.66637e-10	-0.300998
151365426	chr4:151365426:G:A	1.03391e-09	-1.46543	-0.475223	1.9888e-05	-1.59939	-1.03348	2.71372e-05	-1.62885	-1.03118
151365607	chr4:151365607:G:A	1.44863e-09	-1.60338	-3.48322e-10	4.76691e-05	-1.75871	-3.48322e-10	6.70713e-05	-1.75517	-3.48322e-10
151365771	chr4:151365771:T:A	3.57955e-10	-1.71695	-1.2844	1.38441e-05	-1.7374	-1.25773	1.9289e-05	-1.74382	-1.25758
151365783	chr4:151365783:T:A	8.46049e-05	10.6972	-1.3254	1.48037e-05	-1.63958	-1.28854	2.36394e-05	-1.51026	-1.28775
151366204	chr4:151366204:C:T	1.44335e-08	1.30028	-0.604728	3.04988e-05	-1.24198	-0.963319	4.02319e-05	-1.30968	-0.956593
151366223	chr4:151366223:T:C	9.62799e-10	-1.48507	-0.526836	1.95818e-05	-1.58454	-1.06385	2.66812e-05	-1.61528	-1.06169
151366420	chr4:151366420:G:T	2.83049e-09	-1.66637e-10	-0.933548	0.000101502	-1.66637e-10	-1.00291	0.000144564	-1.66637e-10	-0.987206
151366770	chr4:151366770:T:C	5.79571e-05	10.3352	-1.34175	1.39255e-05	-1.67338	-1.31589	2.18821e-05	-1.56	-1.31526
151367019	chr4:151367019:A:G	3.57622e-09	-1.66637e-10	-0.699693	0.000126512	-1.66637e-10	-0.782652	0.000180461	-1.66637e-10	-0.765415
151367323	chr4:151367323:G:T	3.47521e-05	9.17258	-0.690586	1.99197e-05	-1.74825	-0.883036	2.96527e-05	-1.68884	-0.882534
151367613	chr4:151367613:C:T	1.92007e-09	-1.66637e-10	-1.32164	7.28433e-05	-1.66637e-10	-1.33468	0.000102416	-1.66637e-10	-1.33189
151367751	chr4:151367751:G:A	2.02741e-08	0.72854	0.306806	0.000397623	-0.570939	0.933455	0.000350149	-1.0494	0.946833
151367800	chr4:151367800:T:A	1.95081e-09	-1.66637e-10	-1.30575	9.04496e-05	-1.66637e-10	-1.1182	0.000128635	-1.66637e-10	-1.10395
151368656	chr4:151368656:C:CTTA	0.000107834	10.3801	-0.765742	1.7824e-05	-1.65812	-1.08432	2.82799e-05	-1.54007	-1.07871
151369530	chr4:151369530:G:A	2.80036e-09	-1.66637e-10	-0.944251	9.42989e-05	-1.66637e-10	-1.07652	0.000132728	-1.66637e-10	-1.07263
151370032	chr4:151370032:A:G	3.05097e-05	8.84114	-0.489335	3.19592e-05	-1.75882	-0.399703	4.73126e-05	-1.71945	-0.384708
151370261	chr4:151370261:T:C	6.80967e-09	-1.30334	1.24768	5.96922e-05	-1.68067	0.146878	8.27419e-05	-1.70053	0.155324
151370280	chr4:151370280:G:A	6.92432e-05	10.5174	-1.34603	1.35213e-05	-1.75636	-1.26236	1.90302e-05	-1.7517	-1.2632
151370326	chr4:151370326:T:C	3.08518e-07	4.29054	-0.532755	4.11048e-05	-1.44387	-0.462997	4.78662e-05	-1.63563	-0.456886
151370525	chr4:151370525:G:A	2.82617e-09	-1.66637e-10	-0.935076	8.58578e-05	-1.66637e-10	-1.1703	0.000120262	-1.66637e-10	-1.17126
151370537	chr4:151370537:A:G	1.06399e-06	6.34629	-1.35051	1.37625e-05	-1.6549	-1.34614	1.78905e-05	-1.73078	-1.34587
151370664	chr4:151370664:A:G	3.4652e-09	-1.66637e-10	-0.731228	0.000106713	-1.66637e-10	-0.95285	0.000151751	-1.66637e-10	-0.938688
151370757	chr4:151370757:T:C	8.82753e-10	-0.968331	-1.13038	3.33313e-05	-1.08498	-1.03151	4.33783e-05	-1.16705	-1.02392
151370863	chr4:151370863:A:G	2.3984e-08	2.5081	-1.30472	2.63637e-05	-1.03241	-1.31859	3.26765e-05	-1.15596	-1.31831
151371322	chr4:151371322:C:T	3.28818e-07	4.89079	-1.06929	3.34967e-05	-1.40197	-0.709569	3.83557e-05	-1.61243	-0.701595
151371477	chr4:151371477:A:G	4.88183e-10	-1.49444	-1.19663	2.5351e-05	-1.30537	-1.0848	3.8228e-05	-1.23423	-1.08313
151372295	chr4:151372295:T:A	2.65089e-07	4.65728	-1.05122	3.67135e-05	-1.34074	-0.679108	4.11675e-05	-1.57221	-0.671075
151372476	chr4:151372476:T:C	5.49933e-09	0.802412	-1.07178	1.45094e-05	-1.64429	-1.3039	1.97596e-05	-1.67562	-1.30167
151372642	chr4:151372642:G:A	2.48344e-09	-1.66637e-10	-1.06435	7.55561e-05	-1.66637e-10	-1.29811	0.000105367	-1.66637e-10	-1.30348
151372850	chr4:151372850:A:G	2.11113e-09	-1.66637e-10	-1.22677	7.42786e-05	-1.66637e-10	-1.31517	0.000104083	-1.66637e-10	-1.31574
151373577	chr4:151373577:A:G	6.78557e-09	0.862954	-0.922154	1.51668e-05	-1.63845	-1.26543	2.06375e-05	-1.67068	-1.26315
151373593	chr4:151373593:T:A	2.30287e-09	-1.66637e-10	-1.13984	7.3394e-05	-1.66637e-10	-1.32715	0.000102542	-1.66637e-10	-1.33066
151374028	chr4:151374028:ATATG:A	5.81627e-06	6.69442	-3.48322e-10	5.09522e-05	-1.6921	-3.48322e-10	6.75319e-05	-1.74833	-3.48322e-10
151374044	chr4:151374044:GTA:G	4.14687e-09	0.611854	-1.1635	2.20674e-05	-1.28696	-1.24193	2.86343e-05	-1.365	-1.24132
151374406	chr4:151374406:T:C	2.54804e-09	-1.66637e-10	-1.03867	8.52436e-05	-1.66637e-10	-1.17748	0.000119841	-1.66637e-10	-1.17477
151374492	chr4:151374492:T:C	8.52789e-09	-1.66637e-10	0.169343	0.000246369	-1.66637e-10	-0.116158	0.000346969	-1.66637e-10	-0.111696
151375082	chr4:151375082:C:G	1.90743e-09	-1.66637e-10	-1.32824	7.16921e-05	-1.66637e-10	-1.35061	0.00010052	-1.66637e-10	-1.35057
151375736	chr4:151375736:C:T	3.21733e-09	-1.66637e-10	-0.805449	8.37293e-05	-1.66637e-10	-1.1954	0.000116592	-1.66637e-10	-1.20225
151376216	chr4:151376216:T:C	0.000187023	10.3046	-0.139588	1.72114e-05	-1.57525	-1.20217	2.14067e-05	-1.69474	-1.20248
151376226	chr4:151376226:C:T	3.76137e-09	-1.66637e-10	-0.649216	0.000186595	-1.66637e-10	-0.394049	0.000265284	-1.66637e-10	-0.380129
151376443	chr4:151376443:A:G	2.25203e-09	-1.16217	-3.48322e-10	4.75706e-05	-1.76078	-3.48322e-10	6.66562e-05	-1.76138	-3.48322e-10
151376530	chr4:151376530:A:G	5.42353e-09	0.799144	-1.0824	1.44344e-05	-1.64512	-1.30825	1.96581e-05	-1.67632	-1.30612
151376627	chr4:151376627:A:C	2.09863e-09	-1.66637e-10	-1.23271	7.40429e-05	-1.66637e-10	-1.31834	0.000103755	-1.66637e-10	-1.31889
151377275	chr4:151377275:C:T	1.89322e-09	-1.66637e-10	-1.33572	7.17248e-05	-1.66637e-10	-1.35015	0.000100578	-1.66637e-10	-1.35
151377630	chr4:151377630:G:A	2.115e-09	-1.66637e-10	-1.22494	7.28438e-05	-1.66637e-10	-1.33467	0.000101909	-1.66637e-10	-1.33685
151377653	chr4:151377653:C:T	2.07505e-09	-1.66637e-10	-1.24401	7.37504e-05	-1.66637e-10	-1.3223	0.000103348	-1.66637e-10	-1.32283
151377696	chr4:151377696:T:A	2.24493e-09	-1.66637e-10	-1.16532	7.69953e-05	-1.66637e-10	-1.27924	0.000107867	-1.66637e-10	-1.28004
151378065	chr4:151378065:A:C	5.30284e-09	-1.66637e-10	-0.305757	0.000160839	-1.66637e-10	-0.542586	0.000226673	-1.66637e-10	-0.537424
151378717	chr4:151378717:T:C	4.0804e-09	-1.66637e-10	-0.567804	0.000138729	-1.66637e-10	-0.690464	0.000198542	-1.66637e-10	-0.669931
151379010	chr4:151379010:C:T	2.04686e-09	-1.66637e-10	-1.25769	7.37993e-05	-1.66637e-10	-1.32164	0.00010344	-1.66637e-10	-1.32194
151379036	chr4:151379036:C:T	1.22567e-09	-1.05021	-0.720301	1.40609e-05	-1.70586	-1.27372	1.93292e-05	-1.72466	-1.27465
151379784	chr4:151379784:G:A	3.03739e-09	-0.862999	-3.48322e-10	4.86951e-05	-1.73741	-3.48322e-10	6.77039e-05	-1.74579	-3.48322e-10
151379971	chr4:151379971:C:T	2.30852e-09	-1.66637e-10	-1.13739	9.47358e-05	-1.66637e-10	-1.0719	0.000132765	-1.66637e-10	-1.07235
151380023	chr4:151380023:A:G	2.6095e-09	-1.66637e-10	-1.01484	8.67787e-05	-1.66637e-10	-1.15963	0.000122015	-1.66637e-10	-1.15678
151380033	chr4:151380033:G:A	0.000182447	10.405	-0.2648	1.66445e-05	-1.58984	-1.22107	2.07728e-05	-1.70339	-1.22389
151380219	chr4:151380219:AAACTT:A	5.93902e-09	0.921076	-1.11353	1.46596e-05	-1.61809	-1.31981	1.98855e-05	-1.65295	-1.31799
151380735	chr4:151380735:A:G	2.09223e-09	-1.66637e-10	-1.23577	7.39259e-05	-1.66637e-10	-1.31993	0.000103593	-1.66637e-10	-1.32046
151380933	chr4:151380933:T:C	2.46296e-09	-1.66637e-10	-1.07264	8.28443e-05	-1.66637e-10	-1.20603	0.000116402	-1.66637e-10	-1.20388
151381631	chr4:151381631:G:T	0.00134005	13.4356	-1.30142	1.33218e-05	-1.75515	-1.27844	1.87192e-05	-1.75297	-1.27841
151381720	chr4:151381720:T:C	7.11481e-09	0.954064	-0.965885	1.51808e-05	-1.61855	-1.28441	2.0597e-05	-1.65339	-1.2824
151381794	chr4:151381794:T:C	4.13408e-09	-1.66637e-10	-0.554734	0.000140407	-1.66637e-10	-0.678444	0.000200979	-1.66637e-10	-0.657728
151381890	chr4:151381890:G:A	2.09201e-09	-1.66637e-10	-1.23588	7.39218e-05	-1.66637e-10	-1.31998	0.000103587	-1.66637e-10	-1.32052
151382139	chr4:151382139:C:T	2.41647e-09	-1.66637e-10	-1.09169	0.000110093	-1.66637e-10	-0.92166	0.000154577	-1.66637e-10	-0.920237
151382243	chr4:151382243:T:G	2.54107e-09	-1.66637e-10	-1.04141	8.89306e-05	-1.66637e-10	-1.13513	0.000124834	-1.66637e-10	-1.13395
151382500	chr4:151382500:T:C	6.05136e-09	0.94241	-1.11613	1.47172e-05	-1.61317	-1.3208	1.99502e-05	-1.64867	-1.31902
151382531	chr4:151382531:T:C	2.65064e-09	-1.66637e-10	-0.9992	9.2283e-05	-1.66637e-10	-1.09813	0.000130744	-1.66637e-10	-1.08769
151382696	chr4:151382696:C:T	6.39752e-09	0.821502	-0.939591	1.49106e-05	-1.6477	-1.27322	2.03154e-05	-1.67852	-1.27104
151382935	chr4:151382935:T:C	3.00487e-09	-1.66637e-10	-0.873764	9.81075e-05	-1.66637e-10	-1.03692	0.000138114	-1.66637e-10	-1.03285
151382949	chr4:151382949:A:T	6.60136e-09	1.0351	-1.12182	1.50181e-05	-1.59093	-1.3228	2.0301e-05	-1.62919	-1.32107
151382961	chr4:151382961:G:T	2.6555e-09	-1.66637e-10	-0.997367	9.24263e-05	-1.66637e-10	-1.09658	0.000130951	-1.66637e-10	-1.08611
151383224	chr4:151383224:T:C	0.00149543	13.5336	-1.28972	1.31295e-05	-1.75694	-1.29119	1.85263e-05	-1.75057	-1.29117
151383576	chr4:151383576:G:A	0.00509352	13.7839	-0.314463	1.3801e-05	-1.75668	-1.24156	1.94013e-05	-1.7513	-1.24429
151384721	chr4:151384721:AC:A	2.23504e-06	6.86133	-1.12331	2.45061e-05	-1.64429	-0.779774	3.13617e-05	-1.74352	-0.771824
151384780	chr4:151384780:G:A	3.63483e-09	-1.66637e-10	-0.683436	0.000178517	-1.66637e-10	-0.438306	0.000253747	-1.66637e-10	-0.424592
151384837	chr4:151384837:G:C	7.40552e-09	0.809075	-0.780849	4.72757e-05	-1.30651	-0.460478	4.80283e-05	-1.63669	-0.452449
151385400	chr4:151385400:T:C	0.00455295	13.7072	-0.349895	1.36669e-05	-1.75533	-1.25268	1.91561e-05	-1.75306	-1.25525
151385523	chr4:151385523:T:C	1.6215e-09	-1.49065	-3.48322e-10	4.76976e-05	-1.75811	-3.48322e-10	6.70325e-05	-1.75575	-3.48322e-10
151385646	chr4:151385646:T:C	2.42908e-09	-1.66637e-10	-1.08649	0.000110859	-1.66637e-10	-0.914726	0.000155653	-1.66637e-10	-0.913298
151385657	chr4:151385657:G:A	8.02623e-09	0.962742	-0.854025	1.59532e-05	-1.61635	-1.23698	2.16513e-05	-1.65153	-1.23434
151385996	chr4:151385996:A:T	1.30793e-09	-1.70555	-3.48322e-10	7.5575e-05	-1.29786	-3.48322e-10	0.00010947	-1.26528	-3.48322e-10
151386050	chr4:151386050:T:C	2.43976e-09	-1.66637e-10	-1.0821	0.000127636	-1.66637e-10	-0.773807	0.000177993	-1.66637e-10	-0.779185
151386201	chr4:151386201:T:C	2.19521e-06	6.86015	-1.14012	2.37954e-05	-1.64633	-0.807169	3.04849e-05	-1.74431	-0.799389
151386422	chr4:151386422:G:A	2.06011e-09	-1.66637e-10	-1.25124	7.33561e-05	-1.66637e-10	-1.32766	0.000102802	-1.66637e-10	-1.32813
151386437	chr4:151386437:C:A	8.07063e-09	-1.66637e-10	0.114232	0.000221059	-1.66637e-10	-0.224558	0.000315146	-1.66637e-10	-0.207894
151386449	chr4:151386449:G:A	3.53602e-09	-1.66637e-10	-0.710998	0.000173197	-1.66637e-10	-0.468559	0.000246103	-1.66637e-10	-0.455179
151386833	chr4:151386833:AG:A	3.52423e-09	-1.66637e-10	-0.714337	0.00017252	-1.66637e-10	-0.472476	0.000245134	-1.66637e-10	-0.459125
151386838	chr4:151386838:C:T	1.37096e-09	-1.65849	-3.48322e-10	4.91469e-05	-1.72818	-3.48322e-10	6.84333e-05	-1.73507	-3.48322e-10
151387532	chr4:151387532:T:A	1.23783e-09	-1.76064	-3.48322e-10	0.000102297	-0.99511	-3.48322e-10	7.7628e-05	-1.609	-3.48322e-10
151387672	chr4:151387672:T:G	6.51861e-09	0.968104	-1.06744	1.50867e-05	-1.60719	-1.30198	2.04458e-05	-1.64345	-1.2997
151387676	chr4:151387676:C:T	2.47472e-09	-1.06787	-3.48322e-10	5.20724e-05	-1.67035	-3.48322e-10	7.23174e-05	-1.67987	-3.48322e-10
151388368	chr4:151388368:T:C	1.99772e-09	-1.66637e-10	-1.28199	7.24597e-05	-1.66637e-10	-1.33996	0.00010156	-1.66637e-10	-1.34028
151389070	chr4:151389070:C:T	8.00764e-09	-1.66637e-10	0.106397	0.000216305	-1.66637e-10	-0.2463	0.000308404	-1.66637e-10	-0.22952
151389667	chr4:151389667:T:A	2.08921e-09	-1.66637e-10	-1.23721	7.31329e-05	-1.66637e-10	-1.33071	0.000102677	-1.66637e-10	-1.32934
151389785	chr4:151389785:T:C	2.63859e-09	-1.00375	-3.48322e-10	0.000314717	0.128685	-3.48322e-10	0.000423145	0.0867851	-3.48322e-10
151390305	chr4:151390305:G:A	2.85823e-09	-1.66637e-10	-0.923798	8.89203e-05	-1.66637e-10	-1.13525	0.000124818	-1.66637e-10	-1.13407
151390587	chr4:151390587:C:T	6.66634e-09	-1.66637e-10	-0.0769282	0.000377949	-1.66637e-10	0.311769	0.000539094	-1.66637e-10	0.328959
151391009	chr4:151391009:G:A	1.94332e-09	-1.66637e-10	-1.3096	8.41642e-05	-1.66637e-10	-1.19022	0.000118234	-1.66637e-10	-1.18826
151391989	chr4:151391989:A:G	8.60929e-09	-1.66637e-10	0.178843	0.000520769	-1.66637e-10	0.632318	0.000741953	-1.66637e-10	0.648356
151392930	chr4:151392930:T:G	5.16101e-09	-1.66637e-10	-0.332866	0.000270255	-1.66637e-10	-0.0236212	0.00039277	-1.66637e-10	0.0122945
151392968	chr4:151392968:A:G	2.5315e-09	-1.66637e-10	-1.04519	0.00011687	-1.66637e-10	-0.861927	0.000164106	-1.66637e-10	-0.86042
151393255	chr4:151393255:A:T	3.74271e-09	-1.66637e-10	-0.654189	0.00016557	-1.66637e-10	-0.513592	0.000232817	-1.66637e-10	-0.510679
151393309	chr4:151393309:C:T	2.71885e-09	-0.97379	-3.48322e-10	5.88129e-05	-1.54863	-3.48322e-10	8.13666e-05	-1.56196	-3.48322e-10
151393658	chr4:151393658:G:A	1.95362e-09	-1.66637e-10	-1.30431	7.17522e-05	-1.66637e-10	-1.34977	0.000100616	-1.66637e-10	-1.34962
151393959	chr4:151393959:C:G	2.36957e-09	-1.66637e-10	-1.11129	7.41479e-05	-1.66637e-10	-1.31693	0.00010352	-1.66637e-10	-1.32116
151393963	chr4:151393963:A:T	5.63927e-09	-0.244245	-3.48322e-10	7.34865e-05	-1.32589	-3.48322e-10	0.00010077	-1.34809	-3.48322e-10
151394208	chr4:151394208:C:T	2.04197e-06	6.77723	-1.12956	2.44335e-05	-1.63448	-0.792553	3.10868e-05	-1.73956	-0.784583
151394569	chr4:151394569:C:G	2.52849e-09	-1.66637e-10	-1.04638	0.000136828	-1.66637e-10	-0.704266	0.000190748	-1.66637e-10	-0.709979
151394987	chr4:151394987:T:C	0.00513922	13.5569	-0.0784951	1.47295e-05	-1.75109	-1.18204	2.05225e-05	-1.75683	-1.18258
151395086	chr4:151395086:C:A	5.70725e-09	-0.232262	-3.48322e-10	7.96369e-05	-1.24551	-3.48322e-10	0.00011577	-1.20932	-3.48322e-10
151395243	chr4:151395243:A:G	7.54773e-09	0.974877	-0.927629	1.55037e-05	-1.61388	-1.26803	2.10278e-05	-1.64931	-1.26577
151395478	chr4:151395478:C:T	2.05742e-09	-1.66637e-10	-1.25255	7.22059e-05	-1.66637e-10	-1.34347	0.000101093	-1.66637e-10	-1.34489
151395680	chr4:151395680:A:T	1.64791e-06	6.58601	-1.15275	2.43472e-05	-1.60652	-0.82405	3.04934e-05	-1.72705	-0.81637
151395801	chr4:151395801:C:T	7.69167e-09	0.0661386	-3.48322e-10	0.299489	6.98685	-3.48322e-10	0.00549094	2.64993	-3.48322e-10
151396477	chr4:151396477:C:T	1.93189e-06	6.76999	-1.17773	2.26887e-05	-1.63332	-0.867801	2.88289e-05	-1.73908	-0.86047
151397712	chr4:151397712:T:A	6.18193e-09	0.936805	-1.08917	1.48469e-05	-1.61446	-1.31074	2.0135e-05	-1.6498	-1.30868
151397772	chr4:151397772:T:C	0.00121564	13.3394	-1.30262	1.33709e-05	-1.75297	-1.27694	1.87065e-05	-1.75514	-1.27692
151397893	chr4:151397893:C:T	0.00701043	14.0224	-0.233531	1.41343e-05	-1.75994	-1.21445	2.00674e-05	-1.74434	-1.21749
151398134	chr4:151398134:G:A	2.89371e-09	-1.66637e-10	-0.911461	9.5189e-05	-1.66637e-10	-1.06712	0.000133981	-1.66637e-10	-1.06323
151398857	chr4:151398857:T:TAG	1.96842e-09	-1.66637e-10	-1.29677	7.20285e-05	-1.66637e-10	-1.34593	0.000100967	-1.66637e-10	-1.34614
151399163	chr4:151399163:C:T	5.45767e-09	0.813161	-1.09014	1.44462e-05	-1.64141	-1.31114	1.9662e-05	-1.67316	-1.30908
151399380	chr4:151399380:C:A	0.00119728	13.2987	-1.27713	1.30495e-05	-1.75184	-1.3024	1.82198e-05	-1.75604	-1.30238
151399539	chr4:151399539:G:A	1.99772e-09	-1.66637e-10	-1.28199	7.24597e-05	-1.66637e-10	-1.33996	0.00010156	-1.66637e-10	-1.34028
151399841	chr4:151399841:G:A	3.57017e-09	-0.701386	-3.48322e-10	7.0986e-05	-1.36051	-3.48322e-10	9.74649e-05	-1.38144	-3.48322e-10
151399853	chr4:151399853:T:C	4.02044e-09	-1.66637e-10	-0.582608	0.00013686	-1.66637e-10	-0.704029	0.000195825	-1.66637e-10	-0.683708
151399859	chr4:151399859:T:C	6.85221e-09	0.910922	-0.960349	1.50658e-05	-1.6284	-1.28216	2.04683e-05	-1.66194	-1.28011
151400146	chr4:151400146:C:A	1.94823e-09	-1.66637e-10	-1.30708	7.17264e-05	-1.66637e-10	-1.35013	0.000100577	-1.66637e-10	-1.35001
151400479	chr4:151400479:A:G	0.00116351	13.2871	-1.29416	1.32602e-05	-1.75163	-1.2866	1.85069e-05	-1.75622	-1.28657
151400571	chr4:151400571:G:A	2.04686e-09	-1.66637e-10	-1.25769	7.37993e-05	-1.66637e-10	-1.32164	0.00010344	-1.66637e-10	-1.32194
151400729	chr4:151400729:T:C	0.000243447	10.7979	-0.369236	2.00892e-05	-1.76114	-0.86167	2.91727e-05	-1.73299	-0.854708
151401419	chr4:151401419:C:T	0.00513515	13.5653	-0.0876543	1.46372e-05	-1.75126	-1.18816	2.03993e-05	-1.75672	-1.18872
151401568	chr4:151401568:G:C	1.51552e-09	-1.55824	-3.48322e-10	5.2399e-05	-1.6641	-3.48322e-10	7.51832e-05	-1.641	-3.48322e-10
151401706	chr4:151401706:C:T	2.78034e-09	-1.66637e-10	-0.951425	8.77921e-05	-1.66637e-10	-1.14802	0.000123654	-1.66637e-10	-1.14344
151402122	chr4:151402122:A:G	1.92321e-06	6.72251	-1.13476	2.44026e-05	-1.62745	-0.80085	3.09198e-05	-1.7366	-0.792932
151402145	chr4:151402145:C:T	7.44313e-09	-1.66637e-10	0.0332932	0.000216876	-1.66637e-10	-0.243665	0.000305321	-1.66637e-10	-0.239566
151402379	chr4:151402379:C:T	1.84319e-06	6.7191	-1.17385	2.28435e-05	-1.6273	-0.867019	2.89276e-05	-1.73655	-0.85958
151402465	chr4:151402465:G:A	2.38123e-09	-1.66637e-10	-1.10638	7.42872e-05	-1.66637e-10	-1.31505	0.000103702	-1.66637e-10	-1.31941
151402750	chr4:151402750:C:T	2.03045e-06	6.76801	-1.126	2.46765e-05	-1.63304	-0.784095	3.13685e-05	-1.73896	-0.776165
151403252	chr4:151403252:T:C	6.34646e-09	0.945321	-1.07142	1.49816e-05	-1.61243	-1.30373	2.03157e-05	-1.64805	-1.30149
151403282	chr4:151403282:C:T	4.29791e-09	-0.515871	-3.48322e-10	5.17948e-05	-1.6757	-3.48322e-10	7.41575e-05	-1.65474	-3.48322e-10
151403654	chr4:151403654:T:C	2.93883e-09	-1.66637e-10	-0.895987	0.000105096	-1.66637e-10	-0.968114	0.000149813	-1.66637e-10	-0.951541
151404037	chr4:151404037:T:C	7.28773e-09	0.944115	-0.931922	1.53706e-05	-1.62067	-1.26986	2.08645e-05	-1.65525	-1.26763
151404215	chr4:151404215:T:C	1.89334e-06	6.74458	-1.17248	2.28254e-05	-1.63049	-0.864626	2.89583e-05	-1.7379	-0.85717
151404224	chr4:151404224:G:A	2.12759e-09	-1.66637e-10	-1.21901	7.75987e-05	-1.66637e-10	-1.27144	0.000108983	-1.66637e-10	-1.26974
151404280	chr4:151404280:G:A	1.40668e-09	-1.63277	-3.48322e-10	5.44256e-05	-1.62615	-3.48322e-10	7.45109e-05	-1.64998	-3.48322e-10
151404619	chr4:151404619:T:C	2.732e-09	-1.66637e-10	-0.968964	9.80472e-05	-1.66637e-10	-1.03754	0.000139554	-1.66637e-10	-1.02248
151404741	chr4:151404741:A:C	2.59445e-09	-1.66637e-10	-1.02062	8.64034e-05	-1.66637e-10	-1.16396	0.000121484	-1.66637e-10	-1.16115
151404893	chr4:151404893:G:C	2.95219e-09	-1.66637e-10	-0.89145	9.67213e-05	-1.66637e-10	-1.05116	0.000136153	-1.66637e-10	-1.04715
151405073	chr4:151405073:C:T	3.47391e-09	-1.66637e-10	-0.728718	9.44713e-05	-1.66637e-10	-1.07469	0.000131606	-1.66637e-10	-1.08112
151405128	chr4:151405128:A:G	2.01031e-06	6.84717	-1.21513	2.09313e-05	-1.64322	-0.938527	2.67403e-05	-1.74311	-0.931646
151405650	chr4:151405650:G:A	2.93328e-09	-1.66637e-10	-0.897877	9.62336e-05	-1.66637e-10	-1.05621	0.000135461	-1.66637e-10	-1.05225
151405865	chr4:151405865:G:C	0.00123953	13.3452	-1.28896	1.317e-05	-1.75312	-1.29193	1.84305e-05	-1.75502	-1.2919
151406321	chr4:151406321:A:C	2.187e-09	-1.66637e-10	-1.19147	0.00010466	-1.66637e-10	-0.972268	0.000147135	-1.66637e-10	-0.969579
151406339	chr4:151406339:C:T	1.57351e-09	-1.52069	-3.48322e-10	4.90433e-05	-1.73028	-3.48322e-10	6.81026e-05	-1.73992	-3.48322e-10
151407271	chr4:151407271:A:G	7.68998e-09	0.868858	-0.802939	1.69348e-05	-1.62289	-1.17073	2.30367e-05	-1.6574	-1.16644
151407522	chr4:151407522:T:C	1.23985e-09	-1.75901	-3.48322e-10	6.3344e-05	-1.47441	-3.48322e-10	9.09839e-05	-1.45025	-3.48322e-10
151407924	chr4:151407924:A:G	2.14947e-09	-1.66637e-10	-1.20878	7.32053e-05	-1.66637e-10	-1.32972	0.000102376	-1.66637e-10	-1.33228
151408027	chr4:151408027:AT:A	4.14989e-09	-1.66637e-10	-0.550918	0.000128163	-1.66637e-10	-0.769684	0.000180698	-1.66637e-10	-0.764105
151408065	chr4:151408065:G:A	8.30285e-08	2.44519	-3.48322e-10	0.000504301	0.600183	-3.48322e-10	0.000752668	0.662693	-3.48322e-10
151408252	chr4:151408252:A:G	0.0102797	14.5967	-0.425067	1.24634e-05	-1.76143	-1.33876	1.80157e-05	-1.73045	-1.33924
151408362	chr4:151408362:T:A	5.56923e-09	0.624716	-0.881459	1.46521e-05	-1.6867	-1.25171	2.00933e-05	-1.71127	-1.24927
151408508	chr4:151408508:A:G	5.4881e-09	0.559066	-0.830484	1.55014e-05	-1.69266	-1.1894	2.13171e-05	-1.71614	-1.18528
151408520	chr4:151408520:C:G	1.95166e-09	-1.66637e-10	-1.30532	8.9056e-05	-1.66637e-10	-1.13372	0.000124464	-1.66637e-10	-1.13691
151408795	chr4:151408795:G:A	3.12833e-09	-1.66637e-10	-0.833499	0.000111007	-1.66637e-10	-0.913391	0.000158449	-1.66637e-10	-0.895495
151408887	chr4:151408887:C:T	2.53467e-09	-1.66637e-10	-1.04393	8.02916e-05	-1.66637e-10	-1.23732	0.000111795	-1.66637e-10	-1.24426
151408913	chr4:151408913:G:A	1.23736e-09	-1.76102	-3.48322e-10	6.19162e-05	-1.49721	-3.48322e-10	8.52067e-05	-1.51585	-3.48322e-10
151409280	chr4:151409280:G:T	7.18145e-09	-1.66637e-10	-0.00249778	0.000210143	-1.66637e-10	-0.275199	0.00029634	-1.66637e-10	-0.269422
151409447	chr4:151409447:G:C	2.90352e-09	-0.908073	-3.48322e-10	5.17928e-05	-1.67574	-3.48322e-10	7.38356e-05	-1.65909	-3.48322e-10
151409471	chr4:151409471:T:C	4.39063e-09	-1.66637e-10	-0.494525	0.000134416	-1.66637e-10	-0.72205	0.000189554	-1.66637e-10	-0.716257
151409599	chr4:151409599:G:A	1.91945e-09	-1.66637e-10	-1.32196	7.23586e-05	-1.66637e-10	-1.34135	0.000101805	-1.66637e-10	-1.33787
151410100	chr4:151410100:G:C	0.00294916	13.9274	-1.00436	1.25512e-05	-1.75701	-1.33616	1.76871e-05	-1.75087	-1.33722
151410203	chr4:151410203:T:C	1.91321e-09	-1.66637e-10	-1.32521	7.16849e-05	-1.66637e-10	-1.35071	0.000100508	-1.66637e-10	-1.35069
151410369	chr4:151410369:A:G	6.90817e-09	0.88118	-0.922474	1.50928e-05	-1.63802	-1.27075	2.05359e-05	-1.6702	-1.26855
151410432	chr4:151410432:A:G	4.20249e-09	-1.66637e-10	-0.538322	0.000129474	-1.66637e-10	-0.759512	0.000182552	-1.66637e-10	-0.753894
151410790	chr4:151410790:G:C	3.7948e-06	7.56081	-1.29342	2.10652e-05	-1.69455	-0.88082	2.76874e-05	-1.75874	-0.881218
151410962	chr4:151410962:A:G	6.46063e-10	-1.06537	-1.34548	1.63061e-05	-1.71115	-1.1203	2.25138e-05	-1.72724	-1.11956
151411470	chr4:151411470:C:T	4.01008e-09	-1.66637e-10	-0.585187	0.00013636	-1.66637e-10	-0.707692	0.000195092	-1.66637e-10	-0.687461
151411477	chr4:151411477:G:C	2.08264e-09	-1.66637e-10	-1.24036	9.19606e-05	-1.66637e-10	-1.10163	0.000131134	-1.66637e-10	-1.08471
151411720	chr4:151411720:G:T	6.85486e-10	-1.00226	-1.34937	1.55351e-05	-1.72654	-1.15335	2.15117e-05	-1.7397	-1.15264
151413052	chr4:151413052:G:A	6.38177e-09	-1.66637e-10	-0.120553	0.000189053	-1.66637e-10	-0.38096	0.000266521	-1.66637e-10	-0.375477
151413378	chr4:151413378:G:A	3.85228e-09	-0.625333	-3.48322e-10	7.70026e-05	-1.27915	-3.48322e-10	0.000105879	-1.29863	-3.48322e-10
151413453	chr4:151413453:T:C	7.17501e-09	0.935835	-0.939229	1.51733e-05	-1.62561	-1.27784	2.06076e-05	-1.65953	-1.27574
151413882	chr4:151413882:G:A	5.97033e-09	0.737356	-0.924552	1.52127e-05	-1.66065	-1.24021	2.07935e-05	-1.68949	-1.2368
151413970	chr4:151413970:G:A	1.92554e-09	-1.66637e-10	-1.31879	7.22357e-05	-1.66637e-10	-1.34306	0.000101601	-1.66637e-10	-1.33988
151414119	chr4:151414119:C:T	4.14473e-09	-1.66637e-10	-0.552162	0.000127919	-1.66637e-10	-0.771595	0.000180346	-1.66637e-10	-0.766053
151414350	chr4:151414350:G:T	3.76853e-06	7.56017	-1.29973	2.06797e-05	-1.6945	-0.899341	2.71799e-05	-1.75872	-0.899727
151415550	chr4:151415550:A:G	3.45356e-09	-1.66637e-10	-0.734594	0.00016883	-1.66637e-10	-0.494098	0.000239844	-1.66637e-10	-0.480941
151415664	chr4:151415664:C:T	3.39769e-06	7.45295	-1.29609	2.11031e-05	-1.68493	-0.888637	2.75325e-05	-1.75653	-0.889028
151415886	chr4:151415886:T:C	2.71172e-09	-1.66637e-10	-0.976417	8.87606e-05	-1.66637e-10	-1.13705	0.000124773	-1.66637e-10	-1.13444
151416486	chr4:151416486:T:A	1.79527e-09	-1.38885	-3.48322e-10	4.87092e-05	-1.73712	-3.48322e-10	6.7974e-05	-1.74181	-3.48322e-10
151416489	chr4:151416489:A:G	1.36862e-09	-1.6602	-3.48322e-10	8.6169e-05	-1.16668	-3.48322e-10	0.000124609	-1.13575	-3.48322e-10
151416572	chr4:151416572:G:T	3.33331e-06	7.42238	-1.28466	2.18536e-05	-1.6822	-0.856428	2.84544e-05	-1.75581	-0.856819
151416675	chr4:151416675:A:G	1.91611e-09	-1.66637e-10	-1.3237	7.24331e-05	-1.66637e-10	-1.34033	0.000101927	-1.66637e-10	-1.33667
151417023	chr4:151417023:G:A	6.52061e-09	-1.66637e-10	-0.0990317	0.000192707	-1.66637e-10	-0.361817	0.000271687	-1.66637e-10	-0.35628
151417423	chr4:151417423:A:G	2.09872e-09	-1.66637e-10	-1.23267	7.54306e-05	-1.66637e-10	-1.29978	0.000106201	-1.66637e-10	-1.2956
151417499	chr4:151417499:G:A	2.1315e-09	-1.66637e-10	-1.21717	7.62128e-05	-1.66637e-10	-1.28946	0.000107344	-1.66637e-10	-1.28489
151417971	chr4:151417971:A:G	2.38663e-06	7.11304	-1.30941	2.06759e-05	-1.66274	-0.931282	2.65648e-05	-1.74973	-0.931615
151417972	chr4:151417972:C:A	1.89595e-09	-1.66637e-10	-1.33428	7.17505e-05	-1.66637e-10	-1.34979	0.000100608	-1.66637e-10	-1.34969
151418272	chr4:151418272:A:G	1.89463e-09	-1.66637e-10	-1.33497	7.17109e-05	-1.66637e-10	-1.35035	0.000100543	-1.66637e-10	-1.35034
151418741	chr4:151418741:T:C	4.18971e-09	-1.66637e-10	-0.541367	0.000129138	-1.66637e-10	-0.762109	0.000182077	-1.66637e-10	-0.756503
151418902	chr4:151418902:C:T	5.67829e-09	0.722565	-0.959913	1.50898e-05	-1.66251	-1.24645	2.06403e-05	-1.69086	-1.24283
151418998	chr4:151418998:T:C	1.23897e-09	-1.75972	-3.48322e-10	6.85531e-05	-1.39538	-3.48322e-10	9.99397e-05	-1.35636	-3.48322e-10
151419294	chr4:151419294:T:C	0.0147721	14.9702	-0.435997	1.24662e-05	-1.75967	-1.34029	1.82356e-05	-1.71683	-1.34073
151420565	chr4:151420565:G:A	0.000697821	11.5299	-0.0481726	2.57543e-05	-1.75003	-0.624357	3.84703e-05	-1.69531	-0.615729
151420633	chr4:151420633:T:C	1.91317e-09	-1.66637e-10	-1.32524	7.16849e-05	-1.66637e-10	-1.35071	0.000100508	-1.66637e-10	-1.35069
151420726	chr4:151420726:A:G	0.0176984	14.8233	-0.108353	1.28846e-05	-1.76108	-1.30588	1.87233e-05	-1.72582	-1.30534
151420915	chr4:151420915:C:T	4.68845e-09	-1.66637e-10	-0.428897	0.000142494	-1.66637e-10	-0.663689	0.000201004	-1.66637e-10	-0.657604
151421038	chr4:151421038:C:T	0.00105012	12.2934	-0.402997	1.41297e-05	-1.7102	-1.26451	1.88889e-05	-1.75777	-1.26459
151421640	chr4:151421640:G:T	4.03999e-09	-1.66637e-10	-0.577758	0.000125193	-1.66637e-10	-0.793135	0.000176488	-1.66637e-10	-0.78768
151422223	chr4:151422223:A:AT	2.3085e-09	-1.66637e-10	-1.1374	7.29883e-05	-1.66637e-10	-1.33269	0.000102474	-1.66637e-10	-1.33132
151422904	chr4:151422904:C:T	4.17292e-09	0.598226	-1.14361	1.34386e-05	-1.69146	-1.3334	1.84237e-05	-1.71513	-1.33216
151424113	chr4:151424113:G:A	1.34427e-09	-1.67814	-3.48322e-10	4.87284e-05	-1.73673	-3.48322e-10	6.88308e-05	-1.72928	-3.48322e-10
151424951	chr4:151424951:T:G	0.0139414	14.711	-0.234665	1.2592e-05	-1.76145	-1.32848	1.81377e-05	-1.73486	-1.32808
151425113	chr4:151425113:A:G	4.19316e-09	0.560869	-1.10141	1.3579e-05	-1.6975	-1.31696	1.86484e-05	-1.71997	-1.31519
151425238	chr4:151425238:A:G	4.19279e-09	-1.66637e-10	-0.540632	0.000129214	-1.66637e-10	-0.761519	0.000182185	-1.66637e-10	-0.75591
151425285	chr4:151425285:G:A	0.012485	14.6044	-0.238352	1.25895e-05	-1.76112	-1.329	1.80537e-05	-1.73898	-1.3286
151425346	chr4:151425346:G:A	4.14635e-06	7.45462	-1.09864	2.41446e-05	-1.69345	-0.745482	3.19801e-05	-1.75864	-0.737177
151425649	chr4:151425649:G:A	2.00511e-09	-1.66637e-10	-1.2783	8.40478e-05	-1.66637e-10	-1.1916	0.000118164	-1.66637e-10	-1.18885
151426466	chr4:151426466:G:A	7.39682e-09	-1.66637e-10	0.0270512	0.000449834	-1.66637e-10	0.48589	0.000640197	-1.66637e-10	0.500845
151426554	chr4:151426554:T:C	7.35124e-09	-1.66637e-10	0.0208698	0.0002158	-1.66637e-10	-0.248636	0.000303877	-1.66637e-10	-0.244308
151426751	chr4:151426751:G:A	4.4174e-09	0.597248	-1.0857	1.37449e-05	-1.69127	-1.31105	1.88565e-05	-1.71494	-1.30913
151426762	chr4:151426762:G:C	3.69687e-09	-1.66637e-10	-0.666513	0.000182736	-1.66637e-10	-0.414945	0.0002597	-1.66637e-10	-0.401405
151426999	chr4:151426999:T:G	4.52186e-06	7.74478	-1.30211	2.03515e-05	-1.70638	-0.903458	2.70147e-05	-1.76066	-0.903889
151427179	chr4:151427179:G:A	2.62389e-09	-1.66637e-10	-1.00934	8.49392e-05	-1.66637e-10	-1.18105	0.000119013	-1.66637e-10	-1.1817
151427270	chr4:151427270:T:G	0.0120945	14.5867	-0.252418	1.25664e-05	-1.76103	-1.33093	1.80063e-05	-1.73966	-1.33055
151427395	chr4:151427395:A:G	4.20199e-09	-1.66637e-10	-0.538442	0.000115498	-1.66637e-10	-0.873735	0.000162955	-1.66637e-10	-0.867457
151427737	chr4:151427737:A:G	3.73479e-09	-1.66637e-10	-0.656308	0.000117067	-1.66637e-10	-0.860241	0.000167154	-1.66637e-10	-0.842018
151427755	chr4:151427755:C:T	2.62164e-09	-1.66637e-10	-1.0102	8.48885e-05	-1.66637e-10	-1.18165	0.000118942	-1.66637e-10	-1.18229
151428165	chr4:151428165:CA:C	3.8948e-09	-1.66637e-10	-0.614356	0.000121282	-1.66637e-10	-0.824869	0.000173283	-1.66637e-10	-0.806002
151428439	chr4:151428439:T:C	4.45952e-06	7.72937	-1.30057	2.04727e-05	-1.70523	-0.89867	2.71484e-05	-1.76052	-0.899096
151428810	chr4:151428810:G:T	0.0122328	14.5174	-0.171748	1.27251e-05	-1.76063	-1.31878	1.81837e-05	-1.74211	-1.3183
151428954	chr4:151428954:T:A	3.12924e-09	-1.66637e-10	-0.833208	0.000111008	-1.66637e-10	-0.913387	0.000158448	-1.66637e-10	-0.895503
151429038	chr4:151429038:C:T	8.22638e-09	-1.66637e-10	0.133347	0.000439573	-1.66637e-10	0.462815	0.000628728	-1.66637e-10	0.482768
151429153	chr4:151429153:A:G	0.00999416	14.4596	-0.316097	1.24802e-05	-1.76028	-1.33856	1.7792e-05	-1.74392	-1.33826
151429370	chr4:151429370:C:T	7.61275e-09	-1.66637e-10	0.055825	0.000222625	-1.66637e-10	-0.217499	0.000313497	-1.66637e-10	-0.213139
151429554	chr4:151429554:T:G	4.07701e-09	0.548411	-1.11705	1.34715e-05	-1.69958	-1.32283	1.85053e-05	-1.72165	-1.32122
151429598	chr4:151429598:T:C	3.1436e-06	7.40735	-1.32823	1.5002e-05	-1.67425	-1.24056	1.94096e-05	-1.75343	-1.24173
151430008	chr4:151430008:A:G	0.010544	14.4583	-0.261231	1.25636e-05	-1.76011	-1.33208	1.79054e-05	-1.74411	-1.33171
151430121	chr4:151430121:T:C	2.09275e-09	-1.66637e-10	-1.23552	8.51516e-05	-1.66637e-10	-1.17856	0.000119338	-1.66637e-10	-1.17897
151430348	chr4:151430348:A:G	0.0064813	14.5897	-0.879257	1.26418e-05	-1.76127	-1.32471	1.81736e-05	-1.7376	-1.32336
151431031	chr4:151431031:A:AT	4.7263e-09	0.439274	-0.860131	1.49764e-05	-1.7164	-1.20012	2.06913e-05	-1.73484	-1.19638
151431509	chr4:151431509:T:G	2.61232e-09	-1.01376	-3.48322e-10	6.06476e-05	-1.51791	-3.48322e-10	8.36921e-05	-1.53379	-3.48322e-10
151431863	chr4:151431863:T:C	0.0139568	14.7445	-0.267007	1.2537e-05	-1.76148	-1.33283	1.80825e-05	-1.73351	-1.33247
151432002	chr4:151432002:C:T	1.42422e-09	-1.62038	-3.48322e-10	4.77752e-05	-1.75648	-3.48322e-10	6.71949e-05	-1.75333	-3.48322e-10
151432178	chr4:151432178:T:A	5.52012e-09	-0.265599	-3.48322e-10	8.61039e-05	-1.16743	-3.48322e-10	0.000117922	-1.19091	-3.48322e-10
151432223	chr4:151432223:A:G	0.0116429	14.5759	-0.279706	1.25232e-05	-1.76097	-1.33443	1.79355e-05	-1.74006	-1.33409
151432262	chr4:151432262:G:A	0.0202787	14.8304	0.0207004	1.36557e-05	-1.76125	-1.24758	1.98883e-05	-1.72759	-1.24321
151432275	chr4:151432275:T:G	2.09084e-09	-1.66637e-10	-1.23643	8.50572e-05	-1.66637e-10	-1.17966	0.000119206	-1.66637e-10	-1.18008
151433753	chr4:151433753:G:C	0.01142	14.571	-0.294123	1.25019e-05	-1.76094	-1.33617	1.79002e-05	-1.74028	-1.33584
151433795	chr4:151433795:T:G	3.81675e-09	-1.66637e-10	-0.6346	0.000119223	-1.66637e-10	-0.841996	0.000170288	-1.66637e-10	-0.823438
151433935	chr4:151433935:C:T	2.60741e-09	-1.66637e-10	-1.01564	8.45641e-05	-1.66637e-10	-1.18548	0.000118488	-1.66637e-10	-1.18612
151434116	chr4:151434116:C:T	0.011788	14.5662	-0.257626	1.25594e-05	-1.76091	-1.33161	1.79795e-05	-1.74046	-1.33124
151434231	chr4:151434231:T:C	0.0124604	14.6249	-0.260882	1.25503e-05	-1.76121	-1.33204	1.80108e-05	-1.73829	-1.33167
151434238	chr4:151434238:C:T	0.0115127	14.5244	-0.23947	1.25938e-05	-1.76064	-1.32914	1.7998e-05	-1.74193	-1.32875
151434811	chr4:151434811:T:A	1.90016e-09	-1.66637e-10	-1.33206	7.17154e-05	-1.66637e-10	-1.35028	0.000100556	-1.66637e-10	-1.35021
151435483	chr4:151435483:G:A	2.738e-09	-1.66637e-10	-0.96677	0.000123711	-1.66637e-10	-0.805043	0.000176763	-1.66637e-10	-0.78612
151435967	chr4:151435967:A:G	0.00738484	14.6518	-0.810875	1.26615e-05	-1.76133	-1.3231	1.8191e-05	-1.73695	-1.32305
151436026	chr4:151436026:A:G	3.25548e-09	-0.793658	-3.48322e-10	7.76621e-05	-1.27062	-3.48322e-10	0.000106456	-1.2932	-3.48322e-10
151436292	chr4:151436292:T:C	0.0143056	14.7643	-0.262176	1.25448e-05	-1.76148	-1.33221	1.81072e-05	-1.73278	-1.33184
151436522	chr4:151436522:G:A	4.97506e-09	-1.66637e-10	-0.369561	0.000151466	-1.66637e-10	-0.602628	0.000213463	-1.66637e-10	-0.597466
151437249	chr4:151437249:A:G	2.36127e-09	-1.66637e-10	-1.1148	8.43289e-05	-1.66637e-10	-1.18826	0.000118527	-1.66637e-10	-1.18579
151437391	chr4:151437391:C:T	1.92949e-09	-1.27299	-0.043753	2.12065e-05	-1.61135	-0.957328	2.89578e-05	-1.6406	-0.95449
151437834	chr4:151437834:C:T	0.014236	14.7467	-0.249434	1.25662e-05	-1.76148	-1.3305	1.81252e-05	-1.73351	-1.33012
151438293	chr4:151438293:G:A	4.00717e-09	-1.66637e-10	-0.585913	0.000124802	-1.66637e-10	-0.796258	0.000178419	-1.66637e-10	-0.776794
151438462	chr4:151438462:T:G	2.69107e-09	-0.984059	-3.48322e-10	4.75433e-05	-1.76135	-3.48322e-10	6.66823e-05	-1.76099	-3.48322e-10
151438716	chr4:151438716:A:G	2.32692e-09	-1.66637e-10	-1.12945	7.5809e-05	-1.66637e-10	-1.29477	0.000105821	-1.66637e-10	-1.29918
151439391	chr4:151439391:T:A	2.22134e-09	-1.66637e-10	-1.17589	7.6241e-05	-1.66637e-10	-1.28909	0.000106849	-1.66637e-10	-1.28951
151440076	chr4:151440076:G:A	4.83087e-09	-1.66637e-10	-0.398973	0.000149245	-1.66637e-10	-0.617397	0.000214535	-1.66637e-10	-0.592456
151440547	chr4:151440547:A:G	1.16326e-09	-0.586463	-1.23631	1.50751e-05	-1.75738	-1.15256	2.12813e-05	-1.74993	-1.15317
151440984	chr4:151440984:G:A	1.12003e-08	-1.66637e-10	0.441942	0.000638219	-1.66637e-10	0.835693	0.000938759	-1.66637e-10	0.883628
151441064	chr4:151441064:A:G	1.93336e-09	-1.66637e-10	-1.31474	7.20047e-05	-1.66637e-10	-1.34626	0.000101083	-1.66637e-10	-1.34499
151441854	chr4:151441854:G:A	4.25669e-09	-1.66637e-10	-0.525507	0.000130876	-1.66637e-10	-0.748737	0.000184539	-1.66637e-10	-0.743069
151442175	chr4:151442175:A:G	7.10362e-09	-1.66637e-10	-0.0133946	0.000209151	-1.66637e-10	-0.279933	0.000294484	-1.66637e-10	-0.275707
151442182	chr4:151442182:T:C	1.92184e-09	-1.66637e-10	-1.32072	7.18577e-05	-1.66637e-10	-1.3483	0.000100845	-1.66637e-10	-1.34735
151442273	chr4:151442273:G:C	3.15547e-06	7.39333	-1.31043	2.03566e-05	-1.67744	-0.932142	2.6413e-05	-1.75446	-0.93261
151442480	chr4:151442480:G:A	1.91125e-09	-1.66637e-10	-1.32624	7.3514e-05	-1.66637e-10	-1.32551	0.000102921	-1.66637e-10	-1.32697
151442620	chr4:151442620:T:C	0.0129703	14.6736	-0.26947	1.25343e-05	-1.76138	-1.33314	1.80282e-05	-1.73621	-1.33278
151443005	chr4:151443005:C:T	2.58124e-09	-1.02573	-3.48322e-10	5.72025e-05	-1.57639	-3.48322e-10	7.91815e-05	-1.58919	-3.48322e-10
151443091	chr4:151443091:C:T	2.28183e-09	-1.66637e-10	-1.14902	7.5092e-05	-1.66637e-10	-1.30428	0.000104861	-1.66637e-10	-1.30829
151444053	chr4:151444053:C:G	4.26246e-09	-1.66637e-10	-0.524153	0.000127908	-1.66637e-10	-0.771674	0.00018034	-1.66637e-10	-0.766084
151444269	chr4:151444269:C:T	1.02295e-08	-1.66637e-10	0.35128	0.000577339	-1.66637e-10	0.735441	0.000848271	-1.66637e-10	0.78227
151444287	chr4:151444287:T:G	7.91679e-09	-1.66637e-10	0.0949874	0.00042175	-1.66637e-10	0.421423	0.000603093	-1.66637e-10	0.441141
151444411	chr4:151444411:C:A	0.00936915	14.3387	-0.259781	1.25823e-05	-1.75879	-1.33191	1.78427e-05	-1.7478	-1.33154
151444840	chr4:151444840:T:G	2.82547e-09	-1.66637e-10	-0.935325	8.7496e-05	-1.66637e-10	-1.1514	0.000122812	-1.66637e-10	-1.15028
151445433	chr4:151445433:G:A	2.47388e-09	-1.66637e-10	-1.06821	7.82511e-05	-1.66637e-10	-1.26307	0.000109113	-1.66637e-10	-1.26855
151446152	chr4:151446152:A:G	0.0145102	14.7582	-0.241857	1.25789e-05	-1.76148	-1.32949	1.81513e-05	-1.7331	-1.32909
151446639	chr4:151446639:G:A	3.42333e-06	7.4902	-1.32583	1.48056e-05	-1.68186	-1.24612	1.92597e-05	-1.75563	-1.24729
151446735	chr4:151446735:A:G	1.30767e-09	-1.70575	-3.48322e-10	5.54392e-05	-1.6077	-3.48322e-10	7.62982e-05	-1.62628	-3.48322e-10
151447009	chr4:151447009:T:G	1.2486e-09	-1.75197	-3.48322e-10	6.57786e-05	-1.43669	-3.48322e-10	9.04548e-05	-1.45608	-3.48322e-10
151447060	chr4:151447060:C:T	0.0122291	14.6404	-0.295079	1.24964e-05	-1.76126	-1.3363	1.79425e-05	-1.73779	-1.33597
151447231	chr4:151447231:G:GT	1.9306e-09	-1.66637e-10	-1.31617	7.17364e-05	-1.66637e-10	-1.34999	0.00010057	-1.66637e-10	-1.35008
151447498	chr4:151447498:T:A	2.80669e-09	-0.941994	-3.48322e-10	5.72657e-05	-1.57529	-3.48322e-10	8.17122e-05	-1.55773	-3.48322e-10
151447646	chr4:151447646:AC:A	2.34625e-09	-1.66637e-10	-1.12118	0.000101851	-1.66637e-10	-0.999479	0.000142916	-1.66637e-10	-0.998675
151447965	chr4:151447965:G:A	0.0143216	14.675	-0.171762	1.27168e-05	-1.76137	-1.3187	1.82883e-05	-1.73645	-1.31822
151448470	chr4:151448470:C:T	5.47511e-09	0.629839	-0.903626	1.5e-05	-1.68628	-1.22865	2.05862e-05	-1.71091	-1.2254
151448979	chr4:151448979:T:C	1.92195e-09	-1.66637e-10	-1.32066	7.1859e-05	-1.66637e-10	-1.34828	0.000100847	-1.66637e-10	-1.34733
151449684	chr4:151449684:C:T	3.70919e-06	7.53768	-1.29311	2.12529e-05	-1.68944	-0.877057	2.78216e-05	-1.7576	-0.877514
151450085	chr4:151450085:A:G	2.49592e-09	-1.66637e-10	-1.05934	7.95786e-05	-1.66637e-10	-1.24624	0.0001118	-1.66637e-10	-1.24422
151450435	chr4:151450435:A:G	1.03252e-08	-1.66637e-10	0.360588	0.000583311	-1.66637e-10	0.745731	0.000857144	-1.66637e-10	0.792675
151450598	chr4:151450598:C:T	2.31569e-09	-1.66637e-10	-1.13429	7.56303e-05	-1.66637e-10	-1.29713	0.000105582	-1.66637e-10	-1.30144
151450840	chr4:151450840:T:C	0.0123766	14.6047	-0.247358	1.25735e-05	-1.76117	-1.33023	1.80376e-05	-1.73862	-1.32985
151451353	chr4:151451353:A:G	0.010856	14.4599	-0.233662	1.26084e-05	-1.76029	-1.32833	1.79848e-05	-1.74347	-1.32793
151451404	chr4:151451404:A:G	2.7013e-09	-1.66637e-10	-0.980266	8.67341e-05	-1.66637e-10	-1.16014	0.000121521	-1.66637e-10	-1.16085
151451724	chr4:151451724:T:C	2.18992e-09	-1.66637e-10	-1.19013	9.89077e-05	-1.66637e-10	-1.0288	0.000141364	-1.66637e-10	-1.00959
151451814	chr4:151451814:T:TC	3.42868e-09	-0.741822	-3.48322e-10	6.13393e-05	-1.50657	-3.48322e-10	8.78115e-05	-1.48574	-3.48322e-10
151452266	chr4:151452266:A:G	2.25681e-09	-1.66637e-10	-1.16005	7.47041e-05	-1.66637e-10	-1.30945	0.000104345	-1.66637e-10	-1.31323
151452735	chr4:151452735:G:A	4.27763e-09	0.78399	-1.30459	1.3892e-05	-1.65846	-1.33322	1.89206e-05	-1.68775	-1.33293
151452879	chr4:151452879:A:C	4.6081e-09	0.481301	-0.927484	1.45089e-05	-1.70956	-1.23867	2.00018e-05	-1.72965	-1.23546
151453276	chr4:151453276:A:C	4.34593e-06	7.71489	-1.3119	1.97288e-05	-1.70449	-0.936421	2.61446e-05	-1.76041	-0.936874
151453301	chr4:151453301:C:T	2.27452e-09	-1.66637e-10	-1.15223	7.49751e-05	-1.66637e-10	-1.30583	0.000104705	-1.66637e-10	-1.30978
151453379	chr4:151453379:A:G	3.63503e-06	7.55698	-1.33261	1.49519e-05	-1.6881	-1.23004	1.95395e-05	-1.75722	-1.23127
151453515	chr4:151453515:A:G	2.92097e-09	-1.66637e-10	-0.902084	0.000104143	-1.66637e-10	-0.977222	0.00014844	-1.66637e-10	-0.960751
151453781	chr4:151453781:C:T	2.62323e-09	-1.66637e-10	-1.00959	8.49347e-05	-1.66637e-10	-1.18111	0.000119004	-1.66637e-10	-1.18177
151454015	chr4:151454015:G:A	3.71914e-06	7.5405	-1.29326	2.12442e-05	-1.68978	-0.877127	2.78179e-05	-1.75767	-0.877576
151454037	chr4:151454037:T:C	2.61385e-09	-1.66637e-10	-1.01317	8.47165e-05	-1.66637e-10	-1.18368	0.000118699	-1.66637e-10	-1.18434
151454165	chr4:151454165:A:AGTG	0.0109179	14.4877	-0.255779	1.25678e-05	-1.76045	-1.3314	1.79409e-05	-1.74282	-1.33103
151454272	chr4:151454272:T:G	0.0128524	14.5859	-0.190836	1.2679e-05	-1.76109	-1.32195	1.8176e-05	-1.73933	-1.3215
151454303	chr4:151454303:G:A	3.14055e-09	-1.66637e-10	-0.829601	0.000111377	-1.66637e-10	-0.91007	0.000158985	-1.66637e-10	-0.892119
151454494	chr4:151454494:C:G	5.12007e-09	-1.66637e-10	-0.340831	0.000132574	-1.66637e-10	-0.735848	0.000188597	-1.66637e-10	-0.721316
151454651	chr4:151454651:C:T	5.24468e-09	0.604783	-0.921567	1.48451e-05	-1.68765	-1.23767	2.0374e-05	-1.71213	-1.23454
151454937	chr4:151454937:G:T	5.1093e-09	0.569716	-0.912653	1.48986e-05	-1.69335	-1.22837	2.04751e-05	-1.71672	-1.225
151455179	chr4:151455179:A:G	4.4336e-06	7.7196	-1.29664	2.07307e-05	-1.70445	-0.886921	2.74716e-05	-1.76041	-0.887367
151455233	chr4:151455233:A:G	2.49179e-09	-1.66637e-10	-1.061	8.65201e-05	-1.66637e-10	-1.16261	0.00012199	-1.66637e-10	-1.15699
151455566	chr4:151455566:C:T	4.95991e-09	0.51114	-0.88375	1.49855e-05	-1.70307	-1.21284	2.06379e-05	-1.72452	-1.20928
151455643	chr4:151455643:T:C	0.0127332	14.6384	-0.252688	1.25624e-05	-1.7613	-1.33098	1.80471e-05	-1.73734	-1.33061
151455701	chr4:151455701:A:G	4.31653e-09	-1.66637e-10	-0.511546	0.000117811	-1.66637e-10	-0.853905	0.000166547	-1.66637e-10	-0.845651
151456010	chr4:151456010:T:C	5.23398e-09	-1.66637e-10	-0.318826	0.000134866	-1.66637e-10	-0.718707	0.000191896	-1.66637e-10	-0.703975
151456256	chr4:151456256:A:G	3.00358e-09	-1.66637e-10	-0.874193	0.000104853	-1.66637e-10	-0.970433	0.000149289	-1.66637e-10	-0.955044
151456397	chr4:151456397:G:A	4.48095e-09	-0.474163	-3.48322e-10	6.517e-05	-1.44599	-3.48322e-10	8.96393e-05	-1.46514	-3.48322e-10
151456470	chr4:151456470:A:G	0.0109431	14.5179	-0.283649	1.25204e-05	-1.76068	-1.33495	1.78957e-05	-1.74176	-1.33461
151456585	chr4:151456585:T:C	2.26015e-09	-1.66637e-10	-1.15857	0.000110695	-1.66637e-10	-0.916214	0.000155634	-1.66637e-10	-0.913426
151456827	chr4:151456827:T:C	2.18267e-09	-1.66637e-10	-1.19345	9.84446e-05	-1.66637e-10	-1.03349	0.000140684	-1.66637e-10	-1.01442
151457320	chr4:151457320:A:C	2.18992e-09	-1.66637e-10	-1.19013	9.89077e-05	-1.66637e-10	-1.0288	0.000141364	-1.66637e-10	-1.00959
151457409	chr4:151457409:G:A	1.7689e-09	-1.40364	-3.48322e-10	4.75421e-05	-1.76137	-3.48322e-10	6.66681e-05	-1.7612	-3.48322e-10
151457945	chr4:151457945:C:T	1.86511e-09	-1.66637e-10	-1.35068	7.40013e-05	-1.66637e-10	-1.31891	0.000103668	-1.66637e-10	-1.31974
151458078	chr4:151458078:C:T	4.02687e-06	7.61387	-1.28712	2.14792e-05	-1.69609	-0.859816	2.82655e-05	-1.75901	-0.860273
151458499	chr4:151458499:G:A	0.0129879	14.6383	-0.232728	1.25974e-05	-1.76125	-1.32825	1.80866e-05	-1.73791	-1.32785
151458642	chr4:151458642:T:C	6.51729e-10	-1.05288	-1.34925	1.57761e-05	-1.71417	-1.15032	2.17973e-05	-1.72971	-1.14944
151458668	chr4:151458668:T:C	1.07669e-08	1.29903	-0.896556	3.47146e-05	-1.47077	-0.605053	3.84484e-05	-1.71386	-0.597756
151458677	chr4:151458677:A:G	6.01504e-09	0.974512	-1.15425	1.41414e-05	-1.62315	-1.35073	1.9145e-05	-1.65817	-1.35072
151458773	chr4:151458773:G:C	1.11244e-08	-1.66637e-10	0.435138	0.000632966	-1.66637e-10	0.827428	0.000930926	-1.66637e-10	0.875249
151458943	chr4:151458943:C:G	4.45839e-09	0.83611	-1.31532	1.41778e-05	-1.64577	-1.32555	1.92694e-05	-1.67724	-1.32518
151459185	chr4:151459185:A:G	2.04813e-09	-1.66637e-10	-1.25707	9.03927e-05	-1.66637e-10	-1.11883	0.000128734	-1.66637e-10	-1.10318
151459758	chr4:151459758:C:G	7.26404e-09	-1.66637e-10	0.00893775	0.000382925	-1.66637e-10	0.324849	0.000547266	-1.66637e-10	0.344005
151459860	chr4:151459860:C:T	5.22838e-09	0.510289	-0.830186	1.54154e-05	-1.70519	-1.18243	2.1248e-05	-1.72618	-1.17849
151459878	chr4:151459878:G:A	2.22163e-09	-1.66637e-10	-1.17576	9.35212e-05	-1.66637e-10	-1.0848	0.0001312	-1.66637e-10	-1.08421
151459990	chr4:151459990:T:G	2.08228e-09	-1.66637e-10	-1.24053	9.59103e-05	-1.66637e-10	-1.05958	0.000134799	-1.66637e-10	-1.05714
151460440	chr4:151460440:C:T	2.40481e-09	-1.66637e-10	-1.09653	0.000110826	-1.66637e-10	-0.915028	0.000155682	-1.66637e-10	-0.913113
151460648	chr4:151460648:A:T	0.0137509	14.6841	-0.221457	1.26157e-05	-1.76139	-1.32665	1.81478e-05	-1.73613	-1.32624
151460898	chr4:151460898:A:G	0.0159918	14.8059	-0.192306	1.26708e-05	-1.76145	-1.32224	1.83189e-05	-1.73121	-1.32179
151461437	chr4:151461437:G:A	2.7622e-09	-1.66637e-10	-0.957971	8.81029e-05	-1.66637e-10	-1.14448	0.000123434	-1.66637e-10	-1.14522
151461482	chr4:151461482:A:G	0.0138875	14.6945	-0.222027	1.26145e-05	-1.76141	-1.32674	1.81521e-05	-1.73582	-1.32633
151461600	chr4:151461600:A:G	2.25315e-09	-1.66637e-10	-1.16167	8.01959e-05	-1.66637e-10	-1.23852	0.000112646	-1.66637e-10	-1.23668
151461779	chr4:151461779:G:A	1.65839e-09	-1.46815	-3.48322e-10	4.77443e-05	-1.75713	-3.48322e-10	6.6751e-05	-1.75996	-3.48322e-10
151462011	chr4:151462011:A:T	1.91391e-09	-1.66637e-10	-1.32485	8.62392e-05	-1.66637e-10	-1.16586	0.000122632	-1.66637e-10	-1.15174
151462068	chr4:151462068:G:C	1.91249e-09	-1.66637e-10	-1.32559	7.16827e-05	-1.66637e-10	-1.35074	0.000100504	-1.66637e-10	-1.35074
151462381	chr4:151462381:G:C	1.77163e-09	-1.4021	-3.48322e-10	4.77313e-05	-1.7574	-3.48322e-10	6.68043e-05	-1.75916	-3.48322e-10
151462573	chr4:151462573:T:C	2.65126e-09	-0.998964	-3.48322e-10	5.50488e-05	-1.61477	-3.48322e-10	7.85446e-05	-1.59726	-3.48322e-10
151462680	chr4:151462680:A:G	0.0130678	14.6059	-0.194215	1.26714e-05	-1.76111	-1.32254	1.8168e-05	-1.73918	-1.32209
151463378	chr4:151463378:T:G	2.21943e-09	-1.66637e-10	-1.17675	9.15496e-05	-1.66637e-10	-1.10611	0.000128281	-1.66637e-10	-1.10671
151463629	chr4:151463629:A:G	5.45443e-09	-1.66637e-10	-0.277571	0.000139328	-1.66637e-10	-0.686159	0.000198329	-1.66637e-10	-0.671005
151464504	chr4:151464504:G:T	5.04107e-09	-1.66637e-10	-0.356381	0.000153362	-1.66637e-10	-0.590186	0.000216142	-1.66637e-10	-0.584993
151464972	chr4:151464972:G:A	4.45256e-09	0.430161	-0.910681	1.44912e-05	-1.71788	-1.23156	2.00157e-05	-1.73606	-1.22836
151465575	chr4:151465575:A:G	1.27761e-09	-1.72901	-3.48322e-10	7.01499e-05	-1.37236	-3.48322e-10	0.000101402	-1.34184	-3.48322e-10
151466545	chr4:151466545:G:A	1.39416e-08	-1.66637e-10	0.660876	0.000271642	-1.66637e-10	-0.0185034	0.000389779	-1.66637e-10	0.00464866
151466652	chr4:151466652:T:A	0.000496058	11.2442	-0.103798	2.43545e-05	-1.75836	-0.671911	3.58099e-05	-1.71912	-0.663588
151467253	chr4:151467253:G:A	4.97757e-09	-1.66637e-10	-0.369058	0.000163544	-1.66637e-10	-0.525904	0.000230656	-1.66637e-10	-0.520001
151467536	chr4:151467536:C:T	1.09015e-08	-1.66637e-10	0.414897	0.000618964	-1.66637e-10	0.805058	0.000910107	-1.66637e-10	0.852631
151467956	chr4:151467956:G:A	6.08917e-06	7.94614	-1.20587	1.34181e-05	-1.71328	-1.31311	1.79548e-05	-1.76125	-1.31182
151468007	chr4:151468007:G:A	3.85665e-09	0.672013	-1.29621	1.35482e-05	-1.67868	-1.33806	1.85123e-05	-1.70469	-1.33781
151468012	chr4:151468012:T:C	0.0207583	14.9421	-0.0676496	1.2963e-05	-1.76094	-1.29995	1.88544e-05	-1.72483	-1.29935
151468736	chr4:151468736:C:T	3.58522e-09	-1.66637e-10	-0.697178	0.000176034	-1.66637e-10	-0.452312	0.000250109	-1.66637e-10	-0.439032
151468842	chr4:151468842:C:T	2.09641e-09	-1.66637e-10	-1.23377	9.69641e-05	-1.66637e-10	-1.04865	0.000136287	-1.66637e-10	-1.04617
151469261	chr4:151469261:A:C	0.0137191	14.6559	-0.195597	1.2666e-05	-1.76132	-1.32274	1.82017e-05	-1.73712	-1.3223
151469449	chr4:151469449:G:T	2.27195e-09	-1.66637e-10	-1.15336	7.48989e-05	-1.66637e-10	-1.30685	0.000104609	-1.66637e-10	-1.3107
151469732	chr4:151469732:A:G	1.91463e-09	-1.66637e-10	-1.32448	8.63298e-05	-1.66637e-10	-1.16481	0.000122765	-1.66637e-10	-1.15066
151470078	chr4:151470078:T:C	0.0131459	14.6513	-0.233711	1.25947e-05	-1.76131	-1.32841	1.80948e-05	-1.7373	-1.32801
151470734	chr4:151470734:A:T	2.39485e-09	-1.66637e-10	-1.10068	0.000109671	-1.66637e-10	-0.925501	0.000153955	-1.66637e-10	-0.924269
151472245	chr4:151472245:A:G	2.18619e-09	-1.66637e-10	-1.19184	7.80611e-05	-1.66637e-10	-1.2655	0.000109638	-1.66637e-10	-1.26375
151472480	chr4:151472480:C:A	2.26298e-09	-1.66637e-10	-1.15732	0.000104054	-1.66637e-10	-0.978078	0.000148978	-1.66637e-10	-0.957129
151472746	chr4:151472746:T:A	4.80797e-06	7.85449	-1.35046	1.90268e-05	-1.70512	-0.972027	2.54746e-05	-1.76037	-0.962876
151472763	chr4:151472763:T:C	5.20249e-09	-1.66637e-10	-0.324861	0.000134193	-1.66637e-10	-0.723708	0.000190938	-1.66637e-10	-0.70898
151473102	chr4:151473102:A:G	0.0132315	14.615	-0.190872	1.26772e-05	-1.76117	-1.32201	1.81872e-05	-1.73865	-1.32156
151473204	chr4:151473204:A:G	1.35071e-05	8.51312	-0.976147	1.26684e-05	-1.74024	-1.34364	1.74522e-05	-1.75813	-1.34334
151473320	chr4:151473320:T:C	4.69027e-09	0.478353	-0.906863	1.46256e-05	-1.71063	-1.22959	2.01683e-05	-1.73046	-1.22636
151473428	chr4:151473428:TA:T	5.90304e-09	-1.66637e-10	-0.198532	0.000148265	-1.66637e-10	-0.623985	0.000211198	-1.66637e-10	-0.608133
151474390	chr4:151474390:T:C	1.94083e-09	-1.66637e-10	-1.31088	7.20953e-05	-1.66637e-10	-1.345	0.000101226	-1.66637e-10	-1.34358
151474581	chr4:151474581:A:G	0.0142712	14.7051	-0.205334	1.26456e-05	-1.76143	-1.32425	1.82055e-05	-1.73538	-1.32382
151474706	chr4:151474706:C:T	6.71639e-06	8.16386	-1.32556	1.83085e-05	-1.73412	-0.981507	2.50062e-05	-1.75989	-0.98192
151475023	chr4:151475023:T:G	2.27544e-09	-1.66637e-10	-1.15183	8.07986e-05	-1.66637e-10	-1.23103	0.000113499	-1.66637e-10	-1.22914
151475201	chr4:151475201:C:T	2.21757e-09	-1.17759	-3.48322e-10	0.000237632	-0.152266	-3.48322e-10	0.000320622	-0.190668	-3.48322e-10
151475503	chr4:151475503:G:A	2.21066e-09	-1.66637e-10	-1.18071	9.4426e-05	-1.66637e-10	-1.07517	0.000132491	-1.66637e-10	-1.07442
151475524	chr4:151475524:C:T	4.25992e-09	-1.66637e-10	-0.524748	0.000130946	-1.66637e-10	-0.748206	0.000184624	-1.66637e-10	-0.742611
151476048	chr4:151476048:G:A	7.61811e-09	0.60975	-0.553221	1.72268e-05	-1.69593	-1.08059	2.36989e-05	-1.71876	-1.07674
151476114	chr4:151476114:C:G	6.58017e-06	8.16664	-1.34882	1.73246e-05	-1.72695	-1.04392	2.36677e-05	-1.76113	-1.03569
151476402	chr4:151476402:T:G	0.0136035	14.6472	-0.195335	1.26672e-05	-1.76127	-1.3227	1.81927e-05	-1.73766	-1.32225
151476596	chr4:151476596:T:C	2.77216e-09	-0.954371	-3.48322e-10	4.75379e-05	-1.76146	-3.48322e-10	6.67443e-05	-1.76006	-3.48322e-10
151476882	chr4:151476882:GC:G	5.34065e-06	7.89993	-1.29082	2.08e-05	-1.71763	-0.870406	2.78998e-05	-1.76147	-0.870843
151477322	chr4:151477322:C:T	3.99407e-06	7.63179	-1.31323	1.42736e-05	-1.69509	-1.26949	1.87607e-05	-1.75876	-1.27041
151477468	chr4:151477468:G:GT	6.80827e-09	-1.66637e-10	-0.0558603	0.000351327	-1.66637e-10	0.238727	0.0005019	-1.66637e-10	0.25747
151477488	chr4:151477488:G:A	1.91372e-09	-1.66637e-10	-1.32495	8.62192e-05	-1.66637e-10	-1.1661	0.000122602	-1.66637e-10	-1.15199
151477520	chr4:151477520:C:T	1.06484e-09	-0.679916	-1.23126	1.52916e-05	-1.74978	-1.14591	2.16699e-05	-1.73849	-1.14652
151477581	chr4:151477581:TA:T	7.50617e-09	0.553143	-0.511416	1.74883e-05	-1.70495	-1.05651	2.41067e-05	-1.72598	-1.05246
151477979	chr4:151477979:G:A	0.0233062	15.0653	-0.0750345	1.29635e-05	-1.76002	-1.30083	1.89542e-05	-1.71865	-1.30026
151478172	chr4:151478172:C:T	0.000537438	11.5576	-0.337024	2.0701e-05	-1.75151	-0.841296	3.08118e-05	-1.69896	-0.834076
151478919	chr4:151478919:G:A	4.22184e-09	-0.533729	-3.48322e-10	6.33217e-05	-1.47476	-3.48322e-10	8.71889e-05	-1.49285	-3.48322e-10
151479464	chr4:151479464:G:A	2.75029e-09	-1.66637e-10	-0.962293	9.88588e-05	-1.66637e-10	-1.0293	0.000140723	-1.66637e-10	-1.01414
151479491	chr4:151479491:T:C	2.70733e-09	-0.978038	-3.48322e-10	5.55622e-05	-1.60549	-3.48322e-10	7.93191e-05	-1.58745	-3.48322e-10
151479946	chr4:151479946:A:T	0.0144638	14.7072	-0.194085	1.2668e-05	-1.76145	-1.32246	1.82495e-05	-1.73478	-1.32201
151480757	chr4:151480757:A:G	4.49619e-06	7.77241	-1.33542	1.47916e-05	-1.70605	-1.22288	1.96135e-05	-1.76058	-1.22413
151480782	chr4:151480782:C:G	4.03712e-06	7.66389	-1.3346	1.48854e-05	-1.6974	-1.22521	1.9595e-05	-1.75921	-1.22644
151480832	chr4:151480832:C:A	6.5678e-06	8.16385	-1.34791	1.71451e-05	-1.72684	-1.05443	2.34164e-05	-1.76114	-1.04635
151480840	chr4:151480840:T:C	3.01692e-06	7.3827	-1.34471	1.58345e-05	-1.67348	-1.18731	2.04758e-05	-1.75294	-1.18875
151482335	chr4:151482335:G:A	1.98471e-09	-1.28853	-3.48322e-10	4.83019e-05	-1.74552	-3.48322e-10	6.74462e-05	-1.7496	-3.48322e-10
151482449	chr4:151482449:C:T	4.24631e-09	-1.66637e-10	-0.527948	0.0001306	-1.66637e-10	-0.750847	0.000184134	-1.66637e-10	-0.745268
151482453	chr4:151482453:C:T	3.82709e-09	-1.66637e-10	-0.631895	0.000119571	-1.66637e-10	-0.839078	0.00016852	-1.66637e-10	-0.833879
151482533	chr4:151482533:GTCT:G	4.51292e-09	-0.467054	-3.48322e-10	6.55434e-05	-1.44028	-3.48322e-10	9.01674e-05	-1.45926	-3.48322e-10
151483233	chr4:151483233:A:G	2.12128e-09	-1.66637e-10	-1.22198	9.88023e-05	-1.66637e-10	-1.02987	0.000138881	-1.66637e-10	-1.02731
151484644	chr4:151484644:A:G	6.66154e-09	-0.0776478	-3.48322e-10	7.16371e-05	-1.35138	-3.48322e-10	0.000104156	-1.31504	-3.48322e-10
151486747	chr4:151486747:G:A	0.0150395	14.7873	-0.23514	1.25909e-05	-1.76147	-1.32855	1.81894e-05	-1.73194	-1.32815
151486899	chr4:151486899:T:C	2.22517e-09	-1.66637e-10	-1.17417	9.18298e-05	-1.66637e-10	-1.10305	0.000128673	-1.66637e-10	-1.10366
151486925	chr4:151486925:G:A	3.47618e-09	-1.66637e-10	-0.728066	0.000109947	-1.66637e-10	-0.922989	0.000156791	-1.66637e-10	-0.90602
151487205	chr4:151487205:A:G	7.48038e-09	0.58073	-0.542445	1.72465e-05	-1.70054	-1.07484	2.37492e-05	-1.72246	-1.07092
151487504	chr4:151487504:C:T	2.05605e-09	-1.66637e-10	-1.25321	7.23734e-05	-1.66637e-10	-1.34115	0.000101271	-1.66637e-10	-1.34313
151488241	chr4:151488241:C:T	3.47147e-09	-1.66637e-10	-0.72942	0.000109932	-1.66637e-10	-0.923125	0.000156768	-1.66637e-10	-0.906167
151488449	chr4:151488449:A:G	0.0154352	14.7986	-0.220452	1.2617e-05	-1.76145	-1.32649	1.82379e-05	-1.73135	-1.32607
151488491	chr4:151488491:A:G	2.11761e-09	-1.25966	0.0359452	2.20389e-05	-1.61719	-0.912984	3.01153e-05	-1.6459	-0.909997
151489177	chr4:151489177:C:G	5.49488e-06	7.94075	-1.30318	1.99917e-05	-1.72069	-0.906981	2.68992e-05	-1.76146	-0.907373
151489388	chr4:151489388:G:T	0.00907993	14.8564	-0.808775	1.24693e-05	-1.76114	-1.33858	1.81171e-05	-1.72643	-1.33764
151489432	chr4:151489432:C:T	4.30525e-09	-1.66637e-10	-0.514163	0.000135676	-1.66637e-10	-0.712723	0.000191142	-1.66637e-10	-0.707914
151489597	chr4:151489597:T:C	4.11611e-06	7.6664	-1.31773	1.94352e-05	-1.70145	-0.954451	2.5691e-05	-1.75996	-0.95483
151489717	chr4:151489717:C:T	3.0868e-09	-1.66637e-10	-0.846863	0.000109586	-1.66637e-10	-0.92628	0.000156378	-1.66637e-10	-0.908654
151490136	chr4:151490136:C:T	4.16223e-09	-1.66637e-10	-0.547949	0.000128365	-1.66637e-10	-0.768113	0.000180971	-1.66637e-10	-0.762595
151490197	chr4:151490197:A:G	1.94054e-09	-1.66637e-10	-1.31104	7.20914e-05	-1.66637e-10	-1.34505	0.00010122	-1.66637e-10	-1.34364
151490310	chr4:151490310:T:C	0.000508084	11.5511	-0.386675	1.99819e-05	-1.75197	-0.876187	2.97096e-05	-1.70021	-0.869248
151490508	chr4:151490508:G:A	2.36068e-09	-1.66637e-10	-1.11505	8.36521e-05	-1.66637e-10	-1.19632	0.000118235	-1.66637e-10	-1.18826
151490700	chr4:151490700:A:G	1.57539e-09	-1.5195	-3.48322e-10	4.75683e-05	-1.76082	-3.48322e-10	6.66498e-05	-1.76148	-3.48322e-10
151490915	chr4:151490915:G:T	1.28459e-09	-1.72356	-3.48322e-10	5.73346e-05	-1.57408	-3.48322e-10	7.8761e-05	-1.59451	-3.48322e-10
151491308	chr4:151491308:A:G	1.91326e-09	-1.32519	-3.48322e-10	4.77574e-05	-1.75685	-3.48322e-10	6.67512e-05	-1.75996	-3.48322e-10
151491451	chr4:151491451:T:C	0.0145867	14.6698	-0.148131	1.2765e-05	-1.76137	-1.31491	1.83583e-05	-1.73644	-1.3144
151491516	chr4:151491516:A:G	2.27384e-09	-1.66637e-10	-1.15253	8.07547e-05	-1.66637e-10	-1.23157	0.000113436	-1.66637e-10	-1.22969
151491861	chr4:151491861:C:G	5.04753e-09	-1.66637e-10	-0.3551	0.000153525	-1.66637e-10	-0.589124	0.000216373	-1.66637e-10	-0.583927
151492135	chr4:151492135:T:C	1.87198e-09	-1.66637e-10	-1.347	8.11309e-05	-1.66637e-10	-1.22693	0.000115079	-1.66637e-10	-1.21532
151492334	chr4:151492334:G:A	4.56309e-09	0.383118	-0.839118	1.50482e-05	-1.72406	-1.18766	2.08309e-05	-1.7407	-1.18379
151492453	chr4:151492453:G:T	1.09676e-09	-1.16995	-0.711686	1.49194e-05	-1.66388	-1.25645	2.04588e-05	-1.6871	-1.25542
151493367	chr4:151493367:A:G	6.55708e-06	8.10405	-1.28975	2.05843e-05	-1.73076	-0.867702	2.80013e-05	-1.76054	-0.868142
151493511	chr4:151493511:G:A	2.87433e-09	-1.66637e-10	-0.918179	8.85482e-05	-1.66637e-10	-1.13944	0.000124293	-1.66637e-10	-1.13829
151493813	chr4:151493813:G:A	5.296e-09	-1.66637e-10	-0.307047	0.000283364	-1.66637e-10	0.0237426	0.000410512	-1.66637e-10	0.0564745
151493853	chr4:151493853:C:T	3.70896e-09	-1.66637e-10	-0.663248	0.000113579	-1.66637e-10	-0.890489	0.000159889	-1.66637e-10	-0.886454
151493951	chr4:151493951:A:G	1.54514e-09	-1.53888	-3.48322e-10	4.75542e-05	-1.76112	-3.48322e-10	6.66508e-05	-1.76146	-3.48322e-10
151494230	chr4:151494230:T:C	4.19782e-09	-1.66637e-10	-0.539434	0.0001293	-1.66637e-10	-0.760853	0.000182296	-1.66637e-10	-0.7553
151494804	chr4:151494804:A:G	2.4018e-09	-1.66637e-10	-1.09778	7.78025e-05	-1.66637e-10	-1.26882	0.000109277	-1.66637e-10	-1.26704
151494890	chr4:151494890:G:A	6.83847e-09	0.50557	-0.557006	1.69024e-05	-1.71219	-1.08335	2.33311e-05	-1.73166	-1.07949
151495230	chr4:151495230:T:C	0.0105782	14.3498	-0.149511	1.27911e-05	-1.75928	-1.31496	1.81718e-05	-1.7466	-1.31446
151495487	chr4:151495487:G:A	1.90797e-09	-1.66637e-10	-1.32796	7.77752e-05	-1.66637e-10	-1.26917	0.000108844	-1.66637e-10	-1.27101
151496135	chr4:151496135:A:T	2.36229e-09	-1.66637e-10	-1.11437	0.000110467	-1.66637e-10	-0.918276	0.000158417	-1.66637e-10	-0.895699
151496228	chr4:151496228:A:G	0.00930204	14.8927	-0.820995	1.24953e-05	-1.76095	-1.33668	1.81842e-05	-1.72471	-1.33567
151496483	chr4:151496483:A:G	1.2085e-09	-1.14884	-0.635774	1.52662e-05	-1.67169	-1.22565	2.0958e-05	-1.69393	-1.22448
151496522	chr4:151496522:C:T	9.65367e-09	0.293339	-3.48322e-10	0.00010864	-0.934951	-3.48322e-10	0.000147053	-0.970138	-3.48322e-10
151497313	chr4:151497313:C:T	1.87513e-09	-1.66637e-10	-1.34532	7.226e-05	-1.66637e-10	-1.34272	0.000101344	-1.66637e-10	-1.34241
151497314	chr4:151497314:G:A	2.28973e-09	-1.14556	-3.48322e-10	4.81028e-05	-1.74965	-3.48322e-10	6.70286e-05	-1.75581	-3.48322e-10
151497916	chr4:151497916:T:G	1.40353e-09	-1.63501	-3.48322e-10	9.16861e-05	-1.10462	-3.48322e-10	0.000132887	-1.07143	-3.48322e-10
151498069	chr4:151498069:C:T	2.36077e-09	-1.66637e-10	-1.11501	0.000110368	-1.66637e-10	-0.919169	0.000158272	-1.66637e-10	-0.896615
151498416	chr4:151498416:G:A	1.86501e-09	-1.66637e-10	-1.35073	7.4272e-05	-1.66637e-10	-1.31526	0.000104043	-1.66637e-10	-1.31613
151498452	chr4:151498452:G:A	6.04735e-06	8.02052	-1.28714	2.08511e-05	-1.72541	-0.860171	2.81938e-05	-1.76122	-0.860611
151498461	chr4:151498461:G:A	3.45828e-09	-1.66637e-10	-0.733227	0.000109582	-1.66637e-10	-0.926319	0.000156258	-1.66637e-10	-0.909423
151498506	chr4:151498506:C:A	1.35708e-09	-1.66866	-3.48322e-10	4.84978e-05	-1.74147	-3.48322e-10	6.8457e-05	-1.73472	-3.48322e-10
151498581	chr4:151498581:C:T	5.04356e-09	-1.66637e-10	-0.355886	0.000153419	-1.66637e-10	-0.589817	0.000216222	-1.66637e-10	-0.584623
151499604	chr4:151499604:C:T	0.007637	14.743	-0.868464	1.25882e-05	-1.76146	-1.32877	1.82085e-05	-1.73154	-1.32751
151499726	chr4:151499726:G:A	1.93173e-09	-1.66637e-10	-1.31558	8.82723e-05	-1.66637e-10	-1.14256	0.000125632	-1.66637e-10	-1.12758
151499949	chr4:151499949:G:A	3.08965e-09	-1.66637e-10	-0.84594	0.000109677	-1.66637e-10	-0.925451	0.000156511	-1.66637e-10	-0.907807
151500312	chr4:151500312:A:G	2.36026e-09	-1.66637e-10	-1.11523	0.000110341	-1.66637e-10	-0.919416	0.000158232	-1.66637e-10	-0.896867
151500620	chr4:151500620:A:G	4.56767e-06	7.78565	-1.33289	1.46792e-05	-1.70704	-1.22952	1.94822e-05	-1.76071	-1.23073
151501401	chr4:151501401:C:T	2.18786e-09	-1.66637e-10	-1.19108	7.80596e-05	-1.66637e-10	-1.26552	0.000109634	-1.66637e-10	-1.26378
151502519	chr4:151502519:G:A	5.45339e-09	-1.66637e-10	-0.277762	0.000293039	-1.66637e-10	0.057318	0.000424697	-1.66637e-10	0.0904444
151502816	chr4:151502816:T:C	2.14608e-09	-1.66637e-10	-1.21036	8.77586e-05	-1.66637e-10	-1.1484	0.000122988	-1.66637e-10	-1.14884
151502866	chr4:151502866:C:T	3.45e-09	-1.66637e-10	-0.735625	0.00010937	-1.66637e-10	-0.928256	0.000155949	-1.66637e-10	-0.911399
151502956	chr4:151502956:T:C	1.9072e-09	-1.66637e-10	-1.32836	8.54223e-05	-1.66637e-10	-1.17538	0.000121427	-1.66637e-10	-1.16162
151503092	chr4:151503092:C:T	2.9691e-09	-1.66637e-10	-0.885739	0.000103746	-1.66637e-10	-0.981044	0.000147683	-1.66637e-10	-0.965862
151504307	chr4:151504307:T:G	3.79946e-09	-1.66637e-10	-0.63914	0.000107072	-1.66637e-10	-0.949489	0.000150989	-1.66637e-10	-0.943723
151504422	chr4:151504422:GA:G	2.36538e-09	-1.66637e-10	-1.11306	8.37854e-05	-1.66637e-10	-1.19473	0.000118428	-1.66637e-10	-1.18663
151504597	chr4:151504597:G:T	2.63593e-06	5.90299	-3.48322e-10	5.7707e-05	-1.56761	-3.48322e-10	7.01517e-05	-1.71027	-3.48322e-10
151504644	chr4:151504644:C:T	1.90278e-09	-1.66637e-10	-1.33068	8.43533e-05	-1.66637e-10	-1.18798	0.000119852	-1.66637e-10	-1.17467
151504658	chr4:151504658:G:T	2.19222e-09	-1.66637e-10	-1.18908	9.01851e-05	-1.66637e-10	-1.12113	0.000126371	-1.66637e-10	-1.12171
151505004	chr4:151505004:C:T	2.24429e-09	-1.66637e-10	-1.16561	7.66918e-05	-1.66637e-10	-1.28319	0.000107477	-1.66637e-10	-1.28365
151505613	chr4:151505613:C:T	0.0187296	14.8796	-0.107988	1.28614e-05	-1.76125	-1.30751	1.86581e-05	-1.72769	-1.30696
151506179	chr4:151506179:A:C	1.87517e-09	-1.66637e-10	-1.3453	7.2258e-05	-1.66637e-10	-1.34275	0.000101341	-1.66637e-10	-1.34244
151506232	chr4:151506232:C:T	3.43512e-09	-1.66637e-10	-0.739947	0.000102442	-1.66637e-10	-0.993692	0.000145227	-1.66637e-10	-0.982635
151506354	chr4:151506354:G:A	0.0175289	14.8317	-0.126364	1.28155e-05	-1.7614	-1.31093	1.85528e-05	-1.7299	-1.31041
151506534	chr4:151506534:C:T	0.00784258	14.6905	-0.789446	1.24311e-05	-1.76147	-1.34131	1.79367e-05	-1.7336	-1.34048
151506651	chr4:151506651:A:C	4.20472e-09	-1.66637e-10	-0.537792	0.000129481	-1.66637e-10	-0.759453	0.000182552	-1.66637e-10	-0.753894
151507165	chr4:151507165:C:T	1.4742e-08	0.716702	-3.48322e-10	0.000105116	-0.967927	-3.48322e-10	0.000140294	-1.01719	-3.48322e-10
151507320	chr4:151507320:C:T	6.9974e-09	-1.66637e-10	-0.0284597	0.000367342	-1.66637e-10	0.283306	0.000524871	-1.66637e-10	0.302223
151507394	chr4:151507394:G:A	3.13997e-09	-0.829785	-3.48322e-10	6.08224e-05	-1.51503	-3.48322e-10	8.69953e-05	-1.49508	-3.48322e-10
151507460	chr4:151507460:G:A	6.74758e-09	0.473872	-0.538687	1.70056e-05	-1.71678	-1.07266	2.35002e-05	-1.7352	-1.06873
151507859	chr4:151507859:T:C	7.14076e-09	0.491959	-0.500139	1.74382e-05	-1.71424	-1.05008	2.40876e-05	-1.73324	-1.046
151507957	chr4:151507957:C:T	2.23625e-09	-1.66637e-10	-1.1692	7.65262e-05	-1.66637e-10	-1.28536	0.000107246	-1.66637e-10	-1.28581
151508535	chr4:151508535:G:A	4.19451e-09	-1.66637e-10	-0.540223	0.000129213	-1.66637e-10	-0.761529	0.000182172	-1.66637e-10	-0.75598
151509076	chr4:151509076:A:G	5.63512e-09	-1.66637e-10	-0.24498	0.00017172	-1.66637e-10	-0.477127	0.000241699	-1.66637e-10	-0.473236
151509141	chr4:151509141:G:A	2.88451e-09	-1.66637e-10	-0.914643	0.000102925	-1.66637e-10	-0.988993	0.000146666	-1.66637e-10	-0.972775
151509166	chr4:151509166:G:T	1.86571e-09	-1.66637e-10	-1.35036	7.23648e-05	-1.66637e-10	-1.34127	0.000101452	-1.66637e-10	-1.34134
151509611	chr4:151509611:T:C	2.09733e-09	-1.66637e-10	-1.23333	9.85617e-05	-1.66637e-10	-1.03231	0.000138518	-1.66637e-10	-1.02993
151509627	chr4:151509627:G:A	2.22392e-09	-1.66637e-10	-1.17473	9.17925e-05	-1.66637e-10	-1.10346	0.000128624	-1.66637e-10	-1.10404
151509828	chr4:151509828:A:C	3.08438e-09	-1.66637e-10	-0.84765	0.000109482	-1.66637e-10	-0.927227	0.000156231	-1.66637e-10	-0.909596
151510288	chr4:151510288:T:C	5.38e-06	7.9206	-1.30416	1.99563e-05	-1.71943	-0.910014	2.68162e-05	-1.76148	-0.910447
151510400	chr4:151510400:A:G	0.0134111	15.1787	-0.741089	1.24752e-05	-1.75822	-1.34102	1.83409e-05	-1.71062	-1.34118
151510495	chr4:151510495:G:A	3.10941e-09	-1.66637e-10	-0.839566	0.000110323	-1.66637e-10	-0.919581	0.000157451	-1.66637e-10	-0.901818
151510618	chr4:151510618:G:A	0.0149612	14.6723	-0.125366	1.28167e-05	-1.76138	-1.31086	1.84368e-05	-1.73625	-1.31033
151510877	chr4:151510877:A:G	5.04475e-09	-1.66637e-10	-0.35565	0.000153461	-1.66637e-10	-0.589542	0.000216282	-1.66637e-10	-0.584347
151510978	chr4:151510978:ACTTTATGAT:A	1.91654e-09	-1.66637e-10	-1.32348	7.20777e-05	-1.66637e-10	-1.34524	0.000101081	-1.66637e-10	-1.34501
151511348	chr4:151511348:T:C	0.0163705	14.7658	-0.128779	1.28093e-05	-1.76148	-1.31134	1.84955e-05	-1.73259	-1.31082
151511462	chr4:151511462:C:T	7.6066e-09	0.534951	-0.479933	1.77663e-05	-1.7077	-1.03799	2.45089e-05	-1.72813	-1.03376
151511637	chr4:151511637:C:T	6.29556e-09	0.425053	-0.559208	1.67382e-05	-1.7235	-1.08179	2.31674e-05	-1.74028	-1.0779
151511847	chr4:151511847:T:C	5.89967e-09	-1.66637e-10	-0.199103	0.000186694	-1.66637e-10	-0.393516	0.00026353	-1.66637e-10	-0.386764
151511853	chr4:151511853:G:A	1.78419e-09	-1.39503	-3.48322e-10	4.91461e-05	-1.72819	-3.48322e-10	6.8573e-05	-1.73303	-3.48322e-10
151511909	chr4:151511909:T:C	8.24164e-06	8.38928	-1.34633	1.66916e-05	-1.73913	-1.06896	2.31366e-05	-1.75846	-1.06105
151512970	chr4:151512970:C:T	4.19451e-09	-1.66637e-10	-0.540223	0.000129213	-1.66637e-10	-0.761529	0.000182172	-1.66637e-10	-0.75598
151513053	chr4:151513053:A:C	0.0140875	14.6963	-0.209528	1.26386e-05	-1.76142	-1.32481	1.81941e-05	-1.73546	-1.32437
151514024	chr4:151514024:A:C	0.000683034	11.5759	-0.115577	2.43288e-05	-1.75124	-0.680092	3.62628e-05	-1.69833	-0.671808
151514324	chr4:151514324:A:G	1.93255e-09	-1.66637e-10	-1.31516	7.1984e-05	-1.66637e-10	-1.34654	0.00010105	-1.66637e-10	-1.34532
151514639	chr4:151514639:T:A	0.0165919	14.8238	-0.17339	1.27107e-05	-1.76141	-1.31913	1.83933e-05	-1.73029	-1.31865
151515179	chr4:151515179:TATAAAC:T	6.34446e-09	-1.66637e-10	-0.126417	0.000348293	-1.66637e-10	0.230056	0.000505769	-1.66637e-10	0.265149
151515582	chr4:151515582:A:T	2.15515e-09	-1.66637e-10	-1.20614	8.82036e-05	-1.66637e-10	-1.14334	0.000123611	-1.66637e-10	-1.14379
151515920	chr4:151515920:G:A	3.78711e-09	0.234434	-0.87683	1.44787e-05	-1.74145	-1.20886	2.01399e-05	-1.75296	-1.20526
151515921	chr4:151515921:A:C	4.29767e-06	7.71586	-1.32403	1.44518e-05	-1.70272	-1.24945	1.9111e-05	-1.76012	-1.25055
151516083	chr4:151516083:G:C	4.00467e-06	7.61182	-1.2906	2.123e-05	-1.69754	-0.870028	2.79713e-05	-1.75929	-0.870461
151516467	chr4:151516467:C:A	1.87292e-09	-1.66637e-10	-1.3465	7.23154e-05	-1.66637e-10	-1.34195	0.000101422	-1.66637e-10	-1.34164
151516765	chr4:151516765:C:T	1.98986e-09	-1.66637e-10	-1.28593	7.29197e-05	-1.66637e-10	-1.33363	0.000102483	-1.66637e-10	-1.33123
151516842	chr4:151516842:C:A	0.008579	14.2391	-0.248278	1.26325e-05	-1.75749	-1.32923	1.7845e-05	-1.75038	-1.32883
151517714	chr4:151517714:G:A	5.90741e-10	-1.14978	-1.3506	1.58753e-05	-1.68414	-1.17408	2.18284e-05	-1.70446	-1.17326
151518541	chr4:151518541:T:C	1.93657e-09	-1.66637e-10	-1.31308	8.88484e-05	-1.66637e-10	-1.13606	0.000126475	-1.66637e-10	-1.12089
151518897	chr4:151518897:G:C	1.38441e-09	-1.64872	-3.48322e-10	8.88183e-05	-1.1364	-3.48322e-10	0.000128628	-1.104	-3.48322e-10
151519674	chr4:151519674:G:A	3.45742e-09	-1.66637e-10	-0.733477	0.000109563	-1.66637e-10	-0.926489	0.000156231	-1.66637e-10	-0.909596
151519781	chr4:151519781:A:G	6.34466e-06	8.09722	-1.31585	1.89646e-05	-1.73042	-0.949991	2.5788e-05	-1.76059	-0.95043
151519850	chr4:151519850:A:G	4.25292e-09	-1.66637e-10	-0.526392	0.00013072	-1.66637e-10	-0.749931	0.000184308	-1.66637e-10	-0.744325
151519998	chr4:151519998:A:G	7.11521e-09	0.421975	-0.433739	1.81556e-05	-1.71514	-1.00887	2.50848e-05	-1.73412	-1.00455
151520213	chr4:151520213:A:G	2.51064e-09	0.290564	-1.34402	1.37869e-05	-1.68946	-1.30981	1.98844e-05	-1.66001	-1.31098
151520762	chr4:151520762:G:A	0.0106128	14.9738	-0.770234	1.2442e-05	-1.76033	-1.34158	1.8156e-05	-1.72034	-1.34159
151520764	chr4:151520764:A:G	5.61004e-06	7.95885	-1.30054	2.01187e-05	-1.72189	-0.899446	2.71023e-05	-1.76143	-0.899883
151521555	chr4:151521555:C:T	5.47779e-09	-1.66637e-10	-0.273297	0.000294542	-1.66637e-10	0.0624337	0.0004269	-1.66637e-10	0.0956204
151521591	chr4:151521591:T:C	2.96792e-09	-1.66637e-10	-0.886137	0.000103729	-1.66637e-10	-0.981206	0.000147656	-1.66637e-10	-0.966046
151521798	chr4:151521798:C:T	5.75316e-06	7.98678	-1.30328	1.99331e-05	-1.72332	-0.907284	2.68934e-05	-1.76136	-0.907685
151522121	chr4:151522121:C:T	0.0104216	14.9224	-0.737002	1.23909e-05	-1.76074	-1.34528	1.80413e-05	-1.72298	-1.34529
151522256	chr4:151522256:T:C	2.14608e-09	-1.66637e-10	-1.21036	8.77586e-05	-1.66637e-10	-1.1484	0.000122988	-1.66637e-10	-1.14884
151522518	chr4:151522518:A:G	4.19451e-09	-1.66637e-10	-0.540223	0.000129213	-1.66637e-10	-0.761529	0.000182172	-1.66637e-10	-0.75598
151522632	chr4:151522632:A:G	3.68326e-09	-1.66637e-10	-0.6702	0.000107543	-1.66637e-10	-0.945095	0.00015176	-1.66637e-10	-0.938632
151522688	chr4:151522688:A:G	7.23062e-06	8.22051	-1.30842	2.22668e-05	-1.75691	-0.762979	3.20762e-05	-1.74371	-0.749103
151522783	chr4:151522783:C:T	1.94205e-09	-1.66637e-10	-1.31026	8.83209e-05	-1.66637e-10	-1.14201	0.000123442	-1.66637e-10	-1.14516
151523008	chr4:151523008:T:C	4.19451e-09	-1.66637e-10	-0.540223	0.000129213	-1.66637e-10	-0.761529	0.000182172	-1.66637e-10	-0.75598
151523195	chr4:151523195:G:A	1.94012e-09	-1.66637e-10	-1.31125	7.20953e-05	-1.66637e-10	-1.345	0.000101225	-1.66637e-10	-1.34358
151524075	chr4:151524075:A:G	0.0142023	14.6204	-0.125481	1.28192e-05	-1.76118	-1.31086	1.83952e-05	-1.73852	-1.31033
151524122	chr4:151524122:T:C	4.19197e-09	-1.66637e-10	-0.540829	0.000129144	-1.66637e-10	-0.762058	0.000182075	-1.66637e-10	-0.756513
151524679	chr4:151524679:A:C	0.0165414	14.7974	-0.149992	1.27608e-05	-1.76145	-1.31516	1.84491e-05	-1.73126	-1.31466
151524931	chr4:151524931:T:C	4.19525e-09	-1.66637e-10	-0.540046	0.000129228	-1.66637e-10	-0.761409	0.000182194	-1.66637e-10	-0.755859
151525075	chr4:151525075:T:C	2.29481e-09	-1.66637e-10	-1.14335	0.000113308	-1.66637e-10	-0.892878	0.000159325	-1.66637e-10	-0.889982
151525309	chr4:151525309:C:T	5.61904e-06	7.97947	-1.31956	1.88591e-05	-1.72301	-0.962987	2.5436e-05	-1.76138	-0.963386
151525398	chr4:151525398:C:T	3.25785e-09	-1.66637e-10	-0.792932	0.000104279	-1.66637e-10	-0.97592	0.00014854	-1.66637e-10	-0.960077
151525680	chr4:151525680:T:A	0.0163077	14.7943	-0.16117	1.2736e-05	-1.76146	-1.3171	1.84078e-05	-1.73155	-1.3166
151525854	chr4:151525854:T:A	0.0164395	14.7641	-0.122882	1.28213e-05	-1.76148	-1.3104	1.85084e-05	-1.73284	-1.30987
151526157	chr4:151526157:C:T	5.05199e-09	-0.354216	-3.48322e-10	7.3878e-05	-1.32057	-3.48322e-10	0.000107047	-1.28766	-3.48322e-10
151526184	chr4:151526184:G:A	4.33555e-09	-1.66637e-10	-0.50715	0.000133059	-1.66637e-10	-0.732193	0.000187428	-1.66637e-10	-0.727534
151526193	chr4:151526193:A:G	9.25284e-09	1.16952	-0.918589	0.00145202	2.79885	-1.14113	0.00190076	2.72896	-1.13988
151526277	chr4:151526277:C:A	6.10966e-10	-1.11768	-1.34903	1.61097e-05	-1.69522	-1.14835	2.21883e-05	-1.7139	-1.14747
151526286	chr4:151526286:C:T	5.69193e-09	-0.234949	-3.48322e-10	6.91328e-05	-1.38696	-3.48322e-10	0.000100354	-1.35223	-3.48322e-10
151526324	chr4:151526324:G:A	2.62734e-09	-1.66637e-10	-1.00803	8.21388e-05	-1.66637e-10	-1.21458	0.000115428	-1.66637e-10	-1.21229
151526709	chr4:151526709:C:T	4.13061e-06	7.66025	-1.30806	2.00703e-05	-1.70103	-0.922715	2.65211e-05	-1.75984	-0.923151
151526905	chr4:151526905:C:T	5.93387e-09	-0.193322	-3.48322e-10	7.38427e-05	-1.32105	-3.48322e-10	0.000107084	-1.28732	-3.48322e-10
151527444	chr4:151527444:G:C	1.89226e-09	-1.66637e-10	-1.33622	8.34094e-05	-1.66637e-10	-1.19923	0.00011845	-1.66637e-10	-1.18644
151527912	chr4:151527912:CCTT:C	1.01754e-05	8.53177	-1.27804	2.50112e-05	-1.74674	-0.656925	3.5323e-05	-1.75449	-0.641906
151528162	chr4:151528162:G:A	7.45248e-09	-1.66637e-10	0.0345474	0.000218582	-1.66637e-10	-0.235827	0.000307812	-1.66637e-10	-0.231442
151528165	chr4:151528165:A:T	2.97426e-09	-1.66637e-10	-0.884003	0.00010391	-1.66637e-10	-0.979465	0.000147921	-1.66637e-10	-0.964252
151528593	chr4:151528593:T:C	3.46615e-09	-1.66637e-10	-0.730954	0.000166995	-1.66637e-10	-0.505022	0.000235009	-1.66637e-10	-0.501305
151528943	chr4:151528943:C:A	0.0088297	15.1819	-1.16227	1.41516e-05	-1.75717	-1.21599	2.09611e-05	-1.70632	-1.21194
151528974	chr4:151528974:G:A	0.00845584	15.1338	-1.15741	1.40831e-05	-1.75788	-1.22013	2.08178e-05	-1.70897	-1.21616
151529148	chr4:151529148:A:G	0.0189314	14.8907	-0.108349	1.28613e-05	-1.7612	-1.30757	1.86681e-05	-1.7271	-1.30702
151529226	chr4:151529226:A:T	1.91598e-09	-1.66637e-10	-1.32377	7.20684e-05	-1.66637e-10	-1.34537	0.000101067	-1.66637e-10	-1.34514
151529849	chr4:151529849:A:G	4.19451e-09	-1.66637e-10	-0.540223	0.000129213	-1.66637e-10	-0.761529	0.000182172	-1.66637e-10	-0.75598
151529874	chr4:151529874:G:A	2.10896e-09	-1.66637e-10	-1.2278	9.7897e-05	-1.66637e-10	-1.03907	0.000137604	-1.66637e-10	-1.03655
151529943	chr4:151529943:G:A	6.93649e-09	0.506284	-0.543487	1.70376e-05	-1.71209	-1.07548	2.35187e-05	-1.73157	-1.07157
151530066	chr4:151530066:T:A	6.83625e-09	0.511708	-0.563467	1.68561e-05	-1.7112	-1.08707	2.32613e-05	-1.7309	-1.08324
151530301	chr4:151530301:G:A	0.0118592	15.0888	-0.774166	1.2462e-05	-1.75915	-1.34116	1.82748e-05	-1.71424	-1.34117
151530667	chr4:151530667:T:C	0.0163817	15.3672	-0.729544	1.24573e-05	-1.75472	-1.34597	1.84785e-05	-1.69835	-1.34597
151530893	chr4:151530893:C:T	1.89407e-09	-1.66637e-10	-1.33527	8.36611e-05	-1.66637e-10	-1.19622	0.000118822	-1.66637e-10	-1.1833
151530894	chr4:151530894:G:A	4.48442e-09	-1.66637e-10	-0.47339	0.000136655	-1.66637e-10	-0.705528	0.000192719	-1.66637e-10	-0.699696
151530946	chr4:151530946:T:TC	0.000984131	11.9521	-0.126554	2.44768e-05	-1.73677	-0.688492	3.71035e-05	-1.66693	-0.680285
151531246	chr4:151531246:G:A	0.00930594	15.254	-1.18182	1.43961e-05	-1.75563	-1.2004	2.14073e-05	-1.70109	-1.19611
151532266	chr4:151532266:A:G	4.21639e-09	-1.66637e-10	-0.53502	0.000132916	-1.66637e-10	-0.733271	0.00018732	-1.66637e-10	-0.728113
151532502	chr4:151532502:C:T	5.53763e-10	-1.30419	-1.26082	1.77501e-05	-1.50867	-1.23793	2.52428e-05	-1.49563	-1.23676
151532850	chr4:151532850:C:T	1.23774e-09	-1.76071	-3.48322e-10	7.19324e-05	-1.34726	-3.48322e-10	9.7099e-05	-1.3852	-3.48322e-10
151533145	chr4:151533145:A:G	2.23618e-09	-1.16923	-3.48322e-10	5.15288e-05	-1.68085	-3.48322e-10	7.3136e-05	-1.66861	-3.48322e-10
151533182	chr4:151533182:G:A	1.01024e-05	6.87831	0.36822	2.38081e-05	-1.4744	-0.97856	2.83173e-05	-1.64177	-0.975685
151533200	chr4:151533200:G:A	1.8771e-09	-1.66637e-10	-1.34427	7.17216e-05	-1.66637e-10	-1.3502	0.000100553	-1.66637e-10	-1.35025
151533271	chr4:151533271:C:A	5.03666e-09	-1.66637e-10	-0.357257	0.000266744	-1.66637e-10	-0.0366993	0.000386114	-1.66637e-10	-0.0047989
151534195	chr4:151534195:A:T	1.88112e-09	-1.66637e-10	-1.34213	7.44971e-05	-1.66637e-10	-1.31223	0.000104278	-1.66637e-10	-1.31387
151534548	chr4:151534548:G:A	1.0625e-05	6.8707	0.426268	2.45888e-05	-1.47081	-0.949884	2.921e-05	-1.63949	-0.946926
151534640	chr4:151534640:A:G	1.91245e-08	-1.66637e-10	0.97697	0.000577169	-1.66637e-10	0.735145	0.000851314	-1.66637e-10	0.78585
151535028	chr4:151535028:A:G	1.09251e-05	6.92225	0.40257	2.40908e-05	-1.48003	-0.961126	2.87092e-05	-1.64549	-0.958217
151535065	chr4:151535065:A:C	3.00665e-09	-1.66637e-10	-0.873172	0.000113739	-1.66637e-10	-0.88908	0.000159924	-1.66637e-10	-0.88623
151535235	chr4:151535235:A:G	2.94004e-07	3.80739	-0.0977916	3.48079e-05	-1.52097	-0.552171	4.30695e-05	-1.65569	-0.54243
151535293	chr4:151535293:C:T	1.06539e-08	0.675046	-0.283117	1.69726e-05	-1.6663	-1.12509	2.30894e-05	-1.69551	-1.12605
151535493	chr4:151535493:A:C	1.29702e-09	-1.71393	-3.48322e-10	7.11664e-05	-1.35797	-3.48322e-10	0.00010216	-1.33439	-3.48322e-10
151535496	chr4:151535496:T:A	1.29729e-09	-1.71372	-3.48322e-10	7.12101e-05	-1.35735	-3.48322e-10	0.000102224	-1.33376	-3.48322e-10
151535572	chr4:151535572:C:T	9.06298e-06	6.76194	0.376014	2.44725e-05	-1.45199	-0.973446	2.88787e-05	-1.62725	-0.970574
151536028	chr4:151536028:T:A	2.1513e-08	2.31244	-1.21778	2.45871e-05	-1.1072	-1.31356	2.48887e-05	-1.43455	-1.31197
151536360	chr4:151536360:A:G	6.10514e-09	-1.66637e-10	-0.164868	0.000162309	-1.66637e-10	-0.533487	0.000229321	-1.66637e-10	-0.525808
151536404	chr4:151536404:G:A	2.8722e-09	-1.66637e-10	-0.918919	8.89109e-05	-1.66637e-10	-1.13535	0.000124787	-1.66637e-10	-1.13433
151536652	chr4:151536652:T:C	3.12116e-08	1.62626	-0.159466	2.58033e-05	-1.42687	-0.945616	3.3957e-05	-1.4819	-0.953933
151537610	chr4:151537610:A:G	2.17951e-09	-1.66637e-10	-1.1949	9.11688e-05	-1.66637e-10	-1.11028	0.000127742	-1.66637e-10	-1.11091
151537947	chr4:151537947:A:G	2.38764e-09	-1.66637e-10	-1.10369	8.69051e-05	-1.66637e-10	-1.15817	0.000123308	-1.66637e-10	-1.14624
151538378	chr4:151538378:A:G	2.04227e-09	-1.66637e-10	-1.25994	7.23688e-05	-1.66637e-10	-1.34121	0.000101597	-1.66637e-10	-1.33992
151538862	chr4:151538862:G:A	1.00177e-08	-1.66637e-10	0.330352	0.000305212	-1.66637e-10	0.0980168	0.000445012	-1.66637e-10	0.137171
151538902	chr4:151538902:T:G	3.31248e-09	-1.66637e-10	-0.776303	0.000159495	-1.66637e-10	-0.550975	0.000226414	-1.66637e-10	-0.538564
151538980	chr4:151538980:T:C	1.87158e-08	-1.66637e-10	0.955369	0.000566933	-1.66637e-10	0.717252	0.000835952	-1.66637e-10	0.76764
151539087	chr4:151539087:T:C	1.28199e-09	-1.72559	-3.48322e-10	5.5132e-05	-1.61326	-3.48322e-10	7.88033e-05	-1.59398	-3.48322e-10
151539493	chr4:151539493:G:A	1.05407e-09	-0.748477	-1.17286	1.23932e-05	-1.7566	-1.34924	1.73034e-05	-1.7607	-1.34933
151539736	chr4:151539736:A:C	9.36928e-09	-1.66637e-10	0.263437	0.000270689	-1.66637e-10	-0.0220179	0.000382053	-1.66637e-10	-0.015371
151540843	chr4:151540843:A:G	1.04089e-08	1.60065	-1.23198	3.98498e-05	-0.831725	-1.10615	3.74269e-05	-1.23544	-1.1031
151541567	chr4:151541567:G:A	2.55227e-08	-1.66637e-10	1.26557	0.000763364	-1.66637e-10	1.01475	0.00113045	-1.66637e-10	1.06944
151542269	chr4:151542269:A:G	9.27738e-09	1.50515	-1.25157	3.35949e-05	-0.777723	-1.33089	3.10958e-05	-1.19419	-1.32967
151542276	chr4:151542276:C:G	2.04945e-09	-1.66637e-10	-1.25643	8.97582e-05	-1.66637e-10	-1.12587	0.000127939	-1.66637e-10	-1.10938
151542564	chr4:151542564:C:T	1.09883e-08	1.64251	-1.21968	3.95595e-05	-0.856274	-1.08891	3.73829e-05	-1.25394	-1.08577
151542658	chr4:151542658:T:C	2.49658e-08	-1.66637e-10	1.24351	0.000747519	-1.66637e-10	0.99377	0.00110671	-1.66637e-10	1.04822
151542765	chr4:151542765:C:T	4.56172e-09	-1.66637e-10	-0.4563	0.000224519	-1.66637e-10	-0.209028	0.00032264	-1.66637e-10	-0.184392
151543295	chr4:151543295:T:C	2.20631e-09	-1.18268	-3.48322e-10	5.34303e-05	-1.64461	-3.48322e-10	7.40217e-05	-1.65657	-3.48322e-10
151543348	chr4:151543348:A:G	8.80325e-09	1.51896	-1.31784	3.26017e-05	-0.793893	-1.34473	3.03232e-05	-1.20318	-1.34584
151543818	chr4:151543818:A:G	2.42425e-09	-1.66637e-10	-1.08847	7.88419e-05	-1.66637e-10	-1.25554	0.000110762	-1.66637e-10	-1.25355
151543850	chr4:151543850:A:G	9.22011e-09	1.55744	-1.31005	3.18265e-05	-0.815044	-1.34765	2.97623e-05	-1.21926	-1.34842
151543895	chr4:151543895:G:T	5.66829e-09	-1.66637e-10	-0.239111	0.000170186	-1.66637e-10	-0.486098	0.000239927	-1.66637e-10	-0.480594
151544349	chr4:151544349:C:T	1.16151e-08	1.82772	-1.34941	3.15465e-05	-0.926906	-1.24462	3.02572e-05	-1.30778	-1.24341
151544357	chr4:151544357:C:T	1.0948e-08	1.68056	-1.26141	3.0442e-05	-0.872068	-1.3351	2.88361e-05	-1.26529	-1.33401
151544472	chr4:151544472:CTT:C	2.22978e-09	-1.66637e-10	-1.1721	7.95743e-05	-1.66637e-10	-1.2463	0.000111589	-1.66637e-10	-1.2461
151544560	chr4:151544560:G:A	2.37283e-09	-1.66637e-10	-1.10991	0.000107789	-1.66637e-10	-0.942812	0.000151402	-1.66637e-10	-0.940989
151545488	chr4:151545488:C:T	1.88975e-09	-1.66637e-10	-1.33756	7.73446e-05	-1.66637e-10	-1.27472	0.000108116	-1.66637e-10	-1.27773
151545704	chr4:151545704:AC:A	1.01221e-08	1.59987	-1.25915	3.17659e-05	-0.830429	-1.33417	2.97799e-05	-1.23405	-1.33305
151545907	chr4:151545907:A:G	1.88233e-09	-1.66637e-10	-1.34149	7.63525e-05	-1.66637e-10	-1.28763	0.000106759	-1.66637e-10	-1.29035
151545984	chr4:151545984:G:A	1.8223e-09	-1.3739	-3.48322e-10	5.28255e-05	-1.656	-3.48322e-10	6.8905e-05	-1.7282	-3.48322e-10
151546010	chr4:151546010:G:C	8.20111e-09	-1.66637e-10	0.13027	0.000261034	-1.66637e-10	-0.0583366	0.000368444	-1.66637e-10	-0.0516423
151547316	chr4:151547316:G:C	1.96055e-09	-1.66637e-10	-1.30077	8.30219e-05	-1.66637e-10	-1.20389	0.000116507	-1.66637e-10	-1.20298
151547837	chr4:151547837:C:A	1.88125e-09	-1.34206	-3.48322e-10	4.79994e-05	-1.7518	-3.48322e-10	6.69228e-05	-1.75739	-3.48322e-10
151548220	chr4:151548220:C:A	1.18578e-08	1.71776	-1.21877	3.81653e-05	-0.893527	-1.08753	3.64077e-05	-1.28176	-1.08439
151548221	chr4:151548221:C:T	1.1959e-08	1.72624	-1.21876	3.80001e-05	-0.897857	-1.08754	3.62898e-05	-1.28499	-1.0844
151548765	chr4:151548765:C:T	7.18631e-07	4.63052	-0.0271752	3.26965e-05	-1.64896	-0.486759	4.25574e-05	-1.73363	-0.476443
151549085	chr4:151549085:G:A	1.15492e-08	1.68305	-1.21043	3.92994e-05	-0.875979	-1.0758	3.73228e-05	-1.26874	-1.07259
151549097	chr4:151549097:A:C	3.9851e-09	-0.591437	-3.48322e-10	6.79687e-05	-1.40394	-3.48322e-10	9.80608e-05	-1.37534	-3.48322e-10
151549218	chr4:151549218:G:A	2.3154e-09	-1.66637e-10	-1.13442	8.47688e-05	-1.66637e-10	-1.18306	0.000120162	-1.66637e-10	-1.17209
151549292	chr4:151549292:G:T	2.3592e-09	-1.66637e-10	-1.11568	8.62611e-05	-1.66637e-10	-1.16561	0.000122362	-1.66637e-10	-1.15395
151549356	chr4:151549356:A:G	1.06702e-08	1.64124	-1.24778	3.12566e-05	-0.851629	-1.32913	2.94597e-05	-1.25005	-1.32785
151549544	chr4:151549544:A:AC	1.86602e-09	-1.66637e-10	-1.35019	7.39847e-05	-1.66637e-10	-1.31913	0.00010353	-1.66637e-10	-1.32107
151549647	chr4:151549647:A:G	8.5678e-09	1.47554	-1.30153	3.32418e-05	-0.769697	-1.34948	3.07585e-05	-1.18481	-1.34996
151549735	chr4:151549735:A:G	2.55533e-08	-1.66637e-10	1.26677	0.000764258	-1.66637e-10	1.01592	0.00113179	-1.66637e-10	1.07062
151550137	chr4:151550137:C:T	8.72915e-09	1.49475	-1.30209	3.27538e-05	-0.784572	-1.3494	3.04117e-05	-1.19621	-1.34989
151550558	chr4:151550558:C:T	2.4732e-09	-1.66637e-10	-1.06849	8.97841e-05	-1.66637e-10	-1.12558	0.000127526	-1.66637e-10	-1.11261
151550577	chr4:151550577:T:C	1.86773e-09	-1.66637e-10	-1.34928	7.43757e-05	-1.66637e-10	-1.31386	0.000104061	-1.66637e-10	-1.31595
151550782	chr4:151550782:T:G	3.51797e-09	-1.66637e-10	-0.716114	0.000159587	-1.66637e-10	-0.550402	0.000224188	-1.66637e-10	-0.548447
151550913	chr4:151550913:G:A	3.06419e-09	-1.66637e-10	-0.854216	0.00010228	-1.66637e-10	-0.995274	0.000144015	-1.66637e-10	-0.99101
151550916	chr4:151550916:C:T	1.52099e-08	0.333536	0.414411	3.95399e-05	-1.71758	-0.228101	5.50071e-05	-1.73564	-0.217829
151551075	chr4:151551075:C:A	9.12696e-09	1.54442	-1.30719	3.1974e-05	-0.809684	-1.34838	2.98626e-05	-1.21527	-1.34906
151551140	chr4:151551140:G:A	1.87198e-09	-1.66637e-10	-1.347	7.50736e-05	-1.66637e-10	-1.30452	0.000105011	-1.66637e-10	-1.30687
151551638	chr4:151551638:C:A	8.02233e-09	1.41642	-1.30819	3.44071e-05	-0.736616	-1.34811	3.15824e-05	-1.15951	-1.34882
151551765	chr4:151551765:T:C	1.04064e-08	1.60477	-1.23634	3.21043e-05	-0.830228	-1.32377	3.01053e-05	-1.23388	-1.32235
151551856	chr4:151551856:T:C	8.39275e-09	1.45832	-1.30495	3.35935e-05	-0.759807	-1.34885	3.10071e-05	-1.17727	-1.34944
151552244	chr4:151552244:C:T	3.61783e-09	-0.688123	-3.48322e-10	5.40319e-05	-1.63341	-3.48322e-10	7.46127e-05	-1.64862	-3.48322e-10
151552512	chr4:151552512:T:C	1.86879e-09	-1.66637e-10	-1.34871	7.45722e-05	-1.66637e-10	-1.31122	0.000104328	-1.66637e-10	-1.31339
151552720	chr4:151552720:A:C	1.70511e-09	-1.44037	-3.48322e-10	4.8222e-05	-1.74717	-3.48322e-10	6.73768e-05	-1.75063	-3.48322e-10
151553337	chr4:151553337:A:G	8.54162e-09	1.47044	-1.29949	3.33472e-05	-0.766233	-1.34978	3.08316e-05	-1.1822	-1.35019
151553353	chr4:151553353:C:G	9.15285e-09	0.946969	-0.706903	1.66764e-05	-1.60826	-1.20073	2.24144e-05	-1.64429	-1.20694
151553663	chr4:151553663:G:T	2.3299e-09	-1.12817	-3.48322e-10	4.89042e-05	-1.73313	-3.48322e-10	6.92114e-05	-1.72376	-3.48322e-10
151553783	chr4:151553783:G:A	3.9313e-09	0.451214	-1.05624	1.34955e-05	-1.70281	-1.31783	1.8466e-05	-1.72421	-1.32079
151553845	chr4:151553845:A:C	5.7165e-09	-1.66637e-10	-0.230642	0.000171463	-1.66637e-10	-0.478622	0.000241734	-1.66637e-10	-0.473094
151554235	chr4:151554235:A:G	9.5045e-09	1.57484	-1.29708	3.14583e-05	-0.824249	-1.35008	2.94954e-05	-1.22629	-1.35041
151554454	chr4:151554454:A:G	5.93694e-09	-1.66637e-10	-0.192805	0.00017736	-1.66637e-10	-0.444808	0.00025008	-1.66637e-10	-0.439148
151554524	chr4:151554524:G:T	2.3592e-09	-1.66637e-10	-1.11568	8.62611e-05	-1.66637e-10	-1.16561	0.000122362	-1.66637e-10	-1.15395
151554547	chr4:151554547:C:T	1.35073e-09	-1.67335	-3.48322e-10	4.80056e-05	-1.75167	-3.48322e-10	6.7467e-05	-1.74929	-3.48322e-10
151554575	chr4:151554575:G:A	3.85645e-09	-1.66637e-10	-0.624252	0.000121682	-1.66637e-10	-0.821576	0.000170762	-1.66637e-10	-0.820658
151554677	chr4:151554677:A:G	1.44123e-09	-1.6085	-3.48322e-10	6.40131e-05	-1.4639	-3.48322e-10	8.74885e-05	-1.48942	-3.48322e-10
151554970	chr4:151554970:C:CAG	2.55303e-09	-1.66637e-10	-1.03672	9.23764e-05	-1.66637e-10	-1.09712	0.000131311	-1.66637e-10	-1.08336
151555138	chr4:151555138:CT:C	2.59251e-09	-1.66637e-10	-1.02137	9.3646e-05	-1.66637e-10	-1.08347	0.000133162	-1.66637e-10	-1.06936
151555160	chr4:151555160:C:T	1.87142e-09	-1.66637e-10	-1.3473	7.4987e-05	-1.66637e-10	-1.30567	0.000104892	-1.66637e-10	-1.308
151555839	chr4:151555839:A:G	1.86849e-09	-1.66637e-10	-1.34887	7.45146e-05	-1.66637e-10	-1.31199	0.00010425	-1.66637e-10	-1.31414
151556652	chr4:151556652:T:G	1.86367e-09	-1.35145	-3.48322e-10	4.81139e-05	-1.74942	-3.48322e-10	6.70867e-05	-1.75494	-3.48322e-10
151556725	chr4:151556725:A:G	9.8026e-09	1.54431	-1.23566	3.31692e-05	-0.797976	-1.32339	3.08584e-05	-1.20956	-1.32196
151557732	chr4:151557732:A:G	2.11888e-09	-1.66637e-10	-1.22311	8.7215e-05	-1.66637e-10	-1.15461	0.000122216	-1.66637e-10	-1.15514
151558075	chr4:151558075:T:G	2.48816e-09	-1.66637e-10	-1.06246	8.01053e-05	-1.66637e-10	-1.23965	0.000112555	-1.66637e-10	-1.23749
151558081	chr4:151558081:G:A	1.0559e-08	1.62771	-1.24473	3.15431e-05	-0.843963	-1.32767	2.96722e-05	-1.24437	-1.32635
151558082	chr4:151558082:C:T	1.0612e-08	1.63939	-1.2514	3.1257e-05	-0.85002	-1.33072	2.9445e-05	-1.24891	-1.32949
151558204	chr4:151558204:C:T	2.05887e-09	-1.66637e-10	-1.25184	9.0376e-05	-1.66637e-10	-1.11901	0.00012885	-1.66637e-10	-1.10228
151558240	chr4:151558240:T:A	9.25558e-09	1.56239	-1.31117	3.1742e-05	-0.818158	-1.34719	2.97024e-05	-1.22167	-1.34803
151558524	chr4:151558524:T:A	1.2894e-09	-1.71982	-3.48322e-10	5.62555e-05	-1.59309	-3.48322e-10	7.7368e-05	-1.61236	-3.48322e-10
151558572	chr4:151558572:G:A	1.2236e-06	5.81766	-0.682101	2.04489e-05	-1.30934	-1.29571	2.29787e-05	-1.53077	-1.29559
151558613	chr4:151558613:T:C	8.96545e-09	1.51504	-1.29566	3.24408e-05	-0.793334	-1.35024	3.01905e-05	-1.20288	-1.35052
151559285	chr4:151559285:AGTT:A	2.49845e-08	-1.66637e-10	1.24426	0.000748776	-1.66637e-10	0.995451	0.00110853	-1.66637e-10	1.04986
151559614	chr4:151559614:A:G	1.96766e-09	-1.66637e-10	-1.29715	8.10616e-05	-1.66637e-10	-1.22778	0.000113638	-1.66637e-10	-1.22791
151560034	chr4:151560034:G:A	3.21132e-08	-1.66637e-10	1.49527	0.000949	-1.66637e-10	1.23242	0.00140843	-1.66637e-10	1.2893
151560043	chr4:151560043:C:T	1.93186e-09	-1.66637e-10	-1.31551	7.24007e-05	-1.66637e-10	-1.34077	0.000101541	-1.66637e-10	-1.34046
151560552	chr4:151560552:T:A	2.99893e-08	2.67542	-1.24858	1.76266e-05	-1.42499	-1.32859	2.08774e-05	-1.59502	-1.32724
151561373	chr4:151561373:C:T	3.00813e-08	2.72808	-1.29818	1.68844e-05	-1.44649	-1.35011	2.01282e-05	-1.60837	-1.35044
151561451	chr4:151561451:TTTAGGTTTAATAGGATTTTA:T	1.86515e-09	-1.66637e-10	-1.35066	7.32e-05	-1.66637e-10	-1.32979	0.00010247	-1.66637e-10	-1.33137
151561474	chr4:151561474:A:T	1.2991e-09	-1.71233	-3.48322e-10	9.29589e-05	-1.09083	-3.48322e-10	0.000126164	-1.12335	-3.48322e-10
151562279	chr4:151562279:AAGG:A	2.89167e-09	-1.66637e-10	-0.912166	8.75692e-05	-1.66637e-10	-1.15056	0.000123269	-1.66637e-10	-1.14656
151562312	chr4:151562312:C:T	2.74876e-09	-1.66637e-10	-0.962848	0.000123608	-1.66637e-10	-0.805872	0.000176677	-1.66637e-10	-0.786609
151562609	chr4:151562609:A:G	2.81201e-08	-1.66637e-10	1.36249	0.00083709	-1.66637e-10	1.10694	0.00124093	-1.66637e-10	1.16268
151562754	chr4:151562754:G:A	2.48264e-08	2.53601	-1.2981	1.78138e-05	-1.3929	-1.35012	2.09067e-05	-1.57042	-1.35044
151563096	chr4:151563096:A:G	1.05494e-08	0.242518	0.13955	3.2578e-05	-1.72869	-0.410662	4.5455e-05	-1.74385	-0.40036
151563875	chr4:151563875:C:T	3.47049e-08	2.82857	-1.25569	1.68397e-05	-1.46745	-1.3318	2.02063e-05	-1.62438	-1.33056
151563913	chr4:151563913:T:C	2.81146e-09	-1.66637e-10	-0.940294	9.09909e-05	-1.66637e-10	-1.11223	0.000128018	-1.66637e-10	-1.10876
151564085	chr4:151564085:C:T	2.54389e-09	-1.66637e-10	-1.0403	8.57587e-05	-1.66637e-10	-1.17145	0.000120152	-1.66637e-10	-1.17218
151564256	chr4:151564256:C:T	3.47274e-09	-1.66637e-10	-0.729055	0.000170464	-1.66637e-10	-0.484464	0.000242152	-1.66637e-10	-0.471365
151564420	chr4:151564420:TA:T	1.86536e-09	-1.66637e-10	-1.35054	7.3728e-05	-1.66637e-10	-1.32261	0.000103183	-1.66637e-10	-1.32443
151564630	chr4:151564630:A:G	1.37025e-09	-1.65901	-3.48322e-10	5.18985e-05	-1.6737	-3.48322e-10	7.17992e-05	-1.68706	-3.48322e-10
151564682	chr4:151564682:G:A	2.63509e-08	2.6185	-1.32099	1.75109e-05	-1.41636	-1.3438	2.06712e-05	-1.58717	-1.34502
151564866	chr4:151564866:C:T	2.05698e-08	2.3889	-1.33907	1.69705e-05	-1.47098	-1.32053	2.04285e-05	-1.62407	-1.31993
151565023	chr4:151565023:C:T	1.87129e-09	-1.66637e-10	-1.34737	7.49786e-05	-1.66637e-10	-1.30579	0.000104882	-1.66637e-10	-1.3081
151565725	chr4:151565725:A:G	2.56649e-08	-1.66637e-10	1.27113	0.000767402	-1.66637e-10	1.02002	0.0011365	-1.66637e-10	1.07478
151565875	chr4:151565875:T:C	3.0147e-08	2.66889	-1.2368	1.77294e-05	-1.42504	-1.32273	2.10051e-05	-1.59495	-1.32121
151566074	chr4:151566074:TAGTC:T	4.37969e-09	-1.66637e-10	-0.497022	0.000129518	-1.66637e-10	-0.759167	0.000181881	-1.66637e-10	-0.757579
151566517	chr4:151566517:T:C	2.29415e-09	-1.14364	-3.48322e-10	5.43955e-05	-1.62671	-3.48322e-10	7.52914e-05	-1.63956	-3.48322e-10
151566645	chr4:151566645:C:T	2.6117e-09	-1.66637e-10	-1.014	9.42617e-05	-1.66637e-10	-1.07691	0.000134062	-1.66637e-10	-1.06263
151566677	chr4:151566677:C:T	4.86013e-09	0.658756	-1.05169	1.4126e-05	-1.6591	-1.31587	1.9186e-05	-1.68782	-1.31893
151566923	chr4:151566923:A:G	8.538e-09	1.46046	-1.28993	3.34922e-05	-0.761051	-1.35062	3.09335e-05	-1.17836	-1.35073
151567057	chr4:151567057:A:G	1.86785e-09	-1.66637e-10	-1.34921	7.26314e-05	-1.66637e-10	-1.33759	0.000101707	-1.66637e-10	-1.33883
151567150	chr4:151567150:T:C	2.97362e-08	2.71311	-1.29475	1.69522e-05	-1.44217	-1.35042	2.01833e-05	-1.60544	-1.35064
151567310	chr4:151567310:A:G	2.37635e-09	-1.66637e-10	-1.10843	8.68064e-05	-1.66637e-10	-1.15931	0.000123158	-1.66637e-10	-1.14747
151567693	chr4:151567693:T:C	2.35198e-09	-1.66637e-10	-1.11874	7.74429e-05	-1.66637e-10	-1.27345	0.000108775	-1.66637e-10	-1.27165
151567901	chr4:151567901:C:T	3.04779e-08	2.69535	-1.25234	1.74608e-05	-1.43274	-1.33029	2.07282e-05	-1.60044	-1.32899
151567934	chr4:151567934:C:T	1.88403e-09	-1.66637e-10	-1.34058	7.66587e-05	-1.66637e-10	-1.28363	0.000107544	-1.66637e-10	-1.28303
151568553	chr4:151568553:G:A	1.64024e-09	-1.47916	-3.48322e-10	4.78872e-05	-1.75414	-3.48322e-10	6.69776e-05	-1.75657	-3.48322e-10
151568605	chr4:151568605:G:A	1.40828e-09	-0.46894	-1.16269	1.64257e-05	-1.76134	-1.0628	2.30302e-05	-1.76051	-1.06361
151568770	chr4:151568770:G:A	2.16795e-09	-1.66637e-10	-1.20022	9.75492e-05	-1.66637e-10	-1.04263	0.000139429	-1.66637e-10	-1.02337
151568832	chr4:151568832:A:G	1.51248e-08	0.742335	-3.48322e-10	0.000564403	0.71278	-3.48322e-10	0.000456617	0.162915	-3.48322e-10
151569132	chr4:151569132:A:G	2.61752e-09	-1.66637e-10	-1.01177	8.7505e-05	-1.66637e-10	-1.15129	0.000122576	-1.66637e-10	-1.1522
151569655	chr4:151569655:G:T	2.75457e-08	-1.66637e-10	1.34185	0.000821297	-1.66637e-10	1.0879	0.00121723	-1.66637e-10	1.1434
151571474	chr4:151571474:A:G	1.87654e-09	-1.66637e-10	-1.34457	7.56566e-05	-1.66637e-10	-1.29678	0.000106119	-1.66637e-10	-1.29637
151572024	chr4:151572024:A:G	2.58467e-09	-0.592213	-0.432187	1.7147e-05	-1.76051	-1.02065	2.39964e-05	-1.7613	-1.02173
151573173	chr4:151573173:A:G	2.08896e-09	-1.66637e-10	-1.23733	9.24028e-05	-1.66637e-10	-1.09683	0.000131843	-1.66637e-10	-1.07932
151573717	chr4:151573717:A:G	3.24649e-08	2.73601	-1.22985	1.74736e-05	-1.44286	-1.31944	2.08125e-05	-1.60753	-1.31785
151573875	chr4:151573875:G:T	5.64065e-09	-0.244	-3.48322e-10	5.84156e-05	-1.55541	-3.48322e-10	8.00457e-05	-1.57833	-3.48322e-10
151573944	chr4:151573944:G:A	3.72573e-09	-0.658737	-3.48322e-10	5.43971e-05	-1.62668	-3.48322e-10	7.4775e-05	-1.64645	-3.48322e-10
151574166	chr4:151574166:C:T	1.8732e-09	-1.66637e-10	-1.34635	7.52736e-05	-1.66637e-10	-1.30186	0.000105285	-1.66637e-10	-1.30426
151575269	chr4:151575269:G:A	1.87353e-09	-1.66637e-10	-1.34617	7.53318e-05	-1.66637e-10	-1.30109	0.000105365	-1.66637e-10	-1.3035
151576412	chr4:151576412:A:G	2.85629e-08	2.68622	-1.30811	1.7086e-05	-1.43629	-1.34844	2.02927e-05	-1.60155	-1.34911
151577137	chr4:151577137:G:A	2.95923e-08	2.71138	-1.29786	1.69646e-05	-1.44173	-1.35014	2.01925e-05	-1.60516	-1.35045
151577299	chr4:151577299:G:A	2.7402e-08	-1.66637e-10	1.33662	0.00081723	-1.66637e-10	1.08293	0.00121114	-1.66637e-10	1.13839
151577318	chr4:151577318:C:G	2.21589e-09	-1.66637e-10	-1.17834	7.72071e-05	-1.66637e-10	-1.2765	0.000108424	-1.66637e-10	-1.27488
151578585	chr4:151578585:C:T	2.49895e-09	-1.66637e-10	-1.05813	9.03699e-05	-1.66637e-10	-1.11908	0.000128355	-1.66637e-10	-1.10613
151578636	chr4:151578636:T:C	3.0178e-08	2.73172	-1.2986	1.69002e-05	-1.44563	-1.35004	2.01383e-05	-1.60792	-1.35039
151578866	chr4:151578866:A:C	2.46646e-09	-1.66637e-10	-1.07121	7.96848e-05	-1.66637e-10	-1.24491	0.000111958	-1.66637e-10	-1.24281
151578876	chr4:151578876:T:G	1.95738e-09	-1.66637e-10	-1.30239	7.29047e-05	-1.66637e-10	-1.33384	0.00010226	-1.66637e-10	-1.33341
151579898	chr4:151579898:C:G	3.54877e-08	2.80638	-1.21119	2.1755e-05	-1.46297	-1.08017	2.61059e-05	-1.6216	-1.07717
151580087	chr4:151580087:T:C	1.89235e-09	-1.66637e-10	-1.33618	7.25917e-05	-1.66637e-10	-1.33814	0.00010183	-1.66637e-10	-1.33763
151580420	chr4:151580420:A:G	1.86673e-09	-1.66637e-10	-1.34981	7.41689e-05	-1.66637e-10	-1.31664	0.00010378	-1.66637e-10	-1.31866
151580799	chr4:151580799:G:C	3.11387e-08	2.70113	-1.23668	1.75915e-05	-1.43265	-1.32292	2.08869e-05	-1.60039	-1.32142
151581011	chr4:151581011:C:T	1.87458e-09	-1.66637e-10	-1.34561	7.54684e-05	-1.66637e-10	-1.29928	0.000105551	-1.66637e-10	-1.30174
151581025	chr4:151581025:T:G	2.73732e-09	-0.96702	-3.48322e-10	6.02224e-05	-1.52494	-3.48322e-10	8.28704e-05	-1.54365	-3.48322e-10
151581124	chr4:151581124:C:G	2.80279e-09	-1.66637e-10	-0.943382	0.000106727	-1.66637e-10	-0.952712	0.000149999	-1.66637e-10	-0.9503
151581393	chr4:151581393:G:A	4.23108e-09	-1.66637e-10	-0.531542	0.000126132	-1.66637e-10	-0.785661	0.000177137	-1.66637e-10	-0.784006
151581457	chr4:151581457:CAAG:C	2.31958e-09	-1.66637e-10	-1.13261	8.50214e-05	-1.66637e-10	-1.18009	0.000120541	-1.66637e-10	-1.16894
151581601	chr4:151581601:A:G	3.22705e-09	-1.66637e-10	-0.802429	0.000156156	-1.66637e-10	-0.572134	0.000221682	-1.66637e-10	-0.559685
151583024	chr4:151583024:G:T	1.8695e-09	-1.66637e-10	-1.34833	7.47404e-05	-1.66637e-10	-1.30897	0.000104559	-1.66637e-10	-1.31118
151583045	chr4:151583045:G:A	1.8705e-09	-1.66637e-10	-1.3478	7.49057e-05	-1.66637e-10	-1.30676	0.000104784	-1.66637e-10	-1.30903
151583225	chr4:151583225:C:G	1.66092e-09	-0.425305	-1.04132	1.28033e-05	-1.75671	-1.31658	1.80725e-05	-1.74892	-1.31762
151583227	chr4:151583227:A:G	4.19645e-09	-0.0398972	-0.499862	0.000178259	0.0627178	-0.50247	0.000225528	-0.0438617	-0.498624
151583236	chr4:151583236:T:C	1.50463e-09	-1.56545	-3.48322e-10	4.86574e-05	-1.73818	-3.48322e-10	6.88156e-05	-1.7295	-3.48322e-10
151583381	chr4:151583381:C:T	1.06755e-08	0.178158	0.215793	3.31191e-05	-1.73752	-0.38536	4.62895e-05	-1.75017	-0.37585
151583639	chr4:151583639:C:T	2.98476e-08	2.71872	-1.29662	1.69231e-05	-1.44405	-1.35026	2.01593e-05	-1.60673	-1.35054
151584082	chr4:151584082:G:C	3.53004e-08	2.94045	-1.35055	1.78054e-05	-1.48297	-1.26052	2.1447e-05	-1.63582	-1.25953
151584139	chr4:151584139:T:C	4.50372e-08	2.99549	-1.162	2.53035e-05	-1.49893	-0.893116	3.07972e-05	-1.64689	-0.886622
151584943	chr4:151584943:G:A	2.2709e-09	-1.15382	-3.48322e-10	5.19454e-05	-1.6728	-3.48322e-10	7.37562e-05	-1.66017	-3.48322e-10
151586503	chr4:151586503:C:T	2.30604e-09	-1.13847	-3.48322e-10	5.47844e-05	-1.61958	-3.48322e-10	7.57844e-05	-1.63304	-3.48322e-10
151586846	chr4:151586846:G:GCA	2.77658e-08	2.58312	-1.23331	1.82162e-05	-1.39946	-1.32122	2.14205e-05	-1.57691	-1.31967
151587599	chr4:151587599:T:G	2.39418e-08	2.49332	-1.29169	1.80621e-05	-1.37857	-1.3506	2.11168e-05	-1.56014	-1.35072
151587966	chr4:151587966:G:A	2.6696e-08	2.5731	-1.26258	1.8023e-05	-1.39636	-1.33499	2.11643e-05	-1.57477	-1.33385
151588266	chr4:151588266:G:A	1.86535e-09	-1.66637e-10	-1.35055	7.37183e-05	-1.66637e-10	-1.32274	0.000103169	-1.66637e-10	-1.32456
151588357	chr4:151588357:G:A	3.08703e-08	2.68366	-1.22787	1.77405e-05	-1.4287	-1.31844	2.10415e-05	-1.59762	-1.31682
151589413	chr4:151589413:T:G	2.74665e-08	2.64768	-1.30871	1.72816e-05	-1.42489	-1.34845	2.04608e-05	-1.59329	-1.34913
151589654	chr4:151589654:G:A	3.15785e-08	2.82666	-1.34819	1.87262e-05	-1.45592	-1.23715	2.23642e-05	-1.61743	-1.23604
151590041	chr4:151590041:C:T	3.17315e-08	2.7364	-1.25309	1.73215e-05	-1.44389	-1.32715	2.06308e-05	-1.60833	-1.32582
151590226	chr4:151590226:T:G	3.03486e-09	-1.66637e-10	-0.863834	9.33242e-05	-1.66637e-10	-1.08691	0.000131559	-1.66637e-10	-1.08148
151590569	chr4:151590569:T:G	3.04291e-08	2.70158	-1.26018	1.73822e-05	-1.43429	-1.33325	2.06425e-05	-1.60153	-1.33205
151591583	chr4:151591583:C:T	2.55283e-09	-1.66637e-10	-1.03679	9.23706e-05	-1.66637e-10	-1.09718	0.000131303	-1.66637e-10	-1.08342
151591901	chr4:151591901:A:G	2.44331e-09	-1.66637e-10	-1.08064	8.88167e-05	-1.66637e-10	-1.13641	0.000126113	-1.66637e-10	-1.12375
151592043	chr4:151592043:C:T	1.33385e-08	0.25921	0.357447	3.73378e-05	-1.72764	-0.275348	5.20601e-05	-1.74319	-0.265337
151592054	chr4:151592054:A:G	2.54854e-09	-1.66637e-10	-1.03848	9.22323e-05	-1.66637e-10	-1.09868	0.000131101	-1.66637e-10	-1.08496
151592280	chr4:151592280:G:A	3.31851e-08	2.77562	-1.24752	1.71798e-05	-1.45489	-1.32437	2.05346e-05	-1.61586	-1.32296
151592425	chr4:151592425:C:T	3.97682e-09	-1.75384	1.16032	0.000183563	-1.47602	1.06559	0.000260292	-1.49405	1.09492
151592937	chr4:151592937:G:A	1.88236e-09	-1.66637e-10	-1.34147	7.32395e-05	-1.66637e-10	-1.32925	0.000102652	-1.66637e-10	-1.32959
151593650	chr4:151593650:G:A	1.41706e-08	0.296472	0.380696	3.82011e-05	-1.72274	-0.257389	5.32006e-05	-1.73955	-0.247314
151593879	chr4:151593879:A:G	1.28532e-09	-1.72299	-3.48322e-10	6.90813e-05	-1.38771	-3.48322e-10	9.89874e-05	-1.36594	-3.48322e-10
151594084	chr4:151594084:AC:A	2.82199e-09	-1.66637e-10	-0.936556	8.83967e-05	-1.66637e-10	-1.14115	0.000124523	-1.66637e-10	-1.13644
151594722	chr4:151594722:T:C	1.87682e-09	-1.66637e-10	-1.34442	7.57452e-05	-1.66637e-10	-1.29561	0.000105929	-1.66637e-10	-1.29816
151595409	chr4:151595409:G:A	1.2368e-09	-1.76147	-3.48322e-10	6.51104e-05	-1.4469	-3.48322e-10	8.88605e-05	-1.47386	-3.48322e-10
151595566	chr4:151595566:G:A	2.66946e-09	-1.66637e-10	-0.992122	0.00012578	-1.66637e-10	-0.788451	0.000177971	-1.66637e-10	-0.77931
151595784	chr4:151595784:C:T	2.35166e-09	-1.66637e-10	-1.11888	0.000103101	-1.66637e-10	-0.987281	0.000144773	-1.66637e-10	-0.985765
151595842	chr4:151595842:T:G	1.86627e-09	-1.66637e-10	-1.35006	7.40457e-05	-1.66637e-10	-1.31831	0.000103613	-1.66637e-10	-1.32027
151596007	chr4:151596007:C:T	2.39366e-09	-1.66637e-10	-1.10117	8.23884e-05	-1.66637e-10	-1.21154	0.000115777	-1.66637e-10	-1.20926
151596155	chr4:151596155:G:A	1.88256e-09	-1.66637e-10	-1.34137	7.19929e-05	-1.66637e-10	-1.34642	0.000100963	-1.66637e-10	-1.34618
151596235	chr4:151596235:T:C	2.6718e-08	2.6147	-1.30336	1.74378e-05	-1.41486	-1.34949	2.05906e-05	-1.58612	-1.34997
151597042	chr4:151597042:A:G	1.9659e-09	-1.66637e-10	-1.29805	8.36088e-05	-1.66637e-10	-1.19684	0.000117437	-1.66637e-10	-1.19503
151597152	chr4:151597152:T:A	1.87517e-09	-1.66637e-10	-1.3453	7.55448e-05	-1.66637e-10	-1.29826	0.000105655	-1.66637e-10	-1.30075
151597601	chr4:151597601:G:T	2.59115e-08	2.58916	-1.30848	1.75625e-05	-1.40872	-1.3485	2.06969e-05	-1.58177	-1.34917
151598747	chr4:151598747:G:A	3.06844e-08	2.7991	-1.34934	1.79085e-05	-1.44886	-1.28885	2.13331e-05	-1.61263	-1.28804
151598931	chr4:151598931:G:T	2.88604e-08	2.69669	-1.30822	1.70497e-05	-1.43829	-1.34857	2.02661e-05	-1.60275	-1.34922
151599014	chr4:151599014:A:G	1.8692e-09	-1.66637e-10	-1.34849	7.46867e-05	-1.66637e-10	-1.30969	0.000104485	-1.66637e-10	-1.31188
151599455	chr4:151599455:GC:G	3.14766e-08	2.71577	-1.24053	1.75176e-05	-1.43899	-1.32079	2.08381e-05	-1.60486	-1.31929
151599783	chr4:151599783:C:T	2.54978e-09	-1.66637e-10	-1.03799	9.22719e-05	-1.66637e-10	-1.09825	0.000131159	-1.66637e-10	-1.08452
151600770	chr4:151600770:C:T	2.54978e-09	-1.66637e-10	-1.03799	9.22719e-05	-1.66637e-10	-1.09825	0.000131159	-1.66637e-10	-1.08452
151600962	chr4:151600962:G:A	1.86518e-09	-1.66637e-10	-1.35064	7.22969e-05	-1.66637e-10	-1.34221	0.000101341	-1.66637e-10	-1.34244
151601174	chr4:151601174:T:A	3.07079e-08	2.68637	-1.23585	1.77258e-05	-1.4296	-1.31837	2.10275e-05	-1.59828	-1.31682
151601341	chr4:151601341:C:T	1.8759e-09	-1.66637e-10	-1.34491	7.5643e-05	-1.66637e-10	-1.29696	0.000105789	-1.66637e-10	-1.29948
151601609	chr4:151601609:A:C	1.95011e-09	-1.66637e-10	-1.30611	7.27437e-05	-1.66637e-10	-1.33605	0.000102031	-1.66637e-10	-1.33565
151602175	chr4:151602175:A:G	1.72171e-08	0.27943	0.592475	4.517e-05	-1.72503	-0.0875221	6.29903e-05	-1.74128	-0.0766697
151602724	chr4:151602724:A:G	1.86579e-09	-1.66637e-10	-1.35031	7.38999e-05	-1.66637e-10	-1.32028	0.000103415	-1.66637e-10	-1.32218
151602776	chr4:151602776:C:T	1.95994e-09	-1.66637e-10	-1.30109	7.28396e-05	-1.66637e-10	-1.33473	0.000102129	-1.66637e-10	-1.3347
151602842	chr4:151602842:G:A	1.88227e-09	-1.66637e-10	-1.34152	7.32341e-05	-1.66637e-10	-1.32933	0.000102645	-1.66637e-10	-1.32966
151602903	chr4:151602903:T:C	2.60129e-08	2.5941	-1.30951	1.75699e-05	-1.40855	-1.34826	2.07024e-05	-1.58172	-1.34896
151602955	chr4:151602955:T:G	1.86601e-09	-1.66637e-10	-1.3502	7.28191e-05	-1.66637e-10	-1.33501	0.000102063	-1.66637e-10	-1.33534
151603039	chr4:151603039:G:A	2.80924e-08	2.61355	-1.25205	1.79451e-05	-1.40904	-1.32663	2.11531e-05	-1.58386	-1.32529
151603100	chr4:151603100:C:T	1.36947e-08	0.28072	0.36229	3.75869e-05	-1.72473	-0.2716	5.23689e-05	-1.74104	-0.261576
151603262	chr4:151603262:A:G	2.63886e-08	2.57348	-1.27455	1.79333e-05	-1.39713	-1.33919	2.10619e-05	-1.57525	-1.33821
151603976	chr4:151603976:T:C	1.88223e-09	-1.66637e-10	-1.34154	7.32319e-05	-1.66637e-10	-1.32936	0.000102642	-1.66637e-10	-1.32969
151604151	chr4:151604151:G:C	2.45392e-08	2.53056	-1.30428	1.78803e-05	-1.38994	-1.34935	2.09602e-05	-1.56844	-1.34986
151604167	chr4:151604167:A:G	2.61108e-08	2.60394	-1.31559	1.75601e-05	-1.41108	-1.34627	2.0701e-05	-1.58351	-1.34724
151604325	chr4:151604325:G:A	3.23112e-08	2.85215	-1.35074	1.80619e-05	-1.4615	-1.26768	2.16036e-05	-1.62135	-1.26672
151604509	chr4:151604509:C:T	2.84647e-08	2.64025	-1.26558	1.76948e-05	-1.41685	-1.33287	2.09023e-05	-1.58937	-1.33171
151604728	chr4:151604728:A:C	1.8835e-09	-1.66637e-10	-1.34087	7.33076e-05	-1.66637e-10	-1.32833	0.000102747	-1.66637e-10	-1.32866
151604866	chr4:151604866:A:C	4.03236e-09	-0.579647	-3.48322e-10	6.35867e-05	-1.47058	-3.48322e-10	8.77144e-05	-1.48684	-3.48322e-10
151605235	chr4:151605235:G:A	1.86756e-09	-1.66637e-10	-1.34936	7.43486e-05	-1.66637e-10	-1.31422	0.000104024	-1.66637e-10	-1.31631
151605875	chr4:151605875:T:A	2.53861e-09	-1.66637e-10	-1.04238	8.30584e-05	-1.66637e-10	-1.20345	0.000116375	-1.66637e-10	-1.20411
151606530	chr4:151606530:C:T	1.36881e-08	0.179881	0.462648	3.98584e-05	-1.74396	-0.193692	5.5862e-05	-1.75459	-0.183456
151606821	chr4:151606821:G:C	2.68556e-08	2.58373	-1.26725	1.79293e-05	-1.4003	-1.33625	2.10798e-05	-1.57746	-1.33516
151607077	chr4:151607077:A:G	2.38745e-08	2.52471	-1.3259	1.80616e-05	-1.38788	-1.34132	2.11433e-05	-1.56686	-1.34275
151607325	chr4:151607325:G:A	2.95826e-08	2.66126	-1.24807	1.77375e-05	-1.42265	-1.32466	2.09942e-05	-1.59342	-1.32326
151607326	chr4:151607326:C:A	2.87366e-08	2.63224	-1.24807	1.78822e-05	-1.41453	-1.32466	2.1115e-05	-1.58769	-1.32326
151607361	chr4:151607361:A:G	2.93835e-08	2.66062	-1.25418	1.76923e-05	-1.42218	-1.32768	2.09346e-05	-1.59316	-1.32637
151608506	chr4:151608506:C:T	3.23921e-08	2.8537	-1.34979	1.83751e-05	-1.46196	-1.25004	2.19848e-05	-1.6216	-1.24898
151608772	chr4:151608772:C:T	1.8663e-09	-1.66637e-10	-1.35004	7.20829e-05	-1.66637e-10	-1.34517	0.00010105	-1.66637e-10	-1.34531
151608897	chr4:151608897:C:T	2.54978e-09	-1.66637e-10	-1.03799	9.22719e-05	-1.66637e-10	-1.09825	0.000131159	-1.66637e-10	-1.08452
151609052	chr4:151609052:C:T	1.40417e-09	-1.63455	-3.48322e-10	6.16426e-05	-1.50164	-3.48322e-10	8.43754e-05	-1.52565	-3.48322e-10
151609143	chr4:151609143:T:G	1.88227e-09	-1.66637e-10	-1.34152	7.32341e-05	-1.66637e-10	-1.32933	0.000102645	-1.66637e-10	-1.32966
151609252	chr4:151609252:G:A	2.00068e-09	-1.28051	-3.48322e-10	4.77237e-05	-1.75756	-3.48322e-10	6.67209e-05	-1.76041	-3.48322e-10
151609301	chr4:151609301:G:A	3.11894e-09	-0.836506	-3.48322e-10	0.000414789	0.404781	-3.48322e-10	0.000554638	0.357386	-3.48322e-10
151609829	chr4:151609829:C:T	3.01807e-08	2.6812	-1.248	1.76438e-05	-1.42799	-1.32461	2.09163e-05	-1.59718	-1.32322
151609971	chr4:151609971:G:A	1.88227e-09	-1.66637e-10	-1.34152	7.32341e-05	-1.66637e-10	-1.32933	0.000102645	-1.66637e-10	-1.32966
151610649	chr4:151610649:A:G	2.9349e-08	2.66938	-1.26412	1.75275e-05	-1.42429	-1.33493	2.07512e-05	-1.59454	-1.33378
151610664	chr4:151610664:T:C	2.55161e-08	2.57275	-1.30744	1.76748e-05	-1.40212	-1.34873	2.07902e-05	-1.57709	-1.34936
151611363	chr4:151611363:G:A	1.35877e-08	1.6933	-1.05813	4.61255e-05	-0.841728	-0.949895	6.05371e-05	-0.906502	-0.951171
151611530	chr4:151611530:G:A	2.85552e-08	2.61884	-1.241	1.8013e-05	-1.41085	-1.32104	2.12487e-05	-1.58508	-1.31955
151611831	chr4:151611831:A:G	1.88157e-09	-1.66637e-10	-1.34189	7.20197e-05	-1.66637e-10	-1.34605	0.000101001	-1.66637e-10	-1.3458
151612822	chr4:151612822:AT:A	6.83907e-09	-1.66637e-10	-0.0513477	0.00037688	-1.66637e-10	0.308939	0.00054775	-1.66637e-10	0.344888
151612834	chr4:151612834:T:C	2.54978e-09	-1.66637e-10	-1.03799	9.22719e-05	-1.66637e-10	-1.09825	0.000131159	-1.66637e-10	-1.08452
151614055	chr4:151614055:C:T	1.45462e-09	-0.483464	-1.11579	1.2458e-05	-1.75968	-1.34094	1.75579e-05	-1.75421	-1.34121
151614107	chr4:151614107:G:C	1.87656e-09	-1.66637e-10	-1.34456	7.28842e-05	-1.66637e-10	-1.33412	0.000102158	-1.66637e-10	-1.33441
151614119	chr4:151614119:T:C	2.74611e-07	4.09392	-0.452564	2.27509e-05	-1.68614	-0.812245	3.07195e-05	-1.73214	-0.803887
151614273	chr4:151614273:A:G	2.47304e-09	-1.66637e-10	-1.06855	7.9812e-05	-1.66637e-10	-1.24331	0.000112138	-1.66637e-10	-1.2412
151614288	chr4:151614288:A:G	5.63719e-09	-1.66637e-10	-0.244613	0.000169443	-1.66637e-10	-0.490471	0.000238884	-1.66637e-10	-0.484951
151614764	chr4:151614764:A:G	2.77255e-08	2.61355	-1.26519	1.77928e-05	-1.40878	-1.33542	2.09698e-05	-1.58356	-1.33429
151614821	chr4:151614821:C:T	1.5777e-09	-1.51803	-3.48322e-10	4.80554e-05	-1.75064	-3.48322e-10	6.71637e-05	-1.7538	-3.48322e-10
151615838	chr4:151615838:G:A	1.86684e-09	-1.66637e-10	-1.34975	7.41926e-05	-1.66637e-10	-1.31632	0.000103812	-1.66637e-10	-1.31835
151616216	chr4:151616216:C:T	8.9838e-10	-0.994705	-1.08646	1.34555e-05	-1.69135	-1.33225	1.91219e-05	-1.67735	-1.33274
151616501	chr4:151616501:T:G	1.89391e-09	-1.66637e-10	-1.33535	7.25215e-05	-1.66637e-10	-1.33911	0.000101733	-1.66637e-10	-1.33858
151616597	chr4:151616597:C:T	1.26779e-09	-1.73672	-3.48322e-10	6.60681e-05	-1.4323	-3.48322e-10	9.45651e-05	-1.41164	-3.48322e-10
151616782	chr4:151616782:C:G	2.83257e-09	-1.66637e-10	-0.932815	8.63237e-05	-1.66637e-10	-1.16489	0.000121502	-1.66637e-10	-1.161
151618060	chr4:151618060:C:T	2.43998e-08	2.51967	-1.2991	1.79304e-05	-1.38641	-1.35008	2.10064e-05	-1.56569	-1.35042
151618527	chr4:151618527:A:G	3.08773e-08	2.80481	-1.34879	1.78472e-05	-1.4491	-1.29204	2.1266e-05	-1.61258	-1.29124
151618846	chr4:151618846:A:G	2.73133e-08	-1.66637e-10	1.33338	0.000814724	-1.66637e-10	1.07986	0.00120738	-1.66637e-10	1.13528
151619114	chr4:151619114:A:G	2.473e-09	-1.66637e-10	-1.06857	7.98113e-05	-1.66637e-10	-1.24332	0.000112137	-1.66637e-10	-1.24121
151619665	chr4:151619665:A:C	1.88203e-09	-1.66637e-10	-1.34165	7.322e-05	-1.66637e-10	-1.32952	0.000102625	-1.66637e-10	-1.32985
151620353	chr4:151620353:C:A	1.98309e-09	-1.66637e-10	-1.28934	8.20194e-05	-1.66637e-10	-1.21603	0.000114979	-1.66637e-10	-1.21618
151620625	chr4:151620625:G:A	1.51237e-08	0.289962	0.452299	4.05361e-05	-1.72282	-0.197979	5.64756e-05	-1.73954	-0.187583
151620938	chr4:151620938:C:G	3.75791e-09	-1.66637e-10	-0.650137	0.000186078	-1.66637e-10	-0.396822	0.000264523	-1.66637e-10	-0.383004
151621174	chr4:151621174:G:A	2.7761e-08	-1.66637e-10	1.34963	0.000827311	-1.66637e-10	1.09519	0.00122625	-1.66637e-10	1.15079
151621379	chr4:151621379:AGGTCTTTCC:A	1.62997e-08	0.495779	0.32137	3.76527e-05	-1.69065	-0.303939	5.20782e-05	-1.71415	-0.294036
151622705	chr4:151622705:A:G	2.70155e-08	2.58097	-1.25856	1.801e-05	-1.39951	-1.33255	2.11755e-05	-1.57676	-1.33132
151622967	chr4:151622967:G:A	1.65825e-09	-1.46823	-3.48322e-10	0.00204685	2.00107	-3.48322e-10	0.000287679	-0.299087	-3.48322e-10
151622972	chr4:151622972:G:A	1.88475e-09	-1.66637e-10	-1.3402	7.56215e-05	-1.66637e-10	-1.29725	0.000106199	-1.66637e-10	-1.29562
151622973	chr4:151622973:C:T	1.88459e-09	-1.66637e-10	-1.34029	7.3369e-05	-1.66637e-10	-1.32749	0.000102832	-1.66637e-10	-1.32783
151623526	chr4:151623526:T:G	2.73612e-08	-1.66637e-10	1.33513	0.000815823	-1.66637e-10	1.08121	0.00120895	-1.66637e-10	1.13658
151623534	chr4:151623534:TTTTTTTTTC:T	9.15273e-10	-0.790374	-1.27216	1.26301e-05	-1.76145	-1.32545	1.77414e-05	-1.75891	-1.32612
151623911	chr4:151623911:C:T	1.5236e-09	-0.432074	-1.12085	1.23705e-05	-1.75875	-1.34892	1.74623e-05	-1.75186	-1.34903
151623938	chr4:151623938:A:C	2.72001e-08	2.60908	-1.27986	1.77124e-05	-1.40754	-1.34118	2.0867e-05	-1.58248	-1.34029
151623965	chr4:151623965:C:T	2.19753e-09	-1.18666	-3.48322e-10	4.83797e-05	-1.74391	-3.48322e-10	6.72981e-05	-1.7518	-3.48322e-10
151623986	chr4:151623986:G:C	2.54168e-09	-1.66637e-10	-1.04117	9.20074e-05	-1.66637e-10	-1.10112	0.000130773	-1.66637e-10	-1.08747
151624815	chr4:151624815:G:A	1.86719e-09	-1.66637e-10	-1.34956	7.42718e-05	-1.66637e-10	-1.31526	0.00010392	-1.66637e-10	-1.31731
151625066	chr4:151625066:G:A	2.00432e-09	-1.66637e-10	-1.27869	8.60799e-05	-1.66637e-10	-1.16771	0.000120929	-1.66637e-10	-1.16573
151625968	chr4:151625968:C:T	4.22332e-09	-1.66637e-10	-0.533376	0.000213918	-1.66637e-10	-0.257395	0.000304388	-1.66637e-10	-0.242627
151626442	chr4:151626442:A:G	2.86216e-08	2.61154	-1.23138	1.8138e-05	-1.40905	-1.31593	2.13914e-05	-1.58362	-1.31432
151626559	chr4:151626559:G:A	1.86866e-09	-1.66637e-10	-1.34878	7.45594e-05	-1.66637e-10	-1.31139	0.000104311	-1.66637e-10	-1.31356
151626860	chr4:151626860:C:T	3.21665e-08	2.84501	-1.34808	1.76036e-05	-1.45935	-1.29554	2.10413e-05	-1.61968	-1.29476
151626903	chr4:151626903:T:C	1.88182e-09	-1.66637e-10	-1.34176	7.32077e-05	-1.66637e-10	-1.32969	0.000102608	-1.66637e-10	-1.33002
151627086	chr4:151627086:G:T	2.93924e-08	2.75678	-1.35004	1.87991e-05	-1.43648	-1.2527	2.23186e-05	-1.60385	-1.25166
151627268	chr4:151627268:A:T	1.89863e-09	-1.66637e-10	-1.33287	7.50181e-05	-1.66637e-10	-1.30526	0.000105112	-1.66637e-10	-1.3059
151627566	chr4:151627566:C:T	3.75799e-09	-1.66637e-10	-0.650114	0.000186074	-1.66637e-10	-0.396847	0.000264516	-1.66637e-10	-0.383029
151627960	chr4:151627960:T:C	2.54236e-09	0.290419	-1.33133	1.28849e-05	-1.71647	-1.35046	1.77445e-05	-1.73437	-1.35049
151628095	chr4:151628095:G:A	2.86486e-08	2.63537	-1.25426	1.77726e-05	-1.41472	-1.33061	2.09887e-05	-1.58762	-1.32933
151628155	chr4:151628155:A:T	2.97612e-08	2.66855	-1.24935	1.76473e-05	-1.42409	-1.32832	2.09011e-05	-1.59416	-1.32696
151629027	chr4:151629027:G:T	2.64339e-09	-1.66637e-10	-1.00194	0.000100719	-1.66637e-10	-1.01066	0.000141526	-1.66637e-10	-1.00845
151630509	chr4:151630509:G:A	6.45358e-09	-1.66637e-10	-0.109364	0.000202527	-1.66637e-10	-0.312118	0.000285793	-1.66637e-10	-0.305664
151630930	chr4:151630930:A:G	2.11453e-08	2.34238	-1.26496	1.90451e-05	-1.34121	-1.33497	2.20594e-05	-1.53333	-1.33386
151631645	chr4:151631645:C:T	2.62952e-08	2.52317	-1.22778	2.23923e-05	-1.39808	-1.1162	2.63829e-05	-1.57516	-1.11305
151632060	chr4:151632060:C:T	6.18605e-10	-1.42828	-1.026	1.60081e-05	-1.74255	-1.10734	2.23609e-05	-1.74676	-1.10686
151633710	chr4:151633710:G:A	1.51187e-08	0.741936	-3.48322e-10	0.000174506	-0.46103	-3.48322e-10	0.000236222	-0.49616	-3.48322e-10
151633834	chr4:151633834:C:T	1.23987e-09	-1.75899	-3.48322e-10	7.15374e-05	-1.35277	-3.48322e-10	0.000104428	-1.31243	-3.48322e-10
151633839	chr4:151633839:C:T	2.24133e-08	2.38605	-1.2504	1.89646e-05	-1.35504	-1.32538	2.20474e-05	-1.54369	-1.32404
151633954	chr4:151633954:A:G	2.42909e-08	2.46382	-1.24772	1.85442e-05	-1.37883	-1.32401	2.17003e-05	-1.56097	-1.32264
151634348	chr4:151634348:A:G	2.7343e-09	-0.968123	-3.48322e-10	5.62261e-05	-1.59361	-3.48322e-10	8.02008e-05	-1.5764	-3.48322e-10
151634753	chr4:151634753:C:T	2.19488e-08	2.39397	-1.27925	1.86394e-05	-1.35694	-1.34077	2.16742e-05	-1.54492	-1.33989
151635340	chr4:151635340:G:A	1.90698e-09	-1.66637e-10	-1.32848	7.21091e-05	-1.66637e-10	-1.34481	0.000101137	-1.66637e-10	-1.34445
151635675	chr4:151635675:A:ATT	1.90189e-09	-1.66637e-10	-1.33115	7.43478e-05	-1.66637e-10	-1.31424	0.000104195	-1.66637e-10	-1.31466
151635812	chr4:151635812:A:G	2.38573e-09	-1.66637e-10	-1.10449	8.71585e-05	-1.66637e-10	-1.15526	0.000123669	-1.66637e-10	-1.14332
151635880	chr4:151635880:T:C	4.01374e-09	-0.584275	-3.48322e-10	6.82465e-05	-1.39986	-3.48322e-10	9.8481e-05	-1.37107	-3.48322e-10
151636191	chr4:151636191:A:G	5.44962e-09	-1.66637e-10	-0.278452	0.000157334	-1.66637e-10	-0.564615	0.000221001	-1.66637e-10	-0.562762
151636634	chr4:151636634:C:T	2.77371e-08	2.69916	-1.35039	1.87553e-05	-1.43355	-1.25797	2.22657e-05	-1.60092	-1.25696
151636760	chr4:151636760:C:T	1.93731e-09	-1.66637e-10	-1.3127	7.17834e-05	-1.66637e-10	-1.34934	0.000100688	-1.66637e-10	-1.3489
151636761	chr4:151636761:G:A	1.86788e-09	-1.66637e-10	-1.3492	7.19635e-05	-1.66637e-10	-1.34683	0.000100881	-1.66637e-10	-1.34699
151636785	chr4:151636785:A:G	2.08997e-09	-1.66637e-10	-1.23685	9.23341e-05	-1.66637e-10	-1.09758	0.000131748	-1.66637e-10	-1.08004
151637486	chr4:151637486:C:T	3.29127e-09	-0.782725	-3.48322e-10	0.000445821	0.476929	-3.48322e-10	0.000595299	0.428133	-3.48322e-10
151637697	chr4:151637697:A:G	2.30231e-08	2.38326	-1.22076	1.86718e-05	-1.35653	-1.33945	2.17709e-05	-1.54255	-1.33781
151637826	chr4:151637826:A:G	2.22029e-08	2.40642	-1.2802	1.85655e-05	-1.36057	-1.34111	2.16083e-05	-1.54761	-1.34024
151639297	chr4:151639297:G:A	2.17914e-08	2.39334	-1.28582	1.8601e-05	-1.35665	-1.34312	2.16249e-05	-1.54474	-1.34235
151639510	chr4:151639510:A:G	2.5963e-09	-1.02372	0.00380589	2.40797e-05	-1.70557	-0.73605	3.30884e-05	-1.72418	-0.737572
151639579	chr4:151639579:A:G	2.22877e-08	2.35047	-1.22043	1.88901e-05	-1.34501	-1.33934	2.19605e-05	-1.53399	-1.33769
151639896	chr4:151639896:T:C	2.63908e-08	2.54845	-1.24943	1.80403e-05	-1.40546	-1.32492	2.12667e-05	-1.58021	-1.32357
151640766	chr4:151640766:A:C	1.9636e-09	-1.66637e-10	-1.29922	7.20309e-05	-1.66637e-10	-1.34589	0.00010107	-1.66637e-10	-1.34512
151640806	chr4:151640806:G:A	1.92201e-09	-1.66637e-10	-1.32063	7.17046e-05	-1.66637e-10	-1.35043	0.000100556	-1.66637e-10	-1.35022
151641053	chr4:151641053:TG:T	2.51669e-08	2.54022	-1.28869	1.77614e-05	-1.40186	-1.3441	2.0907e-05	-1.57747	-1.34337
151641560	chr4:151641560:A:G	4.64356e-09	-1.66637e-10	-0.438518	0.000142967	-1.66637e-10	-0.660373	0.000201445	-1.66637e-10	-0.655415
151641574	chr4:151641574:T:C	2.25579e-08	2.42431	-1.28222	1.84426e-05	-1.36648	-1.34185	2.14997e-05	-1.55188	-1.34101
151641925	chr4:151641925:G:A	3.01018e-09	-1.66637e-10	-0.871999	0.000100794	-1.66637e-10	-1.00991	0.000141908	-1.66637e-10	-1.00575
151642316	chr4:151642316:A:G	1.88561e-09	-1.66637e-10	-1.33975	7.34465e-05	-1.66637e-10	-1.32643	0.00010294	-1.66637e-10	-1.32678
151642672	chr4:151642672:G:A	1.94996e-09	-1.66637e-10	-1.30619	7.18802e-05	-1.66637e-10	-1.34799	0.000100839	-1.66637e-10	-1.3474
151642913	chr4:151642913:T:C	2.39383e-08	2.47212	-1.27064	1.82579e-05	-1.38099	-1.3374	2.13718e-05	-1.56248	-1.33638
151642917	chr4:151642917:T:G	2.48617e-08	2.51499	-1.27567	1.79955e-05	-1.39346	-1.33941	2.11369e-05	-1.57145	-1.33846
151643306	chr4:151643306:C:CTTTTTTCT	2.58709e-08	2.49132	-1.2122	1.87313e-05	-1.38722	-1.30557	2.19784e-05	-1.56707	-1.3038
151643459	chr4:151643459:A:G	1.75489e-07	4.44947	-1.25589	1.36414e-05	-1.67641	-1.33347	1.78926e-05	-1.74427	-1.33227
151643466	chr4:151643466:A:G	2.2157e-09	-1.66637e-10	-1.17843	7.80085e-05	-1.66637e-10	-1.26617	0.000109573	-1.66637e-10	-1.26434
151643514	chr4:151643514:A:G	1.865e-09	-1.66637e-10	-1.35074	7.24419e-05	-1.66637e-10	-1.3402	0.000101542	-1.66637e-10	-1.34046
151644126	chr4:151644126:TAATGACCAAAATA:GAATGACCAAAATA	3.63895e-09	-1.66637e-10	-0.682304	0.000179412	-1.66637e-10	-0.433304	0.000254981	-1.66637e-10	-0.419741
151644222	chr4:151644222:C:T	2.85192e-08	2.72524	-1.34866	1.8817e-05	-1.44695	-1.24128	2.24291e-05	-1.61038	-1.24019
151644271	chr4:151644271:CA:C	1.97761e-09	-1.66637e-10	-1.29211	7.22037e-05	-1.66637e-10	-1.3435	0.000101332	-1.66637e-10	-1.34253
151644670	chr4:151644670:A:C	1.94483e-09	-1.66637e-10	-1.30882	7.19208e-05	-1.66637e-10	-1.34742	0.000100905	-1.66637e-10	-1.34675
151644843	chr4:151644843:T:C	1.95778e-09	-1.66637e-10	-1.30219	7.21253e-05	-1.66637e-10	-1.34458	0.000101223	-1.66637e-10	-1.34361
151644851	chr4:151644851:G:C	1.9407e-09	-1.66637e-10	-1.31095	7.19203e-05	-1.66637e-10	-1.34743	0.000100909	-1.66637e-10	-1.34671
151645013	chr4:151645013:A:G	2.56625e-09	-1.66637e-10	-1.03155	8.18153e-05	-1.66637e-10	-1.21853	0.00011498	-1.66637e-10	-1.21617
151645179	chr4:151645179:C:T	2.03695e-09	-1.66637e-10	-1.26255	7.2961e-05	-1.66637e-10	-1.33306	0.000102259	-1.66637e-10	-1.33342
151646087	chr4:151646087:A:G	1.65954e-08	-0.0112596	0.846387	4.5709e-05	-1.63493	-0.165762	6.60219e-05	-1.60469	-0.166258
151646262	chr4:151646262:A:G	3.15234e-09	-1.66637e-10	-0.825854	0.000151093	-1.66637e-10	-0.605095	0.000214461	-1.66637e-10	-0.5928
151646457	chr4:151646457:T:A	1.86533e-09	-1.66637e-10	-1.35056	7.23892e-05	-1.66637e-10	-1.34093	0.000101462	-1.66637e-10	-1.34125
151646770	chr4:151646770:T:A	1.54369e-08	-1.66637e-10	0.762763	0.000472885	-1.66637e-10	0.535863	0.000695478	-1.66637e-10	0.58367
151647035	chr4:151647035:G:A	3.37577e-09	-1.66637e-10	-0.757375	0.000124308	-1.66637e-10	-0.800225	0.000175028	-1.66637e-10	-0.795987
151647047	chr4:151647047:G:T	1.89756e-09	-1.66637e-10	-1.33343	7.17477e-05	-1.66637e-10	-1.34983	0.000100606	-1.66637e-10	-1.34972
151647326	chr4:151647326:C:A	5.63867e-08	3.22795	-1.16972	2.33309e-05	-1.5678	-0.905407	2.91368e-05	-1.68997	-0.898957
151647488	chr4:151647488:C:A	1.98693e-09	-1.66637e-10	-1.28741	8.08329e-05	-1.66637e-10	-1.2306	0.000113397	-1.66637e-10	-1.23003
151648412	chr4:151648412:G:A	6.21951e-09	-1.66637e-10	-0.146307	0.000176884	-1.66637e-10	-0.447497	0.000250361	-1.66637e-10	-0.438027
151648483	chr4:151648483:T:A	1.67853e-08	0.539149	0.307354	3.82668e-05	-1.67758	-0.300823	5.28415e-05	-1.70257	-0.291061
151648712	chr4:151648712:T:C	5.21516e-09	-0.322428	-3.48322e-10	5.94882e-05	-1.53721	-3.48322e-10	8.59179e-05	-1.50754	-3.48322e-10
151648810	chr4:151648810:G:A	1.31593e-08	0.603128	-3.48322e-10	0.000132529	-0.736186	-3.48322e-10	0.000177052	-0.784486	-3.48322e-10
151649235	chr4:151649235:T:G	1.61228e-08	-1.66637e-10	0.806238	0.000492719	-1.66637e-10	0.57695	0.000725022	-1.66637e-10	0.625271
151649244	chr4:151649244:A:G	1.35622e-09	-1.66929	-3.48322e-10	5.26506e-05	-1.65931	-3.48322e-10	7.27338e-05	-1.67412	-3.48322e-10
151649383	chr4:151649383:G:A	2.2566e-09	-1.66637e-10	-1.16014	7.82556e-05	-1.66637e-10	-1.26301	0.000110105	-1.66637e-10	-1.25949
151650373	chr4:151650373:G:T	2.66892e-09	-1.66637e-10	-0.992324	8.9027e-05	-1.66637e-10	-1.13405	0.000124718	-1.66637e-10	-1.13487
151650559	chr4:151650559:C:T	7.15979e-09	-1.66637e-10	-0.00551894	0.000222513	-1.66637e-10	-0.218003	0.000314093	-1.66637e-10	-0.211241
151651147	chr4:151651147:A:G	2.6969e-09	-1.66637e-10	-0.981895	8.47641e-05	-1.66637e-10	-1.18312	0.000119163	-1.66637e-10	-1.18044
151651546	chr4:151651546:T:C	3.95225e-08	0.125417	1.57745	8.56472e-05	-1.73677	0.564019	0.000123218	-1.74973	0.602754
151651785	chr4:151651785:T:C	1.93448e-09	-1.66637e-10	-1.31416	7.73773e-05	-1.66637e-10	-1.2743	0.000108601	-1.66637e-10	-1.27325
151651813	chr4:151651813:C:A	4.65305e-09	-1.66637e-10	-0.436476	0.000135289	-1.66637e-10	-0.715575	0.00019102	-1.66637e-10	-0.70855
151652371	chr4:151652371:C:T	1.50387e-09	-1.56596	-3.48322e-10	4.91203e-05	-1.72872	-3.48322e-10	6.83121e-05	-1.73684	-3.48322e-10
151652940	chr4:151652940:T:A	2.4e-09	-1.66637e-10	-1.09853	8.06146e-05	-1.66637e-10	-1.23331	0.000112941	-1.66637e-10	-1.23407
151653075	chr4:151653075:C:T	2.2121e-09	-1.66637e-10	-1.18006	7.71558e-05	-1.66637e-10	-1.27716	0.000108513	-1.66637e-10	-1.27406
151653322	chr4:151653322:T:C	3.13434e-09	-1.66637e-10	-0.831579	0.000101012	-1.66637e-10	-1.00775	0.000142244	-1.66637e-10	-1.00339
151653459	chr4:151653459:A:G	1.89798e-09	-1.66637e-10	-1.33321	7.22615e-05	-1.66637e-10	-1.3427	0.000101251	-1.66637e-10	-1.34332
151653787	chr4:151653787:G:A	2.38577e-09	-1.66637e-10	-1.10448	8.02793e-05	-1.66637e-10	-1.23748	0.000112473	-1.66637e-10	-1.23822
151653927	chr4:151653927:T:C	4.22931e-08	0.150143	1.62048	8.88869e-05	-1.73392	0.598293	0.000127813	-1.74774	0.637376
151654144	chr4:151654144:A:G	2.15395e-09	-1.66637e-10	-1.20669	7.58387e-05	-1.66637e-10	-1.29438	0.000106619	-1.66637e-10	-1.29166
151654305	chr4:151654305:G:C	1.90118e-09	-1.66637e-10	-1.33153	7.65817e-05	-1.66637e-10	-1.28463	0.000107693	-1.66637e-10	-1.28164
151654519	chr4:151654519:C:T	2.5779e-09	-1.66637e-10	-1.02702	9.34219e-05	-1.66637e-10	-1.08586	0.000132811	-1.66637e-10	-1.072
151655153	chr4:151655153:C:T	2.9995e-09	-1.66637e-10	-0.875553	9.15792e-05	-1.66637e-10	-1.10579	0.000128819	-1.66637e-10	-1.10252
151655792	chr4:151655792:C:CT	1.87223e-09	-1.66637e-10	-1.34687	7.17896e-05	-1.66637e-10	-1.34925	0.000100643	-1.66637e-10	-1.34935
151656245	chr4:151656245:C:T	1.43756e-09	-1.61105	-3.48322e-10	4.76486e-05	-1.75913	-3.48322e-10	6.69701e-05	-1.75668	-3.48322e-10
151656374	chr4:151656374:C:T	1.46436e-09	-1.59258	-3.48322e-10	4.97193e-05	-1.7166	-3.48322e-10	6.90424e-05	-1.72621	-3.48322e-10
151656683	chr4:151656683:T:C	2.51058e-09	-1.66637e-10	-1.05348	9.12173e-05	-1.66637e-10	-1.10974	0.000129596	-1.66637e-10	-1.09651
151656950	chr4:151656950:C:T	3.72876e-09	-1.66637e-10	-0.657924	0.000115974	-1.66637e-10	-0.869622	0.000165121	-1.66637e-10	-0.854251
151657804	chr4:151657804:A:G	1.49897e-08	0.354979	0.378385	4.05399e-05	-1.70809	-0.212613	5.62856e-05	-1.72764	-0.20285
151658175	chr4:151658175:G:A	2.1108e-09	-1.66637e-10	-1.22693	7.75682e-05	-1.66637e-10	-1.27183	0.000108921	-1.66637e-10	-1.2703
151658333	chr4:151658333:G:A	8.04445e-09	1.34123	-1.23025	1.71833e-05	-1.69846	-1.08059	2.2714e-05	-1.76144	-1.07651
151658517	chr4:151658517:G:A	1.30906e-09	-0.354043	-1.35065	1.25339e-05	-1.75429	-1.34026	1.77436e-05	-1.74409	-1.34081
151658630	chr4:151658630:C:T	2.87959e-09	-1.66637e-10	-0.916351	8.88247e-05	-1.66637e-10	-1.13632	0.000124905	-1.66637e-10	-1.13338
151658858	chr4:151658858:A:G	1.95694e-09	-1.66637e-10	-1.30262	8.20705e-05	-1.66637e-10	-1.21541	0.000115251	-1.66637e-10	-1.21382
151658948	chr4:151658948:C:T	2.21658e-09	-1.66637e-10	-1.17803	0.000100413	-1.66637e-10	-1.0137	0.000143654	-1.66637e-10	-0.993521
151659364	chr4:151659364:A:G	3.96053e-07	3.79581	0.211738	4.44396e-05	-1.61765	-0.211204	5.88386e-05	-1.68772	-0.198408
151659526	chr4:151659526:T:C	1.97625e-08	0.300585	0.709201	6.07804e-05	-1.70083	0.185112	8.58986e-05	-1.72276	0.214998
151659683	chr4:151659683:C:T	2.10702e-09	-1.66637e-10	-1.22873	7.43745e-05	-1.66637e-10	-1.31388	0.000104216	-1.66637e-10	-1.31446
151659705	chr4:151659705:G:A	1.87426e-09	-1.66637e-10	-1.34579	7.26756e-05	-1.66637e-10	-1.33698	0.000101845	-1.66637e-10	-1.33748
151659863	chr4:151659863:G:A	3.59472e-09	-1.66637e-10	-0.694532	0.000112484	-1.66637e-10	-0.900179	0.000160077	-1.66637e-10	-0.885276
151659919	chr4:151659919:C:T	3.55675e-09	-1.66637e-10	-0.705152	0.000111502	-1.66637e-10	-0.908948	0.000158653	-1.66637e-10	-0.894209
151660157	chr4:151660157:G:T	1.42169e-08	0.377003	0.303427	3.83006e-05	-1.70466	-0.27286	5.3126e-05	-1.7249	-0.263364
151660396	chr4:151660396:GGGAAGAGAATGAATGAATTT:G	1.72208e-08	0.475367	0.396749	4.20702e-05	-1.68709	-0.196556	5.81854e-05	-1.71058	-0.186714
151661260	chr4:151661260:CT:C	2.38247e-09	-1.66637e-10	-1.10586	8.02439e-05	-1.66637e-10	-1.23792	0.000112424	-1.66637e-10	-1.23865
151661366	chr4:151661366:G:A	2.288e-09	-1.66637e-10	-1.14632	8.25873e-05	-1.66637e-10	-1.20913	0.000116044	-1.66637e-10	-1.20696
151662374	chr4:151662374:C:T	1.38874e-09	-1.6456	-3.48322e-10	5.13354e-05	-1.68461	-3.48322e-10	7.10623e-05	-1.69737	-3.48322e-10
151662454	chr4:151662454:T:G	3.50986e-09	-1.66637e-10	-0.718422	0.000110236	-1.66637e-10	-0.920369	0.000156827	-1.66637e-10	-0.905786
151662685	chr4:151662685:G:A	2.61524e-09	-1.66637e-10	-1.01264	8.29842e-05	-1.66637e-10	-1.20434	0.000116643	-1.66637e-10	-1.20181
151663999	chr4:151663999:C:T	1.31325e-09	-0.568336	-1.13316	1.70318e-05	-1.76088	-1.02703	2.39533e-05	-1.75694	-1.02789
151664608	chr4:151664608:G:A	2.10506e-09	-1.66637e-10	-1.22966	7.37662e-05	-1.66637e-10	-1.32209	0.000103514	-1.66637e-10	-1.32122
151664611	chr4:151664611:G:A	3.26081e-09	-1.66637e-10	-0.792025	0.000104339	-1.66637e-10	-0.975343	0.000146964	-1.66637e-10	-0.970741
151665219	chr4:151665219:G:A	3.02768e-09	-1.66637e-10	-0.866201	0.000100069	-1.66637e-10	-1.01713	0.000140138	-1.66637e-10	-1.0183
151665270	chr4:151665270:T:C	1.86797e-08	0.226102	0.727335	6.07203e-05	-1.71313	0.196419	8.60407e-05	-1.73244	0.226332
151665972	chr4:151665972:G:A	5.28374e-09	-1.66637e-10	-0.309364	0.000193584	-1.66637e-10	-0.357275	0.000271302	-1.66637e-10	-0.357698
151665994	chr4:151665994:G:A	1.33563e-08	0.396795	0.221195	3.5794e-05	-1.70156	-0.343645	4.96072e-05	-1.72238	-0.334411
151666212	chr4:151666212:G:C	2.08957e-08	0.139851	0.925691	7.15904e-05	-1.72556	0.373533	0.000101928	-1.74185	0.405192
151666554	chr4:151666554:C:T	7.58984e-09	-1.66637e-10	0.0528115	0.000498223	-1.66637e-10	0.58806	0.000743326	-1.66637e-10	0.650204
151666651	chr4:151666651:A:G	2.40463e-09	-1.66637e-10	-1.0966	0.000101446	-1.66637e-10	-1.00346	0.000142403	-1.66637e-10	-1.00227
151667139	chr4:151667139:A:G	3.50565e-09	-1.66637e-10	-0.719622	0.000110131	-1.66637e-10	-0.921315	0.000156669	-1.66637e-10	-0.906797
151667141	chr4:151667141:C:T	4.85173e-08	0.337077	1.57084	0.000107119	-1.71156	0.76251	0.000150741	-1.73043	0.785059
151667269	chr4:151667269:A:C	3.28074e-07	3.80329	0.0159482	3.75615e-05	-1.61901	-0.377995	4.9699e-05	-1.68876	-0.366185
151667848	chr4:151667848:C:T	4.54743e-09	-1.66637e-10	-0.459438	0.000137988	-1.66637e-10	-0.695823	0.000197032	-1.66637e-10	-0.677566
151667923	chr4:151667923:A:T	2.18645e-09	-1.66637e-10	-1.19172	9.85024e-05	-1.66637e-10	-1.03291	0.00014084	-1.66637e-10	-1.0133
151667977	chr4:151667977:C:T	2.6768e-08	0.31655	0.99666	7.8044e-05	-1.69814	0.432422	0.000110478	-1.72059	0.464477
151668283	chr4:151668283:A:G	2.66859e-09	-1.66637e-10	-0.992447	9.63981e-05	-1.66637e-10	-1.0545	0.000137151	-1.66637e-10	-1.03985
151668287	chr4:151668287:G:A	6.76087e-09	0.334119	-0.396967	3.51445e-05	-1.39115	-0.672377	4.28666e-05	-1.54557	-0.657272
151668467	chr4:151668467:G:A	1.33502e-09	-1.68505	-3.48322e-10	0.000118756	-0.845918	-3.48322e-10	0.000158179	-0.897203	-3.48322e-10
151668519	chr4:151668519:T:C	2.0679e-08	0.262539	0.792583	6.44738e-05	-1.70754	0.250814	9.1291e-05	-1.72808	0.281198
151668708	chr4:151668708:A:G	2.02439e-09	-1.66637e-10	-1.26873	7.29136e-05	-1.66637e-10	-1.33371	0.000102187	-1.66637e-10	-1.33412
151668739	chr4:151668739:G:A	1.70569e-08	0.492017	0.370539	4.13113e-05	-1.6848	-0.217055	5.7108e-05	-1.70866	-0.207325
151668842	chr4:151668842:AGGCAGAGCTGGTTCAAGCCAGCCTGG:A	3.84456e-08	0.229757	1.44549	8.63412e-05	-1.72099	0.556304	0.000123018	-1.7382	0.589599
151668908	chr4:151668908:A:G	3.58906e-09	-0.00338086	-0.692728	3.58487e-05	-1.49302	-0.550658	5.29536e-05	-1.43565	-0.555869
151669013	chr4:151669013:C:T	1.08371e-08	0.158567	0.250406	4.13636e-05	-1.72259	-0.177997	5.82418e-05	-1.7396	-0.156724
151669020	chr4:151669020:G:A	2.42282e-08	0.219494	0.994025	7.69441e-05	-1.71403	0.434116	0.000109301	-1.73312	0.466296
151669185	chr4:151669185:G:T	9.66947e-08	0.256334	2.34123	0.000176605	-1.71758	1.26851	0.000254681	-1.73562	1.31471
151669776	chr4:151669776:G:A	1.42748e-08	0.428569	0.25593	3.75887e-05	-1.6955	-0.300782	5.2024e-05	-1.71747	-0.291756
151670235	chr4:151670235:G:A	4.0222e-08	0.226847	1.49357	9.00557e-05	-1.72115	0.598585	0.000128352	-1.73831	0.63216
151671039	chr4:151671039:T:C	1.71671e-07	3.63697	-0.465393	2.65317e-05	-1.62272	-0.721928	3.48927e-05	-1.6905	-0.718149
151671781	chr4:151671781:A:G	1.41988e-07	3.61926	-0.63752	2.36519e-05	-1.58938	-0.870165	3.07675e-05	-1.66771	-0.866766
151672230	chr4:151672230:A:G	1.07927e-08	0.261222	0.143651	3.31041e-05	-1.72274	-0.40059	4.60755e-05	-1.73901	-0.391643
151672257	chr4:151672257:T:C	1.83179e-07	3.85799	-0.621525	2.31945e-05	-1.62142	-0.857652	3.04429e-05	-1.69083	-0.854252
151672258	chr4:151672258:C:T	2.33744e-09	-1.66637e-10	-1.12494	7.92208e-05	-1.66637e-10	-1.25075	0.000110995	-1.66637e-10	-1.25144
151672318	chr4:151672318:C:A	1.263e-09	-1.74051	-3.48322e-10	6.38202e-05	-1.46692	-3.48322e-10	9.25174e-05	-1.43353	-3.48322e-10
151673573	chr4:151673573:A:G	1.90917e-08	0.473416	0.50184	4.58676e-05	-1.688	-0.109232	6.34788e-05	-1.71131	-0.0989137
151673662	chr4:151673662:T:C	1.59727e-07	3.63729	-0.537825	2.51443e-05	-1.61249	-0.785869	3.29501e-05	-1.68358	-0.782361
151674145	chr4:151674145:C:T	1.90109e-09	-1.66637e-10	-1.33157	7.78019e-05	-1.66637e-10	-1.26882	0.000109218	-1.66637e-10	-1.26758
151674645	chr4:151674645:C:T	4.42397e-09	-1.66637e-10	-0.486962	0.000134803	-1.66637e-10	-0.719176	0.000192426	-1.66637e-10	-0.70122
151674684	chr4:151674684:C:G	2.41843e-07	4.05908	-0.544794	2.39077e-05	-1.65495	-0.793842	3.17141e-05	-1.71393	-0.790245
151674994	chr4:151674994:G:A	1.92617e-09	-1.66637e-10	-1.31847	8.02826e-05	-1.66637e-10	-1.23744	0.00011265	-1.66637e-10	-1.23664
151675356	chr4:151675356:T:C	1.42519e-07	3.47397	-0.488499	2.69444e-05	-1.58446	-0.744754	3.50565e-05	-1.66287	-0.741098
151675374	chr4:151675374:C:T	2.15385e-08	0.523326	0.572516	4.88954e-05	-1.67847	-0.0548339	6.75642e-05	-1.70336	-0.0444891
151675388	chr4:151675388:T:C	4.30618e-07	3.57025	0.520976	5.92839e-05	-1.60026	0.0596048	7.82744e-05	-1.67447	0.0737628
151675401	chr4:151675401:T:C	2.71935e-09	-1.66637e-10	-0.973604	9.61113e-05	-1.66637e-10	-1.05748	0.00013504	-1.66637e-10	-1.05536
151675516	chr4:151675516:G:A	1.44346e-07	3.6249	-0.626683	2.4012e-05	-1.58215	-0.862288	3.11819e-05	-1.66222	-0.858871
151675995	chr4:151675995:A:G	1.80961e-08	0.373845	0.547855	4.67522e-05	-1.70555	-0.0725743	6.49243e-05	-1.72552	-0.0621874
151676530	chr4:151676530:AGGCTTGGGAATCCT:A	1.30397e-09	-1.70858	-3.48322e-10	4.9347e-05	-1.72411	-3.48322e-10	6.86874e-05	-1.73136	-3.48322e-10
151677451	chr4:151677451:C:T	1.64636e-07	3.75019	-0.620457	2.36009e-05	-1.60441	-0.857291	3.08296e-05	-1.67857	-0.853882
151677840	chr4:151677840:C:T	1.51961e-07	3.65578	-0.60615	2.42859e-05	-1.58777	-0.84532	3.15826e-05	-1.66646	-0.841868
151678222	chr4:151678222:C:A	6.70149e-07	3.59603	0.937467	8.89798e-05	-1.57597	0.441391	0.000116843	-1.6576	0.457495
151678316	chr4:151678316:C:G	4.31852e-09	-1.66637e-10	-0.511086	0.00016816	-1.66637e-10	-0.498075	0.000237113	-1.66637e-10	-0.492394
151678500	chr4:151678500:A:T	5.76008e-07	3.76673	0.615391	6.44063e-05	-1.60605	0.148277	8.51177e-05	-1.67975	0.162856
151678750	chr4:151678750:G:A	7.653e-07	3.71913	0.947137	8.78088e-05	-1.59783	0.449998	0.000115967	-1.67377	0.466152
151679218	chr4:151679218:C:T	7.76908e-07	3.79032	0.891004	8.25099e-05	-1.61089	0.400819	0.000109338	-1.68321	0.416726
151679299	chr4:151679299:A:G	8.01696e-07	3.80624	0.906487	8.34245e-05	-1.61365	0.414604	0.000110642	-1.68519	0.430561
151679547	chr4:151679547:T:C	9.69549e-08	3.7885	-1.18825	1.64813e-05	-1.61264	-1.20812	2.14205e-05	-1.68535	-1.21124
151679994	chr4:151679994:T:G	1.00034e-07	3.80411	-1.17259	1.66648e-05	-1.61568	-1.19401	2.16759e-05	-1.68744	-1.19729
151680171	chr4:151680171:A:G	2.0995e-09	-1.66637e-10	-1.2323	7.302e-05	-1.66637e-10	-1.33226	0.000102497	-1.66637e-10	-1.3311
151680201	chr4:151680201:A:G	8.20097e-07	3.84975	0.885671	8.13095e-05	-1.62083	0.396105	0.000108058	-1.69025	0.411992
151680314	chr4:151680314:C:T	3.15868e-09	-1.66637e-10	-0.823844	0.000101526	-1.66637e-10	-1.00267	0.00014296	-1.66637e-10	-0.998369
151680423	chr4:151680423:T:TA	2.03234e-09	-1.66637e-10	-1.26481	7.22057e-05	-1.66637e-10	-1.34347	0.00010131	-1.66637e-10	-1.34275
151680689	chr4:151680689:G:A	6.59211e-09	0.462997	-0.551122	2.90069e-05	-1.44701	-0.808441	3.58197e-05	-1.58732	-0.795112
151680799	chr4:151680799:G:A	1.98884e-09	-1.66637e-10	-1.28645	7.24448e-05	-1.66637e-10	-1.34016	0.000101619	-1.66637e-10	-1.3397
151680814	chr4:151680814:G:A	3.13653e-09	-1.66637e-10	-0.830881	0.000150107	-1.66637e-10	-0.611642	0.000213059	-1.66637e-10	-0.599359
151680890	chr4:151680890:T:C	1.46363e-09	-1.59308	-3.48322e-10	4.96452e-05	-1.71809	-3.48322e-10	6.89501e-05	-1.72755	-3.48322e-10
151681447	chr4:151681447:TA:T	7.66137e-07	3.78998	0.877385	8.149e-05	-1.61068	0.388168	0.000107982	-1.683	0.404034
151681646	chr4:151681646:A:G	7.34709e-07	3.70994	0.915538	8.54456e-05	-1.59741	0.422298	0.000112833	-1.67334	0.438321
151681834	chr4:151681834:A:G	4.12303e-09	-1.66637e-10	-0.557411	0.000126882	-1.66637e-10	-0.779732	0.00018096	-1.66637e-10	-0.762655
151681953	chr4:151681953:A:G	2.24231e-08	0.448945	0.687149	5.25669e-05	-1.69369	0.0327851	7.28747e-05	-1.71576	0.0435742
151681979	chr4:151681979:A:T	3.963e-09	-1.66637e-10	-0.596998	0.000122727	-1.66637e-10	-0.813023	0.000174946	-1.66637e-10	-0.796452
151682025	chr4:151682025:A:G	6.9821e-07	3.73636	0.838166	7.94302e-05	-1.60204	0.353935	0.000104988	-1.67674	0.369653
151682126	chr4:151682126:G:A	6.79575e-07	3.7608	0.786674	7.55826e-05	-1.60625	0.308489	0.000100004	-1.67977	0.324052
151682205	chr4:151682205:G:A	7.32687e-07	3.81235	0.810374	7.65172e-05	-1.61495	0.329474	0.000101491	-1.68606	0.345098
151682323	chr4:151682323:C:T	6.34271e-07	3.5875	0.890981	8.5443e-05	-1.57575	0.400612	0.000112189	-1.6573	0.416558
151682376	chr4:151682376:C:G	6.10506e-07	3.55534	0.884949	8.55239e-05	-1.56953	0.395339	0.000112121	-1.65263	0.41128
151682463	chr4:151682463:T:C	7.99875e-07	3.87684	0.833615	7.73263e-05	-1.62539	0.350436	0.000102883	-1.69348	0.366144
151682503	chr4:151682503:C:T	6.04726e-07	3.52767	0.903107	8.73282e-05	-1.56533	0.412012	0.00011438	-1.6494	0.428002
151682713	chr4:151682713:T:C	6.80197e-07	3.9256	0.622784	6.37816e-05	-1.63139	0.163866	8.49453e-05	-1.69746	0.178537
151682831	chr4:151682831:G:A	4.18255e-09	-1.66637e-10	-0.543077	0.000128503	-1.66637e-10	-0.767035	0.00018331	-1.66637e-10	-0.749749
151682879	chr4:151682879:G:A	9.49746e-07	3.78984	1.09235	9.85569e-05	-1.6138	0.581442	0.000130816	-1.68531	0.598175
151683065	chr4:151683065:C:T	2.60656e-09	-1.66637e-10	-1.01597	8.74249e-05	-1.66637e-10	-1.15221	0.00012248	-1.66637e-10	-1.15298
151683179	chr4:151683179:C:G	7.74157e-07	3.75661	0.921162	8.51014e-05	-1.60562	0.42647	0.000112632	-1.67931	0.442508
151683368	chr4:151683368:C:T	7.69512e-07	3.76352	0.908241	8.40297e-05	-1.60708	0.415258	0.000111252	-1.68036	0.431227
151683391	chr4:151683391:T:C	7.73326e-07	3.73417	0.942532	8.70561e-05	-1.60203	0.445592	0.000115115	-1.6767	0.461698
151683406	chr4:151683406:C:T	6.33974e-07	3.9277	0.550307	5.88943e-05	-1.63313	0.085885	7.84176e-05	-1.6989	0.100017
151683567	chr4:151683567:T:C	8.01729e-07	3.77099	0.941782	8.64449e-05	-1.6088	0.445315	0.000114515	-1.68164	0.461417
151683571	chr4:151683571:T:C	8.77982e-07	3.83611	0.967516	8.74999e-05	-1.61945	0.468102	0.000116275	-1.68928	0.484305
151683875	chr4:151683875:C:T	9.72169e-08	3.74912	-1.14617	1.7235e-05	-1.60726	-1.16879	2.23581e-05	-1.68143	-1.17231
151684128	chr4:151684128:T:C	3.23073e-09	-1.66637e-10	-0.80129	0.000103393	-1.66637e-10	-0.984453	0.000146925	-1.66637e-10	-0.971006
151684160	chr4:151684160:C:A	4.10012e-07	3.73929	0.302897	4.87815e-05	-1.60312	-0.132518	6.43431e-05	-1.67753	-0.119172
151684297	chr4:151684297:A:G	1.91318e-06	3.39935	2.18317	0.000348901	-1.54171	1.77351	0.000465429	-1.63159	1.81362
151684469	chr4:151684469:G:A	4.60683e-07	3.85807	0.30064	4.77197e-05	-1.62347	-0.134177	6.32992e-05	-1.69219	-0.120868
151684568	chr4:151684568:G:C	8.64806e-09	0.369008	-0.185672	2.64408e-05	-1.70637	-0.641713	3.6631e-05	-1.72616	-0.633877
151685109	chr4:151685109:C:T	3.82749e-09	-1.66637e-10	-0.631791	0.000109291	-1.66637e-10	-0.928971	0.000153896	-1.66637e-10	-0.924652
151685395	chr4:151685395:G:A	1.46184e-09	-0.275235	-1.31907	2.33298e-05	-1.12312	-1.35014	2.655e-05	-1.33194	-1.34996
151685421	chr4:151685421:T:C	2.3096e-07	2.94485	0.523393	6.81247e-05	-1.47369	0.0720423	8.72811e-05	-1.57784	0.0860454
151685430	chr4:151685430:C:T	2.62866e-09	-1.00753	-3.48322e-10	4.84822e-05	-1.74179	-3.48322e-10	6.87126e-05	-1.731	-3.48322e-10
151685550	chr4:151685550:T:G	2.29096e-07	2.86564	0.594509	7.51688e-05	-1.44179	0.138536	9.57297e-05	-1.55216	0.152762
151685571	chr4:151685571:C:T	2.26502e-09	-0.209906	-0.946508	2.61054e-05	-1.15214	-1.20871	2.99076e-05	-1.35439	-1.20843
151685666	chr4:151685666:A:G	2.12962e-09	-0.271223	-0.946832	2.71315e-05	-1.11081	-1.21148	3.08336e-05	-1.32076	-1.21156
151685671	chr4:151685671:G:A	2.05163e-09	-0.249479	-1.00589	2.58902e-05	-1.12461	-1.24452	2.94979e-05	-1.33204	-1.24457
151685890	chr4:151685890:AG:A	2.0393e-09	-0.25885	-1.00254	2.60817e-05	-1.11878	-1.24297	2.96874e-05	-1.3272	-1.243
151686039	chr4:151686039:C:T	1.70602e-09	-0.367337	-1.0725	2.67857e-05	-1.05623	-1.27889	3.01398e-05	-1.27623	-1.27885
151686126	chr4:151686126:C:T	1.67735e-09	-0.383789	-1.073	2.70601e-05	-1.04569	-1.27924	3.03924e-05	-1.26753	-1.27921
151686166	chr4:151686166:C:A	1.44875e-09	-0.285186	-1.31811	2.3939e-05	-1.09678	-1.3507	2.71186e-05	-1.30999	-1.35072
151686290	chr4:151686290:T:C	2.31877e-09	-0.0499173	-1.08304	2.17737e-05	-1.25786	-1.28443	2.54356e-05	-1.4404	-1.28438
151686396	chr4:151686396:A:C	2.32109e-09	0.12579	-1.25775	1.89997e-05	-1.33061	-1.34795	2.25175e-05	-1.49854	-1.34809
151686434	chr4:151686434:A:G	1.8832e-09	-0.294231	-1.04679	2.57432e-05	-1.10964	-1.26518	2.9245e-05	-1.32008	-1.26515
151686471	chr4:151686471:A:G	2.04583e-09	-0.143693	-1.1145	2.27807e-05	-1.20283	-1.29424	2.63255e-05	-1.39603	-1.29436
151686779	chr4:151686779:T:C	1.57799e-09	-0.345543	-1.17231	2.52321e-05	-1.0748	-1.32008	2.84721e-05	-1.29188	-1.32013
151687069	chr4:151687069:C:T	1.18472e-07	1.09349	1.70718	0.000114303	-1.55066	0.666518	0.000157966	-1.5896	0.69105
151687738	chr4:151687738:C:T	2.67244e-09	-1.66637e-10	-0.991008	0.000106314	-1.66637e-10	-0.956588	0.000148481	-1.66637e-10	-0.960472
151688137	chr4:151688137:C:T	1.84862e-09	-0.310912	-1.04865	2.58467e-05	-1.10377	-1.26704	2.93218e-05	-1.31559	-1.26701
151688152	chr4:151688152:G:A	2.00714e-09	-0.220073	-1.05721	2.41646e-05	-1.16647	-1.27163	2.77211e-05	-1.36714	-1.2716
151688404	chr4:151688404:C:A	2.27137e-09	-1.66637e-10	-1.15362	7.76806e-05	-1.66637e-10	-1.27038	0.000109312	-1.66637e-10	-1.26672
151688542	chr4:151688542:A:G	3.66534e-08	2.34456	-0.717055	3.1598e-05	-1.3266	-0.843298	3.9123e-05	-1.46124	-0.83298
151688548	chr4:151688548:A:C	3.85934e-08	2.44505	-0.765964	2.93871e-05	-1.35758	-0.884856	3.65612e-05	-1.48704	-0.874902
151688632	chr4:151688632:C:T	1.64842e-09	-1.47418	-3.48322e-10	0.000147336	-0.630271	-3.48322e-10	0.000199148	-0.666882	-3.48322e-10
151688674	chr4:151688674:A:C	5.5051e-08	2.03426	-3.48322e-10	0.000238865	-0.147089	-3.48322e-10	0.000311321	-0.220106	-3.48322e-10
151688846	chr4:151688846:C:CA	1.35611e-09	-0.528912	-1.14046	2.81909e-05	-0.998723	-1.28527	3.12476e-05	-1.23322	-1.28576
151688876	chr4:151688876:T:G	3.78962e-09	-1.66637e-10	-0.641734	0.000128159	-1.66637e-10	-0.769716	0.00017991	-1.66637e-10	-0.768472
151688965	chr4:151688965:T:C	8.31263e-08	2.43556	0.0108002	7.69153e-05	-1.42231	0.142021	9.90274e-05	-1.53902	0.173491
151689166	chr4:151689166:C:T	2.81483e-08	1.05752	0.305971	3.69755e-05	-1.55189	-0.460845	5.06199e-05	-1.59078	-0.445808
151689435	chr4:151689435:T:G	7.01023e-10	-1.02834	-1.30088	4.14661e-05	-0.55559	-1.34252	4.32619e-05	-0.851931	-1.34173
151689517	chr4:151689517:A:G	1.73443e-09	-1.42332	-3.48322e-10	4.87589e-05	-1.7361	-3.48322e-10	6.80704e-05	-1.74039	-3.48322e-10
151689698	chr4:151689698:A:G	3.1768e-09	-1.66637e-10	-0.818124	0.000152031	-1.66637e-10	-0.598908	0.000215799	-1.66637e-10	-0.586584
151689742	chr4:151689742:T:C	1.0652e-08	0.537375	-0.145624	2.60318e-05	-1.64701	-0.716659	3.56009e-05	-1.67663	-0.711925
151689797	chr4:151689797:A:G	1.12997e-08	0.911603	-0.460822	2.48588e-05	-1.57592	-0.83386	3.39054e-05	-1.61291	-0.824448
151689807	chr4:151689807:C:T	3.71855e-09	-1.66637e-10	-0.660666	0.000106853	-1.66637e-10	-0.951536	0.000150425	-1.66637e-10	-0.947463
151690162	chr4:151690162:C:T	1.99813e-09	-1.66637e-10	-1.28179	7.54726e-05	-1.66637e-10	-1.29922	0.000105368	-1.66637e-10	-1.30347
151690314	chr4:151690314:T:G	3.73175e-09	-1.66637e-10	-0.657121	0.000107115	-1.66637e-10	-0.949085	0.000150796	-1.66637e-10	-0.945
151690375	chr4:151690375:C:T	8.40306e-09	0.154597	-3.48322e-10	0.000312369	0.121196	-3.48322e-10	0.000274329	-0.346602	-3.48322e-10
151690465	chr4:151690465:T:C	3.77227e-09	-1.66637e-10	-0.646323	0.000108002	-1.66637e-10	-0.940842	0.000152051	-1.66637e-10	-0.936716
151690522	chr4:151690522:C:T	5.65759e-09	0.393053	-0.634053	7.29024e-05	-1.08319	-0.250674	7.62248e-05	-1.38623	-0.241017
151690986	chr4:151690986:G:C	3.88444e-09	-1.66637e-10	-0.617021	0.000110478	-1.66637e-10	-0.918176	0.000155554	-1.66637e-10	-0.913937
151691297	chr4:151691297:T:C	8.08063e-09	0.76605	-0.65058	1.95815e-05	-1.59155	-1.05685	2.65415e-05	-1.62794	-1.05428
151691536	chr4:151691536:C:T	3.73423e-09	-1.66637e-10	-0.656458	0.000107198	-1.66637e-10	-0.948312	0.000150914	-1.66637e-10	-0.94422
151691842	chr4:151691842:G:A	1.15231e-08	0.863211	-0.392855	2.58464e-05	-1.58877	-0.782054	3.53185e-05	-1.62432	-0.772199
151692102	chr4:151692102:T:C	1.03795e-08	0.753308	-0.387471	2.52761e-05	-1.61605	-0.77708	3.46462e-05	-1.64856	-0.767179
151692328	chr4:151692328:C:T	1.15158e-08	0.785486	-0.315766	2.69667e-05	-1.60651	-0.721882	3.69377e-05	-1.64016	-0.711534
151692390	chr4:151692390:A:G	1.19074e-08	0.901113	-0.397949	2.60065e-05	-1.57894	-0.785697	3.54978e-05	-1.61558	-0.775877
151692434	chr4:151692434:T:A	2.0649e-09	-1.66637e-10	-1.24892	7.34109e-05	-1.66637e-10	-1.32692	0.000103122	-1.66637e-10	-1.32502
151692687	chr4:151692687:C:T	3.06088e-09	-1.66637e-10	-0.855296	0.00010099	-1.66637e-10	-1.00797	0.00014207	-1.66637e-10	-1.00461
151692800	chr4:151692800:G:A	3.64073e-08	1.96968	-0.348912	4.04031e-05	-1.2432	-0.68088	4.94127e-05	-1.38925	-0.671473
151693084	chr4:151693084:C:T	4.6135e-09	-1.66637e-10	-0.445012	0.000184854	-1.66637e-10	-0.403424	0.000260346	-1.66637e-10	-0.398919
151693092	chr4:151693092:C:T	3.76096e-09	-1.66637e-10	-0.649325	0.000107785	-1.66637e-10	-0.94285	0.000151745	-1.66637e-10	-0.938728
151693281	chr4:151693281:T:C	1.23961e-08	0.925713	-0.382328	2.64988e-05	-1.57218	-0.773707	3.61477e-05	-1.60953	-0.763786
151693387	chr4:151693387:T:A	1.19098e-08	0.945211	-0.44185	2.54499e-05	-1.56689	-0.819389	3.46841e-05	-1.60478	-0.809867
151693668	chr4:151693668:C:G	1.94501e-09	-1.66637e-10	-1.30873	8.14157e-05	-1.66637e-10	-1.22342	0.000114337	-1.66637e-10	-1.22178
151693712	chr4:151693712:G:A	6.14941e-09	-0.157642	-3.48322e-10	9.62256e-05	-1.05629	-3.48322e-10	0.000132168	-1.07686	-3.48322e-10
151693828	chr4:151693828:G:C	4.56639e-08	1.05323	0.794078	5.29107e-05	-1.55701	-0.0973739	7.2801e-05	-1.59531	-0.077888
151694641	chr4:151694641:A:C	1.9165e-09	-1.66637e-10	-1.3235	7.29755e-05	-1.66637e-10	-1.33287	0.000102065	-1.66637e-10	-1.33532
151694865	chr4:151694865:A:C	4.61605e-09	-1.66637e-10	-0.444459	0.000184955	-1.66637e-10	-0.402877	0.000260489	-1.66637e-10	-0.39837
151695084	chr4:151695084:G:A	1.13511e-08	0.878733	-0.423419	2.53735e-05	-1.58426	-0.805025	3.4645e-05	-1.62039	-0.795383
151695543	chr4:151695543:G:A	1.97694e-09	-1.66637e-10	-1.29245	7.17976e-05	-1.66637e-10	-1.34914	0.000100703	-1.66637e-10	-1.34876
151695608	chr4:151695608:G:T	3.76082e-09	-1.66637e-10	-0.649362	0.000107784	-1.66637e-10	-0.942857	0.000151743	-1.66637e-10	-0.938745
151696121	chr4:151696121:A:G	3.6016e-09	-1.66637e-10	-0.69262	0.000167111	-1.66637e-10	-0.504328	0.000237334	-1.66637e-10	-0.491464
151696293	chr4:151696293:C:A	3.74461e-09	-1.66637e-10	-0.65368	0.000107423	-1.66637e-10	-0.946213	0.000151232	-1.66637e-10	-0.942113
151696357	chr4:151696357:T:C	3.74461e-09	-1.66637e-10	-0.65368	0.000107423	-1.66637e-10	-0.946213	0.000151232	-1.66637e-10	-0.942113
151696430	chr4:151696430:T:C	8.05872e-09	0.709845	-0.597089	2.00238e-05	-1.6054	-1.02067	2.71894e-05	-1.64015	-1.01795
151696516	chr4:151696516:A:C	3.88872e-09	-1.66637e-10	-0.615918	0.000184285	-1.66637e-10	-0.406505	0.000261706	-1.66637e-10	-0.393707
151697016	chr4:151697016:T:C	1.96195e-09	-1.66637e-10	-1.30006	7.9645e-05	-1.66637e-10	-1.24541	0.000111506	-1.66637e-10	-1.24685
151697536	chr4:151697536:C:T	1.9048e-09	-1.66637e-10	-1.32962	7.26223e-05	-1.66637e-10	-1.33772	0.000101609	-1.66637e-10	-1.3398
151697832	chr4:151697832:G:A	6.26565e-09	-1.66637e-10	-0.138916	0.000198309	-1.66637e-10	-0.333163	0.000279834	-1.66637e-10	-0.326732
151697917	chr4:151697917:C:A	1.75979e-08	1.32539	-0.431607	5.07574e-05	-0.993823	-0.702109	6.00737e-05	-1.17253	-0.692833
151698408	chr4:151698408:A:C	1.92127e-09	-1.66637e-10	-1.32101	7.63457e-05	-1.66637e-10	-1.28772	0.00010696	-1.66637e-10	-1.28847
151698810	chr4:151698810:C:T	1.2377e-09	-1.76074	-3.48322e-10	5.96809e-05	-1.53398	-3.48322e-10	8.2324e-05	-1.55027	-3.48322e-10
151698966	chr4:151698966:G:T	3.75382e-09	-1.66637e-10	-0.651226	0.000107614	-1.66637e-10	-0.944438	0.000151503	-1.66637e-10	-0.940328
151699452	chr4:151699452:A:G	1.8716e-09	-1.66637e-10	-1.3472	7.17351e-05	-1.66637e-10	-1.35001	0.000100534	-1.66637e-10	-1.35043
151699737	chr4:151699737:A:G	2.52165e-08	1.19915	0.0543451	3.22199e-05	-1.50788	-0.642529	4.38481e-05	-1.55111	-0.62909
151699998	chr4:151699998:A:C	3.32545e-09	0.554631	-1.32702	3.44509e-05	-0.746045	-1.33741	3.47015e-05	-1.07708	-1.33707
151700085	chr4:151700085:C:T	3.57265e-09	0.641868	-1.34256	3.30816e-05	-0.805266	-1.31875	3.36812e-05	-1.12577	-1.31822
151700546	chr4:151700546:A:T	1.97571e-09	-1.66637e-10	-1.29307	7.27927e-05	-1.66637e-10	-1.33537	0.000102039	-1.66637e-10	-1.33557
151700617	chr4:151700617:A:G	2.34494e-09	-1.66637e-10	-1.12174	8.57988e-05	-1.66637e-10	-1.17098	0.000121665	-1.66637e-10	-1.15966
151701070	chr4:151701070:T:C	1.9438e-09	-1.66637e-10	-1.30936	7.1862e-05	-1.66637e-10	-1.34824	0.000100739	-1.66637e-10	-1.3484
151702133	chr4:151702133:T:C	9.70144e-10	-0.660346	-1.34396	1.27877e-05	-1.76052	-1.31398	1.78995e-05	-1.7612	-1.31496
151702343	chr4:151702343:A:G	4.6134e-08	1.13063	0.726922	5.15554e-05	-1.53131	-0.149027	7.07142e-05	-1.5723	-0.129984
151702869	chr4:151702869:C:T	3.08376e-09	-1.66637e-10	-0.847851	0.000139645	-1.66637e-10	-0.683886	0.000198041	-1.66637e-10	-0.672458
151703815	chr4:151703815:G:A	1.13071e-08	-1.66637e-10	0.451431	0.00079342	-1.66637e-10	1.05336	0.00120353	-1.66637e-10	1.13208
151703820	chr4:151703820:A:G	1.10314e-07	1.44573	1.2836	0.000102887	-1.41693	0.427575	0.000141022	-1.46773	0.455718
151704193	chr4:151704193:T:C	1.14443e-08	-1.66637e-10	0.463492	0.000805586	-1.66637e-10	1.06858	0.00122241	-1.66637e-10	1.14765
151704463	chr4:151704463:T:C	4.69249e-09	-0.428035	-3.48322e-10	7.57353e-05	-1.29574	-3.48322e-10	0.000109734	-1.26287	-3.48322e-10
151704542	chr4:151704542:C:T	1.69046e-09	-1.449	-3.48322e-10	4.76963e-05	-1.75813	-3.48322e-10	6.67697e-05	-1.75968	-3.48322e-10
151704643	chr4:151704643:C:T	1.11714e-08	-1.66637e-10	0.439354	0.000783537	-1.66637e-10	1.04083	0.00118842	-1.66637e-10	1.11945
151704868	chr4:151704868:C:T	4.50895e-09	-1.66637e-10	-0.467935	0.000245231	-1.66637e-10	-0.120788	0.000351447	-1.66637e-10	-0.0988716
151705142	chr4:151705142:C:T	2.22372e-09	-1.66637e-10	-1.17482	9.81321e-05	-1.66637e-10	-1.03667	0.000138653	-1.66637e-10	-1.02895
151705266	chr4:151705266:T:C	1.01716e-08	-1.66637e-10	0.345599	0.000327486	-1.66637e-10	0.168455	0.000462519	-1.66637e-10	0.175758
151706078	chr4:151706078:G:C	2.98899e-09	0.458537	-1.3376	3.66772e-05	-0.693896	-1.32694	3.6605e-05	-1.03425	-1.32649
151706194	chr4:151706194:G:A	5.05158e-08	1.00333	0.944962	5.96008e-05	-1.56458	0.0292602	8.21261e-05	-1.60237	0.0496982
151706216	chr4:151706216:A:T	6.73949e-09	-1.66637e-10	-0.066015	0.000252124	-1.66637e-10	-0.0930664	0.000355884	-1.66637e-10	-0.0863267
151706793	chr4:151706793:T:C	8.61156e-09	1.20309	-1.02399	1.62354e-05	-1.50996	-1.32583	2.1771e-05	-1.5534	-1.32695
151706807	chr4:151706807:G:A	8.32084e-09	1.17053	-1.02577	1.60751e-05	-1.51942	-1.32629	2.15752e-05	-1.56199	-1.3274
151706964	chr4:151706964:G:T	3.96571e-09	-1.66637e-10	-0.596315	0.000112408	-1.66637e-10	-0.90085	0.000158285	-1.66637e-10	-0.896536
151708238	chr4:151708238:C:T	3.81446e-09	-1.66637e-10	-0.635199	0.00013206	-1.66637e-10	-0.739731	0.000185785	-1.66637e-10	-0.736342
151709457	chr4:151709457:G:A	3.1956e-09	-1.66637e-10	-0.812224	0.000145527	-1.66637e-10	-0.642628	0.000206455	-1.66637e-10	-0.630849
151709775	chr4:151709775:CTATA:C	5.26403e-08	1.61814	0.371338	8.61882e-05	-1.1059	-0.0605565	0.000103941	-1.273	-0.0441051
151709798	chr4:151709798:T:C	3.56618e-09	-1.66637e-10	-0.702503	0.000103492	-1.66637e-10	-0.983497	0.00014567	-1.66637e-10	-0.979584
151710049	chr4:151710049:C:T	4.87033e-09	-1.66637e-10	-0.390837	0.000268685	-1.66637e-10	-0.0294495	0.000385343	-1.66637e-10	-0.00679709
151710159	chr4:151710159:T:A	4.52624e-08	0.980038	0.858439	5.53815e-05	-1.57392	-0.0348253	7.63647e-05	-1.61064	-0.0147658
151710320	chr4:151710320:A:G	6.9121e-10	-0.992573	-1.35074	4.22568e-05	-0.553164	-1.32606	4.39502e-05	-0.853289	-1.32458
151710485	chr4:151710485:G:A	1.94081e-08	1.76931	-0.777616	3.34491e-05	-1.17965	-0.933315	4.04308e-05	-1.33546	-0.925878
151710992	chr4:151710992:C:T	4.20416e-09	-1.66637e-10	-0.537925	0.000127005	-1.66637e-10	-0.77876	0.000178305	-1.66637e-10	-0.777438
151711077	chr4:151711077:C:T	1.86795e-09	-1.66637e-10	-1.34916	7.24359e-05	-1.66637e-10	-1.34029	0.000101606	-1.66637e-10	-1.33983
151711117	chr4:151711117:A:G	2.72822e-09	-1.66637e-10	-0.970351	0.000116307	-1.66637e-10	-0.866757	0.000163424	-1.66637e-10	-0.864585
151711249	chr4:151711249:T:C	5.23204e-09	-1.66637e-10	-0.319198	0.000291864	-1.66637e-10	0.0532994	0.000418884	-1.66637e-10	0.0766632
151711817	chr4:151711817:C:T	8.88563e-08	1.1043	1.40872	9.15715e-05	-1.53894	0.433069	0.000126261	-1.57909	0.456511
151712515	chr4:151712515:C:T	1.92269e-08	1.75182	-0.769503	3.40264e-05	-1.17109	-0.924762	4.10915e-05	-1.32783	-0.917302
151712693	chr4:151712693:C:G	6.24373e-09	-1.66637e-10	-0.142421	0.00019842	-1.66637e-10	-0.332602	0.000279955	-1.66637e-10	-0.326301
151712969	chr4:151712969:C:T	9.11399e-08	1.12155	1.41685	9.26834e-05	-1.53393	0.440129	0.00012774	-1.57454	0.46361
151713085	chr4:151713085:A:T	1.64995e-08	-1.66637e-10	0.82933	0.00128172	-1.66637e-10	1.53297	0.00192816	-1.66637e-10	1.60339
151713278	chr4:151713278:C:T	3.52189e-09	-1.66637e-10	-0.715002	0.000102626	-1.66637e-10	-0.991897	0.000144448	-1.66637e-10	-0.988009
151713370	chr4:151713370:C:T	4.61082e-08	-1.66637e-10	1.85699	0.00285796	-1.66637e-10	2.33487	0.00432031	-1.66637e-10	2.41015
151713417	chr4:151713417:G:A	2.30032e-09	-1.66637e-10	-1.14095	0.00010546	-1.66637e-10	-0.96466	0.000151133	-1.66637e-10	-0.942773
151713656	chr4:151713656:A:G	4.02482e-09	-1.66637e-10	-0.58152	0.000113689	-1.66637e-10	-0.889525	0.000160096	-1.66637e-10	-0.885156
151713877	chr4:151713877:C:T	2.6676e-09	-1.66637e-10	-0.992819	0.000113482	-1.66637e-10	-0.891347	0.000159444	-1.66637e-10	-0.889236
151714435	chr4:151714435:C:A	4.07448e-09	-1.66637e-10	-0.569255	0.000114788	-1.66637e-10	-0.8799	0.000161652	-1.66637e-10	-0.875486
151714600	chr4:151714600:G:A	3.00786e-09	-1.66637e-10	-0.872769	0.000141415	-1.66637e-10	-0.671289	0.000200537	-1.66637e-10	-0.659934
151714651	chr4:151714651:A:G	2.09272e-08	1.91114	-0.84409	2.9916e-05	-1.23399	-0.990608	3.64532e-05	-1.38119	-0.983712
151716286	chr4:151716286:T:G	2.89573e-09	-1.66637e-10	-0.910761	0.000129904	-1.66637e-10	-0.756191	0.000184112	-1.66637e-10	-0.745388
151716505	chr4:151716505:G:A	2.14063e-09	-1.2129	-3.48322e-10	5.30359e-05	-1.65202	-3.48322e-10	7.36292e-05	-1.66189	-3.48322e-10
151717163	chr4:151717163:C:T	6.52645e-09	-1.66637e-10	-0.0981351	0.000242343	-1.66637e-10	-0.132637	0.000341954	-1.66637e-10	-0.126254
151717482	chr4:151717482:T:C	4.23218e-09	-1.66637e-10	-0.531282	0.000118193	-1.66637e-10	-0.850673	0.00016647	-1.66637e-10	-0.846117
151717919	chr4:151717919:G:A	3.05616e-09	-0.856841	-3.48322e-10	6.05987e-05	-1.51872	-3.48322e-10	8.67157e-05	-1.4983	-3.48322e-10
151717955	chr4:151717955:G:GCCCAC	3.60143e-09	-1.66637e-10	-0.692669	0.000115348	-1.66637e-10	-0.875034	0.000162366	-1.66637e-10	-0.871079
151717959	chr4:151717959:T:C	3.61261e-09	-1.66637e-10	-0.689567	0.000115653	-1.66637e-10	-0.872394	0.000162797	-1.66637e-10	-0.868428
151717960	chr4:151717960:AGTGAG:A	3.6028e-09	-1.66637e-10	-0.692287	0.000115386	-1.66637e-10	-0.874707	0.000162419	-1.66637e-10	-0.87075
151718124	chr4:151718124:A:T	1.88928e-09	-1.3378	-3.48322e-10	5.0538e-05	-1.70026	-3.48322e-10	7.13955e-05	-1.6927	-3.48322e-10
151718132	chr4:151718132:G:A	4.35307e-09	0.202167	-0.705286	7.41179e-05	-0.978576	-0.338755	7.55014e-05	-1.30721	-0.329565
151718887	chr4:151718887:AGTAACTGGACCAACAGT:A	4.23126e-09	-1.66637e-10	-0.531498	0.000118174	-1.66637e-10	-0.850829	0.000166444	-1.66637e-10	-0.846274
151718954	chr4:151718954:C:T	2.52658e-09	-1.66637e-10	-1.04713	8.81674e-05	-1.66637e-10	-1.14375	0.000123649	-1.66637e-10	-1.14349
151719235	chr4:151719235:C:T	2.05877e-08	1.66702	-0.616322	3.98349e-05	-1.1512	-0.787041	4.79853e-05	-1.31143	-0.778609
151719257	chr4:151719257:CA:C	2.0001e-09	-1.66637e-10	-1.2808	7.54849e-05	-1.66637e-10	-1.29906	0.000106448	-1.66637e-10	-1.29328
151719287	chr4:151719287:C:T	2.34955e-09	-1.66637e-10	-1.11978	7.75234e-05	-1.66637e-10	-1.27241	0.000108962	-1.66637e-10	-1.26994
151719743	chr4:151719743:G:A	4.57732e-09	-1.66637e-10	-0.452884	0.000249525	-1.66637e-10	-0.10343	0.000357633	-1.66637e-10	-0.0814239
151719764	chr4:151719764:A:T	2.3311e-09	-1.66637e-10	-1.12766	8.26111e-05	-1.66637e-10	-1.20884	0.000116106	-1.66637e-10	-1.20643
151720050	chr4:151720050:G:A	2.35762e-09	0.21469	-1.33104	4.25402e-05	-0.537388	-1.33515	4.13723e-05	-0.903513	-1.33481
151720070	chr4:151720070:C:T	2.03306e-09	-1.66637e-10	-1.26446	7.6576e-05	-1.66637e-10	-1.28471	0.000108064	-1.66637e-10	-1.2782
151720504	chr4:151720504:T:C	4.8096e-08	-1.66637e-10	1.8992	0.004187	-1.66637e-10	2.71675	0.00642914	-1.66637e-10	2.80767
151720515	chr4:151720515:C:T	1.19047e-08	-1.66637e-10	0.502938	0.000842454	-1.66637e-10	1.11333	0.00127926	-1.66637e-10	1.19311
151720809	chr4:151720809:A:G	8.37042e-09	-1.66637e-10	0.150706	0.000577051	-1.66637e-10	0.734942	0.000859959	-1.66637e-10	0.795954
151722032	chr4:151722032:G:A	2.1861e-08	1.66219	-0.551483	4.16336e-05	-1.16548	-0.728604	5.02762e-05	-1.32361	-0.719787
151722237	chr4:151722237:T:A	4.67015e-09	-1.66637e-10	-0.432807	0.000256163	-1.66637e-10	-0.0771747	0.000367159	-1.66637e-10	-0.0551356
151722601	chr4:151722601:C:T	1.71612e-09	-1.43394	-3.48322e-10	4.89385e-05	-1.73242	-3.48322e-10	6.89785e-05	-1.72714	-3.48322e-10
151722820	chr4:151722820:C:T	5.75829e-08	1.29044	0.788786	0.000252005	-1.02125	0.927714	0.000312015	-1.19903	0.981148
151723125	chr4:151723125:G:A	1.91441e-09	-1.66637e-10	-1.32459	7.9256e-05	-1.66637e-10	-1.25031	0.000111203	-1.66637e-10	-1.24957
151723939	chr4:151723939:G:A	4.90854e-09	-1.66637e-10	-0.383023	0.000133812	-1.66637e-10	-0.726554	0.000188582	-1.66637e-10	-0.721396
151724006	chr4:151724006:C:T	1.92378e-09	-1.66637e-10	-1.31971	7.89991e-05	-1.66637e-10	-1.25355	0.000110837	-1.66637e-10	-1.25287
151724318	chr4:151724318:C:G	3.96944e-09	-1.66637e-10	-0.595374	0.00014437	-1.66637e-10	-0.650607	0.000206106	-1.66637e-10	-0.632541
151724356	chr4:151724356:T:C	1.98859e-09	-1.66637e-10	-1.28657	7.20972e-05	-1.66637e-10	-1.34497	0.000101166	-1.66637e-10	-1.34417
151725396	chr4:151725396:T:A	3.97914e-08	1.10764	0.602013	0.000220875	-0.923487	0.698093	0.000269622	-1.11266	0.748752
151725538	chr4:151725538:G:A	4.12533e-09	-0.556853	-3.48322e-10	0.000439344	0.462294	-3.48322e-10	0.000640745	0.501702	-3.48322e-10
151725745	chr4:151725745:C:T	1.86137e-09	-1.35269	-3.48322e-10	4.99751e-05	-1.71146	-3.48322e-10	6.96446e-05	-1.71752	-3.48322e-10
151725839	chr4:151725839:A:G	9.87435e-10	-0.732414	-1.25423	1.65644e-05	-1.60981	-1.20593	2.40888e-05	-1.5713	-1.20788
151726277	chr4:151726277:A:G	1.94533e-09	-1.30857	-3.48322e-10	5.07542e-05	-1.696	-3.48322e-10	7.07259e-05	-1.70212	-3.48322e-10
151726425	chr4:151726425:T:A	5.4271e-10	-1.39576	-1.18942	0.000105778	0.0547484	-1.01639	0.000103213	-0.314831	-1.00931
151726679	chr4:151726679:A:G	6.96822e-09	-1.66637e-10	-0.0326394	0.000182333	-1.66637e-10	-0.417155	0.000257351	-1.66637e-10	-0.410491
151726690	chr4:151726690:T:C	8.25638e-09	-1.66637e-10	0.136988	0.000211483	-1.66637e-10	-0.268844	0.000298593	-1.66637e-10	-0.261851
151727109	chr4:151727109:C:T	1.88128e-09	-1.66637e-10	-1.34205	7.24365e-05	-1.66637e-10	-1.34028	0.000101476	-1.66637e-10	-1.34111
151727238	chr4:151727238:G:A	5.00041e-09	-1.66637e-10	-0.36448	0.000135769	-1.66637e-10	-0.712037	0.000191353	-1.66637e-10	-0.706813
151727884	chr4:151727884:T:A	7.83809e-09	-1.66637e-10	0.0849961	0.000202329	-1.66637e-10	-0.313096	0.000285625	-1.66637e-10	-0.30625
151728775	chr4:151728775:T:C	8.11356e-09	-1.66637e-10	0.119538	0.000208525	-1.66637e-10	-0.28293	0.000294408	-1.66637e-10	-0.275963
151728880	chr4:151728880:T:C	2.33115e-09	0.150527	-1.27816	5.49431e-05	-0.513265	-1.10343	5.34422e-05	-0.883654	-1.09868
151729374	chr4:151729374:C:T	1.88175e-09	-1.66637e-10	-1.3418	7.18119e-05	-1.66637e-10	-1.34894	0.000100703	-1.66637e-10	-1.34875
151729405	chr4:151729405:G:A	1.88748e-09	-1.66637e-10	-1.33876	7.22147e-05	-1.66637e-10	-1.34335	0.000101179	-1.66637e-10	-1.34404
151730175	chr4:151730175:C:T	1.88441e-09	-1.66637e-10	-1.34039	7.17713e-05	-1.66637e-10	-1.3495	0.000100643	-1.66637e-10	-1.34935
151730351	chr4:151730351:A:G	1.33799e-08	1.42292	-0.803162	3.79463e-05	-1.07488	-0.911935	4.52596e-05	-1.24438	-0.904141
151730683	chr4:151730683:C:T	1.18994e-08	-1.66637e-10	0.502489	0.00083906	-1.66637e-10	1.10929	0.0012739	-1.66637e-10	1.18891
151730929	chr4:151730929:C:A	1.91371e-09	-1.66637e-10	-1.32496	7.91982e-05	-1.66637e-10	-1.25104	0.000111121	-1.66637e-10	-1.25031
151730990	chr4:151730990:G:A	2.28184e-09	-1.66637e-10	-1.14902	0.000101715	-1.66637e-10	-1.00082	0.000143773	-1.66637e-10	-0.992694
151731715	chr4:151731715:C:A	3.16108e-09	-1.66637e-10	-0.823084	0.000107762	-1.66637e-10	-0.943065	0.000151017	-1.66637e-10	-0.943541
151731726	chr4:151731726:T:C	8.89373e-09	1.16226	-0.950915	3.39354e-05	-1.0389	-1.05963	4.0646e-05	-1.20234	-1.05369
151731760	chr4:151731760:G:A	3.13522e-09	-1.66637e-10	-0.831298	0.000102565	-1.66637e-10	-0.99249	0.000144299	-1.66637e-10	-0.989043
151732977	chr4:151732977:G:A	6.554e-09	-1.66637e-10	-0.0939235	0.000173177	-1.66637e-10	-0.468673	0.000244381	-1.66637e-10	-0.4622
151733421	chr4:151733421:A:G	1.93698e-09	-1.66637e-10	-1.31287	7.64774e-05	-1.66637e-10	-1.28599	0.000107573	-1.66637e-10	-1.28276
151734460	chr4:151734460:AG:A	2.81599e-09	-0.938685	-3.48322e-10	6.3031e-05	-1.47936	-3.48322e-10	8.66763e-05	-1.49875	-3.48322e-10
151734654	chr4:151734654:G:C	6.55456e-09	-1.66637e-10	-0.0938372	0.000173213	-1.66637e-10	-0.468467	0.000244431	-1.66637e-10	-0.461997
151734830	chr4:151734830:GA:G	1.86932e-09	-1.66637e-10	-1.34842	7.22757e-05	-1.66637e-10	-1.3425	0.000101375	-1.66637e-10	-1.3421
151735171	chr4:151735171:C:A	2.42751e-09	-1.66637e-10	-1.08713	0.000101513	-1.66637e-10	-1.0028	0.000142077	-1.66637e-10	-1.00456
151735405	chr4:151735405:T:C	8.27157e-09	-1.66637e-10	0.138825	0.000211739	-1.66637e-10	-0.267633	0.000298954	-1.66637e-10	-0.26064
151735588	chr4:151735588:T:C	1.92858e-08	1.07527	-0.0898985	7.30263e-05	-0.864042	-0.468127	8.47745e-05	-1.06055	-0.46038
151735908	chr4:151735908:A:C	1.98996e-09	-1.66637e-10	-1.28589	7.48713e-05	-1.66637e-10	-1.30722	0.000104913	-1.66637e-10	-1.3078
151736198	chr4:151736198:T:A	2.01034e-09	-1.66637e-10	-1.2757	8.02493e-05	-1.66637e-10	-1.23785	0.00011299	-1.66637e-10	-1.23363
151736289	chr4:151736289:A:G	1.41122e-09	-1.62954	-3.48322e-10	4.91982e-05	-1.72713	-3.48322e-10	6.84192e-05	-1.73528	-3.48322e-10
151736672	chr4:151736672:T:C	4.95884e-09	-1.66637e-10	-0.372828	0.000134856	-1.66637e-10	-0.718783	0.00019006	-1.66637e-10	-0.71359
151736781	chr4:151736781:C:T	2.31155e-09	-1.66637e-10	-1.13608	8.53528e-05	-1.66637e-10	-1.1762	0.000119533	-1.66637e-10	-1.17734
151737121	chr4:151737121:G:T	5.55465e-09	-1.66637e-10	-0.259364	0.000178497	-1.66637e-10	-0.438417	0.000251765	-1.66637e-10	-0.432432
151737206	chr4:151737206:G:A	6.74004e-08	1.44873	0.787922	6.83542e-05	-1.42887	0.0305864	9.30191e-05	-1.47861	0.0504822
151737286	chr4:151737286:G:A	7.83826e-10	-1.1655	-1.05206	1.35593e-05	-1.71957	-1.29635	1.91982e-05	-1.70856	-1.29755
151737637	chr4:151737637:C:T	4.8786e-09	-1.66637e-10	-0.389141	0.000132819	-1.66637e-10	-0.734003	0.000187173	-1.66637e-10	-0.728897
151737829	chr4:151737829:G:A	3.02025e-09	-1.66637e-10	-0.86866	0.00010285	-1.66637e-10	-0.989715	0.000145148	-1.66637e-10	-0.983179
151737909	chr4:151737909:A:G	4.9519e-09	-1.66637e-10	-0.374228	0.000134704	-1.66637e-10	-0.719908	0.000189846	-1.66637e-10	-0.714718
151737995	chr4:151737995:G:A	1.18019e-08	-1.66637e-10	0.494263	0.000831991	-1.66637e-10	1.10083	0.00126302	-1.66637e-10	1.18033
151738767	chr4:151738767:C:T	1.30984e-09	-1.7041	-3.48322e-10	9.78836e-05	-1.03921	-3.48322e-10	0.000144867	-0.985113	-3.48322e-10
151738804	chr4:151738804:G:A	4.97183e-09	-1.66637e-10	-0.370212	0.00013519	-1.66637e-10	-0.716307	0.000190533	-1.66637e-10	-0.711104
151739109	chr4:151739109:T:C	1.97049e-09	-1.66637e-10	-1.29572	7.42863e-05	-1.66637e-10	-1.31506	0.000104099	-1.66637e-10	-1.31559
151739385	chr4:151739385:T:G	3.37604e-08	-1.66637e-10	1.54529	0.00104762	-1.66637e-10	1.33129	0.00150954	-1.66637e-10	1.35863
151739429	chr4:151739429:G:A	1.21386e-08	-1.66637e-10	0.522388	0.00085849	-1.66637e-10	1.13219	0.00130386	-1.66637e-10	1.21216
151739663	chr4:151739663:C:G	7.35628e-09	-1.66637e-10	0.0215556	0.000191717	-1.66637e-10	-0.366967	0.000270601	-1.66637e-10	-0.360287
151739975	chr4:151739975:G:A	2.00718e-09	-1.66637e-10	-1.27727	7.54039e-05	-1.66637e-10	-1.30013	0.000105655	-1.66637e-10	-1.30076
151740061	chr4:151740061:C:T	1.97735e-09	-1.66637e-10	-1.29224	7.30767e-05	-1.66637e-10	-1.33148	0.000102512	-1.66637e-10	-1.33095
151740073	chr4:151740073:C:G	2.01885e-09	-1.66637e-10	-1.27147	8.07781e-05	-1.66637e-10	-1.23128	0.000113204	-1.66637e-10	-1.23174
151740272	chr4:151740272:A:G	2.00129e-09	-1.28021	-3.48322e-10	7.24667e-05	-1.33986	-3.48322e-10	9.85831e-05	-1.37003	-3.48322e-10
151740751	chr4:151740751:TG:T	2.01589e-09	-1.66637e-10	-1.27294	8.05199e-05	-1.66637e-10	-1.23448	0.000113378	-1.66637e-10	-1.2302
151740874	chr4:151740874:G:A	3.48057e-09	-0.726803	-3.48322e-10	5.01215e-05	-1.70854	-3.48322e-10	7.14831e-05	-1.69147	-3.48322e-10
151741795	chr4:151741795:G:T	6.65838e-09	-1.66637e-10	-0.0781228	0.00017551	-1.66637e-10	-0.455295	0.000247684	-1.66637e-10	-0.448775
151742174	chr4:151742174:T:C	1.25633e-08	1.11708	-0.560294	5.32429e-05	-0.921128	-0.726996	6.23777e-05	-1.10962	-0.718105
151742242	chr4:151742242:T:C	1.3826e-08	1.32999	-0.677432	4.31745e-05	-1.02953	-0.828214	5.12159e-05	-1.2047	-0.82018
151742289	chr4:151742289:C:T	1.60356e-09	-1.50177	-3.48322e-10	4.76575e-05	-1.75895	-3.48322e-10	6.69308e-05	-1.75727	-3.48322e-10
151742722	chr4:151742722:C:A	4.87622e-09	-1.66637e-10	-0.389629	0.000133047	-1.66637e-10	-0.73229	0.0001875	-1.66637e-10	-0.727152
151742819	chr4:151742819:G:A	1.29066e-08	1.27269	-0.688944	4.40063e-05	-1.00031	-0.838348	5.20068e-05	-1.17918	-0.830372
151743011	chr4:151743011:A:T	2.75587e-08	1.19139	0.150929	8.59212e-05	-0.943228	-0.226331	0.000101423	-1.13022	-0.211409
151743673	chr4:151743673:T:C	7.96513e-09	-1.66637e-10	0.101074	0.000205102	-1.66637e-10	-0.299483	0.000289552	-1.66637e-10	-0.292595
151744241	chr4:151744241:T:G	2.39956e-09	-1.66637e-10	-1.09872	9.99718e-05	-1.66637e-10	-1.0181	0.000139925	-1.66637e-10	-1.01983
151744372	chr4:151744372:G:A	7.56623e-09	1.02633	-0.976636	0.000260236	0.904749	-0.96615	0.000320414	0.772244	-0.963561
151744853	chr4:151744853:C:T	2.07965e-09	-1.66637e-10	-1.2418	7.44611e-05	-1.66637e-10	-1.31271	0.000104518	-1.66637e-10	-1.31157
151745026	chr4:151745026:A:C	1.18885e-08	-1.66637e-10	0.501573	0.000838153	-1.66637e-10	1.10821	0.00127249	-1.66637e-10	1.1878
151745446	chr4:151745446:G:A	3.56113e-09	-1.66637e-10	-0.703922	0.000104307	-1.66637e-10	-0.975649	0.000146844	-1.66637e-10	-0.971563
151745616	chr4:151745616:A:C	3.76935e-08	1.4762	0.179292	7.6884e-05	-1.07911	-0.201584	9.23153e-05	-1.24921	-0.186512
151746019	chr4:151746019:T:C	1.61577e-08	1.46209	-0.653686	4.13876e-05	-1.09306	-0.806953	4.95143e-05	-1.25991	-0.79876
151746036	chr4:151746036:T:C	7.86953e-09	-1.66637e-10	0.0889993	0.000203006	-1.66637e-10	-0.309752	0.000286584	-1.66637e-10	-0.302899
151746158	chr4:151746158:C:T	1.86588e-09	-1.66637e-10	-1.35026	7.24829e-05	-1.66637e-10	-1.33964	0.000101657	-1.66637e-10	-1.33932
151746419	chr4:151746419:T:A	7.7003e-09	-1.66637e-10	0.0672602	0.000199291	-1.66637e-10	-0.328225	0.000281321	-1.66637e-10	-0.321432
151748198	chr4:151748198:A:G	2.54685e-09	-1.03914	-3.48322e-10	5.56115e-05	-1.6046	-3.48322e-10	7.92561e-05	-1.58825	-3.48322e-10
151749135	chr4:151749135:T:G	4.95354e-09	-1.66637e-10	-0.373896	0.000134737	-1.66637e-10	-0.719663	0.000189892	-1.66637e-10	-0.714472
151749171	chr4:151749171:A:G	4.73827e-09	-1.66637e-10	-0.418326	0.000129758	-1.66637e-10	-0.757317	0.000182842	-1.66637e-10	-0.752307
151749211	chr4:151749211:G:A	1.2867e-09	-1.72192	-3.48322e-10	7.20585e-05	-1.34551	-3.48322e-10	0.000103689	-1.31954	-3.48322e-10
151749461	chr4:151749461:A:G	5.09181e-09	0.743257	-1.08962	3.77285e-05	-0.815173	-1.1774	4.39799e-05	-1.00432	-1.17288
151749632	chr4:151749632:T:TATA	1.24993e-08	1.26355	-0.711882	4.33048e-05	-0.996883	-0.857843	5.11407e-05	-1.1763	-0.85005
151749850	chr4:151749850:C:T	2.30635e-09	-1.66637e-10	-1.13833	0.000103097	-1.66637e-10	-0.987316	0.000145752	-1.66637e-10	-0.979021
151750072	chr4:151750072:A:G	7.30918e-09	-1.66637e-10	0.0151318	0.000190663	-1.66637e-10	-0.372482	0.000269103	-1.66637e-10	-0.365835
151750120	chr4:151750120:A:G	1.93351e-09	-1.66637e-10	-1.31466	8.03505e-05	-1.66637e-10	-1.23659	0.000112823	-1.66637e-10	-1.23511
151750125	chr4:151750125:C:T	3.42279e-09	-1.66637e-10	-0.743544	0.000110606	-1.66637e-10	-0.917015	0.000155101	-1.66637e-10	-0.916851
151750173	chr4:151750173:G:A	5.00942e-10	-1.39782	-1.26744	8.0652e-05	0.0738279	-1.30667	7.82757e-05	-0.295474	-1.30522
151750208	chr4:151750208:T:C	2.10759e-09	-1.66637e-10	-1.22845	7.86434e-05	-1.66637e-10	-1.25807	0.00011017	-1.66637e-10	-1.2589
151750418	chr4:151750418:GCTATGTGACAATCCTTC:G	6.68128e-09	-1.66637e-10	-0.0746896	0.000176021	-1.66637e-10	-0.452385	0.000248408	-1.66637e-10	-0.445857
151751730	chr4:151751730:T:G	1.74346e-08	1.17092	-0.286462	5.89128e-05	-0.917212	-0.629718	6.87349e-05	-1.1079	-0.622777
151752034	chr4:151752034:T:C	4.66823e-09	-1.66637e-10	-0.433219	0.000192117	-1.66637e-10	-0.364883	0.000272555	-1.66637e-10	-0.35309
151752386	chr4:151752386:T:C	4.28759e-09	-1.66637e-10	-0.518273	0.000119724	-1.66637e-10	-0.837802	0.000168652	-1.66637e-10	-0.833093
151753240	chr4:151753240:A:C	7.7003e-09	-1.66637e-10	0.0672602	0.000199291	-1.66637e-10	-0.328225	0.000281321	-1.66637e-10	-0.321432
151753767	chr4:151753767:C:G	1.87453e-09	-1.66637e-10	-1.34564	7.19898e-05	-1.66637e-10	-1.34647	0.000100963	-1.66637e-10	-1.34618
151754295	chr4:151754295:T:C	2.6343e-09	-0.0991563	-0.906226	6.84151e-05	-0.801319	-0.596076	6.70149e-05	-1.1679	-0.588112
151754369	chr4:151754369:C:T	2.09287e-09	-1.66637e-10	-1.23546	7.67219e-05	-1.66637e-10	-1.2828	0.000107511	-1.66637e-10	-1.28333
151754873	chr4:151754873:T:C	1.53076e-09	-1.54824	-3.48322e-10	6.86942e-05	-1.39332	-3.48322e-10	9.36193e-05	-1.42169	-3.48322e-10
151755198	chr4:151755198:T:C	2.59908e-08	1.46495	-0.181204	6.42953e-05	-1.09223	-0.367269	7.72032e-05	-1.25932	-0.355168
151755269	chr4:151755269:T:C	6.49514e-09	-1.66637e-10	-0.102945	0.000171896	-1.66637e-10	-0.476097	0.000242567	-1.66637e-10	-0.469653
151755705	chr4:151755705:G:A	2.94958e-09	-1.66637e-10	-0.892335	0.000100586	-1.66637e-10	-1.01197	0.000142163	-1.66637e-10	-1.00396
151755775	chr4:151755775:T:C	4.65572e-09	-1.66637e-10	-0.435903	0.000142963	-1.66637e-10	-0.660406	0.000201757	-1.66637e-10	-0.653864
151756375	chr4:151756375:T:C	2.08921e-08	1.34845	-0.283074	5.38674e-05	-1.00951	-0.626952	6.35735e-05	-1.18875	-0.619988
151756409	chr4:151756409:T:C	2.58059e-09	-1.66637e-10	-1.02598	8.70448e-05	-1.66637e-10	-1.15657	0.00012195	-1.66637e-10	-1.15732
151756645	chr4:151756645:T:C	1.91308e-09	-1.66637e-10	-1.32528	7.68122e-05	-1.66637e-10	-1.28163	0.000107718	-1.66637e-10	-1.28141
151756758	chr4:151756758:A:G	1.88344e-09	-1.66637e-10	-1.3409	7.2589e-05	-1.66637e-10	-1.33818	0.000101831	-1.66637e-10	-1.33762
151756917	chr4:151756917:T:C	4.95097e-09	-1.66637e-10	-0.374416	0.000134681	-1.66637e-10	-0.720078	0.000189813	-1.66637e-10	-0.714889
151757589	chr4:151757589:C:T	2.18522e-09	-1.66637e-10	-1.19228	9.31702e-05	-1.66637e-10	-1.08856	0.000131469	-1.66637e-10	-1.08216
151757822	chr4:151757822:T:C	5.554e-08	1.55595	0.487151	0.000116059	-0.926278	0.0573891	0.000123844	-1.21226	0.0703455
151758260	chr4:151758260:T:C	3.87432e-09	-1.66637e-10	-0.619628	0.000110739	-1.66637e-10	-0.915814	0.000155943	-1.66637e-10	-0.911442
151758295	chr4:151758295:C:G	5.53761e-09	-1.66637e-10	-0.262435	0.000148308	-1.66637e-10	-0.623696	0.000209071	-1.66637e-10	-0.618258
151758373	chr4:151758373:C:T	1.29508e-09	-1.71543	-3.48322e-10	4.86173e-05	-1.73901	-3.48322e-10	6.84854e-05	-1.73431	-3.48322e-10
151758570	chr4:151758570:A:G	6.1222e-10	-1.38155	-1.08311	7.2924e-05	-0.0602744	-1.2733	7.17508e-05	-0.412128	-1.2756
151758664	chr4:151758664:A:G	5.00051e-10	-1.34067	-1.32638	7.12573e-05	-0.106593	-1.2501	7.07491e-05	-0.455495	-1.2463
151759385	chr4:151759385:A:G	1.08193e-08	-1.66637e-10	0.407336	0.000752016	-1.66637e-10	0.999769	0.0011397	-1.66637e-10	1.07759
151759549	chr4:151759549:T:C	5.01025e-10	-1.331	-1.3341	6.86217e-05	-0.127976	-1.26641	6.82885e-05	-0.474274	-1.26291
151760174	chr4:151760174:CT:C	5.53761e-09	-1.66637e-10	-0.262435	0.000148308	-1.66637e-10	-0.623696	0.000209071	-1.66637e-10	-0.618258
151760800	chr4:151760800:A:G	4.91729e-10	-1.34711	-1.33671	7.03402e-05	-0.0973551	-1.27229	6.97432e-05	-0.447176	-1.26893
151761245	chr4:151761245:G:A	4.46034e-10	-1.43624	-1.34512	2.10771e-05	-1.28331	-1.29149	3.28051e-05	-1.18196	-1.28839
151761381	chr4:151761381:A:T	2.25941e-09	-1.66637e-10	-1.15889	8.22133e-05	-1.66637e-10	-1.21367	0.000115451	-1.66637e-10	-1.21209
151761480	chr4:151761480:T:C	4.38604e-10	-1.67636	-1.1218	1.75639e-05	-1.54873	-1.20841	2.55054e-05	-1.51256	-1.20947
151761589	chr4:151761589:T:C	1.04006e-08	-1.66637e-10	0.367865	0.000333737	-1.66637e-10	0.187363	0.000469567	-1.66637e-10	0.190881
151761650	chr4:151761650:A:G	1.77891e-09	-1.398	-3.48322e-10	4.82775e-05	-1.74602	-3.48322e-10	6.83213e-05	-1.73671	-3.48322e-10
151761653	chr4:151761653:T:C	3.87318e-08	2.5357	-0.853041	3.09847e-05	-0.958231	-1.23126	4.0169e-05	-1.03435	-1.23349
151761785	chr4:151761785:C:T	4.21966e-09	-1.66637e-10	-0.534245	0.000131526	-1.66637e-10	-0.743786	0.000185545	-1.66637e-10	-0.737635
151762039	chr4:151762039:G:C	2.27975e-08	-1.66637e-10	1.15265	0.00069872	-1.66637e-10	0.926261	0.000989234	-1.66637e-10	0.936
151762088	chr4:151762088:C:G	2.07597e-09	-1.24357	-3.48322e-10	5.29128e-05	-1.65434	-3.48322e-10	7.33723e-05	-1.66538	-3.48322e-10
151762805	chr4:151762805:C:T	1.93627e-09	-1.66637e-10	-1.31324	7.17032e-05	-1.66637e-10	-1.35045	0.000100552	-1.66637e-10	-1.35026
151762949	chr4:151762949:G:A	3.19237e-09	-1.66637e-10	-0.813234	0.000104586	-1.66637e-10	-0.972982	0.000146618	-1.66637e-10	-0.973101
151763281	chr4:151763281:A:G	1.03496e-08	-1.66637e-10	0.362952	0.000331705	-1.66637e-10	0.181258	0.00046669	-1.66637e-10	0.184736
151763867	chr4:151763867:G:A	5.25514e-09	-1.66637e-10	-0.314792	0.000142149	-1.66637e-10	-0.666113	0.000200347	-1.66637e-10	-0.66088
151764019	chr4:151764019:T:C	5.22935e-10	-1.37447	-1.24783	6.7163e-05	-0.0711742	-1.34469	6.62482e-05	-0.422133	-1.34539
151764219	chr4:151764219:T:C	3.81265e-09	-1.66637e-10	-0.635673	0.000109545	-1.66637e-10	-0.92665	0.000154241	-1.66637e-10	-0.922417
151764254	chr4:151764254:A:T	4.85915e-10	-1.35352	-1.3422	7.02606e-05	-0.0846921	-1.28609	6.955e-05	-0.435842	-1.28304
151764549	chr4:151764549:A:G	3.8886e-08	2.52594	-0.839302	3.10724e-05	-0.962102	-1.22457	4.02913e-05	-1.03794	-1.22685
151764905	chr4:151764905:C:T	1.92903e-09	-1.31698	-3.48322e-10	4.99665e-05	-1.71164	-3.48322e-10	6.93127e-05	-1.7223	-3.48322e-10
151765914	chr4:151765914:G:A	3.27219e-09	-0.788538	-3.48322e-10	5.05228e-05	-1.70057	-3.48322e-10	7.21594e-05	-1.68205	-3.48322e-10
151766593	chr4:151766593:G:A	7.76846e-09	-1.66637e-10	0.0760736	0.000267666	-1.66637e-10	-0.0332483	0.000378986	-1.66637e-10	-0.0234304
151766686	chr4:151766686:T:C	2.35513e-09	-1.66637e-10	-1.1174	0.000106068	-1.66637e-10	-0.958907	0.000149998	-1.66637e-10	-0.950311
151767277	chr4:151767277:A:G	3.05147e-08	1.9621	-0.517893	3.3732e-05	-1.17804	-0.926507	4.47063e-05	-1.24216	-0.918659
151767826	chr4:151767826:T:C	1.38456e-08	0.653967	-3.48322e-10	0.000174495	-0.461094	-3.48322e-10	0.000237038	-0.492712	-3.48322e-10
151767845	chr4:151767845:A:G	5.16584e-10	-1.40407	-1.23045	7.08152e-05	-0.0227728	-1.34014	6.95053e-05	-0.378452	-1.34107
151768122	chr4:151768122:G:A	4.7789e-10	-1.37248	-1.3399	7.35871e-05	-0.0446951	-1.27982	7.25243e-05	-0.400367	-1.27664
151768242	chr4:151768242:TG:T	1.21205e-08	-1.66637e-10	0.520903	0.000857134	-1.66637e-10	1.13061	0.00130163	-1.66637e-10	1.21044
151768565	chr4:151768565:G:A	4.64939e-10	-1.39967	-1.34017	7.81772e-05	0.0138749	-1.27789	7.65771e-05	-0.348032	-1.2746
151768947	chr4:151768947:T:C	5.24027e-10	-1.39964	-1.22057	7.04512e-05	-0.0309681	-1.3371	6.92035e-05	-0.38572	-1.33816
151768974	chr4:151768974:T:G	5.57441e-09	-1.66637e-10	-0.255812	0.000149146	-1.66637e-10	-0.618062	0.000210243	-1.66637e-10	-0.612665
151769063	chr4:151769063:A:G	5.27324e-10	-1.40178	-1.21216	7.0933e-05	-0.0269951	-1.33426	6.96327e-05	-0.382271	-1.33542
151769196	chr4:151769196:G:A	6.53264e-10	-1.38473	-1.01504	7.64264e-05	-0.0512597	-1.2354	7.50906e-05	-0.404004	-1.23823
151769823	chr4:151769823:T:C	5.32258e-10	-1.37568	-1.22894	6.77894e-05	-0.0669299	-1.33965	6.68105e-05	-0.418464	-1.34061
151769915	chr4:151769915:AGCTGT:A	4.70971e-10	-1.38504	-1.34192	7.5215e-05	-0.0173364	-1.2853	7.38889e-05	-0.376129	-1.28224
151770304	chr4:151770304:C:A	2.82939e-09	-1.66637e-10	-0.933938	0.000104646	-1.66637e-10	-0.97241	0.000147241	-1.66637e-10	-0.968859
151770318	chr4:151770318:T:C	5.14381e-10	-1.40352	-1.23527	7.06771e-05	-0.0233479	-1.34152	6.93825e-05	-0.378912	-1.34238
151770895	chr4:151770895:A:C	5.92192e-09	-1.66637e-10	-0.195338	0.000156733	-1.66637e-10	-0.568446	0.000220977	-1.66637e-10	-0.562872
151771227	chr4:151771227:A:G	5.88918e-09	-1.66637e-10	-0.200882	0.000156017	-1.66637e-10	-0.573021	0.000219964	-1.66637e-10	-0.567465
151771322	chr4:151771322:G:A	1.2198e-07	2.32611	0.503747	8.24184e-05	-1.03211	-0.179068	0.000109491	-1.1039	-0.161192
151771784	chr4:151771784:C:T	2.14199e-09	-1.21226	-3.48322e-10	5.36869e-05	-1.63982	-3.48322e-10	7.43896e-05	-1.65161	-3.48322e-10
151771944	chr4:151771944:C:T	1.33772e-09	-1.68303	-3.48322e-10	0.000104996	-0.969066	-3.48322e-10	0.000155802	-0.912346	-3.48322e-10
151772041	chr4:151772041:C:T	6.04085e-09	-1.66637e-10	-0.175454	0.000159347	-1.66637e-10	-0.551903	0.000224673	-1.66637e-10	-0.546282
151772094	chr4:151772094:C:T	4.73674e-10	-1.38212	-1.33911	7.52354e-05	-0.0242845	-1.27808	7.40171e-05	-0.381776	-1.27486
151772369	chr4:151772369:G:A	5.58871e-09	-1.66637e-10	-0.25325	0.000149322	-1.66637e-10	-0.616885	0.00021047	-1.66637e-10	-0.611586
151772470	chr4:151772470:A:G	4.63176e-10	-1.40021	-1.34344	7.71766e-05	0.0127184	-1.28961	7.55914e-05	-0.348934	-1.28665
151772846	chr4:151772846:A:G	6.50635e-10	-1.32349	-1.08031	6.3673e-05	-0.197021	-1.27221	6.36633e-05	-0.53278	-1.27454
151773142	chr4:151773142:C:T	2.13361e-09	-0.230905	-0.985277	5.06457e-05	-0.975453	-0.722682	5.03934e-05	-1.32503	-0.716045
151773312	chr4:151773312:T:C	1.28993e-09	-1.71941	-3.48322e-10	7.25753e-05	-1.33836	-3.48322e-10	0.000104414	-1.31256	-3.48322e-10
151773378	chr4:151773378:C:T	2.78678e-09	-1.66637e-10	-0.949111	9.24912e-05	-1.66637e-10	-1.09588	0.000129566	-1.66637e-10	-1.09674
151773798	chr4:151773798:G:C	2.08225e-09	-1.66637e-10	-1.24055	8.5013e-05	-1.66637e-10	-1.18018	0.00011914	-1.66637e-10	-1.18063
151774428	chr4:151774428:T:C	1.93172e-09	-1.66637e-10	-1.31559	7.46862e-05	-1.66637e-10	-1.30969	0.000104706	-1.66637e-10	-1.30977
151774783	chr4:151774783:G:A	4.75109e-10	-1.37901	-1.3392	7.47748e-05	-0.0326422	-1.27587	7.36261e-05	-0.389352	-1.27258
151775047	chr4:151775047:C:T	5.68614e-09	-1.66637e-10	-0.235968	0.000151585	-1.66637e-10	-0.60184	0.000213694	-1.66637e-10	-0.596387
151775273	chr4:151775273:T:C	1.26425e-07	2.30125	0.564403	8.62555e-05	-1.03566	-0.130013	0.000114563	-1.10806	-0.111751
151775853	chr4:151775853:C:T	5.66263e-09	-1.66637e-10	-0.24011	0.000151076	-1.66637e-10	-0.605206	0.000212973	-1.66637e-10	-0.599764
151776032	chr4:151776032:A:G	7.36317e-08	-1.66637e-10	2.32508	0.00204851	-1.66637e-10	2.00188	0.00289938	-1.66637e-10	2.01132
151776674	chr4:151776674:C:A	2.32338e-07	2.55123	0.922963	0.000125697	-0.955801	0.166685	0.000166844	-1.03129	0.187423
151776710	chr4:151776710:TC:T	4.74581e-10	-1.37395	-1.34537	7.23864e-05	-0.0468446	-1.29413	7.13432e-05	-0.402174	-1.29125
151776829	chr4:151776829:G:A	3.56475e-08	2.37745	-0.777765	3.04301e-05	-1.0207	-1.18686	3.95456e-05	-1.09381	-1.18967
151776883	chr4:151776883:TCAGA:T	1.48307e-07	2.32219	0.7031	9.73221e-05	-1.0348	-0.0101613	0.000129462	-1.10664	0.00909958
151776944	chr4:151776944:A:C	5.68369e-09	-1.66637e-10	-0.236399	0.000150174	-1.66637e-10	-0.611196	0.00021169	-1.66637e-10	-0.605806
151777138	chr4:151777138:C:T	5.96843e-09	-1.66637e-10	-0.187516	0.000159337	-1.66637e-10	-0.551967	0.000224629	-1.66637e-10	-0.546481
151777618	chr4:151777618:G:A	1.9425e-09	-1.66637e-10	-1.31002	7.17277e-05	-1.66637e-10	-1.35011	0.000100594	-1.66637e-10	-1.34984
151777835	chr4:151777835:C:T	5.94115e-09	-1.66637e-10	-0.192097	0.000158742	-1.66637e-10	-0.555707	0.000223788	-1.66637e-10	-0.55023
151778821	chr4:151778821:C:T	1.24252e-09	-1.75685	-3.48322e-10	6.26598e-05	-1.48527	-3.48322e-10	8.94115e-05	-1.46768	-3.48322e-10
151779020	chr4:151779020:G:A	1.1501e-08	-1.66637e-10	0.468438	0.000806572	-1.66637e-10	1.0698	0.00122369	-1.66637e-10	1.14869
151779544	chr4:151779544:G:A	5.34183e-09	-1.66637e-10	-0.298431	0.000143798	-1.66637e-10	-0.654578	0.000202687	-1.66637e-10	-0.649267
151779634	chr4:151779634:A:T	1.89174e-09	-1.66637e-10	-1.3365	7.7292e-05	-1.66637e-10	-1.2754	0.000108436	-1.66637e-10	-1.27477
151779933	chr4:151779933:T:G	4.37468e-10	-1.53671	-1.26404	1.25718e-05	-1.7427	-1.34884	1.79303e-05	-1.72526	-1.34918
151779958	chr4:151779958:T:C	4.15111e-08	1.95364	-0.201678	5.04391e-05	-1.35588	-0.346344	6.28735e-05	-1.48349	-0.33632
151780279	chr4:151780279:A:G	5.77477e-09	-1.66637e-10	-0.220501	0.000155186	-1.66637e-10	-0.578367	0.000218758	-1.66637e-10	-0.572963
151780504	chr4:151780504:T:C	6.25891e-10	-1.38858	-1.054	7.3492e-05	-0.0683819	-1.25743	7.24073e-05	-0.41865	-1.25997
151780573	chr4:151780573:A:G	5.77477e-09	-1.66637e-10	-0.220501	0.000155186	-1.66637e-10	-0.578367	0.000218758	-1.66637e-10	-0.572963
151781144	chr4:151781144:G:A	2.78272e-09	-0.950568	-3.48322e-10	6.29941e-05	-1.47995	-3.48322e-10	8.66195e-05	-1.49941	-3.48322e-10
151781294	chr4:151781294:C:A	5.61792e-09	-1.66637e-10	-0.248037	0.000150223	-1.66637e-10	-0.61087	0.000211768	-1.66637e-10	-0.605439
151781600	chr4:151781600:C:T	1.59561e-09	-1.50674	-3.48322e-10	0.000137607	-0.698585	-3.48322e-10	0.000186065	-0.734832	-3.48322e-10
151781917	chr4:151781917:T:A	5.95859e-09	-1.66637e-10	-0.189164	0.000159264	-1.66637e-10	-0.552425	0.000224528	-1.66637e-10	-0.546931
151781920	chr4:151781920:T:C	5.78141e-09	-1.66637e-10	-0.219352	0.000155332	-1.66637e-10	-0.577423	0.000218966	-1.66637e-10	-0.572015
151782338	chr4:151782338:G:T	5.77965e-09	-1.66637e-10	-0.219656	0.000155296	-1.66637e-10	-0.577655	0.000218914	-1.66637e-10	-0.572249
151782544	chr4:151782544:G:A	4.42253e-08	2.51032	-0.695027	3.32938e-05	-0.968998	-1.14862	4.31531e-05	-1.04468	-1.1515
151782553	chr4:151782553:G:C	5.43519e-09	-1.66637e-10	-0.281105	0.000146214	-1.66637e-10	-0.637915	0.000206097	-1.66637e-10	-0.632583
151782979	chr4:151782979:T:C	6.55607e-09	-1.66637e-10	-0.0936077	0.000172454	-1.66637e-10	-0.472859	0.000243186	-1.66637e-10	-0.467102
151783055	chr4:151783055:G:A	1.94416e-09	-1.66637e-10	-1.30917	8.09959e-05	-1.66637e-10	-1.22859	0.000113731	-1.66637e-10	-1.22709
151785966	chr4:151785966:C:A	2.52117e-08	1.7915	-0.538197	3.06762e-05	-1.24217	-0.957334	4.01612e-05	-1.30237	-0.96566
151786228	chr4:151786228:A:G	4.51119e-08	2.1936	-0.358457	3.73485e-05	-1.39892	-0.603775	4.66811e-05	-1.5198	-0.597786
151787046	chr4:151787046:G:A	1.60879e-08	-1.66637e-10	0.804071	0.000890593	-1.66637e-10	1.1689	0.00132753	-1.66637e-10	1.23015
151787061	chr4:151787061:C:T	1.6829e-09	-1.45348	-3.48322e-10	4.91463e-05	-1.72819	-3.48322e-10	6.8247e-05	-1.7378	-3.48322e-10
151787157	chr4:151787157:A:G	2.76041e-09	-1.66637e-10	-0.95862	0.000127493	-1.66637e-10	-0.774931	0.000180233	-1.66637e-10	-0.766682
151787189	chr4:151787189:C:T	3.92334e-09	-1.66637e-10	-0.607057	0.000114601	-1.66637e-10	-0.88153	0.000161429	-1.66637e-10	-0.876865
151787588	chr4:151787588:G:A	3.51679e-08	2.21535	-0.629217	2.88092e-05	-1.40585	-0.856445	3.60051e-05	-1.5254	-0.85187
151787722	chr4:151787722:T:C	6.88845e-10	-1.03076	-1.31598	4.42121e-05	-0.520786	-1.31321	4.6078e-05	-0.820308	-1.31029
151789791	chr4:151789791:C:T	5.86034e-08	1.97081	0.125986	6.16506e-05	-1.33458	-0.166931	7.76842e-05	-1.46874	-0.139541
151789900	chr4:151789900:C:T	2.77946e-09	-0.951741	-3.48322e-10	4.82929e-05	-1.7457	-3.48322e-10	6.83616e-05	-1.73612	-3.48322e-10
151790820	chr4:151790820:T:C	1.07958e-08	1.59772	-1.19256	2.16689e-05	-1.25884	-1.28827	2.85246e-05	-1.31794	-1.29222
151791626	chr4:151791626:T:G	4.58236e-10	-1.45519	-1.29918	9.76004e-05	0.305917	-1.34802	8.54477e-05	-0.165167	-1.34786
151791654	chr4:151791654:G:A	4.0553e-09	-1.66637e-10	-0.573974	0.000117609	-1.66637e-10	-0.855622	0.000165683	-1.66637e-10	-0.850855
151791673	chr4:151791673:C:T	7.04992e-09	-1.66637e-10	-0.0209825	0.00022313	-1.66637e-10	-0.215236	0.000315024	-1.66637e-10	-0.208282
151791704	chr4:151791704:T:C	2.81581e-09	-1.66637e-10	-0.938751	0.000132793	-1.66637e-10	-0.734194	0.000188166	-1.66637e-10	-0.723607
151791937	chr4:151791937:C:A	2.23701e-08	2.37715	-1.24343	1.69653e-05	-1.47282	-1.319	2.13555e-05	-1.58083	-1.31879
151792449	chr4:151792449:A:G	3.6204e-09	-0.687414	-3.48322e-10	8.12247e-05	-1.22577	-3.48322e-10	0.000112256	-1.24015	-3.48322e-10
151792456	chr4:151792456:A:T	4.83086e-10	-1.63637	-1.06519	1.62389e-05	-1.64755	-1.18803	2.21443e-05	-1.67342	-1.18993
151792488	chr4:151792488:C:T	4.0489e-08	3.01482	-1.28779	3.50006e-05	-0.726106	-1.34152	4.4879e-05	-0.813937	-1.34302
151792651	chr4:151792651:T:C	3.74047e-09	-0.654787	-3.48322e-10	8.31823e-05	-1.20195	-3.48322e-10	0.000114921	-1.21669	-3.48322e-10
151792966	chr4:151792966:T:A	3.89219e-08	2.99033	-1.30277	3.43847e-05	-0.738721	-1.34666	4.41288e-05	-0.826178	-1.34764
151793237	chr4:151793237:C:T	3.00348e-09	-1.66637e-10	-0.874226	9.92652e-05	-1.66637e-10	-1.02519	0.00013963	-1.66637e-10	-1.02193
151793321	chr4:151793321:A:G	2.09159e-09	-1.66637e-10	-1.23607	7.74603e-05	-1.66637e-10	-1.27322	0.000108577	-1.66637e-10	-1.27347
151793369	chr4:151793369:T:C	3.76001e-08	2.95481	-1.3018	3.38158e-05	-0.755692	-1.34637	4.34318e-05	-0.842349	-1.34739
151793506	chr4:151793506:T:C	3.86765e-08	2.97967	-1.29844	3.4239e-05	-0.744306	-1.34532	4.39485e-05	-0.831452	-1.34646
151793929	chr4:151793929:G:A	2.6123e-08	2.60522	-1.3164	1.54468e-05	-1.53619	-1.34939	1.97174e-05	-1.63008	-1.34934
151794115	chr4:151794115:C:T	2.30693e-08	-1.66637e-10	1.1645	0.000731194	-1.66637e-10	0.97169	0.00105142	-1.66637e-10	0.996966
151794163	chr4:151794163:A:T	3.73894e-08	2.94812	-1.30074	3.37258e-05	-0.75868	-1.34605	4.33196e-05	-0.84522	-1.3471
151794181	chr4:151794181:C:T	3.72032e-09	-0.660189	-3.48322e-10	8.27238e-05	-1.20748	-3.48322e-10	0.000114305	-1.22206	-3.48322e-10
151794514	chr4:151794514:T:C	3.70345e-08	2.94317	-1.30532	3.36075e-05	-0.760868	-1.34737	4.31799e-05	-0.847297	-1.34826
151794622	chr4:151794622:A:G	3.79815e-09	-0.639485	-3.48322e-10	8.39998e-05	-1.19217	-3.48322e-10	0.000116042	-1.20697	-3.48322e-10
151794661	chr4:151794661:C:T	1.96978e-09	-1.66637e-10	-1.29608	7.19507e-05	-1.66637e-10	-1.34701	0.000100945	-1.66637e-10	-1.34635
151794834	chr4:151794834:T:A	5.65561e-10	-1.75161	-0.792322	2.68094e-05	-1.48476	-0.849474	3.90043e-05	-1.44698	-0.850273
151794861	chr4:151794861:G:A	1.91625e-09	-1.66637e-10	-1.32363	7.19714e-05	-1.66637e-10	-1.34672	0.000100932	-1.66637e-10	-1.34648
151794984	chr4:151794984:T:C	6.1257e-08	1.76375	0.377329	7.61935e-05	-1.3587	0.0689919	9.64489e-05	-1.49202	0.100099
151795045	chr4:151795045:AT:A	1.88574e-09	-1.66637e-10	-1.33968	7.5415e-05	-1.66637e-10	-1.29998	0.000105824	-1.66637e-10	-1.29915
151795310	chr4:151795310:C:T	2.04516e-09	-1.66637e-10	-1.25852	7.83968e-05	-1.66637e-10	-1.26121	0.000109913	-1.66637e-10	-1.26125
151795326	chr4:151795326:T:C	3.51807e-09	-0.716087	-3.48322e-10	7.95814e-05	-1.24621	-3.48322e-10	0.000110019	-1.26028	-3.48322e-10
151795797	chr4:151795797:T:C	1.23857e-09	-1.76004	-3.48322e-10	5.6413e-05	-1.59029	-3.48322e-10	7.76909e-05	-1.60819	-3.48322e-10
151796278	chr4:151796278:T:C	5.36847e-10	-1.24767	-1.34837	5.02548e-05	-0.356932	-1.34895	5.07662e-05	-0.68417	-1.34953
151796452	chr4:151796452:A:G	5.3027e-08	1.57134	0.425458	7.94582e-05	-1.28104	0.0332875	0.000106316	-1.33727	0.04276
151796605	chr4:151796605:C:T	5.6193e-08	1.75331	0.301488	7.11894e-05	-1.35691	-0.000739119	9.00084e-05	-1.49062	0.0295902
151796735	chr4:151796735:G:A	3.7835e-09	-1.66637e-10	-0.643349	0.00011134	-1.66637e-10	-0.910397	0.000156807	-1.66637e-10	-0.905917
151797244	chr4:151797244:C:T	1.71822e-09	-0.552985	-0.879724	6.67223e-05	-0.826694	-0.595755	6.34461e-05	-1.22192	-0.588815
151797253	chr4:151797253:G:A	4.05432e-09	-1.66637e-10	-0.574215	0.000117587	-1.66637e-10	-0.855811	0.000165651	-1.66637e-10	-0.851045
151797449	chr4:151797449:C:T	1.86632e-09	-1.66637e-10	-1.35003	7.25029e-05	-1.66637e-10	-1.33936	0.000101699	-1.66637e-10	-1.33891
151797480	chr4:151797480:A:G	3.89006e-09	-1.66637e-10	-0.615575	0.000113735	-1.66637e-10	-0.88912	0.000160195	-1.66637e-10	-0.88454
151797916	chr4:151797916:A:T	1.86644e-09	-1.66637e-10	-1.34997	7.24845e-05	-1.66637e-10	-1.33962	0.000101673	-1.66637e-10	-1.33917
151797990	chr4:151797990:T:C	3.58201e-09	-1.66637e-10	-0.698076	0.000177096	-1.66637e-10	-0.446298	0.000251475	-1.66637e-10	-0.433585
151798096	chr4:151798096:A:G	5.43014e-07	1.94426	2.37887	0.00048393	-1.14056	1.69951	0.000652302	-1.20465	1.72423
151798648	chr4:151798648:T:C	3.00977e-09	-1.66637e-10	-0.872136	0.00014338	-1.66637e-10	-0.657492	0.000203269	-1.66637e-10	-0.646399
151798959	chr4:151798959:T:C	9.94093e-09	-0.698925	1.02159	0.00042032	-1.23749	1.65551	0.000629142	-1.25356	1.73699
151799218	chr4:151799218:C:T	8.54225e-09	-0.758833	0.929859	0.000362877	-1.27831	1.54939	0.00054266	-1.29402	1.62957
151799249	chr4:151799249:C:T	5.91558e-10	-1.59953	-0.89946	2.08765e-05	-1.76053	-0.823835	2.92069e-05	-1.75934	-0.82718
151799318	chr4:151799318:T:C	6.63855e-09	-0.700357	0.619251	0.000267148	-1.24351	1.20832	0.000396232	-1.25974	1.28081
151799385	chr4:151799385:T:C	3.73413e-09	-0.656485	-3.48322e-10	8.30538e-05	-1.2035	-3.48322e-10	0.000114755	-1.21813	-3.48322e-10
151799458	chr4:151799458:A:G	5.7903e-07	1.88148	2.50587	0.000530259	-1.16443	1.81481	0.000716044	-1.22721	1.84002
151799551	chr4:151799551:T:C	4.72762e-08	2.35868	-0.476673	3.2153e-05	-1.51278	-0.6397	4.12623e-05	-1.61086	-0.630123
151800067	chr4:151800067:T:C	3.6749e-09	-0.672474	-3.48322e-10	4.94274e-05	-1.72248	-3.48322e-10	7.04671e-05	-1.70579	-3.48322e-10
151800154	chr4:151800154:C:A	3.72631e-09	-0.65858	-3.48322e-10	8.29327e-05	-1.20496	-3.48322e-10	0.000114589	-1.21958	-3.48322e-10
151800802	chr4:151800802:T:TC	3.70338e-10	-1.63253	-1.33481	1.46633e-05	-1.58838	-1.34926	2.02012e-05	-1.60594	-1.34925
151800910	chr4:151800910:G:A	5.94671e-09	-1.66637e-10	-0.191161	0.000234449	-1.66637e-10	-0.165749	0.00033067	-1.66637e-10	-0.159811
151801005	chr4:151801005:A:C	1.36705e-09	-0.637497	-1.02384	3.2044e-05	-1.17224	-0.983643	4.43615e-05	-1.18787	-0.980693
151801536	chr4:151801536:A:C	5.33281e-10	-1.26155	-1.34115	5.18583e-05	-0.334806	-1.33967	5.23783e-05	-0.6644	-1.33804
151801747	chr4:151801747:G:A	7.78768e-10	-0.990755	-1.23329	5.1728e-05	-0.592458	-1.08453	4.51959e-05	-1.06926	-1.08067
151801813	chr4:151801813:T:C	4.22305e-07	1.6775	2.39423	0.000438083	-1.24512	1.70454	0.000594084	-1.30329	1.72938
151802251	chr4:151802251:T:C	1.19203e-09	-0.596068	-1.20228	2.71416e-05	-1.14039	-1.18153	3.75263e-05	-1.15656	-1.17933
151802369	chr4:151802369:A:T	6.49949e-07	2.82615	1.67674	0.000344535	-0.838746	1.05795	0.000453642	-0.920144	1.07652
151802445	chr4:151802445:A:G	4.94107e-07	2.67636	1.5524	0.000288368	-0.904969	0.946216	0.000380685	-0.983318	0.964361
151802569	chr4:151802569:G:T	1.86155e-07	1.74929	1.5033	0.000205354	-1.21028	0.912026	0.000276091	-1.27071	0.93051
151802688	chr4:151802688:A:G	5.22047e-07	1.71562	2.56814	0.000525147	-1.23017	1.87086	0.000711833	-1.28933	1.89624
151803149	chr4:151803149:TG:T	1.62019e-09	-0.550383	-0.941073	6.09145e-05	-0.838033	-0.675486	5.80923e-05	-1.22999	-0.668905
151803371	chr4:151803371:G:A	6.33678e-09	-0.127628	-3.48322e-10	0.000235953	-0.159356	-3.48322e-10	0.000217795	-0.577377	-3.48322e-10
151804429	chr4:151804429:A:G	3.73026e-09	-0.65752	-3.48322e-10	8.29909e-05	-1.20426	-3.48322e-10	0.000114669	-1.21888	-3.48322e-10
151804542	chr4:151804542:C:T	1.86644e-09	-1.66637e-10	-1.34997	7.24845e-05	-1.66637e-10	-1.33962	0.000101673	-1.66637e-10	-1.33917
151805258	chr4:151805258:G:A	3.72044e-09	-0.660158	-3.48322e-10	8.28287e-05	-1.20621	-3.48322e-10	0.000114447	-1.22082	-3.48322e-10
151805458	chr4:151805458:T:C	6.48143e-10	-1.25914	-1.1485	5.64021e-05	-0.375096	-1.21539	5.70924e-05	-0.696733	-1.21953
151805539	chr4:151805539:A:G	9.57722e-10	-0.868513	-1.14868	3.80165e-05	-0.773199	-1.21177	4.07981e-05	-1.03636	-1.21594
151805681	chr4:151805681:C:T	1.72625e-09	-1.42805	-3.48322e-10	4.76298e-05	-1.75953	-3.48322e-10	6.69484e-05	-1.75701	-3.48322e-10
151805854	chr4:151805854:C:G	1.6959e-09	-1.3494	-0.0963818	0.000260925	-0.166123	0.107366	0.000261687	-0.513324	0.119542
151805879	chr4:151805879:G:A	1.86374e-09	-1.35141	-3.48322e-10	4.88831e-05	-1.73356	-3.48322e-10	6.93466e-05	-1.72181	-3.48322e-10
151805942	chr4:151805942:G:C	1.86196e-09	-1.23955	-0.112821	0.000164494	-0.405289	-0.114825	0.00016972	-0.721173	-0.105606
151805958	chr4:151805958:T:C	3.95431e-09	-1.66637e-10	-0.599194	0.000112543	-1.66637e-10	-0.89965	0.000158486	-1.66637e-10	-0.895263
151806175	chr4:151806175:A:G	2.96813e-09	-1.66637e-10	-0.886065	9.83417e-05	-1.66637e-10	-1.03454	0.000138327	-1.66637e-10	-1.03131
151806700	chr4:151806700:T:C	6.95265e-10	-0.990375	-1.34709	3.49141e-05	-0.726844	-1.34325	3.76074e-05	-0.992224	-1.3415
151807453	chr4:151807453:T:C	3.75984e-09	-0.649622	-3.48322e-10	8.34848e-05	-1.19832	-3.48322e-10	0.000115349	-1.21297	-3.48322e-10
151807485	chr4:151807485:A:C	2.28423e-09	-1.66637e-10	-1.14797	0.000101867	-1.66637e-10	-0.999317	0.000143986	-1.66637e-10	-0.991213
151807789	chr4:151807789:G:A	1.07243e-09	-0.553831	-1.35024	1.65354e-05	-1.4984	-1.31909	2.07613e-05	-1.61218	-1.31566
151807883	chr4:151807883:G:A	8.09371e-10	-0.913143	-1.27235	2.00255e-05	-1.31027	-1.31571	2.39066e-05	-1.46907	-1.3177
151807895	chr4:151807895:T:C	8.56608e-10	-0.856458	-1.27232	1.92228e-05	-1.35111	-1.31578	2.31317e-05	-1.50195	-1.31777
151807920	chr4:151807920:T:G	1.15406e-09	-0.481241	-1.34947	1.60948e-05	-1.53044	-1.31405	2.03791e-05	-1.63605	-1.31037
151808028	chr4:151808028:G:A	3.66265e-09	-0.675812	-3.48322e-10	8.18838e-05	-1.21769	-3.48322e-10	0.000113161	-1.23211	-3.48322e-10
151808076	chr4:151808076:T:C	3.73791e-09	-0.655474	-3.48322e-10	8.31369e-05	-1.2025	-3.48322e-10	0.000114873	-1.2171	-3.48322e-10
151808097	chr4:151808097:A:T	2.38094e-09	-1.66637e-10	-1.1065	0.000102317	-1.66637e-10	-0.994915	0.000144502	-1.66637e-10	-0.987635
151808160	chr4:151808160:T:A	1.1147e-09	-0.515701	-1.34971	1.63175e-05	-1.51534	-1.31541	2.05787e-05	-1.62488	-1.31179
151808397	chr4:151808397:T:C	1.88656e-09	-1.66637e-10	-1.33924	7.17482e-05	-1.66637e-10	-1.34983	0.000100578	-1.66637e-10	-1.35
151808426	chr4:151808426:C:T	4.49923e-09	-1.66637e-10	-0.470093	0.000127883	-1.66637e-10	-0.771871	0.000180229	-1.66637e-10	-0.7667
151809049	chr4:151809049:A:G	6.12826e-09	1.06004	-1.22113	1.62958e-05	-1.56405	-1.26803	2.09257e-05	-1.64868	-1.27127
151809069	chr4:151809069:G:A	6.09391e-09	1.04774	-1.21445	1.64331e-05	-1.56105	-1.26264	2.10849e-05	-1.64638	-1.26599
151809086	chr4:151809086:A:G	3.47312e-09	-1.66637e-10	-0.728947	0.000121444	-1.66637e-10	-0.823538	0.000171002	-1.66637e-10	-0.819258
151809391	chr4:151809391:C:T	1.77308e-08	2.1267	-1.22539	1.51346e-05	-1.63834	-1.26767	1.97489e-05	-1.70681	-1.27102
151809521	chr4:151809521:C:T	3.49777e-09	-0.721873	-3.48322e-10	7.92538e-05	-1.25033	-3.48322e-10	0.000109584	-1.26424	-3.48322e-10
151809957	chr4:151809957:T:C	6.08629e-09	0.676905	-0.844865	2.65059e-05	-1.43028	-0.915339	3.29734e-05	-1.54746	-0.917766
151810033	chr4:151810033:C:T	3.1041e-09	-0.841277	-3.48322e-10	7.33064e-05	-1.32834	-3.48322e-10	0.000101483	-1.34104	-3.48322e-10
151810052	chr4:151810052:G:T	2.76745e-09	-1.66637e-10	-0.956071	0.000130139	-1.66637e-10	-0.754388	0.000184378	-1.66637e-10	-0.74394
151810131	chr4:151810131:T:G	2.43458e-08	1.88996	-0.671599	2.71345e-05	-1.69869	-0.62349	3.66849e-05	-1.7418	-0.616765
151810276	chr4:151810276:C:T	1.88662e-09	-1.66637e-10	-1.33921	7.20764e-05	-1.66637e-10	-1.34526	0.000101021	-1.66637e-10	-1.3456
151810806	chr4:151810806:C:T	6.84239e-10	-1.23344	-1.12001	1.85087e-05	-1.69929	-1.00545	2.66214e-05	-1.67693	-1.00228
151811657	chr4:151811657:A:G	2.43433e-09	0.247285	-1.33161	1.30132e-05	-1.71982	-1.33721	1.75623e-05	-1.75653	-1.33865
151812137	chr4:151812137:C:T	2.22088e-09	-1.66637e-10	-1.17609	8.36099e-05	-1.66637e-10	-1.19683	0.000117466	-1.66637e-10	-1.19478
151812275	chr4:151812275:C:T	1.8732e-09	-1.66637e-10	-1.34635	7.27583e-05	-1.66637e-10	-1.33585	0.000102084	-1.66637e-10	-1.33514
151812338	chr4:151812338:G:A	1.86716e-09	-1.66637e-10	-1.34958	7.22731e-05	-1.66637e-10	-1.34254	0.000101385	-1.66637e-10	-1.342
151812421	chr4:151812421:C:T	1.9565e-09	-1.66637e-10	-1.30284	7.19032e-05	-1.66637e-10	-1.34767	0.000100841	-1.66637e-10	-1.34739
151812709	chr4:151812709:A:G	2.50253e-08	-1.66637e-10	1.24589	0.00192721	-1.66637e-10	1.94084	0.00296069	-1.66637e-10	2.03225
151813047	chr4:151813047:A:G	1.04564e-08	-1.66637e-10	0.373213	0.000423605	-1.66637e-10	0.425813	0.000625422	-1.66637e-10	0.477496
151813521	chr4:151813521:G:A	2.3207e-09	0.144909	-1.27704	1.38101e-05	-1.70717	-1.29042	1.84663e-05	-1.75144	-1.29354
151813683	chr4:151813683:T:C	7.44843e-10	-1.14857	-1.12001	1.80472e-05	-1.72455	-1.00545	2.58351e-05	-1.70691	-1.00228
151813831	chr4:151813831:G:A	1.95831e-09	-1.66637e-10	-1.30191	7.18292e-05	-1.66637e-10	-1.3487	0.000100732	-1.66637e-10	-1.34847
151814192	chr4:151814192:C:T	1.65283e-08	1.54268	-0.711601	2.33471e-05	-1.69366	-0.778856	3.1264e-05	-1.73693	-0.781536
151814659	chr4:151814659:AGTT:A	1.86502e-09	-1.66637e-10	-1.35073	7.21852e-05	-1.66637e-10	-1.34375	0.000101203	-1.66637e-10	-1.3438
151814987	chr4:151814987:G:T	1.97515e-09	-1.66637e-10	-1.29336	7.87869e-05	-1.66637e-10	-1.25624	0.000110895	-1.66637e-10	-1.25234
151815061	chr4:151815061:G:A	4.36046e-09	-1.66637e-10	-0.501422	0.00023011	-1.66637e-10	-0.184431	0.000334655	-1.66637e-10	-0.14783
151815202	chr4:151815202:T:C	6.44042e-10	-1.1881	-1.22589	1.35788e-05	-1.72831	-1.28617	1.93841e-05	-1.71108	-1.2854
151815639	chr4:151815639:T:G	4.97707e-09	0.975147	-1.34431	1.23802e-05	-1.75817	-1.34872	1.79225e-05	-1.72553	-1.34934
151815755	chr4:151815755:C:G	1.93262e-09	-1.66637e-10	-1.31512	7.17496e-05	-1.66637e-10	-1.34981	0.000100612	-1.66637e-10	-1.34966
151815867	chr4:151815867:C:T	1.78604e-08	-1.66637e-10	0.90859	0.00122902	-1.66637e-10	1.49099	0.0018733	-1.66637e-10	1.57453
151815868	chr4:151815868:A:G	1.09688e-08	-1.66637e-10	0.421059	0.000672151	-1.66637e-10	0.887494	0.000981576	-1.66637e-10	0.928229
151815939	chr4:151815939:G:C	1.32251e-09	-1.69447	-3.48322e-10	5.05927e-05	-1.69918	-3.48322e-10	7.1654e-05	-1.68908	-3.48322e-10
151816083	chr4:151816083:G:A	2.07882e-09	-1.66637e-10	-1.2422	7.38883e-05	-1.66637e-10	-1.32043	0.000103673	-1.66637e-10	-1.31968
151816157	chr4:151816157:T:A	2.05246e-09	-1.66637e-10	-1.25496	7.34048e-05	-1.66637e-10	-1.327	0.000102986	-1.66637e-10	-1.32634
151816478	chr4:151816478:A:G	1.86575e-09	-1.66637e-10	-1.35034	7.2348e-05	-1.66637e-10	-1.3415	0.000101429	-1.66637e-10	-1.34157
151816670	chr4:151816670:A:G	3.00713e-08	1.72081	-0.291241	3.41213e-05	-1.71582	-0.377249	4.62409e-05	-1.74943	-0.377641
151816704	chr4:151816704:T:C	1.33435e-09	-0.350931	-1.33462	1.2464e-05	-1.7549	-1.34525	1.75811e-05	-1.7487	-1.34541
151817050	chr4:151817050:A:G	3.188e-08	-1.66637e-10	1.48798	0.00191441	-1.66637e-10	1.93418	0.0028827	-1.66637e-10	2.00555
151817068	chr4:151817068:G:T	3.3173e-09	-1.66637e-10	-0.774847	0.000134753	-1.66637e-10	-0.719544	0.000190464	-1.66637e-10	-0.711466
151817208	chr4:151817208:G:T	2.06128e-09	-1.66637e-10	-1.25067	7.56906e-05	-1.66637e-10	-1.29633	0.000106138	-1.66637e-10	-1.29619
151817487	chr4:151817487:T:A	2.05977e-09	-1.66637e-10	-1.2514	7.3536e-05	-1.66637e-10	-1.32521	0.000103173	-1.66637e-10	-1.32453
151817493	chr4:151817493:C:A	1.79926e-08	-0.720073	1.63604	0.000269396	-1.32265	1.29585	0.000373859	-1.34625	1.3092
151817695	chr4:151817695:T:C	2.11202e-09	-1.66637e-10	-1.22635	7.7343e-05	-1.66637e-10	-1.27474	0.000108223	-1.66637e-10	-1.27674
151817775	chr4:151817775:G:A	2.30106e-09	-1.66637e-10	-1.14063	8.79888e-05	-1.66637e-10	-1.14578	0.000123381	-1.66637e-10	-1.14566
151817779	chr4:151817779:G:A	6.59061e-10	-1.22318	-1.16775	1.42729e-05	-1.72648	-1.23815	2.03865e-05	-1.70874	-1.23731
151817813	chr4:151817813:A:G	3.1251e-09	-1.66637e-10	-0.834531	0.000126359	-1.66637e-10	-0.783864	0.000178531	-1.66637e-10	-0.776168
151818223	chr4:151818223:G:A	1.86501e-09	-1.66637e-10	-1.35073	7.21433e-05	-1.66637e-10	-1.34433	0.000101144	-1.66637e-10	-1.34439
151818293	chr4:151818293:TG:T	1.6305e-09	-1.48511	-3.48322e-10	4.75378e-05	-1.76146	-3.48322e-10	6.6671e-05	-1.76116	-3.48322e-10
151818451	chr4:151818451:A:G	5.47217e-09	-1.66637e-10	-0.274323	0.00027527	-1.66637e-10	-0.00523714	0.000391943	-1.66637e-10	0.0101855
151818619	chr4:151818619:C:T	1.87389e-09	-1.66637e-10	-1.34598	7.28069e-05	-1.66637e-10	-1.33518	0.000102154	-1.66637e-10	-1.33445
151818791	chr4:151818791:C:T	2.25174e-09	-1.66637e-10	-1.16229	8.27053e-05	-1.66637e-10	-1.20771	0.000115631	-1.66637e-10	-1.21053
151818859	chr4:151818859:A:G	1.87602e-09	-1.66637e-10	-1.34485	7.29463e-05	-1.66637e-10	-1.33326	0.000102353	-1.66637e-10	-1.3325
151819080	chr4:151819080:C:T	2.08587e-09	-1.66637e-10	-1.23881	7.40188e-05	-1.66637e-10	-1.31867	0.000103859	-1.66637e-10	-1.3179
151819081	chr4:151819081:A:G	9.13493e-10	-0.731935	-1.33254	1.4327e-05	-1.72363	-1.23721	1.93307e-05	-1.76146	-1.23778
151819155	chr4:151819155:T:A	5.49247e-09	-1.66637e-10	-0.270621	0.000276391	-1.66637e-10	-0.00117428	0.000393548	-1.66637e-10	0.0142719
151819349	chr4:151819349:C:T	1.87039e-09	-1.66637e-10	-1.34785	7.29336e-05	-1.66637e-10	-1.33344	0.000102249	-1.66637e-10	-1.33352
151819461	chr4:151819461:T:C	2.94416e-09	-1.66637e-10	-0.894175	0.000118699	-1.66637e-10	-0.846396	0.000167637	-1.66637e-10	-0.839127
151819555	chr4:151819555:G:A	1.88593e-09	-1.66637e-10	-1.33958	7.28565e-05	-1.66637e-10	-1.3345	0.000101868	-1.66637e-10	-1.33725
151819596	chr4:151819596:C:G	5.49769e-09	-1.66637e-10	-0.269671	0.000276689	-1.66637e-10	-9.6116e-05	0.000393974	-1.66637e-10	0.0153554
151819679	chr4:151819679:C:T	1.86766e-09	-1.66637e-10	-1.34931	7.19077e-05	-1.66637e-10	-1.34761	0.000100815	-1.66637e-10	-1.34765
151819935	chr4:151819935:G:C	2.01709e-09	-1.66637e-10	-1.27234	7.46214e-05	-1.66637e-10	-1.31056	0.00010447	-1.66637e-10	-1.31203
151819937	chr4:151819937:G:A	2.03374e-09	-1.26412	-3.48322e-10	4.83733e-05	-1.74404	-3.48322e-10	6.82569e-05	-1.73765	-3.48322e-10
151820488	chr4:151820488:T:A	3.53329e-09	-0.71177	-3.48322e-10	8.0071e-05	-1.24008	-3.48322e-10	0.000110609	-1.25493	-3.48322e-10
151820533	chr4:151820533:T:G	7.17174e-10	-1.19496	-1.11148	1.83128e-05	-1.72034	-0.995052	2.62447e-05	-1.70163	-0.991836
151820596	chr4:151820596:A:T	8.30155e-09	-1.66637e-10	0.142443	0.00033712	-1.66637e-10	0.19745	0.000470304	-1.66637e-10	0.192448
151820752	chr4:151820752:G:A	1.99685e-09	-1.66637e-10	-1.28243	7.39951e-05	-1.66637e-10	-1.31899	0.000103757	-1.66637e-10	-1.31888
151821261	chr4:151821261:T:C	4.31296e-10	-1.66009	-1.15487	1.36924e-05	-1.67996	-1.32619	1.96122e-05	-1.65797	-1.32681
151821450	chr4:151821450:G:A	5.45225e-09	-1.66637e-10	-0.27797	0.000274133	-1.66637e-10	-0.00937445	0.000390315	-1.66637e-10	0.00602404
151821560	chr4:151821560:A:G	3.0708e-09	-1.66637e-10	-0.852062	0.000144091	-1.66637e-10	-0.652542	0.000204323	-1.66637e-10	-0.641229
151821622	chr4:151821622:T:C	1.87235e-09	-1.66637e-10	-1.3468	7.30936e-05	-1.66637e-10	-1.33125	0.000102474	-1.66637e-10	-1.33132
151821784	chr4:151821784:T:G	1.87422e-09	-1.66637e-10	-1.34581	7.32505e-05	-1.66637e-10	-1.3291	0.000102693	-1.66637e-10	-1.32918
151822174	chr4:151822174:A:G	4.84766e-09	-1.66637e-10	-0.395502	0.00017631	-1.66637e-10	-0.450746	0.000248541	-1.66637e-10	-0.445321
151822615	chr4:151822615:T:C	7.3995e-10	-1.18372	-1.09146	1.86634e-05	-1.72544	-0.970985	2.6723e-05	-1.70775	-0.967658
151822758	chr4:151822758:C:T	2.45513e-09	-1.66637e-10	-1.07582	9.20408e-05	-1.66637e-10	-1.10076	0.000129381	-1.66637e-10	-1.09817
151823028	chr4:151823028:T:C	1.87389e-09	-1.66637e-10	-1.34598	7.32238e-05	-1.66637e-10	-1.32947	0.000102656	-1.66637e-10	-1.32955
151823083	chr4:151823083:TATA:T	7.89486e-10	-1.18658	-1.02379	2.04186e-05	-1.7167	-0.889841	2.92914e-05	-1.69744	-0.886199
151823431	chr4:151823431:A:G	6.8942e-10	-0.998179	-1.34772	1.23644e-05	-1.75943	-1.34874	1.74381e-05	-1.75372	-1.34855
151823566	chr4:151823566:T:C	1.96503e-09	-1.66637e-10	-1.29849	7.32354e-05	-1.66637e-10	-1.32931	0.000102688	-1.66637e-10	-1.32923
151823656	chr4:151823656:G:A	2.54385e-09	-1.66637e-10	-1.04032	0.000114549	-1.66637e-10	-0.881988	0.000162108	-1.66637e-10	-0.872668
151823967	chr4:151823967:A:G	9.61868e-09	-1.66637e-10	0.289708	0.000300395	-1.66637e-10	0.0821092	0.000424521	-1.66637e-10	0.0900315
151824127	chr4:151824127:G:A	2.54364e-09	-1.66637e-10	-1.0404	0.000114539	-1.66637e-10	-0.882078	0.000162093	-1.66637e-10	-0.872758
151824315	chr4:151824315:T:C	1.86707e-09	-1.66637e-10	-1.34963	7.25589e-05	-1.66637e-10	-1.33859	0.000101726	-1.66637e-10	-1.33865
151824468	chr4:151824468:G:T	4.42253e-10	-1.71994	-1.06994	1.32462e-05	-1.74167	-1.29761	1.87601e-05	-1.72983	-1.29937
151824613	chr4:151824613:T:C	1.93619e-09	-1.66637e-10	-1.31328	7.17094e-05	-1.66637e-10	-1.35037	0.000100549	-1.66637e-10	-1.35029
151824865	chr4:151824865:C:T	2.66313e-09	-1.66637e-10	-0.994498	0.000121141	-1.66637e-10	-0.826033	0.000171529	-1.66637e-10	-0.816176
151824915	chr4:151824915:C:T	2.59589e-09	-1.66637e-10	-1.02007	0.000117471	-1.66637e-10	-0.856796	0.00016628	-1.66637e-10	-0.847259
151825037	chr4:151825037:T:C	5.94332e-08	2.43964	-0.328784	3.16602e-05	-1.75837	-0.409562	4.43385e-05	-1.75899	-0.410086
151825061	chr4:151825061:T:C	1.98499e-09	-1.66637e-10	-1.28838	7.90252e-05	-1.66637e-10	-1.25322	0.000110996	-1.66637e-10	-1.25143
151825086	chr4:151825086:C:T	1.91629e-09	-1.66637e-10	-1.32361	7.52531e-05	-1.66637e-10	-1.30213	0.000105644	-1.66637e-10	-1.30086
151825192	chr4:151825192:C:A	1.8738e-09	-1.66637e-10	-1.34603	7.32168e-05	-1.66637e-10	-1.32956	0.000102646	-1.66637e-10	-1.32964
151825216	chr4:151825216:A:G	2.17314e-09	-1.66637e-10	-1.19783	8.61174e-05	-1.66637e-10	-1.16728	0.000121272	-1.66637e-10	-1.16289
151825579	chr4:151825579:G:A	1.86624e-09	-1.66637e-10	-1.35007	7.24427e-05	-1.66637e-10	-1.34019	0.000101563	-1.66637e-10	-1.34025
151825836	chr4:151825836:T:A	2.15502e-09	-1.66637e-10	-1.2062	8.23573e-05	-1.66637e-10	-1.21192	0.000115483	-1.66637e-10	-1.21181
151825912	chr4:151825912:A:G	1.87313e-09	-1.66637e-10	-1.34639	7.316e-05	-1.66637e-10	-1.33034	0.000102567	-1.66637e-10	-1.33042
151826653	chr4:151826653:T:C	2.87913e-09	-1.66637e-10	-0.91651	0.000133084	-1.66637e-10	-0.732011	0.000188589	-1.66637e-10	-0.721358
151826763	chr4:151826763:G:A	2.06995e-09	-1.66637e-10	-1.24647	8.16004e-05	-1.66637e-10	-1.22115	0.000114833	-1.66637e-10	-1.21745
151827453	chr4:151827453:ATAT:A	1.10105e-09	-0.62999	-1.24775	1.78085e-05	-1.54239	-1.20092	2.60355e-05	-1.49863	-1.20284
151827530	chr4:151827530:T:C	7.03738e-10	-1.20537	-1.11998	1.81195e-05	-1.72042	-1.00559	2.59693e-05	-1.7016	-1.00242
151828182	chr4:151828182:C:T	2.54287e-09	-1.66637e-10	-1.04071	0.000114495	-1.66637e-10	-0.882454	0.000162032	-1.66637e-10	-0.87314
151828312	chr4:151828312:C:T	1.98207e-09	-1.66637e-10	-1.28986	7.36503e-05	-1.66637e-10	-1.32366	0.000103271	-1.66637e-10	-1.32357
151828385	chr4:151828385:G:A	5.30831e-09	-0.304726	-3.48322e-10	9.4939e-05	-1.06975	-3.48322e-10	0.000129962	-1.09369	-3.48322e-10
151828601	chr4:151828601:A:G	1.87024e-09	-1.66637e-10	-1.34793	7.29018e-05	-1.66637e-10	-1.33388	0.000102206	-1.66637e-10	-1.33394
151828696	chr4:151828696:A:G	2.8261e-09	-1.66637e-10	-0.935103	0.000130088	-1.66637e-10	-0.754779	0.000184301	-1.66637e-10	-0.744362
151829396	chr4:151829396:C:T	8.80753e-09	-1.66637e-10	0.201608	0.000274941	-1.66637e-10	-0.00643092	0.000388438	-1.66637e-10	0.0012034
151829521	chr4:151829521:G:A	1.8738e-09	-1.66637e-10	-1.34603	7.32168e-05	-1.66637e-10	-1.32956	0.000102646	-1.66637e-10	-1.32964
151829761	chr4:151829761:TC:T	1.87399e-09	-1.66637e-10	-1.34593	7.32322e-05	-1.66637e-10	-1.32935	0.000102668	-1.66637e-10	-1.32943
151829800	chr4:151829800:C:T	2.49779e-09	-1.66637e-10	-1.05859	0.000112419	-1.66637e-10	-0.900758	0.000159038	-1.66637e-10	-0.891785
151830034	chr4:151830034:T:C	2.48905e-09	-1.66637e-10	-1.0621	0.000111934	-1.66637e-10	-0.905082	0.000158345	-1.66637e-10	-0.896152
151830355	chr4:151830355:C:T	4.42127e-10	-1.69439	-1.09577	1.33544e-05	-1.72299	-1.30815	1.89931e-05	-1.70711	-1.30975
151831261	chr4:151831261:G:T	7.32725e-08	3.46345	-1.14327	1.50294e-05	-1.74885	-1.16413	2.17461e-05	-1.7152	-1.16629
151831288	chr4:151831288:T:A	1.44022e-09	-1.6092	-3.48322e-10	0.000106058	-0.959004	-3.48322e-10	0.000144251	-0.989375	-3.48322e-10
151831342	chr4:151831342:G:GT	1.87344e-09	-1.66637e-10	-1.34622	7.31869e-05	-1.66637e-10	-1.32997	0.000102605	-1.66637e-10	-1.33005
151831413	chr4:151831413:TC:T	1.8738e-09	-1.66637e-10	-1.34603	7.32168e-05	-1.66637e-10	-1.32956	0.000102646	-1.66637e-10	-1.32964
151831478	chr4:151831478:A:G	1.94837e-09	-1.66637e-10	-1.307	7.18575e-05	-1.66637e-10	-1.3483	0.000100769	-1.66637e-10	-1.3481
151831582	chr4:151831582:C:T	1.87349e-09	-1.66637e-10	-1.3462	7.31905e-05	-1.66637e-10	-1.32992	0.00010261	-1.66637e-10	-1.33
151831783	chr4:151831783:C:T	2.42957e-09	-1.66637e-10	-1.08628	9.01368e-05	-1.66637e-10	-1.12166	0.000127562	-1.66637e-10	-1.11233
151832388	chr4:151832388:C:T	1.8738e-09	-1.66637e-10	-1.34603	7.32168e-05	-1.66637e-10	-1.32956	0.000102646	-1.66637e-10	-1.32964
151832726	chr4:151832726:G:A	1.89907e-09	-1.66637e-10	-1.33264	7.43245e-05	-1.66637e-10	-1.31455	0.000104321	-1.66637e-10	-1.31346
151833324	chr4:151833324:T:C	2.93872e-09	-1.66637e-10	-0.896026	0.000102096	-1.66637e-10	-0.997073	0.00014291	-1.66637e-10	-0.998715
151833356	chr4:151833356:CAT:C	2.28802e-09	-1.66637e-10	-1.14631	0.000100612	-1.66637e-10	-1.01172	0.000142172	-1.66637e-10	-1.00389
151833570	chr4:151833570:A:G	2.49983e-09	-1.66637e-10	-1.05778	0.000112533	-1.66637e-10	-0.899747	0.000159201	-1.66637e-10	-0.890763
151833830	chr4:151833830:T:C	1.96485e-09	-1.66637e-10	-1.29858	7.70482e-05	-1.66637e-10	-1.27856	0.000108314	-1.66637e-10	-1.2759
151833860	chr4:151833860:T:A	1.87752e-09	-1.66637e-10	-1.34405	7.16842e-05	-1.66637e-10	-1.35072	0.000100506	-1.66637e-10	-1.35072
151833955	chr4:151833955:C:T	1.91549e-09	-1.66637e-10	-1.32403	7.22112e-05	-1.66637e-10	-1.34339	0.000101249	-1.66637e-10	-1.34335
151833959	chr4:151833959:G:A	1.91526e-09	-1.66637e-10	-1.32415	7.22068e-05	-1.66637e-10	-1.34346	0.000101242	-1.66637e-10	-1.34341
151834112	chr4:151834112:C:T	1.29987e-09	-1.71173	-3.48322e-10	4.96456e-05	-1.71808	-3.48322e-10	7.04052e-05	-1.70666	-3.48322e-10
151834572	chr4:151834572:C:T	2.52094e-09	-1.66637e-10	-1.04937	9.87162e-05	-1.66637e-10	-1.03074	0.000139425	-1.66637e-10	-1.02341
151834774	chr4:151834774:C:T	3.87019e-10	-1.57874	-1.34454	1.3107e-05	-1.69949	-1.35035	1.88402e-05	-1.67454	-1.35039
151834845	chr4:151834845:C:G	2.60574e-08	1.2863	-3.48322e-10	0.000306784	0.103154	-3.48322e-10	0.000415846	0.0693849	-3.48322e-10
151835757	chr4:151835757:T:C	2.62085e-09	0.30282	-1.31332	1.7326e-05	-1.46111	-1.30968	2.70365e-05	-1.35256	-1.31118
151835941	chr4:151835941:C:T	5.1797e-08	-1.66637e-10	1.97333	0.00279217	-1.66637e-10	2.31159	0.00417655	-1.66637e-10	2.37631
151836359	chr4:151836359:A:T	1.34266e-08	0.623237	-3.48322e-10	8.80506e-05	-1.14508	-3.48322e-10	0.000155396	-0.914954	-3.48322e-10
151836458	chr4:151836458:C:T	1.90019e-09	-1.66637e-10	-1.33205	7.56635e-05	-1.66637e-10	-1.29669	0.000106378	-1.66637e-10	-1.29393
151836731	chr4:151836731:A:C	2.44735e-09	-1.66637e-10	-1.07899	0.0001073	-1.66637e-10	-0.947357	0.000150758	-1.66637e-10	-0.945253
151837026	chr4:151837026:A:G	1.88913e-09	-1.66637e-10	-1.33788	7.31883e-05	-1.66637e-10	-1.32995	0.000102608	-1.66637e-10	-1.33001
151837032	chr4:151837032:T:C	2.2013e-09	-1.18495	-3.48322e-10	6.04741e-05	-1.52077	-3.48322e-10	8.63597e-05	-1.50241	-3.48322e-10
151837248	chr4:151837248:A:G	1.41336e-09	-0.577258	-1.05077	1.67039e-05	-1.74183	-1.06552	2.29971e-05	-1.75611	-1.06945
151837256	chr4:151837256:T:C	1.90264e-09	-1.66637e-10	-1.33076	7.39964e-05	-1.66637e-10	-1.31897	0.000103824	-1.66637e-10	-1.31824
151837283	chr4:151837283:G:A	1.95543e-09	-1.66637e-10	-1.30339	7.90349e-05	-1.66637e-10	-1.2531	0.000111217	-1.66637e-10	-1.24945
151837318	chr4:151837318:C:T	3.61948e-10	-1.7489	-1.24135	1.70167e-05	-1.60836	-1.18044	2.49323e-05	-1.56526	-1.1795
151837516	chr4:151837516:G:A	7.9937e-10	-1.73783	-0.460095	6.16684e-05	-1.153	-0.348218	9.30787e-05	-1.08379	-0.343692
151837632	chr4:151837632:G:A	1.95602e-09	-1.66637e-10	-1.30309	7.9068e-05	-1.66637e-10	-1.25268	0.000111265	-1.66637e-10	-1.24902
151837776	chr4:151837776:C:T	2.80743e-09	-0.94173	-3.48322e-10	6.53846e-05	-1.4427	-3.48322e-10	9.07638e-05	-1.45267	-3.48322e-10
151837928	chr4:151837928:T:C	1.49081e-08	-1.66637e-10	0.727908	0.00064082	-1.66637e-10	0.83976	0.00090185	-1.66637e-10	0.843518
151837967	chr4:151837967:T:C	1.2434e-09	-0.438505	-1.31765	1.26402e-05	-1.75258	-1.33353	1.82375e-05	-1.72344	-1.33401
151838154	chr4:151838154:G:T	1.9969e-09	-1.66637e-10	-1.2824	7.29194e-05	-1.66637e-10	-1.33363	0.000102178	-1.66637e-10	-1.33422
151838408	chr4:151838408:C:A	4.72848e-10	-1.7589	-0.964077	1.87695e-05	-1.63837	-1.05239	2.73087e-05	-1.60175	-1.05197
151838501	chr4:151838501:T:A	1.8782e-09	-1.66637e-10	-1.34369	7.27457e-05	-1.66637e-10	-1.33602	0.000102045	-1.66637e-10	-1.33552
151838589	chr4:151838589:T:G	1.87692e-09	-1.66637e-10	-1.34437	7.26723e-05	-1.66637e-10	-1.33703	0.00010194	-1.66637e-10	-1.33654
151838599	chr4:151838599:C:T	1.39825e-09	-0.322944	-1.31583	1.27886e-05	-1.74236	-1.33208	1.86131e-05	-1.70449	-1.33257
151838773	chr4:151838773:C:A	1.3307e-09	-0.368383	-1.31991	1.26882e-05	-1.74727	-1.33505	1.83974e-05	-1.71322	-1.33551
151838977	chr4:151838977:A:G	1.38233e-09	-0.337989	-1.31224	1.28146e-05	-1.7429	-1.3295	1.86448e-05	-1.70533	-1.33003
151839046	chr4:151839046:C:T	1.87426e-09	-1.66637e-10	-1.34578	7.30374e-05	-1.66637e-10	-1.33202	0.000102332	-1.66637e-10	-1.33271
151839238	chr4:151839238:C:G	1.86984e-09	-1.66637e-10	-1.34815	7.34241e-05	-1.66637e-10	-1.32674	0.000103134	-1.66637e-10	-1.3249
151839830	chr4:151839830:C:T	8.36331e-09	-1.66637e-10	0.149856	0.000444181	-1.66637e-10	0.473243	0.000655091	-1.66637e-10	0.523843
151839831	chr4:151839831:G:C	1.41513e-09	-0.296105	-1.33067	1.27109e-05	-1.73815	-1.34238	1.85582e-05	-1.69731	-1.34271
151840213	chr4:151840213:C:T	1.43084e-09	-0.295268	-1.32047	1.28009e-05	-1.73803	-1.33545	1.86885e-05	-1.69713	-1.33589
151840269	chr4:151840269:T:G	2.42589e-09	-1.66637e-10	-1.0878	8.75167e-05	-1.66637e-10	-1.15116	0.00012381	-1.66637e-10	-1.14218
151840303	chr4:151840303:C:T	2.02664e-09	-1.66637e-10	-1.26762	8.29885e-05	-1.66637e-10	-1.20429	0.000116525	-1.66637e-10	-1.20283
151840381	chr4:151840381:T:G	2.04607e-09	-1.66637e-10	-1.25808	8.40376e-05	-1.66637e-10	-1.19172	0.000118005	-1.66637e-10	-1.1902
151840560	chr4:151840560:A:G	1.86505e-09	-1.66637e-10	-1.35071	7.21777e-05	-1.66637e-10	-1.34386	0.000101207	-1.66637e-10	-1.34376
151840685	chr4:151840685:C:T	8.3974e-09	-1.66637e-10	0.153924	0.000446172	-1.66637e-10	0.477715	0.000658067	-1.66637e-10	0.528376
151840920	chr4:151840920:G:C	1.88379e-09	-1.66637e-10	-1.34071	7.2988e-05	-1.66637e-10	-1.33269	0.000102392	-1.66637e-10	-1.33212
151841150	chr4:151841150:C:T	1.85863e-09	-0.308221	-1.04594	1.66517e-05	-1.75915	-1.05133	2.31948e-05	-1.76108	-1.05592
151841213	chr4:151841213:C:T	4.45493e-10	-1.65767	-1.12491	3.59701e-05	-0.884749	-1.15555	5.48382e-05	-0.801691	-1.15485
151841331	chr4:151841331:C:T	1.95043e-09	-1.66637e-10	-1.30595	8.08322e-05	-1.66637e-10	-1.23061	0.000114055	-1.66637e-10	-1.22425
151841782	chr4:151841782:TC:T	1.8693e-09	-1.66637e-10	-1.34843	7.21614e-05	-1.66637e-10	-1.34408	0.000101209	-1.66637e-10	-1.34374
151841869	chr4:151841869:C:G	1.86972e-09	-1.66637e-10	-1.34821	7.21984e-05	-1.66637e-10	-1.34357	0.000101263	-1.66637e-10	-1.34321
151842028	chr4:151842028:T:C	1.87452e-09	-1.66637e-10	-1.34565	7.2539e-05	-1.66637e-10	-1.33887	0.00010175	-1.66637e-10	-1.33841
151842321	chr4:151842321:G:T	2.46335e-09	-1.66637e-10	-1.07248	8.87058e-05	-1.66637e-10	-1.13766	0.000125529	-1.66637e-10	-1.12839
151842404	chr4:151842404:A:G	1.88006e-09	-1.66637e-10	-1.3427	7.28579e-05	-1.66637e-10	-1.33448	0.000102205	-1.66637e-10	-1.33395
151842823	chr4:151842823:A:G	1.86837e-09	-1.66637e-10	-1.34893	7.27382e-05	-1.66637e-10	-1.33612	0.000101997	-1.66637e-10	-1.33599
151843268	chr4:151843268:T:C	9.43988e-10	-1.73882	-0.292823	7.16579e-05	-1.16427	-0.186813	0.000108317	-1.09574	-0.180127
151843287	chr4:151843287:C:T	7.2664e-10	-1.74629	-0.547029	5.37239e-05	-1.19913	-0.439998	8.08308e-05	-1.13292	-0.435649
151843327	chr4:151843327:TCTC:T	7.2543e-10	-1.74524	-0.549749	5.39048e-05	-1.19284	-0.442934	8.11305e-05	-1.12628	-0.438594
151843373	chr4:151843373:A:G	1.15109e-09	-1.67664	-0.156651	0.000101103	-0.959824	-0.0470219	0.000154593	-0.880402	-0.0397355
151843433	chr4:151843433:C:A	1.00262e-09	-1.73347	-0.237915	7.45406e-05	-1.17524	-0.136402	0.000112573	-1.10779	-0.129538
151843445	chr4:151843445:G:A	9.55667e-10	-1.71987	-0.299472	7.73183e-05	-1.08113	-0.193924	0.000117369	-1.00833	-0.187275
151843670	chr4:151843670:C:T	1.0123e-09	-0.881601	-1.08017	1.80738e-05	-1.70821	-1.02031	2.46227e-05	-1.73516	-1.0221
151843806	chr4:151843806:T:C	2.39653e-09	-1.66637e-10	-1.09998	0.000101962	-1.66637e-10	-0.998385	0.000143287	-1.66637e-10	-0.996078
151843934	chr4:151843934:G:A	8.70813e-10	-0.92645	-1.18588	1.61061e-05	-1.7024	-1.14139	2.19202e-05	-1.73091	-1.14262
151843945	chr4:151843945:C:T	1.91458e-09	-1.66637e-10	-1.3245	7.28007e-05	-1.66637e-10	-1.33526	0.000102182	-1.66637e-10	-1.33417
151844419	chr4:151844419:A:G	1.01392e-09	-1.7115	-0.248674	8.44094e-05	-1.04964	-0.137668	0.000128326	-0.975328	-0.131028
151844420	chr4:151844420:T:TAC	2.1237e-09	-1.66637e-10	-1.22084	7.93659e-05	-1.66637e-10	-1.24892	0.000111582	-1.66637e-10	-1.24617
151844685	chr4:151844685:A:G	3.67314e-10	-1.64236	-1.33318	3.16227e-05	-0.855966	-1.31315	4.8299e-05	-0.769392	-1.31413
151844978	chr4:151844978:G:A	6.91932e-10	-1.71973	-0.62254	5.6192e-05	-1.07384	-0.520376	8.50743e-05	-1.00117	-0.516233
151845423	chr4:151845423:A:T	1.85677e-09	-1.35516	-3.48322e-10	0.000185666	-0.399038	-3.48322e-10	0.000244138	-0.463198	-3.48322e-10
151845657	chr4:151845657:A:C	5.67364e-09	-1.66637e-10	-0.238167	0.000167433	-1.66637e-10	-0.502406	0.000237307	-1.66637e-10	-0.491575
151845696	chr4:151845696:C:A	9.97815e-10	-1.71801	-0.258175	8.13475e-05	-1.07484	-0.149418	0.000123513	-1.00186	-0.142727
151845805	chr4:151845805:C:T	9.96111e-10	-1.71876	-0.259141	8.09933e-05	-1.07815	-0.15047	0.000122961	-1.00528	-0.143781
151845958	chr4:151845958:C:T	3.63699e-10	-1.65694	-1.32849	3.05422e-05	-0.897469	-1.30641	4.65525e-05	-0.812871	-1.30748
151846317	chr4:151846317:G:A	1.00015e-09	-1.71158	-0.262267	8.30027e-05	-1.05037	-0.153745	0.000126188	-0.976089	-0.147065
151846425	chr4:151846425:T:C	1.98643e-09	-1.28766	-3.48322e-10	5.82622e-05	-1.55804	-3.48322e-10	8.08825e-05	-1.56793	-3.48322e-10
151846561	chr4:151846561:G:A	9.04185e-10	-0.860574	-1.21415	1.45686e-05	-1.72024	-1.22388	1.99027e-05	-1.74323	-1.22684
151846663	chr4:151846663:G:A	1.93394e-09	-1.66637e-10	-1.31444	7.97152e-05	-1.66637e-10	-1.24453	0.000112435	-1.66637e-10	-1.23855
151846832	chr4:151846832:A:T	3.61251e-10	-1.65867	-1.33351	3.01736e-05	-0.9024	-1.31362	4.59851e-05	-0.818017	-1.3146
151846912	chr4:151846912:C:A	1.86799e-09	-1.66637e-10	-1.34914	7.41356e-05	-1.66637e-10	-1.31709	0.000104099	-1.66637e-10	-1.31559
151847009	chr4:151847009:A:G	1.14997e-09	-0.492995	-1.34127	1.38859e-05	-1.65121	-1.3409	2.09282e-05	-1.57907	-1.34077
151847592	chr4:151847592:G:A	2.3103e-09	-1.66637e-10	-1.13662	8.39354e-05	-1.66637e-10	-1.19294	0.000118619	-1.66637e-10	-1.18501
151847799	chr4:151847799:T:C	1.92651e-09	-1.66637e-10	-1.31829	7.74143e-05	-1.66637e-10	-1.27382	0.000108475	-1.66637e-10	-1.27441
151847973	chr4:151847973:A:T	7.64956e-09	-1.66637e-10	0.0606492	0.000237246	-1.66637e-10	-0.153891	0.000335531	-1.66637e-10	-0.145215
151848654	chr4:151848654:G:C	1.92519e-09	-1.31897	-3.48322e-10	5.39027e-05	-1.63581	-3.48322e-10	7.68058e-05	-1.61965	-3.48322e-10
151848910	chr4:151848910:A:G	8.69544e-10	-0.878916	-1.23487	1.43286e-05	-1.71693	-1.2438	1.9559e-05	-1.74097	-1.24652
151848925	chr4:151848925:A:G	1.96522e-09	-1.66637e-10	-1.2984	8.13302e-05	-1.66637e-10	-1.22447	0.000114865	-1.66637e-10	-1.21717
151849005	chr4:151849005:C:G	1.06438e-09	-1.68581	-0.225801	9.32972e-05	-0.969594	-0.117605	0.000142349	-0.891631	-0.111019
151849750	chr4:151849750:C:T	2.0767e-09	-1.66637e-10	-1.24322	7.77856e-05	-1.66637e-10	-1.26903	0.000109331	-1.66637e-10	-1.26655
151849969	chr4:151849969:C:T	1.07537e-09	-1.66815	-0.233182	9.70245e-05	-0.922671	-0.125355	0.000148401	-0.842216	-0.118795
151850138	chr4:151850138:C:A	2.16641e-09	-1.66637e-10	-1.20093	8.3809e-05	-1.66637e-10	-1.19445	0.000117478	-1.66637e-10	-1.19468
151850505	chr4:151850505:T:G	7.74954e-09	-1.66637e-10	0.073634	0.000240114	-1.66637e-10	-0.141877	0.000339601	-1.66637e-10	-0.133158
151850620	chr4:151850620:C:T	3.73778e-10	-1.62919	-1.32891	3.29727e-05	-0.820337	-1.30697	5.04357e-05	-0.732195	-1.30804
151850627	chr4:151850627:C:T	3.74606e-10	-1.62647	-1.32941	3.31742e-05	-0.813544	-1.30767	5.07635e-05	-0.725028	-1.30872
151850797	chr4:151850797:T:A	2.15659e-09	-1.66637e-10	-1.20547	8.04585e-05	-1.66637e-10	-1.23525	0.000113139	-1.66637e-10	-1.23231
151851061	chr4:151851061:C:T	9.64368e-10	-1.56979	-0.440488	9.95484e-05	-0.686022	-0.336323	0.000153546	-0.594873	-0.332054
151851541	chr4:151851541:G:A	1.90555e-09	-1.66637e-10	-1.32923	7.82863e-05	-1.66637e-10	-1.26262	0.000110619	-1.66637e-10	-1.25484
151851633	chr4:151851633:G:C	3.84327e-10	-1.6052	-1.32506	3.48569e-05	-0.769955	-1.30178	5.34141e-05	-0.679933	-1.30292
151851657	chr4:151851657:A:T	1.8749e-09	-1.66637e-10	-1.34544	7.51129e-05	-1.66637e-10	-1.304	0.0001055	-1.66637e-10	-1.30222
151851708	chr4:151851708:T:TGCATTCTAGAA	9.63718e-10	-1.70685	-0.30411	8.08857e-05	-1.03237	-0.197578	0.000123063	-0.957207	-0.191031
151852172	chr4:151852172:A:G	8.12233e-10	-0.970618	-1.21135	1.5997e-05	-1.68816	-1.16243	2.16852e-05	-1.72042	-1.16388
151852951	chr4:151852951:T:C	1.03864e-09	-0.58861	-1.34748	1.34516e-05	-1.67354	-1.35034	2.01106e-05	-1.60946	-1.35023
151852974	chr4:151852974:T:A	1.54711e-09	-0.315907	-1.2217	1.62255e-05	-1.58808	-1.24833	2.49443e-05	-1.49935	-1.24493
151853280	chr4:151853280:C:T	1.24202e-08	-1.66637e-10	0.545328	0.000373314	-1.66637e-10	0.299432	0.000528611	-1.66637e-10	0.309322
151853291	chr4:151853291:T:A	5.63534e-09	-0.244942	-3.48322e-10	0.00015135	-0.603391	-3.48322e-10	0.000225306	-0.543472	-3.48322e-10
151853312	chr4:151853312:C:A	1.18065e-09	-0.463389	-1.34455	1.39365e-05	-1.63945	-1.34903	2.10412e-05	-1.56565	-1.3488
151853672	chr4:151853672:T:C	2.21143e-09	0.16854	-1.3489	1.7862e-05	-1.40076	-1.33955	2.8369e-05	-1.27606	-1.33957
151853723	chr4:151853723:T:C	3.20003e-09	-1.66637e-10	-0.810837	0.000117244	-1.66637e-10	-0.858733	0.000164304	-1.66637e-10	-0.859211
151854058	chr4:151854058:T:C	2.71349e-09	-1.66637e-10	-0.975763	0.00010194	-1.66637e-10	-0.998607	0.000144781	-1.66637e-10	-0.985708
151854236	chr4:151854236:C:T	2.28885e-09	-1.66637e-10	-1.14595	8.87218e-05	-1.66637e-10	-1.13748	0.000124361	-1.66637e-10	-1.13774
151854302	chr4:151854302:C:G	2.20315e-09	0.044163	-1.22827	2.42721e-05	-1.33718	-1.09648	4.36215e-05	-1.08794	-1.09744
151854381	chr4:151854381:C:A	1.87596e-09	-1.66637e-10	-1.34488	7.543e-05	-1.66637e-10	-1.29978	0.000105661	-1.66637e-10	-1.3007
151854456	chr4:151854456:A:G	1.87514e-09	-1.66637e-10	-1.34532	7.17082e-05	-1.66637e-10	-1.35038	0.000100523	-1.66637e-10	-1.35055
151854556	chr4:151854556:C:T	2.26274e-09	-1.66637e-10	-1.15742	8.37895e-05	-1.66637e-10	-1.19468	0.000118369	-1.66637e-10	-1.18713
151854596	chr4:151854596:A:T	2.06922e-09	-1.66637e-10	-1.24683	7.73915e-05	-1.66637e-10	-1.27411	0.000109084	-1.66637e-10	-1.26881
151854915	chr4:151854915:T:G	7.35317e-10	-0.962719	-1.31873	1.28346e-05	-1.75514	-1.31571	1.7916e-05	-1.76118	-1.31406
151854940	chr4:151854940:A:G	3.91807e-10	-1.75688	-1.15411	1.58892e-05	-1.59313	-1.26422	2.3741e-05	-1.53015	-1.26358
151855065	chr4:151855065:A:G	3.89857e-10	-1.67761	-1.23837	1.30162e-05	-1.7405	-1.31629	1.87193e-05	-1.7155	-1.31588
151855119	chr4:151855119:C:T	7.11435e-10	-1.42674	-0.887735	1.76678e-05	-1.75155	-0.999692	2.45805e-05	-1.75779	-1.00119
151855206	chr4:151855206:A:T	2.88623e-09	-1.66637e-10	-0.914046	0.000137462	-1.66637e-10	-0.699641	0.000193561	-1.66637e-10	-0.695335
151855222	chr4:151855222:A:T	3.27998e-10	-1.75411	-1.33464	1.35413e-05	-1.724	-1.29325	1.94038e-05	-1.70137	-1.29409
151855378	chr4:151855378:G:GA	1.00316e-08	0.331744	-3.48322e-10	0.000171181	-0.480267	-3.48322e-10	0.000249847	-0.440083	-3.48322e-10
151855386	chr4:151855386:G:A	3.51007e-10	-1.6858	-1.33515	1.23684e-05	-1.75907	-1.34878	1.7406e-05	-1.75544	-1.34868
151856055	chr4:151856055:C:T	1.57114e-09	-1.5222	-3.48322e-10	5.30023e-05	-1.65265	-3.48322e-10	7.38269e-05	-1.65921	-3.48322e-10
151856110	chr4:151856110:A:G	5.44997e-10	-1.28422	-1.29675	1.32207e-05	-1.75579	-1.28542	1.8479e-05	-1.76114	-1.28316
151856184	chr4:151856184:C:T	7.28209e-10	-1.45066	-0.840506	1.83318e-05	-1.75688	-0.957473	2.55655e-05	-1.76064	-0.959047
151856198	chr4:151856198:C:T	1.8589e-09	-1.51691	0.162889	6.2734e-05	-1.76114	0.27705	8.86666e-05	-1.75823	0.282187
151856392	chr4:151856392:G:A	7.33046e-10	-1.40726	-0.877288	1.78667e-05	-1.75034	-0.989709	2.48451e-05	-1.75704	-0.991227
151856566	chr4:151856566:C:A	6.3397e-10	-1.27107	-1.15868	1.53165e-05	-1.75723	-1.13683	2.14679e-05	-1.76141	-1.13296
151856668	chr4:151856668:C:G	3.49974e-10	-1.73523	-1.28866	1.51441e-05	-1.68477	-1.22061	2.18828e-05	-1.65388	-1.22134
151856703	chr4:151856703:A:G	8.08458e-10	-1.35205	-0.834575	1.87503e-05	-1.74036	-0.951418	2.59921e-05	-1.7502	-0.95294
151856817	chr4:151856817:A:G	5.30077e-10	-1.31333	-1.29541	1.51338e-05	-1.73662	-1.16944	2.09045e-05	-1.75441	-1.16656
151856826	chr4:151856826:C:T	1.2679e-09	-1.73664	-3.48322e-10	4.89218e-05	-1.73277	-3.48322e-10	6.83082e-05	-1.7369	-3.48322e-10
151856830	chr4:151856830:T:C	1.89338e-09	-1.66637e-10	-1.33564	7.31214e-05	-1.66637e-10	-1.33087	0.000102559	-1.66637e-10	-1.33049
151856891	chr4:151856891:A:G	7.48499e-10	-1.42204	-0.841645	1.83882e-05	-1.75278	-0.958501	2.55932e-05	-1.75852	-0.960081
151857539	chr4:151857539:C:T	2.21054e-09	-1.66637e-10	-1.18076	8.99893e-05	-1.66637e-10	-1.1233	0.000126948	-1.66637e-10	-1.11716
151857575	chr4:151857575:C:A	2.00919e-09	-1.66637e-10	-1.27627	7.47857e-05	-1.66637e-10	-1.30836	0.000104903	-1.66637e-10	-1.30789
151857693	chr4:151857693:G:C	1.94162e-09	-1.66637e-10	-1.31048	8.23423e-05	-1.66637e-10	-1.2121	0.00011573	-1.66637e-10	-1.20967
151857859	chr4:151857859:A:G	5.56001e-10	-1.25911	-1.30187	1.31137e-05	-1.75816	-1.29117	1.8365e-05	-1.76148	-1.28901
151857880	chr4:151857880:T:C	1.86557e-09	-1.66637e-10	-1.35043	7.24713e-05	-1.66637e-10	-1.3398	0.00010165	-1.66637e-10	-1.3394
151857930	chr4:151857930:C:T	2.05668e-09	-1.66637e-10	-1.25291	8.84977e-05	-1.66637e-10	-1.14001	0.000125554	-1.66637e-10	-1.1282
151857970	chr4:151857970:A:G	8.66451e-09	-1.66637e-10	0.185237	0.000308317	-1.66637e-10	0.10814	0.000431995	-1.66637e-10	0.107484
151858453	chr4:151858453:A:G	7.03224e-10	-1.4482	-0.877881	1.77362e-05	-1.75658	-0.990804	2.47316e-05	-1.7605	-0.992347
151858584	chr4:151858584:G:A	4.43026e-10	-1.71491	-1.07321	1.95124e-05	-1.76147	-0.890473	2.75405e-05	-1.75861	-0.886665
151858649	chr4:151858649:A:G	4.50639e-10	-1.72432	-1.04677	2.01869e-05	-1.7611	-0.856852	2.85698e-05	-1.75568	-0.852903
151858686	chr4:151858686:C:T	4.51353e-10	-1.70949	-1.06002	1.98503e-05	-1.76125	-0.873521	2.79814e-05	-1.75975	-0.869643
151859170	chr4:151859170:T:C	2.20685e-09	-1.18243	-3.48322e-10	0.000170183	-0.486115	-3.48322e-10	0.000247455	-0.449703	-3.48322e-10
151859314	chr4:151859314:C:T	7.14045e-09	-1.66637e-10	-0.00822279	0.000255375	-1.66637e-10	-0.0802547	0.000357832	-1.66637e-10	-0.0808657
151859357	chr4:151859357:T:C	4.07711e-10	-1.73079	-1.14041	1.78692e-05	-1.76039	-0.979521	2.5305e-05	-1.75339	-0.976537
151859532	chr4:151859532:A:T	3.58096e-10	-1.68463	-1.31632	1.24799e-05	-1.75864	-1.34023	1.75458e-05	-1.7561	-1.34001
151859731	chr4:151859731:T:C	8.72489e-09	-1.66637e-10	0.192181	0.000310397	-1.66637e-10	0.114862	0.000434908	-1.66637e-10	0.114204
151859808	chr4:151859808:C:T	2.74385e-09	-1.66637e-10	-0.964636	0.00012902	-1.66637e-10	-0.76302	0.000181654	-1.66637e-10	-0.758826
151859819	chr4:151859819:C:G	3.11105e-08	-1.66637e-10	1.46355	0.00101809	-1.66637e-10	1.30269	0.00146694	-1.66637e-10	1.33
151859909	chr4:151859909:A:G	1.72046e-09	-1.58176	0.150348	6.23928e-05	-1.75343	0.263894	8.86653e-05	-1.74507	0.269013
151860271	chr4:151860271:T:C	2.89876e-09	-1.66637e-10	-0.909715	0.0001253	-1.66637e-10	-0.792281	0.000177193	-1.66637e-10	-0.783689
151860472	chr4:151860472:A:G	1.93703e-09	-1.66637e-10	-1.31284	8.0222e-05	-1.66637e-10	-1.23819	0.000112767	-1.66637e-10	-1.23561
151860519	chr4:151860519:C:G	5.09665e-09	-1.66637e-10	-0.345415	0.000184123	-1.66637e-10	-0.407386	0.000258034	-1.66637e-10	-0.407837
151860814	chr4:151860814:GCTT:G	7.20848e-10	-1.61875	-0.68258	3.00908e-05	-1.65265	-0.566119	4.3675e-05	-1.62258	-0.561577
151860893	chr4:151860893:T:G	6.26109e-09	-1.66637e-10	-0.139645	0.000216671	-1.66637e-10	-0.24461	0.000305941	-1.66637e-10	-0.237538
151860947	chr4:151860947:C:T	4.55065e-10	-1.59115	-1.17016	1.54711e-05	-1.76143	-1.12259	2.16876e-05	-1.7598	-1.12439
151861226	chr4:151861226:T:C	2.03131e-09	-1.66637e-10	-1.26532	7.89044e-05	-1.66637e-10	-1.25475	0.000110643	-1.66637e-10	-1.25462
151861487	chr4:151861487:T:C	8.98698e-09	1.13555	-0.91377	0.000515883	1.26967	-0.646781	0.000618101	1.10357	-0.63785
151861529	chr4:151861529:G:A	1.03054e-09	-1.41578	-0.528129	7.57261e-05	-0.997778	-0.298088	0.000114377	-0.931159	-0.290276
151861726	chr4:151861726:G:T	6.71831e-10	-1.17623	-1.19552	1.45577e-05	-1.742	-1.20287	2.12366e-05	-1.70479	-1.20041
151861777	chr4:151861777:C:T	1.88933e-09	-1.66637e-10	-1.33778	7.5592e-05	-1.66637e-10	-1.29764	0.000106536	-1.66637e-10	-1.29245
151861785	chr4:151861785:C:T	1.87776e-09	-1.66637e-10	-1.34392	7.45726e-05	-1.66637e-10	-1.31122	0.000105024	-1.66637e-10	-1.30674
151861883	chr4:151861883:T:C	4.70623e-08	1.71849	0.158986	0.000296393	-0.0262862	0.0949821	0.000594652	0.318879	0.108168
151861890	chr4:151861890:C:T	3.15402e-08	1.82947	-0.352205	0.000192182	0.0517899	-0.416337	0.000387491	0.404061	-0.4053
151862106	chr4:151862106:C:T	2.49653e-08	1.59601	-0.352522	0.000163734	-0.105757	-0.418987	0.000325537	0.232523	-0.407977
151862224	chr4:151862224:A:G	2.33373e-09	-0.852697	-0.273834	0.000142405	-0.419039	-0.245277	0.000221781	-0.321481	-0.23776
151862313	chr4:151862313:C:A	4.66296e-09	-1.66637e-10	-0.434349	0.000157971	-1.66637e-10	-0.56058	0.000222932	-1.66637e-10	-0.554063
151862960	chr4:151862960:G:A	4.06483e-08	1.9972	-0.266243	0.000240052	0.193201	-0.335336	0.00049103	0.559437	-0.323861
151863007	chr4:151863007:A:G	3.37216e-08	1.84769	-0.303551	0.000207153	0.0819747	-0.371507	0.000419409	0.438159	-0.360242
151863517	chr4:151863517:C:T	6.07425e-10	-1.68288	-0.789642	2.34921e-05	-1.58993	-0.876394	3.30866e-05	-1.59592	-0.865882
151863628	chr4:151863628:C:T	5.62697e-09	-1.66637e-10	-0.246427	0.00018804	-1.66637e-10	-0.386334	0.000265582	-1.66637e-10	-0.379008
151863941	chr4:151863941:G:A	1.94568e-09	-1.66637e-10	-1.30839	7.18724e-05	-1.66637e-10	-1.3481	0.000100755	-1.66637e-10	-1.34823
151864036	chr4:151864036:T:C	1.88566e-09	-1.66637e-10	-1.33972	7.28876e-05	-1.66637e-10	-1.33407	0.000102248	-1.66637e-10	-1.33353
151864056	chr4:151864056:C:T	2.52435e-09	-1.66637e-10	-1.04802	0.000103053	-1.66637e-10	-0.987748	0.000144578	-1.66637e-10	-0.987109
151864135	chr4:151864135:C:T	7.23047e-09	0.666587	-0.662282	4.46426e-05	-1.1193	-0.704995	7.61022e-05	-0.93091	-0.697943
151864209	chr4:151864209:C:T	3.03532e-08	1.88273	-0.443829	0.000187465	0.115913	-0.50531	0.000380106	0.474471	-0.49495
151864466	chr4:151864466:C:T	7.52844e-09	1.27045	-1.22576	3.35696e-05	-0.873482	-1.23588	5.81331e-05	-0.666161	-1.23203
151864512	chr4:151864512:A:G	2.39849e-09	-1.66637e-10	-1.09916	0.000103401	-1.66637e-10	-0.984371	0.000145248	-1.66637e-10	-0.982489
151864800	chr4:151864800:A:G	5.89128e-10	-1.6554	-0.847713	2.32785e-05	-1.56745	-0.908011	3.27874e-05	-1.57268	-0.898203
151864962	chr4:151864962:A:C	3.58087e-09	-1.66637e-10	-0.698392	0.000134765	-1.66637e-10	-0.719458	0.000190479	-1.66637e-10	-0.711391
151865052	chr4:151865052:G:A	2.07082e-09	-1.66637e-10	-1.24605	8.8633e-05	-1.66637e-10	-1.13849	0.000125446	-1.66637e-10	-1.12906
151865316	chr4:151865316:G:T	8.58982e-09	1.48031	-1.30373	0.000169168	0.804159	-1.29626	0.000227099	0.760626	-1.29617
151865329	chr4:151865329:G:A	2.43691e-09	-1.66637e-10	-1.08327	0.000105325	-1.66637e-10	-0.965939	0.000147952	-1.66637e-10	-0.964044
151865789	chr4:151865789:C:T	5.34419e-10	-1.27322	-1.32736	4.52044e-05	-0.498722	-1.31307	6.83926e-05	-0.423345	-1.31232
151866078	chr4:151866078:A:G	2.97973e-09	-0.882168	-3.48322e-10	6.78586e-05	-1.40556	-3.48322e-10	9.67022e-05	-1.38929	-3.48322e-10
151866583	chr4:151866583:A:G	2.2512e-09	-1.66637e-10	-1.16254	8.47795e-05	-1.66637e-10	-1.18294	0.000119211	-1.66637e-10	-1.18003
151866780	chr4:151866780:G:A	2.3953e-09	0.12403	-1.22452	0.000110554	0.289038	-1.20652	0.000139458	0.181919	-1.20508
151866847	chr4:151866847:C:T	2.06962e-09	0.0619198	-1.30855	9.45773e-05	0.225207	-1.29878	0.000119435	0.119781	-1.29794
151867060	chr4:151867060:A:G	2.68326e-09	-1.66637e-10	-0.986968	0.000102652	-1.66637e-10	-0.991642	0.000145486	-1.66637e-10	-0.980848
151867295	chr4:151867295:G:A	3.86663e-09	-1.66637e-10	-0.621615	0.000193232	-1.66637e-10	-0.359099	0.000270965	-1.66637e-10	-0.358943
151867390	chr4:151867390:G:A	5.2034e-10	-1.3	-1.32727	4.32244e-05	-0.543616	-1.31297	6.53012e-05	-0.469695	-1.31223
151867432	chr4:151867432:C:A	1.92342e-09	-1.66637e-10	-1.31989	7.92821e-05	-1.66637e-10	-1.24998	0.00011189	-1.66637e-10	-1.24341
151867564	chr4:151867564:G:T	2.06595e-09	-1.66637e-10	-1.24841	8.83259e-05	-1.66637e-10	-1.14196	0.000125002	-1.66637e-10	-1.1326
151867708	chr4:151867708:G:A	1.90141e-09	-1.66637e-10	-1.3314	7.16835e-05	-1.66637e-10	-1.35073	0.000100506	-1.66637e-10	-1.35071
151867932	chr4:151867932:C:T	4.6637e-09	-1.66637e-10	-0.43419	0.000238219	-1.66637e-10	-0.149798	0.000333965	-1.66637e-10	-0.149894
151868241	chr4:151868241:A:G	2.70814e-09	-1.66637e-10	-0.977738	9.87667e-05	-1.66637e-10	-1.03023	0.000139345	-1.66637e-10	-1.02398
151868282	chr4:151868282:T:C	1.86766e-09	-1.66637e-10	-1.34932	7.24047e-05	-1.66637e-10	-1.34072	0.00010155	-1.66637e-10	-1.34038
151868331	chr4:151868331:C:T	4.12911e-09	-1.66637e-10	-0.555937	0.00014819	-1.66637e-10	-0.624493	0.000209677	-1.66637e-10	-0.615364
151868353	chr4:151868353:A:C	2.80095e-09	-1.66637e-10	-0.944041	0.000101906	-1.66637e-10	-0.998939	0.000143816	-1.66637e-10	-0.992395
151868577	chr4:151868577:G:A	5.53284e-10	-1.2575	-1.30838	4.69342e-05	-0.484453	-1.28979	7.10283e-05	-0.409	-1.28885
151868634	chr4:151868634:G:A	4.45839e-09	0.276564	-0.755774	3.38018e-05	-1.30168	-0.800794	5.60771e-05	-1.13989	-0.79431
151868789	chr4:151868789:G:A	3.09592e-09	-1.66637e-10	-0.843913	0.000109807	-1.66637e-10	-0.924265	0.000154354	-1.66637e-10	-0.921684
151869245	chr4:151869245:C:T	2.13837e-09	-1.66637e-10	-1.21396	8.48936e-05	-1.66637e-10	-1.18159	0.00011897	-1.66637e-10	-1.18206
151869282	chr4:151869282:T:C	2.65938e-09	-1.66637e-10	-0.995907	9.69751e-05	-1.66637e-10	-1.04853	0.000136743	-1.66637e-10	-1.04282
151869321	chr4:151869321:T:C	2.53371e-09	-1.66637e-10	-1.04431	9.27576e-05	-1.66637e-10	-1.093	0.000130739	-1.66637e-10	-1.08773
151869356	chr4:151869356:C:T	1.86814e-09	-1.66637e-10	-1.34906	7.20633e-05	-1.66637e-10	-1.34544	0.000101209	-1.66637e-10	-1.34375
151869405	chr4:151869405:G:A	4.17457e-09	-1.66637e-10	-0.544988	0.00014266	-1.66637e-10	-0.662528	0.000201226	-1.66637e-10	-0.656504
151869428	chr4:151869428:A:G	3.00931e-09	-1.66637e-10	-0.872287	0.000109207	-1.66637e-10	-0.929744	0.000154152	-1.66637e-10	-0.922988
151869784	chr4:151869784:G:A	1.9469e-09	-1.66637e-10	-1.30776	7.40234e-05	-1.66637e-10	-1.31861	0.000103788	-1.66637e-10	-1.31858
151869983	chr4:151869983:T:TA	4.03418e-09	-1.66637e-10	-0.579197	0.000202923	-1.66637e-10	-0.310161	0.000284593	-1.66637e-10	-0.30987
151870312	chr4:151870312:G:A	2.58195e-09	-1.66637e-10	-1.02545	9.44056e-05	-1.66637e-10	-1.07539	0.000133085	-1.66637e-10	-1.06994
151870381	chr4:151870381:G:A	1.90871e-09	-1.66637e-10	-1.32757	7.78948e-05	-1.66637e-10	-1.26763	0.000109332	-1.66637e-10	-1.26654
151870437	chr4:151870437:A:G	3.05088e-09	-1.66637e-10	-0.858569	0.000107644	-1.66637e-10	-0.944159	0.000151538	-1.66637e-10	-0.940094
151870502	chr4:151870502:G:A	1.94506e-09	-1.66637e-10	-1.30871	8.05266e-05	-1.66637e-10	-1.2344	0.000113049	-1.66637e-10	-1.23311
151870614	chr4:151870614:G:A	2.65415e-09	-1.66637e-10	-0.997874	9.72763e-05	-1.66637e-10	-1.04543	0.000136826	-1.66637e-10	-1.04222
151870631	chr4:151870631:A:C	1.90016e-09	-1.66637e-10	-1.33206	7.72273e-05	-1.66637e-10	-1.27624	0.000108389	-1.66637e-10	-1.2752
151870678	chr4:151870678:T:C	2.27412e-09	-1.66637e-10	-1.1524	8.46923e-05	-1.66637e-10	-1.18396	0.000118828	-1.66637e-10	-1.18325
151870687	chr4:151870687:C:T	4.35694e-09	-1.66637e-10	-0.502229	0.000159934	-1.66637e-10	-0.548225	0.000223814	-1.66637e-10	-0.550115
151870761	chr4:151870761:C:T	5.47773e-09	-1.66637e-10	-0.273309	0.00025895	-1.66637e-10	-0.0663522	0.0003714	-1.66637e-10	-0.0436511
151870827	chr4:151870827:C:G	5.86034e-09	-1.66637e-10	-0.205792	0.000278735	-1.66637e-10	0.00727193	0.00040003	-1.66637e-10	0.0306096
151870854	chr4:151870854:G:A	2.21516e-09	-1.66637e-10	-1.17867	8.41976e-05	-1.66637e-10	-1.18982	0.000118391	-1.66637e-10	-1.18694
151870879	chr4:151870879:G:A	1.90333e-09	-1.66637e-10	-1.3304	7.74761e-05	-1.66637e-10	-1.27302	0.00010874	-1.66637e-10	-1.27197
151871532	chr4:151871532:T:G	2.78788e-09	-1.66637e-10	-0.948719	0.00012879	-1.66637e-10	-0.764809	0.000183325	-1.66637e-10	-0.749671
151871534	chr4:151871534:C:T	1.86906e-09	-1.66637e-10	-1.34856	7.16853e-05	-1.66637e-10	-1.3507	0.000100505	-1.66637e-10	-1.35072
151871639	chr4:151871639:G:A	2.4523e-09	-1.66637e-10	-1.07697	9.2438e-05	-1.66637e-10	-1.09645	0.000130207	-1.66637e-10	-1.0918
151871855	chr4:151871855:G:A	2.97907e-09	-1.66637e-10	-0.882389	0.000140781	-1.66637e-10	-0.675782	0.000197387	-1.66637e-10	-0.675766
151872066	chr4:151872066:A:G	2.68176e-09	-1.66637e-10	-0.987527	9.77446e-05	-1.66637e-10	-1.04063	0.000137837	-1.66637e-10	-1.03486
151872133	chr4:151872133:A:C	2.82878e-09	-1.66637e-10	-0.934154	0.000130989	-1.66637e-10	-0.747879	0.000186491	-1.66637e-10	-0.73255
151872903	chr4:151872903:C:A	1.89456e-09	-1.66637e-10	-1.33501	7.72903e-05	-1.66637e-10	-1.27542	0.000108471	-1.66637e-10	-1.27445
151873548	chr4:151873548:C:T	5.4696e-09	1.00211	-1.2769	3.31036e-05	-0.855188	-1.26816	7.39982e-05	-0.390607	-1.26628
151873561	chr4:151873561:G:A	2.22766e-09	-1.66637e-10	-1.17305	8.68741e-05	-1.66637e-10	-1.15853	0.00012183	-1.66637e-10	-1.1583
151873601	chr4:151873601:TCCTCCTTTATTCA:T	2.16178e-09	0.142042	-1.34511	9.85988e-05	0.309339	-1.34127	0.000124186	0.201759	-1.34091
151873618	chr4:151873618:A:G	2.18473e-09	-1.66637e-10	-1.19251	8.15772e-05	-1.66637e-10	-1.22144	0.000114439	-1.66637e-10	-1.22089
151873696	chr4:151873696:C:T	1.86549e-09	-1.66637e-10	-1.35048	7.30068e-05	-1.66637e-10	-1.33244	0.000102404	-1.66637e-10	-1.332
151873788	chr4:151873788:T:C	3.5049e-09	-1.66637e-10	-0.719838	0.000170959	-1.66637e-10	-0.481565	0.000239665	-1.66637e-10	-0.481688
151873899	chr4:151873899:T:C	3.86663e-09	-1.66637e-10	-0.621615	0.000193232	-1.66637e-10	-0.359099	0.000270965	-1.66637e-10	-0.358943
151874044	chr4:151874044:G:A	2.88305e-09	-1.66637e-10	-0.915151	0.000104667	-1.66637e-10	-0.972203	0.000147748	-1.66637e-10	-0.965424
151874070	chr4:151874070:T:C	2.87967e-09	-1.66637e-10	-0.916322	0.000104557	-1.66637e-10	-0.973256	0.000147591	-1.66637e-10	-0.966485
151874071	chr4:151874071:G:A	2.09117e-09	-1.66637e-10	-1.23628	8.98438e-05	-1.66637e-10	-1.12492	0.000127197	-1.66637e-10	-1.11519
151874139	chr4:151874139:T:C	2.79678e-09	-1.66637e-10	-0.945531	0.000101747	-1.66637e-10	-1.0005	0.000143589	-1.66637e-10	-0.993976
151874541	chr4:151874541:G:A	4.72968e-10	-1.72653	-0.996198	1.76569e-05	-1.66803	-1.08383	2.48458e-05	-1.6716	-1.07664
151874737	chr4:151874737:C:T	4.0592e-09	-1.66637e-10	-0.573013	0.000203541	-1.66637e-10	-0.307121	0.000285312	-1.66637e-10	-0.307347
151874865	chr4:151874865:A:G	2.69201e-09	-1.66637e-10	-0.983709	0.000112655	-1.66637e-10	-0.898659	0.000158108	-1.66637e-10	-0.897651
151874873	chr4:151874873:T:G	8.25613e-09	1.48583	-1.34887	3.98148e-05	-0.591464	-1.34729	9.38576e-05	-0.0722843	-1.34687
151875071	chr4:151875071:A:T	3.09715e-09	-1.66637e-10	-0.843516	0.000109846	-1.66637e-10	-0.923911	0.000154409	-1.66637e-10	-0.921329
151875092	chr4:151875092:G:A	4.19187e-09	-1.66637e-10	-0.540852	0.000210944	-1.66637e-10	-0.271395	0.000295724	-1.66637e-10	-0.271504
151875102	chr4:151875102:C:A	2.27263e-09	0.147612	-1.30068	0.000104094	0.312495	-1.29019	0.000131081	0.204166	-1.28928
151875282	chr4:151875282:C:T	2.00268e-09	0.0294879	-1.309	9.1628e-05	0.194041	-1.29929	0.00011577	0.0891294	-1.29846
151875377	chr4:151875377:A:G	1.86521e-09	-1.66637e-10	-1.35063	7.28536e-05	-1.66637e-10	-1.33454	0.000102188	-1.66637e-10	-1.33411
151875393	chr4:151875393:TG:T	2.84707e-09	-1.66637e-10	-0.927708	0.000103412	-1.66637e-10	-0.984266	0.000145959	-1.66637e-10	-0.977603
151875580	chr4:151875580:A:G	6.6157e-09	-0.0845533	-3.48322e-10	0.000111572	-0.908319	-3.48322e-10	0.000149268	-0.955185	-3.48322e-10
151875615	chr4:151875615:A:G	1.86832e-09	-1.66637e-10	-1.34896	7.17149e-05	-1.66637e-10	-1.35029	0.000100526	-1.66637e-10	-1.35052
151875792	chr4:151875792:T:C	1.97291e-09	-1.66637e-10	-1.29449	7.5466e-05	-1.66637e-10	-1.29931	0.000105796	-1.66637e-10	-1.29942
151875862	chr4:151875862:T:C	2.69009e-09	-1.66637e-10	-0.984423	0.000102861	-1.66637e-10	-0.989606	0.000145795	-1.66637e-10	-0.978727
151876321	chr4:151876321:CT:C	1.87199e-09	-1.66637e-10	-1.347	7.39757e-05	-1.66637e-10	-1.31925	0.00010413	-1.66637e-10	-1.31529
151876614	chr4:151876614:C:T	2.45054e-09	-1.66637e-10	-1.07769	0.000117959	-1.66637e-10	-0.852654	0.000168713	-1.66637e-10	-0.83273
151876660	chr4:151876660:C:T	1.8654e-09	-1.66637e-10	-1.35053	7.1696e-05	-1.66637e-10	-1.35055	0.000100521	-1.66637e-10	-1.35056
151876709	chr4:151876709:T:C	6.02696e-10	-1.13236	-1.34798	5.50144e-05	-0.273378	-1.34202	8.37778e-05	-0.191099	-1.34166
151876812	chr4:151876812:T:G	6.06037e-10	-1.127	-1.34781	5.54818e-05	-0.265213	-1.34172	8.4508e-05	-0.182723	-1.34136
151877005	chr4:151877005:A:T	1.87116e-09	-1.66637e-10	-1.34744	7.2375e-05	-1.66637e-10	-1.34113	0.000101336	-1.66637e-10	-1.34249
151877009	chr4:151877009:G:C	5.72373e-10	-1.18405	-1.34791	5.07706e-05	-0.353779	-1.34189	7.71416e-05	-0.273753	-1.34154
151877469	chr4:151877469:A:G	1.87452e-09	-1.66637e-10	-1.34565	7.25853e-05	-1.66637e-10	-1.33823	0.00010161	-1.66637e-10	-1.33979
151877560	chr4:151877560:T:C	8.67003e-09	1.5337	-1.34782	4.10485e-05	-0.562271	-1.34596	9.73392e-05	-0.037245	-1.34548
151877704	chr4:151877704:A:G	6.33063e-09	-1.66637e-10	-0.128599	0.000206813	-1.66637e-10	-0.291174	0.000293754	-1.66637e-10	-0.278189
151877774	chr4:151877774:T:G	1.86965e-09	-1.66637e-10	-1.34825	7.41597e-05	-1.66637e-10	-1.31677	0.000104071	-1.66637e-10	-1.31586
151877961	chr4:151877961:A:G	1.87994e-09	-1.66637e-10	-1.34276	7.29e-05	-1.66637e-10	-1.3339	0.000102025	-1.66637e-10	-1.33572
151878147	chr4:151878147:G:A	3.56167e-09	-1.66637e-10	-0.703769	0.000123808	-1.66637e-10	-0.804255	0.000174423	-1.66637e-10	-0.799448
151878148	chr4:151878148:G:T	1.26738e-09	-1.73704	-3.48322e-10	4.96547e-05	-1.7179	-3.48322e-10	6.92766e-05	-1.72282	-3.48322e-10
151878182	chr4:151878182:T:C	1.00934e-08	1.68861	-1.35072	4.48643e-05	-0.468987	-1.35036	0.000108324	0.0744122	-1.35022
151878222	chr4:151878222:T:C	1.8744e-09	-1.66637e-10	-1.34571	7.25785e-05	-1.66637e-10	-1.33832	0.000101602	-1.66637e-10	-1.33987
151878285	chr4:151878285:A:G	5.33462e-09	0.538009	-0.837791	3.54449e-05	-1.17642	-0.878586	5.99355e-05	-0.995074	-0.872587
151878345	chr4:151878345:G:T	1.87802e-09	-1.66637e-10	-1.34378	7.17271e-05	-1.66637e-10	-1.35012	0.000100527	-1.66637e-10	-1.35051
151878731	chr4:151878731:G:A	6.03316e-09	1.03921	-1.21594	3.04232e-05	-0.981411	-1.22637	5.20756e-05	-0.785854	-1.22238
151879402	chr4:151879402:G:A	2.63237e-09	-1.66637e-10	-1.00612	0.000100783	-1.66637e-10	-1.01002	0.000142802	-1.66637e-10	-0.999472
151879664	chr4:151879664:C:T	1.865e-09	-1.66637e-10	-1.35074	7.26002e-05	-1.66637e-10	-1.33802	0.000102039	-1.66637e-10	-1.33558
151879718	chr4:151879718:G:A	1.93675e-09	-1.66637e-10	-1.31299	7.47485e-05	-1.66637e-10	-1.30886	0.00010517	-1.66637e-10	-1.30535
151879777	chr4:151879777:G:A	1.39186e-09	-1.64336	-3.48322e-10	4.78719e-05	-1.75446	-3.48322e-10	6.73572e-05	-1.75092	-3.48322e-10
151879909	chr4:151879909:C:T	1.87556e-09	-1.66637e-10	-1.34509	7.21223e-05	-1.66637e-10	-1.34463	0.000101287	-1.66637e-10	-1.34297
151879946	chr4:151879946:T:C	1.93916e-09	-1.66637e-10	-1.31174	7.25706e-05	-1.66637e-10	-1.33843	0.000101674	-1.66637e-10	-1.33916
151879987	chr4:151879987:T:C	1.86857e-09	-1.66637e-10	-1.34883	7.19999e-05	-1.66637e-10	-1.34632	0.000101043	-1.66637e-10	-1.34538
151880143	chr4:151880143:T:C	2.91106e-09	-1.66637e-10	-0.905482	0.000104806	-1.66637e-10	-0.970876	0.000147302	-1.66637e-10	-0.968449
151881171	chr4:151881171:T:C	5.73624e-09	-1.66637e-10	-0.227196	0.000272605	-1.66637e-10	-0.0149649	0.000382683	-1.66637e-10	-0.0137247
151881622	chr4:151881622:A:G	3.82695e-09	0.669625	-1.30156	9.62277e-05	0.244842	-1.30111	0.000124096	0.159982	-1.29986
151882015	chr4:151882015:C:T	2.32224e-09	-1.66637e-10	-1.13146	9.27369e-05	-1.66637e-10	-1.09322	0.000130592	-1.66637e-10	-1.08885
151882030	chr4:151882030:G:A	1.09782e-09	-1.52323	-0.357441	4.425e-05	-1.276	-0.557133	6.17734e-05	-1.29298	-0.544481
151882394	chr4:151882394:C:T	3.98434e-09	-1.66637e-10	-0.591628	0.000137309	-1.66637e-10	-0.700758	0.00019353	-1.66637e-10	-0.695499
151882591	chr4:151882591:C:CA	3.98499e-09	0.601097	-1.19256	0.000103903	0.163617	-1.14315	0.000134755	0.0813174	-1.13879
151882711	chr4:151882711:T:A	3.10885e-09	0.397255	-1.237	7.95116e-05	-0.0139784	-1.23311	0.000103231	-0.090893	-1.23307
151882717	chr4:151882717:C:T	9.80042e-09	1.63762	-1.32919	0.000192233	0.959309	-1.32359	0.000257649	0.914143	-1.32348
151882823	chr4:151882823:G:A	1.86559e-09	-1.66637e-10	-1.35042	7.29472e-05	-1.66637e-10	-1.33325	0.000102578	-1.66637e-10	-1.33031
151882859	chr4:151882859:C:A	3.43191e-09	0.507806	-1.24869	9.01907e-05	0.0788709	-1.19993	0.00011734	-0.000661743	-1.1952
151882988	chr4:151882988:T:C	4.03174e-09	0.610557	-1.19036	0.000105096	0.172516	-1.14063	0.000136284	0.0900521	-1.13624
151883547	chr4:151883547:A:G	3.15394e-09	0.104199	-0.929544	8.56576e-05	-0.266171	-0.90646	0.000112405	-0.342114	-0.89671
151883926	chr4:151883926:C:T	3.65806e-09	-0.677065	-3.48322e-10	0.000266159	-0.0388954	-3.48322e-10	0.000403377	0.0389419	-3.48322e-10
151884291	chr4:151884291:A:G	7.42035e-09	1.3682	-1.33797	3.93596e-05	-0.620911	-1.32934	9.07645e-05	-0.124204	-1.32846
151884457	chr4:151884457:A:G	7.62969e-09	1.40104	-1.343	3.98327e-05	-0.602365	-1.33594	9.218e-05	-0.101983	-1.3352
151884580	chr4:151884580:A:T	2.24293e-09	-1.66637e-10	-1.16622	8.7819e-05	-1.66637e-10	-1.14771	0.000123213	-1.66637e-10	-1.14702
151884828	chr4:151884828:G:A	1.88619e-09	-1.66637e-10	-1.33944	7.16866e-05	-1.66637e-10	-1.35068	0.000100536	-1.66637e-10	-1.35042
151884888	chr4:151884888:G:A	2.21472e-09	-1.66637e-10	-1.17887	9.42308e-05	-1.66637e-10	-1.07724	0.000132356	-1.66637e-10	-1.07544
151885019	chr4:151885019:G:A	4.84576e-10	-1.70471	-0.993774	2.07971e-05	-1.56874	-1.01943	2.90335e-05	-1.57905	-1.01343
151885035	chr4:151885035:T:C	2.49626e-09	0.131974	-1.19118	6.47733e-05	-0.253874	-1.19822	8.45599e-05	-0.325364	-1.19811
151885161	chr4:151885161:T:C	7.18808e-10	-1.11091	-1.19325	4.91227e-05	-0.555411	-1.17326	6.49614e-05	-0.614867	-1.17227
151885249	chr4:151885249:C:T	2.39807e-09	-1.66637e-10	-1.09934	9.183e-05	-1.66637e-10	-1.10305	0.000128709	-1.66637e-10	-1.10338
151885278	chr4:151885278:AC:A	1.80773e-09	-1.38193	-3.48322e-10	5.84647e-05	-1.55457	-3.48322e-10	8.37545e-05	-1.53304	-3.48322e-10
151885331	chr4:151885331:G:C	1.31107e-09	-1.70315	-3.48322e-10	6.47121e-05	-1.45304	-3.48322e-10	9.20998e-05	-1.43806	-3.48322e-10
151885481	chr4:151885481:T:C	4.26502e-09	-1.66637e-10	-0.523552	0.000194338	-1.66637e-10	-0.353391	0.000272573	-1.66637e-10	-0.353024
151885527	chr4:151885527:C:A	1.88022e-09	-1.66637e-10	-1.34261	7.46792e-05	-1.66637e-10	-1.30979	0.00010515	-1.66637e-10	-1.30554
151885590	chr4:151885590:C:T	2.54703e-09	-1.66637e-10	-1.03907	9.7473e-05	-1.66637e-10	-1.04341	0.000136616	-1.66637e-10	-1.04375
151885902	chr4:151885902:A:G	1.88883e-09	-1.66637e-10	-1.33804	7.54117e-05	-1.66637e-10	-1.30003	0.000106232	-1.66637e-10	-1.2953
151886136	chr4:151886136:G:A	2.97041e-09	-1.66637e-10	-0.885298	0.000106705	-1.66637e-10	-0.952918	0.000149733	-1.66637e-10	-0.952078
151886407	chr4:151886407:A:G	2.55849e-09	0.1521	-1.18668	6.6562e-05	-0.229789	-1.19507	8.68717e-05	-0.301471	-1.19503
151886454	chr4:151886454:C:T	2.25992e-09	-1.66637e-10	-1.15867	9.67712e-05	-1.66637e-10	-1.05064	0.000135938	-1.66637e-10	-1.04873
151886513	chr4:151886513:G:A	1.87396e-09	-1.66637e-10	-1.34594	7.40877e-05	-1.66637e-10	-1.31774	0.000104274	-1.66637e-10	-1.31391
151886748	chr4:151886748:GTTA:G	9.83818e-09	0.874512	-0.562241	6.67194e-05	-0.958283	-0.46421	0.000117777	-0.747381	-0.444758
151887224	chr4:151887224:T:G	6.12412e-09	1.17342	-1.33519	3.51109e-05	-0.738442	-1.32604	7.90367e-05	-0.265915	-1.3251
151887242	chr4:151887242:A:C	3.36496e-10	-1.73456	-1.3286	1.42589e-05	-1.63012	-1.33549	1.97973e-05	-1.63947	-1.33592
151887493	chr4:151887493:C:G	2.74213e-09	-1.66637e-10	-0.965263	9.12982e-05	-1.66637e-10	-1.10886	0.000127785	-1.66637e-10	-1.11058
151887525	chr4:151887525:G:A	4.8951e-10	-1.71868	-0.96967	2.0681e-05	-1.59552	-0.99825	2.88977e-05	-1.60497	-0.9922
151887741	chr4:151887741:C:A	5.03414e-10	-1.71313	-0.947209	2.13561e-05	-1.58506	-0.976594	2.98381e-05	-1.59479	-0.970357
151887852	chr4:151887852:T:C	3.04081e-09	-1.66637e-10	-0.861875	0.000105575	-1.66637e-10	-0.963566	0.00014967	-1.66637e-10	-0.952498
151887870	chr4:151887870:A:T	2.66322e-09	-1.66637e-10	-0.994464	8.6822e-05	-1.66637e-10	-1.15913	0.000121585	-1.66637e-10	-1.16032
151887951	chr4:151887951:T:C	5.73816e-09	1.1046	-1.33146	3.38621e-05	-0.779265	-1.32143	7.55864e-05	-0.315238	-1.32042
151888527	chr4:151888527:G:A	3.56824e-10	-1.71318	-1.29133	1.62888e-05	-1.58175	-1.25076	2.26113e-05	-1.59312	-1.24937
151888641	chr4:151888641:AAG:A	8.54564e-09	-1.66637e-10	0.171422	0.00027437	-1.66637e-10	-0.0085113	0.000391935	-1.66637e-10	0.0101645
151888786	chr4:151888786:C:T	2.90603e-09	-1.66637e-10	-0.907212	0.000115985	-1.66637e-10	-0.869524	0.000162355	-1.66637e-10	-0.871146
151889443	chr4:151889443:G:A	2.13505e-09	-1.66637e-10	-1.21551	7.74326e-05	-1.66637e-10	-1.27358	0.000108897	-1.66637e-10	-1.27053
151889494	chr4:151889494:A:G	1.8722e-09	-1.66637e-10	-1.34688	7.24765e-05	-1.66637e-10	-1.33973	0.000101537	-1.66637e-10	-1.34051
151889604	chr4:151889604:C:T	3.2408e-08	2.31505	-0.810642	0.000169687	0.231466	-0.7205	0.0003469	0.592032	-0.703926
151889782	chr4:151889782:C:T	2.91412e-09	-1.66637e-10	-0.904432	0.000101676	-1.66637e-10	-1.00119	0.000144063	-1.66637e-10	-0.99068
151889934	chr4:151889934:A:G	3.59866e-09	0.406795	-1.10023	3.20238e-05	-1.06313	-1.09338	5.81753e-05	-0.811104	-1.08637
151889935	chr4:151889935:T:A	3.60448e-09	0.407957	-1.09978	3.20661e-05	-1.06226	-1.09293	5.82557e-05	-0.810175	-1.08591
151890084	chr4:151890084:T:C	1.2748e-09	-1.73121	-3.48322e-10	5.9765e-05	-1.53257	-3.48322e-10	8.48834e-05	-1.51965	-3.48322e-10
151890410	chr4:151890410:G:A	3.23606e-08	2.32802	-0.825077	0.000167944	0.238921	-0.738278	0.000343611	0.600521	-0.72194
151890572	chr4:151890572:CTTAG:C	1.63121e-09	-1.48468	-3.48322e-10	9.7553e-05	-1.04259	-3.48322e-10	0.000132669	-1.07307	-3.48322e-10
151890627	chr4:151890627:A:C	3.75784e-10	-1.61135	-1.34139	1.30439e-05	-1.71895	-1.33572	1.83033e-05	-1.7187	-1.33515
151891053	chr4:151891053:G:A	5.79145e-10	-1.18807	-1.33214	4.11741e-05	-0.566438	-1.33874	5.50185e-05	-0.614437	-1.33882
151891514	chr4:151891514:G:A	1.88901e-08	1.79627	-0.831636	9.23569e-05	-0.357246	-0.740083	0.00018207	-0.0357263	-0.720814
151891530	chr4:151891530:A:C	2.87e-09	-1.66637e-10	-0.919686	9.46975e-05	-1.66637e-10	-1.0723	0.000132526	-1.66637e-10	-1.07415
151891702	chr4:151891702:G:A	9.9103e-10	-0.662034	-1.32097	2.56136e-05	-1.0853	-1.29456	3.44258e-05	-1.13015	-1.29197
151891747	chr4:151891747:C:T	4.64555e-10	-1.48534	-1.25533	1.47846e-05	-1.6426	-1.2868	2.07365e-05	-1.64233	-1.28671
151891841	chr4:151891841:G:A	1.17912e-08	-1.66637e-10	0.493353	0.000364534	-1.66637e-10	0.27563	0.000522	-1.66637e-10	0.296738
151892080	chr4:151892080:C:A	1.04345e-08	0.987147	-0.616032	6.81716e-05	-0.879876	-0.521085	0.000121074	-0.662316	-0.502209
151892152	chr4:151892152:C:T	1.8838e-09	-1.66637e-10	-1.34071	7.32191e-05	-1.66637e-10	-1.32953	0.000102867	-1.66637e-10	-1.32749
151892391	chr4:151892391:A:G	4.25238e-10	-1.54607	-1.28304	1.39301e-05	-1.68	-1.30893	1.9535e-05	-1.67986	-1.30886
151892546	chr4:151892546:C:T	1.88275e-09	-1.66637e-10	-1.34127	7.49058e-05	-1.66637e-10	-1.30676	0.000105486	-1.66637e-10	-1.30235
151892565	chr4:151892565:G:T	4.0952e-10	-1.53278	-1.33399	1.38239e-05	-1.66935	-1.32724	1.94041e-05	-1.66896	-1.32649
151892574	chr4:151892574:C:T	2.75378e-09	-0.961024	-3.48322e-10	0.000184802	-0.403701	-3.48322e-10	0.000278087	-0.332997	-3.48322e-10
151892693	chr4:151892693:A:G	2.5763e-09	-1.66637e-10	-1.02764	9.85654e-05	-1.66637e-10	-1.03227	0.00013815	-1.66637e-10	-1.03259
151892701	chr4:151892701:C:T	1.57796e-09	-0.185695	-1.33217	3.13776e-05	-0.850502	-1.32639	4.18166e-05	-0.901812	-1.32583
151892780	chr4:151892780:C:A	1.74099e-08	2.16598	-1.28294	6.39292e-05	-0.227231	-1.23798	0.000145829	0.254952	-1.23345
151893096	chr4:151893096:C:A	2.49964e-09	-1.66637e-10	-1.05785	8.33351e-05	-1.66637e-10	-1.20012	0.000116721	-1.66637e-10	-1.20114
151893108	chr4:151893108:G:C	1.92864e-09	-1.66637e-10	-1.31719	7.7621e-05	-1.66637e-10	-1.27115	0.000108857	-1.66637e-10	-1.27089
151893462	chr4:151893462:G:A	2.37211e-09	-1.66637e-10	-1.11022	9.60723e-05	-1.66637e-10	-1.05789	0.000135863	-1.66637e-10	-1.04929
151893766	chr4:151893766:TTC:T	1.89242e-09	-1.66637e-10	-1.33614	7.56885e-05	-1.66637e-10	-1.29636	0.000106639	-1.66637e-10	-1.29148
151894001	chr4:151894001:C:T	1.6866e-08	2.16358	-1.31229	6.14184e-05	-0.228259	-1.27702	0.000139908	0.253389	-1.27334
151894120	chr4:151894120:G:A	4.20988e-10	-1.57569	-1.26346	1.39031e-05	-1.69765	-1.29322	1.94977e-05	-1.69749	-1.29314
151894309	chr4:151894309:A:G	1.8767e-09	-1.66637e-10	-1.34448	7.1885e-05	-1.66637e-10	-1.34792	0.000100778	-1.66637e-10	-1.34801
151894619	chr4:151894619:A:G	1.15904e-09	-0.513523	-1.31288	2.9281e-05	-0.962176	-1.28387	3.91974e-05	-1.01128	-1.28104
151894661	chr4:151894661:C:T	6.30189e-09	0.844161	-0.97731	4.21896e-05	-0.963545	-0.917271	7.35994e-05	-0.756169	-0.906125
151894680	chr4:151894680:T:C	1.77353e-08	2.16299	-1.26143	6.49448e-05	-0.230577	-1.21887	0.000147845	0.250097	-1.21486
151894771	chr4:151894771:G:A	1.88349e-09	-1.66637e-10	-1.34087	7.49698e-05	-1.66637e-10	-1.3059	0.00010558	-1.66637e-10	-1.30146
151895322	chr4:151895322:G:A	1.65283e-09	-1.47151	-3.48322e-10	6.60168e-05	-1.43308	-3.48322e-10	9.42926e-05	-1.41453	-3.48322e-10
151895373	chr4:151895373:T:C	7.47996e-09	-1.66637e-10	0.038228	0.000239287	-1.66637e-10	-0.145327	0.000340206	-1.66637e-10	-0.131379
151895675	chr4:151895675:C:A	3.92159e-09	-1.66637e-10	-0.607502	0.000135204	-1.66637e-10	-0.716202	0.00019055	-1.66637e-10	-0.711016
151895998	chr4:151895998:T:C	2.05907e-09	-1.66637e-10	-1.25174	8.07093e-05	-1.66637e-10	-1.23214	0.000113462	-1.66637e-10	-1.22946
151896158	chr4:151896158:T:C	2.48487e-08	2.5051	-1.2663	7.9738e-05	-0.0191603	-1.22508	0.000186821	0.490387	-1.22117
151896301	chr4:151896301:G:A	3.30356e-09	-1.66637e-10	-0.778997	0.000114959	-1.66637e-10	-0.878417	0.000161904	-1.66637e-10	-0.87393
151896607	chr4:151896607:G:C	2.58067e-08	2.54768	-1.27104	8.08188e-05	0.00495933	-1.23574	0.000189968	0.517857	-1.23193
151896659	chr4:151896659:C:T	1.25328e-09	-1.0321	-0.716134	4.73718e-05	-1.05975	-0.705213	6.45867e-05	-1.09082	-0.702106
151896809	chr4:151896809:C:A	2.54473e-09	-1.66637e-10	-1.03998	9.7357e-05	-1.66637e-10	-1.0446	0.000136452	-1.66637e-10	-1.04496
151896866	chr4:151896866:G:A	2.64134e-08	2.56737	-1.2675	8.22051e-05	0.0175768	-1.23135	0.000193571	0.532187	-1.22747
151897102	chr4:151897102:A:T	2.54473e-09	-1.66637e-10	-1.03998	9.7357e-05	-1.66637e-10	-1.0446	0.000136452	-1.66637e-10	-1.04496
151897196	chr4:151897196:T:C	2.42128e-09	-1.66637e-10	-1.0897	8.2177e-05	-1.66637e-10	-1.21411	0.000115083	-1.66637e-10	-1.21527
151897267	chr4:151897267:A:G	1.38559e-08	1.7195	-1.06478	6.50572e-05	-0.403534	-1.04419	0.000126339	-0.0843104	-1.03765
151897370	chr4:151897370:C:T	2.6851e-08	2.58408	-1.26778	8.30708e-05	0.0285164	-1.23181	0.000195905	0.544638	-1.22794
151897518	chr4:151897518:C:T	2.75755e-08	2.61612	-1.27319	8.43169e-05	0.049808	-1.23821	0.000199309	0.568369	-1.23444
151897547	chr4:151897547:A:G	1.49194e-09	-0.241752	-1.33217	3.00376e-05	-0.894145	-1.32639	4.00816e-05	-0.944187	-1.32583
151897552	chr4:151897552:G:A	2.58141e-08	2.55988	-1.28295	8.03176e-05	0.0131219	-1.25012	0.000188912	0.526901	-1.24655
151897771	chr4:151897771:T:C	6.60597e-09	1.22998	-1.316	3.67607e-05	-0.707129	-1.31143	8.28012e-05	-0.233741	-1.31075
151897797	chr4:151897797:TC:T	1.29732e-08	1.64249	-1.0536	6.25933e-05	-0.45395	-1.03238	0.000120865	-0.140537	-1.02572
151898036	chr4:151898036:T:A	2.48898e-09	-1.66637e-10	-1.06213	9.58277e-05	-1.66637e-10	-1.06044	0.000134334	-1.66637e-10	-1.0606
151898103	chr4:151898103:A:G	1.11902e-09	-0.545965	-1.31558	2.84457e-05	-0.987544	-1.28745	3.81054e-05	-1.03588	-1.2847
151898157	chr4:151898157:C:T	2.46543e-08	2.51698	-1.28603	7.78585e-05	-0.0141475	-1.25395	0.000182486	0.496195	-1.25045
151898372	chr4:151898372:T:C	2.89872e-09	-1.66637e-10	-0.909731	0.000103279	-1.66637e-10	-0.985552	0.000145481	-1.66637e-10	-0.980885
151898415	chr4:151898415:T:A	3.1102e-09	-0.839312	-3.48322e-10	0.000216119	-0.24716	-3.48322e-10	0.000326398	-0.172812	-3.48322e-10
151898436	chr4:151898436:T:C	1.89823e-09	-1.66637e-10	-1.33308	7.79667e-05	-1.66637e-10	-1.26671	0.000109569	-1.66637e-10	-1.26437
151898559	chr4:151898559:G:A	2.99363e-09	-0.877512	-3.48322e-10	0.000205798	-0.296094	-3.48322e-10	0.000310455	-0.222892	-3.48322e-10
151898738	chr4:151898738:A:G	4.61693e-10	-1.39796	-1.3489	3.00202e-05	-0.870387	-1.35073	4.0387e-05	-0.911689	-1.35073
151898750	chr4:151898750:T:C	3.91349e-09	-1.66637e-10	-0.609569	0.000134945	-1.66637e-10	-0.71812	0.000190184	-1.66637e-10	-0.712941
151898874	chr4:151898874:C:T	2.06808e-09	-1.66637e-10	-1.24738	8.12095e-05	-1.66637e-10	-1.22596	0.000114171	-1.66637e-10	-1.22324
151899245	chr4:151899245:C:G	6.38225e-09	-0.120478	-3.48322e-10	0.000140389	-0.678571	-3.48322e-10	0.000192503	-0.700817	-3.48322e-10
151899296	chr4:151899296:G:C	1.86602e-09	-1.66637e-10	-1.35019	7.2263e-05	-1.66637e-10	-1.34268	0.000101512	-1.66637e-10	-1.34075
151899311	chr4:151899311:C:T	3.08919e-09	-0.846091	-3.48322e-10	0.00021573	-0.248962	-3.48322e-10	0.000325846	-0.174506	-3.48322e-10
151899441	chr4:151899441:C:T	2.79979e-09	-0.944455	-3.48322e-10	0.000188862	-0.38197	-3.48322e-10	0.000284199	-0.311254	-3.48322e-10
151899496	chr4:151899496:G:A	2.66559e-08	2.59732	-1.28831	8.15387e-05	0.0350904	-1.257	0.000192422	0.552319	-1.25356
151899690	chr4:151899690:C:T	2.92156e-09	-1.66637e-10	-0.901881	0.000103982	-1.66637e-10	-0.978767	0.00014648	-1.66637e-10	-0.974045
151899738	chr4:151899738:C:T	2.58033e-09	-1.66637e-10	-1.02608	8.99762e-05	-1.66637e-10	-1.12344	0.000126401	-1.66637e-10	-1.12147
151900230	chr4:151900230:C:T	4.63735e-10	-1.39354	-1.3489	3.01993e-05	-0.86444	-1.35073	4.06238e-05	-0.905843	-1.35073
151900255	chr4:151900255:C:A	1.41719e-09	-0.293149	-1.33217	2.88986e-05	-0.932803	-1.32639	3.86063e-05	-0.98169	-1.32583
151900319	chr4:151900319:A:G	2.45808e-08	2.51121	-1.28325	7.76468e-05	-0.0199112	-1.25091	0.00018183	0.489492	-1.24735
151900440	chr4:151900440:A:G	4.03145e-10	-1.62257	-1.25988	1.36629e-05	-1.72281	-1.2855	1.9159e-05	-1.72267	-1.28549
151900714	chr4:151900714:A:G	2.61548e-09	-1.66637e-10	-1.01255	9.48354e-05	-1.66637e-10	-1.07085	0.000133066	-1.66637e-10	-1.07009
151900837	chr4:151900837:G:A	4.10028e-10	-1.61522	-1.25031	1.3834e-05	-1.71864	-1.27721	1.93985e-05	-1.71854	-1.2772
151901266	chr4:151901266:A:G	2.2407e-09	-1.66637e-10	-1.16721	9.56408e-05	-1.66637e-10	-1.06239	0.000134342	-1.66637e-10	-1.06054
151901280	chr4:151901280:C:T	3.95205e-10	-1.57097	-1.33138	1.36875e-05	-1.69161	-1.3149	1.92402e-05	-1.69128	-1.31265
151901451	chr4:151901451:T:C	4.03158e-10	-1.6335	-1.24893	1.37084e-05	-1.729	-1.27598	1.92219e-05	-1.72892	-1.27596
151901877	chr4:151901877:A:G	1.43157e-09	-0.283849	-1.33138	2.9132e-05	-0.925662	-1.32549	3.89095e-05	-0.974782	-1.32491
151902013	chr4:151902013:C:T	2.06891e-09	-1.66637e-10	-1.24698	8.12459e-05	-1.66637e-10	-1.22551	0.000114222	-1.66637e-10	-1.22279
151902177	chr4:151902177:T:C	2.01717e-09	-1.66637e-10	-1.2723	8.37566e-05	-1.66637e-10	-1.19507	0.000118162	-1.66637e-10	-1.18887
151902315	chr4:151902315:T:TTA	1.08954e-08	1.59435	-1.18001	5.08968e-05	-0.518673	-1.17452	9.74756e-05	-0.210769	-1.17056
151902320	chr4:151902320:T:C	3.14071e-09	-1.66637e-10	-0.829549	0.000107386	-1.66637e-10	-0.94656	0.000151677	-1.66637e-10	-0.939177
151902356	chr4:151902356:C:T	1.88151e-09	-1.66637e-10	-1.34192	7.47999e-05	-1.66637e-10	-1.30817	0.00010533	-1.66637e-10	-1.30384
151902418	chr4:151902418:T:C	2.36174e-09	-1.66637e-10	-1.1146	8.07268e-05	-1.66637e-10	-1.23192	0.000113062	-1.66637e-10	-1.233
151902430	chr4:151902430:G:A	2.07799e-09	-1.66637e-10	-1.2426	7.69123e-05	-1.66637e-10	-1.28032	0.000107919	-1.66637e-10	-1.27955
151902434	chr4:151902434:G:A	1.11951e-08	0.894886	-0.453412	7.45825e-05	-0.936184	-0.374899	0.000131415	-0.725172	-0.357399
151902438	chr4:151902438:G:A	2.57752e-09	-1.66637e-10	-1.02717	0.000103815	-1.66637e-10	-0.980375	0.000146322	-1.66637e-10	-0.975121
151902502	chr4:151902502:A:G	7.44159e-09	1.29495	-1.26187	3.83605e-05	-0.719826	-1.25614	8.69813e-05	-0.236837	-1.2584
151902847	chr4:151902847:T:C	3.71025e-10	-1.62641	-1.33908	1.29748e-05	-1.7238	-1.33617	1.8207e-05	-1.72357	-1.33555
151902871	chr4:151902871:T:C	3.02676e-09	-1.66637e-10	-0.866507	0.000115053	-1.66637e-10	-0.877593	0.000163228	-1.66637e-10	-0.865779
151902901	chr4:151902901:T:C	2.5429e-09	-1.66637e-10	-1.04069	9.72858e-05	-1.66637e-10	-1.04534	0.000136352	-1.66637e-10	-1.04569
151902970	chr4:151902970:TA:T	2.77983e-08	2.6327	-1.28173	8.40936e-05	0.0580126	-1.24907	0.0001988	0.576855	-1.24549
151903191	chr4:151903191:C:T	2.7055e-08	2.60769	-1.28382	8.2485e-05	0.0412713	-1.25164	0.000194643	0.55835	-1.24811
151903231	chr4:151903231:C:T	7.54999e-09	0.186802	-0.139254	6.91589e-05	-1.34214	-0.0444389	0.000116335	-1.18039	-0.0240668
151903269	chr4:151903269:TTA:T	2.75572e-09	-1.66637e-10	-0.960321	0.000109711	-1.66637e-10	-0.92514	0.000154717	-1.66637e-10	-0.919335
151903784	chr4:151903784:T:C	2.08852e-08	2.3999	-1.33486	6.83019e-05	-0.0840368	-1.31501	0.000158388	0.417181	-1.31306
151903938	chr4:151903938:G:A	2.64856e-08	2.57189	-1.26929	8.21794e-05	0.0199286	-1.23401	0.000193485	0.534445	-1.23017
151904102	chr4:151904102:C:G	3.74244e-10	-1.61588	-1.34096	1.30262e-05	-1.71768	-1.33835	1.8279e-05	-1.7174	-1.33778
151904151	chr4:151904151:C:A	2.32326e-08	2.46801	-1.29646	7.43553e-05	-0.0469829	-1.26715	0.000173436	0.458783	-1.26391
151904320	chr4:151904320:C:T	2.09612e-09	-1.66637e-10	-1.23391	8.24154e-05	-1.66637e-10	-1.21122	0.000115884	-1.66637e-10	-1.20834
151904448	chr4:151904448:A:G	1.36434e-08	1.71491	-1.07565	6.40576e-05	-0.406861	-1.05634	0.00012434	-0.0879058	-1.05
151904614	chr4:151904614:CT:C	2.35233e-08	2.47679	-1.2928	7.50269e-05	-0.0427192	-1.26242	0.000175152	0.463806	-1.25908
151904880	chr4:151904880:A:C	3.02498e-08	2.33161	-0.896122	0.000157253	0.265163	-0.830296	0.000320488	0.626338	-0.817423
151904919	chr4:151904919:A:C	2.54356e-09	-1.66637e-10	-1.04043	9.73143e-05	-1.66637e-10	-1.04504	0.000136392	-1.66637e-10	-1.04539
151904935	chr4:151904935:A:G	4.04814e-10	-1.63637	-1.24196	1.37782e-05	-1.72989	-1.27002	1.93205e-05	-1.72976	-1.27
151904946	chr4:151904946:G:A	1.88675e-09	-1.66637e-10	-1.33914	7.33853e-05	-1.66637e-10	-1.32727	0.000103112	-1.66637e-10	-1.32511
151905084	chr4:151905084:G:A	2.50772e-09	-1.66637e-10	-1.05463	8.34408e-05	-1.66637e-10	-1.19885	0.000116868	-1.66637e-10	-1.19988
151905138	chr4:151905138:A:T	2.46608e-08	2.5256	-1.29438	7.73252e-05	-0.010304	-1.26467	0.000181278	0.500466	-1.26137
151905173	chr4:151905173:A:T	1.8978e-09	-1.66637e-10	-1.3333	7.3979e-05	-1.66637e-10	-1.31921	0.000103584	-1.66637e-10	-1.32055
151905212	chr4:151905212:C:T	1.88301e-09	-1.66637e-10	-1.34113	7.49279e-05	-1.66637e-10	-1.30646	0.000105518	-1.66637e-10	-1.30204
151905273	chr4:151905273:A:C	2.61005e-09	-1.66637e-10	-1.01463	0.000105803	-1.66637e-10	-0.961409	0.000148566	-1.66637e-10	-0.959898
151905426	chr4:151905426:T:A	2.07925e-09	-1.66637e-10	-1.24199	8.16728e-05	-1.66637e-10	-1.22027	0.000114829	-1.66637e-10	-1.21748
151905647	chr4:151905647:G:T	2.4943e-09	-1.66637e-10	-1.05999	9.60349e-05	-1.66637e-10	-1.05828	0.000134624	-1.66637e-10	-1.05845
151905666	chr4:151905666:T:C	2.77798e-09	-0.952274	-3.48322e-10	0.00018654	-0.394346	-3.48322e-10	0.000280653	-0.323813	-3.48322e-10
151905952	chr4:151905952:G:A	1.78527e-09	-1.39443	-3.48322e-10	5.81952e-05	-1.55919	-3.48322e-10	8.33432e-05	-1.53796	-3.48322e-10
151906042	chr4:151906042:T:TG	1.78965e-09	-1.39198	-3.48322e-10	0.000121851	-0.820189	-3.48322e-10	0.000177915	-0.779627	-3.48322e-10
151906086	chr4:151906086:T:C	1.59553e-09	-1.50679	-3.48322e-10	8.6436e-05	-1.16358	-3.48322e-10	0.000118023	-1.19005	-3.48322e-10
151906124	chr4:151906124:A:G	1.89561e-09	-1.66637e-10	-1.33446	7.76678e-05	-1.66637e-10	-1.27055	0.000109142	-1.66637e-10	-1.26828
151906248	chr4:151906248:A:C	5.89119e-09	1.12962	-1.33016	3.41272e-05	-0.766427	-1.32647	7.5937e-05	-0.305093	-1.32593
151906262	chr4:151906262:C:T	3.85633e-09	-1.66637e-10	-0.624283	0.000132972	-1.66637e-10	-0.732847	0.000187404	-1.66637e-10	-0.727663
151906271	chr4:151906271:T:C	4.35351e-09	-1.66637e-10	-0.503016	0.000211986	-1.66637e-10	-0.266467	0.000298699	-1.66637e-10	-0.261493
151906355	chr4:151906355:G:C	2.06835e-09	-1.66637e-10	-1.24725	8.12227e-05	-1.66637e-10	-1.22579	0.000114189	-1.66637e-10	-1.22307
151906390	chr4:151906390:A:G	2.56268e-08	2.55221	-1.28257	7.98203e-05	0.00687473	-1.25009	0.000187582	0.519812	-1.24652
151906516	chr4:151906516:G:A	1.25232e-08	1.61217	-1.05859	6.10995e-05	-0.47289	-1.03759	0.000117712	-0.161698	-1.031
151906547	chr4:151906547:C:T	1.87699e-09	-1.66637e-10	-1.34433	7.18597e-05	-1.66637e-10	-1.34827	0.000100784	-1.66637e-10	-1.34795
151906685	chr4:151906685:G:A	3.06271e-08	2.30741	-0.859523	0.000160328	0.24516	-0.790927	0.000326211	0.604191	-0.777578
151906725	chr4:151906725:G:A	4.58158e-09	-1.66637e-10	-0.451956	0.000169706	-1.66637e-10	-0.488923	0.000238506	-1.66637e-10	-0.486537
151906929	chr4:151906929:A:G	6.37471e-09	1.22159	-1.34325	3.54309e-05	-0.713989	-1.34142	7.96786e-05	-0.24186	-1.34107
151906970	chr4:151906970:A:T	5.75703e-09	1.1137	-1.33728	3.34347e-05	-0.778733	-1.33466	7.41641e-05	-0.320439	-1.33421
151907025	chr4:151907025:G:T	1.88176e-09	-1.66637e-10	-1.34179	7.48201e-05	-1.66637e-10	-1.3079	0.000105359	-1.66637e-10	-1.30355
151907396	chr4:151907396:A:C	3.51046e-09	-1.66637e-10	-0.718252	0.000148643	-1.66637e-10	-0.621443	0.000208351	-1.66637e-10	-0.621706
151907535	chr4:151907535:T:C	1.87706e-09	-1.66637e-10	-1.34429	7.28287e-05	-1.66637e-10	-1.33488	0.000102292	-1.66637e-10	-1.3331
151907700	chr4:151907700:A:G	4.55038e-09	0.866101	-1.32489	3.01431e-05	-0.905162	-1.31187	6.47292e-05	-0.481113	-1.3096
151908418	chr4:151908418:G:A	6.20068e-09	-0.14934	-3.48322e-10	0.00011069	-0.916257	-3.48322e-10	0.000148118	-0.962919	-3.48322e-10
151908465	chr4:151908465:T:C	2.54185e-08	2.53509	-1.27361	7.98292e-05	-0.00345477	-1.23965	0.000187339	0.507899	-1.23591
151908571	chr4:151908571:G:A	1.27068e-09	-1.73445	-3.48322e-10	4.97432e-05	-1.71612	-3.48322e-10	7.01357e-05	-1.7105	-3.48322e-10
151908807	chr4:151908807:T:C	3.02703e-09	-1.66637e-10	-0.866416	0.000107441	-1.66637e-10	-0.946047	0.00015138	-1.66637e-10	-0.941139
151909211	chr4:151909211:C:A	1.01016e-08	-1.66637e-10	0.33869	0.000317111	-1.66637e-10	0.136264	0.000451577	-1.66637e-10	0.151816
151909517	chr4:151909517:G:A	2.95667e-09	-1.66637e-10	-0.889935	0.000105255	-1.66637e-10	-0.966606	0.000148282	-1.66637e-10	-0.961812
151909674	chr4:151909674:G:A	1.57394e-08	2.10829	-1.32612	0.000112595	0.397181	-1.29637	0.000280154	0.968679	-1.29427
151909695	chr4:151909695:C:T	1.96702e-09	-1.66637e-10	-1.29748	7.77806e-05	-1.66637e-10	-1.2691	0.000109271	-1.66637e-10	-1.2671
151910157	chr4:151910157:T:C	1.11764e-09	-1.21581	-0.646969	3.02685e-05	-1.55402	-0.658859	4.20464e-05	-1.57928	-0.642877
151910273	chr4:151910273:G:A	2.26689e-09	-1.66637e-10	-1.15559	9.70141e-05	-1.66637e-10	-1.04813	0.000136278	-1.66637e-10	-1.04624
151910313	chr4:151910313:C:G	1.15123e-09	-1.18478	-0.648388	3.08164e-05	-1.53473	-0.660216	4.27562e-05	-1.56117	-0.64425
151910708	chr4:151910708:T:C	1.87056e-09	-1.66637e-10	-1.34776	7.36912e-05	-1.66637e-10	-1.32311	0.000103682	-1.66637e-10	-1.3196
151910970	chr4:151910970:T:G	3.87157e-09	-1.66637e-10	-0.620338	0.000133425	-1.66637e-10	-0.72945	0.000188032	-1.66637e-10	-0.72432
151911751	chr4:151911751:G:A	1.43626e-08	2.01284	-1.32222	0.000100063	0.329666	-1.34686	0.000247357	0.897073	-1.34717
151912021	chr4:151912021:TG:T	2.90596e-09	-1.66637e-10	-0.907235	0.00010374	-1.66637e-10	-0.981098	0.00014618	-1.66637e-10	-0.976092
151912409	chr4:151912409:C:T	2.76992e-09	-0.955181	-3.48322e-10	8.46389e-05	-1.18459	-3.48322e-10	0.000115638	-1.21047	-3.48322e-10
151912427	chr4:151912427:G:C	2.78372e-09	-1.66637e-10	-0.950211	0.000106491	-1.66637e-10	-0.954929	0.000149247	-1.66637e-10	-0.955324
151912502	chr4:151912502:C:A	2.42453e-09	-1.66637e-10	-1.08836	8.33403e-05	-1.66637e-10	-1.20006	0.0001167	-1.66637e-10	-1.20132
151912674	chr4:151912674:G:A	3.76433e-09	-1.66637e-10	-0.64843	0.000150549	-1.66637e-10	-0.608704	0.000212525	-1.66637e-10	-0.601871
151912863	chr4:151912863:C:T	2.30597e-09	-1.66637e-10	-1.1385	9.62873e-05	-1.66637e-10	-1.05565	0.000134983	-1.66637e-10	-1.05578
151912935	chr4:151912935:G:A	2.58998e-09	-1.66637e-10	-1.02235	0.000103901	-1.66637e-10	-0.979554	0.000146372	-1.66637e-10	-0.974781
151913244	chr4:151913244:C:T	3.12837e-08	2.80132	-1.33223	0.000139699	0.644828	-1.32833	0.000289483	1.03344	-1.32627
151913395	chr4:151913395:A:G	1.09305e-08	1.73546	-1.3179	5.02082e-05	-0.390702	-1.31611	0.000119472	0.13761	-1.31546
151913625	chr4:151913625:G:A	4.72409e-08	1.88126	-3.48322e-10	0.00115782	1.4313	-3.48322e-10	0.00170871	1.48256	-3.48322e-10
151913739	chr4:151913739:T:G	8.29582e-09	-1.66637e-10	0.141752	0.000358988	-1.66637e-10	0.2603	0.000504626	-1.66637e-10	0.262888
151914168	chr4:151914168:T:G	1.16618e-09	-1.63447	-0.185803	4.36736e-05	-1.72009	-0.126154	6.17789e-05	-1.72002	-0.117349
151914829	chr4:151914829:G:T	1.86909e-09	-1.66637e-10	-1.34855	7.30415e-05	-1.66637e-10	-1.33196	0.00010249	-1.66637e-10	-1.33117
151914964	chr4:151914964:T:A	2.06597e-09	-1.66637e-10	-1.2484	7.69496e-05	-1.66637e-10	-1.27984	0.000108114	-1.66637e-10	-1.27774
151915236	chr4:151915236:T:C	2.28541e-09	-1.66637e-10	-1.14745	7.85626e-05	-1.66637e-10	-1.25909	0.000110073	-1.66637e-10	-1.25979
151915400	chr4:151915400:T:G	2.20981e-09	-1.66637e-10	-1.18109	8.6998e-05	-1.66637e-10	-1.1571	0.000122402	-1.66637e-10	-1.15362
151915466	chr4:151915466:G:A	3.52336e-09	-0.856609	0.142025	9.52218e-05	-1.3024	0.235621	0.000130204	-1.34049	0.248656
151916116	chr4:151916116:G:A	2.64667e-09	-1.66637e-10	-1.0007	0.000101162	-1.66637e-10	-1.00626	0.000141778	-1.66637e-10	-1.00667
151916117	chr4:151916117:A:T	1.27768e-09	-1.72895	-3.48322e-10	4.83038e-05	-1.74548	-3.48322e-10	6.79038e-05	-1.74284	-3.48322e-10
151916302	chr4:151916302:C:T	1.35101e-08	1.55705	-0.927612	6.87556e-05	-0.498449	-0.893982	0.000125481	-0.244739	-0.884039
151916305	chr4:151916305:A:T	2.0355e-09	-1.66637e-10	-1.26326	7.60115e-05	-1.66637e-10	-1.2921	0.000106776	-1.66637e-10	-1.29019
151916501	chr4:151916501:C:T	1.8654e-09	-1.66637e-10	-1.35053	7.22219e-05	-1.66637e-10	-1.34325	0.00010122	-1.66637e-10	-1.34363
151916786	chr4:151916786:AACACCCACCCACCC:GACACCCACCCACCC	1.19586e-09	-1.64572	-0.149409	4.51326e-05	-1.72626	-0.0871197	6.38385e-05	-1.72625	-0.0783254
151917105	chr4:151917105:GTTGAA:G	1.28175e-09	-1.72577	-3.48322e-10	4.78388e-05	-1.75515	-3.48322e-10	6.68542e-05	-1.75842	-3.48322e-10
151917623	chr4:151917623:A:G	2.39302e-09	-1.10144	-3.48322e-10	0.00015288	-0.593337	-3.48322e-10	0.000228911	-0.527599	-3.48322e-10
151917627	chr4:151917627:G:A	2.20562e-09	-1.18299	-3.48322e-10	6.09332e-05	-1.51321	-3.48322e-10	8.71521e-05	-1.49328	-3.48322e-10
151917719	chr4:151917719:A:G	1.3844e-08	1.6475	-0.993645	0.00010078	0.0189212	-1.02897	0.000203187	0.384004	-1.03081
151917728	chr4:151917728:C:T	1.34904e-09	-1.04428	-0.630327	3.57173e-05	-1.4331	-0.614258	4.92098e-05	-1.46586	-0.598981
151917790	chr4:151917790:C:A	1.9373e-08	-1.66637e-10	0.989879	0.000572088	-1.66637e-10	0.726304	0.000816796	-1.66637e-10	0.744459
151918388	chr4:151918388:A:G	2.35578e-09	-1.11713	-3.48322e-10	0.000149563	-0.615275	-3.48322e-10	0.000223815	-0.550109	-3.48322e-10
151918530	chr4:151918530:C:T	6.67188e-09	-1.66637e-10	-0.0760972	0.000285277	-1.66637e-10	0.0304705	0.000400915	-1.66637e-10	0.0328186
151918628	chr4:151918628:G:A	1.2799e-08	1.55531	-0.979939	0.000100299	-0.00708681	-1.00775	0.00020133	0.35309	-1.00908
151918812	chr4:151918812:C:T	1.87351e-09	-1.66637e-10	-1.34619	7.17825e-05	-1.66637e-10	-1.34935	0.000100661	-1.66637e-10	-1.34917
151918883	chr4:151918883:A:C	1.18943e-09	-1.62475	-0.175777	4.43961e-05	-1.71437	-0.115465	6.28035e-05	-1.71433	-0.106591
151918945	chr4:151918945:A:G	2.77735e-09	-1.66637e-10	-0.952502	0.000100116	-1.66637e-10	-1.01666	0.000140758	-1.66637e-10	-1.01389
151918990	chr4:151918990:G:A	1.91781e-09	-1.66637e-10	-1.32282	7.18987e-05	-1.66637e-10	-1.34773	0.000100707	-1.66637e-10	-1.34871
151919613	chr4:151919613:T:C	1.87187e-09	-1.66637e-10	-1.34706	7.18224e-05	-1.66637e-10	-1.34879	0.00010072	-1.66637e-10	-1.34859
151919935	chr4:151919935:C:T	4.07231e-09	-0.775264	0.205476	0.000107602	-1.24256	0.298009	0.00014683	-1.28275	0.311095
151920240	chr4:151920240:A:G	1.51175e-08	2.09152	-1.34966	6.0965e-05	-0.163142	-1.34955	0.000150869	0.404928	-1.34944
151920249	chr4:151920249:A:G	1.92147e-09	-1.66637e-10	-1.32091	7.19447e-05	-1.66637e-10	-1.34709	0.000100761	-1.66637e-10	-1.34818
151921108	chr4:151921108:C:T	3.94553e-09	-1.66637e-10	-0.601415	0.000136109	-1.66637e-10	-0.709531	0.000191809	-1.66637e-10	-0.704431
151921323	chr4:151921323:C:T	4.36911e-10	-1.47728	-1.32475	2.75415e-05	-0.990025	-1.31727	3.72182e-05	-1.02674	-1.31739
151921673	chr4:151921673:CT:C	2.02203e-09	-1.2699	-3.48322e-10	0.000122237	-0.817025	-3.48322e-10	0.000182106	-0.756339	-3.48322e-10
151922013	chr4:151922013:G:A	3.40298e-09	-1.66637e-10	-0.749347	0.000130827	-1.66637e-10	-0.749112	0.000183407	-1.66637e-10	-0.749225
151922218	chr4:151922218:CAG:C	3.60338e-09	-1.66637e-10	-0.692126	0.000126415	-1.66637e-10	-0.783417	0.000177684	-1.66637e-10	-0.780926
151922462	chr4:151922462:T:G	3.66255e-09	-1.66637e-10	-0.67584	0.000128314	-1.66637e-10	-0.768507	0.00018036	-1.66637e-10	-0.765976
151922624	chr4:151922624:T:C	8.78515e-10	-0.753617	-1.3499	1.2816e-05	-1.72445	-1.34785	2.25978e-05	-1.49547	-1.34761
151922630	chr4:151922630:T:C	1.86503e-09	-1.66637e-10	-1.35072	7.20369e-05	-1.66637e-10	-1.34581	0.000100968	-1.66637e-10	-1.34613
151922831	chr4:151922831:G:A	1.36189e-09	-1.66513	-3.48322e-10	5.46265e-05	-1.62247	-3.48322e-10	7.27942e-05	-1.67329	-3.48322e-10
151923023	chr4:151923023:T:G	2.55354e-09	-1.03652	-3.48322e-10	0.000168356	-0.49691	-3.48322e-10	0.000252684	-0.428791	-3.48322e-10
151923090	chr4:151923090:C:T	2.35866e-09	-1.66637e-10	-1.11591	9.5082e-05	-1.66637e-10	-1.06825	0.000133479	-1.66637e-10	-1.06699
151923474	chr4:151923474:A:T	3.66222e-09	-1.66637e-10	-0.675929	0.000128377	-1.66637e-10	-0.768017	0.000180449	-1.66637e-10	-0.765483
151923515	chr4:151923515:G:T	1.88715e-09	-1.66637e-10	-1.33893	7.35914e-05	-1.66637e-10	-1.32446	0.000103185	-1.66637e-10	-1.32441
151923717	chr4:151923717:A:G	4.32844e-10	-1.46292	-1.34846	2.73108e-05	-0.96543	-1.35028	3.68988e-05	-1.00249	-1.35026
151924454	chr4:151924454:C:T	2.01049e-09	-1.27562	-3.48322e-10	0.000121315	-0.824598	-3.48322e-10	0.000180691	-0.764142	-3.48322e-10
151924501	chr4:151924501:C:T	1.8704e-09	-1.66637e-10	-1.34785	7.18681e-05	-1.66637e-10	-1.34816	0.000100787	-1.66637e-10	-1.34792
151924513	chr4:151924513:A:G	1.66589e-09	-1.46364	-3.48322e-10	0.000108395	-0.93721	-3.48322e-10	0.000157849	-0.899289	-3.48322e-10
151924794	chr4:151924794:C:A	3.29148e-09	-1.66637e-10	-0.782662	0.000116116	-1.66637e-10	-0.868396	0.000163175	-1.66637e-10	-0.866109
151925114	chr4:151925114:G:A	1.87363e-09	-1.66637e-10	-1.34612	7.17789e-05	-1.66637e-10	-1.3494	0.000100655	-1.66637e-10	-1.34923
151925154	chr4:151925154:C:A	2.23151e-09	-1.17132	-3.48322e-10	6.14514e-05	-1.50474	-3.48322e-10	8.79189e-05	-1.48452	-3.48322e-10
151925337	chr4:151925337:C:A	2.6318e-09	-1.66637e-10	-1.00633	0.000113034	-1.66637e-10	-0.895301	0.000158623	-1.66637e-10	-0.894401
151925452	chr4:151925452:C:T	4.3684e-10	-1.45378	-1.34841	2.77214e-05	-0.950528	-1.35026	3.74412e-05	-0.987925	-1.35023
151925551	chr4:151925551:C:T	2.64022e-09	-1.66637e-10	-1.00314	0.000100922	-1.66637e-10	-1.00864	0.00014144	-1.66637e-10	-1.00905
151926400	chr4:151926400:T:C	2.34145e-09	-1.66637e-10	-1.12323	7.98688e-05	-1.66637e-10	-1.2426	0.000111897	-1.66637e-10	-1.24335
151926613	chr4:151926613:G:A	1.33383e-09	-1.68595	-3.48322e-10	4.75425e-05	-1.76136	-3.48322e-10	6.66633e-05	-1.76128	-3.48322e-10
151926819	chr4:151926819:C:T	1.01922e-09	-1.6709	-0.284055	3.84948e-05	-1.74454	-0.227921	5.44341e-05	-1.74431	-0.219629
151927168	chr4:151927168:C:T	1.53609e-08	2.08198	-1.32415	6.14661e-05	-0.177178	-1.32733	0.000111992	0.0830004	-1.3255
151927431	chr4:151927431:T:C	1.39407e-09	-0.890587	-0.751184	5.30162e-05	-0.909303	-0.74309	7.20565e-05	-0.943465	-0.740016
151928035	chr4:151928035:C:G	7.35464e-09	-1.66637e-10	0.0213326	0.000316365	-1.66637e-10	0.133908	0.00044466	-1.66637e-10	0.13638
151928101	chr4:151928101:A:C	2.28402e-09	-1.66637e-10	-1.14806	9.03955e-05	-1.66637e-10	-1.11879	0.000127224	-1.66637e-10	-1.11498
151928324	chr4:151928324:C:T	4.63796e-09	-1.66637e-10	-0.439724	0.000158117	-1.66637e-10	-0.559652	0.000222947	-1.66637e-10	-0.553995
151929042	chr4:151929042:T:C	1.87533e-09	-1.66637e-10	-1.34521	7.17514e-05	-1.66637e-10	-1.34978	0.000100615	-1.66637e-10	-1.34963
151929765	chr4:151929765:A:G	1.88464e-09	-1.66637e-10	-1.34026	7.34402e-05	-1.66637e-10	-1.32652	0.000102972	-1.66637e-10	-1.32648
151930285	chr4:151930285:G:A	1.50219e-08	2.07936	-1.34385	0.000112722	0.447817	-1.34588	0.000283908	1.03379	-1.34607
151930369	chr4:151930369:T:G	1.86565e-09	-1.66637e-10	-1.35039	7.17911e-05	-1.66637e-10	-1.34923	0.000100655	-1.66637e-10	-1.34923
151931047	chr4:151931047:T:C	2.75086e-09	-1.31211	0.350019	9.48876e-05	-1.43335	0.363056	0.000125114	-1.50017	0.368471
151931320	chr4:151931320:C:T	3.647e-09	-0.680094	-3.48322e-10	0.000105696	-0.962423	-3.48322e-10	0.000147538	-0.966848	-3.48322e-10
151931323	chr4:151931323:T:C	2.52618e-09	-1.28645	0.239157	8.8416e-05	-1.41256	0.271624	0.000116607	-1.48266	0.280535
151931416	chr4:151931416:C:T	1.49136e-08	2.04435	-1.31607	0.000103712	0.350397	-1.33177	0.000264209	0.948379	-1.33257
151931501	chr4:151931501:G:A	5.77172e-10	-1.17327	-1.35034	1.60393e-05	-1.5035	-1.34444	2.16623e-05	-1.54122	-1.34414
151931510	chr4:151931510:T:C	2.24671e-09	-1.66637e-10	-1.16453	0.000101078	-1.66637e-10	-1.00709	0.000142385	-1.66637e-10	-1.00239
151931907	chr4:151931907:C:T	3.24486e-09	-1.66637e-10	-0.796927	0.000123529	-1.66637e-10	-0.806517	0.000173422	-1.66637e-10	-0.805201
151932209	chr4:151932209:A:ATCCCCTGT	2.18772e-09	-1.66637e-10	-1.19114	8.05436e-05	-1.66637e-10	-1.23419	0.000113112	-1.66637e-10	-1.23255
151932210	chr4:151932210:A:AGTTGGGATTACAGACGTGTAATCCCCT	2.19e-09	-1.66637e-10	-1.1901	8.06151e-05	-1.66637e-10	-1.2333	0.000113213	-1.66637e-10	-1.23166
151932378	chr4:151932378:G:A	3.35421e-10	-1.75731	-1.30905	1.283e-05	-1.74764	-1.32356	1.7821e-05	-1.75557	-1.32498
151932638	chr4:151932638:C:T	7.9235e-09	1.15423	-1.0584	5.14709e-05	-0.654841	-1.02713	9.1469e-05	-0.425669	-1.01926
151932753	chr4:151932753:TGC:T	2.14922e-08	1.09369	-3.48322e-10	0.000586973	0.751991	-3.48322e-10	0.000791518	0.713022	-3.48322e-10
151932761	chr4:151932761:T:C	1.92491e-09	-1.66637e-10	-1.31912	7.97694e-05	-1.66637e-10	-1.24385	0.000112092	-1.66637e-10	-1.24161
151932762	chr4:151932762:G:GTT	3.64461e-09	-0.68075	-3.48322e-10	8.686e-05	-1.15869	-3.48322e-10	0.000119355	-1.17883	-3.48322e-10
151933083	chr4:151933083:A:C	2.88336e-09	-1.3655	0.45046	0.000100193	-1.47877	0.46288	0.000132808	-1.54066	0.468638
151933096	chr4:151933096:T:G	2.04781e-09	-1.66637e-10	-1.25723	7.58605e-05	-1.66637e-10	-1.29409	0.000106402	-1.66637e-10	-1.2937
151933291	chr4:151933291:A:G	1.86505e-09	-1.66637e-10	-1.35071	7.17295e-05	-1.66637e-10	-1.35009	0.000100569	-1.66637e-10	-1.35009
151933628	chr4:151933628:C:T	5.04898e-10	-1.30978	-1.34762	1.50267e-05	-1.57229	-1.34087	2.04012e-05	-1.60481	-1.34052
151933642	chr4:151933642:C:T	1.86551e-09	-1.66637e-10	-1.35046	7.1974e-05	-1.66637e-10	-1.34668	0.000100914	-1.66637e-10	-1.34666
151933692	chr4:151933692:A:G	3.62905e-09	0.628708	-1.31374	4.92001e-05	-0.393864	-1.33323	7.94703e-05	-0.251249	-1.3343
151933791	chr4:151933791:T:A	2.0909e-09	-1.66637e-10	-1.23641	7.78426e-05	-1.66637e-10	-1.2683	0.000109772	-1.66637e-10	-1.26252
151934086	chr4:151934086:A:G	2.98732e-09	-1.66637e-10	-0.879624	0.000134018	-1.66637e-10	-0.725017	0.000192626	-1.66637e-10	-0.700178
151934124	chr4:151934124:T:C	1.29706e-09	-1.7139	-3.48322e-10	5.94016e-05	-1.53867	-3.48322e-10	8.13964e-05	-1.5616	-3.48322e-10
151934148	chr4:151934148:TG:T	2.08785e-09	-1.66637e-10	-1.23786	7.7004e-05	-1.66637e-10	-1.27913	0.000108013	-1.66637e-10	-1.27868
151934210	chr4:151934210:C:T	1.25757e-09	-1.74482	-3.48322e-10	4.75371e-05	-1.76148	-3.48322e-10	6.66599e-05	-1.76133	-3.48322e-10
151934255	chr4:151934255:G:T	5.5697e-09	0.348477	-0.605134	9.77613e-05	-0.439082	-0.601378	0.000176179	-0.183442	-0.605986
151934386	chr4:151934386:G:A	2.11031e-09	-1.22717	-3.48322e-10	0.000122864	-0.811912	-3.48322e-10	0.000183252	-0.750068	-3.48322e-10
151934472	chr4:151934472:G:A	7.78926e-10	-0.90364	-1.3202	1.9994e-05	-1.28678	-1.34078	3.02241e-05	-1.21057	-1.34172
151934780	chr4:151934780:T:C	3.03875e-09	-0.862554	-3.48322e-10	0.000142516	-0.663538	-3.48322e-10	0.000165286	-0.853252	-3.48322e-10
151934783	chr4:151934783:A:G	2.00303e-09	-1.27934	-3.48322e-10	0.000114668	-0.880949	-3.48322e-10	0.000170669	-0.821204	-3.48322e-10
151934985	chr4:151934985:C:T	2.95367e-09	-1.66637e-10	-0.890952	0.000133918	-1.66637e-10	-0.725762	0.000191002	-1.66637e-10	-0.708648
151935310	chr4:151935310:G:A	2.68499e-09	-1.66637e-10	-0.986321	9.69896e-05	-1.66637e-10	-1.04839	0.000136339	-1.66637e-10	-1.04579
151935335	chr4:151935335:T:C	7.43027e-10	-1.04286	-1.22816	3.02129e-05	-0.962715	-1.252	4.07923e-05	-1.00204	-1.2504
151935809	chr4:151935809:A:C	2.01059e-09	-1.66637e-10	-1.27557	7.53892e-05	-1.66637e-10	-1.30033	0.000106179	-1.66637e-10	-1.2958
151935894	chr4:151935894:T:G	9.32102e-09	-1.66637e-10	0.258273	0.000358692	-1.66637e-10	0.259474	0.000509069	-1.66637e-10	0.271653
151936085	chr4:151936085:C:T	3.46101e-09	-1.66637e-10	-0.732438	0.000134967	-1.66637e-10	-0.717957	0.000189113	-1.66637e-10	-0.718585
151936107	chr4:151936107:G:A	3.06561e-09	-1.66637e-10	-0.853752	0.000127724	-1.66637e-10	-0.77312	0.000179473	-1.66637e-10	-0.770904
151936229	chr4:151936229:T:C	1.97689e-09	-1.66637e-10	-1.29248	7.92366e-05	-1.66637e-10	-1.25055	0.000111433	-1.66637e-10	-1.2475
151936309	chr4:151936309:G:C	3.87516e-09	-0.619412	-3.48322e-10	8.24131e-05	-1.21124	-3.48322e-10	0.000111358	-1.24818	-3.48322e-10
151936697	chr4:151936697:G:A	2.32189e-09	-1.66637e-10	-1.13162	9.93137e-05	-1.66637e-10	-1.02471	0.000139828	-1.66637e-10	-1.02052
151936855	chr4:151936855:C:T	4.45059e-09	-1.66637e-10	-0.480962	0.000171108	-1.66637e-10	-0.480694	0.000239841	-1.66637e-10	-0.480954
151937117	chr4:151937117:A:G	3.13999e-09	-1.66637e-10	-0.829778	0.000143718	-1.66637e-10	-0.655137	0.00020517	-1.66637e-10	-0.637091
151937122	chr4:151937122:G:A	5.6585e-09	0.719975	-0.960815	6.858e-05	-0.471627	-0.923361	0.000102714	-0.416653	-0.912332
151937124	chr4:151937124:A:C	2.01911e-09	-1.66637e-10	-1.27134	8.14343e-05	-1.66637e-10	-1.22319	0.000114569	-1.66637e-10	-1.21976
151937634	chr4:151937634:G:A	2.11651e-09	-1.22423	-3.48322e-10	0.000123552	-0.806331	-3.48322e-10	0.000184485	-0.74336	-3.48322e-10
151938019	chr4:151938019:A:G	3.87463e-09	-0.338421	-0.281127	8.21385e-05	-0.862134	-0.352449	0.000120621	-0.805813	-0.362463
151938055	chr4:151938055:G:A	2.95775e-09	-1.66637e-10	-0.889569	0.000134125	-1.66637e-10	-0.724218	0.000191299	-1.66637e-10	-0.707094
151938182	chr4:151938182:G:A	2.95775e-09	-1.66637e-10	-0.889569	0.000134125	-1.66637e-10	-0.724218	0.000191299	-1.66637e-10	-0.707094
151938200	chr4:151938200:G:A	8.13751e-09	-1.66637e-10	0.122485	0.000352143	-1.66637e-10	0.241049	0.000494894	-1.66637e-10	0.243414
151938655	chr4:151938655:A:G	1.23688e-09	-1.76141	-3.48322e-10	4.79291e-05	-1.75327	-3.48322e-10	6.7122e-05	-1.75442	-3.48322e-10
151938672	chr4:151938672:T:G	1.93341e-09	-1.66637e-10	-1.31471	7.68872e-05	-1.66637e-10	-1.28065	0.000108076	-1.66637e-10	-1.2781
151938894	chr4:151938894:T:A	1.11307e-08	-1.66637e-10	0.435707	0.000429065	-1.66637e-10	0.438618	0.000609347	-1.66637e-10	0.451457
151939265	chr4:151939265:T:A	5.06571e-09	-0.351504	-3.48322e-10	0.000140242	-0.67962	-3.48322e-10	0.000195589	-0.684915	-3.48322e-10
151939371	chr4:151939371:T:C	2.13079e-09	-1.21751	-3.48322e-10	5.60609e-05	-1.59655	-3.48322e-10	7.94749e-05	-1.58549	-3.48322e-10
151939401	chr4:151939401:C:T	2.36364e-09	-1.28871	0.174916	8.78107e-05	-1.43566	0.287858	0.000114665	-1.49559	0.27667
151939649	chr4:151939649:T:C	3.59143e-09	-1.66637e-10	-0.695448	0.000139992	-1.66637e-10	-0.681404	0.000196155	-1.66637e-10	-0.682027
151939723	chr4:151939723:T:C	6.97125e-09	-1.66637e-10	-0.0322041	0.000325024	-1.66637e-10	0.160909	0.000456712	-1.66637e-10	0.163122
151939928	chr4:151939928:G:A	1.88174e-09	-1.3418	-3.48322e-10	6.46254e-05	-1.45438	-3.48322e-10	8.89191e-05	-1.4732	-3.48322e-10
151939936	chr4:151939936:G:A	2.89151e-09	-1.66637e-10	-0.91222	0.000123882	-1.66637e-10	-0.803658	0.000173901	-1.66637e-10	-0.802444
151940259	chr4:151940259:A:G	2.01637e-09	-1.66637e-10	-1.2727	8.12698e-05	-1.66637e-10	-1.22521	0.000114335	-1.66637e-10	-1.2218
151940637	chr4:151940637:A:G	2.02622e-09	-1.66637e-10	-1.26783	8.17743e-05	-1.66637e-10	-1.21903	0.000115055	-1.66637e-10	-1.21552
151940802	chr4:151940802:A:G	1.87074e-09	-1.66637e-10	-1.34766	7.39605e-05	-1.66637e-10	-1.31946	0.000103851	-1.66637e-10	-1.31797
151940926	chr4:151940926:A:G	1.86963e-09	-1.66637e-10	-1.34826	7.20454e-05	-1.66637e-10	-1.34569	0.000101073	-1.66637e-10	-1.34509
151940941	chr4:151940941:A:G	3.73722e-10	-1.7138	-1.24444	1.59203e-05	-1.57309	-1.2823	2.28189e-05	-1.55071	-1.28263
151941430	chr4:151941430:G:A	2.05018e-09	-1.25607	-3.48322e-10	0.00011845	-0.848494	-3.48322e-10	0.000176619	-0.786938	-3.48322e-10
151941516	chr4:151941516:G:A	8.11737e-09	-1.66637e-10	0.120008	0.000351237	-1.66637e-10	0.238471	0.000493619	-1.66637e-10	0.240834
151941796	chr4:151941796:T:C	2.01234e-09	-1.66637e-10	-1.2747	7.5453e-05	-1.66637e-10	-1.29948	0.000106274	-1.66637e-10	-1.29491
151942104	chr4:151942104:G:A	2.07095e-09	-1.24599	-3.48322e-10	0.000120011	-0.835409	-3.48322e-10	0.000178997	-0.77356	-3.48322e-10
151942278	chr4:151942278:T:C	1.53712e-09	-1.54409	-3.48322e-10	4.99475e-05	-1.71202	-3.48322e-10	7.07e-05	-1.70248	-3.48322e-10
151942400	chr4:151942400:C:T	2.60933e-09	-1.66637e-10	-1.01491	9.45212e-05	-1.66637e-10	-1.07416	0.000132856	-1.66637e-10	-1.07167
151942450	chr4:151942450:A:T	1.00121e-08	-1.66637e-10	0.329795	0.000385889	-1.66637e-10	0.332561	0.000547817	-1.66637e-10	0.345011
151942606	chr4:151942606:G:A	2.45262e-09	-1.66637e-10	-1.07684	0.000105953	-1.66637e-10	-0.959989	0.000148853	-1.66637e-10	-0.95797
151942723	chr4:151942723:G:A	1.92965e-09	-1.66637e-10	-1.31666	7.30206e-05	-1.66637e-10	-1.33225	0.000102661	-1.66637e-10	-1.3295
151943369	chr4:151943369:A:G	9.82021e-09	-1.66637e-10	0.310444	0.000378486	-1.66637e-10	0.313189	0.000537268	-1.66637e-10	0.325567
151943988	chr4:151943988:C:G	2.68499e-09	-1.66637e-10	-0.986321	9.69896e-05	-1.66637e-10	-1.04839	0.000136339	-1.66637e-10	-1.04579
151944342	chr4:151944342:T:C	3.70096e-09	-1.66637e-10	-0.665408	0.000129109	-1.66637e-10	-0.76233	0.000182367	-1.66637e-10	-0.754908
151944586	chr4:151944586:C:T	1.2706e-09	-1.73451	-3.48322e-10	4.92965e-05	-1.72514	-3.48322e-10	6.96085e-05	-1.71804	-3.48322e-10
151945102	chr4:151945102:G:T	1.00145e-08	-1.66637e-10	0.330033	0.000385978	-1.66637e-10	0.332792	0.000547944	-1.66637e-10	0.345242
151945236	chr4:151945236:G:A	1.56751e-09	-1.52451	-3.48322e-10	6.68207e-05	-1.42098	-3.48322e-10	9.58752e-05	-1.39788	-3.48322e-10
151945326	chr4:151945326:G:A	2.68753e-09	-1.66637e-10	-0.985376	9.70732e-05	-1.66637e-10	-1.04752	0.000136457	-1.66637e-10	-1.04492
151945797	chr4:151945797:C:T	1.00145e-08	-1.66637e-10	0.330033	0.000385978	-1.66637e-10	0.332792	0.000547944	-1.66637e-10	0.345242
151945907	chr4:151945907:T:C	2.68499e-09	-1.66637e-10	-0.986321	9.69896e-05	-1.66637e-10	-1.04839	0.000136339	-1.66637e-10	-1.04579
151946096	chr4:151946096:T:G	8.27132e-09	-1.66637e-10	0.138795	0.000359258	-1.66637e-10	0.261052	0.000504921	-1.66637e-10	0.263472
151946174	chr4:151946174:C:T	3.72151e-09	0.690849	-1.35072	4.363e-05	-0.49668	-1.35056	6.47533e-05	-0.440036	-1.35031
151946224	chr4:151946224:C:T	5.98974e-09	0.812775	-0.996726	7.05965e-05	-0.403343	-0.962666	0.000105844	-0.346814	-0.952151
151946414	chr4:151946414:T:G	2.68203e-09	-1.66637e-10	-0.987425	9.68907e-05	-1.66637e-10	-1.04941	0.000136199	-1.66637e-10	-1.04681
151946631	chr4:151946631:G:T	1.866e-09	-1.66637e-10	-1.3502	7.32541e-05	-1.66637e-10	-1.32906	0.000102834	-1.66637e-10	-1.32782
151946812	chr4:151946812:G:A	1.865e-09	-1.66637e-10	-1.35074	7.27631e-05	-1.66637e-10	-1.33578	0.000102123	-1.66637e-10	-1.33476
151946875	chr4:151946875:AG:A	3.12652e-09	-1.66637e-10	-0.834077	0.00012059	-1.66637e-10	-0.830591	0.00016902	-1.66637e-10	-0.830916
151946925	chr4:151946925:G:A	3.13999e-09	-1.66637e-10	-0.829778	0.000143718	-1.66637e-10	-0.655137	0.00020517	-1.66637e-10	-0.637091
151946944	chr4:151946944:T:A	1.96532e-09	-1.66637e-10	-1.29834	7.57833e-05	-1.66637e-10	-1.29511	0.000106208	-1.66637e-10	-1.29553
151947031	chr4:151947031:C:A	2.68499e-09	-1.66637e-10	-0.986321	9.69896e-05	-1.66637e-10	-1.04839	0.000136339	-1.66637e-10	-1.04579
151947155	chr4:151947155:G:A	8.08056e-09	-1.66637e-10	0.115462	0.000349579	-1.66637e-10	0.23374	0.000491286	-1.66637e-10	0.236096
151947188	chr4:151947188:C:T	5.9853e-09	0.776317	-0.961009	7.1137e-05	-0.433546	-0.924836	0.000106638	-0.37775	-0.913745
151947451	chr4:151947451:A:G	2.77625e-09	-1.66637e-10	-0.952899	9.99942e-05	-1.66637e-10	-1.01788	0.00014058	-1.66637e-10	-1.01515
151947473	chr4:151947473:A:G	2.65567e-09	-1.66637e-10	-0.997303	9.6025e-05	-1.66637e-10	-1.05838	0.000134977	-1.66637e-10	-1.05583
151947517	chr4:151947517:T:G	2.68371e-09	-1.66637e-10	-0.9868	9.69495e-05	-1.66637e-10	-1.0488	0.000136282	-1.66637e-10	-1.0462
151947522	chr4:151947522:G:A	5.82772e-09	0.749637	-0.961009	6.97741e-05	-0.45289	-0.924836	0.000104555	-0.397476	-0.913745
151947548	chr4:151947548:G:T	1.00145e-08	-1.66637e-10	0.330033	0.000385978	-1.66637e-10	0.332792	0.000547944	-1.66637e-10	0.345242
151947620	chr4:151947620:C:G	1.00145e-08	-1.66637e-10	0.330033	0.000385978	-1.66637e-10	0.332792	0.000547944	-1.66637e-10	0.345242
151947837	chr4:151947837:G:C	5.11566e-09	-1.66637e-10	-0.341692	0.000165571	-1.66637e-10	-0.513591	0.000234575	-1.66637e-10	-0.503157
151948667	chr4:151948667:A:G	2.58083e-09	-1.66637e-10	-1.02589	9.35871e-05	-1.66637e-10	-1.0841	0.000131538	-1.66637e-10	-1.08164
151949116	chr4:151949116:A:G	2.68883e-09	-1.66637e-10	-0.984894	9.71147e-05	-1.66637e-10	-1.0471	0.000136515	-1.66637e-10	-1.04449
151949403	chr4:151949403:C:T	3.17291e-08	1.48324	-3.48322e-10	0.000873263	1.14925	-3.48322e-10	0.00125933	1.17741	-3.48322e-10
151949599	chr4:151949599:T:G	1.40323e-09	-1.63522	-3.48322e-10	4.92835e-05	-1.7254	-3.48322e-10	6.90157e-05	-1.7266	-3.48322e-10
151949684	chr4:151949684:G:A	1.90405e-09	-1.66637e-10	-1.33002	7.63514e-05	-1.66637e-10	-1.28764	0.00010746	-1.66637e-10	-1.28381
151950043	chr4:151950043:C:T	2.33125e-09	-1.66637e-10	-1.12759	9.52974e-05	-1.66637e-10	-1.06599	0.000133596	-1.66637e-10	-1.06611
151950077	chr4:151950077:A:G	3.43997e-08	2.78703	-1.22298	0.000285299	1.20847	-1.17792	0.000414302	1.24037	-1.17471
151950378	chr4:151950378:G:C	2.68585e-09	-1.66637e-10	-0.986001	9.7018e-05	-1.66637e-10	-1.04809	0.000136379	-1.66637e-10	-1.0455
151950520	chr4:151950520:G:A	2.62158e-09	-1.66637e-10	-1.01022	9.492e-05	-1.66637e-10	-1.06995	0.000133415	-1.66637e-10	-1.06747
151950577	chr4:151950577:C:A	2.68499e-09	-1.66637e-10	-0.986321	9.69896e-05	-1.66637e-10	-1.04839	0.000136339	-1.66637e-10	-1.04579
151950882	chr4:151950882:T:C	2.85184e-09	-1.66637e-10	-0.926033	0.000102486	-1.66637e-10	-0.993265	0.000144097	-1.66637e-10	-0.990443
151951154	chr4:151951154:T:A	1.865e-09	-1.66637e-10	-1.35074	7.2822e-05	-1.66637e-10	-1.33497	0.000102209	-1.66637e-10	-1.33391
151951197	chr4:151951197:T:C	6.14025e-10	-1.29761	-1.16411	1.82258e-05	-1.52779	-1.19236	2.47705e-05	-1.5576	-1.19368
151951280	chr4:151951280:T:C	1.2458e-09	-1.75422	-3.48322e-10	5.21461e-05	-1.66894	-3.48322e-10	7.3013e-05	-1.67029	-3.48322e-10
151952576	chr4:151952576:T:C	1.9716e-09	-1.66637e-10	-1.29515	7.48956e-05	-1.66637e-10	-1.30689	0.000105031	-1.66637e-10	-1.30667
151952798	chr4:151952798:G:A	2.67709e-09	-1.66637e-10	-0.989268	9.67296e-05	-1.66637e-10	-1.05107	0.000135971	-1.66637e-10	-1.04849
151953401	chr4:151953401:T:C	2.68646e-09	-1.66637e-10	-0.985774	9.70381e-05	-1.66637e-10	-1.04788	0.000136407	-1.66637e-10	-1.04529
151953698	chr4:151953698:G:A	5.61789e-10	-1.38655	-1.16408	3.41433e-05	-1.02998	-1.06245	5.11646e-05	-0.974277	-1.05161
151953724	chr4:151953724:T:C	2.68856e-09	-1.66637e-10	-0.984993	9.71071e-05	-1.66637e-10	-1.04717	0.000136504	-1.66637e-10	-1.04457
151953928	chr4:151953928:G:A	1.86536e-09	-1.66637e-10	-1.35055	7.30029e-05	-1.66637e-10	-1.33249	0.000102469	-1.66637e-10	-1.33137
151953977	chr4:151953977:G:A	2.57196e-09	-1.66637e-10	-1.02933	9.32747e-05	-1.66637e-10	-1.08744	0.000131094	-1.66637e-10	-1.08502
151954107	chr4:151954107:A:G	2.80593e-09	0.406074	-1.34834	3.57463e-05	-0.696559	-1.34998	5.28099e-05	-0.643904	-1.35033
151954195	chr4:151954195:C:T	2.22015e-09	-1.66637e-10	-1.17642	8.15611e-05	-1.66637e-10	-1.22164	0.000114551	-1.66637e-10	-1.21991
151954271	chr4:151954271:G:A	5.36599e-10	-1.42981	-1.16669	3.19887e-05	-1.09155	-1.06605	4.78148e-05	-1.03831	-1.05529
151954448	chr4:151954448:G:C	2.74336e-09	-1.66637e-10	-0.964816	9.89288e-05	-1.66637e-10	-1.02859	0.000139076	-1.66637e-10	-1.02591
151954514	chr4:151954514:G:A	1.86509e-09	-1.66637e-10	-1.35069	7.2872e-05	-1.66637e-10	-1.33428	0.000102281	-1.66637e-10	-1.33321
151954550	chr4:151954550:A:G	3.36721e-09	-1.46231	0.702399	0.000121623	-1.57255	0.750488	0.000163512	-1.61854	0.754492
151954583	chr4:151954583:C:T	2.81541e-09	-1.66637e-10	-0.938889	0.00010176	-1.66637e-10	-1.00037	0.000143032	-1.66637e-10	-0.997865
151954785	chr4:151954785:C:T	2.0265e-09	-1.26769	-3.48322e-10	0.000116061	-0.868873	-3.48322e-10	0.000172875	-0.808361	-3.48322e-10
151954802	chr4:151954802:G:C	1.96921e-09	-1.66637e-10	-1.29637	7.48155e-05	-1.66637e-10	-1.30796	0.000104919	-1.66637e-10	-1.30774
151954881	chr4:151954881:C:T	4.44975e-09	-1.47358	0.992426	0.000163247	-1.58106	1.05334	0.000219837	-1.62595	1.0579
151955008	chr4:151955008:G:A	2.01703e-09	-1.27237	-3.48322e-10	0.000115317	-0.875304	-3.48322e-10	0.00017174	-0.81495	-3.48322e-10
151955011	chr4:151955011:C:T	2.03559e-09	-1.26321	-3.48322e-10	0.00011674	-0.863036	-3.48322e-10	0.000173935	-0.802248	-3.48322e-10
151955114	chr4:151955114:C:T	4.65972e-09	-1.66637e-10	-0.435043	0.00017886	-1.66637e-10	-0.436385	0.00025484	-1.66637e-10	-0.420294
151955330	chr4:151955330:G:A	1.57042e-08	-1.66637e-10	0.779931	0.000500442	-1.66637e-10	0.592503	0.000709091	-1.66637e-10	0.603053
151955594	chr4:151955594:G:T	5.51796e-10	-1.26763	-1.30095	3.18302e-05	-0.867865	-1.29471	4.74357e-05	-0.807411	-1.29414
151956025	chr4:151956025:G:T	2.11213e-09	-1.2263	-3.48322e-10	0.000122804	-0.8124	-3.48322e-10	0.000183253	-0.750065	-3.48322e-10
151956050	chr4:151956050:G:A	2.06637e-09	-1.2482	-3.48322e-10	0.000119277	-0.841538	-3.48322e-10	0.000177852	-0.77998	-3.48322e-10
151956156	chr4:151956156:A:G	2.1514e-09	-1.20788	-3.48322e-10	0.000125633	-0.789621	-3.48322e-10	0.00018769	-0.726138	-3.48322e-10
151956159	chr4:151956159:C:T	1.86978e-09	-1.66637e-10	-1.34818	7.35256e-05	-1.66637e-10	-1.32536	0.000103362	-1.66637e-10	-1.32269
151956167	chr4:151956167:G:A	1.86694e-09	-1.66637e-10	-1.3497	7.22954e-05	-1.66637e-10	-1.34223	0.000101442	-1.66637e-10	-1.34144
151956271	chr4:151956271:G:A	2.72496e-09	-0.971544	-3.48322e-10	6.53792e-05	-1.44279	-3.48322e-10	8.91303e-05	-1.47083	-3.48322e-10
151956998	chr4:151956998:T:C	1.34992e-07	3.20237	-0.271156	0.00103679	1.50894	-0.188048	0.00152284	1.54283	-0.175424
151957607	chr4:151957607:C:T	1.86802e-09	-1.66637e-10	-1.34912	7.32906e-05	-1.66637e-10	-1.32856	0.000103014	-1.66637e-10	-1.32606
151957708	chr4:151957708:C:T	1.87963e-09	-1.66637e-10	-1.34292	7.45227e-05	-1.66637e-10	-1.31189	0.000104828	-1.66637e-10	-1.30861
151957945	chr4:151957945:C:T	1.53108e-09	-0.202737	-1.34529	2.7715e-05	-0.960574	-1.34044	4.10025e-05	-0.906023	-1.34127
151958036	chr4:151958036:T:C	2.54731e-09	0.222686	-1.26165	4.2835e-05	-0.629052	-1.23658	6.42894e-05	-0.565549	-1.23199
151958041	chr4:151958041:A:G	4.18875e-09	0.690338	-1.23194	8.46548e-05	0.00778138	-1.19219	0.000139261	0.169945	-1.19453
151958342	chr4:151958342:C:T	2.01036e-09	-1.66637e-10	-1.27568	7.53771e-05	-1.66637e-10	-1.30049	0.000106158	-1.66637e-10	-1.296
151958502	chr4:151958502:C:T	2.64646e-09	-1.00078	-3.48322e-10	7.6596e-05	-1.28444	-3.48322e-10	0.000104976	-1.3072	-3.48322e-10
151958644	chr4:151958644:G:A	2.53846e-09	-1.04244	-3.48322e-10	0.000157437	-0.563962	-3.48322e-10	0.00023646	-0.49515	-3.48322e-10
151958865	chr4:151958865:C:G	1.87283e-09	-1.66637e-10	-1.34655	7.42604e-05	-1.66637e-10	-1.31541	0.000104282	-1.66637e-10	-1.31383
151958996	chr4:151958996:T:G	2.1094e-09	-1.66637e-10	-1.2276	8.45837e-05	-1.66637e-10	-1.18525	0.000118579	-1.66637e-10	-1.18535
151959360	chr4:151959360:G:A	2.13384e-09	-1.21607	-3.48322e-10	0.000124629	-0.797647	-3.48322e-10	0.000185897	-0.735735	-3.48322e-10
151959501	chr4:151959501:C:T	2.10886e-09	-1.66637e-10	-1.22785	8.4559e-05	-1.66637e-10	-1.18554	0.000118544	-1.66637e-10	-1.18565
151959589	chr4:151959589:A:G	1.23809e-09	-1.76043	-3.48322e-10	5.43054e-05	-1.62837	-3.48322e-10	7.75457e-05	-1.61006	-3.48322e-10
151961045	chr4:151961045:G:A	1.87803e-09	-1.66637e-10	-1.34377	7.48034e-05	-1.66637e-10	-1.30813	0.000105061	-1.66637e-10	-1.30639
151961115	chr4:151961115:T:A	3.56004e-09	-1.45086	0.746637	0.00012838	-1.56554	0.797546	0.000172439	-1.61234	0.801459
151961533	chr4:151961533:A:T	1.80178e-08	1.81751	-0.900151	0.000248902	0.707366	-0.813297	0.000366746	0.751181	-0.807441
151962346	chr4:151962346:C:T	1.86925e-09	-1.66637e-10	-1.34846	7.34525e-05	-1.66637e-10	-1.32635	0.000103255	-1.66637e-10	-1.32373
151962383	chr4:151962383:G:A	2.05557e-09	-1.66637e-10	-1.25345	7.68122e-05	-1.66637e-10	-1.28163	0.000108263	-1.66637e-10	-1.27637
151962395	chr4:151962395:C:A	2.40612e-09	-0.848788	-0.247194	8.74083e-05	-1.1408	-0.0115958	0.000117021	-1.19306	-0.00552038
151963051	chr4:151963051:G:C	1.91495e-09	-1.66637e-10	-1.32431	7.17518e-05	-1.66637e-10	-1.34978	0.000100593	-1.66637e-10	-1.34985
151963356	chr4:151963356:T:C	1.64287e-09	-1.47755	-3.48322e-10	5.52034e-05	-1.61197	-3.48322e-10	7.85891e-05	-1.5967	-3.48322e-10
151963583	chr4:151963583:T:C	1.96012e-09	-1.66637e-10	-1.30099	7.55885e-05	-1.66637e-10	-1.29768	0.000105868	-1.66637e-10	-1.29874
151963840	chr4:151963840:C:T	9.69212e-09	-1.66637e-10	0.297314	0.00042031	-1.66637e-10	0.418004	0.000590846	-1.66637e-10	0.420625
151964127	chr4:151964127:T:G	7.15973e-10	-1.10738	-1.20073	1.97096e-05	-1.40858	-1.2333	2.66212e-05	-1.44505	-1.23417
151964203	chr4:151964203:A:G	1.7269e-08	1.7402	-0.865285	0.000242541	0.643324	-0.775142	0.000357227	0.686526	-0.769086
151965453	chr4:151965453:CA:C	1.91284e-09	-1.66637e-10	-1.32541	7.28666e-05	-1.66637e-10	-1.33436	0.000102448	-1.66637e-10	-1.33158
151965690	chr4:151965690:T:A	3.78031e-09	0.309294	-0.953487	5.45656e-05	-0.730772	-0.892814	7.69582e-05	-0.73005	-0.887619
151966169	chr4:151966169:C:T	2.08058e-09	-1.66637e-10	-1.24135	7.76096e-05	-1.66637e-10	-1.2713	0.000109427	-1.66637e-10	-1.26568
151966727	chr4:151966727:T:C	4.03399e-09	0.762416	-1.34166	7.833e-05	0.0687609	-1.33082	0.000129668	0.234933	-1.33088
151966841	chr4:151966841:G:A	1.93555e-09	-1.66637e-10	-1.31361	7.48105e-05	-1.66637e-10	-1.30803	0.000104841	-1.66637e-10	-1.30849
151966971	chr4:151966971:G:A	2.03573e-08	1.93897	-0.899525	0.000273051	0.799296	-0.812628	0.000402624	0.843814	-0.806742
151966995	chr4:151966995:G:A	2.14777e-09	-1.66637e-10	-1.20957	8.58309e-05	-1.66637e-10	-1.17061	0.000120323	-1.66637e-10	-1.17075
151967142	chr4:151967142:T:C	2.28414e-09	-1.66637e-10	-1.14801	8.47926e-05	-1.66637e-10	-1.18278	0.000118934	-1.66637e-10	-1.18236
151967479	chr4:151967479:A:C	4.96849e-09	-1.66637e-10	-0.370882	0.000168597	-1.66637e-10	-0.495475	0.000238566	-1.66637e-10	-0.486283
151967894	chr4:151967894:A:C	1.78833e-09	-1.39271	-3.48322e-10	4.8169e-05	-1.74827	-3.48322e-10	7.22991e-05	-1.68012	-3.48322e-10
151968398	chr4:151968398:T:C	3.04091e-09	-1.35203	0.490183	0.000106911	-1.49173	0.540745	0.000142347	-1.547	0.544341
151968953	chr4:151968953:G:A	2.13814e-09	-1.66637e-10	-1.21406	8.59216e-05	-1.66637e-10	-1.16955	0.000120452	-1.66637e-10	-1.16968
151969113	chr4:151969113:C:T	1.98159e-09	-1.2491	-0.0409955	7.5067e-05	-1.39886	0.0942563	9.77313e-05	-1.46262	0.0839138
151969157	chr4:151969157:G:A	1.99304e-09	-1.66637e-10	-1.28434	7.85694e-05	-1.66637e-10	-1.25901	0.000110143	-1.66637e-10	-1.25915
151969481	chr4:151969481:C:T	1.86659e-09	-1.66637e-10	-1.34989	7.30518e-05	-1.66637e-10	-1.33182	0.00010266	-1.66637e-10	-1.32951
151969679	chr4:151969679:A:T	1.44616e-09	-1.60509	-3.48322e-10	4.82089e-05	-1.74745	-3.48322e-10	6.75495e-05	-1.74807	-3.48322e-10
151969843	chr4:151969843:G:A	2.0299e-09	-1.66637e-10	-1.26601	8.08631e-05	-1.66637e-10	-1.23023	0.000113362	-1.66637e-10	-1.23034
151970096	chr4:151970096:C:T	5.0565e-09	-1.66637e-10	-0.353325	0.000193834	-1.66637e-10	-0.355985	0.000276313	-1.66637e-10	-0.339395
151970137	chr4:151970137:T:A	4.2358e-09	0.417984	-0.948409	6.0085e-05	-0.646259	-0.880969	8.46675e-05	-0.646802	-0.875397
151970198	chr4:151970198:C:T	5.57892e-09	-1.66637e-10	-0.255003	0.000188992	-1.66637e-10	-0.381285	0.000267562	-1.66637e-10	-0.371578
151970796	chr4:151970796:G:C	3.52854e-09	0.300717	-1.01383	5.10671e-05	-0.737861	-0.951987	7.14598e-05	-0.744938	-0.946857
151971003	chr4:151971003:C:T	1.28942e-09	-1.71981	-3.48322e-10	4.77317e-05	-1.75739	-3.48322e-10	6.68278e-05	-1.75881	-3.48322e-10
151971195	chr4:151971195:T:C	1.23904e-09	-1.75966	-3.48322e-10	5.04609e-05	-1.70179	-3.48322e-10	7.0624e-05	-1.70356	-3.48322e-10
151971556	chr4:151971556:G:A	1.95077e-09	-1.30578	-3.48322e-10	0.000214546	-0.254463	-3.48322e-10	0.000164151	-0.860145	-3.48322e-10
151971623	chr4:151971623:C:T	1.73598e-09	-1.42243	-3.48322e-10	6.5414e-05	-1.44225	-3.48322e-10	9.01846e-05	-1.45907	-3.48322e-10
151972041	chr4:151972041:G:A	2.12629e-09	-1.21962	-3.48322e-10	0.000122454	-0.815252	-3.48322e-10	0.000182248	-0.755562	-3.48322e-10
151972043	chr4:151972043:C:T	3.88968e-09	-1.66637e-10	-0.615673	0.00012949	-1.66637e-10	-0.759386	0.000183147	-1.66637e-10	-0.75064
151972185	chr4:151972185:G:A	8.31285e-10	-1.06778	-1.091	2.67171e-05	-1.33258	-1.00511	3.57088e-05	-1.38477	-1.00077
151972561	chr4:151972561:C:T	2.2115e-09	-1.66637e-10	-1.18033	8.18358e-05	-1.66637e-10	-1.21827	0.000115569	-1.66637e-10	-1.21106
151973399	chr4:151973399:ACT:A	1.87318e-09	-1.66637e-10	-1.34636	7.42869e-05	-1.66637e-10	-1.31505	0.000104321	-1.66637e-10	-1.31346
151973849	chr4:151973849:T:C	2.04327e-09	-1.25945	-3.48322e-10	0.000115971	-0.869649	-3.48322e-10	0.000172551	-0.810235	-3.48322e-10
151973892	chr4:151973892:A:G	7.60417e-10	-1.1392	-1.10869	2.46154e-05	-1.39437	-1.02524	3.3242e-05	-1.43608	-1.02103
151974083	chr4:151974083:T:C	7.21495e-10	-1.18614	-1.11429	2.35943e-05	-1.43015	-1.03184	3.19305e-05	-1.4697	-1.02767
151974189	chr4:151974189:T:A	4.12399e-09	-1.66637e-10	-0.557178	0.000185885	-1.66637e-10	-0.397863	0.000260951	-1.66637e-10	-0.396597
151974332	chr4:151974332:C:T	2.04621e-09	-1.66637e-10	-1.25801	8.08527e-05	-1.66637e-10	-1.23036	0.000113359	-1.66637e-10	-1.23037
151974392	chr4:151974392:C:T	1.95578e-09	-1.66637e-10	-1.30321	7.54129e-05	-1.66637e-10	-1.30001	0.00010565	-1.66637e-10	-1.30079
151974434	chr4:151974434:G:A	1.87318e-09	-1.66637e-10	-1.34636	7.42869e-05	-1.66637e-10	-1.31505	0.000104321	-1.66637e-10	-1.31346
151974795	chr4:151974795:A:G	3.21899e-09	0.515513	-1.32045	6.42567e-05	-0.121622	-1.33848	0.000105818	0.0380396	-1.33725
151975014	chr4:151975014:G:T	3.01874e-09	0.199579	-1.06874	4.37431e-05	-0.808798	-1.03586	6.60063e-05	-0.744714	-1.02647
151975288	chr4:151975288:G:A	4.09703e-09	0.780934	-1.34467	8.14104e-05	0.112659	-1.33614	0.000135502	0.284321	-1.33627
151975297	chr4:151975297:T:C	2.0707e-09	-1.66637e-10	-1.24611	8.19536e-05	-1.66637e-10	-1.21684	0.000114902	-1.66637e-10	-1.21685
151975592	chr4:151975592:A:T	2.09631e-09	-1.23382	-3.48322e-10	5.55062e-05	-1.60649	-3.48322e-10	7.86838e-05	-1.59549	-3.48322e-10
151975693	chr4:151975693:C:T	2.88075e-09	-1.66637e-10	-0.915948	0.000118488	-1.66637e-10	-0.848176	0.000166505	-1.66637e-10	-0.845904
151975705	chr4:151975705:G:A	7.77684e-10	-1.13204	-1.09339	2.51882e-05	-1.38945	-1.00717	3.40122e-05	-1.43141	-1.0028
151975849	chr4:151975849:G:A	1.89968e-09	-1.66637e-10	-1.33231	7.60976e-05	-1.66637e-10	-1.29097	0.000107128	-1.66637e-10	-1.28691
151976012	chr4:151976012:T:C	2.6689e-09	-0.992334	-3.48322e-10	6.48757e-05	-1.45052	-3.48322e-10	8.99944e-05	-1.46118	-3.48322e-10
151976226	chr4:151976226:T:C	7.77967e-10	-1.14068	-1.08439	2.52588e-05	-1.39606	-0.997753	3.41267e-05	-1.43754	-0.993306
151976296	chr4:151976296:C:T	2.10155e-09	-1.23132	-3.48322e-10	0.000120341	-0.832656	-3.48322e-10	0.000179281	-0.771975	-3.48322e-10
151976579	chr4:151976579:G:A	2.20023e-09	-1.66637e-10	-1.18544	8.14688e-05	-1.66637e-10	-1.22277	0.000115037	-1.66637e-10	-1.21568
151976597	chr4:151976597:G:A	7.97932e-10	-1.11424	-1.08549	2.57515e-05	-1.37538	-0.999121	3.47482e-05	-1.41812	-0.994684
151976775	chr4:151976775:C:T	3.8758e-08	1.68334	-3.48322e-10	0.00104949	1.33307	-3.48322e-10	0.00151739	1.36381	-3.48322e-10
151976909	chr4:151976909:A:G	2.38552e-09	0.245231	-1.34981	9.84936e-05	0.317672	-1.35067	0.000129763	0.255425	-1.35064
151977184	chr4:151977184:T:C	2.00349e-09	-1.66637e-10	-1.27911	7.7293e-05	-1.66637e-10	-1.27539	0.000108235	-1.66637e-10	-1.27663
151977284	chr4:151977284:G:A	7.81999e-10	-1.13393	-1.08597	2.53356e-05	-1.39073	-1.00004	3.42165e-05	-1.43258	-0.995641
151977504	chr4:151977504:A:T	1.87777e-09	-1.66637e-10	-1.34391	7.47671e-05	-1.66637e-10	-1.30861	0.00010501	-1.66637e-10	-1.30688
151977526	chr4:151977526:T:C	7.8065e-10	-1.13574	-1.08589	2.53191e-05	-1.39187	-0.999561	3.41972e-05	-1.43366	-0.99513
151977582	chr4:151977582:T:C	2.04616e-09	-1.25803	-3.48322e-10	0.000116184	-0.867818	-3.48322e-10	0.000172881	-0.808329	-3.48322e-10
151977756	chr4:151977756:A:T	2.67899e-09	-1.66637e-10	-0.988561	0.000111026	-1.66637e-10	-0.913225	0.000155649	-1.66637e-10	-0.913329
151978186	chr4:151978186:T:C	1.87523e-09	-1.66637e-10	-1.34527	7.17805e-05	-1.66637e-10	-1.34938	0.000100663	-1.66637e-10	-1.34915
151978219	chr4:151978219:CA:C	2.01343e-09	-1.66637e-10	-1.27416	7.76663e-05	-1.66637e-10	-1.27057	0.000108753	-1.66637e-10	-1.27185
151978402	chr4:151978402:C:T	7.71828e-10	-1.15111	-1.08189	2.51171e-05	-1.40449	-0.994952	3.39494e-05	-1.44557	-0.990492
151978441	chr4:151978441:A:G	2.02198e-09	-1.26992	-3.48322e-10	0.00011435	-0.883726	-3.48322e-10	0.000170059	-0.824788	-3.48322e-10
151978750	chr4:151978750:G:A	1.96267e-09	-1.66637e-10	-1.29969	7.21116e-05	-1.66637e-10	-1.34477	0.000101069	-1.66637e-10	-1.34513
151978900	chr4:151978900:A:G	1.86503e-09	-1.66637e-10	-1.35072	7.16925e-05	-1.66637e-10	-1.3506	0.000100517	-1.66637e-10	-1.3506
151979061	chr4:151979061:C:T	1.87564e-09	-1.66637e-10	-1.34505	7.45595e-05	-1.66637e-10	-1.31139	0.000104713	-1.66637e-10	-1.30971
151979189	chr4:151979189:G:A	1.90401e-09	-1.66637e-10	-1.33004	7.20454e-05	-1.66637e-10	-1.34569	0.000101022	-1.66637e-10	-1.34559
151979320	chr4:151979320:T:C	5.71396e-10	-1.60109	-0.93258	2.09292e-05	-1.74795	-0.833888	2.92372e-05	-1.75686	-0.828632
151979482	chr4:151979482:A:G	3.15443e-09	0.50286	-1.32805	6.27515e-05	-0.140671	-1.34314	0.00010323	0.0181854	-1.34216
151979540	chr4:151979540:G:A	4.99226e-10	-1.62546	-1.04323	1.83124e-05	-1.75389	-0.961523	2.56179e-05	-1.75996	-0.957675
151979670	chr4:151979670:G:A	3.78608e-09	-1.66637e-10	-0.642668	0.000154305	-1.66637e-10	-0.58406	0.000217192	-1.66637e-10	-0.580147
151979951	chr4:151979951:G:A	1.99261e-09	-1.66637e-10	-1.28455	8.25917e-05	-1.66637e-10	-1.20908	0.000116415	-1.66637e-10	-1.20377
151980284	chr4:151980284:C:T	1.79726e-09	-1.5044	0.11667	7.63933e-05	-1.46901	0.181914	0.000100318	-1.53809	0.185502
151980317	chr4:151980317:C:T	1.87331e-09	-1.66637e-10	-1.34629	7.4302e-05	-1.66637e-10	-1.31485	0.000104343	-1.66637e-10	-1.31325
151980910	chr4:151980910:T:G	2.05821e-09	-1.25216	-3.48322e-10	5.49756e-05	-1.6161	-3.48322e-10	7.78935e-05	-1.60559	-3.48322e-10
151980974	chr4:151980974:T:A	2.1991e-09	-1.66637e-10	-1.18595	8.14319e-05	-1.66637e-10	-1.22322	0.000114983	-1.66637e-10	-1.21615
151981022	chr4:151981022:C:A	2.04674e-09	-1.66637e-10	-1.25775	8.0876e-05	-1.66637e-10	-1.23007	0.000113391	-1.66637e-10	-1.23009
151981261	chr4:151981261:G:T	1.86638e-09	-1.66637e-10	-1.35	7.18163e-05	-1.66637e-10	-1.34888	0.00010069	-1.66637e-10	-1.34888
151981366	chr4:151981366:C:T	1.53767e-09	-1.54373	-3.48322e-10	6.57474e-05	-1.43717	-3.48322e-10	9.42998e-05	-1.41445	-3.48322e-10
151981767	chr4:151981767:C:T	1.5394e-09	-0.868186	-0.674421	5.079e-05	-1.19148	-0.503805	6.81182e-05	-1.24061	-0.499077
151981994	chr4:151981994:T:G	1.89483e-09	-1.66637e-10	-1.33487	7.22755e-05	-1.66637e-10	-1.3425	0.00010135	-1.66637e-10	-1.34235
151982289	chr4:151982289:GATA:G	7.57909e-10	-1.07391	-1.17728	2.38714e-05	-1.34514	-1.10517	3.21345e-05	-1.38952	-1.10148
151982312	chr4:151982312:CACTTTACTATT:C	3.72325e-09	-1.66637e-10	-0.659403	0.000151511	-1.66637e-10	-0.602334	0.000213249	-1.66637e-10	-0.598472
151982386	chr4:151982386:A:T	3.72783e-09	0.663444	-1.32162	7.29798e-05	0.00663186	-1.33944	0.000120901	0.172308	-1.33827
151982416	chr4:151982416:G:A	2.11309e-09	-1.22585	-3.48322e-10	0.000120755	-0.829225	-3.48322e-10	0.000179919	-0.768422	-3.48322e-10
151982486	chr4:151982486:T:C	1.86971e-09	-1.66637e-10	-1.34821	7.35252e-05	-1.66637e-10	-1.32536	0.000103363	-1.66637e-10	-1.32269
151982584	chr4:151982584:A:T	7.88553e-09	-1.66637e-10	0.0910302	0.000279836	-1.66637e-10	0.0112153	0.000393309	-1.66637e-10	0.0136641
151982703	chr4:151982703:G:C	2.27911e-09	-1.66637e-10	-1.15021	8.40918e-05	-1.66637e-10	-1.19108	0.000118822	-1.66637e-10	-1.1833
151983109	chr4:151983109:C:T	1.88082e-09	-1.66637e-10	-1.34229	7.2861e-05	-1.66637e-10	-1.33443	0.000102085	-1.66637e-10	-1.33512
151983414	chr4:151983414:C:T	1.97753e-09	-1.66637e-10	-1.29215	7.71041e-05	-1.66637e-10	-1.27783	0.000108175	-1.66637e-10	-1.27718
151983635	chr4:151983635:G:A	2.25273e-09	-1.66637e-10	-1.16186	8.32251e-05	-1.66637e-10	-1.20144	0.000117569	-1.66637e-10	-1.1939
151984100	chr4:151984100:G:A	2.24959e-09	-1.66637e-10	-1.16325	8.31199e-05	-1.66637e-10	-1.2027	0.000117417	-1.66637e-10	-1.1952
151984156	chr4:151984156:G:A	5.32224e-09	-1.66637e-10	-0.302105	0.000180755	-1.66637e-10	-0.425845	0.00025586	-1.66637e-10	-0.416302
151984245	chr4:151984245:T:C	2.75405e-09	0.171439	-1.13237	4.02242e-05	-0.828172	-1.10035	6.06251e-05	-0.76416	-1.09206
151984281	chr4:151984281:T:A	5.43326e-10	-1.27434	-1.3097	1.75743e-05	-1.49015	-1.26641	2.47597e-05	-1.487	-1.26471
151984318	chr4:151984318:T:C	3.00953e-09	0.475352	-1.34757	6.10756e-05	-0.16053	-1.35035	0.000100272	-0.00251197	-1.35053
151984356	chr4:151984356:A:G	2.25008e-09	-1.66637e-10	-1.16303	8.31368e-05	-1.66637e-10	-1.2025	0.000117441	-1.66637e-10	-1.19499
151984746	chr4:151984746:A:G	1.3131e-09	-1.69269	-0.00892109	4.87615e-05	-1.68649	-0.0495602	6.65874e-05	-1.71706	-0.045352
151985693	chr4:151985693:C:T	3.8495e-09	0.693743	-1.3198	7.81498e-05	0.0315102	-1.29587	0.000129611	0.199892	-1.29629
151985723	chr4:151985723:T:C	2.12596e-09	-1.21978	-3.48322e-10	5.59209e-05	-1.59905	-3.48322e-10	7.92907e-05	-1.58781	-3.48322e-10
151985804	chr4:151985804:A:T	1.15659e-08	-1.66637e-10	0.474064	0.000406139	-1.66637e-10	0.383706	0.000571876	-1.66637e-10	0.387992
151985866	chr4:151985866:G:C	1.86777e-09	-1.66637e-10	-1.34925	7.17413e-05	-1.66637e-10	-1.34992	0.000100586	-1.66637e-10	-1.34991
151986540	chr4:151986540:C:T	5.78736e-09	-1.66637e-10	-0.218322	0.000188601	-1.66637e-10	-0.383358	0.000267402	-1.66637e-10	-0.372178
151986543	chr4:151986543:T:A	1.66703e-09	-1.46296	-3.48322e-10	7.49157e-05	-1.30663	-3.48322e-10	0.000102282	-1.3332	-3.48322e-10
151986548	chr4:151986548:G:A	2.24964e-08	1.97742	-0.838062	0.000502003	1.34544	-0.749822	0.000863292	1.54699	-0.747168
151986758	chr4:151986758:G:A	2.39677e-08	1.7525	-0.54979	0.000395408	0.970606	-0.613676	0.000684529	1.1754	-0.607594
151986979	chr4:151986979:T:C	6.82825e-09	1.17826	-1.23119	7.42388e-05	-0.109291	-1.20641	0.00010413	-0.108031	-1.20726
151987017	chr4:151987017:G:A	7.45104e-08	3.41063	-1.07369	0.00123692	2.5254	-1.02801	0.00140327	2.3142	-1.02857
151987341	chr4:151987341:A:G	2.39663e-09	-1.66637e-10	-1.09993	8.95504e-05	-1.66637e-10	-1.12819	0.000125697	-1.66637e-10	-1.12706
151987742	chr4:151987742:A:G	1.99431e-09	-1.66637e-10	-1.2837	7.97566e-05	-1.66637e-10	-1.24401	0.000111648	-1.66637e-10	-1.24558
151988011	chr4:151988011:T:G	2.25458e-09	-1.66637e-10	-1.16104	9.21872e-05	-1.66637e-10	-1.09917	0.000129405	-1.66637e-10	-1.09798
151988089	chr4:151988089:T:C	2.03021e-09	-1.66637e-10	-1.26586	7.67786e-05	-1.66637e-10	-1.28206	0.000108229	-1.66637e-10	-1.27668
151988218	chr4:151988218:T:C	1.41503e-09	-1.62685	-3.48322e-10	5.04187e-05	-1.70263	-3.48322e-10	7.14557e-05	-1.69185	-3.48322e-10
151988313	chr4:151988313:A:C	3.9083e-10	-1.59139	-1.3221	1.32371e-05	-1.71682	-1.32315	1.85933e-05	-1.71512	-1.32301
151988391	chr4:151988391:C:T	2.66928e-09	-1.66637e-10	-0.99219	0.000105882	-1.66637e-10	-0.960665	0.000148847	-1.66637e-10	-0.958014
151988826	chr4:151988826:T:C	1.94092e-09	-1.66637e-10	-1.31084	7.86343e-05	-1.66637e-10	-1.25818	0.000110544	-1.66637e-10	-1.25552
151988915	chr4:151988915:C:T	2.71762e-09	-1.66637e-10	-0.974243	0.000101071	-1.66637e-10	-1.00717	0.000143352	-1.66637e-10	-0.995628
151989026	chr4:151989026:G:A	7.24123e-10	-1.13301	-1.16378	3.0692e-05	-1.0727	-1.12629	3.83892e-05	-1.18183	-1.13132
151989516	chr4:151989516:C:A	1.43636e-09	-1.61189	-3.48322e-10	6.02385e-05	-1.52468	-3.48322e-10	8.6158e-05	-1.50475	-3.48322e-10
151989547	chr4:151989547:C:T	2.82568e-09	0.120155	-1.0554	4.12778e-05	-0.877238	-1.02543	6.18516e-05	-0.81478	-1.02141
151989604	chr4:151989604:C:T	1.68561e-09	-1.45187	-3.48322e-10	0.000124324	-0.800095	-3.48322e-10	0.000168505	-0.833967	-3.48322e-10
151989802	chr4:151989802:G:A	9.57368e-09	-1.66637e-10	0.285019	0.000319956	-1.66637e-10	0.145193	0.00045259	-1.66637e-10	0.154057
151989818	chr4:151989818:A:G	2.68479e-09	-1.66637e-10	-0.986398	0.000118238	-1.66637e-10	-0.850287	0.000166884	-1.66637e-10	-0.843632
151989909	chr4:151989909:C:T	3.44213e-09	-1.66637e-10	-0.737909	0.000142318	-1.66637e-10	-0.664923	0.000200065	-1.66637e-10	-0.662288
151989972	chr4:151989972:A:G	5.36692e-08	2.65171	-0.642866	0.00162895	2.47884	-0.706133	0.00202912	2.3561	-0.701673
151990030	chr4:151990030:G:T	4.00191e-10	-1.57228	-1.31753	1.34291e-05	-1.7069	-1.31866	1.88673e-05	-1.70499	-1.31851
151990426	chr4:151990426:C:T	1.88015e-09	-1.66637e-10	-1.34265	7.21821e-05	-1.66637e-10	-1.3438	0.000101156	-1.66637e-10	-1.34426
151990641	chr4:151990641:G:A	7.67484e-10	-1.75942	-0.479218	3.09961e-05	-1.71634	-0.472784	4.19281e-05	-1.75593	-0.469047
151990701	chr4:151990701:G:A	1.89109e-09	-1.33684	-3.48322e-10	5.26772e-05	-1.65881	-3.48322e-10	7.45284e-05	-1.64975	-3.48322e-10
151990743	chr4:151990743:G:A	1.33475e-09	-0.579923	-1.10533	0.000193358	0.687287	-1.04574	0.000197123	0.366121	-1.04322
151990860	chr4:151990860:C:T	1.05956e-09	-1.17666	-0.739483	2.58212e-05	-1.59648	-0.775309	3.69328e-05	-1.56991	-0.781919
151991305	chr4:151991305:G:A	2.00244e-09	-1.66637e-10	-1.27963	8.02762e-05	-1.66637e-10	-1.23752	0.000112623	-1.66637e-10	-1.23688
151991307	chr4:151991307:G:A	1.23913e-09	-1.75959	-3.48322e-10	5.61604e-05	-1.59478	-3.48322e-10	7.74675e-05	-1.61107	-3.48322e-10
151991648	chr4:151991648:C:T	1.86777e-09	-1.66637e-10	-1.34925	7.18473e-05	-1.66637e-10	-1.34845	0.000100732	-1.66637e-10	-1.34846
151991680	chr4:151991680:C:T	2.60093e-09	-1.66637e-10	-1.01813	0.000103079	-1.66637e-10	-0.987493	0.000144894	-1.66637e-10	-0.984925
151992156	chr4:151992156:G:A	7.73167e-10	-0.952389	-1.27887	1.6635e-05	-1.53146	-1.28002	2.50618e-05	-1.45957	-1.28002
151992209	chr4:151992209:T:C	1.99837e-09	-1.66637e-10	-1.28167	8.00676e-05	-1.66637e-10	-1.24012	0.00011233	-1.66637e-10	-1.23949
151992270	chr4:151992270:G:A	4.65311e-10	-1.39316	-1.34589	1.2757e-05	-1.73	-1.34691	1.84153e-05	-1.70084	-1.3469
151992372	chr4:151992372:G:C	1.39339e-09	-1.64226	-3.48322e-10	6.42575e-05	-1.46009	-3.48322e-10	9.31314e-05	-1.42692	-3.48322e-10
151992595	chr4:151992595:T:C	5.25058e-09	0.850248	-1.16591	6.99543e-05	-0.247261	-1.12789	0.000109908	-0.136235	-1.12506
151992612	chr4:151992612:A:G	1.89265e-09	-1.66637e-10	-1.33602	7.36503e-05	-1.66637e-10	-1.32366	0.000103251	-1.66637e-10	-1.32377
151992799	chr4:151992799:A:G	1.87153e-09	-1.66637e-10	-1.34724	7.21182e-05	-1.66637e-10	-1.34468	0.000101077	-1.66637e-10	-1.34505
151992806	chr4:151992806:C:T	2.57624e-09	-1.66637e-10	-1.02767	0.000111977	-1.66637e-10	-0.904692	0.000157949	-1.66637e-10	-0.898655
151992807	chr4:151992807:C:A	2.55602e-09	-1.66637e-10	-1.03555	0.000111003	-1.66637e-10	-0.913435	0.000156571	-1.66637e-10	-0.90742
151993038	chr4:151993038:T:C	4.75169e-10	-1.36984	-1.34824	1.28503e-05	-1.72055	-1.34907	1.8611e-05	-1.68811	-1.34907
151993268	chr4:151993268:G:C	2.80605e-09	-1.66637e-10	-0.942223	0.000110163	-1.66637e-10	-0.921025	0.000154714	-1.66637e-10	-0.91935
151993333	chr4:151993333:A:G	2.63713e-09	-1.66637e-10	-1.00431	0.000104258	-1.66637e-10	-0.976117	0.000146408	-1.66637e-10	-0.974533
151993380	chr4:151993380:C:T	2.24142e-09	-1.66637e-10	-1.16689	8.41217e-05	-1.66637e-10	-1.19072	0.000118063	-1.66637e-10	-1.18971
151993403	chr4:151993403:C:A	1.44039e-09	-1.60908	-3.48322e-10	6.74625e-05	-1.41142	-3.48322e-10	9.80503e-05	-1.37545	-3.48322e-10
151993462	chr4:151993462:T:C	4.81372e-10	-1.3549	-1.35022	1.28957e-05	-1.71554	-1.35055	1.87075e-05	-1.68146	-1.35055
151993519	chr4:151993519:T:C	2.2462e-09	-1.66637e-10	-1.16476	8.43318e-05	-1.66637e-10	-1.18823	0.000118361	-1.66637e-10	-1.18719
151993763	chr4:151993763:G:T	2.55602e-09	-1.66637e-10	-1.03555	0.000111003	-1.66637e-10	-0.913435	0.000156571	-1.66637e-10	-0.90742
151993835	chr4:151993835:C:T	2.11337e-09	-1.66637e-10	-1.22571	8.89875e-05	-1.66637e-10	-1.13449	0.000125251	-1.66637e-10	-1.13061
151994012	chr4:151994012:G:A	2.40308e-09	-1.66637e-10	-1.09725	9.49373e-05	-1.66637e-10	-1.06977	0.000133405	-1.66637e-10	-1.06754
151994049	chr4:151994049:T:G	3.57664e-09	0.3974	-1.09697	4.49297e-05	-0.761319	-1.05657	6.74868e-05	-0.695448	-1.05355
151994052	chr4:151994052:G:T	6.35793e-09	0.227916	-0.352212	8.35889e-05	-0.882239	-0.31484	0.000126379	-0.821773	-0.299871
151994063	chr4:151994063:C:A	1.26174e-09	-1.74151	-3.48322e-10	4.83632e-05	-1.74425	-3.48322e-10	6.75955e-05	-1.74739	-3.48322e-10
151994109	chr4:151994109:G:GCTGA	4.70672e-10	-1.37848	-1.34911	1.2807e-05	-1.72324	-1.34976	1.85313e-05	-1.69171	-1.34976
151994111	chr4:151994111:T:C	1.45769e-09	-1.59714	-3.48322e-10	6.86945e-05	-1.39332	-3.48322e-10	9.99185e-05	-1.35658	-3.48322e-10
151994226	chr4:151994226:T:C	4.73519e-10	-1.37083	-1.35073	1.28257e-05	-1.72093	-1.35061	1.85734e-05	-1.68859	-1.35061
151994317	chr4:151994317:G:A	2.20649e-09	-1.66637e-10	-1.1826	8.47983e-05	-1.66637e-10	-1.18271	0.000119109	-1.66637e-10	-1.1809
151994323	chr4:151994323:A:T	1.44371e-09	-1.60678	-3.48322e-10	6.76836e-05	-1.40814	-3.48322e-10	9.83896e-05	-1.372	-3.48322e-10
151994819	chr4:151994819:TGACTATGTG:T	2.21985e-09	-1.66637e-10	-1.17656	8.31109e-05	-1.66637e-10	-1.20281	0.000116661	-1.66637e-10	-1.20166
151995189	chr4:151995189:T:C	4.82903e-10	-1.3513	-1.35064	1.29123e-05	-1.71407	-1.35074	1.87409e-05	-1.67948	-1.35074
151995265	chr4:151995265:C:T	1.49837e-09	-1.56962	-3.48322e-10	4.7538e-05	-1.76146	-3.48322e-10	6.66543e-05	-1.76141	-3.48322e-10
151995375	chr4:151995375:T:C	1.25972e-09	-1.74311	-3.48322e-10	5.71033e-05	-1.57813	-3.48322e-10	8.0651e-05	-1.5708	-3.48322e-10
151995662	chr4:151995662:A:G	6.77692e-09	0.360866	-0.421342	0.000206626	0.0692225	-0.361302	0.000262742	-0.0384623	-0.351297
151995904	chr4:151995904:C:T	3.97227e-10	-1.57612	-1.32113	1.29563e-05	-1.76147	-1.29994	1.81997e-05	-1.75991	-1.29961
151996582	chr4:151996582:G:T	1.85595e-08	1.41865	-0.471671	0.000771841	1.43269	-0.4069	0.000991587	1.33497	-0.396597
151996658	chr4:151996658:A:G	4.0265e-10	-1.56833	-1.31536	1.30538e-05	-1.76145	-1.29246	1.83509e-05	-1.75914	-1.29211
151996679	chr4:151996679:G:A	2.45115e-09	-1.66637e-10	-1.07744	9.67911e-05	-1.66637e-10	-1.05043	0.00013602	-1.66637e-10	-1.04813
151996686	chr4:151996686:G:A	4.96578e-10	-1.32344	-1.35057	1.30325e-05	-1.70482	-1.35073	1.89677e-05	-1.66747	-1.35073
151996733	chr4:151996733:T:C	2.02376e-09	-1.66637e-10	-1.26904	8.38752e-05	-1.66637e-10	-1.19366	0.000117986	-1.66637e-10	-1.19036
151996903	chr4:151996903:ACT:A	2.05452e-09	-1.66637e-10	-1.25396	7.51169e-05	-1.66637e-10	-1.30394	0.000105513	-1.66637e-10	-1.3021
151997195	chr4:151997195:G:A	2.34067e-09	-1.66637e-10	-1.12356	8.60005e-05	-1.66637e-10	-1.16864	0.000120536	-1.66637e-10	-1.16899
151997265	chr4:151997265:T:C	2.14183e-09	-1.66637e-10	-1.21234	8.23335e-05	-1.66637e-10	-1.21221	0.000115629	-1.66637e-10	-1.21054
151997315	chr4:151997315:C:G	4.87589e-10	-1.37682	-1.31546	1.3181e-05	-1.72275	-1.32146	1.908e-05	-1.69103	-1.32126
151997404	chr4:151997404:G:A	2.19168e-09	-1.66637e-10	-1.18933	8.42395e-05	-1.66637e-10	-1.18933	0.000118321	-1.66637e-10	-1.18753
151997520	chr4:151997520:A:AC	2.9829e-09	-1.66637e-10	-0.881104	0.000122523	-1.66637e-10	-0.814691	0.000172199	-1.66637e-10	-0.812281
151997617	chr4:151997617:C:T	4.23643e-10	-1.49932	-1.33354	1.82656e-05	-1.38367	-1.3343	2.46504e-05	-1.42249	-1.33365
151997970	chr4:151997970:A:G	4.29522e-10	-1.47967	-1.33941	1.26824e-05	-1.73985	-1.34292	1.82209e-05	-1.71555	-1.34281
151998028	chr4:151998028:A:C	4.16169e-09	-0.548077	-3.48322e-10	0.000116981	-0.860979	-3.48322e-10	0.000163329	-0.865161	-3.48322e-10
151998047	chr4:151998047:G:A	7.814e-09	1.25536	-1.17344	0.000237285	1.04301	-1.19673	0.000305841	0.956634	-1.1945
151998075	chr4:151998075:A:G	4.36758e-10	-1.46297	-1.3394	1.27443e-05	-1.73499	-1.34292	1.83485e-05	-1.70858	-1.34281
151998277	chr4:151998277:T:C	4.33921e-10	-1.46988	-1.33901	1.27218e-05	-1.73707	-1.3426	1.83001e-05	-1.71153	-1.34249
151998312	chr4:151998312:T:C	2.65789e-09	-1.66637e-10	-0.996468	0.000114298	-1.66637e-10	-0.884177	0.000161252	-1.66637e-10	-0.877965
151998699	chr4:151998699:G:T	2.11492e-09	-1.66637e-10	-1.22498	8.13108e-05	-1.66637e-10	-1.22471	0.000114185	-1.66637e-10	-1.22311
151998761	chr4:151998761:G:A	3.46362e-09	0.34476	-1.07645	4.44535e-05	-0.794576	-1.03397	6.6691e-05	-0.730019	-1.03084
152000037	chr4:152000037:G:C	4.46341e-10	-1.43755	-1.34312	1.281e-05	-1.72681	-1.34595	1.8499e-05	-1.69735	-1.34586
152000266	chr4:152000266:A:G	2.28692e-09	-1.66637e-10	-1.14679	8.55696e-05	-1.66637e-10	-1.17366	0.000120994	-1.66637e-10	-1.16519
152001304	chr4:152001304:A:G	6.224e-09	0.97154	-1.11713	0.000192978	0.787785	-1.1482	0.00025002	0.706314	-1.1457
152001533	chr4:152001533:C:T	2.30067e-09	-1.1408	-3.48322e-10	7.87041e-05	-1.25729	-3.48322e-10	0.000108217	-1.27679	-3.48322e-10
152001791	chr4:152001791:A:G	4.4857e-10	-1.42579	-1.34989	1.28001e-05	-1.7229	-1.35064	1.85102e-05	-1.69198	-1.35063
152001998	chr4:152001998:A:G	4.79286e-09	-1.66637e-10	-0.406872	0.000188901	-1.66637e-10	-0.381767	0.000264499	-1.66637e-10	-0.383093
152002190	chr4:152002190:G:T	4.59447e-10	-1.40928	-1.34245	1.29416e-05	-1.71702	-1.34552	1.87527e-05	-1.68416	-1.34543
152002275	chr4:152002275:A:T	4.50365e-10	-1.42433	-1.34736	1.28266e-05	-1.72226	-1.3492	1.85532e-05	-1.69113	-1.34916
152002367	chr4:152002367:G:A	2.64383e-09	-1.66637e-10	-1.00177	9.83937e-05	-1.66637e-10	-1.03401	0.000139484	-1.66637e-10	-1.02298
152002436	chr4:152002436:G:A	4.42531e-10	-1.44576	-1.34349	1.28133e-05	-1.73027	-1.34223	1.84748e-05	-1.70227	-1.34225
152002438	chr4:152002438:A:G	5.89859e-09	0.930981	-1.13027	0.000183617	0.75024	-1.16037	0.000237969	0.669152	-1.15794
152002734	chr4:152002734:T:A	2.17753e-09	-1.66637e-10	-1.19581	8.07371e-05	-1.66637e-10	-1.23179	0.000113174	-1.66637e-10	-1.23201
152003074	chr4:152003074:A:T	2.1798e-09	-1.66637e-10	-1.19476	8.08134e-05	-1.66637e-10	-1.23085	0.00011328	-1.66637e-10	-1.23106
152003384	chr4:152003384:G:T	2.74193e-09	-1.66637e-10	-0.965335	0.000119055	-1.66637e-10	-0.843405	0.000168046	-1.66637e-10	-0.836691
152003455	chr4:152003455:T:C	4.17737e-10	-1.49697	-1.34993	1.27475e-05	-1.73378	-1.34387	1.81329e-05	-1.7193	-1.34391
152003880	chr4:152003880:A:C	2.34544e-09	-1.66637e-10	-1.12153	8.09718e-05	-1.66637e-10	-1.22889	0.000113518	-1.66637e-10	-1.22897
152003933	chr4:152003933:G:C	1.86509e-09	-1.66637e-10	-1.35069	7.1723e-05	-1.66637e-10	-1.35018	0.000100566	-1.66637e-10	-1.35012
152003977	chr4:152003977:A:C	5.53937e-09	0.977784	-1.2399	0.000170073	0.785586	-1.27234	0.000220142	0.704308	-1.27097
152004036	chr4:152004036:G:A	1.94001e-09	-1.66637e-10	-1.31131	7.45957e-05	-1.66637e-10	-1.31091	0.000104678	-1.66637e-10	-1.31004
152004189	chr4:152004189:C:T	3.60047e-09	-1.66637e-10	-0.692935	0.000140922	-1.66637e-10	-0.674782	0.000197361	-1.66637e-10	-0.675894
152004245	chr4:152004245:G:A	1.52027e-09	-1.55511	-3.48322e-10	7.35832e-05	-1.32457	-3.48322e-10	0.000107355	-1.28479	-3.48322e-10
152004449	chr4:152004449:C:T	1.43496e-09	-1.63113	0.0182683	4.88212e-05	-1.71758	-0.0172425	6.98182e-05	-1.70528	-0.00975421
152004703	chr4:152004703:G:A	4.00167e-09	-0.0142455	-0.57304	5.2291e-05	-1.04044	-0.625728	7.80513e-05	-0.985674	-0.617891
152004894	chr4:152004894:A:G	4.63087e-10	-1.39731	-1.34653	1.29554e-05	-1.71284	-1.34864	1.87976e-05	-1.67862	-1.34858
152004988	chr4:152004988:G:A	1.97254e-09	-1.66637e-10	-1.29468	7.87389e-05	-1.66637e-10	-1.25685	0.000110247	-1.66637e-10	-1.25821
152005179	chr4:152005179:AG:A	6.66213e-09	0.0253076	-0.102867	8.54486e-05	-1.01391	-0.161164	0.000127986	-0.958286	-0.15072
152005186	chr4:152005186:C:T	3.30012e-10	-1.73199	-1.35063	1.23619e-05	-1.75798	-1.35039	1.74999e-05	-1.74842	-1.35031
152005443	chr4:152005443:AT:A	3.88238e-10	-1.57205	-1.34809	1.24622e-05	-1.75944	-1.34084	1.75706e-05	-1.75399	-1.34071
152005466	chr4:152005466:T:C	1.86594e-09	-1.66637e-10	-1.35024	7.1717e-05	-1.66637e-10	-1.35026	0.000100561	-1.66637e-10	-1.35016
152005561	chr4:152005561:G:A	4.82765e-10	-1.3555	-1.34673	1.31264e-05	-1.70437	-1.34399	1.90751e-05	-1.66845	-1.34409
152005747	chr4:152005747:T:C	3.73285e-10	-1.61129	-1.34812	1.23423e-05	-1.76121	-1.34874	1.7414e-05	-1.75506	-1.3486
152005924	chr4:152005924:C:G	1.94863e-09	-1.66637e-10	-1.30687	7.40494e-05	-1.66637e-10	-1.31826	0.000104206	-1.66637e-10	-1.31456
152006364	chr4:152006364:T:C	1.61738e-09	-1.49319	-3.48322e-10	8.04384e-05	-1.2355	-3.48322e-10	0.000117802	-1.19193	-3.48322e-10
152006591	chr4:152006591:T:C	3.26128e-09	-1.66637e-10	-0.791878	0.000115647	-1.66637e-10	-0.872443	0.000162303	-1.66637e-10	-0.871465
152007197	chr4:152007197:G:A	2.08094e-09	-1.66637e-10	-1.24118	7.97076e-05	-1.66637e-10	-1.24462	0.000111643	-1.66637e-10	-1.24562
152007751	chr4:152007751:C:G	1.58622e-09	-1.51264	-3.48322e-10	7.82303e-05	-1.26333	-3.48322e-10	0.00011444	-1.22088	-3.48322e-10
152007950	chr4:152007950:CCA:C	3.43131e-09	-1.66637e-10	-0.741057	0.00013641	-1.66637e-10	-0.707321	0.000191037	-1.66637e-10	-0.708461
152008158	chr4:152008158:A:G	4.76683e-10	-1.39675	-1.31815	1.33712e-05	-1.71282	-1.31707	1.93915e-05	-1.67895	-1.31715
152008710	chr4:152008710:T:C	4.23676e-09	-1.66637e-10	-0.5302	0.000177641	-1.66637e-10	-0.443225	0.000250922	-1.66637e-10	-0.435787
152008785	chr4:152008785:A:C	1.61798e-09	-1.49282	-3.48322e-10	8.04259e-05	-1.23565	-3.48322e-10	0.000117815	-1.19182	-3.48322e-10
152009069	chr4:152009069:A:G	1.23825e-09	-1.7603	-3.48322e-10	4.88193e-05	-1.73486	-3.48322e-10	6.80346e-05	-1.74091	-3.48322e-10
152009145	chr4:152009145:C:G	1.26537e-09	-1.73863	-3.48322e-10	6.1083e-05	-1.51076	-3.48322e-10	8.69987e-05	-1.49504	-3.48322e-10
152009476	chr4:152009476:T:TA	5.66733e-10	-1.62861	-0.913255	2.03589e-05	-1.76136	-0.848106	2.85969e-05	-1.76054	-0.84709
152009690	chr4:152009690:G:A	1.945e-09	-1.66637e-10	-1.30874	7.55847e-05	-1.66637e-10	-1.29774	0.000106071	-1.66637e-10	-1.29682
152009709	chr4:152009709:C:T	2.30301e-09	-1.66637e-10	-1.13978	8.63704e-05	-1.66637e-10	-1.16434	0.000121334	-1.66637e-10	-1.16238
152009905	chr4:152009905:A:T	3.85992e-10	-1.58185	-1.34409	1.24043e-05	-1.7552	-1.34975	1.75319e-05	-1.74713	-1.34978
152010171	chr4:152010171:G:A	3.33901e-09	-1.66637e-10	-0.768323	0.000113071	-1.66637e-10	-0.894975	0.000159866	-1.66637e-10	-0.886596
152010284	chr4:152010284:T:C	7.61882e-10	-1.64087	-0.605089	2.54546e-05	-1.75757	-0.628522	3.57684e-05	-1.76114	-0.622725
152010916	chr4:152010916:A:G	1.8685e-09	-1.66637e-10	-1.34886	7.19414e-05	-1.66637e-10	-1.34714	0.000100852	-1.66637e-10	-1.34728
152011111	chr4:152011111:A:G	3.75403e-09	-0.860613	0.209443	7.67553e-05	-1.51487	0.232508	0.000111892	-1.48588	0.242481
152011163	chr4:152011163:G:A	8.0543e-10	-0.920518	-1.26986	1.91738e-05	-1.41151	-1.25794	2.75745e-05	-1.38749	-1.25655
152011388	chr4:152011388:G:A	6.77009e-10	-1.02187	-1.3422	1.65216e-05	-1.47342	-1.34491	2.21338e-05	-1.51931	-1.34452
152011518	chr4:152011518:G:A	1.57422e-08	-1.66637e-10	0.782344	0.000550792	-1.66637e-10	0.688369	0.000779164	-1.66637e-10	0.697292
152011851	chr4:152011851:G:A	2.24593e-09	-1.16488	-3.48322e-10	0.000117583	-0.855841	-3.48322e-10	0.000174001	-0.801872	-3.48322e-10
152012001	chr4:152012001:G:A	1.67295e-09	-0.375102	-1.08431	7.09848e-05	-0.178637	-1.18189	6.65644e-05	-0.579156	-1.1836
152012264	chr4:152012264:AAAG:A	1.72467e-09	-0.366501	-1.06246	7.30533e-05	-0.168611	-1.16319	6.83998e-05	-0.57055	-1.16501
152012458	chr4:152012458:T:C	3.32575e-09	-0.0749891	-0.697315	5.71157e-05	-0.729504	-0.848406	7.31972e-05	-0.821114	-0.846659
152012795	chr4:152012795:C:T	3.34303e-10	-1.7312	-1.33851	1.27332e-05	-1.73276	-1.34601	1.77021e-05	-1.74109	-1.34616
152012935	chr4:152012935:A:G	8.49126e-09	-1.66637e-10	0.165038	0.000299418	-1.66637e-10	0.078851	0.000422976	-1.66637e-10	0.0863857
152013376	chr4:152013376:C:T	3.3547e-10	-1.72371	-1.34251	1.27938e-05	-1.72552	-1.3485	1.77684e-05	-1.73491	-1.3486
152013415	chr4:152013415:T:C	1.89506e-09	-1.66637e-10	-1.33475	7.22587e-05	-1.66637e-10	-1.34274	0.000101349	-1.66637e-10	-1.34236
152013516	chr4:152013516:G:T	2.93897e-09	-1.66637e-10	-0.89594	0.000148591	-1.66637e-10	-0.621791	0.000210828	-1.66637e-10	-0.609888
152013572	chr4:152013572:C:T	1.37268e-09	-0.318396	-1.33884	5.09303e-05	-0.345406	-1.34713	6.8243e-05	-0.391033	-1.34682
152013582	chr4:152013582:T:C	4.87728e-10	-1.37521	-1.31679	2.72632e-05	-0.97177	-1.34568	3.09916e-05	-1.18115	-1.34606
152013658	chr4:152013658:C:T	3.53114e-10	-1.71251	-1.30245	1.33002e-05	-1.7166	-1.31861	1.84532e-05	-1.72696	-1.31874
152013759	chr4:152013759:G:A	1.60176e-08	-1.66637e-10	0.799688	0.000558652	-1.66637e-10	0.702538	0.000790356	-1.66637e-10	0.711553
152013768	chr4:152013768:C:G	3.64632e-10	-1.7415	-1.24136	1.59134e-05	-1.67267	-1.18315	2.18883e-05	-1.69537	-1.17961
152013826	chr4:152013826:C:T	1.59171e-09	-0.334003	-1.17519	6.86641e-05	-0.135738	-1.25802	6.40323e-05	-0.542419	-1.25912
152014050	chr4:152014050:C:G	2.48199e-09	0.206495	-1.27143	6.99195e-05	-0.141396	-1.23425	9.76215e-05	-0.146798	-1.23303
152014127	chr4:152014127:C:T	1.24304e-09	-1.75644	-3.48322e-10	5.65371e-05	-1.58809	-3.48322e-10	8.02562e-05	-1.57571	-3.48322e-10
152014265	chr4:152014265:A:T	1.98451e-09	-0.984236	-0.30439	4.33038e-05	-1.56743	-0.287315	6.30586e-05	-1.54105	-0.27582
152014434	chr4:152014434:G:A	2.36037e-09	0.156253	-1.27143	6.67469e-05	-0.187833	-1.23425	9.32022e-05	-0.193125	-1.23303
152014661	chr4:152014661:A:T	1.31264e-09	-1.70196	-3.48322e-10	6.46717e-05	-1.45366	-3.48322e-10	9.32911e-05	-1.42521	-3.48322e-10
152014866	chr4:152014866:A:G	1.4853e-09	-1.57838	-3.48322e-10	7.9524e-05	-1.24693	-3.48322e-10	0.000115194	-1.21431	-3.48322e-10
152014932	chr4:152014932:T:C	2.14786e-09	-1.04892	-0.160606	4.84645e-05	-1.59253	-0.149625	7.04763e-05	-1.56767	-0.137982
152015103	chr4:152015103:C:T	1.94278e-09	-1.66637e-10	-1.30988	7.36695e-05	-1.66637e-10	-1.3234	0.00010336	-1.66637e-10	-1.32272
152015233	chr4:152015233:G:A	2.68411e-09	0.254685	-1.24133	7.58116e-05	-0.0962589	-1.19848	0.000105865	-0.101667	-1.1971
152015272	chr4:152015272:G:C	4.83834e-09	-1.66637e-10	-0.397428	0.000166663	-1.66637e-10	-0.507016	0.000234171	-1.66637e-10	-0.504878
152016086	chr4:152016086:C:CT	3.64846e-09	-1.66637e-10	-0.679692	0.0001358	-1.66637e-10	-0.711804	0.000191247	-1.66637e-10	-0.707367
152016183	chr4:152016183:C:T	1.54876e-09	-0.30049	-1.23606	0.000104308	0.316361	-1.29201	0.000100932	-0.053423	-1.29306
152017726	chr4:152017726:A:C	1.4793e-09	-1.58243	-3.48322e-10	4.75412e-05	-1.76139	-3.48322e-10	6.66511e-05	-1.76146	-3.48322e-10
152017799	chr4:152017799:G:T	3.30118e-09	-0.77972	-3.48322e-10	7.43243e-05	-1.31455	-3.48322e-10	0.000106128	-1.29629	-3.48322e-10
152018128	chr4:152018128:T:C	3.37501e-10	-1.72087	-1.33932	1.35421e-05	-1.70185	-1.31534	1.86694e-05	-1.7203	-1.31375
152019095	chr4:152019095:C:T	3.60275e-10	-1.64794	-1.34694	1.37214e-05	-1.65609	-1.34794	1.89245e-05	-1.67235	-1.34813
152019304	chr4:152019304:C:T	1.77764e-09	-1.39871	-3.48322e-10	4.76716e-05	-1.75865	-3.48322e-10	7.16494e-05	-1.68915	-3.48322e-10
152019501	chr4:152019501:A:C	3.83747e-09	-1.66637e-10	-0.629184	0.000135623	-1.66637e-10	-0.713112	0.000189618	-1.66637e-10	-0.715919
152019585	chr4:152019585:C:A	1.06835e-08	-0.402392	0.79709	0.00067098	-0.155029	1.04078	0.000628715	-0.569124	1.05187
152019862	chr4:152019862:G:A	3.14711e-09	-1.66637e-10	-0.827514	0.000127627	-1.66637e-10	-0.77388	0.000179532	-1.66637e-10	-0.770575
152020193	chr4:152020193:G:A	2.89367e-09	-1.66637e-10	-0.911473	0.000117613	-1.66637e-10	-0.855587	0.000164896	-1.66637e-10	-0.855615
152020553	chr4:152020553:T:A	1.43996e-09	-1.60938	-3.48322e-10	7.49473e-05	-1.3062	-3.48322e-10	0.000108349	-1.27557	-3.48322e-10
152020612	chr4:152020612:G:T	1.88749e-09	-1.66637e-10	-1.33875	7.27046e-05	-1.66637e-10	-1.33658	0.000101967	-1.66637e-10	-1.33628
152020723	chr4:152020723:C:A	2.82775e-09	-1.66637e-10	-0.934518	0.000141023	-1.66637e-10	-0.674069	0.000199985	-1.66637e-10	-0.66269
152021014	chr4:152021014:A:G	1.41945e-09	-1.62373	-3.48322e-10	7.30417e-05	-1.33196	-3.48322e-10	0.000105479	-1.30242	-3.48322e-10
152021058	chr4:152021058:C:T	1.4323e-09	-1.61472	-3.48322e-10	7.42828e-05	-1.31511	-3.48322e-10	0.000107336	-1.28496	-3.48322e-10
152021139	chr4:152021139:T:G	1.26629e-09	-1.73791	-3.48322e-10	5.34068e-05	-1.64505	-3.48322e-10	7.41296e-05	-1.65511	-3.48322e-10
152021163	chr4:152021163:A:T	6.04279e-09	-1.66637e-10	-0.175133	0.000207851	-1.66637e-10	-0.286166	0.000293617	-1.66637e-10	-0.278656
152021757	chr4:152021757:A:G	1.12235e-09	-0.603676	-1.2549	7.19056e-05	-0.0392196	-1.30841	7.24423e-05	-0.36852	-1.30962
152022404	chr4:152022404:T:C	3.91351e-10	-1.60568	-1.30646	1.49231e-05	-1.6083	-1.31178	2.04732e-05	-1.62884	-1.31297
152022433	chr4:152022433:G:A	1.29356e-09	-1.7166	-3.48322e-10	4.78911e-05	-1.75406	-3.48322e-10	6.69826e-05	-1.7565	-3.48322e-10
152022542	chr4:152022542:G:A	3.6837e-10	-1.63577	-1.33689	1.40326e-05	-1.63956	-1.34205	1.93192e-05	-1.65739	-1.34244
152022663	chr4:152022663:T:A	1.41217e-09	-1.62887	-3.48322e-10	7.23365e-05	-1.34166	-3.48322e-10	0.000104428	-1.31244	-3.48322e-10
152022823	chr4:152022823:T:C	2.75105e-09	-1.66637e-10	-0.962018	0.000136217	-1.66637e-10	-0.708742	0.000193114	-1.66637e-10	-0.697651
152022830	chr4:152022830:T:C	3.20015e-09	-0.0274225	-0.783379	0.000140007	-0.210272	-0.471027	0.000196635	-0.221475	-0.458108
152022946	chr4:152022946:A:G	1.88095e-09	-1.66637e-10	-1.34222	7.25476e-05	-1.66637e-10	-1.33875	0.000101699	-1.66637e-10	-1.33891
152023281	chr4:152023281:C:A	2.23189e-09	-1.12432	-0.0468251	0.000124928	-0.943126	0.147876	0.000133585	-1.22185	0.155659
152023335	chr4:152023335:C:T	4.6137e-08	-1.66637e-10	1.85762	0.00163284	-1.66637e-10	1.77509	0.00236681	-1.66637e-10	1.80837
152023462	chr4:152023462:C:A	7.91294e-10	-0.860535	-1.34755	4.89119e-05	-0.403007	-1.32996	5.17795e-05	-0.685355	-1.32858
152023680	chr4:152023680:G:A	2.54069e-09	-1.04306	0.00150182	0.000193629	-0.546714	0.189669	0.000208075	-0.82304	0.200009
152023761	chr4:152023761:G:A	3.43658e-09	-0.739522	-3.48322e-10	9.01514e-05	-1.1215	-3.48322e-10	0.000129978	-1.09357	-3.48322e-10
152024022	chr4:152024022:T:A	1.53261e-09	-1.0866	-0.460434	3.6212e-05	-1.58444	-0.44916	5.25535e-05	-1.56137	-0.437728
152024028	chr4:152024028:A:T	3.66072e-09	-1.66637e-10	-0.676338	0.000130746	-1.66637e-10	-0.74973	0.000184307	-1.66637e-10	-0.744326
152024069	chr4:152024069:C:T	3.31149e-09	-1.66637e-10	-0.776601	0.00011866	-1.66637e-10	-0.846725	0.00016722	-1.66637e-10	-0.841621
152024163	chr4:152024163:G:A	4.52129e-10	-1.41938	-1.34841	1.27915e-05	-1.7237	-1.35051	1.82768e-05	-1.70469	-1.35061
152024515	chr4:152024515:T:C	1.68591e-09	-0.919673	-0.532019	3.6854e-05	-1.49347	-0.522552	5.36218e-05	-1.46738	-0.511597
152024773	chr4:152024773:G:A	1.67717e-09	-1.45689	-3.48322e-10	4.78956e-05	-1.75397	-3.48322e-10	7.05924e-05	-1.70401	-3.48322e-10
152024822	chr4:152024822:A:G	6.45234e-08	-1.66637e-10	2.19303	0.00229584	-1.66637e-10	2.11587	0.00333617	-1.66637e-10	2.15165
152024972	chr4:152024972:G:T	4.19015e-10	-1.52053	-1.32331	1.27002e-05	-1.73795	-1.34342	1.76329e-05	-1.74749	-1.34367
152025849	chr4:152025849:C:T	1.37057e-09	-1.05282	-0.605953	3.17393e-05	-1.56683	-0.598601	4.60564e-05	-1.5429	-0.588163
152025944	chr4:152025944:G:C	5.68279e-10	-1.40386	-1.13528	2.24725e-05	-1.37662	-1.13407	3.24267e-05	-1.35073	-1.13121
152026006	chr4:152026006:G:A	1.87837e-09	-1.66637e-10	-1.3436	7.24388e-05	-1.66637e-10	-1.34025	0.000101548	-1.66637e-10	-1.3404
152026225	chr4:152026225:T:C	9.55831e-08	-1.24647	3.83246	0.00442817	-1.14666	3.91942	0.00525176	-1.37844	3.98383
152026660	chr4:152026660:G:C	4.2684e-09	-0.501557	-0.021202	0.000152609	-0.603091	0.00798156	0.000208565	-0.643692	0.0230118
152027402	chr4:152027402:T:C	1.865e-09	-1.66637e-10	-1.35074	7.17391e-05	-1.66637e-10	-1.34995	0.000100571	-1.66637e-10	-1.35006
152027660	chr4:152027660:A:G	3.22447e-10	-1.76148	-1.34434	1.29674e-05	-1.75249	-1.30806	1.83637e-05	-1.74447	-1.30609
152028201	chr4:152028201:A:G	3.92361e-10	-1.57126	-1.33831	1.58898e-05	-1.51412	-1.34319	2.17046e-05	-1.53992	-1.34349
152028413	chr4:152028413:T:C	3.22073e-10	-1.76139	-1.34558	1.29465e-05	-1.75079	-1.31138	1.83443e-05	-1.74213	-1.30949
152028415	chr4:152028415:T:A	1.74225e-09	-1.41882	-3.48322e-10	0.000101543	-1.0025	-3.48322e-10	0.000147724	-0.965587	-3.48322e-10
152028949	chr4:152028949:G:C	2.04171e-09	-1.66637e-10	-1.26021	8.16498e-05	-1.66637e-10	-1.22055	0.000114643	-1.66637e-10	-1.21911
152029240	chr4:152029240:G:A	2.03431e-09	-1.66637e-10	-1.26384	8.80751e-05	-1.66637e-10	-1.1448	0.000124053	-1.66637e-10	-1.14022
152029764	chr4:152029764:C:T	1.97534e-09	-1.29326	-3.48322e-10	0.000100087	-1.01695	-3.48322e-10	0.00013594	-1.04872	-3.48322e-10
152029769	chr4:152029769:G:T	7.96222e-09	-1.66637e-10	0.100708	0.000273532	-1.66637e-10	-0.011571	0.000391097	-1.66637e-10	0.0080253
152029833	chr4:152029833:C:T	6.27282e-10	-1.42629	-1.01406	2.42873e-05	-1.35499	-1.07805	3.36062e-05	-1.36673	-1.07949
152030381	chr4:152030381:A:G	1.23969e-09	-1.75914	-3.48322e-10	4.76019e-05	-1.76012	-3.48322e-10	6.66793e-05	-1.76104	-3.48322e-10
152030424	chr4:152030424:T:G	1.6456e-09	-1.47589	-3.48322e-10	9.31454e-05	-1.08883	-3.48322e-10	0.000135169	-1.0544	-3.48322e-10
152030549	chr4:152030549:A:G	3.96961e-09	-1.66637e-10	-0.595331	0.000156294	-1.66637e-10	-0.571252	0.000219492	-1.66637e-10	-0.569614
152030636	chr4:152030636:T:A	2.49527e-09	-1.66637e-10	-1.0596	9.37922e-05	-1.66637e-10	-1.08191	0.000132043	-1.66637e-10	-1.0778
152031513	chr4:152031513:A:T	1.42795e-09	-0.848217	-0.769544	2.81518e-05	-1.5186	-0.766776	4.04389e-05	-1.50272	-0.758417
152031575	chr4:152031575:A:T	4.25264e-10	-1.52842	-1.30062	1.73366e-05	-1.46065	-1.30952	2.36055e-05	-1.48905	-1.3104
152031717	chr4:152031717:A:G	1.95426e-09	-1.66637e-10	-1.30399	7.57765e-05	-1.66637e-10	-1.2952	0.000106203	-1.66637e-10	-1.29558
152032920	chr4:152032920:A:G	2.48567e-09	-1.6217	0.558239	0.00010853	-1.46813	0.53216	0.000142001	-1.55695	0.55185
152032973	chr4:152032973:T:C	1.23686e-09	-1.76142	-3.48322e-10	4.78161e-05	-1.75563	-3.48322e-10	6.68957e-05	-1.7578	-3.48322e-10
152033063	chr4:152033063:G:T	1.8685e-09	-1.66637e-10	-1.34887	7.16836e-05	-1.66637e-10	-1.35073	0.000100504	-1.66637e-10	-1.35073
152033523	chr4:152033523:GGA:G	2.76419e-09	-1.66637e-10	-0.957251	0.000135744	-1.66637e-10	-0.712221	0.000192409	-1.66637e-10	-0.701306
152033783	chr4:152033783:G:A	1.36824e-09	-1.66047	-3.48322e-10	5.4544e-05	-1.62398	-3.48322e-10	7.533e-05	-1.63905	-3.48322e-10
152034057	chr4:152034057:T:C	2.51623e-09	-1.66637e-10	-1.05124	9.45999e-05	-1.66637e-10	-1.07333	0.000133195	-1.66637e-10	-1.06912
152034503	chr4:152034503:A:G	1.42421e-09	-1.62038	-3.48322e-10	5.76351e-05	-1.56886	-3.48322e-10	8.17172e-05	-1.55767	-3.48322e-10
152034938	chr4:152034938:C:T	3.14415e-09	-1.66637e-10	-0.828454	0.000134657	-1.66637e-10	-0.720259	0.000188828	-1.66637e-10	-0.720095
152035126	chr4:152035126:A:T	9.79226e-08	-1.5343	4.14448	0.00456755	-1.40902	4.21276	0.00580435	-1.57535	4.28078
152035133	chr4:152035133:C:T	3.03807e-09	-1.66637e-10	-0.862777	0.000153329	-1.66637e-10	-0.5904	0.000217564	-1.66637e-10	-0.578436
152035381	chr4:152035381:C:A	1.65398e-09	-1.47081	-3.48322e-10	9.37478e-05	-1.08238	-3.48322e-10	0.000136083	-1.04766	-3.48322e-10
152035428	chr4:152035428:T:G	4.10872e-09	-0.542415	-0.0184729	0.000117864	-0.699695	-0.153765	0.0001556	-0.76669	-0.146953
152035917	chr4:152035917:A:G	8.16335e-10	-1.60613	-0.570796	3.14695e-05	-1.75342	-0.420544	4.45868e-05	-1.75867	-0.404822
152035983	chr4:152035983:C:T	1.46405e-09	-1.59279	-3.48322e-10	5.94068e-05	-1.53858	-3.48322e-10	8.43264e-05	-1.52624	-3.48322e-10
152036104	chr4:152036104:C:T	1.76237e-09	-1.40734	-3.48322e-10	0.000102851	-0.989712	-3.48322e-10	0.000149663	-0.952545	-3.48322e-10
152036457	chr4:152036457:A:C	4.8448e-10	-1.61749	-1.08119	1.53382e-05	-1.75842	-1.13422	2.15395e-05	-1.76109	-1.12995
152036746	chr4:152036746:T:C	1.44489e-09	-0.798279	-0.807688	2.81346e-05	-1.4826	-0.803394	4.0468e-05	-1.46514	-0.795283
152037186	chr4:152037186:G:A	1.23942e-09	-0.899587	-0.85977	2.62895e-05	-1.49842	-0.855395	3.82132e-05	-1.47067	-0.847082
152037301	chr4:152037301:G:C	7.66541e-09	0.0478653	0.0148536	0.000231846	-0.0564557	-0.12046	0.000309509	-0.113466	-0.112477
152037539	chr4:152037539:T:C	1.6614e-09	-0.560652	-0.905684	3.65346e-05	-1.15037	-0.874362	5.44626e-05	-1.09628	-0.867132
152037593	chr4:152037593:G:C	1.95698e-09	-1.66637e-10	-1.3026	7.58713e-05	-1.66637e-10	-1.29395	0.000106337	-1.66637e-10	-1.29432
152038432	chr4:152038432:C:G	2.13377e-09	-1.66637e-10	-1.21611	7.85185e-05	-1.66637e-10	-1.25965	0.000109832	-1.66637e-10	-1.26198
152038569	chr4:152038569:AG:A	1.32241e-09	-1.69454	-3.48322e-10	5.80437e-05	-1.56179	-3.48322e-10	8.18812e-05	-1.55566	-3.48322e-10
152038616	chr4:152038616:T:C	2.28443e-09	-1.66637e-10	-1.14788	7.97544e-05	-1.66637e-10	-1.24404	0.000111833	-1.66637e-10	-1.24393
152038669	chr4:152038669:C:T	2.23856e-09	-1.66637e-10	-1.16817	9.16647e-05	-1.66637e-10	-1.10485	0.000128526	-1.66637e-10	-1.1048
152039254	chr4:152039254:G:A	1.23761e-09	-1.76082	-3.48322e-10	4.96519e-05	-1.71795	-3.48322e-10	6.92994e-05	-1.72249	-3.48322e-10
152039539	chr4:152039539:G:A	3.99593e-10	-1.63432	-1.25698	1.58275e-05	-1.59314	-1.2681	2.17241e-05	-1.61352	-1.26899
152039676	chr4:152039676:A:T	5.1638e-09	-1.75521	1.42288	0.000197178	-1.74413	1.40525	0.000279084	-1.76094	1.43152
152039831	chr4:152039831:G:A	8.29992e-09	-1.74992	1.89216	0.000315949	-1.73602	1.86861	0.000445491	-1.75886	1.89711
152040436	chr4:152040436:C:T	3.86823e-10	-1.62981	-1.29397	1.54306e-05	-1.58827	-1.29837	2.11645e-05	-1.60925	-1.29936
152040895	chr4:152040895:C:G	2.25645e-09	-1.66637e-10	-1.16021	8.17482e-05	-1.66637e-10	-1.21934	0.00011454	-1.66637e-10	-1.22001
152040904	chr4:152040904:T:A	1.97943e-09	-1.66637e-10	-1.29119	7.68236e-05	-1.66637e-10	-1.28148	0.000107667	-1.66637e-10	-1.28189
152040948	chr4:152040948:G:A	1.09758e-08	-1.66637e-10	0.421692	0.000394758	-1.66637e-10	0.355284	0.000557029	-1.66637e-10	0.361686
152041014	chr4:152041014:T:C	8.66388e-10	-1.75164	-0.365782	3.8699e-05	-1.69461	-0.272567	5.32409e-05	-1.72373	-0.262377
152041116	chr4:152041116:A:G	1.17881e-07	-1.5112	4.30688	0.00553295	-1.38307	4.37856	0.00699045	-1.55627	4.44764
152041249	chr4:152041249:A:T	1.1119e-08	-1.66637e-10	0.434661	0.000411213	-1.66637e-10	0.396122	0.000590541	-1.66637e-10	0.420108
152041464	chr4:152041464:T:C	2.25714e-09	-1.66637e-10	-1.1599	8.71818e-05	-1.66637e-10	-1.15499	0.000122408	-1.66637e-10	-1.15357
152041661	chr4:152041661:G:A	1.2884e-09	-1.7206	-3.48322e-10	4.8761e-05	-1.73606	-3.48322e-10	6.82232e-05	-1.73815	-3.48322e-10
152042117	chr4:152042117:A:G	8.99603e-10	-1.59972	-0.480082	3.46716e-05	-1.75226	-0.324811	4.9142e-05	-1.75795	-0.308263
152042132	chr4:152042132:T:C	2.56534e-09	-1.66637e-10	-1.03191	9.52092e-05	-1.66637e-10	-1.06691	0.000133943	-1.66637e-10	-1.06352
152042309	chr4:152042309:G:C	8.93826e-10	-1.61228	-0.473964	3.48105e-05	-1.75504	-0.31803	4.93981e-05	-1.75958	-0.301438
152043040	chr4:152043040:T:C	1.10352e-09	-1.60375	-0.271739	4.32627e-05	-1.75314	-0.10256	6.1439e-05	-1.7585	-0.0843878
152043049	chr4:152043049:G:C	1.12147e-09	-1.60441	-0.25495	4.40575e-05	-1.75329	-0.0842074	6.25788e-05	-1.75859	-0.0659181
152043194	chr4:152043194:T:C	1.97932e-09	-1.66637e-10	-1.29124	7.68188e-05	-1.66637e-10	-1.28154	0.00010766	-1.66637e-10	-1.28195
152043242	chr4:152043242:C:T	7.00972e-09	-0.145946	0.119244	0.000191754	-0.332366	-0.0344078	0.000251134	-0.409637	-0.0253045
152043443	chr4:152043443:A:G	1.97471e-09	-1.66637e-10	-1.29358	7.89837e-05	-1.66637e-10	-1.25375	0.000111053	-1.66637e-10	-1.25092
152043729	chr4:152043729:T:C	2.39175e-08	-1.70751	2.90812	0.00111621	-1.64464	3.03935	0.00151245	-1.72813	3.08869
152043740	chr4:152043740:G:A	1.86501e-09	-1.66637e-10	-1.35073	7.18102e-05	-1.66637e-10	-1.34896	0.000100685	-1.66637e-10	-1.34893
152043771	chr4:152043771:C:T	1.45476e-09	-1.56392	-0.0352425	5.65316e-05	-1.74207	0.153881	8.01421e-05	-1.75098	0.17385
152043893	chr4:152043893:C:T	1.98135e-09	-1.66637e-10	-1.29022	7.68891e-05	-1.66637e-10	-1.28063	0.000107756	-1.66637e-10	-1.28106
152043985	chr4:152043985:CTT:C	1.69307e-09	-1.58169	0.134231	6.74212e-05	-1.74737	0.335337	9.58251e-05	-1.75477	0.356367
152044092	chr4:152044092:C:T	1.88323e-09	-1.66637e-10	-1.34101	7.19188e-05	-1.66637e-10	-1.34745	0.000100818	-1.66637e-10	-1.34761
152044214	chr4:152044214:A:G	1.39638e-09	-1.59106	-0.0490587	5.51882e-05	-1.74987	0.137628	7.84034e-05	-1.75645	0.157386
152044494	chr4:152044494:T:A	5.23207e-10	-1.60043	-1.02135	2.04936e-05	-1.55542	-1.04746	2.80471e-05	-1.57812	-1.04892
152044574	chr4:152044574:G:A	1.86552e-09	-1.66637e-10	-1.35046	7.1772e-05	-1.66637e-10	-1.3495	0.000100614	-1.66637e-10	-1.34964
152044582	chr4:152044582:T:G	1.47705e-09	-1.58928	0.00532639	5.85431e-05	-1.74939	0.196161	8.3187e-05	-1.75612	0.216286
152044654	chr4:152044654:C:T	1.47345e-09	-1.59197	0.00558104	5.85227e-05	-1.74999	0.196419	8.31764e-05	-1.75653	0.216563
152044823	chr4:152044823:G:T	1.48058e-07	-1.51648	4.54008	0.00692845	-1.38984	4.61024	0.00878219	-1.56083	4.68039
152045088	chr4:152045088:C:T	2.12107e-09	-1.66637e-10	-1.22208	8.2759e-05	-1.66637e-10	-1.20706	0.000116134	-1.66637e-10	-1.20618
152045110	chr4:152045110:C:T	4.40012e-10	-1.65034	-1.14462	1.80269e-05	-1.60896	-1.12216	2.47522e-05	-1.62926	-1.12275
152046175	chr4:152046175:G:C	1.15059e-08	-1.70215	2.17101	0.000537305	-1.67419	2.33777	0.000734458	-1.7258	2.364
152046270	chr4:152046270:G:C	6.67514e-09	-1.46046	1.38485	0.000364155	-1.24391	1.5185	0.000462864	-1.36415	1.54065
152046275	chr4:152046275:G:A	1.81104e-09	-1.3801	-3.48322e-10	0.000106998	-0.950183	-3.48322e-10	0.000155872	-0.911898	-3.48322e-10
152046388	chr4:152046388:G:A	1.87814e-09	-1.66637e-10	-1.34372	7.16834e-05	-1.66637e-10	-1.35073	0.000100505	-1.66637e-10	-1.35073
152046578	chr4:152046578:C:T	7.88668e-10	-1.76136	-0.450053	4.09526e-05	-1.60485	-0.30572	5.61201e-05	-1.63409	-0.299346
152046660	chr4:152046660:G:A	1.89985e-09	-1.33223	-3.48322e-10	0.000114599	-0.881552	-3.48322e-10	0.000167266	-0.841344	-3.48322e-10
152046789	chr4:152046789:C:T	1.32515e-09	-1.6961	0.00363073	5.13648e-05	-1.75742	0.0733867	7.23314e-05	-1.76124	0.0815687
152046805	chr4:152046805:G:A	8.87095e-09	-1.66637e-10	0.208782	0.000302991	-1.66637e-10	0.0907131	0.000434925	-1.66637e-10	0.114244
152046978	chr4:152046978:G:A	1.87459e-09	-1.66637e-10	-1.34561	7.16939e-05	-1.66637e-10	-1.35058	0.000100519	-1.66637e-10	-1.35059
152047095	chr4:152047095:G:A	1.98986e-09	-1.66637e-10	-1.28593	7.7757e-05	-1.66637e-10	-1.2694	0.000109204	-1.66637e-10	-1.26771
152047220	chr4:152047220:G:A	4.66545e-10	-1.40527	-1.33113	1.3893e-05	-1.65482	-1.33679	1.8958e-05	-1.68303	-1.33567
152047261	chr4:152047261:G:A	1.86949e-09	-1.66637e-10	-1.34833	7.17702e-05	-1.66637e-10	-1.34952	0.000100625	-1.66637e-10	-1.34953
152047440	chr4:152047440:G:C	1.90574e-09	-1.66637e-10	-1.32913	7.37752e-05	-1.66637e-10	-1.32197	0.000103358	-1.66637e-10	-1.32274
152047649	chr4:152047649:C:T	1.96939e-09	-1.66637e-10	-1.29627	7.3547e-05	-1.66637e-10	-1.32507	0.000103319	-1.66637e-10	-1.32311
152048154	chr4:152048154:C:T	1.34469e-08	-1.52063	2.14538	0.000880599	-1.30623	2.46384	0.00102713	-1.52624	2.49984
152048247	chr4:152048247:GT:G	5.41171e-10	-1.26103	-1.32699	1.52525e-05	-1.5692	-1.32905	2.05812e-05	-1.60774	-1.32881
152048348	chr4:152048348:A:C	2.04296e-09	-1.66637e-10	-1.2596	8.08907e-05	-1.66637e-10	-1.22989	0.000112797	-1.66637e-10	-1.23534
152048417	chr4:152048417:T:G	2.14076e-09	-1.66637e-10	-1.21284	8.52525e-05	-1.66637e-10	-1.17737	0.000118747	-1.66637e-10	-1.18394
152048617	chr4:152048617:G:C	2.55716e-09	-1.66637e-10	-1.0351	0.000110842	-1.66637e-10	-0.91488	0.00015648	-1.66637e-10	-0.908001
152048717	chr4:152048717:A:T	5.38945e-10	-1.25988	-1.33226	1.51438e-05	-1.57129	-1.33411	2.0445e-05	-1.6093	-1.33389
152049019	chr4:152049019:A:G	1.86887e-09	-1.34866	-3.48322e-10	0.000112013	-0.904372	-3.48322e-10	0.000163424	-0.864581	-3.48322e-10
152049654	chr4:152049654:C:T	5.3051e-10	-1.71897	-0.888944	1.84656e-05	-1.72334	-0.983735	2.56151e-05	-1.73742	-0.980329
152049659	chr4:152049659:A:G	1.59527e-09	-1.57705	0.0700973	5.05247e-05	-1.4912	-0.209325	6.23494e-05	-1.62956	-0.198615
152050203	chr4:152050203:G:A	1.29684e-09	-1.71407	-3.48322e-10	5.11633e-05	-1.68797	-3.48322e-10	7.09813e-05	-1.69851	-3.48322e-10
152050635	chr4:152050635:C:T	7.38615e-09	-0.00760513	0.0332121	0.000243686	-0.14662	0.0195117	0.000330416	-0.193283	0.0327044
152050698	chr4:152050698:G:A	1.30684e-09	-1.70639	-3.48322e-10	5.15703e-05	-1.68004	-3.48322e-10	7.14313e-05	-1.69219	-3.48322e-10
152050866	chr4:152050866:G:A	1.82215e-09	-1.37398	-3.48322e-10	0.000108286	-0.938215	-3.48322e-10	0.000157762	-0.899845	-3.48322e-10
152051287	chr4:152051287:G:A	8.27513e-09	0.0122168	0.127039	0.00027233	-0.126872	0.110896	0.000369375	-0.173717	0.124598
152051348	chr4:152051348:T:C	2.38286e-09	-1.72193	0.616228	7.2992e-05	-1.75043	0.417792	0.000103625	-1.7595	0.439351
152051650	chr4:152051650:C:T	1.877e-09	-1.66637e-10	-1.34432	7.29368e-05	-1.66637e-10	-1.3334	0.000102203	-1.66637e-10	-1.33397
152051735	chr4:152051735:T:G	1.99178e-09	-1.66637e-10	-1.28497	7.45859e-05	-1.66637e-10	-1.31104	0.000104533	-1.66637e-10	-1.31143
152051780	chr4:152051780:A:G	8.14057e-10	-1.07831	-1.10141	1.92638e-05	-1.5965	-1.06826	2.78032e-05	-1.57328	-1.0625
152051829	chr4:152051829:A:C	5.4607e-08	-0.201702	2.22786	0.00224844	-0.289326	2.38433	0.00312229	-0.336308	2.4217
152051868	chr4:152051868:A:G	5.33025e-09	-1.34727	1.04666	0.000186688	-1.54873	1.15518	0.000264751	-1.57413	1.19199
152051908	chr4:152051908:A:C	6.34811e-09	-1.66637e-10	-0.125842	0.000228981	-1.66637e-10	-0.189349	0.000323222	-1.66637e-10	-0.18259
152052063	chr4:152052063:C:G	1.66165e-09	-1.46618	-3.48322e-10	9.3882e-05	-1.08095	-3.48322e-10	0.000136252	-1.04643	-3.48322e-10
152052372	chr4:152052372:A:C	1.91426e-09	-1.66637e-10	-1.32467	7.43123e-05	-1.66637e-10	-1.31471	0.00010426	-1.66637e-10	-1.31404
152052373	chr4:152052373:T:C	1.8745e-09	-0.0844236	-1.26123	3.49937e-05	-0.832402	-1.23542	5.28837e-05	-0.761034	-1.2318
152052445	chr4:152052445:A:G	1.83051e-09	-0.110122	-1.25928	3.44683e-05	-0.8497	-1.23325	5.20503e-05	-0.779122	-1.2296
152052501	chr4:152052501:A:G	1.68408e-09	-0.196912	-1.25587	3.25654e-05	-0.910262	-1.22948	4.90781e-05	-0.841738	-1.22578
152052594	chr4:152052594:A:G	5.04123e-10	-1.42665	-1.23229	2.96228e-05	-1.069	-1.16544	4.32321e-05	-1.03245	-1.16189
152052840	chr4:152052840:G:C	1.89235e-09	-1.33618	-3.48322e-10	0.000113433	-0.891775	-3.48322e-10	0.000165585	-0.851448	-3.48322e-10
152053171	chr4:152053171:A:G	1.93648e-09	-1.66637e-10	-1.31313	7.51797e-05	-1.66637e-10	-1.30311	0.000105489	-1.66637e-10	-1.30232
152053627	chr4:152053627:T:C	1.97482e-09	-1.66637e-10	-1.29352	7.73904e-05	-1.66637e-10	-1.27413	0.000108044	-1.66637e-10	-1.27839
152054035	chr4:152054035:CTGGAAGA:C	1.00682e-09	-1.4996	-0.467604	2.93678e-05	-1.72166	-0.521427	4.25302e-05	-1.69925	-0.511465
152054542	chr4:152054542:A:G	1.04589e-09	-1.51829	-0.410842	3.07399e-05	-1.72879	-0.468642	4.44503e-05	-1.70826	-0.458295
152054566	chr4:152054566:TTAGGCA:T	1.87562e-09	-1.66637e-10	-1.34506	7.29784e-05	-1.66637e-10	-1.33283	0.000102349	-1.66637e-10	-1.33254
152054658	chr4:152054658:C:T	1.3999e-09	-1.68415	0.0465561	4.68874e-05	-1.74829	-0.0269467	6.52628e-05	-1.75574	-0.0267657
152054695	chr4:152054695:A:G	1.42893e-09	-1.67981	0.0627304	4.75395e-05	-1.75002	-0.0114032	6.62109e-05	-1.75686	-0.0112215
152054762	chr4:152054762:A:G	1.45267e-09	-1.67826	0.0776669	4.82072e-05	-1.7506	0.00311881	6.71548e-05	-1.75723	0.00329773
152054859	chr4:152054859:G:A	7.0631e-10	-1.1492	-1.1725	4.33824e-05	-0.709649	-1.14329	6.4008e-05	-0.661123	-1.1408
152054995	chr4:152054995:G:C	1.03655e-09	-1.52354	-0.414563	3.06584e-05	-1.7307	-0.46938	4.43043e-05	-1.71072	-0.459133
152054997	chr4:152054997:C:T	3.51191e-10	-1.75035	-1.27007	1.41122e-05	-1.73744	-1.23851	1.99497e-05	-1.72978	-1.23794
152054999	chr4:152054999:G:A	1.5147e-09	-1.43726	-0.121523	4.43681e-05	-1.6957	-0.134767	6.40396e-05	-1.66822	-0.133207
152055118	chr4:152055118:C:T	1.87007e-09	-1.66637e-10	-1.34802	7.25656e-05	-1.66637e-10	-1.3385	0.000101765	-1.66637e-10	-1.33826
152055245	chr4:152055245:T:C	1.62757e-09	-1.4166	-0.0703144	4.71851e-05	-1.68647	-0.0824355	6.82218e-05	-1.65731	-0.0808586
152055269	chr4:152055269:G:T	2.1776e-09	-1.66637e-10	-1.19578	9.15897e-05	-1.66637e-10	-1.10567	0.000129028	-1.66637e-10	-1.1009
152055311	chr4:152055311:A:G	2.13736e-09	-1.66637e-10	-1.21443	8.94824e-05	-1.66637e-10	-1.12895	0.000126055	-1.66637e-10	-1.12421
152055516	chr4:152055516:A:C	1.3623e-09	-1.69323	0.028401	4.33e-05	-1.74276	-0.112075	6.00832e-05	-1.75211	-0.113087
152055814	chr4:152055814:T:G	1.50079e-09	-1.41726	-0.15075	4.353e-05	-1.68686	-0.162681	6.29303e-05	-1.65777	-0.161136
152055963	chr4:152055963:G:A	1.91313e-09	-1.32526	-3.48322e-10	0.000115273	-0.875689	-3.48322e-10	0.000168334	-0.83498	-3.48322e-10
152055991	chr4:152055991:T:C	1.87544e-09	-1.66637e-10	-1.34515	7.29441e-05	-1.66637e-10	-1.3333	0.000102303	-1.66637e-10	-1.33299
152056195	chr4:152056195:C:T	1.86924e-09	-1.66637e-10	-1.34847	7.24949e-05	-1.66637e-10	-1.33947	0.000101665	-1.66637e-10	-1.33925
152056584	chr4:152056584:C:T	1.44974e-08	0.699974	-3.48322e-10	0.000270702	-0.0219687	-3.48322e-10	0.000355387	-0.0877221	-3.48322e-10
152056612	chr4:152056612:G:T	7.88458e-09	-1.66637e-10	0.0909098	0.0002935	-1.66637e-10	0.0588885	0.000419949	-1.66637e-10	0.0792021
152056629	chr4:152056629:T:C	1.40743e-09	-1.69242	0.0601842	4.76723e-05	-1.74458	-0.0140557	6.62775e-05	-1.75322	-0.0138602
152056670	chr4:152056670:G:T	2.01063e-09	-1.66637e-10	-1.27555	7.90602e-05	-1.66637e-10	-1.25278	0.000110313	-1.66637e-10	-1.2576
152056832	chr4:152056832:C:A	2.30803e-09	-1.66637e-10	-1.1376	9.10007e-05	-1.66637e-10	-1.11212	0.000127841	-1.66637e-10	-1.11015
152056955	chr4:152056955:C:T	1.87501e-09	-1.66637e-10	-1.34539	7.29366e-05	-1.66637e-10	-1.3334	0.00010229	-1.66637e-10	-1.33312
152056965	chr4:152056965:A:G	1.98808e-09	-1.66637e-10	-1.28683	7.53834e-05	-1.66637e-10	-1.3004	0.000105625	-1.66637e-10	-1.30103
152057255	chr4:152057255:C:T	4.35613e-10	-1.46219	-1.34281	2.27245e-05	-1.16031	-1.33923	3.30685e-05	-1.12362	-1.33873
152057335	chr4:152057335:GTT:G	1.96647e-09	-1.29776	-3.48322e-10	0.000119869	-0.836586	-3.48322e-10	0.000175197	-0.795017	-3.48322e-10
152057994	chr4:152057994:T:C	1.87421e-09	-1.66637e-10	-1.34581	7.28861e-05	-1.66637e-10	-1.33409	0.000102218	-1.66637e-10	-1.33382
152058077	chr4:152058077:A:G	2.06725e-09	-1.51913	0.27135	6.13791e-05	-1.728	0.222078	8.81692e-05	-1.70796	0.22629
152058098	chr4:152058098:T:C	5.89214e-09	-0.166089	-0.0342904	0.000184162	-0.359463	-0.0477122	0.000250327	-0.403416	-0.0347454
152058156	chr4:152058156:G:T	1.91532e-08	-1.66637e-10	0.978469	0.000690134	-1.66637e-10	0.913896	0.0009748	-1.66637e-10	0.921302
152058164	chr4:152058164:A:T	1.91544e-08	-1.66637e-10	0.978533	0.000690177	-1.66637e-10	0.91396	0.00097486	-1.66637e-10	0.921364
152058168	chr4:152058168:T:C	1.87968e-09	-1.3429	-3.48322e-10	0.000112378	-0.901124	-3.48322e-10	0.000164013	-0.860984	-3.48322e-10
152058311	chr4:152058311:T:C	4.38608e-10	-1.46653	-1.33162	2.28812e-05	-1.16632	-1.32636	3.32983e-05	-1.12981	-1.32562
152058662	chr4:152058662:C:G	1.15297e-08	0.470929	-3.48322e-10	0.000234756	-0.164444	-3.48322e-10	0.000334675	-0.147772	-3.48322e-10
152058763	chr4:152058763:T:C	1.94475e-09	-1.30886	-3.48322e-10	0.000118015	-0.852173	-3.48322e-10	0.00017243	-0.810939	-3.48322e-10
152059134	chr4:152059134:C:A	1.8725e-09	-1.66637e-10	-1.34673	7.22566e-05	-1.66637e-10	-1.34276	0.000101339	-1.66637e-10	-1.34246
152059254	chr4:152059254:G:A	1.52575e-09	-1.43692	-0.114593	4.47394e-05	-1.69566	-0.126472	6.45684e-05	-1.66829	-0.124915
152059396	chr4:152059396:C:T	1.958e-09	-1.30208	-3.48322e-10	0.000119111	-0.842935	-3.48322e-10	0.000174066	-0.801494	-3.48322e-10
152059429	chr4:152059429:C:G	1.92477e-09	-1.66637e-10	-1.31919	7.18387e-05	-1.66637e-10	-1.34857	0.000100749	-1.66637e-10	-1.3483
152059712	chr4:152059712:G:C	2.45464e-09	-1.66637e-10	-1.07602	9.55816e-05	-1.66637e-10	-1.06301	0.000133256	-1.66637e-10	-1.06866
152059924	chr4:152059924:T:C	2.18347e-09	-1.66637e-10	-1.19308	9.18799e-05	-1.66637e-10	-1.10251	0.000129472	-1.66637e-10	-1.09747
152060494	chr4:152060494:A:T	2.59022e-09	-1.66637e-10	-1.02226	9.28352e-05	-1.66637e-10	-1.09216	0.000129651	-1.66637e-10	-1.09608
152060574	chr4:152060574:T:C	1.89135e-09	-1.33671	-3.48322e-10	0.000113362	-0.8924	-3.48322e-10	0.000165486	-0.852046	-3.48322e-10
152060702	chr4:152060702:T:C	1.70618e-09	-1.43974	-3.48322e-10	0.000103737	-0.981128	-3.48322e-10	0.000149954	-0.950605	-3.48322e-10
152060761	chr4:152060761:C:T	2.37741e-09	-1.66637e-10	-1.10799	8.78823e-05	-1.66637e-10	-1.14699	0.000123536	-1.66637e-10	-1.1444
152060839	chr4:152060839:C:T	1.90148e-09	-1.33137	-3.48322e-10	0.000114318	-0.884009	-3.48322e-10	0.000166916	-0.843438	-3.48322e-10
152060998	chr4:152060998:G:A	5.21097e-10	-1.29018	-1.33564	3.09904e-05	-0.87372	-1.31559	4.53976e-05	-0.83038	-1.31509
152061069	chr4:152061069:G:A	1.99753e-09	-1.66637e-10	-1.28209	7.77399e-05	-1.66637e-10	-1.26962	0.000108857	-1.66637e-10	-1.27089
152061126	chr4:152061126:G:A	2.33808e-09	-1.66637e-10	-1.12467	0.000100084	-1.66637e-10	-1.01698	0.000141105	-1.66637e-10	-1.01143
152061498	chr4:152061498:G:A	1.95583e-09	-1.66637e-10	-1.30318	7.43159e-05	-1.66637e-10	-1.31466	0.00010414	-1.66637e-10	-1.3152
152061510	chr4:152061510:T:G	1.56382e-09	-1.52687	-3.48322e-10	6.48717e-05	-1.45058	-3.48322e-10	9.28448e-05	-1.43	-3.48322e-10
152061561	chr4:152061561:A:G	5.22435e-10	-1.30368	-1.31957	3.10913e-05	-0.893108	-1.29295	4.55413e-05	-0.849998	-1.29231
152062080	chr4:152062080:T:C	5.21883e-10	-1.28922	-1.33509	3.10169e-05	-0.873479	-1.31498	4.5448e-05	-0.829895	-1.31447
152062343	chr4:152062343:C:T	7.68264e-10	-1.06285	-1.17477	1.75244e-05	-1.5985	-1.1609	2.5029e-05	-1.58519	-1.15571
152062643	chr4:152062643:G:A	2.03034e-09	-1.66637e-10	-1.2658	7.91923e-05	-1.66637e-10	-1.25111	0.000110948	-1.66637e-10	-1.25187
152062867	chr4:152062867:T:C	2.03224e-09	-1.66637e-10	-1.26486	7.95146e-05	-1.66637e-10	-1.24705	0.000111009	-1.66637e-10	-1.25132
152062893	chr4:152062893:G:A	2.81606e-09	-1.66637e-10	-0.93866	0.000113682	-1.66637e-10	-0.889585	0.000160169	-1.66637e-10	-0.884702
152062943	chr4:152062943:T:C	1.9511e-09	-1.66637e-10	-1.30561	7.42734e-05	-1.66637e-10	-1.31524	0.00010409	-1.66637e-10	-1.31567
152063015	chr4:152063015:A:T	1.1932e-09	-1.66042	-0.136935	4.83806e-05	-1.62019	-0.1237	6.65168e-05	-1.63726	-0.126218
152063162	chr4:152063162:C:T	1.86627e-09	-1.66637e-10	-1.35006	7.17571e-05	-1.66637e-10	-1.3497	0.000100615	-1.66637e-10	-1.34963
152063163	chr4:152063163:G:A	4.54886e-09	-1.66637e-10	-0.459123	0.000165753	-1.66637e-10	-0.51249	0.000234678	-1.66637e-10	-0.502718
152063199	chr4:152063199:T:G	1.8665e-09	-1.66637e-10	-1.34993	7.17467e-05	-1.66637e-10	-1.34985	0.0001006	-1.66637e-10	-1.34978
152063241	chr4:152063241:C:T	1.86686e-09	-1.66637e-10	-1.34974	7.17345e-05	-1.66637e-10	-1.35002	0.000100582	-1.66637e-10	-1.34996
152063388	chr4:152063388:T:C	7.92788e-10	-1.70396	-0.502241	2.84032e-05	-1.73578	-0.540711	3.93313e-05	-1.74686	-0.542046
152063749	chr4:152063749:A:T	1.96693e-09	-1.66637e-10	-1.29752	7.66813e-05	-1.66637e-10	-1.28333	0.000107141	-1.66637e-10	-1.28678
152063802	chr4:152063802:G:A	3.52124e-09	-1.66637e-10	-0.715186	0.00013381	-1.66637e-10	-0.726569	0.000187575	-1.66637e-10	-0.726753
152063897	chr4:152063897:C:T	2.13341e-09	-1.66637e-10	-1.21628	8.92226e-05	-1.66637e-10	-1.13185	0.000125659	-1.66637e-10	-1.12736
152063977	chr4:152063977:G:A	2.75576e-09	-0.960307	-3.48322e-10	0.00012648	-0.782904	-3.48322e-10	0.000179446	-0.771057	-3.48322e-10
152064205	chr4:152064205:G:A	1.24861e-09	-1.75197	-3.48322e-10	4.76847e-05	-1.75838	-3.48322e-10	6.68107e-05	-1.75907	-3.48322e-10
152064292	chr4:152064292:A:G	1.86529e-09	-1.66637e-10	-1.35058	7.18322e-05	-1.66637e-10	-1.34866	0.000100723	-1.66637e-10	-1.34856
152064387	chr4:152064387:G:T	2.55167e-08	-1.66637e-10	1.26533	0.00112856	-1.66637e-10	1.40571	0.00158415	-1.66637e-10	1.40687
152064961	chr4:152064961:C:A	1.99939e-09	-1.28116	-3.48322e-10	7.55366e-05	-1.29837	-3.48322e-10	9.25412e-05	-1.43328	-3.48322e-10
152065003	chr4:152065003:C:T	1.87014e-09	-1.66637e-10	-1.34799	7.16914e-05	-1.66637e-10	-1.35062	0.000100515	-1.66637e-10	-1.35063
152065080	chr4:152065080:C:T	1.8802e-09	-1.66637e-10	-1.34262	7.1865e-05	-1.66637e-10	-1.3482	0.000100746	-1.66637e-10	-1.34833
152065405	chr4:152065405:G:T	1.86584e-09	-1.66637e-10	-1.35029	7.17019e-05	-1.66637e-10	-1.35047	0.000100523	-1.66637e-10	-1.35054
152065461	chr4:152065461:C:T	2.29013e-09	-1.66637e-10	-1.14539	9.1189e-05	-1.66637e-10	-1.11005	0.000128279	-1.66637e-10	-1.10673
152065518	chr4:152065518:C:G	1.90037e-09	-1.66637e-10	-1.33195	7.25853e-05	-1.66637e-10	-1.33823	0.00010173	-1.66637e-10	-1.33861
152065564	chr4:152065564:G:T	1.89547e-09	-1.66637e-10	-1.33453	7.2233e-05	-1.66637e-10	-1.34309	0.000101251	-1.66637e-10	-1.34333
152065590	chr4:152065590:A:G	1.91715e-09	-1.66637e-10	-1.32316	7.31261e-05	-1.66637e-10	-1.3308	0.000102477	-1.66637e-10	-1.33129
152065689	chr4:152065689:G:T	1.91693e-09	-1.66637e-10	-1.32328	7.31184e-05	-1.66637e-10	-1.33091	0.000102467	-1.66637e-10	-1.33139
152065868	chr4:152065868:T:C	4.97814e-10	-1.38058	-1.29095	3.9378e-05	-0.681272	-1.26851	5.82412e-05	-0.629211	-1.26713
152065990	chr4:152065990:G:A	1.91693e-09	-1.66637e-10	-1.32328	7.31184e-05	-1.66637e-10	-1.33091	0.000102467	-1.66637e-10	-1.33139
152066226	chr4:152066226:TCTGCAGAAA:T	2.0185e-09	-1.66637e-10	-1.27165	7.74031e-05	-1.66637e-10	-1.27396	0.000108416	-1.66637e-10	-1.27496
152066292	chr4:152066292:T:C	1.05056e-09	-0.614744	-1.30993	2.12195e-05	-1.24402	-1.32405	3.12426e-05	-1.19511	-1.32404
152066317	chr4:152066317:G:T	1.86577e-09	-1.66637e-10	-1.35032	7.16998e-05	-1.66637e-10	-1.3505	0.000100521	-1.66637e-10	-1.35057
152066391	chr4:152066391:C:G	1.98069e-09	-1.66637e-10	-1.29055	7.74849e-05	-1.66637e-10	-1.27291	0.000108514	-1.66637e-10	-1.27405
152066408	chr4:152066408:C:T	1.90416e-09	-1.66637e-10	-1.32996	7.24604e-05	-1.66637e-10	-1.33995	0.000101567	-1.66637e-10	-1.34021
152066710	chr4:152066710:T:C	4.73384e-10	-1.40235	-1.31949	3.66717e-05	-0.717869	-1.30311	5.41613e-05	-0.66687	-1.30209
152067076	chr4:152067076:G:A	5.8797e-10	-1.19314	-1.31194	1.71131e-05	-1.4645	-1.31865	2.47449e-05	-1.43287	-1.31944
152067203	chr4:152067203:C:T	1.87652e-09	-1.66637e-10	-1.34458	7.19044e-05	-1.66637e-10	-1.34765	0.000100796	-1.66637e-10	-1.34783
152067338	chr4:152067338:A:G	6.48187e-10	-1.13772	-1.26985	1.85417e-05	-1.42302	-1.27995	2.68549e-05	-1.38934	-1.28114
152067719	chr4:152067719:T:C	1.865e-09	-1.66637e-10	-1.35074	7.17755e-05	-1.66637e-10	-1.34945	0.000100642	-1.66637e-10	-1.34936
152067851	chr4:152067851:G:A	3.05368e-09	-1.66637e-10	-0.85765	0.000125228	-1.66637e-10	-0.792854	0.000175541	-1.66637e-10	-0.793057
152068030	chr4:152068030:C:G	5.24732e-10	-1.3557	-1.26317	4.22392e-05	-0.641656	-1.23798	6.25219e-05	-0.588961	-1.23645
152068234	chr4:152068234:T:C	1.90824e-09	-1.66637e-10	-1.32782	7.38098e-05	-1.66637e-10	-1.3215	0.000103448	-1.66637e-10	-1.32186
152068258	chr4:152068258:G:A	1.86536e-09	-1.66637e-10	-1.35054	7.17205e-05	-1.66637e-10	-1.35021	0.000100562	-1.66637e-10	-1.35016
152068448	chr4:152068448:G:T	1.865e-09	-1.66637e-10	-1.35074	7.17886e-05	-1.66637e-10	-1.34926	0.000100661	-1.66637e-10	-1.34917
152068556	chr4:152068556:G:A	1.90834e-09	-1.66637e-10	-1.32776	7.3815e-05	-1.66637e-10	-1.32143	0.000103455	-1.66637e-10	-1.32179
152068665	chr4:152068665:G:T	3.25706e-10	-1.74731	-1.34844	1.27738e-05	-1.72497	-1.35062	1.77991e-05	-1.73113	-1.35065
152068835	chr4:152068835:T:C	5.30586e-09	-0.305187	-3.48322e-10	0.000182431	-0.416615	-3.48322e-10	0.000245239	-0.458697	-3.48322e-10
152068996	chr4:152068996:T:G	1.02022e-09	-1.47355	-0.480432	4.28386e-05	-1.39739	-0.46816	6.18834e-05	-1.3733	-0.46238
152069041	chr4:152069041:G:A	1.43105e-09	-1.61559	-3.48322e-10	7.17434e-05	-1.34989	-3.48322e-10	9.85131e-05	-1.37074	-3.48322e-10
152069133	chr4:152069133:C:T	1.90533e-09	-1.66637e-10	-1.32934	7.36585e-05	-1.66637e-10	-1.32355	0.000103238	-1.66637e-10	-1.3239
152069372	chr4:152069372:T:C	6.42565e-10	-1.19936	-1.21692	5.65201e-05	-0.404475	-1.18392	8.41968e-05	-0.345916	-1.18186
152069484	chr4:152069484:A:G	1.90167e-09	-1.66637e-10	-1.33127	7.22391e-05	-1.66637e-10	-1.34301	0.000101271	-1.66637e-10	-1.34313
152069516	chr4:152069516:A:G	2.03741e-09	-1.66637e-10	-1.26232	7.88788e-05	-1.66637e-10	-1.25508	0.000111072	-1.66637e-10	-1.25076
152069748	chr4:152069748:G:T	1.57014e-09	-1.52284	-3.48322e-10	5.44418e-05	-1.62586	-3.48322e-10	7.69917e-05	-1.61723	-3.48322e-10
152069892	chr4:152069892:C:G	4.48646e-09	-1.66637e-10	-0.472934	0.00015833	-1.66637e-10	-0.55831	0.000223521	-1.66637e-10	-0.551426
152069903	chr4:152069903:G:A	1.93523e-09	-1.66637e-10	-1.31377	7.3872e-05	-1.66637e-10	-1.32065	0.000103501	-1.66637e-10	-1.32135
152069942	chr4:152069942:C:T	9.44731e-10	-0.69273	-1.33812	3.57733e-05	-0.702551	-1.34324	5.45708e-05	-0.618682	-1.34275
152069943	chr4:152069943:G:A	6.04196e-10	-1.23829	-1.23957	5.18583e-05	-0.464916	-1.20956	7.71408e-05	-0.40765	-1.20765
152070009	chr4:152070009:A:G	1.89325e-09	-1.66637e-10	-1.3357	7.23218e-05	-1.66637e-10	-1.34186	0.000101376	-1.66637e-10	-1.34209
152070119	chr4:152070119:A:G	1.45994e-09	-1.5956	-3.48322e-10	0.000102758	-0.99061	-3.48322e-10	0.000139267	-1.02454	-3.48322e-10
152070312	chr4:152070312:C:G	1.26565e-09	-1.34809	-0.390329	0.000116424	-0.57818	-0.287571	0.000172681	-0.526459	-0.283024
152070396	chr4:152070396:G:A	1.86597e-09	-1.66637e-10	-1.35022	7.18785e-05	-1.66637e-10	-1.34801	0.000100754	-1.66637e-10	-1.34825
152070429	chr4:152070429:C:A	9.90473e-10	-0.769458	-1.21411	1.86284e-05	-1.46481	-1.23349	2.73794e-05	-1.41502	-1.23612
152070582	chr4:152070582:C:T	2.32909e-09	-1.66637e-10	-1.12852	8.09124e-05	-1.66637e-10	-1.22962	0.000113667	-1.66637e-10	-1.22765
152070673	chr4:152070673:T:C	6.2275e-10	-1.25478	-1.19283	5.32527e-05	-0.490855	-1.15709	7.91884e-05	-0.43423	-1.15487
152070748	chr4:152070748:C:A	6.09117e-10	-1.25593	-1.21382	5.1911e-05	-0.49301	-1.18045	7.718e-05	-0.43642	-1.17837
152070833	chr4:152070833:G:C	1.42328e-09	-1.62104	-3.48322e-10	7.90879e-05	-1.25243	-3.48322e-10	0.000112991	-1.23362	-3.48322e-10
152070913	chr4:152070913:A:T	5.24729e-09	-0.316286	-3.48322e-10	0.000381756	0.321794	-3.48322e-10	0.000568403	0.3819	-3.48322e-10
152070978	chr4:152070978:G:A	1.86575e-09	-1.66637e-10	-1.35034	7.18585e-05	-1.66637e-10	-1.34829	0.000100727	-1.66637e-10	-1.34851
152071114	chr4:152071114:T:C	1.9686e-09	-1.66637e-10	-1.29668	7.40635e-05	-1.66637e-10	-1.31807	0.000103815	-1.66637e-10	-1.31832
152071477	chr4:152071477:T:A	1.86515e-09	-1.66637e-10	-1.35066	7.17073e-05	-1.66637e-10	-1.3504	0.000100543	-1.66637e-10	-1.35034
152071491	chr4:152071491:A:G	1.86502e-09	-1.66637e-10	-1.35072	7.18989e-05	-1.66637e-10	-1.34773	0.000100825	-1.66637e-10	-1.34755
152071539	chr4:152071539:C:A	2.05149e-09	-1.66637e-10	-1.25543	8.06224e-05	-1.66637e-10	-1.23321	0.000113029	-1.66637e-10	-1.23328
152071589	chr4:152071589:C:A	1.89504e-09	-1.66637e-10	-1.33476	7.29509e-05	-1.66637e-10	-1.3332	0.000102242	-1.66637e-10	-1.33359
152071776	chr4:152071776:T:C	1.20409e-09	-1.41416	-0.37411	0.000105094	-0.697954	-0.270178	0.000155543	-0.648459	-0.265551
152072016	chr4:152072016:G:T	3.82505e-09	-1.66637e-10	-0.632426	0.000140529	-1.66637e-10	-0.677578	0.000197759	-1.66637e-10	-0.673881
152072241	chr4:152072241:G:A	7.6186e-09	-1.66637e-10	0.0565933	0.0002648	-1.66637e-10	-0.0440145	0.000378433	-1.66637e-10	-0.0248923
152072262	chr4:152072262:C:T	1.23505e-09	-0.452696	-1.31019	5.07329e-05	-0.411229	-1.28519	7.71435e-05	-0.330438	-1.28483
152072312	chr4:152072312:C:T	1.22094e-09	-1.40458	-0.369804	0.000107389	-0.68087	-0.26566	0.000159013	-0.630924	-0.261023
152072396	chr4:152072396:T:G	1.91222e-09	-1.66637e-10	-1.32574	7.32382e-05	-1.66637e-10	-1.32927	0.00010264	-1.66637e-10	-1.3297
152072468	chr4:152072468:T:G	1.94395e-09	-1.66637e-10	-1.30928	7.56322e-05	-1.66637e-10	-1.29711	0.000106034	-1.66637e-10	-1.29717
152072473	chr4:152072473:G:A	2.33695e-09	-1.66637e-10	-1.12515	9.28237e-05	-1.66637e-10	-1.09229	0.000130561	-1.66637e-10	-1.08909
152072784	chr4:152072784:A:T	1.04308e-09	-1.44977	-0.482059	8.91785e-05	-0.753288	-0.379061	0.000132181	-0.702536	-0.374223
152072859	chr4:152072859:G:A	1.87592e-09	-1.66637e-10	-1.3449	7.23558e-05	-1.66637e-10	-1.34139	0.000101427	-1.66637e-10	-1.34159
152072902	chr4:152072902:C:T	1.58029e-09	-1.51639	-3.48322e-10	0.000115478	-0.873908	-3.48322e-10	0.000169348	-0.828973	-3.48322e-10
152072945	chr4:152072945:G:A	1.63468e-09	-1.48255	-3.48322e-10	0.000123084	-0.810118	-3.48322e-10	0.000180758	-0.76377	-3.48322e-10
152073074	chr4:152073074:C:T	1.80488e-09	-0.334996	-1.04851	3.68944e-05	-0.993543	-1.02139	5.40108e-05	-0.957455	-1.01429
152073174	chr4:152073174:G:A	7.36703e-10	-1.49062	-0.788952	5.95417e-05	-0.824093	-0.71222	8.76797e-05	-0.778312	-0.708928
152073189	chr4:152073189:TG:T	9.40392e-10	-1.35135	-0.684111	2.66252e-05	-1.61759	-0.723537	3.7912e-05	-1.60264	-0.723022
152073333	chr4:152073333:T:C	2.04003e-09	-0.310502	-0.950534	3.64176e-05	-1.02624	-1.00169	5.41563e-05	-0.967704	-1.00135
152073378	chr4:152073378:G:A	2.15979e-09	-0.228577	-0.975413	3.76959e-05	-0.968608	-1.02483	5.61719e-05	-0.908005	-1.02451
152073482	chr4:152073482:A:G	6.698e-10	-1.09124	-1.28353	1.91533e-05	-1.37578	-1.29473	2.77868e-05	-1.34081	-1.29556
152073491	chr4:152073491:A:G	3.95782e-10	-1.60047	-1.30042	1.29679e-05	-1.76035	-1.30016	1.82302e-05	-1.75979	-1.29806
152073538	chr4:152073538:G:A	1.87273e-09	-1.66637e-10	-1.3466	7.17536e-05	-1.66637e-10	-1.34975	0.00010063	-1.66637e-10	-1.34948
152074046	chr4:152074046:T:C	1.61956e-09	-1.49185	-3.48322e-10	0.000120881	-0.828185	-3.48322e-10	0.000177473	-0.78211	-3.48322e-10
152074342	chr4:152074342:T:C	5.39729e-10	-1.74951	-0.841175	2.09071e-05	-1.75564	-0.827257	2.97214e-05	-1.75148	-0.817582
152074628	chr4:152074628:A:G	5.31159e-10	-1.75548	-0.851217	2.0615e-05	-1.75953	-0.837439	2.9259e-05	-1.75689	-0.827855
152074694	chr4:152074694:G:A	1.5945e-09	-1.50744	-3.48322e-10	0.000117511	-0.856458	-3.48322e-10	0.000172375	-0.811258	-3.48322e-10
152074726	chr4:152074726:A:C	2.19341e-09	-1.66637e-10	-1.18854	8.81363e-05	-1.66637e-10	-1.1441	0.000123814	-1.66637e-10	-1.14215
152075014	chr4:152075014:G:A	7.28887e-10	-1.00335	-1.28689	2.04069e-05	-1.30955	-1.29756	2.96889e-05	-1.27179	-1.29836
152075030	chr4:152075030:C:G	1.86714e-09	-1.66637e-10	-1.34959	7.19748e-05	-1.66637e-10	-1.34667	0.000100908	-1.66637e-10	-1.34672
152075130	chr4:152075130:T:C	7.07141e-10	-1.03002	-1.29051	1.99316e-05	-1.32975	-1.30093	2.89739e-05	-1.29282	-1.30171
152075170	chr4:152075170:G:A	1.86593e-09	-1.66637e-10	-1.35024	7.16842e-05	-1.66637e-10	-1.35072	0.000100506	-1.66637e-10	-1.35071
152075311	chr4:152075311:A:T	2.10371e-09	-1.66637e-10	-1.2303	7.94625e-05	-1.66637e-10	-1.2477	0.000111354	-1.66637e-10	-1.24822
152075349	chr4:152075349:G:A	7.83522e-10	-1.72644	-0.491516	3.37982e-05	-1.7471	-0.35548	4.82095e-05	-1.74319	-0.342184
152075428	chr4:152075428:C:T	1.96414e-09	-1.66637e-10	-1.29894	7.70011e-05	-1.66637e-10	-1.27917	0.000107893	-1.66637e-10	-1.27979
152076720	chr4:152076720:T:A	6.43202e-10	-1.09925	-1.31605	1.84942e-05	-1.38439	-1.32114	2.68358e-05	-1.34954	-1.32165
152076806	chr4:152076806:G:A	3.54708e-10	-1.7434	-1.26706	1.34054e-05	-1.75841	-1.26892	1.88212e-05	-1.756	-1.26995
152076956	chr4:152076956:G:A	8.65638e-10	-1.01578	-1.10251	2.34845e-05	-1.29838	-1.16827	3.41481e-05	-1.26216	-1.16806
152077007	chr4:152077007:G:A	1.87301e-09	-1.66637e-10	-1.34645	7.18171e-05	-1.66637e-10	-1.34887	0.000100702	-1.66637e-10	-1.34876
152077094	chr4:152077094:G:A	3.73289e-09	-1.66637e-10	-0.656816	0.00012867	-1.66637e-10	-0.765738	0.000179628	-1.66637e-10	-0.770044
152077297	chr4:152077297:T:C	1.97142e-09	-1.66637e-10	-1.29524	7.67964e-05	-1.66637e-10	-1.28183	0.000107759	-1.66637e-10	-1.28103
152077468	chr4:152077468:G:A	1.28528e-09	-1.72302	-3.48322e-10	6.89707e-05	-1.38931	-3.48322e-10	8.21641e-05	-1.55221	-3.48322e-10
152077499	chr4:152077499:G:A	1.86514e-09	-1.66637e-10	-1.35066	7.17821e-05	-1.66637e-10	-1.34935	0.00010064	-1.66637e-10	-1.34938
152077562	chr4:152077562:G:A	2.00883e-09	-1.66637e-10	-1.27644	8.16227e-05	-1.66637e-10	-1.22088	0.00011518	-1.66637e-10	-1.21443
152077587	chr4:152077587:G:A	1.97854e-09	-1.66637e-10	-1.29164	7.76599e-05	-1.66637e-10	-1.27065	0.000108812	-1.66637e-10	-1.2713
152077590	chr4:152077590:A:C	2.38826e-09	-1.66637e-10	-1.10343	9.6832e-05	-1.66637e-10	-1.05001	0.000136086	-1.66637e-10	-1.04765
152077836	chr4:152077836:C:T	3.18764e-09	-1.66637e-10	-0.814719	0.000124088	-1.66637e-10	-0.802001	0.000175953	-1.66637e-10	-0.790712
152077929	chr4:152077929:C:T	3.88953e-10	-1.56756	-1.35073	1.24675e-05	-1.75385	-1.34601	1.75097e-05	-1.75256	-1.34562
152077939	chr4:152077939:A:G	1.60771e-09	-1.49919	-3.48322e-10	0.000119234	-0.841905	-3.48322e-10	0.000174947	-0.796447	-3.48322e-10
152078366	chr4:152078366:A:G	2.31281e-09	-1.66637e-10	-1.13554	9.54639e-05	-1.66637e-10	-1.06424	0.000134708	-1.66637e-10	-1.05782
152078380	chr4:152078380:C:T	1.60792e-09	-1.49906	-3.48322e-10	0.000119314	-0.841233	-3.48322e-10	0.000175074	-0.795719	-3.48322e-10
152079194	chr4:152079194:T:C	2.95871e-09	0.439237	-1.32848	4.20578e-05	-0.543503	-1.34044	6.0483e-05	-0.517324	-1.34124
152079245	chr4:152079245:A:G	4.98486e-10	-1.58368	-1.0865	2.26395e-05	-1.42261	-1.08068	3.23784e-05	-1.41041	-1.07303
152079326	chr4:152079326:C:T	1.36173e-09	-1.66524	-3.48322e-10	4.80512e-05	-1.75072	-3.48322e-10	6.73522e-05	-1.75099	-3.48322e-10
152080023	chr4:152080023:C:T	1.86522e-09	-1.66637e-10	-1.35062	7.22017e-05	-1.66637e-10	-1.34352	0.000101302	-1.66637e-10	-1.34283
152080067	chr4:152080067:G:A	2.55503e-09	0.285827	-1.32176	3.77212e-05	-0.65483	-1.33794	5.41651e-05	-0.630096	-1.3388
152080109	chr4:152080109:G:A	1.59518e-09	-1.50701	-3.48322e-10	0.000117465	-0.85685	-3.48322e-10	0.000172286	-0.811773	-3.48322e-10
152080147	chr4:152080147:G:T	1.91222e-09	-1.66637e-10	-1.32574	7.28894e-05	-1.66637e-10	-1.33405	0.000102398	-1.66637e-10	-1.33206
152080510	chr4:152080510:T:C	7.9218e-10	-1.47713	-0.729832	2.3911e-05	-1.66932	-0.779326	3.4364e-05	-1.64293	-0.780989
152080553	chr4:152080553:A:G	2.79796e-09	-1.66637e-10	-0.945108	0.00010851	-1.66637e-10	-0.936143	0.000153632	-1.66637e-10	-0.92637
152081103	chr4:152081103:C:T	9.03326e-10	-0.929667	-1.146	2.40664e-05	-1.2264	-1.21577	3.51174e-05	-1.18678	-1.21546
152081632	chr4:152081632:G:A	2.18719e-09	0.128101	-1.31948	3.38252e-05	-0.769248	-1.33254	4.85543e-05	-0.744567	-1.33368
152082072	chr4:152082072:C:A	2.02971e-09	-1.66637e-10	-1.26611	7.95449e-05	-1.66637e-10	-1.24667	0.000111508	-1.66637e-10	-1.24683
152082523	chr4:152082523:A:G	5.32329e-10	-1.27339	-1.3311	1.63981e-05	-1.49299	-1.33283	2.36575e-05	-1.46555	-1.3317
152082633	chr4:152082633:TG:T	3.7608e-09	-1.66637e-10	-0.649367	0.000149974	-1.66637e-10	-0.612528	0.000210511	-1.66637e-10	-0.611393
152082719	chr4:152082719:G:A	2.21618e-09	-1.66637e-10	-1.17821	8.50685e-05	-1.66637e-10	-1.17953	0.000119132	-1.66637e-10	-1.1807
152082763	chr4:152082763:T:C	4.02997e-09	-1.66637e-10	-0.580239	0.000160511	-1.66637e-10	-0.544628	0.000225309	-1.66637e-10	-0.543456
152082830	chr4:152082830:C:T	1.35167e-09	-1.67266	-3.48322e-10	6.35804e-05	-1.47068	-3.48322e-10	8.80937e-05	-1.48253	-3.48322e-10
152082921	chr4:152082921:C:T	1.86551e-09	-1.66637e-10	-1.35047	7.18755e-05	-1.66637e-10	-1.34805	0.000100701	-1.66637e-10	-1.34878
152082998	chr4:152082998:T:C	3.35688e-10	-1.74325	-1.32232	1.32886e-05	-1.71787	-1.31821	1.85134e-05	-1.72496	-1.31748
152083032	chr4:152083032:G:A	4.33276e-10	-1.50589	-1.30449	1.33018e-05	-1.73467	-1.30042	1.87197e-05	-1.73234	-1.29901
152083527	chr4:152083527:G:A	6.41806e-10	-1.08987	-1.3276	1.96213e-05	-1.32943	-1.31695	2.83477e-05	-1.2998	-1.31658
152083925	chr4:152083925:G:A	2.03854e-09	-1.66637e-10	-1.26176	8.24323e-05	-1.66637e-10	-1.21101	0.000115671	-1.66637e-10	-1.21018
152084018	chr4:152084018:G:A	2.05321e-09	-1.66637e-10	-1.25459	7.84733e-05	-1.66637e-10	-1.26023	0.000110183	-1.66637e-10	-1.25879
152084369	chr4:152084369:A:G	1.01283e-09	-1.7313	-0.229952	4.21771e-05	-1.69313	-0.187979	6.02305e-05	-1.67755	-0.185197
152084564	chr4:152084564:T:C	2.77667e-09	-0.179972	-0.772775	6.07205e-05	-0.609	-0.907708	9.06314e-05	-0.550977	-0.903153
152084647	chr4:152084647:G:A	4.82259e-09	-1.66637e-10	-0.400688	0.000183837	-1.66637e-10	-0.408938	0.000260011	-1.66637e-10	-0.400206
152084712	chr4:152084712:G:A	2.42743e-09	-1.66637e-10	-1.08717	8.94991e-05	-1.66637e-10	-1.12876	0.000125575	-1.66637e-10	-1.12803
152084873	chr4:152084873:G:T	1.94616e-09	-1.66637e-10	-1.30814	7.67245e-05	-1.66637e-10	-1.28277	0.000107707	-1.66637e-10	-1.28152
152084953	chr4:152084953:T:A	1.44819e-09	-0.361804	-1.24188	2.89362e-05	-1.02712	-1.23077	4.04288e-05	-1.02995	-1.23144
152084963	chr4:152084963:T:G	1.86503e-09	-1.66637e-10	-1.35072	7.17217e-05	-1.66637e-10	-1.3502	0.000100556	-1.66637e-10	-1.35021
152085142	chr4:152085142:C:T	2.01055e-09	-1.66637e-10	-1.27559	7.87683e-05	-1.66637e-10	-1.25648	0.000110651	-1.66637e-10	-1.25455
152085210	chr4:152085210:A:G	1.01339e-09	-0.817932	-1.14276	2.85234e-05	-1.07513	-1.19713	4.11823e-05	-1.0445	-1.19842
152085294	chr4:152085294:G:A	1.24463e-09	-1.75516	-3.48322e-10	5.07613e-05	-1.69586	-3.48322e-10	7.00179e-05	-1.71218	-3.48322e-10
152085545	chr4:152085545:T:A	6.99897e-09	1.27126	-1.29949	6.68466e-05	-0.122166	-1.29842	9.71638e-05	-0.0859036	-1.29863
152085865	chr4:152085865:A:C	6.55428e-10	-1.04628	-1.35019	2.16562e-05	-1.19731	-1.35038	3.09499e-05	-1.17807	-1.35049
152085989	chr4:152085989:T:G	5.34793e-09	-1.66637e-10	-0.297289	0.000222781	-1.66637e-10	-0.216801	0.00031238	-1.66637e-10	-0.216709
152086074	chr4:152086074:T:C	1.08053e-09	-0.752978	-1.14357	3.45773e-05	-0.884224	-1.19557	4.93074e-05	-0.866504	-1.19635
152086328	chr4:152086328:G:A	1.22263e-09	-0.767473	-1.00552	3.90594e-05	-0.898989	-1.05892	5.58551e-05	-0.879941	-1.05823
152086662	chr4:152086662:T:G	1.86686e-09	-1.66637e-10	-1.34974	7.16844e-05	-1.66637e-10	-1.35072	0.000100506	-1.66637e-10	-1.35071
152086882	chr4:152086882:G:T	1.26091e-09	-1.74216	-3.48322e-10	5.1083e-05	-1.68954	-3.48322e-10	7.24481e-05	-1.67806	-3.48322e-10
152087297	chr4:152087297:T:C	1.88998e-09	-1.66637e-10	-1.33743	7.1997e-05	-1.66637e-10	-1.34636	0.000100935	-1.66637e-10	-1.34646
152087388	chr4:152087388:C:T	1.41273e-09	-1.72565	0.0971749	6.25834e-05	-1.51992	0.0334256	8.39042e-05	-1.57614	0.0448895
152087397	chr4:152087397:C:T	1.24408e-09	-1.7556	-3.48322e-10	4.75504e-05	-1.7612	-3.48322e-10	6.66498e-05	-1.76148	-3.48322e-10
152088351	chr4:152088351:C:T	1.24116e-09	-1.75795	-3.48322e-10	5.45412e-05	-1.62403	-3.48322e-10	7.80509e-05	-1.60357	-3.48322e-10
152088993	chr4:152088993:A:G	1.26045e-09	-1.74253	-3.48322e-10	5.17931e-05	-1.67573	-3.48322e-10	7.38067e-05	-1.65948	-3.48322e-10
152089316	chr4:152089316:C:T	2.30877e-09	-0.468466	-0.668819	8.31956e-05	-0.535901	-0.665894	0.000122396	-0.494989	-0.658676
152089498	chr4:152089498:G:A	5.12655e-09	0.907878	-1.24744	0.000121521	0.412681	-1.23558	0.000164701	0.378605	-1.23541
152089613	chr4:152089613:G:A	7.34848e-10	-1.51601	-0.766085	3.24241e-05	-1.27683	-0.867253	4.23922e-05	-1.35249	-0.861481
152089924	chr4:152089924:T:A	1.23713e-09	-1.76121	-3.48322e-10	5.4672e-05	-1.62164	-3.48322e-10	7.79709e-05	-1.60459	-3.48322e-10
152090058	chr4:152090058:T:C	2.09898e-09	-1.66637e-10	-1.23255	8.10492e-05	-1.66637e-10	-1.22793	0.000113781	-1.66637e-10	-1.22665
152090476	chr4:152090476:G:A	2.08258e-09	-1.66637e-10	-1.24039	7.90019e-05	-1.66637e-10	-1.25352	0.000111385	-1.66637e-10	-1.24794
152090559	chr4:152090559:C:A	2.20637e-09	-1.66637e-10	-1.18265	8.63649e-05	-1.66637e-10	-1.16441	0.000120856	-1.66637e-10	-1.16633
152090878	chr4:152090878:T:C	6.2601e-10	-1.46069	-0.981696	2.21165e-05	-1.48374	-1.04293	2.90376e-05	-1.5513	-1.04103
152090966	chr4:152090966:G:A	2.00561e-09	-1.66637e-10	-1.27805	8.13126e-05	-1.66637e-10	-1.22469	0.000114786	-1.66637e-10	-1.21786
152091070	chr4:152091070:T:C	1.97586e-09	-1.66637e-10	-1.293	7.89354e-05	-1.66637e-10	-1.25436	0.000110926	-1.66637e-10	-1.25207
152091312	chr4:152091312:T:G	8.76176e-10	-1.29005	-0.816141	4.08435e-05	-1.18276	-0.730481	5.66442e-05	-1.19984	-0.724298
152091347	chr4:152091347:A:G	8.33232e-10	-1.4065	-0.749947	2.55142e-05	-1.62351	-0.760239	3.84712e-05	-1.55339	-0.757633
152091489	chr4:152091489:G:A	3.44924e-09	-1.66637e-10	-0.735846	0.000141226	-1.66637e-10	-0.672624	0.000198019	-1.66637e-10	-0.672565
152091689	chr4:152091689:T:C	3.00905e-09	-0.872375	-3.48322e-10	0.000157638	-0.562691	-3.48322e-10	0.000214931	-0.590611	-3.48322e-10
152092102	chr4:152092102:G:A	2.23757e-09	-1.16861	-3.48322e-10	0.00014398	-0.653313	-3.48322e-10	0.000212966	-0.599797	-3.48322e-10
152092331	chr4:152092331:C:T	3.95294e-09	-1.66637e-10	-0.599538	0.00015952	-1.66637e-10	-0.550821	0.000224751	-1.66637e-10	-0.545939
152092368	chr4:152092368:G:C	3.36278e-09	-1.66637e-10	-0.761231	0.000124697	-1.66637e-10	-0.797104	0.000176246	-1.66637e-10	-0.78905
152092796	chr4:152092796:A:ACC	6.71979e-09	-1.66637e-10	-0.0689418	0.000206131	-1.66637e-10	-0.294477	0.000289239	-1.66637e-10	-0.293678
152093340	chr4:152093340:C:T	2.09209e-09	-1.66637e-10	-1.23584	7.85106e-05	-1.66637e-10	-1.25976	0.000110159	-1.66637e-10	-1.25901
152093341	chr4:152093341:T:A	2.12119e-09	-1.66637e-10	-1.22202	7.95011e-05	-1.66637e-10	-1.24722	0.000111554	-1.66637e-10	-1.24642
152093379	chr4:152093379:C:T	1.31649e-09	-1.69903	-3.48322e-10	4.82373e-05	-1.74686	-3.48322e-10	6.66703e-05	-1.76117	-3.48322e-10
152093761	chr4:152093761:T:C	4.65272e-09	-0.436547	-3.48322e-10	0.000256043	-0.077643	-3.48322e-10	0.000351279	-0.0993487	-3.48322e-10
152094199	chr4:152094199:G:T	6.66737e-08	2.22581	-3.48322e-10	0.00396445	2.66213	-3.48322e-10	0.00613095	2.76018	-3.48322e-10
152094380	chr4:152094380:A:G	3.05941e-09	-1.66637e-10	-0.855776	0.000124825	-1.66637e-10	-0.796077	0.000175379	-1.66637e-10	-0.793979
152094552	chr4:152094552:C:T	3.10426e-09	-0.365795	-0.475429	0.000117286	-0.27836	-0.580015	0.000167295	-0.26564	-0.575529
152095579	chr4:152095579:G:A	2.40416e-09	-1.66637e-10	-1.0968	9.36663e-05	-1.66637e-10	-1.08325	0.000131042	-1.66637e-10	-1.08541
152095645	chr4:152095645:C:T	3.01366e-08	-0.34744	1.77918	0.000980502	-0.328164	1.59324	0.00142994	-0.303536	1.60799
152096300	chr4:152096300:A:G	4.05246e-10	-1.72804	-1.14922	1.47346e-05	-1.75793	-1.17486	2.08868e-05	-1.75093	-1.17088
152097378	chr4:152097378:G:A	1.9638e-09	-1.66637e-10	-1.29912	7.38111e-05	-1.66637e-10	-1.32148	0.000103419	-1.66637e-10	-1.32214
152097474	chr4:152097474:A:AGG	3.9273e-09	-1.66637e-10	-0.606047	0.000161846	-1.66637e-10	-0.536347	0.000226078	-1.66637e-10	-0.54005
152097528	chr4:152097528:AAAAG:A	3.0981e-09	-0.843209	-3.48322e-10	9.48614e-05	-1.07057	-3.48322e-10	0.000147489	-0.967179	-3.48322e-10
152097950	chr4:152097950:C:A	1.37822e-09	-1.65321	-3.48322e-10	4.93547e-05	-1.72396	-3.48322e-10	6.9515e-05	-1.71939	-3.48322e-10
152097953	chr4:152097953:T:G	1.39202e-09	-1.64324	-3.48322e-10	4.96503e-05	-1.71799	-3.48322e-10	6.99553e-05	-1.71307	-3.48322e-10
152098945	chr4:152098945:G:A	7.15877e-09	-0.293527	0.287867	0.000185454	-0.535809	0.135628	0.000260301	-0.543709	0.144616
152099190	chr4:152099190:A:C	3.91806e-09	-1.66637e-10	-0.608403	0.000144701	-1.66637e-10	-0.648322	0.0002035	-1.66637e-10	-0.645263
152100754	chr4:152100754:C:T	2.08927e-09	-1.66637e-10	-1.23718	8.54726e-05	-1.66637e-10	-1.17479	0.000120767	-1.66637e-10	-1.16707
152101140	chr4:152101140:G:A	3.87298e-09	-1.66637e-10	-0.619975	0.000143812	-1.66637e-10	-0.654482	0.000203186	-1.66637e-10	-0.64681
152101223	chr4:152101223:G:A	9.99932e-10	-0.623606	-1.35046	2.84352e-05	-0.925236	-1.35012	4.48389e-05	-0.807732	-1.35012
152101289	chr4:152101289:G:C	2.35489e-09	-1.66637e-10	-1.11751	8.70919e-05	-1.66637e-10	-1.15603	0.000122151	-1.66637e-10	-1.15567
152101329	chr4:152101329:T:TA	1.27603e-09	-1.75947	0.0292236	5.46566e-05	-1.72906	0.107139	7.78435e-05	-1.71816	0.111931
152101511	chr4:152101511:G:A	4.24461e-10	-1.70978	-1.12116	1.58041e-05	-1.7159	-1.14682	2.2855e-05	-1.68866	-1.1431
152101748	chr4:152101748:A:G	3.79905e-09	-1.66637e-10	-0.639247	0.000141143	-1.66637e-10	-0.673217	0.000199393	-1.66637e-10	-0.665651
152101751	chr4:152101751:G:A	1.26763e-09	-1.76032	0.0234712	5.45646e-05	-1.72484	0.101241	7.77591e-05	-1.71333	0.106014
152102250	chr4:152102250:C:A	4.22424e-10	-1.71564	-1.1201	1.5737e-05	-1.72125	-1.14572	2.2726e-05	-1.6954	-1.14202
152102821	chr4:152102821:G:A	5.50541e-09	-1.66637e-10	-0.268267	0.000195963	-1.66637e-10	-0.345063	0.00027931	-1.66637e-10	-0.328607
152102824	chr4:152102824:G:A	1.49459e-09	-1.57215	-3.48322e-10	5.2065e-05	-1.6705	-3.48322e-10	7.35067e-05	-1.66355	-3.48322e-10
152103336	chr4:152103336:T:C	8.46616e-10	-0.790122	-1.35038	3.45443e-05	-0.735916	-1.34483	4.73799e-05	-0.758459	-1.34427
152103754	chr4:152103754:C:A	4.25519e-09	-1.66637e-10	-0.525858	0.000158131	-1.66637e-10	-0.559567	0.000222729	-1.66637e-10	-0.554976
152104020	chr4:152104020:C:T	1.51554e-09	-1.55823	-3.48322e-10	6.62693e-05	-1.42926	-3.48322e-10	9.31777e-05	-1.42642	-3.48322e-10
152104756	chr4:152104756:A:G	2.51019e-09	-1.66637e-10	-1.05364	8.82882e-05	-1.66637e-10	-1.14238	0.000124081	-1.66637e-10	-1.13999
152104881	chr4:152104881:G:A	1.87053e-09	-1.66637e-10	-1.34778	7.16832e-05	-1.66637e-10	-1.35073	0.000100509	-1.66637e-10	-1.35068
152105248	chr4:152105248:T:C	2.11973e-09	-1.66637e-10	-1.22271	8.26613e-05	-1.66637e-10	-1.20824	0.000116007	-1.66637e-10	-1.20728
152105611	chr4:152105611:C:T	7.86313e-10	-0.881511	-1.33289	3.13739e-05	-0.831553	-1.34546	4.29612e-05	-0.854681	-1.34595
152105732	chr4:152105732:A:G	1.49473e-09	-1.57205	-3.48322e-10	7.15882e-05	-1.35206	-3.48322e-10	9.98372e-05	-1.35739	-3.48322e-10
152105750	chr4:152105750:T:C	2.46877e-09	-1.66637e-10	-1.07028	8.78247e-05	-1.66637e-10	-1.14765	0.000123486	-1.66637e-10	-1.14481
152106025	chr4:152106025:T:C	1.19435e-09	-0.493754	-1.30265	3.24817e-05	-0.815398	-1.32691	5.14422e-05	-0.694078	-1.32639
152106640	chr4:152106640:T:C	1.94607e-09	-1.66637e-10	-1.30818	7.52966e-05	-1.66637e-10	-1.30155	0.000105635	-1.66637e-10	-1.30094
152106853	chr4:152106853:C:T	1.94167e-09	-1.66637e-10	-1.31045	7.51203e-05	-1.66637e-10	-1.3039	0.000105382	-1.66637e-10	-1.30334
152107314	chr4:152107314:G:A	1.28866e-09	-0.39085	-1.32955	3.45687e-05	-0.733794	-1.34625	5.50917e-05	-0.605842	-1.34609
152107544	chr4:152107544:G:A	9.15386e-10	-0.877351	-1.18506	3.0829e-05	-0.961953	-1.23258	4.21696e-05	-0.984091	-1.23514
152107708	chr4:152107708:C:T	5.68385e-09	-0.191513	-0.0448566	0.000148579	-0.427865	-0.194008	0.000207134	-0.44152	-0.186044
152108261	chr4:152108261:G:A	1.28207e-09	-0.390947	-1.33457	3.44879e-05	-0.734116	-1.34826	5.49606e-05	-0.606173	-1.34814
152108271	chr4:152108271:T:A	1.34113e-09	-0.343884	-1.3366	3.58873e-05	-0.693591	-1.34901	5.73302e-05	-0.563191	-1.34891
152108658	chr4:152108658:A:T	2.35545e-09	-1.66637e-10	-1.11727	8.44264e-05	-1.66637e-10	-1.18711	0.000118673	-1.66637e-10	-1.18456
152108921	chr4:152108921:T:C	9.22299e-10	-0.755543	-1.29934	3.65972e-05	-0.702359	-1.32066	5.00129e-05	-0.726986	-1.32166
152108962	chr4:152108962:T:C	1.48745e-09	-0.463151	-1.11379	4.034e-05	-0.831407	-1.09424	6.38495e-05	-0.711865	-1.09254
152109068	chr4:152109068:T:C	1.88457e-09	-1.66637e-10	-1.3403	7.30301e-05	-1.66637e-10	-1.33212	0.000102435	-1.66637e-10	-1.33171
152109206	chr4:152109206:G:A	2.24744e-09	-1.66637e-10	-1.16421	8.5512e-05	-1.66637e-10	-1.17433	0.000119807	-1.66637e-10	-1.17505
152110358	chr4:152110358:T:G	9.22092e-10	-0.862013	-1.1931	3.55024e-05	-0.815391	-1.238	4.85448e-05	-0.838612	-1.23983
152110564	chr4:152110564:A:C	1.87615e-09	-1.66637e-10	-1.34478	7.25666e-05	-1.66637e-10	-1.33848	0.000101775	-1.66637e-10	-1.33817
152110583	chr4:152110583:G:A	1.0117e-09	-0.833859	-1.1285	3.85797e-05	-0.787297	-1.18297	5.27149e-05	-0.810839	-1.18519
152110712	chr4:152110712:C:A	5.71121e-09	-1.66637e-10	-0.231569	0.000190365	-1.66637e-10	-0.374046	0.000268706	-1.66637e-10	-0.367311
152110853	chr4:152110853:G:C	9.11275e-10	-0.870846	-1.19606	3.49721e-05	-0.823544	-1.24489	4.78227e-05	-0.846598	-1.24683
152111047	chr4:152111047:G:A	2.79985e-09	-1.66637e-10	-0.944433	0.000114412	-1.66637e-10	-0.883181	0.000160397	-1.66637e-10	-0.883278
152111215	chr4:152111215:C:T	1.90066e-09	-1.66637e-10	-1.3318	7.50193e-05	-1.66637e-10	-1.30524	0.000105586	-1.66637e-10	-1.30141
152112038	chr4:152112038:A:T	1.97282e-09	-1.66637e-10	-1.29453	7.86007e-05	-1.66637e-10	-1.25861	0.00011043	-1.66637e-10	-1.25655
152112281	chr4:152112281:T:C	3.38829e-09	-0.151602	-0.602071	9.26174e-05	-0.410859	-0.683653	0.00012912	-0.423267	-0.676919
152112457	chr4:152112457:G:A	2.70411e-09	-0.291904	-0.687323	7.5275e-05	-0.537864	-0.763977	0.000105012	-0.549218	-0.757638
152112480	chr4:152112480:T:C	1.50454e-09	-0.226355	-1.33916	3.83757e-05	-0.643599	-1.33197	6.13962e-05	-0.511959	-1.33162
152113798	chr4:152113798:T:G	1.89403e-09	-1.66637e-10	-1.33529	7.32895e-05	-1.66637e-10	-1.32857	0.000102827	-1.66637e-10	-1.32789
152113846	chr4:152113846:G:GAT	5.30033e-09	-1.66637e-10	-0.30623	0.000198233	-1.66637e-10	-0.333544	0.000279002	-1.66637e-10	-0.32971
152114189	chr4:152114189:G:C	4.97667e-10	-1.41853	-1.25329	1.67309e-05	-1.60351	-1.20222	2.29789e-05	-1.62674	-1.19961
152115152	chr4:152115152:C:T	1.30095e-09	-1.71091	-3.48322e-10	4.77076e-05	-1.7579	-3.48322e-10	6.69626e-05	-1.7568	-3.48322e-10
152115168	chr4:152115168:G:A	5.82817e-09	-1.66637e-10	-0.211297	0.000217161	-1.66637e-10	-0.24235	0.000305694	-1.66637e-10	-0.238347
152115247	chr4:152115247:C:T	1.29717e-09	-1.71382	-3.48322e-10	5.66413e-05	-1.58625	-3.48322e-10	7.85764e-05	-1.59686	-3.48322e-10
152115370	chr4:152115370:G:A	3.32941e-09	-0.109848	-0.661357	9.02333e-05	-0.380471	-0.74012	0.000125165	-0.397294	-0.734003
152115577	chr4:152115577:G:A	1.8616e-09	-0.124634	-1.22793	4.68711e-05	-0.550757	-1.22483	7.47481e-05	-0.42239	-1.22442
152115676	chr4:152115676:G:A	1.8683e-09	-0.11556	-1.23341	4.70158e-05	-0.542298	-1.23021	7.5022e-05	-0.41334	-1.22981
152115934	chr4:152115934:T:C	2.4658e-09	-1.66637e-10	-1.07148	8.786e-05	-1.66637e-10	-1.14724	0.00012353	-1.66637e-10	-1.14445
152116121	chr4:152116121:T:C	2.96202e-09	0.425117	-1.31324	5.60267e-05	-0.316073	-1.28109	8.56286e-05	-0.230009	-1.2809
152116323	chr4:152116323:C:T	5.43103e-09	-1.66637e-10	-0.281871	0.000202563	-1.66637e-10	-0.31194	0.000285107	-1.66637e-10	-0.308065
152116336	chr4:152116336:C:G	4.89832e-10	-1.46394	-1.22375	1.68841e-05	-1.6338	-1.16281	2.32658e-05	-1.65461	-1.15934
152116519	chr4:152116519:C:T	3.11652e-09	0.483858	-1.32114	5.83252e-05	-0.264257	-1.2927	8.93015e-05	-0.176296	-1.29262
152116531	chr4:152116531:A:T	1.86592e-09	-1.66637e-10	-1.35025	7.20903e-05	-1.66637e-10	-1.34507	0.000101035	-1.66637e-10	-1.34546
152116550	chr4:152116550:C:T	7.3838e-10	-1.11972	-1.15758	2.7837e-05	-1.08254	-1.21408	3.81899e-05	-1.10161	-1.21675
152117324	chr4:152117324:T:C	2.24108e-09	-1.66637e-10	-1.16704	8.81126e-05	-1.66637e-10	-1.14437	0.000123553	-1.66637e-10	-1.14426
152117354	chr4:152117354:C:T	2.44125e-09	-1.66637e-10	-1.08149	8.6307e-05	-1.66637e-10	-1.16508	0.00012135	-1.66637e-10	-1.16225
152117462	chr4:152117462:T:A	1.86857e-09	-1.66637e-10	-1.34882	7.21575e-05	-1.66637e-10	-1.34414	0.000101042	-1.66637e-10	-1.34539
152117913	chr4:152117913:A:G	1.28102e-09	-1.72634	-3.48322e-10	5.3393e-05	-1.64531	-3.48322e-10	7.42479e-05	-1.65352	-3.48322e-10
152118249	chr4:152118249:G:A	1.92955e-09	-0.0548582	-1.26185	4.66067e-05	-0.506008	-1.27524	7.48195e-05	-0.36995	-1.2759
152118289	chr4:152118289:A:G	1.87596e-09	-1.66637e-10	-1.34488	7.2322e-05	-1.66637e-10	-1.34186	0.000101443	-1.66637e-10	-1.34143
152119374	chr4:152119374:C:T	2.51168e-09	-1.05305	-3.48322e-10	7.35209e-05	-1.32542	-3.48322e-10	0.000101512	-1.34075	-3.48322e-10
152119518	chr4:152119518:C:T	5.10611e-10	-1.33991	-1.30624	1.85221e-05	-1.36932	-1.3347	2.56337e-05	-1.38321	-1.33382
152119570	chr4:152119570:T:G	1.92208e-09	-1.66637e-10	-1.32059	7.62297e-05	-1.66637e-10	-1.28924	0.000107343	-1.66637e-10	-1.2849
152120269	chr4:152120269:T:C	7.60405e-10	-0.925868	-1.32204	3.01062e-05	-0.878819	-1.33944	4.11422e-05	-0.904856	-1.33904
152120350	chr4:152120350:G:A	1.86636e-09	-1.66637e-10	-1.35001	7.18732e-05	-1.66637e-10	-1.34809	0.000100794	-1.66637e-10	-1.34785
152120364	chr4:152120364:G:A	8.3804e-10	-0.870978	-1.27971	3.2804e-05	-0.823234	-1.30921	4.48049e-05	-0.850176	-1.30844
152120600	chr4:152120600:A:G	4.30255e-09	-1.66637e-10	-0.514791	0.000144811	-1.66637e-10	-0.647558	0.000204299	-1.66637e-10	-0.641344
152120858	chr4:152120858:T:TA	1.03194e-08	-1.66637e-10	0.360029	0.00040264	-1.66637e-10	0.375053	0.000571666	-1.66637e-10	0.387625
152120863	chr4:152120863:T:C	2.03962e-09	-1.66637e-10	-1.26124	7.69171e-05	-1.66637e-10	-1.28026	0.000107719	-1.66637e-10	-1.2814
152121125	chr4:152121125:C:T	1.0389e-08	-1.66637e-10	0.366747	0.000409517	-1.66637e-10	0.39199	0.000580912	-1.66637e-10	0.403669
152121520	chr4:152121520:A:G	1.89638e-09	-1.66637e-10	-1.33405	7.46506e-05	-1.66637e-10	-1.31017	0.000105032	-1.66637e-10	-1.30666
152121816	chr4:152121816:A:T	2.70661e-09	-1.66637e-10	-0.978302	0.000107746	-1.66637e-10	-0.943214	0.000151328	-1.66637e-10	-0.941478
152122698	chr4:152122698:T:C	8.54889e-10	-0.833429	-1.29735	3.27473e-05	-0.804386	-1.32978	4.47584e-05	-0.830091	-1.32956
152123356	chr4:152123356:T:A	3.56216e-10	-1.76106	-1.24516	1.39094e-05	-1.72531	-1.26512	1.95635e-05	-1.72181	-1.26546
152123743	chr4:152123743:A:G	7.51101e-10	-1.09907	-1.16114	2.76254e-05	-1.07768	-1.22658	3.79333e-05	-1.10007	-1.22503
152123872	chr4:152123872:A:C	9.06003e-10	-0.801943	-1.27077	3.4395e-05	-0.772923	-1.31215	4.69951e-05	-0.799034	-1.31185
152124078	chr4:152124078:T:C	7.54208e-09	-1.66637e-10	0.0464985	0.000293827	-1.66637e-10	0.0600035	0.000416656	-1.66637e-10	0.0713304
152124154	chr4:152124154:C:T	4.45383e-09	-1.66637e-10	-0.480233	0.000172443	-1.66637e-10	-0.472925	0.000243666	-1.66637e-10	-0.46513
152124289	chr4:152124289:T:G	8.51634e-10	-0.851983	-1.28261	3.23967e-05	-0.824694	-1.32024	4.42929e-05	-0.850133	-1.31997
152124443	chr4:152124443:G:A	9.38076e-10	-0.782416	-1.25551	3.53723e-05	-0.754813	-1.30225	4.8323e-05	-0.781118	-1.3019
152124828	chr4:152124828:G:A	1.87962e-09	-1.66637e-10	-1.34293	7.17426e-05	-1.66637e-10	-1.3499	0.000100602	-1.66637e-10	-1.34976
152125513	chr4:152125513:G:A	3.81386e-09	-0.750418	0.115061	0.000123192	-0.91046	0.101216	0.00017188	-0.926583	0.112449
152125884	chr4:152125884:C:T	1.98278e-09	-1.66637e-10	-1.2895	7.77186e-05	-1.66637e-10	-1.26989	0.000108906	-1.66637e-10	-1.27044
152126107	chr4:152126107:A:G	2.90824e-09	-1.66637e-10	-0.90645	0.000116092	-1.66637e-10	-0.86861	0.000163075	-1.66637e-10	-0.866719
152126313	chr4:152126313:G:T	3.3632e-09	-1.66637e-10	-0.761107	0.000146414	-1.66637e-10	-0.63655	0.000206666	-1.66637e-10	-0.629825
152126394	chr4:152126394:G:A	9.22787e-10	-0.799926	-1.25443	3.47744e-05	-0.772527	-1.30158	4.75178e-05	-0.798591	-1.30124
152126643	chr4:152126643:G:A	1.87107e-09	-1.66637e-10	-1.34749	7.17591e-05	-1.66637e-10	-1.34967	0.000100596	-1.66637e-10	-1.34981
152126668	chr4:152126668:TG:T	1.13671e-09	-0.529464	-1.3164	2.96542e-05	-0.906511	-1.32688	4.74251e-05	-0.774537	-1.32724
152127096	chr4:152127096:C:T	1.20912e-09	-0.464179	-1.31993	3.13614e-05	-0.849026	-1.32839	5.03615e-05	-0.712995	-1.32871
152127280	chr4:152127280:A:G	8.80501e-10	-0.806444	-1.29482	3.36582e-05	-0.778508	-1.32822	4.59859e-05	-0.804599	-1.328
152127499	chr4:152127499:A:G	8.95019e-10	-0.806663	-1.27825	3.40213e-05	-0.778708	-1.31729	4.64846e-05	-0.804796	-1.31701
152127650	chr4:152127650:A:T	9.25735e-10	-0.778382	-1.27278	3.51412e-05	-0.750087	-1.31353	4.79977e-05	-0.77655	-1.31323
152127830	chr4:152127830:G:A	1.16461e-09	-1.70619	-0.115428	4.51087e-05	-1.76091	-0.0530042	6.3467e-05	-1.76146	-0.048945
152128052	chr4:152128052:T:A	9.00761e-10	-0.802168	-1.27635	3.42201e-05	-0.774162	-1.31601	4.67545e-05	-0.800292	-1.31573
152128172	chr4:152128172:A:G	3.70864e-09	-0.712181	0.0488472	0.00012157	-0.871104	0.0486017	0.000169373	-0.887879	0.0590509
152128266	chr4:152128266:C:T	3.51088e-09	-0.704062	-0.0140696	0.000114988	-0.863963	-0.0142022	0.00016012	-0.881	-0.00400785
152128713	chr4:152128713:G:A	1.23956e-09	-1.75924	-3.48322e-10	5.00359e-05	-1.71025	-3.48322e-10	7.0401e-05	-1.70672	-3.48322e-10
152129032	chr4:152129032:C:T	4.33945e-09	-1.66637e-10	-0.506252	0.000146312	-1.66637e-10	-0.637248	0.000206165	-1.66637e-10	-0.632253
152129620	chr4:152129620:C:T	2.84286e-09	-1.66637e-10	-0.929189	0.000111719	-1.66637e-10	-0.907004	0.00015673	-1.66637e-10	-0.906407
152129651	chr4:152129651:G:A	4.4319e-09	-0.485171	-3.48322e-10	0.00014649	-0.636034	-3.48322e-10	0.000198516	-0.67006	-3.48322e-10
152129699	chr4:152129699:A:AG	1.86516e-09	-1.66637e-10	-1.35065	7.17639e-05	-1.66637e-10	-1.34961	0.000100633	-1.66637e-10	-1.34945
152129800	chr4:152129800:G:A	1.22415e-09	-0.546193	-1.22556	4.55269e-05	-0.521257	-1.28343	6.20745e-05	-0.549934	-1.28266
152129853	chr4:152129853:G:A	2.05185e-09	-1.25526	-3.48322e-10	5.67537e-05	-1.58427	-3.48322e-10	8.09348e-05	-1.56729	-3.48322e-10
152130479	chr4:152130479:C:T	1.865e-09	-1.66637e-10	-1.35074	7.17297e-05	-1.66637e-10	-1.35008	0.000100581	-1.66637e-10	-1.34997
152131527	chr4:152131527:AT:A	1.23628e-09	-1.43785	-0.324045	5.40106e-05	-1.41457	-0.21924	7.69022e-05	-1.4049	-0.213494
152131555	chr4:152131555:T:C	1.2262e-09	-1.71251	-0.0575736	4.80295e-05	-1.76141	0.0102379	6.76313e-05	-1.76111	0.0142527
152131633	chr4:152131633:A:G	3.50333e-09	-0.715963	-0.00432155	0.000117393	-0.84312	-0.0143413	0.000163827	-0.859468	-0.00265369
152131689	chr4:152131689:TG:T	2.09336e-09	-1.66637e-10	-1.23523	8.01206e-05	-1.66637e-10	-1.23946	0.000112241	-1.66637e-10	-1.24028
152131821	chr4:152131821:T:C	1.37255e-09	-1.71171	0.0543764	5.38021e-05	-1.76138	0.123702	7.57638e-05	-1.76118	0.127866
152131955	chr4:152131955:C:T	1.89613e-09	-1.66637e-10	-1.33418	7.32563e-05	-1.66637e-10	-1.32902	0.000102799	-1.66637e-10	-1.32815
152131962	chr4:152131962:G:T	3.28137e-09	-0.740976	-0.0447625	0.0001068	-0.894642	-0.0573872	0.000148853	-0.912017	-0.0459574
152132112	chr4:152132112:T:TC	1.41435e-09	-1.39144	-0.235881	6.35598e-05	-1.34698	-0.124023	9.06975e-05	-1.33541	-0.117994
152132145	chr4:152132145:G:A	1.3243e-09	-1.70625	0.0131333	5.16604e-05	-1.761	0.0827022	7.26974e-05	-1.76145	0.0868233
152132176	chr4:152132176:C:T	1.95282e-09	-1.66637e-10	-1.30473	7.44852e-05	-1.66637e-10	-1.31239	0.000104392	-1.66637e-10	-1.31278
152132273	chr4:152132273:A:G	1.07912e-09	-0.680982	-1.21687	4.12157e-05	-0.639619	-1.26455	5.62857e-05	-0.664211	-1.26628
152132768	chr4:152132768:G:A	7.75039e-09	-1.66637e-10	0.0737443	0.000301985	-1.66637e-10	0.0873897	0.000428271	-1.66637e-10	0.0988249
152132999	chr4:152132999:C:A	1.34541e-09	-1.69724	0.0199415	5.2137e-05	-1.75993	0.0908171	7.32951e-05	-1.76134	0.094904
152133208	chr4:152133208:T:C	1.13582e-09	-0.523795	-1.32284	3.00875e-05	-0.887958	-1.33092	4.80624e-05	-0.757196	-1.33123
152133284	chr4:152133284:G:A	2.25353e-09	-1.66637e-10	-1.1615	8.52535e-05	-1.66637e-10	-1.17736	0.000119763	-1.66637e-10	-1.17542
152133357	chr4:152133357:G:T	1.68833e-09	-1.45026	-3.48322e-10	8.08875e-05	-1.22993	-3.48322e-10	0.000110826	-1.25297	-3.48322e-10
152133487	chr4:152133487:C:T	1.87184e-09	-1.66637e-10	-1.34708	7.18586e-05	-1.66637e-10	-1.34829	0.000100809	-1.66637e-10	-1.34771
152133717	chr4:152133717:T:C	1.96309e-09	-1.66637e-10	-1.29948	7.94632e-05	-1.66637e-10	-1.2477	0.000111464	-1.66637e-10	-1.24723
152134040	chr4:152134040:GGC:G	3.57546e-09	0.607347	-1.30725	6.31824e-05	-0.141977	-1.33499	9.9378e-05	-0.0270648	-1.33493
152134225	chr4:152134225:T:C	1.28848e-09	-1.43436	-0.286177	5.65298e-05	-1.40976	-0.178464	8.04818e-05	-1.40023	-0.172665
152134233	chr4:152134233:C:G	7.57313e-09	-1.66637e-10	0.0506079	0.000295044	-1.66637e-10	0.0641353	0.000418388	-1.66637e-10	0.0754792
152134346	chr4:152134346:G:A	1.64088e-09	-1.47877	-3.48322e-10	8.45358e-05	-1.18581	-3.48322e-10	0.00011579	-1.20915	-3.48322e-10
152134778	chr4:152134778:G:A	3.29486e-09	-0.767232	-0.014403	0.000107497	-0.918743	-0.0267816	0.000149872	-0.935932	-0.0152148
152134955	chr4:152134955:T:C	5.43004e-10	-1.24117	-1.34347	1.69848e-05	-1.46532	-1.32535	2.30333e-05	-1.49801	-1.32598
152135321	chr4:152135321:G:A	1.90219e-09	-1.66637e-10	-1.331	7.26118e-05	-1.66637e-10	-1.33786	0.000101748	-1.66637e-10	-1.33843
152135421	chr4:152135421:G:T	3.36652e-09	-1.66637e-10	-0.76012	0.000146941	-1.66637e-10	-0.632961	0.000207402	-1.66637e-10	-0.626272
152135618	chr4:152135618:C:G	2.13655e-09	-1.66637e-10	-1.21481	7.78509e-05	-1.66637e-10	-1.26819	0.000109368	-1.66637e-10	-1.26621
152135928	chr4:152135928:C:T	1.39984e-09	-0.368143	-1.2695	3.61253e-05	-0.748505	-1.28749	5.81292e-05	-0.60997	-1.28829
152135966	chr4:152135966:C:T	1.89192e-09	-1.66637e-10	-1.3364	7.30698e-05	-1.66637e-10	-1.33157	0.000102532	-1.66637e-10	-1.33076
152136211	chr4:152136211:C:T	3.35695e-09	-0.820872	0.0579049	0.000110658	-0.96227	0.0457219	0.000154381	-0.979085	0.0575788
152136309	chr4:152136309:G:A	1.87122e-09	-1.66637e-10	-1.34741	7.17665e-05	-1.66637e-10	-1.34957	0.000100606	-1.66637e-10	-1.34972
152136429	chr4:152136429:T:A	3.12956e-09	-0.876843	0.0437357	0.000103693	-1.01363	0.0320745	0.000144727	-1.02996	0.0438774
152136482	chr4:152136482:G:A	1.30625e-09	-1.71969	0.0128542	5.1624e-05	-1.7614	0.0824008	7.27665e-05	-1.7602	0.0865225
152136816	chr4:152136816:G:A	1.8754e-09	-1.66637e-10	-1.34518	7.18693e-05	-1.66637e-10	-1.34814	0.000100743	-1.66637e-10	-1.34836
152137212	chr4:152137212:C:T	1.44153e-09	-0.366298	-1.24199	3.83425e-05	-0.714084	-1.26235	6.19572e-05	-0.571208	-1.26328
152137536	chr4:152137536:G:A	1.87881e-09	-1.66637e-10	-1.34336	7.19645e-05	-1.66637e-10	-1.34682	0.000100871	-1.66637e-10	-1.34709
152137588	chr4:152137588:C:G	1.86564e-09	-1.66637e-10	-1.3504	7.18165e-05	-1.66637e-10	-1.34887	0.000100711	-1.66637e-10	-1.34868
152137628	chr4:152137628:C:T	3.48993e-09	0.575982	-1.3001	6.44786e-05	-0.126117	-1.33054	0.000101745	-0.00797629	-1.33048
152137674	chr4:152137674:G:A	2.37421e-09	-1.66637e-10	-1.10933	8.74216e-05	-1.66637e-10	-1.15225	0.000122304	-1.66637e-10	-1.15442
152137754	chr4:152137754:C:T	1.18422e-09	-0.530118	-1.27479	3.20409e-05	-0.865731	-1.29025	5.13702e-05	-0.731014	-1.29086
152137778	chr4:152137778:C:A	2.90138e-09	-1.66637e-10	-0.908812	0.000123811	-1.66637e-10	-0.804229	0.000173483	-1.66637e-10	-0.80485
152137997	chr4:152137997:A:C	1.87821e-09	-1.66637e-10	-1.34368	7.36494e-05	-1.66637e-10	-1.32367	0.000103302	-1.66637e-10	-1.32327
152138071	chr4:152138071:C:T	1.88699e-09	-1.66637e-10	-1.33902	7.27916e-05	-1.66637e-10	-1.33539	0.000101974	-1.66637e-10	-1.33621
152138148	chr4:152138148:T:C	1.86505e-09	-1.66637e-10	-1.35071	7.17332e-05	-1.66637e-10	-1.35004	0.000100587	-1.66637e-10	-1.34991
152138180	chr4:152138180:T:C	1.38258e-09	-1.65005	-3.48322e-10	4.9616e-05	-1.71868	-3.48322e-10	6.69548e-05	-1.75691	-3.48322e-10
152138554	chr4:152138554:C:T	1.87025e-09	-1.66637e-10	-1.34793	7.20802e-05	-1.66637e-10	-1.34521	0.000101095	-1.66637e-10	-1.34487
152138772	chr4:152138772:A:G	3.22267e-09	-0.80379	-3.48322e-10	0.000130696	-0.750112	-3.48322e-10	0.000179368	-0.771491	-3.48322e-10
152138847	chr4:152138847:T:G	1.24611e-09	-0.496952	-1.25702	4.66291e-05	-0.474948	-1.30582	6.35366e-05	-0.504133	-1.30518
152139065	chr4:152139065:G:A	1.45193e-09	-0.318595	-1.28251	3.85334e-05	-0.672155	-1.29931	6.24583e-05	-0.526413	-1.30002
152139090	chr4:152139090:A:G	1.89459e-09	-1.66637e-10	-1.335	7.32842e-05	-1.66637e-10	-1.32864	0.000102819	-1.66637e-10	-1.32796
152139139	chr4:152139139:T:C	2.16295e-09	-1.66637e-10	-1.20253	7.85498e-05	-1.66637e-10	-1.25926	0.000110357	-1.66637e-10	-1.25721
152140073	chr4:152140073:G:A	1.22099e-09	-1.40656	-0.367776	5.34717e-05	-1.38004	-0.263794	7.61448e-05	-1.37014	-0.258155
152140077	chr4:152140077:T:C	1.05704e-09	-0.647146	-1.27138	4.11598e-05	-0.59998	-1.30555	5.60921e-05	-0.629494	-1.30444
152140248	chr4:152140248:A:T	3.88956e-09	-1.66637e-10	-0.615702	0.000168051	-1.66637e-10	-0.498722	0.000237062	-1.66637e-10	-0.492608
152140441	chr4:152140441:T:C	1.30149e-09	-1.72431	0.0138196	5.16939e-05	-1.76106	0.083411	7.29123e-05	-1.75921	0.0875337
152140454	chr4:152140454:A:T	1.76982e-09	-1.40312	-3.48322e-10	0.00011751	-0.856462	-3.48322e-10	0.000157843	-0.899328	-3.48322e-10
152140638	chr4:152140638:C:T	1.15747e-09	-0.58033	-1.24743	4.33471e-05	-0.554623	-1.29913	5.91276e-05	-0.582785	-1.29845
152140986	chr4:152140986:G:A	2.19077e-09	-1.66637e-10	-1.18975	7.93564e-05	-1.66637e-10	-1.24904	0.000111502	-1.66637e-10	-1.24689
152141141	chr4:152141141:A:G	1.02132e-09	-0.73492	-1.21798	3.891e-05	-0.695695	-1.26604	5.31697e-05	-0.71966	-1.26778
152141552	chr4:152141552:A:G	6.20222e-09	-0.607568	0.458476	0.000207215	-0.72975	0.440519	0.000288543	-0.748613	0.452527
152141823	chr4:152141823:T:A	2.1673e-09	-1.66637e-10	-1.20052	7.87272e-05	-1.66637e-10	-1.257	0.000110613	-1.66637e-10	-1.25489
152142239	chr4:152142239:T:G	3.32343e-09	-1.66637e-10	-0.773001	0.000144601	-1.66637e-10	-0.649008	0.000204084	-1.66637e-10	-0.6424
152142282	chr4:152142282:C:T	8.57985e-09	-1.66637e-10	0.175418	0.000284073	-1.66637e-10	0.0262427	0.000398845	-1.66637e-10	0.0276414
152142369	chr4:152142369:A:T	1.90666e-09	-1.66637e-10	-1.32865	7.52675e-05	-1.66637e-10	-1.30194	0.000105936	-1.66637e-10	-1.2981
152142698	chr4:152142698:C:T	2.3574e-09	-1.66637e-10	-1.11644	8.42829e-05	-1.66637e-10	-1.18881	0.000118498	-1.66637e-10	-1.18603
152142856	chr4:152142856:G:A	7.15164e-09	-1.66637e-10	-0.00665788	0.000278478	-1.66637e-10	0.0063494	0.000394784	-1.66637e-10	0.0174077
152143540	chr4:152143540:G:A	1.33305e-09	-0.388031	-1.2985	3.50721e-05	-0.754491	-1.31109	5.67364e-05	-0.610927	-1.31159
152144098	chr4:152144098:C:T	1.86614e-09	-1.66637e-10	-1.35013	7.16828e-05	-1.66637e-10	-1.35074	0.000100504	-1.66637e-10	-1.35074
152144319	chr4:152144319:G:T	3.01685e-09	-1.66637e-10	-0.869785	0.000127688	-1.66637e-10	-0.7734	0.000179653	-1.66637e-10	-0.769903
152144522	chr4:152144522:C:T	1.86954e-09	-1.66637e-10	-1.34831	7.20714e-05	-1.66637e-10	-1.34533	0.000101082	-1.66637e-10	-1.345
152144728	chr4:152144728:A:G	4.34747e-09	-1.66637e-10	-0.504405	0.000189526	-1.66637e-10	-0.378461	0.000267482	-1.66637e-10	-0.371878
152145057	chr4:152145057:G:A	1.47203e-09	-1.71043	0.123075	5.94065e-05	-1.76134	0.222752	8.35474e-05	-1.76125	0.22573
152145184	chr4:152145184:T:C	1.91592e-09	-1.66637e-10	-1.3238	7.32444e-05	-1.66637e-10	-1.32919	0.000102733	-1.66637e-10	-1.3288
152145237	chr4:152145237:C:T	2.08023e-09	-1.66637e-10	-1.24152	7.89975e-05	-1.66637e-10	-1.25357	0.000110922	-1.66637e-10	-1.25211
152145425	chr4:152145425:G:A	1.30156e-09	-0.428624	-1.28181	4.90579e-05	-0.408102	-1.32189	6.67927e-05	-0.437938	-1.3214
152145548	chr4:152145548:G:T	1.25753e-09	-1.74485	-3.48322e-10	4.87315e-05	-1.73666	-3.48322e-10	6.8717e-05	-1.73093	-3.48322e-10
152145605	chr4:152145605:T:G	3.3322e-09	-0.689723	-0.0806432	0.000111932	-0.812663	-0.0924313	0.000156113	-0.829223	-0.0811239
152145761	chr4:152145761:G:A	1.86501e-09	-1.66637e-10	-1.35073	7.1715e-05	-1.66637e-10	-1.35029	0.000100559	-1.66637e-10	-1.35019
152145892	chr4:152145892:C:T	1.3901e-09	-1.64462	-3.48322e-10	5.80803e-05	-1.56116	-3.48322e-10	8.16074e-05	-1.55901	-3.48322e-10
152145955	chr4:152145955:T:G	1.26417e-09	-0.469755	-1.26983	4.74628e-05	-0.449155	-1.31389	6.46585e-05	-0.478477	-1.31333
152146331	chr4:152146331:C:T	1.9159e-09	-1.66637e-10	-1.32381	7.42305e-05	-1.66637e-10	-1.31581	0.000104165	-1.66637e-10	-1.31495
152146442	chr4:152146442:C:A	1.86544e-09	-1.66637e-10	-1.3505	7.17947e-05	-1.66637e-10	-1.34918	0.000100679	-1.66637e-10	-1.349
152147142	chr4:152147142:A:G	1.14619e-09	-0.527586	-1.30997	4.37269e-05	-0.5067	-1.33832	5.95887e-05	-0.535457	-1.33801
152147188	chr4:152147188:A:G	1.15967e-09	-0.524015	-1.30185	4.40943e-05	-0.503027	-1.33363	6.00904e-05	-0.53182	-1.33326
152147364	chr4:152147364:A:T	3.68188e-09	-0.628521	-0.0420535	0.000123183	-0.755289	-0.0540267	0.000171718	-0.772535	-0.0425429
152147373	chr4:152147373:A:G	4.20503e-09	-1.66637e-10	-0.537718	0.000141659	-1.66637e-10	-0.669563	0.000199857	-1.66637e-10	-0.66333
152147685	chr4:152147685:C:A	3.26669e-09	-0.644988	-0.145233	0.000105938	-0.800715	-0.159421	0.000147398	-0.819319	-0.148475
152147765	chr4:152147765:C:T	1.29733e-09	-1.72751	0.0138196	5.17157e-05	-1.76064	0.083411	7.29767e-05	-1.75832	0.0875337
152147857	chr4:152147857:G:T	5.43009e-09	-0.563228	0.281185	0.000175137	-0.71566	0.25824	0.000243239	-0.736365	0.269481
152147930	chr4:152147930:T:A	1.31724e-09	-1.71473	0.0162746	5.18042e-05	-1.76147	0.0859529	7.29764e-05	-1.76088	0.0900815
152148136	chr4:152148136:G:T	3.45151e-09	-0.634675	-0.100514	0.000112044	-0.790286	-0.113809	0.000155909	-0.808995	-0.10266
152148239	chr4:152148239:G:A	1.96391e-09	-1.66637e-10	-1.29906	7.48856e-05	-1.66637e-10	-1.30703	0.00010505	-1.66637e-10	-1.30649
152148375	chr4:152148375:G:A	1.19175e-09	-0.620035	-1.17854	4.52967e-05	-0.580398	-1.22936	6.18078e-05	-0.605479	-1.23142
152148446	chr4:152148446:C:T	1.9251e-09	-1.66637e-10	-1.31902	7.46337e-05	-1.66637e-10	-1.3104	0.000104738	-1.66637e-10	-1.30947
152148516	chr4:152148516:G:A	1.98061e-09	-1.66637e-10	-1.29059	7.7199e-05	-1.66637e-10	-1.2766	0.000108246	-1.66637e-10	-1.27652
152149122	chr4:152149122:G:A	5.51755e-08	2.03652	-3.48322e-10	0.00326926	2.46933	-3.48322e-10	0.00504727	2.56567	-3.48322e-10
152149251	chr4:152149251:C:T	2.3998e-09	-1.09861	-3.48322e-10	7.61432e-05	-1.29037	-3.48322e-10	0.000108195	-1.27699	-3.48322e-10
152149311	chr4:152149311:T:C	1.23957e-09	-1.75924	-3.48322e-10	4.98528e-05	-1.71391	-3.48322e-10	7.01758e-05	-1.70993	-3.48322e-10
152149643	chr4:152149643:C:T	1.91061e-09	-1.66637e-10	-1.32658	7.53133e-05	-1.66637e-10	-1.30133	0.000105443	-1.66637e-10	-1.30276
152149676	chr4:152149676:G:C	1.17828e-09	-0.497319	-1.31262	4.49657e-05	-0.476849	-1.34024	6.12578e-05	-0.505893	-1.33995
152149934	chr4:152149934:C:T	1.43842e-09	-1.73379	0.123335	5.78676e-05	-1.7602	0.195369	8.17041e-05	-1.75742	0.19959
152149957	chr4:152149957:C:T	2.36095e-09	-1.11493	-3.48322e-10	7.44778e-05	-1.31249	-3.48322e-10	0.000100796	-1.34783	-3.48322e-10
152150992	chr4:152150992:C:T	1.01474e-08	-1.66637e-10	0.343217	0.000394183	-1.66637e-10	0.353827	0.000559595	-1.66637e-10	0.366283
152151004	chr4:152151004:C:T	1.09168e-09	-0.666255	-1.22003	4.16456e-05	-0.630227	-1.26357	5.69071e-05	-0.654187	-1.26532
152151733	chr4:152151733:T:C	3.55815e-09	0.616402	-1.32116	6.68566e-05	-0.0779197	-1.34252	0.000105064	0.036141	-1.3425
152151743	chr4:152151743:C:T	1.08113e-09	-0.691929	-1.20407	4.10793e-05	-0.656813	-1.25067	5.61176e-05	-0.680931	-1.25255
152152280	chr4:152152280:A:G	1.28646e-09	-0.45254	-1.26956	4.8119e-05	-0.435583	-1.31373	6.55619e-05	-0.464782	-1.31315
152152282	chr4:152152282:T:C	1.86998e-09	-1.66637e-10	-1.34807	7.17536e-05	-1.66637e-10	-1.34975	0.000100589	-1.66637e-10	-1.34989
152152328	chr4:152152328:G:A	1.03371e-09	-0.737142	-1.2037	3.92927e-05	-0.701602	-1.25035	5.3728e-05	-0.724771	-1.25222
152152804	chr4:152152804:C:G	1.77903e-09	-0.758893	-0.639038	6.19006e-05	-0.850897	-0.646562	8.57792e-05	-0.868677	-0.640477
152153106	chr4:152153106:C:T	1.96455e-09	-1.66637e-10	-1.29873	7.62729e-05	-1.66637e-10	-1.28867	0.000107099	-1.66637e-10	-1.28718
152153282	chr4:152153282:A:T	1.86708e-09	-1.66637e-10	-1.34962	7.17578e-05	-1.66637e-10	-1.34969	0.000100588	-1.66637e-10	-1.3499
152153452	chr4:152153452:T:C	1.29808e-09	-0.423562	-1.28955	4.91291e-05	-0.402139	-1.3264	6.6893e-05	-0.431907	-1.32593
152153624	chr4:152153624:G:T	1.55394e-09	-0.27787	-1.25533	4.22485e-05	-0.612378	-1.26704	6.86876e-05	-0.463531	-1.26783
152153690	chr4:152153690:C:A	4.85229e-09	0.905097	-1.29965	8.99622e-05	0.205556	-1.32916	0.000143034	0.331289	-1.32914
152153777	chr4:152153777:G:T	1.86748e-09	-1.66637e-10	-1.34941	7.19178e-05	-1.66637e-10	-1.34746	0.000100838	-1.66637e-10	-1.34741
152153940	chr4:152153940:A:ATGTC	1.23747e-09	-1.76093	-3.48322e-10	4.76145e-05	-1.75985	-3.48322e-10	6.67503e-05	-1.75997	-3.48322e-10
152154082	chr4:152154082:G:A	1.28016e-09	-0.378251	-1.34877	3.5588e-05	-0.700642	-1.35034	5.75678e-05	-0.557574	-1.35039
152154197	chr4:152154197:G:A	1.31685e-09	-0.351628	-1.34713	3.64826e-05	-0.676684	-1.34947	5.90927e-05	-0.532257	-1.34957
152154339	chr4:152154339:A:G	3.54385e-09	-0.75986	0.0510746	0.000123664	-0.85117	0.0457467	0.000172325	-0.869219	0.0576706
152154562	chr4:152154562:T:G	1.32102e-09	-0.345202	-1.35039	3.64809e-05	-0.675495	-1.3507	5.90845e-05	-0.531274	-1.35069
152154901	chr4:152154901:A:G	3.78969e-09	-1.66637e-10	-0.641714	0.000163963	-1.66637e-10	-0.523349	0.000230918	-1.66637e-10	-0.518867
152155000	chr4:152155000:C:G	2.23184e-09	-1.66637e-10	-1.17117	8.32803e-05	-1.66637e-10	-1.20078	0.000116989	-1.66637e-10	-1.19885
152155010	chr4:152155010:A:G	1.77918e-08	-1.66637e-10	0.904737	0.000576587	-1.66637e-10	0.734137	0.000809947	-1.66637e-10	0.736039
152155050	chr4:152155050:A:G	2.05729e-09	-1.66637e-10	-1.25261	7.8765e-05	-1.66637e-10	-1.25652	0.000110346	-1.66637e-10	-1.25731
152155219	chr4:152155219:A:T	1.87271e-09	-1.66637e-10	-1.34661	7.1822e-05	-1.66637e-10	-1.3488	0.000100679	-1.66637e-10	-1.34899
152155339	chr4:152155339:G:A	1.89866e-09	-1.66637e-10	-1.33285	7.33649e-05	-1.66637e-10	-1.32754	0.000102956	-1.66637e-10	-1.32663
152156365	chr4:152156365:A:T	1.18466e-09	-0.548468	-1.25607	4.55517e-05	-0.51173	-1.29241	6.22004e-05	-0.536768	-1.2938
152156417	chr4:152156417:G:T	1.0557e-09	-0.618789	-1.30101	4.35163e-05	-0.568763	-1.28109	5.9553e-05	-0.59436	-1.2797
152156716	chr4:152156716:C:G	1.25064e-09	-1.68115	-0.0691944	4.77614e-05	-1.75463	-0.00214122	6.69886e-05	-1.75839	0.00198502
152156800	chr4:152156800:G:A	1.87636e-09	-1.66637e-10	-1.34466	7.2117e-05	-1.66637e-10	-1.3447	0.000101084	-1.66637e-10	-1.34498
152157014	chr4:152157014:C:T	2.57637e-09	-1.02762	-3.48322e-10	0.00013365	-0.727767	-3.48322e-10	0.000179848	-0.768818	-3.48322e-10
152157875	chr4:152157875:G:A	3.60699e-09	-1.66637e-10	-0.691124	0.000135391	-1.66637e-10	-0.714825	0.000191199	-1.66637e-10	-0.707618
152157972	chr4:152157972:G:A	1.87093e-09	-1.66637e-10	-1.34756	7.19206e-05	-1.66637e-10	-1.34743	0.000100823	-1.66637e-10	-1.34757
152158070	chr4:152158070:G:A	5.939e-09	-0.192458	-3.48322e-10	0.000347064	0.226519	-3.48322e-10	0.00049831	0.250291	-3.48322e-10
152158109	chr4:152158109:T:A	2.74874e-09	-0.815327	-0.14753	0.000115799	-0.735182	-0.135947	0.000164299	-0.726697	-0.132546
152158116	chr4:152158116:T:G	2.88335e-09	-0.794421	-0.120624	0.000121515	-0.714231	-0.108717	0.00017244	-0.705596	-0.105282
152158379	chr4:152158379:G:C	3.54239e-10	-1.66318	-1.3486	1.44668e-05	-1.60369	-1.34744	2.05947e-05	-1.5885	-1.3474
152158441	chr4:152158441:T:C	1.95839e-09	-1.66637e-10	-1.30188	7.47148e-05	-1.66637e-10	-1.30931	0.00010482	-1.66637e-10	-1.30869
152158490	chr4:152158490:C:T	2.2948e-09	-1.66637e-10	-1.14335	9.52865e-05	-1.66637e-10	-1.0661	0.000133757	-1.66637e-10	-1.0649
152158668	chr4:152158668:T:C	1.96311e-09	-1.66637e-10	-1.29947	7.47526e-05	-1.66637e-10	-1.3088	0.000104876	-1.66637e-10	-1.30815
152159083	chr4:152159083:G:A	2.17713e-09	-1.66637e-10	-1.19599	8.27017e-05	-1.66637e-10	-1.20775	0.000116082	-1.66637e-10	-1.20663
152159782	chr4:152159782:G:T	5.02691e-09	0.955041	-1.31423	8.71498e-05	0.138826	-1.29419	0.000174721	0.495292	-1.29303
152159977	chr4:152159977:G:A	4.96323e-09	-1.66637e-10	-0.371943	0.000170232	-1.66637e-10	-0.485826	0.000237607	-1.66637e-10	-0.490313
152160499	chr4:152160499:C:T	1.45544e-09	-1.59869	-3.48322e-10	5.18148e-05	-1.67531	-3.48322e-10	7.23082e-05	-1.67999	-3.48322e-10
152160622	chr4:152160622:C:T	2.29818e-09	-1.14188	-3.48322e-10	9.84797e-05	-1.03314	-3.48322e-10	0.000135757	-1.05007	-3.48322e-10
152160996	chr4:152160996:C:T	1.90877e-09	-1.66637e-10	-1.32754	7.29311e-05	-1.66637e-10	-1.33347	0.000102297	-1.66637e-10	-1.33305
152161096	chr4:152161096:A:G	5.40972e-09	-1.66637e-10	-0.285802	0.000256264	-1.66637e-10	-0.0767822	0.000361675	-1.66637e-10	-0.0701841
152161520	chr4:152161520:C:T	9.15175e-09	-1.66637e-10	0.239946	0.000353928	-1.66637e-10	0.246105	0.000502141	-1.66637e-10	0.25795
152161546	chr4:152161546:G:A	1.29878e-09	-1.71257	-3.48322e-10	4.7817e-05	-1.75561	-3.48322e-10	6.71444e-05	-1.75409	-3.48322e-10
152161674	chr4:152161674:C:G	1.26839e-09	-1.73625	-3.48322e-10	4.82464e-05	-1.74667	-3.48322e-10	6.77838e-05	-1.74461	-3.48322e-10
152161917	chr4:152161917:C:A	1.89286e-09	-1.66637e-10	-1.33591	7.18004e-05	-1.66637e-10	-1.3491	0.000100697	-1.66637e-10	-1.34881
152162113	chr4:152162113:G:A	1.88658e-09	-1.66637e-10	-1.33924	7.25334e-05	-1.66637e-10	-1.33894	0.000101669	-1.66637e-10	-1.33921
152162129	chr4:152162129:T:C	5.37191e-09	1.01261	-1.30543	8.93572e-05	0.1278	-1.25815	0.000177697	0.477313	-1.25816
152163301	chr4:152163301:T:C	1.91717e-09	-1.66637e-10	-1.32315	7.5488e-05	-1.66637e-10	-1.29901	0.000105731	-1.66637e-10	-1.30003
152163402	chr4:152163402:G:A	1.92091e-09	-1.66637e-10	-1.3212	7.34018e-05	-1.66637e-10	-1.32704	0.000102956	-1.66637e-10	-1.32663
152163762	chr4:152163762:T:C	3.56157e-09	-1.66637e-10	-0.703797	0.000127718	-1.66637e-10	-0.773166	0.000179358	-1.66637e-10	-0.771546
152163968	chr4:152163968:A:G	1.94084e-09	-1.66637e-10	-1.31088	7.40535e-05	-1.66637e-10	-1.3182	0.000103902	-1.66637e-10	-1.31748
152164021	chr4:152164021:G:A	9.79904e-10	-1.33828	-0.656017	3.29229e-05	-1.58547	-0.543354	4.88623e-05	-1.53064	-0.541282
152164105	chr4:152164105:G:A	1.23793e-09	-1.76056	-3.48322e-10	4.86459e-05	-1.73842	-3.48322e-10	6.79034e-05	-1.74284	-3.48322e-10
152164462	chr4:152164462:G:C	7.31181e-10	-1.76111	-0.525986	3.05687e-05	-1.73184	-0.471175	4.34574e-05	-1.72105	-0.4681
152164789	chr4:152164789:C:T	1.07383e-09	-1.26043	-0.642335	3.55775e-05	-1.5492	-0.502074	5.32539e-05	-1.48906	-0.496803
152164813	chr4:152164813:C:T	2.30183e-08	1.16229	-3.48322e-10	0.00098687	1.27155	-3.48322e-10	0.00151628	1.36308	-3.48322e-10
152164917	chr4:152164917:C:T	7.70357e-10	-1.41699	-0.817908	3.05003e-05	-1.45902	-0.74623	4.59011e-05	-1.38749	-0.746954
152164950	chr4:152164950:G:A	1.6125e-09	-1.49621	-3.48322e-10	0.000116072	-0.868774	-3.48322e-10	0.000157073	-0.904219	-3.48322e-10
152165014	chr4:152165014:A:T	1.76907e-09	-1.40355	-3.48322e-10	9.65775e-05	-1.05264	-3.48322e-10	0.000133364	-1.06785	-3.48322e-10
152165032	chr4:152165032:A:C	1.23928e-09	-1.75947	-3.48322e-10	5.24585e-05	-1.66297	-3.48322e-10	7.31051e-05	-1.66903	-3.48322e-10
152165239	chr4:152165239:G:C	2.21525e-09	-1.66637e-10	-1.17864	8.59145e-05	-1.66637e-10	-1.16964	0.000120461	-1.66637e-10	-1.1696
152165415	chr4:152165415:G:A	9.71373e-10	-1.22662	-0.776426	3.04674e-05	-1.50625	-0.700079	4.58999e-05	-1.44126	-0.693205
152165673	chr4:152165673:T:G	1.27548e-09	-0.434456	-1.29622	4.95272e-05	-0.409724	-1.31074	6.76253e-05	-0.435822	-1.31113
152165889	chr4:152165889:C:G	1.90302e-09	-1.66637e-10	-1.33056	7.2175e-05	-1.66637e-10	-1.3439	0.000101227	-1.66637e-10	-1.34356
152166505	chr4:152166505:G:A	3.26429e-09	-1.66637e-10	-0.790957	0.000111571	-1.66637e-10	-0.908332	0.000156147	-1.66637e-10	-0.910135
152167034	chr4:152167034:A:G	1.87023e-09	-1.66637e-10	-1.34794	7.16948e-05	-1.66637e-10	-1.35057	0.000100529	-1.66637e-10	-1.35049
152167412	chr4:152167412:T:G	1.06548e-09	-0.655141	-1.25544	3.99128e-05	-0.643292	-1.293	5.46733e-05	-0.6675	-1.29205
152167804	chr4:152167804:G:A	7.48681e-10	-1.61866	-0.644786	2.69831e-05	-1.74338	-0.584393	3.89037e-05	-1.72225	-0.577594
152168055	chr4:152168055:G:T	1.12146e-09	-0.859008	-1.00036	3.3656e-05	-1.10118	-1.00562	5.09847e-05	-1.02408	-1.00533
152168094	chr4:152168094:T:C	7.28928e-10	-1.76011	-0.530065	3.02417e-05	-1.7378	-0.475969	4.29476e-05	-1.72804	-0.472904
152168106	chr4:152168106:C:G	1.87936e-09	-1.66637e-10	-1.34307	7.17164e-05	-1.66637e-10	-1.35027	0.000100539	-1.66637e-10	-1.35039
152168302	chr4:152168302:T:G	1.27607e-09	-0.393128	-1.33708	4.96992e-05	-0.373184	-1.34382	6.78463e-05	-0.399718	-1.34397
152168393	chr4:152168393:G:A	5.43745e-09	-1.66637e-10	-0.280689	0.000204891	-1.66637e-10	-0.300509	0.00028803	-1.66637e-10	-0.297867
152168550	chr4:152168550:T:C	1.8679e-09	-1.66637e-10	-1.34919	7.17576e-05	-1.66637e-10	-1.3497	0.000100666	-1.66637e-10	-1.34913
152168607	chr4:152168607:A:C	4.12505e-09	-1.66637e-10	-0.556921	0.000151676	-1.66637e-10	-0.601244	0.000212989	-1.66637e-10	-0.599689
152168800	chr4:152168800:T:G	1.23679e-09	-1.76148	-3.48322e-10	4.85993e-05	-1.73938	-3.48322e-10	6.83413e-05	-1.73642	-3.48322e-10
152168837	chr4:152168837:C:G	9.89418e-10	-1.013	-0.971637	3.03832e-05	-1.22724	-0.98186	4.56791e-05	-1.15814	-0.981153
152169451	chr4:152169451:G:T	1.29158e-09	-1.71813	-3.48322e-10	5.24423e-05	-1.66327	-3.48322e-10	7.36369e-05	-1.66178	-3.48322e-10
152169564	chr4:152169564:T:C	1.38456e-09	-0.347711	-1.30091	3.01009e-05	-0.936425	-1.28201	5.4052e-05	-0.690088	-1.2809
152170171	chr4:152170171:A:C	4.2039e-09	-0.739068	0.201081	0.000115062	-1.02713	0.14961	0.000176388	-0.941528	0.153281
152170531	chr4:152170531:A:G	1.92487e-09	-1.66637e-10	-1.31914	7.31389e-05	-1.66637e-10	-1.33063	0.000102416	-1.66637e-10	-1.33189
152171384	chr4:152171384:T:C	9.25013e-10	-1.14354	-0.908412	3.48698e-05	-1.23012	-0.841244	5.38825e-05	-1.13216	-0.841961
152171559	chr4:152171559:T:C	2.00836e-09	-1.66637e-10	-1.27668	7.82292e-05	-1.66637e-10	-1.26335	0.000109448	-1.66637e-10	-1.26548
152171655	chr4:152171655:G:A	1.66077e-09	-1.0093	-0.457424	4.97711e-05	-1.22554	-0.490017	7.47023e-05	-1.15967	-0.487746
152172340	chr4:152172340:G:A	4.10181e-10	-1.76148	-1.10368	1.75817e-05	-1.72016	-1.03597	2.4892e-05	-1.7079	-1.03849
152172488	chr4:152172488:C:G	9.53773e-10	-1.30437	-0.716962	3.64995e-05	-1.40032	-0.625372	5.51822e-05	-1.32327	-0.627018
152172500	chr4:152172500:C:G	6.56897e-10	-1.76147	-0.632754	2.77121e-05	-1.71988	-0.581242	3.94358e-05	-1.70794	-0.578313
152172662	chr4:152172662:C:T	1.25366e-09	-1.74793	-3.48322e-10	5.43094e-05	-1.62829	-3.48322e-10	6.81668e-05	-1.73897	-3.48322e-10
152172737	chr4:152172737:T:C	2.07775e-09	-0.883474	-0.359238	5.487e-05	-1.21849	-0.399536	8.2689e-05	-1.14861	-0.397237
152172827	chr4:152172827:C:A	1.98939e-09	-1.66637e-10	-1.28617	7.66506e-05	-1.66637e-10	-1.28373	0.000107512	-1.66637e-10	-1.28332
152173206	chr4:152173206:G:A	6.57941e-10	-1.76073	-0.631906	2.74786e-05	-1.72926	-0.580324	3.90493e-05	-1.71871	-0.577392
152173581	chr4:152173581:C:A	1.86654e-09	-1.66637e-10	-1.34991	7.17906e-05	-1.66637e-10	-1.34924	0.000100654	-1.66637e-10	-1.34924
152173815	chr4:152173815:T:C	2.17753e-09	-1.66637e-10	-1.19581	8.2696e-05	-1.66637e-10	-1.20782	0.000115498	-1.66637e-10	-1.21167
152173832	chr4:152173832:T:C	2.01792e-09	-1.66637e-10	-1.27193	7.69435e-05	-1.66637e-10	-1.27992	0.000107587	-1.66637e-10	-1.28263
152173868	chr4:152173868:G:A	1.95929e-09	-1.66637e-10	-1.30142	7.33821e-05	-1.66637e-10	-1.32731	0.000102895	-1.66637e-10	-1.32722
152173917	chr4:152173917:G:A	1.20113e-09	-1.52669	-0.264047	5.01574e-05	-1.60819	-0.0996386	7.42772e-05	-1.56244	-0.0906861
152173945	chr4:152173945:C:T	7.3359e-10	-1.72627	-0.557536	3.34767e-05	-1.60774	-0.504397	4.81302e-05	-1.58567	-0.501354
152173973	chr4:152173973:C:A	5.27706e-09	-0.222003	-0.0886261	0.000121819	-0.73833	-0.0821249	0.00019054	-0.639777	-0.0712905
152173993	chr4:152173993:C:T	2.19669e-09	0.0819971	-1.26905	4.17649e-05	-0.594848	-1.29608	7.7357e-05	-0.314975	-1.29752
152174927	chr4:152174927:A:G	2.28927e-09	-1.66637e-10	-1.14576	8.90548e-05	-1.66637e-10	-1.13374	0.000125027	-1.66637e-10	-1.1324
152175224	chr4:152175224:A:G	2.58662e-09	-0.68831	-0.335338	7.56231e-05	-0.926248	-0.37098	0.000117398	-0.829916	-0.365445
152175352	chr4:152175352:G:A	1.33954e-09	-1.68168	-3.48322e-10	4.75942e-05	-1.76028	-3.48322e-10	6.6782e-05	-1.7595	-3.48322e-10
152175363	chr4:152175363:C:T	2.25068e-09	-1.66637e-10	-1.16276	8.38498e-05	-1.66637e-10	-1.19396	0.000117766	-1.66637e-10	-1.19223
152175685	chr4:152175685:A:G	2.38114e-09	-1.66637e-10	-1.10642	8.83833e-05	-1.66637e-10	-1.14131	0.000124174	-1.66637e-10	-1.13924
152175773	chr4:152175773:T:C	2.28573e-09	-1.66637e-10	-1.14731	9.17775e-05	-1.66637e-10	-1.10362	0.000128798	-1.66637e-10	-1.10268
152175944	chr4:152175944:T:C	2.15862e-09	-0.777566	-0.426965	6.40401e-05	-1.00862	-0.454863	9.89244e-05	-0.916779	-0.449795
152176306	chr4:152176306:T:C	1.92652e-09	-1.66637e-10	-1.31829	7.51534e-05	-1.66637e-10	-1.30346	0.000105318	-1.66637e-10	-1.30394
152176467	chr4:152176467:A:G	6.89566e-10	-1.28337	-1.06232	2.54272e-05	-1.34944	-1.03773	3.47564e-05	-1.37669	-1.03588
152176955	chr4:152176955:C:T	4.45153e-09	-1.66637e-10	-0.48075	0.000153948	-1.66637e-10	-0.586372	0.00021669	-1.66637e-10	-0.582461
152177048	chr4:152177048:C:T	4.96572e-09	-1.02322	0.651784	0.000149241	-1.19528	0.577855	0.000227944	-1.12025	0.588418
152177051	chr4:152177051:C:T	1.52079e-09	-0.992422	-0.562349	4.7189e-05	-1.16875	-0.600079	7.17898e-05	-1.09126	-0.595932
152177218	chr4:152177218:T:C	2.37373e-09	-1.66637e-10	-1.10954	8.80479e-05	-1.66637e-10	-1.14511	0.000123708	-1.66637e-10	-1.14301
152177575	chr4:152177575:G:T	2.41255e-09	-1.09331	-3.48322e-10	0.000153105	-0.591867	-3.48322e-10	0.000210343	-0.612193	-3.48322e-10
152177773	chr4:152177773:A:C	1.2372e-09	-1.76115	-3.48322e-10	5.03073e-05	-1.70484	-3.48322e-10	7.15547e-05	-1.69047	-3.48322e-10
152178123	chr4:152178123:T:C	1.43373e-09	-1.05372	-0.559997	5.19226e-05	-1.08619	-0.587044	8.06711e-05	-0.987056	-0.583495
152178768	chr4:152178768:T:C	1.40113e-09	-1.01777	-0.618951	4.9541e-05	-1.07314	-0.647043	7.69092e-05	-0.974521	-0.643784
152178941	chr4:152178941:A:G	1.54023e-09	-1.54206	-3.48322e-10	5.30486e-05	-1.65178	-3.48322e-10	7.48764e-05	-1.64509	-3.48322e-10
152179037	chr4:152179037:T:A	3.21982e-09	-1.36661	0.561936	0.000111345	-1.5095	0.599141	0.000169021	-1.43517	0.604267
152179355	chr4:152179355:C:T	2.90113e-09	-1.66637e-10	-0.908899	0.000102439	-1.66637e-10	-0.993721	0.000143476	-1.66637e-10	-0.99476
152179540	chr4:152179540:T:C	5.49779e-09	-0.273451	0.00379791	0.000133346	-0.797689	0.067645	0.000243063	-0.540246	0.0726368
152179794	chr4:152179794:T:C	6.96604e-10	-0.988801	-1.34674	2.68021e-05	-0.986572	-1.34794	3.69007e-05	-1.00506	-1.34764
152180124	chr4:152180124:A:T	1.95928e-09	-1.66637e-10	-1.30142	7.35167e-05	-1.66637e-10	-1.32548	0.00010299	-1.66637e-10	-1.32629
152180134	chr4:152180134:G:C	7.00403e-09	-0.0245181	-0.00299579	0.00015556	-0.615928	0.0399711	0.000290994	-0.334807	0.0471786
152180690	chr4:152180690:T:C	1.62358e-08	-1.66637e-10	0.813221	0.000611694	-1.66637e-10	0.793244	0.000858298	-1.66637e-10	0.794021
152180863	chr4:152180863:T:C	1.709e-09	-0.159506	-1.27858	3.58019e-05	-0.815336	-1.22965	5.50681e-05	-0.721173	-1.23119
152181043	chr4:152181043:A:G	5.39975e-09	-0.777056	0.489411	0.000122637	-1.33795	0.524196	0.000194032	-1.22328	0.530377
152181274	chr4:152181274:C:T	2.05097e-09	-1.66637e-10	-1.25568	7.81034e-05	-1.66637e-10	-1.26496	0.000109466	-1.66637e-10	-1.26532
152181413	chr4:152181413:T:C	1.33965e-09	-1.22253	-0.459064	5.43688e-05	-1.19839	-0.42881	8.19108e-05	-1.1351	-0.420204
152181500	chr4:152181500:T:C	5.7384e-09	1.11233	-1.33915	0.000154468	0.752909	-1.33591	0.000300689	1.08025	-1.33511
152182014	chr4:152182014:C:T	1.28715e-09	-1.39608	-0.325483	5.85474e-05	-1.37096	-0.182189	8.51775e-05	-1.34336	-0.172833
152182096	chr4:152182096:A:G	2.02729e-09	-1.66637e-10	-1.2673	7.89155e-05	-1.66637e-10	-1.25461	0.000110706	-1.66637e-10	-1.25406
152182555	chr4:152182555:G:A	4.1732e-10	-1.57418	-1.27372	1.40984e-05	-1.72787	-1.24905	2.0027e-05	-1.71624	-1.24761
152184083	chr4:152184083:C:A	4.74507e-08	-0.770528	2.65622	0.00210584	-0.671865	2.70135	0.00317188	-0.627759	2.72891
152184280	chr4:152184280:C:T	1.89837e-09	-1.66637e-10	-1.333	7.29419e-05	-1.66637e-10	-1.33333	0.000102279	-1.66637e-10	-1.33323
152184828	chr4:152184828:T:TAAAC	2.40454e-09	-1.66637e-10	-1.09664	9.18804e-05	-1.66637e-10	-1.1025	0.000128885	-1.66637e-10	-1.10201
152185171	chr4:152185171:G:C	1.8652e-09	-1.66637e-10	-1.35063	7.20449e-05	-1.66637e-10	-1.3457	0.000101105	-1.66637e-10	-1.34477
152185286	chr4:152185286:G:A	2.00228e-09	-1.66637e-10	-1.27971	7.65454e-05	-1.66637e-10	-1.28511	0.000107339	-1.66637e-10	-1.28494
152185423	chr4:152185423:C:T	1.8676e-09	-1.66637e-10	-1.34934	7.17454e-05	-1.66637e-10	-1.34987	0.000100584	-1.66637e-10	-1.34994
152185701	chr4:152185701:G:A	6.9841e-09	-0.956688	0.926325	0.000289778	-0.878109	0.924237	0.000430031	-0.836431	0.939359
152186054	chr4:152186054:C:T	1.23834e-09	-1.76023	-3.48322e-10	4.85137e-05	-1.74114	-3.48322e-10	6.85823e-05	-1.7329	-3.48322e-10
152186542	chr4:152186542:C:T	1.95862e-09	-1.66637e-10	-1.30176	7.47589e-05	-1.66637e-10	-1.30872	0.000104826	-1.66637e-10	-1.30863
152186691	chr4:152186691:C:G	2.12091e-09	-1.22215	-3.48322e-10	7.31305e-05	-1.33074	-3.48322e-10	0.000100697	-1.34882	-3.48322e-10
152187080	chr4:152187080:C:T	3.59146e-10	-1.66137	-1.33666	1.46673e-05	-1.61898	-1.31839	2.14129e-05	-1.5786	-1.31834
152187516	chr4:152187516:A:G	1.90119e-09	-1.66637e-10	-1.33152	7.27706e-05	-1.66637e-10	-1.33568	0.000102034	-1.66637e-10	-1.33562
152187632	chr4:152187632:A:G	3.30026e-10	-1.74177	-1.34081	1.24056e-05	-1.76053	-1.34431	1.74416e-05	-1.758	-1.34407
152187768	chr4:152187768:T:C	7.42044e-09	-1.66637e-10	0.0302389	0.000324263	-1.66637e-10	0.158565	0.0004669	-1.66637e-10	0.185185
152187789	chr4:152187789:T:C	5.14026e-09	-0.336895	-3.48322e-10	0.000244442	-0.124011	-3.48322e-10	0.000322941	-0.183462	-3.48322e-10
152188213	chr4:152188213:C:T	1.28088e-08	-1.23392	1.81006	0.000491026	-1.17044	1.74395	0.000723402	-1.13707	1.7601
152188449	chr4:152188449:T:C	1.88462e-09	-1.66637e-10	-1.34027	7.243e-05	-1.66637e-10	-1.34037	0.000101558	-1.66637e-10	-1.3403
152188528	chr4:152188528:G:A	1.90721e-09	-1.66637e-10	-1.32836	7.35283e-05	-1.66637e-10	-1.32532	0.000103111	-1.66637e-10	-1.32513
152188577	chr4:152188577:C:T	2.74832e-09	-0.963009	-3.48322e-10	0.000173785	-0.465169	-3.48322e-10	0.000259225	-0.403236	-3.48322e-10
152188675	chr4:152188675:A:G	3.35933e-09	-1.66637e-10	-0.762256	0.000132639	-1.66637e-10	-0.735359	0.00018616	-1.66637e-10	-0.734327
152189044	chr4:152189044:A:G	1.95799e-09	-1.66637e-10	-1.30208	7.55841e-05	-1.66637e-10	-1.29774	0.000106004	-1.66637e-10	-1.29746
152189219	chr4:152189219:A:G	3.56107e-09	-1.66637e-10	-0.703937	0.000140785	-1.66637e-10	-0.675758	0.000197601	-1.66637e-10	-0.674679
152189609	chr4:152189609:C:G	1.9568e-09	-1.66637e-10	-1.30269	7.55363e-05	-1.66637e-10	-1.29838	0.000105936	-1.66637e-10	-1.29809
152189630	chr4:152189630:G:A	1.89522e-09	-1.66637e-10	-1.33466	7.25644e-05	-1.66637e-10	-1.33851	0.000101748	-1.66637e-10	-1.33843
152189848	chr4:152189848:G:A	1.057e-09	-0.913079	-1.00549	3.81878e-05	-0.968279	-1.0122	5.07231e-05	-1.0219	-1.01265
152189982	chr4:152189982:T:C	4.54243e-10	-1.41289	-1.35023	1.36874e-05	-1.65655	-1.34997	1.95697e-05	-1.63687	-1.35008
152190326	chr4:152190326:T:G	2.71945e-09	-1.66637e-10	-0.973569	0.000106296	-1.66637e-10	-0.95676	0.000149149	-1.66637e-10	-0.955986
152190526	chr4:152190526:C:T	3.98499e-10	-1.7604	-1.13365	1.4996e-05	-1.7564	-1.1588	2.09438e-05	-1.75851	-1.16058
152190741	chr4:152190741:T:C	3.18814e-09	-1.66637e-10	-0.81456	0.000113987	-1.66637e-10	-0.886905	0.000159706	-1.66637e-10	-0.887597
152191274	chr4:152191274:G:GA	1.26095e-09	-1.74214	-3.48322e-10	4.75875e-05	-1.76042	-3.48322e-10	6.6896e-05	-1.75779	-3.48322e-10
152191495	chr4:152191495:G:A	1.89152e-09	-1.66637e-10	-1.33662	7.25226e-05	-1.66637e-10	-1.33909	0.00010168	-1.66637e-10	-1.3391
152191887	chr4:152191887:G:A	1.25139e-09	-1.74974	-3.48322e-10	4.77258e-05	-1.75752	-3.48322e-10	6.72052e-05	-1.75318	-3.48322e-10
152191965	chr4:152191965:T:C	7.29396e-10	-1.09239	-1.19715	2.60405e-05	-1.14782	-1.21552	3.48212e-05	-1.19438	-1.21633
152192244	chr4:152192244:T:C	1.86501e-09	-1.66637e-10	-1.35073	7.169e-05	-1.66637e-10	-1.35064	0.000100514	-1.66637e-10	-1.35064
152192574	chr4:152192574:G:C	9.28062e-10	-0.75051	-1.29815	3.71953e-05	-0.682554	-1.32425	5.55008e-05	-0.62021	-1.32432
152192658	chr4:152192658:T:C	1.48106e-09	-1.58124	-3.48322e-10	4.9872e-05	-1.71353	-3.48322e-10	7.0475e-05	-1.70567	-3.48322e-10
152192720	chr4:152192720:G:A	1.86751e-09	-1.66637e-10	-1.34939	7.17236e-05	-1.66637e-10	-1.35017	0.000100559	-1.66637e-10	-1.35018
152192789	chr4:152192789:C:G	2.13862e-09	-1.66637e-10	-1.21384	8.1656e-05	-1.66637e-10	-1.22047	0.000114566	-1.66637e-10	-1.21978
152192846	chr4:152192846:A:G	5.32086e-10	-1.42951	-1.17544	1.6997e-05	-1.66149	-1.12846	2.4272e-05	-1.64296	-1.12864
152192919	chr4:152192919:G:A	1.26038e-09	-1.74259	-3.48322e-10	4.91489e-05	-1.72813	-3.48322e-10	6.93854e-05	-1.72125	-3.48322e-10
152192995	chr4:152192995:G:A	1.87886e-09	-1.66637e-10	-1.34333	7.24087e-05	-1.66637e-10	-1.34066	0.000101521	-1.66637e-10	-1.34066
152193694	chr4:152193694:ACT:A	2.69443e-09	-1.66637e-10	-0.982813	0.000100255	-1.66637e-10	-1.01527	0.000140412	-1.66637e-10	-1.01635
152193889	chr4:152193889:T:C	1.8989e-09	-1.66637e-10	-1.33272	7.28567e-05	-1.66637e-10	-1.33449	0.000102136	-1.66637e-10	-1.33463
152193944	chr4:152193944:AC:A	2.05398e-09	-1.66637e-10	-1.25422	7.845e-05	-1.66637e-10	-1.26053	0.00010995	-1.66637e-10	-1.26091
152193996	chr4:152193996:G:A	1.26369e-09	-1.73996	-3.48322e-10	4.75645e-05	-1.7609	-3.48322e-10	6.6832e-05	-1.75875	-3.48322e-10
152195062	chr4:152195062:G:A	2.07921e-08	-1.66637e-10	1.06057	0.000850144	-1.66637e-10	1.12242	0.0011988	-1.66637e-10	1.12814
152195496	chr4:152195496:T:C	2.1285e-09	-1.66637e-10	-1.21858	8.18589e-05	-1.66637e-10	-1.21799	0.000114776	-1.66637e-10	-1.21794
152195655	chr4:152195655:G:A	9.02572e-10	-0.957302	-1.1192	2.07075e-05	-1.47647	-1.11602	3.7062e-05	-1.2338	-1.11454
152196188	chr4:152196188:T:A	2.50212e-09	-1.66637e-10	-1.05686	9.36913e-05	-1.66637e-10	-1.08298	0.000130786	-1.66637e-10	-1.08737
152196859	chr4:152196859:T:C	2.10738e-09	-1.66637e-10	-1.22855	8.10448e-05	-1.66637e-10	-1.22799	0.000113635	-1.66637e-10	-1.22794
152198395	chr4:152198395:C:T	1.90387e-09	-1.66637e-10	-1.33011	7.33078e-05	-1.66637e-10	-1.32832	0.000102764	-1.66637e-10	-1.3285
152198518	chr4:152198518:C:T	1.98749e-09	-1.66637e-10	-1.28712	7.54163e-05	-1.66637e-10	-1.29997	0.000105697	-1.66637e-10	-1.30036
152198529	chr4:152198529:G:A	1.30889e-09	-1.72594	0.0211233	6.09739e-05	-1.67554	0.163001	8.50136e-05	-1.69096	0.172843
152198788	chr4:152198788:T:C	2.86766e-09	-1.66637e-10	-0.920504	0.00010641	-1.66637e-10	-0.955687	0.000149011	-1.66637e-10	-0.956912
152199055	chr4:152199055:C:G	1.2729e-09	-1.74608	0.0133806	5.92696e-05	-1.70877	0.167874	8.29622e-05	-1.72054	0.177993
152199443	chr4:152199443:G:A	2.86167e-09	-1.66637e-10	-0.922592	0.000109682	-1.66637e-10	-0.925406	0.000153896	-1.66637e-10	-0.924656
152199814	chr4:152199814:C:T	1.88618e-09	-1.66637e-10	-1.33944	7.25389e-05	-1.66637e-10	-1.33887	0.000101724	-1.66637e-10	-1.33867
152199830	chr4:152199830:T:C	3.89889e-09	-1.20877	0.595468	0.000139917	-1.23052	0.548585	0.000203244	-1.2098	0.563278
152200088	chr4:152200088:C:A	1.30378e-09	-1.70873	-3.48322e-10	4.8929e-05	-1.73262	-3.48322e-10	6.84863e-05	-1.7343	-3.48322e-10
152200208	chr4:152200208:T:G	2.34536e-09	-1.66637e-10	-1.12156	8.91173e-05	-1.66637e-10	-1.13304	0.000124944	-1.66637e-10	-1.13306
152200666	chr4:152200666:T:G	2.23055e-08	-0.210046	1.34088	0.000871862	-0.292445	1.44009	0.00110691	-0.413581	1.46198
152200884	chr4:152200884:C:G	1.86526e-09	-1.66637e-10	-1.3506	7.16837e-05	-1.66637e-10	-1.35072	0.000100504	-1.66637e-10	-1.35073
152201448	chr4:152201448:G:A	2.2642e-09	-1.66637e-10	-1.15678	8.61162e-05	-1.66637e-10	-1.16729	0.000120737	-1.66637e-10	-1.16732
152201630	chr4:152201630:T:C	1.67465e-09	-1.4584	-3.48322e-10	8.06696e-05	-1.23263	-3.48322e-10	0.000112843	-1.23493	-3.48322e-10
152201679	chr4:152201679:G:C	1.8746e-09	-1.66637e-10	-1.3456	7.21576e-05	-1.66637e-10	-1.34414	0.000101172	-1.66637e-10	-1.34411
152201733	chr4:152201733:A:G	1.36848e-09	-1.6603	-3.48322e-10	6.28501e-05	-1.48224	-3.48322e-10	9.09332e-05	-1.45081	-3.48322e-10
152201993	chr4:152201993:A:G	1.96574e-09	-1.66637e-10	-1.29813	7.59024e-05	-1.66637e-10	-1.29354	0.000106407	-1.66637e-10	-1.29366
152202291	chr4:152202291:C:A	3.23687e-09	-0.65517	-0.144223	0.000131388	-0.65875	-0.0860826	0.000175997	-0.716092	-0.0743716
152202563	chr4:152202563:A:T	1.93871e-08	-0.212891	1.2035	0.000767606	-0.294076	1.31436	0.000977704	-0.410672	1.33495
152202867	chr4:152202867:C:T	7.71003e-10	-1.51906	-0.715005	3.38363e-05	-1.41923	-0.682223	4.61402e-05	-1.45026	-0.678985
152202937	chr4:152202937:A:G	2.40411e-09	-1.66637e-10	-1.09682	9.04325e-05	-1.66637e-10	-1.11839	0.000126705	-1.66637e-10	-1.11907
152202969	chr4:152202969:C:T	2.09684e-09	-1.66637e-10	-1.23357	8.05758e-05	-1.66637e-10	-1.23379	0.000112977	-1.66637e-10	-1.23375
152202975	chr4:152202975:G:A	1.87751e-09	-1.66637e-10	-1.34405	7.22827e-05	-1.66637e-10	-1.3424	0.000101353	-1.66637e-10	-1.34232
152203206	chr4:152203206:C:T	3.77597e-09	-1.66637e-10	-0.645341	0.000138866	-1.66637e-10	-0.689482	0.000194408	-1.66637e-10	-0.69097
152203320	chr4:152203320:T:G	2.68814e-09	-1.66637e-10	-0.985151	9.97954e-05	-1.66637e-10	-1.01987	0.000140013	-1.66637e-10	-1.0192
152203539	chr4:152203539:C:T	6.29677e-10	-1.63962	-0.79693	2.70812e-05	-1.56478	-0.759372	3.72203e-05	-1.58809	-0.755985
152203822	chr4:152203822:T:C	2.28061e-09	-1.66637e-10	-1.14956	8.79614e-05	-1.66637e-10	-1.14609	0.000123408	-1.66637e-10	-1.14543
152203994	chr4:152203994:T:C	4.75369e-09	-1.66637e-10	-0.415078	0.000175015	-1.66637e-10	-0.458114	0.000245817	-1.66637e-10	-0.456344
152204035	chr4:152204035:G:A	2.94307e-09	-1.66637e-10	-0.894545	0.000109216	-1.66637e-10	-0.929665	0.000152944	-1.66637e-10	-0.930857
152204170	chr4:152204170:G:A	9.56167e-10	-1.59134	-0.427485	4.22137e-05	-1.49899	-0.381253	5.77338e-05	-1.52625	-0.378838
152204247	chr4:152204247:A:T	2.26494e-09	-1.66637e-10	-1.15645	8.67804e-05	-1.66637e-10	-1.15961	0.000121672	-1.66637e-10	-1.1596
152204291	chr4:152204291:G:A	1.31418e-09	-1.70079	-3.48322e-10	4.91623e-05	-1.72786	-3.48322e-10	6.83975e-05	-1.73559	-3.48322e-10
152204311	chr4:152204311:G:A	3.33812e-09	-1.66637e-10	-0.768592	0.000121223	-1.66637e-10	-0.82536	0.000170175	-1.66637e-10	-0.824102
152204656	chr4:152204656:G:T	2.08457e-09	-1.66637e-10	-1.23944	8.01181e-05	-1.66637e-10	-1.23949	0.000112336	-1.66637e-10	-1.23943
152204853	chr4:152204853:G:A	2.08365e-09	-1.66637e-10	-1.23988	8.00733e-05	-1.66637e-10	-1.24005	0.000112273	-1.66637e-10	-1.24
152204884	chr4:152204884:G:A	2.12039e-09	-1.54309	0.320692	7.94046e-05	-1.63308	0.384649	0.000109928	-1.66116	0.400061
152205159	chr4:152205159:G:A	1.51437e-09	-1.559	-3.48322e-10	4.77327e-05	-1.75737	-3.48322e-10	6.67639e-05	-1.75977	-3.48322e-10
152206434	chr4:152206434:T:C	1.19176e-08	-0.888008	1.39202	0.000450749	-0.979166	1.46709	0.00059007	-1.06946	1.48877
152207141	chr4:152207141:C:G	2.09752e-09	-1.66637e-10	-1.23324	8.06376e-05	-1.66637e-10	-1.23302	0.000113063	-1.66637e-10	-1.23299
152207152	chr4:152207152:C:T	2.09752e-09	-1.66637e-10	-1.23324	8.06376e-05	-1.66637e-10	-1.23302	0.000113063	-1.66637e-10	-1.23299
152207188	chr4:152207188:T:C	1.88796e-09	-1.66637e-10	-1.3385	7.23379e-05	-1.66637e-10	-1.34164	0.000101402	-1.66637e-10	-1.34184
152207259	chr4:152207259:T:C	1.45836e-09	-0.932255	-0.664429	5.93844e-05	-0.887933	-0.651024	7.55246e-05	-0.987255	-0.649218
152207302	chr4:152207302:G:A	2.64344e-09	-1.66637e-10	-1.00192	0.000100493	-1.66637e-10	-1.01291	0.000140557	-1.66637e-10	-1.01532
152207513	chr4:152207513:T:C	2.05413e-09	-1.66637e-10	-1.25415	7.89697e-05	-1.66637e-10	-1.25393	0.000110725	-1.66637e-10	-1.25389
152207686	chr4:152207686:A:C	5.09825e-09	-1.66637e-10	-0.345102	0.000213609	-1.66637e-10	-0.258843	0.000300883	-1.66637e-10	-0.25421
152207888	chr4:152207888:A:G	4.98811e-09	-1.66637e-10	-0.366942	0.000188341	-1.66637e-10	-0.384733	0.000264636	-1.66637e-10	-0.382575
152208278	chr4:152208278:A:C	2.00886e-08	-0.579811	1.60597	0.000639301	-0.839459	1.67685	0.000807297	-0.966204	1.69897
152208447	chr4:152208447:T:C	4.23999e-09	-0.529437	-3.48322e-10	0.000177656	-0.44314	-3.48322e-10	0.000252531	-0.429396	-3.48322e-10
152208826	chr4:152208826:C:T	1.43624e-09	-1.61197	-3.48322e-10	6.83234e-05	-1.39874	-3.48322e-10	9.94852e-05	-1.36092	-3.48322e-10
152209214	chr4:152209214:T:C	1.94589e-09	-1.66637e-10	-1.30828	7.31548e-05	-1.66637e-10	-1.33041	0.000102587	-1.66637e-10	-1.33022
152209506	chr4:152209506:G:GTT	2.15945e-09	-1.20415	-3.48322e-10	8.62871e-05	-1.16531	-3.48322e-10	0.000105882	-1.29861	-3.48322e-10
152209582	chr4:152209582:A:T	1.70047e-09	-0.632851	-0.810243	7.00706e-05	-0.586695	-0.78679	8.75067e-05	-0.703327	-0.785888
152209646	chr4:152209646:G:A	2.21418e-09	-1.66637e-10	-1.17912	8.4429e-05	-1.66637e-10	-1.18708	0.000118175	-1.66637e-10	-1.18876
152210035	chr4:152210035:C:T	1.88015e-09	-1.66637e-10	-1.34265	7.21284e-05	-1.66637e-10	-1.34454	0.000101132	-1.66637e-10	-1.3445
152210048	chr4:152210048:T:A	9.9441e-10	-1.67057	-0.309039	3.70254e-05	-1.73365	-0.277732	5.23001e-05	-1.73874	-0.265197
152210222	chr4:152210222:A:T	1.92786e-09	-1.66637e-10	-1.31759	7.40213e-05	-1.66637e-10	-1.31864	0.000103813	-1.66637e-10	-1.31834
152210331	chr4:152210331:G:C	1.29171e-09	-1.71803	-3.48322e-10	5.93722e-05	-1.53916	-3.48322e-10	8.22781e-05	-1.55082	-3.48322e-10
152210972	chr4:152210972:T:C	1.96166e-09	-1.30021	-3.48322e-10	8.73486e-05	-1.15308	-3.48322e-10	0.000124315	-1.13811	-3.48322e-10
152211421	chr4:152211421:C:T	1.86937e-09	-1.66637e-10	-1.3484	7.18424e-05	-1.66637e-10	-1.34851	0.000100735	-1.66637e-10	-1.34844
152211984	chr4:152211984:A:G	2.28109e-09	-1.69144	0.542093	8.30211e-05	-1.75947	0.555573	0.00011847	-1.76124	0.574972
152212006	chr4:152212006:C:A	1.35137e-09	-0.955376	-0.717502	5.56148e-05	-0.907221	-0.697319	7.0718e-05	-1.00521	-0.697022
152213069	chr4:152213069:G:A	2.60443e-09	-1.66637e-10	-1.01678	9.6931e-05	-1.66637e-10	-1.04899	0.00013599	-1.66637e-10	-1.04835
152213585	chr4:152213585:C:T	1.87327e-09	-1.66637e-10	-1.34632	7.21529e-05	-1.66637e-10	-1.3442	0.00010118	-1.66637e-10	-1.34403
152213695	chr4:152213695:T:C	1.8914e-09	-1.66637e-10	-1.33668	7.25158e-05	-1.66637e-10	-1.33919	0.000101675	-1.66637e-10	-1.33915
152213807	chr4:152213807:C:A	1.66021e-09	-1.67192	0.204862	5.98227e-05	-1.75546	0.223852	8.5038e-05	-1.75936	0.241525
152213818	chr4:152213818:C:A	1.88082e-09	-1.66637e-10	-1.34229	7.25527e-05	-1.66637e-10	-1.33868	0.00010174	-1.66637e-10	-1.33851
152214267	chr4:152214267:C:T	1.8577e-09	-1.64489	0.290231	6.544e-05	-1.74727	0.305414	9.28078e-05	-1.75381	0.323407
152214299	chr4:152214299:CAA:GAA	6.5881e-10	-1.76102	-0.630303	2.56985e-05	-1.76023	-0.616327	3.6074e-05	-1.75818	-0.617174
152214698	chr4:152214698:A:G	1.86531e-09	-1.66637e-10	-1.35057	7.16827e-05	-1.66637e-10	-1.35074	0.000100504	-1.66637e-10	-1.35074
152214720	chr4:152214720:T:C	1.95459e-09	-1.70319	0.399377	7.20008e-05	-1.76108	0.41477	0.000102809	-1.76139	0.433326
152214800	chr4:152214800:C:T	1.40413e-09	-1.55012	-0.0844615	5.02519e-05	-1.65841	-0.0475353	7.06131e-05	-1.67017	-0.0335484
152214931	chr4:152214931:A:G	2.00285e-09	-1.63527	0.355843	6.99639e-05	-1.74392	0.368911	9.92037e-05	-1.75091	0.387154
152214973	chr4:152214973:A:C	2.4459e-09	-1.58395	0.504366	8.34542e-05	-1.7193	0.520609	0.000117785	-1.73064	0.538571
152215005	chr4:152215005:A:G	1.27192e-09	-1.73347	-3.48322e-10	4.90008e-05	-1.73115	-3.48322e-10	6.85061e-05	-1.73401	-3.48322e-10
152217014	chr4:152217014:C:T	2.10941e-09	-1.66637e-10	-1.22759	8.16118e-05	-1.66637e-10	-1.22102	0.000114436	-1.66637e-10	-1.22092
152217235	chr4:152217235:T:C	2.02085e-09	-1.66637e-10	-1.27048	7.732e-05	-1.66637e-10	-1.27504	0.000108468	-1.66637e-10	-1.27448
152217339	chr4:152217339:A:T	3.98085e-09	-0.592503	-3.48322e-10	0.000111352	-0.910296	-3.48322e-10	0.000157814	-0.899513	-3.48322e-10
152217742	chr4:152217742:A:T	2.02133e-09	-1.66637e-10	-1.27024	7.73384e-05	-1.66637e-10	-1.2748	0.000108493	-1.66637e-10	-1.27424
152217950	chr4:152217950:A:G	4.19691e-10	-1.76145	-1.08079	1.67129e-05	-1.72429	-1.08251	2.37777e-05	-1.71184	-1.08034
152218046	chr4:152218046:G:A	5.09379e-09	-0.345977	-3.48322e-10	0.000263387	-0.0493648	-3.48322e-10	0.000386957	-0.00261779	-3.48322e-10
152218468	chr4:152218468:CAT:C	1.50206e-09	-1.56716	-3.48322e-10	8.08791e-05	-1.23003	-3.48322e-10	0.000110243	-1.25825	-3.48322e-10
152218738	chr4:152218738:C:T	2.12555e-09	-1.21997	-3.48322e-10	7.16978e-05	-1.35053	-3.48322e-10	9.82755e-05	-1.37316	-3.48322e-10
152218810	chr4:152218810:A:G	8.66881e-09	0.586842	-0.401109	0.000105528	-0.614499	-0.349511	0.000238802	-0.145312	-0.339982
152218984	chr4:152218984:C:T	2.00482e-09	-1.66637e-10	-1.27844	7.6723e-05	-1.66637e-10	-1.28279	0.000107627	-1.66637e-10	-1.28226
152219104	chr4:152219104:C:T	1.41784e-09	-1.62486	-3.48322e-10	5.69027e-05	-1.58165	-3.48322e-10	8.1063e-05	-1.5657	-3.48322e-10
152219656	chr4:152219656:T:C	1.92007e-09	-1.66637e-10	-1.32164	7.39842e-05	-1.66637e-10	-1.31914	0.000103708	-1.66637e-10	-1.31935
152219803	chr4:152219803:C:G	3.85433e-10	-1.76135	-1.16604	1.52727e-05	-1.73055	-1.16637	2.16988e-05	-1.71913	-1.16455
152220406	chr4:152220406:C:T	1.94205e-09	-1.66637e-10	-1.31026	7.46954e-05	-1.66637e-10	-1.30957	0.000104773	-1.66637e-10	-1.30913
152220618	chr4:152220618:A:T	1.30395e-09	-1.7086	-3.48322e-10	5.78691e-05	-1.5648	-3.48322e-10	8.34587e-05	-1.53658	-3.48322e-10
152221049	chr4:152221049:T:A	1.32683e-09	-1.69121	-3.48322e-10	5.9747e-05	-1.53287	-3.48322e-10	8.63472e-05	-1.50255	-3.48322e-10
152221237	chr4:152221237:C:T	1.25946e-08	0.559269	-3.48322e-10	0.000277288	0.00206728	-3.48322e-10	0.000385494	-0.00640513	-3.48322e-10
152221844	chr4:152221844:C:T	1.92731e-09	-1.66637e-10	-1.31788	7.41068e-05	-1.66637e-10	-1.31748	0.000103923	-1.66637e-10	-1.31728
152221852	chr4:152221852:A:C	4.18453e-10	-1.7597	-1.08549	1.6328e-05	-1.74063	-1.08947	2.31661e-05	-1.73101	-1.08723
152222263	chr4:152222263:A:AAC	3.79769e-10	-1.75893	-1.18327	1.47935e-05	-1.74308	-1.18573	2.09681e-05	-1.73398	-1.18395
152222314	chr4:152222314:G:A	2.49333e-09	-1.66637e-10	-1.06038	9.40264e-05	-1.66637e-10	-1.07941	0.000131865	-1.66637e-10	-1.07915
152222725	chr4:152222725:C:T	1.5951e-09	-0.566987	-0.940074	5.72836e-05	-0.659364	-0.915611	7.05575e-05	-0.791094	-0.913409
152223918	chr4:152223918:G:A	1.32225e-09	-1.69466	-3.48322e-10	5.63187e-05	-1.59196	-3.48322e-10	7.88082e-05	-1.59391	-3.48322e-10
152224345	chr4:152224345:T:C	4.08764e-10	-1.72894	-1.13968	1.51359e-05	-1.76148	-1.14445	2.12924e-05	-1.76044	-1.14214
152224540	chr4:152224540:G:A	2.08395e-09	-1.66637e-10	-1.23973	7.9446e-05	-1.66637e-10	-1.24791	0.000111473	-1.66637e-10	-1.24715
152225235	chr4:152225235:GA:G	1.91958e-09	-1.66637e-10	-1.32189	7.39689e-05	-1.66637e-10	-1.31934	0.000103687	-1.66637e-10	-1.31955
152225978	chr4:152225978:T:G	1.91146e-09	-1.66637e-10	-1.32613	7.34571e-05	-1.66637e-10	-1.32629	0.000102974	-1.66637e-10	-1.32645
152226131	chr4:152226131:AAATAT:A	1.95473e-09	-1.66637e-10	-1.30375	7.47457e-05	-1.66637e-10	-1.3089	0.00010479	-1.66637e-10	-1.30897
152226229	chr4:152226229:A:G	1.35742e-09	-1.66842	-3.48322e-10	6.21862e-05	-1.49286	-3.48322e-10	9.01002e-05	-1.46001	-3.48322e-10
152226491	chr4:152226491:A:C	1.96279e-09	-1.66637e-10	-1.29963	7.51918e-05	-1.66637e-10	-1.30295	0.00010547	-1.66637e-10	-1.30251
152226968	chr4:152226968:A:G	2.05939e-09	-1.66637e-10	-1.25159	7.85226e-05	-1.66637e-10	-1.2596	0.000110172	-1.66637e-10	-1.25888
152227562	chr4:152227562:T:A	1.87025e-09	-1.66637e-10	-1.34792	7.20688e-05	-1.66637e-10	-1.34537	0.000101132	-1.66637e-10	-1.34451
152228132	chr4:152228132:G:A	1.45394e-09	-0.78767	-0.812055	6.26516e-05	-0.688078	-0.797322	7.85443e-05	-0.79967	-0.797598
152228202	chr4:152228202:C:T	2.44671e-09	-1.00517	-0.0740885	8.87629e-05	-1.06222	-0.0747998	0.000112608	-1.16596	-0.0710581
152228860	chr4:152228860:A:G	2.07976e-09	-1.66637e-10	-1.24175	7.92682e-05	-1.66637e-10	-1.25015	0.000111223	-1.66637e-10	-1.2494
152228892	chr4:152228892:G:A	5.18308e-09	-0.3286	-3.48322e-10	0.000218862	-0.234546	-3.48322e-10	0.000311413	-0.219811	-3.48322e-10
152229289	chr4:152229289:C:G	2.71093e-08	-1.66637e-10	1.32588	0.00122605	-1.66637e-10	1.48856	0.00177846	-1.66637e-10	1.52257
152229963	chr4:152229963:T:C	2.12587e-09	-1.66637e-10	-1.21982	8.1682e-05	-1.66637e-10	-1.22016	0.000114548	-1.66637e-10	-1.21993
152230070	chr4:152230070:C:T	2.15059e-09	-1.66637e-10	-1.20826	8.25552e-05	-1.66637e-10	-1.20952	0.000115557	-1.66637e-10	-1.21117
152230130	chr4:152230130:C:A	2.20725e-09	-1.66637e-10	-1.18225	8.30328e-05	-1.66637e-10	-1.20375	0.000116334	-1.66637e-10	-1.20446
152230142	chr4:152230142:C:A	1.94568e-09	-1.66637e-10	-1.30839	7.50422e-05	-1.66637e-10	-1.30494	0.000105187	-1.66637e-10	-1.30519
152230265	chr4:152230265:A:G	2.02614e-09	-1.66637e-10	-1.26787	7.75896e-05	-1.66637e-10	-1.27156	0.000108853	-1.66637e-10	-1.27094
152230421	chr4:152230421:C:T	4.45584e-09	-0.479784	-3.48322e-10	0.000107834	-0.942395	-3.48322e-10	0.000187831	-0.725386	-3.48322e-10
152230450	chr4:152230450:T:C	1.17726e-08	-0.133264	0.625041	0.00051744	-0.0757969	0.701702	0.000628134	-0.238858	0.720681
152230521	chr4:152230521:G:A	1.46489e-09	-1.59222	-3.48322e-10	5.2934e-05	-1.65394	-3.48322e-10	7.46319e-05	-1.64836	-3.48322e-10
152230578	chr4:152230578:T:G	2.02504e-09	-1.66637e-10	-1.26841	7.75484e-05	-1.66637e-10	-1.27209	0.000108795	-1.66637e-10	-1.27147
152230618	chr4:152230618:G:A	1.98782e-09	-1.66637e-10	-1.28696	7.65389e-05	-1.66637e-10	-1.28519	0.000107296	-1.66637e-10	-1.28534
152230649	chr4:152230649:A:G	1.59004e-08	-0.118658	0.911003	0.000691292	-0.0726735	0.988247	0.00084123	-0.234684	1.00862
152231794	chr4:152231794:G:A	6.33376e-09	-1.66637e-10	-0.128104	0.000235759	-1.66637e-10	-0.16018	0.00033128	-1.66637e-10	-0.157966
152231994	chr4:152231994:T:A	1.33499e-09	-1.68507	-3.48322e-10	6.02293e-05	-1.52483	-3.48322e-10	8.71431e-05	-1.49338	-3.48322e-10
152232956	chr4:152232956:A:G	3.84512e-08	0.301304	1.37409	0.00169054	0.345779	1.46404	0.00201976	0.163598	1.48621
152233639	chr4:152233639:T:C	1.1247e-08	-0.650113	1.09622	0.000440868	-0.731935	1.19769	0.000560914	-0.850535	1.21917
152234373	chr4:152234373:T:C	1.27146e-09	-1.73384	-3.48322e-10	5.76931e-05	-1.56785	-3.48322e-10	8.14451e-05	-1.561	-3.48322e-10
152234604	chr4:152234604:T:C	1.24738e-09	-1.75296	-3.48322e-10	5.50547e-05	-1.61466	-3.48322e-10	7.59062e-05	-1.63143	-3.48322e-10
152234706	chr4:152234706:G:A	1.92717e-09	-1.66637e-10	-1.31794	7.40576e-05	-1.66637e-10	-1.31815	0.00010386	-1.66637e-10	-1.31788
152234865	chr4:152234865:G:A	1.87326e-09	-1.66637e-10	-1.34632	7.19268e-05	-1.66637e-10	-1.34734	0.000100858	-1.66637e-10	-1.34722
152234894	chr4:152234894:G:A	1.60689e-09	-0.161665	-1.33804	3.80528e-05	-0.638918	-1.3451	5.04994e-05	-0.693505	-1.34546
152234918	chr4:152234918:A:G	2.34063e-09	-1.66637e-10	-1.12358	9.18433e-05	-1.66637e-10	-1.1029	0.000128783	-1.66637e-10	-1.1028
152235179	chr4:152235179:T:C	2.29997e-09	-1.1411	-3.48322e-10	0.000150078	-0.611834	-3.48322e-10	0.000202391	-0.65073	-3.48322e-10
152235264	chr4:152235264:T:C	3.5901e-09	-1.66637e-10	-0.69582	0.00013971	-1.66637e-10	-0.683419	0.000197817	-1.66637e-10	-0.67359
152235387	chr4:152235387:C:T	2.3843e-09	-1.66637e-10	-1.10509	9.12122e-05	-1.66637e-10	-1.1098	0.000128034	-1.66637e-10	-1.10864
152235912	chr4:152235912:C:T	1.80218e-09	-1.26096	-0.124036	8.22888e-05	-1.12964	-0.0831154	0.000124693	-1.06049	-0.0745869
152236162	chr4:152236162:T:C	1.32446e-09	-1.69299	-3.48322e-10	4.98007e-05	-1.71496	-3.48322e-10	6.91356e-05	-1.72486	-3.48322e-10
152237454	chr4:152237454:G:A	2.01743e-09	-1.66637e-10	-1.27218	7.75914e-05	-1.66637e-10	-1.27153	0.000108753	-1.66637e-10	-1.27185
152237527	chr4:152237527:A:T	2.32814e-09	-0.923132	-0.205799	0.000102754	-0.831396	-0.159258	0.000160566	-0.733401	-0.148825
152237674	chr4:152237674:C:A	6.47469e-09	-0.106098	-3.48322e-10	0.000159402	-0.551558	-3.48322e-10	0.000261688	-0.393776	-3.48322e-10
152238004	chr4:152238004:T:C	2.43814e-09	-0.325122	-0.75764	7.43793e-05	-0.594019	-0.719793	0.000141522	-0.296482	-0.711996
152238430	chr4:152238430:G:A	1.73799e-08	-0.421407	1.30272	0.000830261	-0.300356	1.39911	0.00134095	-0.180867	1.42107
152238952	chr4:152238952:TG:T	2.36077e-09	-0.267213	-0.847796	0.000139596	0.102168	-0.786407	0.000170331	-0.036383	-0.786803
152240008	chr4:152240008:A:G	2.26973e-09	-1.15434	-3.48322e-10	0.00010015	-1.01632	-3.48322e-10	0.000151623	-0.93953	-3.48322e-10
152240130	chr4:152240130:C:T	4.41705e-09	-0.714786	0.226259	0.000199473	-0.60855	0.281241	0.000315167	-0.50217	0.294341
152241370	chr4:152241370:C:T	2.27988e-08	-0.111635	1.26435	0.000620313	-0.555574	1.36281	0.00103717	-0.399271	1.3826
152242858	chr4:152242858:A:C	4.57134e-10	-1.55377	-1.20301	1.78463e-05	-1.55709	-1.18411	2.54132e-05	-1.54324	-1.18242
152243120	chr4:152243120:A:G	1.51296e-09	-1.55993	-3.48322e-10	5.51828e-05	-1.61234	-3.48322e-10	7.82952e-05	-1.60044	-3.48322e-10
152243163	chr4:152243163:G:T	1.15515e-09	-1.30731	-0.522457	4.88523e-05	-1.19075	-0.543437	7.3831e-05	-1.12253	-0.536623
152243400	chr4:152243400:C:T	1.39975e-09	-1.6377	-3.48322e-10	6.64438e-05	-1.42663	-3.48322e-10	9.61721e-05	-1.39479	-3.48322e-10
152243499	chr4:152243499:C:A	1.54234e-08	-0.621043	1.38293	0.000811399	-0.386979	1.46275	0.00127889	-0.292781	1.4856
152243753	chr4:152243753:T:TTGTC	1.19415e-09	-1.29057	-0.50599	5.05569e-05	-1.17229	-0.527605	7.6507e-05	-1.10287	-0.520676
152243947	chr4:152243947:A:G	1.85756e-09	-1.35473	-3.48322e-10	7.94204e-05	-1.24823	-3.48322e-10	0.000119265	-1.17958	-3.48322e-10
152244708	chr4:152244708:A:G	4.42669e-10	-1.4766	-1.31233	1.69577e-05	-1.49334	-1.29893	2.41585e-05	-1.47783	-1.29846
152244787	chr4:152244787:T:C	1.47381e-09	-1.40763	-0.178513	6.17148e-05	-1.30539	-0.195072	9.28079e-05	-1.24471	-0.185693
152245314	chr4:152245314:A:T	3.26033e-09	-1.30635	0.514182	0.000141207	-1.19243	0.519672	0.000214596	-1.12502	0.53285
152246019	chr4:152246019:A:G	1.47393e-08	-0.392554	1.10907	0.00084758	-0.149235	1.26863	0.0010362	-0.317569	1.29995
152246175	chr4:152246175:G:A	1.06966e-09	-1.28907	-0.617589	4.65914e-05	-1.16393	-0.617643	7.04692e-05	-1.09521	-0.610545
152246667	chr4:152246667:C:A	1.10735e-09	-1.23934	-0.632688	4.86752e-05	-1.11259	-0.625231	7.38564e-05	-1.04099	-0.617822
152246736	chr4:152246736:C:T	1.15741e-08	0.474773	-3.48322e-10	0.00022576	-0.203515	-3.48322e-10	0.000384231	-0.00968776	-3.48322e-10
152246797	chr4:152246797:G:A	1.83644e-08	0.303099	0.633316	0.00119654	0.690894	0.773304	0.00145895	0.526007	0.798532
152247266	chr4:152247266:A:G	4.24593e-09	-1.66637e-10	-0.528039	0.000163002	-1.66637e-10	-0.529226	0.000228657	-1.66637e-10	-0.528707
152247310	chr4:152247310:T:G	1.90138e-09	-1.66637e-10	-1.33142	7.33468e-05	-1.66637e-10	-1.32779	0.000102814	-1.66637e-10	-1.32801
152247825	chr4:152247825:C:A	1.26771e-09	-1.73679	-3.48322e-10	5.07157e-05	-1.69675	-3.48322e-10	7.13407e-05	-1.69346	-3.48322e-10
152247843	chr4:152247843:G:A	5.20165e-10	-1.58786	-1.03975	2.16579e-05	-1.50018	-1.04744	3.1874e-05	-1.45551	-1.04363
152247851	chr4:152247851:C:CAA	1.71219e-09	-1.43623	-3.48322e-10	5.43446e-05	-1.62764	-3.48322e-10	8.33948e-05	-1.53735	-3.48322e-10
152247853	chr4:152247853:GA:G	1.71242e-09	-1.43609	-3.48322e-10	5.43492e-05	-1.62756	-3.48322e-10	8.34039e-05	-1.53724	-3.48322e-10
152248434	chr4:152248434:A:G	7.03589e-10	-1.2581	-1.06746	3.04867e-05	-1.13109	-1.07461	4.60486e-05	-1.06006	-1.07117
152248712	chr4:152248712:G:A	4.07308e-10	-1.52599	-1.34619	1.71391e-05	-1.43757	-1.34406	2.5291e-05	-1.38596	-1.34452
152248764	chr4:152248764:A:C	2.16525e-09	-1.66637e-10	-1.20146	8.26246e-05	-1.66637e-10	-1.20868	0.000115864	-1.66637e-10	-1.20852
152249436	chr4:152249436:G:GTTA	4.32627e-10	-1.49605	-1.31582	1.83141e-05	-1.40166	-1.31366	2.70813e-05	-1.34732	-1.31476
152249525	chr4:152249525:T:G	5.40204e-09	-0.287222	-3.48322e-10	0.000147127	-0.63169	-3.48322e-10	0.000208932	-0.61892	-3.48322e-10
152249792	chr4:152249792:C:T	2.74709e-09	-1.66637e-10	-0.963458	0.000107297	-1.66637e-10	-0.947388	0.000150306	-1.66637e-10	-0.948258
152249912	chr4:152249912:C:T	4.73253e-10	-1.39271	-1.32942	2.03366e-05	-1.28065	-1.32991	3.03878e-05	-1.21793	-1.32896
152250158	chr4:152250158:C:T	2.31477e-09	-1.13469	-3.48322e-10	0.000102576	-0.992389	-3.48322e-10	0.000155713	-0.912915	-3.48322e-10
152250349	chr4:152250349:G:A	1.40971e-09	-0.702824	-0.927789	0.000125925	0.189061	-0.976366	0.000167755	0.134655	-0.973083
152250368	chr4:152250368:C:G	1.86627e-09	-1.66637e-10	-1.35006	7.17329e-05	-1.66637e-10	-1.35004	0.000100576	-1.66637e-10	-1.35001
152250459	chr4:152250459:T:C	2.70185e-09	-1.66637e-10	-0.980063	0.00010594	-1.66637e-10	-0.96012	0.000148711	-1.66637e-10	-0.958923
152251170	chr4:152251170:C:T	2.07438e-09	-1.66637e-10	-1.24434	7.98863e-05	-1.66637e-10	-1.24238	0.00011191	-1.66637e-10	-1.24324
152251171	chr4:152251171:G:A	1.57229e-09	-1.52147	-3.48322e-10	4.76021e-05	-1.76011	-3.48322e-10	6.68881e-05	-1.75791	-3.48322e-10
152251195	chr4:152251195:T:C	8.19685e-09	0.129751	-3.48322e-10	0.000357785	0.256943	-3.48322e-10	0.00058067	0.403253	-3.48322e-10
152251309	chr4:152251309:G:A	2.26307e-09	-1.15728	-3.48322e-10	6.65194e-05	-1.4255	-3.48322e-10	0.000107135	-1.28684	-3.48322e-10
152251861	chr4:152251861:A:C	1.577e-08	0.784109	-3.48322e-10	0.000656124	0.863361	-3.48322e-10	0.00109099	1.03391	-3.48322e-10
152252439	chr4:152252439:C:T	3.96948e-09	0.572123	-1.16749	0.000165238	0.652306	-1.16791	0.000273932	0.816239	-1.16429
152252442	chr4:152252442:A:G	7.68318e-10	-0.913238	-1.32431	2.1772e-05	-1.21536	-1.327	3.30883e-05	-1.13127	-1.33048
152253217	chr4:152253217:T:A	1.48965e-08	0.727126	-3.48322e-10	0.000619664	0.806188	-3.48322e-10	0.0010285	0.974923	-3.48322e-10
152253248	chr4:152253248:G:A	5.89749e-09	0.766514	-0.965986	0.000245667	0.848321	-0.967333	0.000410518	1.01862	-0.962134
152253431	chr4:152253431:T:C	2.76858e-09	-1.66637e-10	-0.955666	0.000110809	-1.66637e-10	-0.915184	0.000158928	-1.66637e-10	-0.89248
152253765	chr4:152253765:G:C	4.31952e-09	0.63553	-1.14638	0.000180811	0.722525	-1.14806	0.000300385	0.888386	-1.14425
152255364	chr4:152255364:T:G	5.48812e-09	0.800139	-1.07155	0.00022865	0.882614	-1.07341	0.000382213	1.05403	-1.06899
152255502	chr4:152255502:T:C	4.7857e-09	0.662514	-1.07088	0.000198955	0.742809	-1.07272	0.000331064	0.909671	-1.06829
152255680	chr4:152255680:G:A	4.17467e-09	0.687391	-1.23235	0.000174245	0.767685	-1.23021	0.000289888	0.935677	-1.22711
152255717	chr4:152255717:C:T	1.2375e-09	-1.76091	-3.48322e-10	4.96183e-05	-1.71863	-3.48322e-10	6.95834e-05	-1.7184	-3.48322e-10
152256004	chr4:152256004:A:G	3.42055e-09	-0.744197	-3.48322e-10	0.000218528	-0.236074	-3.48322e-10	0.000294175	-0.276757	-3.48322e-10
152256810	chr4:152256810:G:A	4.44514e-09	-0.482187	-3.48322e-10	0.000176412	-0.450165	-3.48322e-10	0.000277784	-0.334087	-3.48322e-10
152256894	chr4:152256894:T:C	3.09785e-09	-1.66637e-10	-0.843292	0.000123864	-1.66637e-10	-0.803801	0.000178018	-1.66637e-10	-0.779048
152257048	chr4:152257048:T:C	4.88176e-09	-0.45897	0.0704762	0.000135374	-0.821551	0.106604	0.000219491	-0.692515	0.122894
152257448	chr4:152257448:G:A	2.0083e-09	-1.27671	-3.48322e-10	8.96705e-05	-1.12685	-3.48322e-10	0.000131578	-1.08133	-3.48322e-10
152257473	chr4:152257473:A:G	1.7057e-08	1.82821	-0.965647	0.000883812	2.1168	-0.955546	0.00168403	2.41064	-0.942626
152257553	chr4:152257553:C:G	4.69416e-09	0.777515	-1.20519	0.000145085	0.55475	-1.20042	0.000257055	0.792167	-1.20381
152257610	chr4:152257610:A:T	7.19401e-09	0.282675	-0.283426	0.000195275	-0.0844393	-0.264143	0.00032318	0.0756297	-0.258349
152257801	chr4:152257801:A:G	2.51104e-08	1.45234	-0.20306	0.00131867	1.70598	-0.144588	0.00256277	1.98911	-0.101196
152257941	chr4:152257941:G:T	3.18843e-09	-1.66637e-10	-0.814471	0.000128147	-1.66637e-10	-0.769813	0.000184254	-1.66637e-10	-0.744615
152258897	chr4:152258897:T:C	2.79115e-08	1.92244	-0.567398	0.00148052	2.1945	-0.51734	0.00291789	2.49699	-0.479301
152258991	chr4:152258991:C:T	2.49589e-09	-1.66637e-10	-1.05936	9.55535e-05	-1.66637e-10	-1.0633	0.000133984	-1.66637e-10	-1.06321
152259114	chr4:152259114:A:G	2.79472e-08	1.85006	-0.493746	0.00148652	2.12228	-0.441077	0.0029261	2.42184	-0.401346
152259718	chr4:152259718:T:C	3.94775e-10	-1.65377	-1.24967	1.54297e-05	-1.63305	-1.25364	2.1837e-05	-1.61677	-1.26055
152260140	chr4:152260140:C:T	2.66502e-08	1.8135	-0.504706	0.00141548	2.08475	-0.452516	0.00278196	2.38301	-0.413031
152260248	chr4:152260248:C:G	2.47319e-08	1.73888	-0.504783	0.00130771	2.00575	-0.452704	0.00256265	2.30109	-0.413225
152260465	chr4:152260465:G:A	2.78528e-08	1.84052	-0.487583	0.00148246	2.11338	-0.434912	0.00291728	2.41252	-0.395047
152260514	chr4:152260514:T:C	2.8145e-08	1.7636	-0.400232	0.00149543	2.03247	-0.345284	0.00294	2.32877	-0.303534
152260564	chr4:152260564:T:C	2.83562e-08	1.84519	-0.474339	0.00150804	2.11696	-0.421386	0.0029693	2.41639	-0.381239
152260808	chr4:152260808:A:G	1.18255e-08	0.364761	0.131498	0.000310333	-0.0481265	0.162784	0.000517228	0.115242	0.172312
152260815	chr4:152260815:G:A	5.61826e-09	1.10134	-1.34932	0.000165293	0.832782	-1.34805	0.000299088	1.08598	-1.34618
152260950	chr4:152260950:T:G	5.59019e-10	-1.60152	-0.954054	2.19581e-05	-1.57437	-0.959483	3.09571e-05	-1.55486	-0.973466
152261131	chr4:152261131:T:C	3.08066e-08	1.90749	-0.453757	0.00164073	2.18133	-0.401426	0.0032406	2.48341	-0.360828
152261137	chr4:152261137:T:G	3.11407e-08	1.92438	-0.459866	0.00165975	2.19898	-0.407544	0.00328003	2.50175	-0.367075
152261166	chr4:152261166:C:T	2.8911e-08	1.88538	-0.495162	0.00153356	2.15642	-0.444061	0.00302364	2.45769	-0.404399
152261261	chr4:152261261:T:C	3.08555e-08	1.90145	-0.446138	0.00164346	2.17513	-0.393565	0.0032456	2.47693	-0.352806
152261556	chr4:152261556:G:A	4.80462e-10	-1.63955	-1.06746	1.87338e-05	-1.61752	-1.07514	2.64114e-05	-1.60021	-1.08693
152261888	chr4:152261888:G:A	4.84776e-10	-1.60345	-1.09462	1.89541e-05	-1.57909	-1.10188	2.67921e-05	-1.55975	-1.11308
152261997	chr4:152261997:A:G	2.82776e-09	-1.66637e-10	-0.934514	0.000113194	-1.66637e-10	-0.893886	0.000162267	-1.66637e-10	-0.871688
152262023	chr4:152262023:A:G	1.02839e-08	0.332869	0.0237149	0.000270947	-0.0771282	0.0560617	0.000450731	0.0847756	0.0651644
152262360	chr4:152262360:A:G	3.80062e-10	-1.59068	-1.35074	1.70113e-05	-1.43865	-1.35046	2.43159e-05	-1.42002	-1.34978
152262732	chr4:152262732:A:C	1.46469e-08	0.451546	0.258684	0.000382036	0.0281134	0.294413	0.000638659	0.194158	0.304282
152262925	chr4:152262925:A:G	2.74223e-09	-1.66637e-10	-0.965227	0.000109667	-1.66637e-10	-0.92554	0.000157255	-1.66637e-10	-0.903062
152263164	chr4:152263164:A:G	4.98389e-10	-1.64338	-1.02699	1.9424e-05	-1.62151	-1.03497	2.73542e-05	-1.60445	-1.04761
152263354	chr4:152263354:G:T	4.8981e-10	-1.63847	-1.04927	1.90951e-05	-1.61623	-1.05732	2.69131e-05	-1.59881	-1.0695
152263376	chr4:152263376:A:G	1.28527e-09	-1.75908	0.0360516	5.873e-05	-1.62	0.0699635	8.19149e-05	-1.63357	0.0783178
152263420	chr4:152263420:G:A	4.88786e-09	-0.392273	0.00502863	0.000138842	-0.722824	0.0331702	0.000225228	-0.593143	0.0493252
152264123	chr4:152264123:C:T	2.92597e-08	-1.66637e-10	1.40221	0.00109957	-1.66637e-10	1.37968	0.00154508	-1.66637e-10	1.3819
152264483	chr4:152264483:T:A	1.084e-08	0.13887	0.270372	0.000291143	-0.255476	0.306302	0.000482681	-0.100204	0.318631
152264974	chr4:152264974:C:T	1.4193e-09	-1.75828	0.134448	6.55038e-05	-1.61617	0.175289	9.1385e-05	-1.62981	0.183961
152264988	chr4:152264988:G:T	3.94671e-10	-1.55932	-1.34439	1.79514e-05	-1.39391	-1.34141	2.57368e-05	-1.37466	-1.33835
152265149	chr4:152265149:C:A	2.06697e-08	2.04754	-0.992873	0.00107818	2.34236	-0.982319	0.00207056	2.6443	-0.969661
152266139	chr4:152266139:A:C	5.42569e-09	1.00415	-1.287	0.000131747	0.55195	-1.29406	0.000219674	0.730565	-1.29935
152266361	chr4:152266361:G:C	1.39492e-09	-1.76096	0.119803	6.30858e-05	-1.63902	0.160523	8.80972e-05	-1.65163	0.169137
152266362	chr4:152266362:C:T	1.40197e-09	-1.76089	0.124769	6.34732e-05	-1.63797	0.165599	8.86346e-05	-1.65063	0.174227
152266601	chr4:152266601:T:C	3.76386e-10	-1.62747	-1.32366	1.47986e-05	-1.60356	-1.3249	2.10496e-05	-1.58563	-1.32842
152266992	chr4:152266992:T:C	1.26131e-08	-1.66637e-10	0.56074	0.000568552	-1.66637e-10	0.720104	0.000820239	-1.66637e-10	0.748665
152267071	chr4:152267071:T:C	2.00787e-09	-1.66637e-10	-1.27693	7.75652e-05	-1.66637e-10	-1.27187	0.000108776	-1.66637e-10	-1.27164
152267126	chr4:152267126:T:C	4.63867e-10	-1.59302	-1.14914	1.82051e-05	-1.56582	-1.15546	2.5772e-05	-1.54609	-1.16556
152267280	chr4:152267280:G:A	3.19666e-09	-1.66637e-10	-0.811893	0.000127924	-1.66637e-10	-0.771553	0.000184256	-1.66637e-10	-0.744604
152267451	chr4:152267451:C:T	3.17318e-09	0.518787	-1.33805	8.08443e-05	0.110684	-1.34115	0.000133084	0.273275	-1.34323
152267526	chr4:152267526:T:C	1.98675e-08	1.89963	-0.884547	0.00103138	2.18974	-0.874078	0.00197274	2.4862	-0.859952
152267915	chr4:152267915:C:T	3.07643e-09	-1.66637e-10	-0.850229	0.000122988	-1.66637e-10	-0.8109	0.000176777	-1.66637e-10	-0.78604
152268110	chr4:152268110:T:C	3.17799e-09	-1.66637e-10	-0.817749	0.00012715	-1.66637e-10	-0.777619	0.000182897	-1.66637e-10	-0.752008
152268340	chr4:152268340:G:A	2.14265e-08	1.9522	-0.861575	0.00111646	2.24511	-0.850173	0.00214025	2.54346	-0.835718
152268381	chr4:152268381:G:A	3.07655e-09	-1.66637e-10	-0.85019	0.00012299	-1.66637e-10	-0.810889	0.000176779	-1.66637e-10	-0.786028
152269676	chr4:152269676:T:G	1.56791e-09	-1.52426	-3.48322e-10	7.25449e-05	-1.33878	-3.48322e-10	0.00010701	-1.28801	-3.48322e-10
152270019	chr4:152270019:C:T	7.53487e-09	0.0646764	-0.0191332	0.000198915	-0.340586	0.0104766	0.000330296	-0.187275	0.0263353
152270089	chr4:152270089:G:A	1.56751e-09	-1.75791	0.233399	7.26544e-05	-1.61224	0.274961	0.000101377	-1.62607	0.283991
152270813	chr4:152270813:C:T	1.24969e-09	-1.7511	-3.48322e-10	4.88883e-05	-1.73345	-3.48322e-10	6.84685e-05	-1.73456	-3.48322e-10
152270824	chr4:152270824:T:TG	4.73464e-10	-1.62889	-1.09279	1.86195e-05	-1.60002	-1.09876	2.62667e-05	-1.58236	-1.11027
152270864	chr4:152270864:G:A	1.91114e-09	-1.76147	0.435171	8.46798e-05	-1.65411	0.470003	0.000118582	-1.66574	0.480413
152271058	chr4:152271058:G:A	8.40797e-09	1.09793	-0.942748	0.000249645	0.831995	-0.934945	0.000447108	1.08138	-0.93951
152271312	chr4:152271312:A:T	1.12051e-08	0.257451	0.184917	0.000292355	-0.170269	0.22525	0.000487244	-0.00935299	0.237188
152271379	chr4:152271379:G:C	1.91171e-09	-1.76117	0.435171	8.37635e-05	-1.66499	0.470003	0.000117372	-1.67599	0.480413
152272002	chr4:152272002:T:C	1.97606e-09	-0.0212185	-1.27168	0.000128389	0.496228	-1.26415	0.000197612	0.58303	-1.25765
152272007	chr4:152272007:T:C	2.2243e-08	1.94769	-0.819668	0.00118056	2.25915	-0.808395	0.00226031	2.55569	-0.79336
152272064	chr4:152272064:T:C	7.35517e-09	0.340987	-0.319582	0.000189937	-0.0961242	-0.280171	0.000315868	0.0674718	-0.273078
152272420	chr4:152272420:G:A	4.89494e-09	-0.137716	-0.24808	0.000129131	-0.539887	-0.222278	0.000211553	-0.398571	-0.207885
152272647	chr4:152272647:C:A	2.00305e-08	1.93237	-0.909111	0.00105805	2.23919	-0.897994	0.00202177	2.53504	-0.884246
152273667	chr4:152273667:C:T	3.95261e-09	0.0749297	-0.674553	0.000174488	0.150697	-0.61183	0.000294901	0.30684	-0.581133
152274704	chr4:152274704:T:C	2.26485e-09	-1.66637e-10	-1.15649	9.00489e-05	-1.66637e-10	-1.12264	0.000126354	-1.66637e-10	-1.12184
152274756	chr4:152274756:G:A	2.0769e-09	-1.66637e-10	-1.24312	7.95822e-05	-1.66637e-10	-1.2462	0.000111665	-1.66637e-10	-1.24543
152274867	chr4:152274867:TA:T	2.1144e-09	-1.66637e-10	-1.22523	8.10068e-05	-1.66637e-10	-1.22846	0.000113381	-1.66637e-10	-1.23018
152275044	chr4:152275044:C:T	1.25708e-09	-1.74521	-3.48322e-10	4.98019e-05	-1.71494	-3.48322e-10	6.99985e-05	-1.71246	-3.48322e-10
152275302	chr4:152275302:A:T	3.04746e-09	-1.66637e-10	-0.85969	0.000114421	-1.66637e-10	-0.883103	0.000160435	-1.66637e-10	-0.88304
152275307	chr4:152275307:G:A	2.98983e-09	0.0785787	-0.957362	0.000129015	0.165201	-0.928262	0.000211996	0.317073	-0.921434
152276012	chr4:152276012:T:C	7.298e-10	-0.948565	-1.34042	1.77573e-05	-1.40669	-1.33951	2.67635e-05	-1.33558	-1.33831
152276613	chr4:152276613:T:C	1.35687e-09	-1.66882	-3.48322e-10	5.82248e-05	-1.55868	-3.48322e-10	8.18031e-05	-1.55662	-3.48322e-10
152276984	chr4:152276984:T:C	4.66933e-09	-0.00495727	-0.428026	0.000196809	0.087606	-0.428363	0.000322943	0.235428	-0.418884
152277090	chr4:152277090:G:A	8.51428e-09	0.167745	-3.48322e-10	0.000360537	0.264607	-3.48322e-10	0.000590516	0.420066	-3.48322e-10
152278087	chr4:152278087:T:A	1.34883e-08	0.576051	0.0517749	0.00027338	-0.118383	0.106257	0.00049617	0.0955618	0.150427
152278511	chr4:152278511:C:T	9.52449e-10	-0.704539	-1.31818	2.13737e-05	-1.2431	-1.31773	3.26966e-05	-1.15792	-1.31574
152279461	chr4:152279461:G:A	2.48888e-09	-1.66637e-10	-1.06217	9.41433e-05	-1.66637e-10	-1.07817	0.000132038	-1.66637e-10	-1.07784
152280084	chr4:152280084:A:G	9.13265e-09	0.237857	-3.48322e-10	0.000391167	0.346146	-3.48322e-10	0.000641849	0.503423	-3.48322e-10
152280174	chr4:152280174:C:T	7.29094e-10	-1.67434	-0.615609	3.73256e-05	-1.39958	-0.603735	5.15191e-05	-1.4212	-0.597777
152280747	chr4:152280747:A:C	2.50871e-09	-1.66637e-10	-1.05423	9.86787e-05	-1.66637e-10	-1.03112	0.000141009	-1.66637e-10	-1.01211
152281280	chr4:152281280:A:G	2.24311e-09	-1.66637e-10	-1.16614	8.65599e-05	-1.66637e-10	-1.16215	0.000121424	-1.66637e-10	-1.16165
152281392	chr4:152281392:G:A	9.72899e-09	0.301111	-3.48322e-10	0.000415753	0.407102	-3.48322e-10	0.000684737	0.568104	-3.48322e-10
152281549	chr4:152281549:C:T	1.40058e-08	0.557436	0.108038	0.000285745	-0.12675	0.158859	0.00051832	0.0857765	0.203886
152281966	chr4:152281966:A:T	2.76121e-09	-1.66637e-10	-0.95833	0.000105358	-1.66637e-10	-0.965624	0.000147635	-1.66637e-10	-0.966187
152282290	chr4:152282290:G:A	1.98582e-09	-1.66637e-10	-1.28797	7.78852e-05	-1.66637e-10	-1.26775	0.000110139	-1.66637e-10	-1.25919
152282504	chr4:152282504:A:G	7.3346e-09	0.00834557	0.0102579	0.000143627	-0.719075	0.0633079	0.000246286	-0.559857	0.10542
152282700	chr4:152282700:C:T	7.56043e-09	0.0213409	0.0275888	0.000147082	-0.707457	0.0754584	0.00025225	-0.547527	0.117015
152282823	chr4:152282823:C:T	1.03433e-08	0.362341	-3.48322e-10	0.000443734	0.472236	-3.48322e-10	0.000732423	0.635428	-3.48322e-10
152282844	chr4:152282844:C:T	3.02697e-09	-1.66637e-10	-0.866438	0.000121002	-1.66637e-10	-0.827186	0.000173846	-1.66637e-10	-0.802758
152283224	chr4:152283224:T:C	1.65306e-09	-1.47137	-3.48322e-10	6.6627e-05	-1.42388	-3.48322e-10	9.432e-05	-1.41424	-3.48322e-10
152283416	chr4:152283416:G:T	3.84981e-10	-1.72019	-1.20837	1.56442e-05	-1.68668	-1.18621	2.17638e-05	-1.69418	-1.1865
152283545	chr4:152283545:A:G	2.94758e-09	-1.66637e-10	-0.893013	0.000117791	-1.66637e-10	-0.854075	0.00016913	-1.66637e-10	-0.830261
152283948	chr4:152283948:A:G	9.61777e-09	0.289613	-3.48322e-10	0.000411197	0.396084	-3.48322e-10	0.000677253	0.557115	-3.48322e-10
152284530	chr4:152284530:A:G	1.55184e-09	-1.53456	-3.48322e-10	6.17566e-05	-1.49979	-3.48322e-10	8.92629e-05	-1.46934	-3.48322e-10
152284838	chr4:152284838:C:T	4.25353e-10	-1.70092	-1.12791	2.10541e-05	-1.45665	-1.11925	2.90387e-05	-1.47655	-1.11575
152285330	chr4:152285330:T:C	1.24823e-09	-1.75228	-3.48322e-10	4.76724e-05	-1.75864	-3.48322e-10	6.70115e-05	-1.75607	-3.48322e-10
152285364	chr4:152285364:A:C	6.94284e-10	-1.49869	-0.840185	2.09082e-05	-1.74887	-0.833978	2.98872e-05	-1.73528	-0.828221
152285395	chr4:152285395:G:A	7.19437e-10	-1.43346	-0.869821	2.06424e-05	-1.73215	-0.863498	2.96752e-05	-1.71271	-0.857908
152285445	chr4:152285445:T:C	4.37996e-09	-0.232944	-0.264016	9.02619e-05	-0.899842	-0.220432	0.000151625	-0.755486	-0.184036
152285767	chr4:152285767:G:A	9.27801e-10	-1.57519	-0.47375	3.07994e-05	-1.76029	-0.435201	4.47573e-05	-1.75414	-0.405537
152286662	chr4:152286662:G:A	4.87946e-10	-1.34126	-1.35029	1.31048e-05	-1.70008	-1.34993	1.8881e-05	-1.6731	-1.34968
152287143	chr4:152287143:T:C	3.50482e-10	-1.74555	-1.27689	1.33776e-05	-1.74803	-1.28138	1.85576e-05	-1.75337	-1.28668
152287615	chr4:152287615:C:T	8.2902e-09	0.141076	-3.48322e-10	0.000352806	0.242929	-3.48322e-10	0.000577768	0.398243	-3.48322e-10
152287692	chr4:152287692:G:A	4.75588e-10	-1.36834	-1.34887	1.29833e-05	-1.71002	-1.3493	1.86569e-05	-1.68512	-1.34959
152288141	chr4:152288141:A:C	2.20173e-09	-1.66637e-10	-1.18476	8.61933e-05	-1.66637e-10	-1.1664	0.000122455	-1.66637e-10	-1.15319
152288262	chr4:152288262:C:T	1.4265e-09	-0.290897	-1.32788	3.77921e-05	-0.659198	-1.33169	5.99188e-05	-0.533308	-1.33463
152288388	chr4:152288388:G:A	8.11326e-10	-1.2951	-0.887981	2.06257e-05	-1.68361	-0.912836	2.96579e-05	-1.65386	-0.917336
152288574	chr4:152288574:C:T	1.98076e-09	-1.66637e-10	-1.29052	7.68992e-05	-1.66637e-10	-1.28049	0.000108694	-1.66637e-10	-1.27239
152288940	chr4:152288940:G:A	1.88959e-09	-1.66637e-10	-1.33764	7.29538e-05	-1.66637e-10	-1.33316	0.000102709	-1.66637e-10	-1.32903
152289718	chr4:152289718:G:A	2.03868e-09	-1.66637e-10	-1.26169	7.9322e-05	-1.66637e-10	-1.24947	0.000112296	-1.66637e-10	-1.2398
152289874	chr4:152289874:A:G	3.60775e-10	-1.74811	-1.24539	1.34389e-05	-1.75871	-1.26613	1.88446e-05	-1.7607	-1.26401
152290790	chr4:152290790:C:T	5.00911e-09	-0.382358	0.0196164	0.000136698	-0.734236	0.0290236	0.000219851	-0.607562	0.0395805
152291244	chr4:152291244:A:G	3.20733e-09	-0.475434	-0.333126	8.89106e-05	-0.828608	-0.306749	0.000142872	-0.706061	-0.292922
152291620	chr4:152291620:A:G	4.17888e-10	-1.70563	-1.14092	1.58065e-05	-1.71177	-1.1508	2.20497e-05	-1.70868	-1.15895
152291846	chr4:152291846:C:T	1.23969e-09	-1.75914	-3.48322e-10	4.75496e-05	-1.76121	-3.48322e-10	6.67335e-05	-1.76022	-3.48322e-10
152292255	chr4:152292255:C:T	1.33109e-08	-0.32413	0.938712	0.000530426	-0.314803	0.965495	0.000845449	-0.203395	0.982333
152292735	chr4:152292735:A:G	1.50321e-09	-1.56639	-3.48322e-10	8.65808e-05	-1.16191	-3.48322e-10	0.00011771	-1.19271	-3.48322e-10
152293348	chr4:152293348:G:A	3.87134e-10	-1.75705	-1.16593	1.47133e-05	-1.76034	-1.1739	2.0486e-05	-1.75999	-1.1812
152293612	chr4:152293612:G:A	1.94345e-09	-1.66637e-10	-1.30954	7.38174e-05	-1.66637e-10	-1.32139	0.000103466	-1.66637e-10	-1.32168
152293754	chr4:152293754:A:G	3.18666e-09	0.532965	-1.34799	0.00014991	0.733827	-1.34678	0.00025039	0.90935	-1.34726
152294081	chr4:152294081:G:A	1.96861e-09	-1.66637e-10	-1.29667	7.52123e-05	-1.66637e-10	-1.30267	0.000105569	-1.66637e-10	-1.30156
152294659	chr4:152294659:C:T	5.60146e-09	-0.483415	0.232442	0.000156718	-0.834505	0.265963	0.000251783	-0.712817	0.280452
152294732	chr4:152294732:G:A	2.65935e-09	-0.995915	-3.48322e-10	0.000126174	-0.785329	-3.48322e-10	0.000195309	-0.686346	-3.48322e-10
152295168	chr4:152295168:T:C	1.00643e-09	-1.75813	-0.209462	3.93135e-05	-1.75276	-0.198662	5.52923e-05	-1.75388	-0.194414
152295357	chr4:152295357:G:T	4.30853e-09	-0.51473	0.00132812	0.000170578	-0.508701	0.0249028	0.000268789	-0.405696	0.0386933
152295519	chr4:152295519:T:A	1.23763e-09	-1.7608	-3.48322e-10	5.14083e-05	-1.68319	-3.48322e-10	7.14342e-05	-1.69215	-3.48322e-10
152296325	chr4:152296325:C:T	1.59867e-09	-1.50483	-3.48322e-10	4.76395e-05	-1.75933	-3.48322e-10	6.69701e-05	-1.75668	-3.48322e-10
152296615	chr4:152296615:A:G	1.37072e-09	-1.65866	-3.48322e-10	6.17068e-05	-1.5006	-3.48322e-10	8.68961e-05	-1.49622	-3.48322e-10
152297440	chr4:152297440:T:C	8.21598e-09	-0.456345	0.588427	0.000334897	-0.451785	0.64262	0.000529846	-0.34679	0.658447
152297829	chr4:152297829:A:G	1.86755e-09	-1.66637e-10	-1.34937	7.17073e-05	-1.66637e-10	-1.3504	0.000100527	-1.66637e-10	-1.3505
152298790	chr4:152298790:G:A	1.43044e-08	0.686567	-3.48322e-10	0.00029682	0.0701377	-3.48322e-10	0.000425478	0.0922822	-3.48322e-10
152298807	chr4:152298807:G:A	2.65515e-09	-0.397609	-0.599889	7.2528e-05	-0.761013	-0.578004	0.000116667	-0.635406	-0.566198
152298993	chr4:152298993:C:A	6.07618e-09	1.16654	-1.33616	0.00020021	1.00951	-1.33313	0.000332073	1.17628	-1.33185
152299096	chr4:152299096:CA:C	2.46366e-09	-1.66637e-10	-1.07235	0.000102618	-1.66637e-10	-0.991975	0.000143818	-1.66637e-10	-0.992383
152299179	chr4:152299179:T:G	1.28778e-09	-1.59654	-0.124537	5.22614e-05	-1.55128	-0.11545	7.44349e-05	-1.54006	-0.11095
152299277	chr4:152299277:G:A	6.76165e-09	1.1793	-1.24203	0.000223547	1.02311	-1.23648	0.00037178	1.19071	-1.23334
152299815	chr4:152299815:G:A	1.86913e-09	-1.66637e-10	-1.34852	7.18882e-05	-1.66637e-10	-1.34788	0.00010082	-1.66637e-10	-1.34759
152300057	chr4:152300057:A:C	1.54648e-09	-1.53802	-3.48322e-10	9.68794e-05	-1.04952	-3.48322e-10	0.000131518	-1.08178	-3.48322e-10
152300205	chr4:152300205:T:C	9.69744e-09	0.201221	0.0966417	0.000423316	0.29503	0.130099	0.000680026	0.416647	0.144554
152300403	chr4:152300403:T:G	1.2428e-09	-1.75664	-3.48322e-10	4.89051e-05	-1.73311	-3.48322e-10	6.86458e-05	-1.73197	-3.48322e-10
152300417	chr4:152300417:G:A	9.80107e-09	0.155018	0.153475	0.000428596	0.248757	0.188768	0.000687643	0.368798	0.203542
152300444	chr4:152300444:C:T	5.59204e-09	1.08317	-1.33582	0.000184281	0.927434	-1.33396	0.00030473	1.09137	-1.33287
152301275	chr4:152301275:G:A	1.85224e-08	0.944982	-3.48322e-10	0.000611761	0.793353	-3.48322e-10	0.0010057	0.952509	-3.48322e-10
152301402	chr4:152301402:C:T	2.24995e-09	-1.16309	-3.48322e-10	7.80453e-05	-1.2657	-3.48322e-10	0.000110725	-1.25388	-3.48322e-10
152301590	chr4:152301590:CG:TG	1.76831e-08	0.898609	-3.48322e-10	0.000584593	0.747928	-3.48322e-10	0.000961009	0.907054	-3.48322e-10
152302051	chr4:152302051:T:C	5.00242e-10	-1.69078	-0.975881	1.84561e-05	-1.74058	-0.96702	2.62036e-05	-1.72989	-0.965143
152302423	chr4:152302423:A:T	2.43846e-09	-1.66637e-10	-1.08263	9.77935e-05	-1.66637e-10	-1.04013	0.000138276	-1.66637e-10	-1.03168
152302467	chr4:152302467:A:T	2.23467e-08	1.13268	-3.48322e-10	0.000846335	1.11793	-3.48322e-10	0.00140942	1.29	-3.48322e-10
152302526	chr4:152302526:TG:T	3.92954e-10	-1.75968	-1.14838	1.70675e-05	-1.64517	-1.14064	2.37241e-05	-1.65713	-1.13731
152302608	chr4:152302608:A:G	1.99199e-09	-0.808913	-0.47595	0.000105039	-0.515499	-0.453158	0.000146757	-0.528347	-0.443808
152303057	chr4:152303057:T:C	2.02636e-09	-0.827026	-0.440732	0.000106657	-0.535499	-0.417868	0.000149061	-0.548256	-0.408321
152303243	chr4:152303243:AATTTTACAT:A	7.03895e-10	-1.72655	-0.598576	2.67544e-05	-1.75724	-0.579053	3.79543e-05	-1.75176	-0.572782
152303424	chr4:152303424:A:G	1.60984e-09	-1.49786	-3.48322e-10	5.28032e-05	-1.65642	-3.48322e-10	8.00368e-05	-1.57844	-3.48322e-10
152303451	chr4:152303451:A:G	1.60749e-09	-1.19457	-0.30475	7.87621e-05	-0.967354	-0.289204	0.000110404	-0.977679	-0.279103
152303666	chr4:152303666:G:A	2.56665e-08	1.27119	-3.48322e-10	0.000970272	1.25459	-3.48322e-10	0.00161784	1.42792	-3.48322e-10
152303784	chr4:152303784:T:G	1.54427e-09	-1.28445	-0.254994	7.44033e-05	-1.07475	-0.238737	0.000104398	-1.08432	-0.228408
152304551	chr4:152304551:A:T	3.25585e-08	1.50904	-3.48322e-10	0.00123809	1.49833	-3.48322e-10	0.00207904	1.67873	-3.48322e-10
152304605	chr4:152304605:TTACTCTGTTCCCTGCCCCCC:T	1.58774e-09	-1.15859	-0.353101	5.62109e-05	-1.26113	-0.332743	8.03302e-05	-1.24967	-0.325114
152304752	chr4:152304752:C:T	1.22908e-09	-1.16455	-0.603182	6.14395e-05	-0.922287	-0.582649	8.6098e-05	-0.931244	-0.5742
152304878	chr4:152304878:G:T	2.8927e-08	1.39077	-3.48322e-10	0.00110042	1.38046	-3.48322e-10	0.00184147	1.55739	-3.48322e-10
152304932	chr4:152304932:C:T	1.98599e-09	-1.66637e-10	-1.28788	7.88562e-05	-1.66637e-10	-1.25536	0.000111077	-1.66637e-10	-1.25071
152305004	chr4:152305004:T:G	1.77788e-09	-0.87201	-0.52657	9.25375e-05	-0.590544	-0.504831	0.000129303	-0.602987	-0.495783
152305129	chr4:152305129:T:C	5.36084e-10	-1.70414	-0.893321	1.99294e-05	-1.74744	-0.883357	2.82513e-05	-1.73848	-0.881312
152305552	chr4:152305552:A:G	1.81633e-09	-1.21311	-0.164068	8.88875e-05	-0.98847	-0.147148	0.000124662	-0.998938	-0.13639
152305641	chr4:152305641:T:C	1.8659e-09	-1.66637e-10	-1.35026	7.17402e-05	-1.66637e-10	-1.34994	0.0001006	-1.66637e-10	-1.34978
152305751	chr4:152305751:A:G	1.2105e-09	-1.43659	-0.346373	5.63402e-05	-1.26097	-0.33061	7.92215e-05	-1.26781	-0.320872
152305846	chr4:152305846:C:T	7.06043e-10	-1.52779	-0.794285	2.41872e-05	-1.64623	-0.790935	3.47761e-05	-1.62378	-0.788216
152306027	chr4:152306027:T:C	3.44127e-08	1.56443	-3.48322e-10	0.00130375	1.55001	-3.48322e-10	0.00218985	1.73066	-3.48322e-10
152307115	chr4:152307115:T:A	7.38081e-10	-1.36946	-0.908236	2.27349e-05	-1.59603	-0.903059	3.30747e-05	-1.55938	-0.902779
152307534	chr4:152307534:T:C	1.66684e-08	0.839518	-3.48322e-10	0.000554473	0.69503	-3.48322e-10	0.000909424	0.851881	-3.48322e-10
152307607	chr4:152307607:T:C	1.66504e-09	-1.46415	-3.48322e-10	5.39682e-05	-1.63459	-3.48322e-10	8.23322e-05	-1.55017	-3.48322e-10
152308480	chr4:152308480:T:C	1.88314e-09	-1.66637e-10	-1.34106	7.23146e-05	-1.66637e-10	-1.34196	0.000101341	-1.66637e-10	-1.34244
152309274	chr4:152309274:T:C	1.46017e-09	-1.23305	-0.362394	8.48897e-05	-0.834164	-0.347473	0.000116963	-0.859375	-0.339694
152309714	chr4:152309714:C:T	1.68241e-09	-1.45377	-3.48322e-10	6.22516e-05	-1.4918	-3.48322e-10	8.80738e-05	-1.48275	-3.48322e-10
152309832	chr4:152309832:G:A	1.7152e-09	-1.15389	-0.280583	0.000106143	-0.703784	-0.254421	0.000146219	-0.728896	-0.24693
```
