## Supplementary material for "Characterization of shared and ancestry-specific signals driving complex traits using multi-ancestry fine-mapping": susiex_nc3.cs80.summary

```
# chr4:150698312-152309956
CS_ID	CS_LENGTH	CS_PURITY	MAX_PIP_SNP	BP	REF_ALLELE	ALT_ALLELE	REF_FRQ	BETA	SE	-LOG10P	MAX_PIP	POST-HOC_PROB_POP1	POST-HOC_PROB_POP2
1	56	0.990668	chr4:151477979:G:A	151477979	A,A	G,G	1,1	-inf,-inf	inf,inf	7.87954,1.02543	0.0233062	0.999971	0.412016
2	2043	0	chr4:151395801:C:T	151395801	T,NA	C,NA	1,NA	inf,NA	inf,NA	2.89307,NA	0.299489	0.493384	0.384091
3	2725	0	chr4:152044823:G:T	152044823	T,T	G,G	1,1	inf,inf	inf,inf	0.436657,3.71589	0.00878219	0.429817	0.371757
```
