## Supplementary material for "Characterization of shared and ancestry-specific signals driving complex traits using multi-ancestry fine-mapping": susiex_nc2.cs80.snp

```
BP	SNP
156257782	chr4:156257782:G:A
156257857	chr4:156257857:G:A
156258536	chr4:156258536:T:C
156258704	chr4:156258704:G:C
156258920	chr4:156258920:A:G
156259470	chr4:156259470:T:C
156260354	chr4:156260354:T:C
156260839	chr4:156260839:A:G
156261580	chr4:156261580:A:G
156261715	chr4:156261715:A:G
156262694	chr4:156262694:G:C
156262780	chr4:156262780:C:T
156262835	chr4:156262835:T:C
156263301	chr4:156263301:G:A
156264008	chr4:156264008:C:T
156264103	chr4:156264103:A:G
156264154	chr4:156264154:C:A
156264482	chr4:156264482:C:A
156264628	chr4:156264628:A:G
156264762	chr4:156264762:T:G
156264908	chr4:156264908:T:A
156265026	chr4:156265026:A:G
156265304	chr4:156265304:C:T
156265323	chr4:156265323:G:A
156265605	chr4:156265605:T:C
156266255	chr4:156266255:G:T
156266749	chr4:156266749:A:G
156266781	chr4:156266781:T:C
156266976	chr4:156266976:T:C
156267044	chr4:156267044:A:C
156267703	chr4:156267703:G:A
156268435	chr4:156268435:G:A
156268456	chr4:156268456:G:C
156269004	chr4:156269004:A:G
156269310	chr4:156269310:C:A
156269402	chr4:156269402:C:T
156269636	chr4:156269636:G:A
156270217	chr4:156270217:A:G
156270314	chr4:156270314:C:T
156270576	chr4:156270576:C:G
156270639	chr4:156270639:C:T
156271268	chr4:156271268:T:C
156271422	chr4:156271422:T:G
156271484	chr4:156271484:C:T
156271498	chr4:156271498:C:T
156271523	chr4:156271523:C:T
156271619	chr4:156271619:G:A
156271933	chr4:156271933:G:A
156271966	chr4:156271966:A:C
156271994	chr4:156271994:A:G
156272065	chr4:156272065:G:A
156272087	chr4:156272087:C:T
156272387	chr4:156272387:A:C
156272505	chr4:156272505:C:T
156273257	chr4:156273257:T:G
156273305	chr4:156273305:G:A
156273703	chr4:156273703:T:C
156273722	chr4:156273722:T:C
156273853	chr4:156273853:T:C
156273925	chr4:156273925:G:A
156274026	chr4:156274026:T:C
156274219	chr4:156274219:A:T
156274459	chr4:156274459:C:T
156274631	chr4:156274631:A:G
156275021	chr4:156275021:G:A
156275356	chr4:156275356:G:T
156275423	chr4:156275423:T:C
156275471	chr4:156275471:G:A
156275642	chr4:156275642:C:T
156275873	chr4:156275873:GT:G
156276201	chr4:156276201:T:C
156277596	chr4:156277596:T:C
156278108	chr4:156278108:C:T
156278392	chr4:156278392:G:A
156278483	chr4:156278483:G:T
156278529	chr4:156278529:T:C
156278573	chr4:156278573:TTGAC:T
156279014	chr4:156279014:G:T
156279655	chr4:156279655:T:C
156279921	chr4:156279921:G:A
156280463	chr4:156280463:AAC:A
156280469	chr4:156280469:A:G
156280666	chr4:156280666:T:TC
156280755	chr4:156280755:C:T
156281015	chr4:156281015:C:T
156281669	chr4:156281669:G:A
156282312	chr4:156282312:ACCT:A
156282487	chr4:156282487:T:C
156282753	chr4:156282753:A:C
156282833	chr4:156282833:T:G
156282970	chr4:156282970:C:T
156283209	chr4:156283209:G:A
156284090	chr4:156284090:A:G
156284169	chr4:156284169:G:A
156284576	chr4:156284576:A:T
156285078	chr4:156285078:C:T
156285516	chr4:156285516:C:T
156285517	chr4:156285517:T:C
156285574	chr4:156285574:A:T
156285781	chr4:156285781:A:G
156285836	chr4:156285836:T:G
156286128	chr4:156286128:T:G
156287084	chr4:156287084:A:C
156287610	chr4:156287610:T:A
156287630	chr4:156287630:C:A
156287838	chr4:156287838:G:A
156288468	chr4:156288468:C:G
156289307	chr4:156289307:C:T
156289321	chr4:156289321:T:C
156289398	chr4:156289398:G:A
156289492	chr4:156289492:A:G
156289840	chr4:156289840:AC:A
156290195	chr4:156290195:C:T
156290259	chr4:156290259:C:G
156290519	chr4:156290519:C:A
156290574	chr4:156290574:T:G
156290652	chr4:156290652:T:C
156290771	chr4:156290771:C:A
156290865	chr4:156290865:G:A
156290988	chr4:156290988:C:CT
156290989	chr4:156290989:A:G
156290992	chr4:156290992:T:C
156291478	chr4:156291478:G:A
156291806	chr4:156291806:GTT:G
156291838	chr4:156291838:A:T
156291975	chr4:156291975:C:T
156292237	chr4:156292237:G:T
156292360	chr4:156292360:G:A
156292852	chr4:156292852:G:A
156292890	chr4:156292890:C:T
156293367	chr4:156293367:A:G
156293629	chr4:156293629:A:G
156293911	chr4:156293911:TA:T
156294466	chr4:156294466:A:C
156294653	chr4:156294653:A:G
156294884	chr4:156294884:A:T
156294912	chr4:156294912:G:A
156294941	chr4:156294941:T:A
156295345	chr4:156295345:A:G
156296006	chr4:156296006:G:A
156296547	chr4:156296547:A:G
156297200	chr4:156297200:T:C
156297556	chr4:156297556:G:A
156297686	chr4:156297686:C:T
156298116	chr4:156298116:A:C
156298189	chr4:156298189:A:G
156298312	chr4:156298312:A:T
156298973	chr4:156298973:A:G
156299512	chr4:156299512:G:A
156299861	chr4:156299861:G:A
156300007	chr4:156300007:A:G
156300078	chr4:156300078:G:C
156300154	chr4:156300154:G:A
156300301	chr4:156300301:T:C
156300652	chr4:156300652:T:C
156300803	chr4:156300803:G:A
156301139	chr4:156301139:T:TA
156301390	chr4:156301390:C:T
156301589	chr4:156301589:C:G
156301772	chr4:156301772:G:T
156302021	chr4:156302021:T:C
156302123	chr4:156302123:T:A
156302462	chr4:156302462:A:G
156302511	chr4:156302511:G:A
156302622	chr4:156302622:A:G
156302732	chr4:156302732:A:G
156302744	chr4:156302744:G:A
156302775	chr4:156302775:A:G
156302986	chr4:156302986:T:C
156303328	chr4:156303328:G:A
156303360	chr4:156303360:T:G
156303928	chr4:156303928:A:T
156304077	chr4:156304077:A:G
156304114	chr4:156304114:G:A
156304505	chr4:156304505:G:A
156304559	chr4:156304559:T:C
156304746	chr4:156304746:C:T
156305117	chr4:156305117:T:A
156305481	chr4:156305481:ACT:A
156305784	chr4:156305784:TCTC:T
156306313	chr4:156306313:G:T
156306472	chr4:156306472:C:T
156306504	chr4:156306504:A:G
156306741	chr4:156306741:A:G
156306837	chr4:156306837:G:C
156306915	chr4:156306915:A:C
156307516	chr4:156307516:A:G
156307864	chr4:156307864:A:G
156308133	chr4:156308133:A:G
156308472	chr4:156308472:A:T
156308727	chr4:156308727:T:G
156308868	chr4:156308868:G:A
156309636	chr4:156309636:C:T
156309667	chr4:156309667:A:G
156309764	chr4:156309764:A:G
156310250	chr4:156310250:G:A
156310316	chr4:156310316:C:T
156310411	chr4:156310411:C:T
156310706	chr4:156310706:C:T
156311134	chr4:156311134:CTCTT:C
156311196	chr4:156311196:A:T
156311286	chr4:156311286:G:A
156311295	chr4:156311295:C:T
156311367	chr4:156311367:T:A
156311390	chr4:156311390:G:A
156311579	chr4:156311579:A:G
156311668	chr4:156311668:C:T
156311801	chr4:156311801:G:A
156311921	chr4:156311921:G:GTC
156311988	chr4:156311988:T:C
156312031	chr4:156312031:G:A
156312063	chr4:156312063:T:C
156312353	chr4:156312353:G:A
156313400	chr4:156313400:AC:A
156313898	chr4:156313898:A:G
156314097	chr4:156314097:G:A
156314163	chr4:156314163:C:T
156314175	chr4:156314175:G:T
156314234	chr4:156314234:C:T
156314317	chr4:156314317:A:C
156314703	chr4:156314703:G:A
156314984	chr4:156314984:T:A
156315106	chr4:156315106:GC:G
156315802	chr4:156315802:A:G
156316706	chr4:156316706:A:G
156316764	chr4:156316764:A:G
156317261	chr4:156317261:G:A
156317665	chr4:156317665:A:T
156317726	chr4:156317726:G:A
156318146	chr4:156318146:A:T
156318151	chr4:156318151:A:G
156318329	chr4:156318329:T:C
156318461	chr4:156318461:C:G
156318775	chr4:156318775:G:T
156318949	chr4:156318949:A:G
156319090	chr4:156319090:C:T
156319317	chr4:156319317:A:C
156319347	chr4:156319347:G:A
156319410	chr4:156319410:A:G
156319460	chr4:156319460:T:A
156319532	chr4:156319532:AGTATAGTG:A
156319830	chr4:156319830:T:C
156319859	chr4:156319859:G:T
156320020	chr4:156320020:A:G
156320062	chr4:156320062:G:A
156320078	chr4:156320078:C:T
156320128	chr4:156320128:T:C
156320390	chr4:156320390:A:G
156320554	chr4:156320554:G:A
156320813	chr4:156320813:T:C
156321789	chr4:156321789:T:G
156321793	chr4:156321793:T:C
156321880	chr4:156321880:T:G
156322644	chr4:156322644:T:A
156323077	chr4:156323077:G:T
156323281	chr4:156323281:C:T
156323339	chr4:156323339:G:A
156323860	chr4:156323860:C:T
156323919	chr4:156323919:T:C
156324404	chr4:156324404:T:C
156324413	chr4:156324413:T:A
156324441	chr4:156324441:AG:A
156324829	chr4:156324829:A:G
156325527	chr4:156325527:G:T
156325610	chr4:156325610:C:T
156325947	chr4:156325947:G:A
156326053	chr4:156326053:G:A
156326349	chr4:156326349:A:T
156326422	chr4:156326422:G:A
156326495	chr4:156326495:A:T
156326796	chr4:156326796:T:G
156326807	chr4:156326807:C:T
156326996	chr4:156326996:T:C
156327148	chr4:156327148:A:G
156327215	chr4:156327215:T:C
156327245	chr4:156327245:T:G
156327439	chr4:156327439:T:C
156327596	chr4:156327596:A:G
156327630	chr4:156327630:T:C
156327669	chr4:156327669:G:A
156327788	chr4:156327788:T:G
156327980	chr4:156327980:A:G
156328015	chr4:156328015:G:A
156328046	chr4:156328046:G:A
156328071	chr4:156328071:AT:A
156328176	chr4:156328176:C:T
156328197	chr4:156328197:C:T
156328283	chr4:156328283:C:T
156328433	chr4:156328433:C:T
156328559	chr4:156328559:T:C
156328651	chr4:156328651:C:T
156328721	chr4:156328721:G:A
156328830	chr4:156328830:T:C
156328964	chr4:156328964:A:G
156329005	chr4:156329005:T:A
156329315	chr4:156329315:A:G
156329345	chr4:156329345:GT:G
156329628	chr4:156329628:TAATC:T
156329814	chr4:156329814:A:G
156330018	chr4:156330018:T:C
156330054	chr4:156330054:T:C
156330164	chr4:156330164:C:T
156330259	chr4:156330259:C:T
156330264	chr4:156330264:C:G
156330328	chr4:156330328:C:T
156330571	chr4:156330571:C:T
156330744	chr4:156330744:G:A
156330764	chr4:156330764:C:T
156330980	chr4:156330980:G:A
156331087	chr4:156331087:A:C
156331130	chr4:156331130:A:G
156331241	chr4:156331241:G:A
156331254	chr4:156331254:G:A
156331287	chr4:156331287:T:C
156331316	chr4:156331316:A:T
156331439	chr4:156331439:C:T
156331622	chr4:156331622:A:G
156331623	chr4:156331623:G:A
156332071	chr4:156332071:C:A
156332215	chr4:156332215:ACT:A
156332831	chr4:156332831:C:T
156332992	chr4:156332992:G:A
156333369	chr4:156333369:A:G
156333532	chr4:156333532:T:C
156333640	chr4:156333640:A:G
156333917	chr4:156333917:T:TA
156334372	chr4:156334372:A:G
156334820	chr4:156334820:C:G
156334921	chr4:156334921:C:A
156335009	chr4:156335009:T:G
156335473	chr4:156335473:C:T
156335667	chr4:156335667:A:G
156335853	chr4:156335853:T:G
156336139	chr4:156336139:TA:T
156336243	chr4:156336243:G:A
156336267	chr4:156336267:C:T
156336367	chr4:156336367:G:A
156336392	chr4:156336392:G:A
156336628	chr4:156336628:G:T
156337523	chr4:156337523:G:T
156337544	chr4:156337544:G:A
156337726	chr4:156337726:A:T
156337788	chr4:156337788:T:C
156337864	chr4:156337864:G:T
156338327	chr4:156338327:C:T
156338448	chr4:156338448:A:G
156338455	chr4:156338455:C:T
156338499	chr4:156338499:A:G
156338746	chr4:156338746:T:C
156338768	chr4:156338768:G:T
156338948	chr4:156338948:A:G
156339417	chr4:156339417:G:A
156339481	chr4:156339481:G:A
156339665	chr4:156339665:C:G
156339692	chr4:156339692:G:T
156339783	chr4:156339783:A:G
156339999	chr4:156339999:A:C
156340036	chr4:156340036:A:C
156340600	chr4:156340600:C:T
156340786	chr4:156340786:C:G
156341079	chr4:156341079:A:G
156341289	chr4:156341289:A:G
156341475	chr4:156341475:G:A
156341508	chr4:156341508:G:C
156341519	chr4:156341519:T:G
156341686	chr4:156341686:T:A
156341867	chr4:156341867:C:A
156342003	chr4:156342003:T:C
156342437	chr4:156342437:A:G
156342466	chr4:156342466:T:TG
156342577	chr4:156342577:T:C
156342673	chr4:156342673:A:G
156342760	chr4:156342760:C:G
156343024	chr4:156343024:T:C
156343316	chr4:156343316:A:G
156343454	chr4:156343454:C:A
156343473	chr4:156343473:C:A
156343690	chr4:156343690:C:A
156343948	chr4:156343948:C:G
156344042	chr4:156344042:A:G
156344102	chr4:156344102:A:G
156344970	chr4:156344970:A:C
156345090	chr4:156345090:T:C
156345387	chr4:156345387:AAAT:A
156346288	chr4:156346288:A:G
156346307	chr4:156346307:A:G
156346321	chr4:156346321:TA:T
156346613	chr4:156346613:C:T
156346640	chr4:156346640:A:T
156347033	chr4:156347033:C:T
156347323	chr4:156347323:A:C
156347670	chr4:156347670:A:T
156347750	chr4:156347750:C:G
156347846	chr4:156347846:G:A
156348134	chr4:156348134:G:A
156348294	chr4:156348294:C:T
156348332	chr4:156348332:T:C
156348353	chr4:156348353:T:C
156348850	chr4:156348850:G:A
156349024	chr4:156349024:C:T
156349412	chr4:156349412:A:G
156349452	chr4:156349452:C:T
156350087	chr4:156350087:A:T
156350195	chr4:156350195:G:C
156350487	chr4:156350487:T:C
156350978	chr4:156350978:A:G
156351192	chr4:156351192:G:A
156351344	chr4:156351344:C:A
156351464	chr4:156351464:C:T
156351994	chr4:156351994:G:A
156352050	chr4:156352050:C:T
156352099	chr4:156352099:AC:A
156352589	chr4:156352589:C:G
156353006	chr4:156353006:A:G
156353061	chr4:156353061:A:G
156353149	chr4:156353149:T:C
156353229	chr4:156353229:G:A
156353383	chr4:156353383:T:A
156353512	chr4:156353512:C:G
156353809	chr4:156353809:G:A
156353811	chr4:156353811:G:A
156354318	chr4:156354318:T:C
156354452	chr4:156354452:G:T
156354453	chr4:156354453:AGT:A
156354572	chr4:156354572:A:G
156354718	chr4:156354718:C:A
156354746	chr4:156354746:A:G
156354970	chr4:156354970:A:G
156355097	chr4:156355097:A:T
156355216	chr4:156355216:A:G
156355543	chr4:156355543:A:G
156355590	chr4:156355590:G:A
156355628	chr4:156355628:A:G
156355931	chr4:156355931:A:G
156356200	chr4:156356200:G:A
156356246	chr4:156356246:T:C
156356247	chr4:156356247:G:A
156356646	chr4:156356646:T:A
156356648	chr4:156356648:C:T
156357056	chr4:156357056:T:C
156357184	chr4:156357184:T:G
156357243	chr4:156357243:C:G
156357278	chr4:156357278:T:G
156357337	chr4:156357337:G:A
156357411	chr4:156357411:T:A
156357483	chr4:156357483:G:GT
156357594	chr4:156357594:G:A
156357698	chr4:156357698:C:T
156357748	chr4:156357748:G:C
156357813	chr4:156357813:C:G
156358023	chr4:156358023:T:G
156358192	chr4:156358192:A:C
156358217	chr4:156358217:T:G
156358354	chr4:156358354:C:T
156358511	chr4:156358511:T:C
156358931	chr4:156358931:A:G
156359637	chr4:156359637:G:A
156360473	chr4:156360473:A:G
156361043	chr4:156361043:T:C
156361047	chr4:156361047:C:T
156361065	chr4:156361065:G:A
156361229	chr4:156361229:C:T
156361299	chr4:156361299:G:A
156361338	chr4:156361338:C:T
156361347	chr4:156361347:A:G
156361431	chr4:156361431:T:A
156361507	chr4:156361507:A:G
156361772	chr4:156361772:A:G
156361891	chr4:156361891:T:G
156362146	chr4:156362146:G:T
156362209	chr4:156362209:T:C
156362323	chr4:156362323:AC:A
156362760	chr4:156362760:C:T
156362853	chr4:156362853:C:T
156363826	chr4:156363826:C:CAG
156363967	chr4:156363967:C:T
156364012	chr4:156364012:A:G
156364045	chr4:156364045:G:T
156364106	chr4:156364106:C:T
156364192	chr4:156364192:C:G
156364221	chr4:156364221:C:G
156364272	chr4:156364272:TATA:T
156364607	chr4:156364607:A:C
156365165	chr4:156365165:C:A
156365875	chr4:156365875:G:A
156365931	chr4:156365931:T:C
156365984	chr4:156365984:T:C
156366427	chr4:156366427:G:A
156366508	chr4:156366508:C:T
156366709	chr4:156366709:T:C
156367012	chr4:156367012:C:T
156367076	chr4:156367076:C:T
156367228	chr4:156367228:A:C
156367309	chr4:156367309:T:C
156367370	chr4:156367370:C:T
156367489	chr4:156367489:G:A
156367510	chr4:156367510:A:G
156367589	chr4:156367589:T:C
156367624	chr4:156367624:G:A
156367710	chr4:156367710:G:A
156367997	chr4:156367997:C:A
156368025	chr4:156368025:A:G
156368144	chr4:156368144:C:T
156368182	chr4:156368182:G:T
156368278	chr4:156368278:C:T
156368325	chr4:156368325:A:G
156368441	chr4:156368441:G:A
156369411	chr4:156369411:C:G
156369952	chr4:156369952:C:T
156370249	chr4:156370249:T:G
156370617	chr4:156370617:A:C
156372936	chr4:156372936:A:G
156373574	chr4:156373574:A:T
156374093	chr4:156374093:A:G
156374211	chr4:156374211:T:G
156374212	chr4:156374212:G:A
156374340	chr4:156374340:G:C
156374695	chr4:156374695:T:G
156374709	chr4:156374709:T:C
156374823	chr4:156374823:A:C
156374903	chr4:156374903:T:C
156376710	chr4:156376710:G:A
156376813	chr4:156376813:G:T
156376913	chr4:156376913:A:G
156377005	chr4:156377005:T:A
156377108	chr4:156377108:T:TA
156377217	chr4:156377217:C:T
156378149	chr4:156378149:T:C
156378607	chr4:156378607:GAC:G
156378806	chr4:156378806:T:A
156379962	chr4:156379962:A:G
156380300	chr4:156380300:A:G
156380587	chr4:156380587:G:A
156380664	chr4:156380664:C:T
156380749	chr4:156380749:C:G
156380882	chr4:156380882:T:G
156381103	chr4:156381103:G:A
156381140	chr4:156381140:C:T
156381151	chr4:156381151:G:C
156381250	chr4:156381250:C:T
156381304	chr4:156381304:G:A
156381310	chr4:156381310:A:G
156381409	chr4:156381409:A:G
156381426	chr4:156381426:A:G
156381625	chr4:156381625:G:A
156382300	chr4:156382300:G:A
156382785	chr4:156382785:T:C
156382864	chr4:156382864:AC:A
156383057	chr4:156383057:A:G
156383317	chr4:156383317:T:C
156383415	chr4:156383415:G:C
156383446	chr4:156383446:C:T
156383467	chr4:156383467:A:T
156383472	chr4:156383472:T:C
156383632	chr4:156383632:G:A
156383655	chr4:156383655:C:T
156384637	chr4:156384637:A:C
156384949	chr4:156384949:G:A
156385014	chr4:156385014:C:T
156385392	chr4:156385392:A:G
156385623	chr4:156385623:G:A
156385628	chr4:156385628:G:A
156385774	chr4:156385774:T:C
156385919	chr4:156385919:T:C
156386121	chr4:156386121:C:A
156386511	chr4:156386511:T:C
156386513	chr4:156386513:T:G
156386710	chr4:156386710:A:G
156386730	chr4:156386730:A:G
156386781	chr4:156386781:G:A
156386889	chr4:156386889:G:A
156387152	chr4:156387152:A:G
156387282	chr4:156387282:A:T
156387417	chr4:156387417:G:A
156387995	chr4:156387995:A:G
156388253	chr4:156388253:A:G
156388393	chr4:156388393:A:G
156389308	chr4:156389308:C:T
156390197	chr4:156390197:G:A
156390246	chr4:156390246:G:A
156390313	chr4:156390313:G:A
156390524	chr4:156390524:A:C
156391312	chr4:156391312:G:A
156391545	chr4:156391545:G:A
156391649	chr4:156391649:C:CT
156391740	chr4:156391740:T:C
156392018	chr4:156392018:T:A
156392367	chr4:156392367:G:A
156393000	chr4:156393000:T:G
156393172	chr4:156393172:G:A
156393235	chr4:156393235:C:T
156393389	chr4:156393389:A:C
156393519	chr4:156393519:C:T
156393601	chr4:156393601:T:C
156393858	chr4:156393858:G:C
156394172	chr4:156394172:A:G
156394266	chr4:156394266:CA:C
156394371	chr4:156394371:T:C
156394895	chr4:156394895:G:A
156395235	chr4:156395235:G:A
156395485	chr4:156395485:G:A
156395927	chr4:156395927:G:A
156396068	chr4:156396068:A:G
156396114	chr4:156396114:A:G
156397008	chr4:156397008:G:A
156397093	chr4:156397093:T:TG
156397157	chr4:156397157:C:T
156397329	chr4:156397329:A:T
156397401	chr4:156397401:A:C
156397917	chr4:156397917:G:A
156398082	chr4:156398082:T:C
156398497	chr4:156398497:C:T
156398832	chr4:156398832:T:C
156399212	chr4:156399212:C:A
156399466	chr4:156399466:C:A
156399885	chr4:156399885:C:A
156400189	chr4:156400189:G:A
156400190	chr4:156400190:T:C
156400210	chr4:156400210:A:G
156400431	chr4:156400431:G:A
156400576	chr4:156400576:C:T
156401020	chr4:156401020:G:A
156401045	chr4:156401045:T:C
156401685	chr4:156401685:G:C
156401770	chr4:156401770:G:A
156402869	chr4:156402869:A:C
156402948	chr4:156402948:C:T
156402983	chr4:156402983:A:G
156403082	chr4:156403082:G:A
156403154	chr4:156403154:C:A
156403899	chr4:156403899:CA:C
156404236	chr4:156404236:T:C
156404262	chr4:156404262:T:C
156404288	chr4:156404288:T:C
156404664	chr4:156404664:A:G
156405182	chr4:156405182:C:G
156405309	chr4:156405309:T:C
156405553	chr4:156405553:A:T
156405582	chr4:156405582:A:G
156406084	chr4:156406084:G:A
156406108	chr4:156406108:G:A
156406516	chr4:156406516:AC:A
156406657	chr4:156406657:C:A
156406799	chr4:156406799:C:T
156407224	chr4:156407224:A:G
156407904	chr4:156407904:C:T
156407916	chr4:156407916:C:T
156408089	chr4:156408089:A:T
156408343	chr4:156408343:T:G
156408443	chr4:156408443:T:C
156408451	chr4:156408451:G:A
156409011	chr4:156409011:G:A
156409057	chr4:156409057:A:G
156409199	chr4:156409199:A:G
156409305	chr4:156409305:T:A
156409340	chr4:156409340:TAGAG:T
156409345	chr4:156409345:A:C
156409616	chr4:156409616:C:A
156409646	chr4:156409646:C:T
156410733	chr4:156410733:T:A
156410875	chr4:156410875:A:T
156410881	chr4:156410881:C:T
156410945	chr4:156410945:C:T
156411446	chr4:156411446:G:T
156411459	chr4:156411459:C:T
156411582	chr4:156411582:T:TA
156411701	chr4:156411701:G:A
156412009	chr4:156412009:C:T
156412051	chr4:156412051:A:G
156412706	chr4:156412706:T:C
156412799	chr4:156412799:A:G
156412893	chr4:156412893:G:T
156413153	chr4:156413153:T:C
156413494	chr4:156413494:A:G
156413839	chr4:156413839:G:A
156413915	chr4:156413915:G:C
156414451	chr4:156414451:G:T
156414567	chr4:156414567:G:A
156414577	chr4:156414577:T:G
156415539	chr4:156415539:A:G
156415764	chr4:156415764:G:A
156416138	chr4:156416138:A:T
156416365	chr4:156416365:C:T
156416716	chr4:156416716:T:C
156416757	chr4:156416757:C:A
156416803	chr4:156416803:C:T
156417004	chr4:156417004:T:C
156417068	chr4:156417068:T:C
156417145	chr4:156417145:T:C
156417198	chr4:156417198:T:C
156417286	chr4:156417286:A:G
156417334	chr4:156417334:G:A
156417354	chr4:156417354:C:T
156417712	chr4:156417712:A:G
156418080	chr4:156418080:G:A
156418432	chr4:156418432:G:A
156419058	chr4:156419058:C:T
156419344	chr4:156419344:T:C
156419596	chr4:156419596:G:A
156419703	chr4:156419703:G:T
156420654	chr4:156420654:G:A
156420727	chr4:156420727:G:T
156420921	chr4:156420921:A:G
156421683	chr4:156421683:C:T
156421995	chr4:156421995:AG:A
156422204	chr4:156422204:C:T
156422813	chr4:156422813:T:G
156423313	chr4:156423313:CATTCT:C
156423565	chr4:156423565:G:C
156423631	chr4:156423631:G:T
156423653	chr4:156423653:C:T
156423828	chr4:156423828:C:T
156423870	chr4:156423870:G:A
156424171	chr4:156424171:G:A
156424682	chr4:156424682:C:T
156424961	chr4:156424961:G:A
156424968	chr4:156424968:T:C
156425187	chr4:156425187:A:C
156425373	chr4:156425373:C:T
156425502	chr4:156425502:G:A
156425838	chr4:156425838:G:T
156425998	chr4:156425998:T:C
156426027	chr4:156426027:A:G
156426042	chr4:156426042:G:A
156426087	chr4:156426087:A:G
156427015	chr4:156427015:T:C
156427239	chr4:156427239:C:A
156427310	chr4:156427310:T:C
156427357	chr4:156427357:G:A
156427390	chr4:156427390:T:A
156428792	chr4:156428792:A:G
156428924	chr4:156428924:T:C
156429061	chr4:156429061:G:C
156429071	chr4:156429071:A:C
156429108	chr4:156429108:T:C
156429242	chr4:156429242:C:T
156429244	chr4:156429244:G:A
156429517	chr4:156429517:T:G
156429654	chr4:156429654:C:T
156429702	chr4:156429702:T:TG
156429820	chr4:156429820:T:C
156429970	chr4:156429970:A:G
156430090	chr4:156430090:T:C
156430120	chr4:156430120:C:T
156430444	chr4:156430444:G:C
156430641	chr4:156430641:G:A
156430905	chr4:156430905:A:G
156430951	chr4:156430951:T:C
156431130	chr4:156431130:G:A
156431775	chr4:156431775:A:G
156432092	chr4:156432092:A:G
156432604	chr4:156432604:G:A
156432966	chr4:156432966:G:T
156433473	chr4:156433473:T:C
156434138	chr4:156434138:T:C
156434281	chr4:156434281:AT:A
156434541	chr4:156434541:T:A
156434608	chr4:156434608:A:T
156435782	chr4:156435782:C:T
156436111	chr4:156436111:T:C
156436246	chr4:156436246:T:C
156436597	chr4:156436597:G:GAT
156437041	chr4:156437041:T:A
156437679	chr4:156437679:G:C
156438034	chr4:156438034:C:T
156438336	chr4:156438336:A:G
156438722	chr4:156438722:A:G
156439030	chr4:156439030:G:A
156439136	chr4:156439136:C:G
156439516	chr4:156439516:G:T
156439521	chr4:156439521:A:G
156439622	chr4:156439622:T:C
156440050	chr4:156440050:C:T
156440205	chr4:156440205:T:A
156440282	chr4:156440282:A:G
156440313	chr4:156440313:A:G
156440482	chr4:156440482:A:C
156440511	chr4:156440511:G:C
156440651	chr4:156440651:G:GA
156440867	chr4:156440867:G:A
156440915	chr4:156440915:T:C
156440999	chr4:156440999:C:T
156441331	chr4:156441331:A:G
156441786	chr4:156441786:A:G
156441807	chr4:156441807:C:T
156442156	chr4:156442156:TG:T
156442193	chr4:156442193:C:T
156442397	chr4:156442397:G:A
156442452	chr4:156442452:C:G
156442479	chr4:156442479:A:G
156442536	chr4:156442536:T:A
156442557	chr4:156442557:G:A
156442587	chr4:156442587:C:T
156442851	chr4:156442851:G:A
156442889	chr4:156442889:T:A
156443171	chr4:156443171:T:C
156443532	chr4:156443532:G:A
156443678	chr4:156443678:C:A
156443684	chr4:156443684:G:A
156443697	chr4:156443697:G:A
156443910	chr4:156443910:AG:A
156443936	chr4:156443936:A:T
156443944	chr4:156443944:G:T
156444011	chr4:156444011:G:A
156444171	chr4:156444171:G:T
156444322	chr4:156444322:T:C
156444411	chr4:156444411:T:C
156444416	chr4:156444416:G:A
156444494	chr4:156444494:G:T
156444680	chr4:156444680:G:A
156444713	chr4:156444713:C:T
156444822	chr4:156444822:C:G
156444834	chr4:156444834:T:C
156444982	chr4:156444982:C:T
156445056	chr4:156445056:C:G
156445094	chr4:156445094:T:C
156445107	chr4:156445107:C:T
156445221	chr4:156445221:C:T
156445623	chr4:156445623:A:G
156445662	chr4:156445662:GTC:G
156446237	chr4:156446237:A:G
156446312	chr4:156446312:C:T
156446566	chr4:156446566:G:T
156446828	chr4:156446828:G:T
156446954	chr4:156446954:G:A
156447076	chr4:156447076:G:T
156447102	chr4:156447102:G:A
156447103	chr4:156447103:C:T
156447379	chr4:156447379:G:A
156447751	chr4:156447751:G:A
156447839	chr4:156447839:T:C
156447940	chr4:156447940:CTT:C
156448007	chr4:156448007:A:G
156448090	chr4:156448090:A:T
156448145	chr4:156448145:T:C
156448192	chr4:156448192:A:G
156448772	chr4:156448772:C:T
156448795	chr4:156448795:G:C
156448995	chr4:156448995:A:G
156449040	chr4:156449040:G:A
156449211	chr4:156449211:T:C
156449236	chr4:156449236:C:T
156449323	chr4:156449323:T:C
156449496	chr4:156449496:T:A
156449497	chr4:156449497:A:T
156449565	chr4:156449565:G:A
156449659	chr4:156449659:T:C
156449713	chr4:156449713:C:A
156450274	chr4:156450274:A:G
156450398	chr4:156450398:A:T
156450461	chr4:156450461:G:A
156450802	chr4:156450802:T:G
156450807	chr4:156450807:A:G
156450950	chr4:156450950:C:A
156451107	chr4:156451107:C:T
156451460	chr4:156451460:C:G
156451795	chr4:156451795:A:C
156452344	chr4:156452344:G:A
156452535	chr4:156452535:C:G
156452664	chr4:156452664:C:T
156452729	chr4:156452729:G:T
156453501	chr4:156453501:G:C
156453610	chr4:156453610:T:C
156453905	chr4:156453905:C:G
156454062	chr4:156454062:C:T
156454099	chr4:156454099:G:A
156454111	chr4:156454111:C:A
156454288	chr4:156454288:T:C
156454447	chr4:156454447:C:T
156454800	chr4:156454800:C:T
156454885	chr4:156454885:TC:T
156454957	chr4:156454957:T:C
156455116	chr4:156455116:A:C
156455336	chr4:156455336:G:A
156455423	chr4:156455423:G:A
156455542	chr4:156455542:C:G
156455898	chr4:156455898:T:C
156456024	chr4:156456024:G:A
156456078	chr4:156456078:G:A
156456504	chr4:156456504:T:C
156456549	chr4:156456549:C:A
156456565	chr4:156456565:T:C
156456681	chr4:156456681:A:G
156456728	chr4:156456728:G:A
156456750	chr4:156456750:T:C
156456805	chr4:156456805:A:G
156456910	chr4:156456910:A:T
156456946	chr4:156456946:A:G
156457036	chr4:156457036:C:A
156458044	chr4:156458044:TG:T
156458264	chr4:156458264:A:T
156458637	chr4:156458637:A:T
156458909	chr4:156458909:ACC:A
156459154	chr4:156459154:G:A
156459367	chr4:156459367:G:T
156459428	chr4:156459428:A:G
156459443	chr4:156459443:A:T
156459466	chr4:156459466:A:T
156459630	chr4:156459630:T:C
156459877	chr4:156459877:G:A
156459950	chr4:156459950:T:C
156460071	chr4:156460071:T:C
156460190	chr4:156460190:T:C
156460412	chr4:156460412:T:C
156460809	chr4:156460809:A:C
156461284	chr4:156461284:C:T
156461332	chr4:156461332:C:A
156461433	chr4:156461433:C:T
156461705	chr4:156461705:G:A
156461709	chr4:156461709:T:C
156461788	chr4:156461788:T:A
156461874	chr4:156461874:C:G
156461911	chr4:156461911:G:A
156462093	chr4:156462093:G:A
156462112	chr4:156462112:G:A
156462147	chr4:156462147:T:A
156462180	chr4:156462180:T:A
156462274	chr4:156462274:T:C
156462652	chr4:156462652:A:T
156462768	chr4:156462768:G:A
156463130	chr4:156463130:T:A
156463177	chr4:156463177:C:T
156463250	chr4:156463250:G:C
156463497	chr4:156463497:C:T
156463626	chr4:156463626:C:T
156463798	chr4:156463798:GA:G
156464146	chr4:156464146:C:T
156464220	chr4:156464220:C:T
156464264	chr4:156464264:A:G
156464347	chr4:156464347:G:A
156464425	chr4:156464425:G:C
156464434	chr4:156464434:G:A
156464668	chr4:156464668:CT:C
156464713	chr4:156464713:C:T
156465139	chr4:156465139:A:G
156465362	chr4:156465362:T:C
156465504	chr4:156465504:T:C
156465529	chr4:156465529:G:T
156465821	chr4:156465821:T:C
156465918	chr4:156465918:T:A
156466015	chr4:156466015:A:G
156466068	chr4:156466068:G:A
156466079	chr4:156466079:A:C
156466168	chr4:156466168:G:A
156466234	chr4:156466234:T:C
156466379	chr4:156466379:C:A
156466508	chr4:156466508:T:G
156466634	chr4:156466634:G:A
156466635	chr4:156466635:G:A
156466666	chr4:156466666:G:T
156466857	chr4:156466857:G:T
156466864	chr4:156466864:C:T
156466960	chr4:156466960:G:A
156467003	chr4:156467003:A:G
156467300	chr4:156467300:A:G
156467338	chr4:156467338:C:T
156467353	chr4:156467353:A:G
156467399	chr4:156467399:G:C
156467482	chr4:156467482:G:A
156467643	chr4:156467643:C:A
156467815	chr4:156467815:T:A
156467958	chr4:156467958:G:A
156468233	chr4:156468233:G:A
156468323	chr4:156468323:T:C
156468584	chr4:156468584:A:G
156468697	chr4:156468697:C:A
156468725	chr4:156468725:C:T
156468855	chr4:156468855:GA:G
156468920	chr4:156468920:G:T
156468939	chr4:156468939:C:T
156469222	chr4:156469222:C:T
156469340	chr4:156469340:G:A
156469373	chr4:156469373:G:A
156469393	chr4:156469393:T:C
156469428	chr4:156469428:A:C
156469453	chr4:156469453:T:G
156469704	chr4:156469704:A:G
156469793	chr4:156469793:A:G
156469840	chr4:156469840:G:A
156470026	chr4:156470026:C:T
156470249	chr4:156470249:G:A
156470336	chr4:156470336:G:A
156470712	chr4:156470712:T:C
156470760	chr4:156470760:G:C
156471051	chr4:156471051:A:C
156471066	chr4:156471066:C:T
156471178	chr4:156471178:TTCTA:T
156471204	chr4:156471204:C:T
156471310	chr4:156471310:A:C
156471372	chr4:156471372:AG:A
156471524	chr4:156471524:C:G
156471568	chr4:156471568:A:T
156471575	chr4:156471575:C:A
156471608	chr4:156471608:T:C
156471669	chr4:156471669:C:A
156471782	chr4:156471782:T:G
156471873	chr4:156471873:G:A
156471923	chr4:156471923:C:T
156472184	chr4:156472184:C:T
156472709	chr4:156472709:A:G
156472827	chr4:156472827:A:G
156473051	chr4:156473051:T:C
156473084	chr4:156473084:T:C
156473101	chr4:156473101:A:ACT
156473154	chr4:156473154:G:C
156473304	chr4:156473304:C:T
156473316	chr4:156473316:G:A
156473363	chr4:156473363:G:A
156473428	chr4:156473428:T:G
156473435	chr4:156473435:A:T
156473447	chr4:156473447:T:C
156473490	chr4:156473490:A:G
156473505	chr4:156473505:T:C
156473612	chr4:156473612:T:G
156473656	chr4:156473656:A:G
156473661	chr4:156473661:C:T
156473781	chr4:156473781:G:A
156474000	chr4:156474000:G:A
156474175	chr4:156474175:G:A
156474777	chr4:156474777:T:C
156474952	chr4:156474952:A:G
156474974	chr4:156474974:G:A
156475135	chr4:156475135:T:G
156475376	chr4:156475376:G:T
156476200	chr4:156476200:C:A
156476287	chr4:156476287:A:G
156476709	chr4:156476709:A:G
156476797	chr4:156476797:T:C
156476947	chr4:156476947:A:C
156477290	chr4:156477290:T:G
156477333	chr4:156477333:C:T
156477523	chr4:156477523:A:G
156477607	chr4:156477607:G:A
156477660	chr4:156477660:C:T
156477676	chr4:156477676:T:G
156477678	chr4:156477678:AT:A
156477701	chr4:156477701:T:C
156477813	chr4:156477813:G:A
156478089	chr4:156478089:C:T
156478138	chr4:156478138:A:T
156478262	chr4:156478262:A:G
156478291	chr4:156478291:G:A
156478867	chr4:156478867:T:C
156479077	chr4:156479077:T:C
156479145	chr4:156479145:T:C
156479392	chr4:156479392:C:T
156479402	chr4:156479402:G:A
156479423	chr4:156479423:C:T
156480037	chr4:156480037:C:A
156480057	chr4:156480057:T:C
156480075	chr4:156480075:T:G
156480145	chr4:156480145:C:T
156480151	chr4:156480151:G:A
156480204	chr4:156480204:C:T
156480237	chr4:156480237:T:A
156480401	chr4:156480401:G:C
156480426	chr4:156480426:G:A
156480521	chr4:156480521:C:G
156480723	chr4:156480723:A:C
156480736	chr4:156480736:A:G
156480901	chr4:156480901:G:A
156480996	chr4:156480996:A:T
156481528	chr4:156481528:A:G
156481573	chr4:156481573:C:T
156481663	chr4:156481663:T:C
156481774	chr4:156481774:G:A
156481806	chr4:156481806:CAA:C
156481811	chr4:156481811:A:T
156481812	chr4:156481812:A:C
156481815	chr4:156481815:A:T
156482052	chr4:156482052:G:C
156482171	chr4:156482171:T:G
156482172	chr4:156482172:C:G
156482425	chr4:156482425:T:C
156482468	chr4:156482468:T:G
156482526	chr4:156482526:C:G
156482609	chr4:156482609:T:C
156482859	chr4:156482859:A:G
156482884	chr4:156482884:C:G
156483031	chr4:156483031:C:T
156483294	chr4:156483294:A:G
156483342	chr4:156483342:T:C
156483402	chr4:156483402:A:G
156483666	chr4:156483666:T:C
156483716	chr4:156483716:A:C
156483724	chr4:156483724:T:C
156483825	chr4:156483825:G:C
156484072	chr4:156484072:T:C
156484105	chr4:156484105:A:G
156484428	chr4:156484428:G:A
156484615	chr4:156484615:C:T
156485127	chr4:156485127:A:G
156485270	chr4:156485270:G:T
156485276	chr4:156485276:G:A
156485348	chr4:156485348:T:G
156485620	chr4:156485620:A:C
156485723	chr4:156485723:G:A
156485854	chr4:156485854:G:A
156486135	chr4:156486135:G:A
156486235	chr4:156486235:A:C
156486344	chr4:156486344:A:G
156486378	chr4:156486378:A:G
156486457	chr4:156486457:C:T
156486472	chr4:156486472:A:G
156486602	chr4:156486602:T:G
156486919	chr4:156486919:C:T
156487002	chr4:156487002:T:C
156487278	chr4:156487278:A:G
156487294	chr4:156487294:G:A
156487316	chr4:156487316:T:C
156487448	chr4:156487448:G:GC
156487498	chr4:156487498:C:T
156487577	chr4:156487577:A:C
156488327	chr4:156488327:T:G
156488378	chr4:156488378:A:G
156488583	chr4:156488583:C:T
156488589	chr4:156488589:T:C
156488856	chr4:156488856:A:G
156488949	chr4:156488949:T:C
156489027	chr4:156489027:C:T
156489119	chr4:156489119:C:T
156489429	chr4:156489429:A:G
156489684	chr4:156489684:G:GT
156489709	chr4:156489709:G:A
156489818	chr4:156489818:C:T
156489841	chr4:156489841:C:T
156490645	chr4:156490645:A:G
156490713	chr4:156490713:C:T
156490836	chr4:156490836:T:G
156491033	chr4:156491033:T:C
156491056	chr4:156491056:T:C
156491057	chr4:156491057:G:A
156491081	chr4:156491081:C:T
156491090	chr4:156491090:A:G
156491115	chr4:156491115:C:T
156491218	chr4:156491218:C:G
156491361	chr4:156491361:G:C
156491474	chr4:156491474:C:G
156491605	chr4:156491605:T:G
156491751	chr4:156491751:G:A
156491936	chr4:156491936:A:G
156492097	chr4:156492097:G:A
156492147	chr4:156492147:C:T
156492511	chr4:156492511:G:A
156492769	chr4:156492769:T:C
156492800	chr4:156492800:G:A
156492859	chr4:156492859:T:C
156493081	chr4:156493081:T:C
156493226	chr4:156493226:G:C
156493361	chr4:156493361:G:A
156493507	chr4:156493507:C:T
156493580	chr4:156493580:A:G
156494079	chr4:156494079:T:C
156494089	chr4:156494089:G:A
156494191	chr4:156494191:G:A
156494248	chr4:156494248:G:A
156494312	chr4:156494312:C:T
156494469	chr4:156494469:GAT:G
156494774	chr4:156494774:T:C
156494793	chr4:156494793:T:G
156494845	chr4:156494845:CA:C
156495173	chr4:156495173:T:C
156495730	chr4:156495730:G:A
156495797	chr4:156495797:T:C
156496351	chr4:156496351:C:T
156496382	chr4:156496382:G:T
156496386	chr4:156496386:G:A
156496456	chr4:156496456:A:G
156496506	chr4:156496506:G:A
156496557	chr4:156496557:C:T
156496993	chr4:156496993:C:T
156497002	chr4:156497002:G:T
156497020	chr4:156497020:A:C
156497423	chr4:156497423:T:C
156497497	chr4:156497497:C:T
156497551	chr4:156497551:ATTAGTC:A
156497644	chr4:156497644:G:A
156497888	chr4:156497888:T:C
156497963	chr4:156497963:C:T
156498067	chr4:156498067:G:C
156498138	chr4:156498138:A:G
156498258	chr4:156498258:T:A
156498487	chr4:156498487:A:C
156498493	chr4:156498493:G:A
156498683	chr4:156498683:G:A
156498719	chr4:156498719:C:A
156498763	chr4:156498763:T:C
156499007	chr4:156499007:G:A
156499263	chr4:156499263:C:T
156499270	chr4:156499270:A:G
156499298	chr4:156499298:T:G
156499532	chr4:156499532:A:C
156499749	chr4:156499749:A:C
156500004	chr4:156500004:T:C
156500175	chr4:156500175:C:T
156500177	chr4:156500177:A:G
156500295	chr4:156500295:A:AC
156500345	chr4:156500345:G:C
156500484	chr4:156500484:C:T
156500688	chr4:156500688:A:T
156500811	chr4:156500811:T:G
156500910	chr4:156500910:C:A
156501051	chr4:156501051:A:G
156501091	chr4:156501091:G:A
156501211	chr4:156501211:T:C
156501425	chr4:156501425:T:G
156501561	chr4:156501561:A:G
156501615	chr4:156501615:A:G
156501943	chr4:156501943:A:G
156501999	chr4:156501999:T:C
156502232	chr4:156502232:T:G
156502756	chr4:156502756:T:C
156502880	chr4:156502880:A:G
156503190	chr4:156503190:G:A
156503228	chr4:156503228:G:A
156503306	chr4:156503306:C:T
156503364	chr4:156503364:G:A
156503422	chr4:156503422:T:C
156503622	chr4:156503622:T:C
156503651	chr4:156503651:C:T
156503713	chr4:156503713:G:T
156504452	chr4:156504452:TAAGTCAGTAAAGAGGAAGTCA:T
156504531	chr4:156504531:C:T
156504573	chr4:156504573:C:T
156504589	chr4:156504589:T:C
156504872	chr4:156504872:A:T
156504910	chr4:156504910:A:G
156505032	chr4:156505032:CTA:C
156505054	chr4:156505054:G:A
156505088	chr4:156505088:G:A
156505101	chr4:156505101:G:C
156505460	chr4:156505460:T:G
156505781	chr4:156505781:C:T
156506059	chr4:156506059:G:A
156506066	chr4:156506066:G:A
156506176	chr4:156506176:T:C
156507096	chr4:156507096:A:G
156507348	chr4:156507348:G:A
156507692	chr4:156507692:G:A
156507703	chr4:156507703:A:G
156507808	chr4:156507808:T:C
156508427	chr4:156508427:C:G
156508708	chr4:156508708:G:A
156508729	chr4:156508729:C:T
156508886	chr4:156508886:A:T
156508893	chr4:156508893:A:G
156509085	chr4:156509085:A:G
156509156	chr4:156509156:A:C
156509269	chr4:156509269:C:A
156509434	chr4:156509434:A:G
156509518	chr4:156509518:G:C
156509613	chr4:156509613:G:C
156509963	chr4:156509963:T:C
156509980	chr4:156509980:A:G
156510520	chr4:156510520:T:C
156510614	chr4:156510614:G:T
156510716	chr4:156510716:G:A
156510785	chr4:156510785:G:A
156510839	chr4:156510839:G:C
156511179	chr4:156511179:T:A
156511611	chr4:156511611:A:G
156511644	chr4:156511644:G:A
156512004	chr4:156512004:A:T
156512103	chr4:156512103:T:C
156512211	chr4:156512211:A:G
156512212	chr4:156512212:T:C
156512223	chr4:156512223:AC:A
156512456	chr4:156512456:C:T
156512586	chr4:156512586:G:A
156512733	chr4:156512733:C:A
156512750	chr4:156512750:T:C
156512818	chr4:156512818:T:C
156512869	chr4:156512869:A:T
156513273	chr4:156513273:A:T
156513383	chr4:156513383:G:A
156513411	chr4:156513411:TTTAA:T
156513530	chr4:156513530:T:C
156513654	chr4:156513654:G:A
156513844	chr4:156513844:G:A
156513853	chr4:156513853:AC:A
156513895	chr4:156513895:T:C
156514153	chr4:156514153:A:T
156514242	chr4:156514242:T:G
156514543	chr4:156514543:T:C
156514689	chr4:156514689:T:C
156515227	chr4:156515227:A:C
156515293	chr4:156515293:T:C
156515435	chr4:156515435:G:A
156515651	chr4:156515651:G:T
156515686	chr4:156515686:T:C
156515752	chr4:156515752:C:T
156516156	chr4:156516156:T:C
156516242	chr4:156516242:A:G
156516258	chr4:156516258:G:A
156516612	chr4:156516612:T:C
156516652	chr4:156516652:T:G
156516818	chr4:156516818:C:T
156517051	chr4:156517051:T:A
156517753	chr4:156517753:T:C
156517830	chr4:156517830:G:A
156517852	chr4:156517852:TC:T
156518102	chr4:156518102:C:T
156518252	chr4:156518252:C:T
156518422	chr4:156518422:A:G
156518548	chr4:156518548:T:C
156518602	chr4:156518602:C:T
156518991	chr4:156518991:C:T
156519208	chr4:156519208:C:T
156519226	chr4:156519226:G:A
156519290	chr4:156519290:T:C
156519598	chr4:156519598:C:G
156519793	chr4:156519793:C:T
156519841	chr4:156519841:G:A
156520093	chr4:156520093:G:A
156520120	chr4:156520120:T:C
156520269	chr4:156520269:T:C
156520337	chr4:156520337:G:A
156520407	chr4:156520407:A:G
156520489	chr4:156520489:G:T
156520902	chr4:156520902:T:G
156521493	chr4:156521493:T:C
156521521	chr4:156521521:C:T
156521532	chr4:156521532:C:G
156522330	chr4:156522330:G:C
156522336	chr4:156522336:G:A
156522340	chr4:156522340:G:A
156522532	chr4:156522532:A:G
156522533	chr4:156522533:C:A
156522535	chr4:156522535:C:G
156523368	chr4:156523368:A:G
156523376	chr4:156523376:TAA:T
156523416	chr4:156523416:A:G
156523498	chr4:156523498:G:A
156523549	chr4:156523549:C:T
156523782	chr4:156523782:G:A
156524405	chr4:156524405:G:A
156524427	chr4:156524427:C:T
156525121	chr4:156525121:G:A
156525410	chr4:156525410:G:A
156525435	chr4:156525435:C:T
156525500	chr4:156525500:T:C
156525897	chr4:156525897:T:A
156526040	chr4:156526040:C:T
156526737	chr4:156526737:A:T
156526879	chr4:156526879:C:G
156527009	chr4:156527009:C:A
156527131	chr4:156527131:C:T
156527546	chr4:156527546:A:C
156527745	chr4:156527745:A:T
156527863	chr4:156527863:C:A
156527984	chr4:156527984:A:C
156528274	chr4:156528274:G:A
156528472	chr4:156528472:G:A
156528610	chr4:156528610:G:A
156528966	chr4:156528966:T:A
156529143	chr4:156529143:C:T
156529187	chr4:156529187:G:A
156529209	chr4:156529209:C:T
156529394	chr4:156529394:C:G
156529670	chr4:156529670:A:G
156530016	chr4:156530016:G:A
156530118	chr4:156530118:T:C
156530142	chr4:156530142:T:A
156530150	chr4:156530150:A:G
156530250	chr4:156530250:C:T
156530397	chr4:156530397:G:C
156530463	chr4:156530463:A:C
156530704	chr4:156530704:A:T
156530817	chr4:156530817:G:T
156531008	chr4:156531008:A:C
156531219	chr4:156531219:A:G
156531260	chr4:156531260:G:A
156531391	chr4:156531391:T:G
156531394	chr4:156531394:T:C
156531578	chr4:156531578:T:C
156531704	chr4:156531704:A:G
156531719	chr4:156531719:G:T
156531750	chr4:156531750:A:G
156531995	chr4:156531995:C:T
156532255	chr4:156532255:A:G
156532283	chr4:156532283:T:C
156532371	chr4:156532371:A:G
156532581	chr4:156532581:T:C
156532708	chr4:156532708:G:A
156532855	chr4:156532855:A:T
156533504	chr4:156533504:T:C
156533839	chr4:156533839:T:C
156534310	chr4:156534310:C:A
156534624	chr4:156534624:AC:A
156535097	chr4:156535097:T:C
156535469	chr4:156535469:C:A
156535645	chr4:156535645:T:G
156535927	chr4:156535927:C:T
156536112	chr4:156536112:A:G
156536240	chr4:156536240:T:C
156536521	chr4:156536521:T:C
156537154	chr4:156537154:T:C
156537172	chr4:156537172:C:T
156537179	chr4:156537179:T:C
156537325	chr4:156537325:A:C
156537403	chr4:156537403:T:C
156537484	chr4:156537484:G:A
156537694	chr4:156537694:A:G
156537845	chr4:156537845:T:C
156537955	chr4:156537955:T:C
156538092	chr4:156538092:T:C
156538132	chr4:156538132:G:A
156538245	chr4:156538245:C:T
156538317	chr4:156538317:T:C
156538815	chr4:156538815:T:C
156539316	chr4:156539316:T:C
156539325	chr4:156539325:A:C
156539715	chr4:156539715:A:G
156539797	chr4:156539797:C:T
156539902	chr4:156539902:T:C
156540365	chr4:156540365:T:G
156540445	chr4:156540445:G:A
156540668	chr4:156540668:G:A
156540848	chr4:156540848:A:G
156540878	chr4:156540878:T:G
156540986	chr4:156540986:C:T
156541142	chr4:156541142:G:A
156541193	chr4:156541193:C:T
156541284	chr4:156541284:C:T
156541536	chr4:156541536:C:G
156541574	chr4:156541574:T:A
156541719	chr4:156541719:C:A
156541857	chr4:156541857:T:C
156542284	chr4:156542284:G:A
156542295	chr4:156542295:A:G
156542889	chr4:156542889:T:C
156542920	chr4:156542920:A:G
156543153	chr4:156543153:C:T
156543287	chr4:156543287:T:G
156543320	chr4:156543320:G:A
156543476	chr4:156543476:C:T
156543947	chr4:156543947:AC:A
156544037	chr4:156544037:G:A
156544422	chr4:156544422:A:C
156544564	chr4:156544564:G:T
156544565	chr4:156544565:A:T
156544906	chr4:156544906:T:A
156545354	chr4:156545354:A:G
156545447	chr4:156545447:A:G
156545870	chr4:156545870:T:C
156546618	chr4:156546618:A:T
156546762	chr4:156546762:G:A
156547196	chr4:156547196:G:A
156547253	chr4:156547253:C:T
156547264	chr4:156547264:C:T
156547350	chr4:156547350:G:T
156547383	chr4:156547383:C:T
156547644	chr4:156547644:A:G
156547806	chr4:156547806:AC:A
156548010	chr4:156548010:A:G
156548068	chr4:156548068:G:A
156548710	chr4:156548710:G:A
156548794	chr4:156548794:T:C
156549024	chr4:156549024:T:C
156549041	chr4:156549041:C:T
156549052	chr4:156549052:G:A
156549182	chr4:156549182:C:T
156549215	chr4:156549215:G:A
156549419	chr4:156549419:C:T
156549774	chr4:156549774:G:A
156549840	chr4:156549840:C:T
156549893	chr4:156549893:C:G
156550061	chr4:156550061:G:A
156550386	chr4:156550386:T:C
156550575	chr4:156550575:T:G
156550620	chr4:156550620:T:C
156550666	chr4:156550666:A:T
156550791	chr4:156550791:T:TTA
156550811	chr4:156550811:A:G
156550831	chr4:156550831:A:G
156550897	chr4:156550897:A:G
156550975	chr4:156550975:T:C
156551170	chr4:156551170:T:A
156551377	chr4:156551377:C:T
156551452	chr4:156551452:G:A
156551581	chr4:156551581:G:A
156551887	chr4:156551887:T:C
156551907	chr4:156551907:T:C
156552121	chr4:156552121:G:A
156553160	chr4:156553160:A:G
156553720	chr4:156553720:T:C
156553733	chr4:156553733:A:C
156554249	chr4:156554249:T:C
156554284	chr4:156554284:G:C
156554325	chr4:156554325:A:G
156554528	chr4:156554528:CT:C
156554918	chr4:156554918:T:C
156555091	chr4:156555091:G:A
156555373	chr4:156555373:G:A
156555392	chr4:156555392:C:T
156556065	chr4:156556065:C:T
156556172	chr4:156556172:T:C
156556343	chr4:156556343:G:A
156556770	chr4:156556770:T:A
156557019	chr4:156557019:A:C
156557095	chr4:156557095:T:A
156557154	chr4:156557154:G:A
156557311	chr4:156557311:T:C
156557462	chr4:156557462:A:G
156557694	chr4:156557694:C:T
156557771	chr4:156557771:G:A
156557863	chr4:156557863:A:G
156558071	chr4:156558071:G:T
156558751	chr4:156558751:T:C
156558922	chr4:156558922:C:T
156558976	chr4:156558976:A:T
156559027	chr4:156559027:G:C
156559352	chr4:156559352:G:A
156559676	chr4:156559676:G:C
156559734	chr4:156559734:A:G
156559977	chr4:156559977:T:C
156560199	chr4:156560199:G:A
156560200	chr4:156560200:G:A
156560323	chr4:156560323:C:T
156560360	chr4:156560360:C:G
156560418	chr4:156560418:G:T
156560494	chr4:156560494:C:A
156560513	chr4:156560513:A:C
156560539	chr4:156560539:T:C
156560612	chr4:156560612:A:T
156560638	chr4:156560638:T:C
156560666	chr4:156560666:G:A
156560693	chr4:156560693:T:C
156561036	chr4:156561036:A:G
156561096	chr4:156561096:A:G
156561273	chr4:156561273:A:C
156561421	chr4:156561421:T:C
156561467	chr4:156561467:A:G
156561553	chr4:156561553:A:G
156562152	chr4:156562152:A:C
156562283	chr4:156562283:T:C
156562315	chr4:156562315:C:T
156562602	chr4:156562602:C:T
156563182	chr4:156563182:T:C
156563489	chr4:156563489:C:A
156563803	chr4:156563803:A:G
156564284	chr4:156564284:A:G
156564388	chr4:156564388:T:C
156564448	chr4:156564448:A:G
156564738	chr4:156564738:T:C
156565068	chr4:156565068:C:A
156565383	chr4:156565383:T:C
156565656	chr4:156565656:T:C
156566269	chr4:156566269:C:CTTA
156566271	chr4:156566271:TATC:T
156566328	chr4:156566328:G:A
156566741	chr4:156566741:C:A
156566756	chr4:156566756:C:T
156567376	chr4:156567376:G:C
156567597	chr4:156567597:G:A
156567730	chr4:156567730:T:A
156568151	chr4:156568151:G:A
156568153	chr4:156568153:G:A
156568588	chr4:156568588:G:T
156568705	chr4:156568705:T:C
156568847	chr4:156568847:G:A
156568889	chr4:156568889:A:C
156568924	chr4:156568924:C:T
156569352	chr4:156569352:T:C
156569427	chr4:156569427:A:C
156569733	chr4:156569733:C:T
156569943	chr4:156569943:A:G
156570168	chr4:156570168:T:G
156570223	chr4:156570223:C:T
156570650	chr4:156570650:G:A
156570729	chr4:156570729:A:G
156570755	chr4:156570755:A:G
156571030	chr4:156571030:G:A
156571297	chr4:156571297:T:G
156571434	chr4:156571434:G:A
156571461	chr4:156571461:T:C
156572202	chr4:156572202:T:C
156572434	chr4:156572434:C:T
156572568	chr4:156572568:C:T
156573742	chr4:156573742:TAATA:T
156573783	chr4:156573783:C:A
156573794	chr4:156573794:A:G
156574030	chr4:156574030:G:T
156574168	chr4:156574168:C:T
156574472	chr4:156574472:T:A
156574937	chr4:156574937:A:G
156575422	chr4:156575422:C:T
156575562	chr4:156575562:T:A
156575662	chr4:156575662:C:T
156575815	chr4:156575815:G:A
156575901	chr4:156575901:T:A
156575943	chr4:156575943:T:C
156575951	chr4:156575951:G:A
156576205	chr4:156576205:C:G
156576212	chr4:156576212:T:C
156576758	chr4:156576758:T:TACTA
156576769	chr4:156576769:G:A
156577039	chr4:156577039:C:T
156577934	chr4:156577934:A:G
156578212	chr4:156578212:A:C
156578340	chr4:156578340:T:G
156578621	chr4:156578621:G:T
156578797	chr4:156578797:T:C
156579133	chr4:156579133:G:A
156579395	chr4:156579395:A:G
156579577	chr4:156579577:A:G
156579686	chr4:156579686:G:A
156579728	chr4:156579728:T:G
156579902	chr4:156579902:G:A
156580117	chr4:156580117:C:T
156580577	chr4:156580577:G:A
156581683	chr4:156581683:A:G
156582649	chr4:156582649:C:T
156582835	chr4:156582835:C:T
156582988	chr4:156582988:G:T
156583010	chr4:156583010:C:T
156583078	chr4:156583078:G:C
156583129	chr4:156583129:A:G
156583483	chr4:156583483:C:T
156583508	chr4:156583508:T:C
156583883	chr4:156583883:A:C
156584081	chr4:156584081:A:G
156584407	chr4:156584407:A:G
156585189	chr4:156585189:C:T
156585427	chr4:156585427:C:T
156585435	chr4:156585435:T:C
156585583	chr4:156585583:C:G
156585585	chr4:156585585:T:C
156585588	chr4:156585588:A:C
156585715	chr4:156585715:T:A
156585762	chr4:156585762:A:T
156586034	chr4:156586034:G:C
156586042	chr4:156586042:A:G
156586063	chr4:156586063:ACT:A
156586252	chr4:156586252:T:C
156586275	chr4:156586275:A:G
156586433	chr4:156586433:C:T
156586448	chr4:156586448:A:G
156586466	chr4:156586466:A:T
156586561	chr4:156586561:T:A
156586957	chr4:156586957:T:G
156587223	chr4:156587223:C:T
156587309	chr4:156587309:C:T
156587357	chr4:156587357:T:C
156587519	chr4:156587519:C:T
156587536	chr4:156587536:CCT:C
156588548	chr4:156588548:A:T
156588655	chr4:156588655:T:C
156588801	chr4:156588801:C:T
156588896	chr4:156588896:A:T
156589014	chr4:156589014:C:T
156589035	chr4:156589035:G:T
156589091	chr4:156589091:T:C
156589120	chr4:156589120:C:T
156589172	chr4:156589172:T:C
156589231	chr4:156589231:G:C
156589256	chr4:156589256:A:G
156589385	chr4:156589385:T:G
156589605	chr4:156589605:A:G
156589635	chr4:156589635:C:T
156589980	chr4:156589980:G:A
156590561	chr4:156590561:G:A
156590761	chr4:156590761:A:G
156590782	chr4:156590782:G:A
156591073	chr4:156591073:TAA:T
156591122	chr4:156591122:A:G
156591336	chr4:156591336:C:T
156591430	chr4:156591430:CT:C
156591642	chr4:156591642:T:C
156591703	chr4:156591703:T:G
156591837	chr4:156591837:G:T
156592054	chr4:156592054:T:C
156592099	chr4:156592099:T:G
156592236	chr4:156592236:A:G
156592374	chr4:156592374:A:G
156592604	chr4:156592604:T:C
156592643	chr4:156592643:C:T
156593007	chr4:156593007:A:C
156593095	chr4:156593095:C:T
156593232	chr4:156593232:T:C
156593423	chr4:156593423:A:G
156593607	chr4:156593607:C:T
156593724	chr4:156593724:AC:A
156593960	chr4:156593960:T:G
156594325	chr4:156594325:C:T
156594363	chr4:156594363:T:A
156594424	chr4:156594424:G:T
156594445	chr4:156594445:G:A
156594449	chr4:156594449:A:G
156594801	chr4:156594801:G:A
156595015	chr4:156595015:C:A
156595020	chr4:156595020:G:T
156595123	chr4:156595123:C:T
156595233	chr4:156595233:A:G
156595919	chr4:156595919:G:T
156596272	chr4:156596272:C:T
156596445	chr4:156596445:G:A
156596499	chr4:156596499:T:C
156596537	chr4:156596537:T:C
156596646	chr4:156596646:G:A
156596889	chr4:156596889:G:A
156596949	chr4:156596949:C:A
156597184	chr4:156597184:A:G
156597469	chr4:156597469:G:C
156597944	chr4:156597944:A:T
156597963	chr4:156597963:T:C
156598527	chr4:156598527:T:C
156598950	chr4:156598950:A:C
156599907	chr4:156599907:T:C
156599917	chr4:156599917:C:T
156600062	chr4:156600062:A:G
156600247	chr4:156600247:G:A
156600344	chr4:156600344:G:A
156600698	chr4:156600698:A:G
156601050	chr4:156601050:C:T
156601058	chr4:156601058:C:T
156601209	chr4:156601209:C:T
156601335	chr4:156601335:G:A
156601797	chr4:156601797:C:T
156602086	chr4:156602086:C:A
156602505	chr4:156602505:C:T
156602510	chr4:156602510:C:T
156602617	chr4:156602617:A:G
156602770	chr4:156602770:C:T
156602860	chr4:156602860:G:A
156603098	chr4:156603098:A:G
156603160	chr4:156603160:T:C
156603258	chr4:156603258:A:G
156603275	chr4:156603275:C:T
156603297	chr4:156603297:A:G
156603376	chr4:156603376:T:C
156603535	chr4:156603535:A:G
156603641	chr4:156603641:A:G
156603662	chr4:156603662:C:A
156603738	chr4:156603738:A:G
156603754	chr4:156603754:T:C
156603941	chr4:156603941:A:G
156604078	chr4:156604078:A:G
156604157	chr4:156604157:G:C
156604180	chr4:156604180:T:C
156604465	chr4:156604465:C:T
156604566	chr4:156604566:A:G
156604975	chr4:156604975:C:T
156604978	chr4:156604978:A:G
156605006	chr4:156605006:A:C
156605264	chr4:156605264:A:C
156605521	chr4:156605521:C:T
156605956	chr4:156605956:G:A
156606201	chr4:156606201:G:C
156606422	chr4:156606422:G:A
156606545	chr4:156606545:A:G
156606609	chr4:156606609:A:G
156606646	chr4:156606646:G:A
156606649	chr4:156606649:T:G
156607095	chr4:156607095:A:G
156607253	chr4:156607253:G:A
156607376	chr4:156607376:G:A
156607613	chr4:156607613:T:A
156607772	chr4:156607772:G:A
156607776	chr4:156607776:C:T
156608324	chr4:156608324:C:A
156608547	chr4:156608547:A:G
156608766	chr4:156608766:C:A
156608991	chr4:156608991:C:T
156609095	chr4:156609095:T:C
156609256	chr4:156609256:G:A
156609390	chr4:156609390:T:C
156609515	chr4:156609515:C:T
156609543	chr4:156609543:C:T
156609676	chr4:156609676:C:G
156609711	chr4:156609711:G:A
156610078	chr4:156610078:A:C
156610202	chr4:156610202:A:G
156610239	chr4:156610239:A:G
156610335	chr4:156610335:A:G
156610400	chr4:156610400:G:A
156610675	chr4:156610675:G:T
156610756	chr4:156610756:G:A
156610782	chr4:156610782:T:C
156610823	chr4:156610823:A:G
156610990	chr4:156610990:C:T
156611312	chr4:156611312:C:T
156611473	chr4:156611473:G:A
156612142	chr4:156612142:T:C
156612356	chr4:156612356:G:A
156612531	chr4:156612531:T:C
156613264	chr4:156613264:A:G
156613542	chr4:156613542:T:C
156613749	chr4:156613749:C:T
156613938	chr4:156613938:T:A
156614156	chr4:156614156:G:A
156614286	chr4:156614286:G:A
156614318	chr4:156614318:A:G
156614335	chr4:156614335:G:A
156614375	chr4:156614375:T:C
156614715	chr4:156614715:C:T
156615013	chr4:156615013:T:G
156615138	chr4:156615138:T:G
156615188	chr4:156615188:A:G
156615391	chr4:156615391:A:C
156615467	chr4:156615467:A:G
156615500	chr4:156615500:C:A
156615973	chr4:156615973:A:T
156615982	chr4:156615982:A:G
156616033	chr4:156616033:C:T
156616150	chr4:156616150:A:G
156616263	chr4:156616263:T:C
156616549	chr4:156616549:G:A
156616740	chr4:156616740:A:T
156616857	chr4:156616857:C:T
156616915	chr4:156616915:G:A
156617564	chr4:156617564:C:T
156617587	chr4:156617587:G:T
156617598	chr4:156617598:G:A
156617690	chr4:156617690:C:T
156617901	chr4:156617901:T:C
156618151	chr4:156618151:G:C
156618154	chr4:156618154:G:A
156618407	chr4:156618407:G:A
156618412	chr4:156618412:CAG:C
156618450	chr4:156618450:G:A
156618553	chr4:156618553:G:A
156618815	chr4:156618815:G:A
156619252	chr4:156619252:G:A
156621540	chr4:156621540:A:G
156621958	chr4:156621958:T:TC
156622159	chr4:156622159:T:TA
156622177	chr4:156622177:AAAAG:A
156622458	chr4:156622458:C:T
156622531	chr4:156622531:T:C
156622795	chr4:156622795:A:G
156623385	chr4:156623385:C:T
156623758	chr4:156623758:T:A
156623817	chr4:156623817:A:G
156623932	chr4:156623932:T:C
156624012	chr4:156624012:G:A
156624198	chr4:156624198:T:C
156624298	chr4:156624298:AT:A
156624507	chr4:156624507:T:C
156624691	chr4:156624691:C:T
156624886	chr4:156624886:T:C
156625266	chr4:156625266:G:A
156625407	chr4:156625407:C:T
156625542	chr4:156625542:G:C
156625655	chr4:156625655:T:C
156625743	chr4:156625743:AC:A
156626035	chr4:156626035:G:A
156626199	chr4:156626199:C:T
156626385	chr4:156626385:C:T
156626459	chr4:156626459:A:C
156626573	chr4:156626573:G:A
156626897	chr4:156626897:T:C
156627368	chr4:156627368:G:A
156627387	chr4:156627387:C:A
156627698	chr4:156627698:C:T
156628483	chr4:156628483:C:A
156628582	chr4:156628582:C:T
156628626	chr4:156628626:T:G
156628718	chr4:156628718:A:G
156628974	chr4:156628974:G:A
156629029	chr4:156629029:C:A
156629058	chr4:156629058:C:T
156629060	chr4:156629060:A:G
156629268	chr4:156629268:G:A
156629319	chr4:156629319:C:A
156629387	chr4:156629387:C:T
156629454	chr4:156629454:C:T
156629498	chr4:156629498:C:A
156629784	chr4:156629784:C:T
156630012	chr4:156630012:C:T
156630051	chr4:156630051:G:T
156630116	chr4:156630116:C:T
156630264	chr4:156630264:G:A
156630690	chr4:156630690:T:C
156630985	chr4:156630985:T:C
156631047	chr4:156631047:A:C
156631194	chr4:156631194:G:A
156631246	chr4:156631246:G:C
156631256	chr4:156631256:T:A
156631937	chr4:156631937:CT:C
156632384	chr4:156632384:G:T
156632443	chr4:156632443:C:T
156632519	chr4:156632519:A:G
156632575	chr4:156632575:T:C
156632735	chr4:156632735:G:A
156632934	chr4:156632934:T:C
156632970	chr4:156632970:T:C
156633093	chr4:156633093:T:C
156633135	chr4:156633135:G:T
156633446	chr4:156633446:T:C
156633449	chr4:156633449:A:T
156633555	chr4:156633555:T:A
156633565	chr4:156633565:C:A
156633765	chr4:156633765:G:A
156633887	chr4:156633887:A:AG
156634100	chr4:156634100:A:G
156634139	chr4:156634139:C:T
156634430	chr4:156634430:C:G
156634680	chr4:156634680:G:A
156635127	chr4:156635127:T:C
156635407	chr4:156635407:C:A
156635582	chr4:156635582:G:C
156635655	chr4:156635655:ATTACT:A
156635856	chr4:156635856:T:C
156636076	chr4:156636076:A:G
156636145	chr4:156636145:T:C
156636370	chr4:156636370:A:G
156636432	chr4:156636432:T:C
156637101	chr4:156637101:T:C
156637357	chr4:156637357:C:T
156638134	chr4:156638134:A:C
156638301	chr4:156638301:T:C
156638428	chr4:156638428:A:G
156638509	chr4:156638509:G:C
156638534	chr4:156638534:CA:C
156638637	chr4:156638637:A:C
156638955	chr4:156638955:G:A
156639217	chr4:156639217:T:TC
156639219	chr4:156639219:A:AGAATGTAAC
156639317	chr4:156639317:T:C
156640294	chr4:156640294:AC:A
156640616	chr4:156640616:A:C
156641346	chr4:156641346:G:A
156641727	chr4:156641727:A:G
156641941	chr4:156641941:C:T
156642114	chr4:156642114:A:G
156642246	chr4:156642246:C:A
156642391	chr4:156642391:A:G
156642756	chr4:156642756:T:C
156642953	chr4:156642953:C:T
156643259	chr4:156643259:ATAAATATATGATAGAAATATGTTTTAGGGAAAGAAAAATAAGTCTACAG:A
156643331	chr4:156643331:G:T
156643358	chr4:156643358:T:A
156643517	chr4:156643517:A:G
156644078	chr4:156644078:G:A
156644231	chr4:156644231:T:G
156644353	chr4:156644353:C:T
156644359	chr4:156644359:T:C
156644396	chr4:156644396:G:A
156644420	chr4:156644420:A:G
156644523	chr4:156644523:T:C
156644736	chr4:156644736:T:A
156644797	chr4:156644797:A:T
156645004	chr4:156645004:C:T
156645058	chr4:156645058:G:A
156645560	chr4:156645560:C:G
156645616	chr4:156645616:T:C
156646225	chr4:156646225:T:C
156646228	chr4:156646228:T:C
156646369	chr4:156646369:A:G
156647072	chr4:156647072:C:T
156647270	chr4:156647270:A:G
156647388	chr4:156647388:G:A
156647618	chr4:156647618:A:T
156647673	chr4:156647673:T:C
156647760	chr4:156647760:C:G
156647809	chr4:156647809:T:C
156647946	chr4:156647946:ATTC:A
156648100	chr4:156648100:T:C
156648165	chr4:156648165:AT:A
156648635	chr4:156648635:C:A
156648960	chr4:156648960:A:C
156648992	chr4:156648992:A:G
156649255	chr4:156649255:T:G
156649718	chr4:156649718:C:T
156650091	chr4:156650091:C:A
156650649	chr4:156650649:A:C
156650677	chr4:156650677:C:A
156650925	chr4:156650925:C:T
156651504	chr4:156651504:C:G
156651531	chr4:156651531:C:T
156651603	chr4:156651603:G:T
156651635	chr4:156651635:C:T
156651847	chr4:156651847:C:A
156652205	chr4:156652205:G:A
156652444	chr4:156652444:T:C
156652479	chr4:156652479:C:T
156652883	chr4:156652883:A:G
156653225	chr4:156653225:T:C
156653370	chr4:156653370:T:G
156653714	chr4:156653714:A:AT
156653875	chr4:156653875:C:T
156654170	chr4:156654170:G:A
156654232	chr4:156654232:C:T
156654620	chr4:156654620:A:G
156654664	chr4:156654664:C:T
156655272	chr4:156655272:G:C
156655506	chr4:156655506:C:T
156655846	chr4:156655846:G:A
156656197	chr4:156656197:T:TAAGTG
156656248	chr4:156656248:T:C
156656287	chr4:156656287:T:C
156656812	chr4:156656812:T:C
156656963	chr4:156656963:T:C
156657156	chr4:156657156:G:A
156657915	chr4:156657915:T:TG
156657924	chr4:156657924:G:A
156658135	chr4:156658135:G:T
156658166	chr4:156658166:A:G
156658360	chr4:156658360:T:C
156658872	chr4:156658872:T:G
156659058	chr4:156659058:A:T
156659474	chr4:156659474:T:A
156659705	chr4:156659705:C:T
156659896	chr4:156659896:G:A
156659951	chr4:156659951:T:C
156660075	chr4:156660075:T:A
156660373	chr4:156660373:T:C
156661769	chr4:156661769:T:C
156661844	chr4:156661844:C:T
156662338	chr4:156662338:C:T
156662371	chr4:156662371:A:G
156662416	chr4:156662416:C:A
156662745	chr4:156662745:T:C
156663414	chr4:156663414:T:C
156663489	chr4:156663489:T:C
156663637	chr4:156663637:C:T
156664135	chr4:156664135:T:C
156664151	chr4:156664151:T:C
156664259	chr4:156664259:A:G
156664343	chr4:156664343:G:A
156664449	chr4:156664449:T:C
156664574	chr4:156664574:C:T
156664660	chr4:156664660:T:C
156664796	chr4:156664796:G:C
156665221	chr4:156665221:C:A
156665228	chr4:156665228:A:C
156665299	chr4:156665299:C:T
156665375	chr4:156665375:C:T
156665553	chr4:156665553:A:C
156665749	chr4:156665749:A:G
156666546	chr4:156666546:G:A
156666938	chr4:156666938:A:G
156667100	chr4:156667100:C:T
156667166	chr4:156667166:ATC:A
156667185	chr4:156667185:C:T
156667187	chr4:156667187:T:C
156667466	chr4:156667466:T:C
156667593	chr4:156667593:A:G
156667615	chr4:156667615:C:A
156667768	chr4:156667768:T:C
156668308	chr4:156668308:G:A
156668433	chr4:156668433:C:T
156668706	chr4:156668706:T:TA
156669046	chr4:156669046:T:C
156669886	chr4:156669886:T:G
156670268	chr4:156670268:G:C
156671184	chr4:156671184:G:T
156671268	chr4:156671268:G:A
156671348	chr4:156671348:A:G
156671768	chr4:156671768:C:T
156671998	chr4:156671998:G:A
156672361	chr4:156672361:G:A
156672465	chr4:156672465:G:A
156672551	chr4:156672551:C:T
156672875	chr4:156672875:C:A
156672900	chr4:156672900:T:G
156672953	chr4:156672953:A:G
156672987	chr4:156672987:C:T
156673080	chr4:156673080:G:GT
156673097	chr4:156673097:C:G
156673222	chr4:156673222:C:A
156673309	chr4:156673309:C:T
156673549	chr4:156673549:G:A
156673559	chr4:156673559:C:A
156673648	chr4:156673648:G:A
156673764	chr4:156673764:G:A
156673835	chr4:156673835:C:T
156673836	chr4:156673836:G:A
156673873	chr4:156673873:G:A
156673902	chr4:156673902:C:A
156674044	chr4:156674044:G:A
156674063	chr4:156674063:G:A
156674179	chr4:156674179:T:C
156674196	chr4:156674196:G:A
156674540	chr4:156674540:AG:A
156674544	chr4:156674544:A:C
156674571	chr4:156674571:T:G
156674637	chr4:156674637:A:C
156674806	chr4:156674806:G:T
156674812	chr4:156674812:G:A
156674901	chr4:156674901:C:A
156675022	chr4:156675022:G:A
156675101	chr4:156675101:G:C
156675137	chr4:156675137:A:G
156675446	chr4:156675446:T:A
156675861	chr4:156675861:A:T
156675881	chr4:156675881:C:A
156676006	chr4:156676006:A:G
156676309	chr4:156676309:G:A
156676377	chr4:156676377:T:C
156676710	chr4:156676710:T:C
156676779	chr4:156676779:CA:C
156677015	chr4:156677015:G:A
156677030	chr4:156677030:T:C
156677052	chr4:156677052:C:T
156677411	chr4:156677411:A:G
156677449	chr4:156677449:T:C
156677504	chr4:156677504:G:A
156677589	chr4:156677589:A:C
156677627	chr4:156677627:T:C
156677851	chr4:156677851:T:C
156678287	chr4:156678287:A:G
156678330	chr4:156678330:T:C
156679060	chr4:156679060:C:G
156679529	chr4:156679529:C:A
156680041	chr4:156680041:G:A
156680273	chr4:156680273:G:A
156680546	chr4:156680546:G:A
156681102	chr4:156681102:T:C
156681136	chr4:156681136:G:A
156681275	chr4:156681275:A:G
156681453	chr4:156681453:A:T
156682405	chr4:156682405:T:C
156683099	chr4:156683099:A:G
156683313	chr4:156683313:A:G
156683568	chr4:156683568:C:T
156683594	chr4:156683594:G:A
156683986	chr4:156683986:G:A
156684361	chr4:156684361:T:A
156684539	chr4:156684539:C:T
156684628	chr4:156684628:T:C
156684656	chr4:156684656:T:C
156684907	chr4:156684907:T:C
156685171	chr4:156685171:G:T
156685760	chr4:156685760:C:T
156685871	chr4:156685871:A:G
156686076	chr4:156686076:T:A
156686238	chr4:156686238:C:T
156686361	chr4:156686361:T:C
156686452	chr4:156686452:C:A
156686913	chr4:156686913:A:C
156686992	chr4:156686992:A:G
156687093	chr4:156687093:C:T
156687102	chr4:156687102:A:G
156687121	chr4:156687121:A:C
156687263	chr4:156687263:A:G
156687642	chr4:156687642:G:A
156687962	chr4:156687962:G:A
156688064	chr4:156688064:T:C
156688377	chr4:156688377:G:T
156689363	chr4:156689363:C:T
156689467	chr4:156689467:A:G
156689683	chr4:156689683:G:A
156690005	chr4:156690005:A:G
156690303	chr4:156690303:T:C
156690310	chr4:156690310:G:T
156690518	chr4:156690518:G:A
156690519	chr4:156690519:T:C
156690617	chr4:156690617:T:C
156690660	chr4:156690660:C:T
156691107	chr4:156691107:C:A
156691139	chr4:156691139:A:T
156691649	chr4:156691649:C:T
156692128	chr4:156692128:G:A
156692366	chr4:156692366:C:T
156692458	chr4:156692458:CTCTG:C
156692478	chr4:156692478:T:A
156692496	chr4:156692496:C:T
156692501	chr4:156692501:A:G
156693008	chr4:156693008:C:T
156693553	chr4:156693553:G:A
156693573	chr4:156693573:A:G
156693707	chr4:156693707:G:A
156694036	chr4:156694036:A:T
156694079	chr4:156694079:G:A
156694179	chr4:156694179:A:G
156694558	chr4:156694558:G:A
156695336	chr4:156695336:G:A
156695511	chr4:156695511:A:G
156695533	chr4:156695533:A:T
156695615	chr4:156695615:G:A
156695974	chr4:156695974:G:A
156696046	chr4:156696046:G:A
156696134	chr4:156696134:CAAACA:C
156696327	chr4:156696327:T:A
156696349	chr4:156696349:T:C
156696515	chr4:156696515:C:A
156696553	chr4:156696553:T:G
156696837	chr4:156696837:T:G
156696923	chr4:156696923:G:A
156696933	chr4:156696933:T:C
156697040	chr4:156697040:C:T
156697226	chr4:156697226:C:T
156697781	chr4:156697781:G:A
156698116	chr4:156698116:T:G
156698888	chr4:156698888:T:A
156699049	chr4:156699049:T:C
156699054	chr4:156699054:A:T
156699133	chr4:156699133:G:A
156699915	chr4:156699915:T:A
156700788	chr4:156700788:C:T
156701041	chr4:156701041:T:C
156701958	chr4:156701958:T:C
156701989	chr4:156701989:A:C
156702053	chr4:156702053:C:T
156702121	chr4:156702121:C:T
156702535	chr4:156702535:T:C
156703227	chr4:156703227:C:T
156703319	chr4:156703319:A:G
156703344	chr4:156703344:G:A
156703550	chr4:156703550:T:A
156704031	chr4:156704031:A:C
156704061	chr4:156704061:G:A
156704298	chr4:156704298:T:C
156704645	chr4:156704645:A:T
156704701	chr4:156704701:G:T
156705037	chr4:156705037:A:AT
156705600	chr4:156705600:T:C
156705698	chr4:156705698:C:T
156705765	chr4:156705765:G:A
156706041	chr4:156706041:T:A
156706103	chr4:156706103:A:G
156706331	chr4:156706331:C:A
156706372	chr4:156706372:T:C
156706501	chr4:156706501:C:T
156706959	chr4:156706959:G:A
156706985	chr4:156706985:T:C
156707623	chr4:156707623:G:A
156707800	chr4:156707800:C:T
156707885	chr4:156707885:C:T
156708068	chr4:156708068:A:T
156708179	chr4:156708179:G:T
156708190	chr4:156708190:G:A
156708382	chr4:156708382:G:A
156708419	chr4:156708419:T:G
156708442	chr4:156708442:CAA:C
156708497	chr4:156708497:G:T
156708765	chr4:156708765:C:G
156709181	chr4:156709181:C:CT
156709411	chr4:156709411:C:A
156709412	chr4:156709412:C:T
156709455	chr4:156709455:T:C
156709518	chr4:156709518:C:T
156710049	chr4:156710049:T:C
156710496	chr4:156710496:G:T
156710506	chr4:156710506:T:A
156710703	chr4:156710703:G:C
156710740	chr4:156710740:G:A
156710942	chr4:156710942:C:T
156711014	chr4:156711014:C:G
156711440	chr4:156711440:A:T
156711625	chr4:156711625:C:G
156712154	chr4:156712154:TA:T
156712470	chr4:156712470:C:T
156712687	chr4:156712687:A:G
156712701	chr4:156712701:C:T
156712774	chr4:156712774:T:G
156712819	chr4:156712819:T:G
156713079	chr4:156713079:C:A
156713408	chr4:156713408:G:T
156713429	chr4:156713429:T:C
156713484	chr4:156713484:G:T
156713536	chr4:156713536:A:T
156713574	chr4:156713574:C:T
156713891	chr4:156713891:G:A
156713951	chr4:156713951:A:G
156714017	chr4:156714017:C:T
156714104	chr4:156714104:C:T
156714359	chr4:156714359:C:A
156714704	chr4:156714704:T:A
156714768	chr4:156714768:T:C
156714894	chr4:156714894:T:C
156714899	chr4:156714899:A:T
156715024	chr4:156715024:G:A
156715567	chr4:156715567:C:T
156715600	chr4:156715600:T:C
156715757	chr4:156715757:C:G
156715922	chr4:156715922:A:T
156716156	chr4:156716156:G:A
156716482	chr4:156716482:C:G
156716656	chr4:156716656:A:G
156716951	chr4:156716951:G:A
156716970	chr4:156716970:G:C
156717196	chr4:156717196:G:A
156717394	chr4:156717394:C:T
156717662	chr4:156717662:A:G
156718003	chr4:156718003:T:C
156718313	chr4:156718313:C:T
156718329	chr4:156718329:G:T
156718373	chr4:156718373:C:T
156718718	chr4:156718718:A:G
156718779	chr4:156718779:G:T
156718818	chr4:156718818:T:C
156719677	chr4:156719677:A:G
156719960	chr4:156719960:A:C
156720596	chr4:156720596:G:A
156720597	chr4:156720597:G:A
156720606	chr4:156720606:A:G
156721199	chr4:156721199:T:A
156721329	chr4:156721329:A:G
156721528	chr4:156721528:G:A
156721857	chr4:156721857:G:T
156721895	chr4:156721895:A:T
156721911	chr4:156721911:C:T
156722122	chr4:156722122:C:T
156722430	chr4:156722430:T:C
156722806	chr4:156722806:T:A
156722834	chr4:156722834:A:G
156723089	chr4:156723089:A:C
156723143	chr4:156723143:G:A
156723644	chr4:156723644:C:T
156723816	chr4:156723816:A:G
156723823	chr4:156723823:T:C
156723983	chr4:156723983:C:T
156723993	chr4:156723993:G:A
156724117	chr4:156724117:G:A
156724124	chr4:156724124:G:GGGCC
156724270	chr4:156724270:C:T
156724475	chr4:156724475:G:A
156725094	chr4:156725094:G:A
156725535	chr4:156725535:G:A
156726139	chr4:156726139:C:T
156726357	chr4:156726357:A:T
156726516	chr4:156726516:A:G
156726537	chr4:156726537:G:A
156726546	chr4:156726546:C:T
156726699	chr4:156726699:T:A
156726882	chr4:156726882:G:A
156726891	chr4:156726891:AT:A
156727245	chr4:156727245:T:C
156727379	chr4:156727379:G:A
156727439	chr4:156727439:T:C
156727882	chr4:156727882:T:C
156727897	chr4:156727897:A:G
156728011	chr4:156728011:G:A
156728021	chr4:156728021:C:T
156728691	chr4:156728691:A:C
156728742	chr4:156728742:A:G
156728947	chr4:156728947:G:A
156729067	chr4:156729067:A:C
156729068	chr4:156729068:T:C
156729152	chr4:156729152:T:C
156729253	chr4:156729253:T:A
156729452	chr4:156729452:C:T
156729763	chr4:156729763:G:A
156729778	chr4:156729778:A:G
156729798	chr4:156729798:C:T
156729959	chr4:156729959:G:A
156729960	chr4:156729960:TC:T
156729962	chr4:156729962:A:ATC
156730744	chr4:156730744:G:A
156731179	chr4:156731179:C:A
156731258	chr4:156731258:A:G
156731319	chr4:156731319:C:A
156731487	chr4:156731487:T:C
156731511	chr4:156731511:A:C
156731630	chr4:156731630:A:T
156731844	chr4:156731844:T:C
156731859	chr4:156731859:C:G
156731998	chr4:156731998:C:T
156732065	chr4:156732065:T:C
156732161	chr4:156732161:A:G
156732672	chr4:156732672:C:T
156732692	chr4:156732692:C:G
156732743	chr4:156732743:A:G
156733242	chr4:156733242:T:C
156733271	chr4:156733271:G:A
156733565	chr4:156733565:A:G
156734288	chr4:156734288:C:T
156734525	chr4:156734525:A:G
156734659	chr4:156734659:C:T
156735112	chr4:156735112:A:G
156735698	chr4:156735698:C:T
156736018	chr4:156736018:A:G
156736037	chr4:156736037:T:A
156736641	chr4:156736641:T:C
156736878	chr4:156736878:C:T
156736917	chr4:156736917:T:A
156737039	chr4:156737039:G:A
156737442	chr4:156737442:T:C
156737583	chr4:156737583:G:A
156738124	chr4:156738124:G:T
156738302	chr4:156738302:G:A
156738335	chr4:156738335:G:A
156738654	chr4:156738654:G:A
156738983	chr4:156738983:C:T
156739041	chr4:156739041:C:A
156739060	chr4:156739060:G:A
156739143	chr4:156739143:C:T
156739165	chr4:156739165:T:A
156739181	chr4:156739181:G:A
156739759	chr4:156739759:A:G
156739826	chr4:156739826:A:G
156739950	chr4:156739950:T:G
156740132	chr4:156740132:G:A
156740311	chr4:156740311:G:A
156740457	chr4:156740457:TG:T
156740578	chr4:156740578:T:C
156740959	chr4:156740959:T:C
156741024	chr4:156741024:T:C
156741050	chr4:156741050:T:G
156741051	chr4:156741051:G:A
156741555	chr4:156741555:G:T
156741643	chr4:156741643:A:G
156741651	chr4:156741651:T:C
156742148	chr4:156742148:A:T
156742244	chr4:156742244:T:C
156742550	chr4:156742550:A:G
156743079	chr4:156743079:G:A
156743807	chr4:156743807:G:A
156743841	chr4:156743841:G:A
156743971	chr4:156743971:A:G
156744086	chr4:156744086:C:T
156744391	chr4:156744391:G:C
156745283	chr4:156745283:A:G
156745477	chr4:156745477:T:C
156745722	chr4:156745722:G:T
156746325	chr4:156746325:T:A
156747033	chr4:156747033:A:C
156747075	chr4:156747075:G:T
156747552	chr4:156747552:C:A
156747939	chr4:156747939:A:T
156748055	chr4:156748055:A:T
156748621	chr4:156748621:G:A
156748800	chr4:156748800:A:T
156748969	chr4:156748969:A:G
156748978	chr4:156748978:C:A
156749139	chr4:156749139:GA:G
156749903	chr4:156749903:T:G
156750332	chr4:156750332:A:G
156750409	chr4:156750409:C:G
156750435	chr4:156750435:T:C
156751054	chr4:156751054:T:A
156751092	chr4:156751092:G:T
156751113	chr4:156751113:T:G
156751114	chr4:156751114:G:A
156751270	chr4:156751270:G:T
156751271	chr4:156751271:TGGC:T
156751527	chr4:156751527:G:A
156751571	chr4:156751571:C:T
156751656	chr4:156751656:C:T
156751754	chr4:156751754:G:A
156751830	chr4:156751830:A:G
156752825	chr4:156752825:T:G
156753628	chr4:156753628:C:T
156753850	chr4:156753850:A:G
156755212	chr4:156755212:C:A
156755535	chr4:156755535:G:A
156755878	chr4:156755878:C:T
156756212	chr4:156756212:C:T
156756267	chr4:156756267:T:A
156756491	chr4:156756491:C:T
156756681	chr4:156756681:T:C
156756897	chr4:156756897:C:T
156757128	chr4:156757128:C:A
156757150	chr4:156757150:G:A
156757151	chr4:156757151:C:T
156757359	chr4:156757359:T:G
156758355	chr4:156758355:A:C
156758483	chr4:156758483:A:G
156758667	chr4:156758667:C:T
156759047	chr4:156759047:C:T
156760377	chr4:156760377:T:G
156760738	chr4:156760738:C:T
156761010	chr4:156761010:A:C
156761036	chr4:156761036:T:C
156761301	chr4:156761301:T:A
156761319	chr4:156761319:T:A
156761425	chr4:156761425:C:T
156761446	chr4:156761446:T:C
156762533	chr4:156762533:C:T
156763096	chr4:156763096:T:C
156763223	chr4:156763223:G:A
156763522	chr4:156763522:C:T
156763570	chr4:156763570:C:T
156763589	chr4:156763589:A:G
156763616	chr4:156763616:A:G
156763848	chr4:156763848:A:G
156763880	chr4:156763880:T:C
156763975	chr4:156763975:T:C
156764083	chr4:156764083:T:A
156764151	chr4:156764151:G:A
156765078	chr4:156765078:T:C
156765151	chr4:156765151:G:T
156765702	chr4:156765702:C:T
156766018	chr4:156766018:C:A
156766120	chr4:156766120:A:G
156766160	chr4:156766160:A:G
156766281	chr4:156766281:T:G
156768062	chr4:156768062:C:A
156768103	chr4:156768103:C:T
156768526	chr4:156768526:C:T
156768663	chr4:156768663:ACTC:A
156769808	chr4:156769808:T:C
156769946	chr4:156769946:T:C
156770655	chr4:156770655:A:T
156770941	chr4:156770941:T:C
156771179	chr4:156771179:G:A
156771212	chr4:156771212:C:T
156772939	chr4:156772939:T:C
156773118	chr4:156773118:G:A
156773499	chr4:156773499:C:T
156773515	chr4:156773515:C:T
156773706	chr4:156773706:G:A
156773781	chr4:156773781:A:G
156774193	chr4:156774193:C:T
156774240	chr4:156774240:C:T
156774623	chr4:156774623:G:A
156774980	chr4:156774980:G:T
156775102	chr4:156775102:T:G
156775484	chr4:156775484:C:T
156775934	chr4:156775934:A:G
156775977	chr4:156775977:G:T
156776158	chr4:156776158:A:G
156776246	chr4:156776246:T:G
156776426	chr4:156776426:C:T
156776707	chr4:156776707:A:G
156777572	chr4:156777572:T:C
156777961	chr4:156777961:C:T
156779242	chr4:156779242:A:G
156779292	chr4:156779292:A:G
156779743	chr4:156779743:A:G
156779956	chr4:156779956:T:A
156780465	chr4:156780465:C:T
156780699	chr4:156780699:T:C
156781142	chr4:156781142:A:G
156781636	chr4:156781636:C:T
156781702	chr4:156781702:T:C
156781795	chr4:156781795:C:T
156781862	chr4:156781862:G:T
156782374	chr4:156782374:C:T
156782384	chr4:156782384:G:A
156782649	chr4:156782649:C:T
156782780	chr4:156782780:A:G
156783307	chr4:156783307:A:G
156783411	chr4:156783411:G:T
156783606	chr4:156783606:C:G
156783616	chr4:156783616:C:T
156783679	chr4:156783679:C:T
156784399	chr4:156784399:A:G
156784735	chr4:156784735:T:C
156784742	chr4:156784742:G:A
156785709	chr4:156785709:T:C
156785752	chr4:156785752:C:T
156786229	chr4:156786229:A:C
156787428	chr4:156787428:G:C
156787898	chr4:156787898:T:A
156787900	chr4:156787900:G:A
156788012	chr4:156788012:G:C
156788166	chr4:156788166:C:T
156788364	chr4:156788364:G:A
156788747	chr4:156788747:T:G
156788860	chr4:156788860:T:C
156788975	chr4:156788975:C:A
156788989	chr4:156788989:A:G
156789111	chr4:156789111:T:C
156789548	chr4:156789548:A:G
156790374	chr4:156790374:G:A
156790493	chr4:156790493:T:C
156791098	chr4:156791098:C:T
156791138	chr4:156791138:C:T
156791325	chr4:156791325:C:T
156791807	chr4:156791807:C:T
156792029	chr4:156792029:A:C
156792238	chr4:156792238:C:A
156792615	chr4:156792615:G:T
156792879	chr4:156792879:G:A
156792903	chr4:156792903:C:T
156793148	chr4:156793148:T:C
156793715	chr4:156793715:C:T
156793910	chr4:156793910:T:C
156794110	chr4:156794110:C:A
156794273	chr4:156794273:T:C
156794632	chr4:156794632:A:G
156794799	chr4:156794799:A:G
156794804	chr4:156794804:C:T
156794829	chr4:156794829:A:G
156795282	chr4:156795282:AG:A
156795369	chr4:156795369:A:G
156795785	chr4:156795785:T:C
156796090	chr4:156796090:G:A
156796383	chr4:156796383:T:C
156796453	chr4:156796453:G:A
156796975	chr4:156796975:C:T
156797028	chr4:156797028:G:A
156797460	chr4:156797460:A:C
156797690	chr4:156797690:G:A
156797696	chr4:156797696:G:C
156797770	chr4:156797770:T:C
156798136	chr4:156798136:G:T
156798186	chr4:156798186:C:T
156798187	chr4:156798187:G:A
156798972	chr4:156798972:C:T
156799094	chr4:156799094:T:TAA
156799101	chr4:156799101:T:C
156799123	chr4:156799123:T:C
156799840	chr4:156799840:G:A
156800344	chr4:156800344:A:G
156800364	chr4:156800364:G:A
156801135	chr4:156801135:T:C
156802655	chr4:156802655:T:A
156802757	chr4:156802757:T:C
156803108	chr4:156803108:G:A
156803816	chr4:156803816:A:G
156804790	chr4:156804790:A:T
156806043	chr4:156806043:C:T
156806172	chr4:156806172:G:C
156806409	chr4:156806409:C:T
156806492	chr4:156806492:T:C
156806809	chr4:156806809:T:C
156807013	chr4:156807013:G:A
156807697	chr4:156807697:T:C
156807714	chr4:156807714:T:C
156808112	chr4:156808112:C:T
156808825	chr4:156808825:A:G
156808887	chr4:156808887:A:T
156809103	chr4:156809103:C:G
156809122	chr4:156809122:T:C
156809213	chr4:156809213:A:G
156809581	chr4:156809581:T:C
156810120	chr4:156810120:T:C
156810151	chr4:156810151:TA:T
156810361	chr4:156810361:T:A
156810465	chr4:156810465:T:C
156811616	chr4:156811616:A:G
156812751	chr4:156812751:A:G
156812792	chr4:156812792:G:A
156812809	chr4:156812809:T:C
156812908	chr4:156812908:C:T
156813160	chr4:156813160:T:G
156814047	chr4:156814047:G:A
156814545	chr4:156814545:G:A
156814746	chr4:156814746:T:C
156814773	chr4:156814773:C:T
156815225	chr4:156815225:C:CT
156815262	chr4:156815262:G:A
156815383	chr4:156815383:T:C
156815791	chr4:156815791:T:C
156815999	chr4:156815999:G:A
156816957	chr4:156816957:A:C
156816992	chr4:156816992:C:A
156817793	chr4:156817793:T:C
156817808	chr4:156817808:C:T
156817810	chr4:156817810:G:A
156817920	chr4:156817920:G:A
156818092	chr4:156818092:T:C
156818659	chr4:156818659:T:A
156818727	chr4:156818727:C:T
156818901	chr4:156818901:T:C
156819051	chr4:156819051:A:G
156819620	chr4:156819620:G:A
156819641	chr4:156819641:A:G
156820063	chr4:156820063:C:T
156820098	chr4:156820098:G:A
156820282	chr4:156820282:T:C
156820300	chr4:156820300:C:T
156820469	chr4:156820469:G:C
156820813	chr4:156820813:A:AT
156820817	chr4:156820817:C:T
156820862	chr4:156820862:T:C
156821341	chr4:156821341:T:C
156821432	chr4:156821432:G:T
156821456	chr4:156821456:G:A
156821623	chr4:156821623:C:T
156821703	chr4:156821703:A:T
156821710	chr4:156821710:G:C
156821947	chr4:156821947:T:C
156821984	chr4:156821984:G:A
156822126	chr4:156822126:A:G
156822194	chr4:156822194:C:A
156822662	chr4:156822662:T:C
156822831	chr4:156822831:G:A
156822895	chr4:156822895:G:A
156822985	chr4:156822985:C:T
156823365	chr4:156823365:T:C
156823461	chr4:156823461:T:C
156823689	chr4:156823689:A:G
156823843	chr4:156823843:A:G
156824046	chr4:156824046:A:G
156824507	chr4:156824507:C:T
156824805	chr4:156824805:G:A
156824942	chr4:156824942:T:C
156824997	chr4:156824997:C:T
156825013	chr4:156825013:C:T
156825777	chr4:156825777:C:T
156825844	chr4:156825844:A:C
156825888	chr4:156825888:G:A
156825920	chr4:156825920:G:A
156826316	chr4:156826316:CTGAGTAGCTG:C
156826401	chr4:156826401:C:A
156826501	chr4:156826501:T:C
156826603	chr4:156826603:T:C
156826639	chr4:156826639:A:G
156826899	chr4:156826899:C:T
156827146	chr4:156827146:A:G
156827151	chr4:156827151:C:A
156827190	chr4:156827190:G:T
156827244	chr4:156827244:C:T
156827428	chr4:156827428:AAAT:A
156827596	chr4:156827596:T:A
156827597	chr4:156827597:G:A
156827718	chr4:156827718:C:T
156827847	chr4:156827847:C:G
156827924	chr4:156827924:C:T
156827941	chr4:156827941:G:A
156828059	chr4:156828059:C:T
156828130	chr4:156828130:G:A
156828207	chr4:156828207:T:C
156828284	chr4:156828284:C:T
156828306	chr4:156828306:T:A
156828339	chr4:156828339:A:T
156828498	chr4:156828498:T:C
156828590	chr4:156828590:G:A
156828800	chr4:156828800:A:C
156829313	chr4:156829313:C:T
156829504	chr4:156829504:C:T
156829554	chr4:156829554:G:T
156829959	chr4:156829959:C:T
156830330	chr4:156830330:T:C
156830526	chr4:156830526:CT:C
156831094	chr4:156831094:T:C
156831296	chr4:156831296:ATATAAG:A
156831304	chr4:156831304:A:G
156831620	chr4:156831620:T:C
156831850	chr4:156831850:A:G
156832028	chr4:156832028:C:G
156832328	chr4:156832328:C:T
156832515	chr4:156832515:A:T
156832633	chr4:156832633:TTAAC:T
156833651	chr4:156833651:C:A
156834037	chr4:156834037:T:C
156834823	chr4:156834823:T:G
156834952	chr4:156834952:T:C
156835140	chr4:156835140:T:G
156835143	chr4:156835143:C:T
156835692	chr4:156835692:T:G
156836163	chr4:156836163:T:C
156836291	chr4:156836291:G:A
156836603	chr4:156836603:T:C
156837125	chr4:156837125:C:G
156837202	chr4:156837202:A:C
156837554	chr4:156837554:T:C
156837647	chr4:156837647:C:CAT
156837930	chr4:156837930:C:T
156838023	chr4:156838023:A:G
156838133	chr4:156838133:G:A
156838238	chr4:156838238:T:C
156838387	chr4:156838387:A:T
156838431	chr4:156838431:T:C
156838449	chr4:156838449:C:G
156838555	chr4:156838555:T:C
156838576	chr4:156838576:C:CA
156838938	chr4:156838938:G:A
156838981	chr4:156838981:A:G
156839230	chr4:156839230:T:A
156839774	chr4:156839774:T:C
156840383	chr4:156840383:A:G
156840610	chr4:156840610:G:A
156840907	chr4:156840907:T:C
156840971	chr4:156840971:G:A
156841229	chr4:156841229:G:A
156841395	chr4:156841395:G:A
156841496	chr4:156841496:C:T
156841585	chr4:156841585:C:T
156841721	chr4:156841721:G:T
156843378	chr4:156843378:T:A
156843522	chr4:156843522:A:T
156843603	chr4:156843603:A:G
156843786	chr4:156843786:C:T
156843977	chr4:156843977:C:T
156844126	chr4:156844126:T:G
156845083	chr4:156845083:T:C
156845206	chr4:156845206:T:A
156845380	chr4:156845380:A:T
156845385	chr4:156845385:T:A
156845503	chr4:156845503:C:T
156845754	chr4:156845754:T:C
156845769	chr4:156845769:G:A
156846147	chr4:156846147:G:A
156846202	chr4:156846202:A:T
156846379	chr4:156846379:T:G
156846676	chr4:156846676:T:C
156846681	chr4:156846681:C:T
156846684	chr4:156846684:C:T
156846915	chr4:156846915:C:T
156847504	chr4:156847504:C:T
156847649	chr4:156847649:C:T
156848128	chr4:156848128:T:A
156848131	chr4:156848131:TA:T
156848151	chr4:156848151:CTGA:C
156848223	chr4:156848223:C:T
156848305	chr4:156848305:A:G
156848323	chr4:156848323:T:C
156848710	chr4:156848710:G:C
156848867	chr4:156848867:C:T
156849119	chr4:156849119:G:A
156849173	chr4:156849173:G:C
156849910	chr4:156849910:G:T
156850117	chr4:156850117:A:C
156850534	chr4:156850534:T:A
156850916	chr4:156850916:G:T
156851072	chr4:156851072:T:C
156851238	chr4:156851238:G:A
156851357	chr4:156851357:C:T
156851398	chr4:156851398:G:T
156851422	chr4:156851422:C:T
156851511	chr4:156851511:A:G
156851514	chr4:156851514:G:A
156851664	chr4:156851664:A:G
156851981	chr4:156851981:A:C
156852877	chr4:156852877:G:C
156853161	chr4:156853161:T:C
156853894	chr4:156853894:T:C
156854272	chr4:156854272:G:T
156854580	chr4:156854580:TTTTATGTAAATCTCAAGC:T
156855528	chr4:156855528:C:T
156855747	chr4:156855747:A:G
156855857	chr4:156855857:T:C
156856222	chr4:156856222:C:T
156856756	chr4:156856756:C:T
156856819	chr4:156856819:A:T
156857141	chr4:156857141:T:C
156857151	chr4:156857151:A:G
156857354	chr4:156857354:A:T
156857483	chr4:156857483:A:G
156857989	chr4:156857989:CT:C
156858366	chr4:156858366:C:T
156858513	chr4:156858513:T:G
156858601	chr4:156858601:C:T
156858742	chr4:156858742:T:C
156858970	chr4:156858970:C:T
156859610	chr4:156859610:C:A
156859757	chr4:156859757:T:C
156859978	chr4:156859978:C:T
156860487	chr4:156860487:T:C
156860560	chr4:156860560:G:A
156860748	chr4:156860748:T:C
156861103	chr4:156861103:CAG:C
156862264	chr4:156862264:C:T
156862298	chr4:156862298:C:A
156862587	chr4:156862587:G:T
156862620	chr4:156862620:C:A
156862730	chr4:156862730:T:C
156862835	chr4:156862835:C:T
156862851	chr4:156862851:C:T
156863140	chr4:156863140:A:T
156863397	chr4:156863397:A:G
156863483	chr4:156863483:T:C
156863881	chr4:156863881:T:C
156864197	chr4:156864197:T:C
156864302	chr4:156864302:G:A
156864733	chr4:156864733:A:G
156864802	chr4:156864802:CCT:C
156864876	chr4:156864876:C:A
156864981	chr4:156864981:T:C
156864985	chr4:156864985:T:C
156865073	chr4:156865073:A:G
156865235	chr4:156865235:A:G
156865434	chr4:156865434:T:C
156865582	chr4:156865582:C:G
156865620	chr4:156865620:C:G
156865691	chr4:156865691:T:G
156866118	chr4:156866118:G:A
156866172	chr4:156866172:G:C
156866369	chr4:156866369:T:C
156866624	chr4:156866624:A:G
156866767	chr4:156866767:A:G
156866770	chr4:156866770:T:G
156866791	chr4:156866791:AAC:A
156866970	chr4:156866970:G:C
156867019	chr4:156867019:A:T
156867038	chr4:156867038:G:A
156867346	chr4:156867346:G:A
156867652	chr4:156867652:T:C
156868835	chr4:156868835:T:C
156868951	chr4:156868951:T:C
156869189	chr4:156869189:T:C
156869334	chr4:156869334:G:A
156869473	chr4:156869473:T:A
156869493	chr4:156869493:T:C
156870053	chr4:156870053:T:C
156870142	chr4:156870142:G:A
156870231	chr4:156870231:T:A
156870289	chr4:156870289:T:C
156870803	chr4:156870803:A:G
156870910	chr4:156870910:G:A
156871051	chr4:156871051:A:G
156871097	chr4:156871097:A:G
156871149	chr4:156871149:T:C
156871332	chr4:156871332:T:A
156871459	chr4:156871459:T:A
156871480	chr4:156871480:G:A
156871796	chr4:156871796:ATCATATTTAAG:A
156872384	chr4:156872384:A:G
156872688	chr4:156872688:C:T
156872908	chr4:156872908:T:A
156873096	chr4:156873096:C:T
156873449	chr4:156873449:T:A
156873506	chr4:156873506:T:C
156873898	chr4:156873898:C:T
156874119	chr4:156874119:A:C
156874283	chr4:156874283:C:T
156874422	chr4:156874422:C:T
156874857	chr4:156874857:C:T
156874969	chr4:156874969:T:C
156875342	chr4:156875342:T:C
156875580	chr4:156875580:G:C
156875707	chr4:156875707:C:G
156875726	chr4:156875726:T:C
156876190	chr4:156876190:G:A
156876483	chr4:156876483:G:A
156876679	chr4:156876679:T:G
156876817	chr4:156876817:G:A
156876853	chr4:156876853:C:T
156876868	chr4:156876868:A:G
156876968	chr4:156876968:G:A
156877176	chr4:156877176:A:G
156877275	chr4:156877275:A:ACT
156877476	chr4:156877476:G:GT
156877505	chr4:156877505:T:C
156877661	chr4:156877661:CA:C
156877706	chr4:156877706:C:A
156878038	chr4:156878038:G:A
156879437	chr4:156879437:A:G
156879470	chr4:156879470:C:T
156879902	chr4:156879902:C:G
156880203	chr4:156880203:A:G
156880419	chr4:156880419:A:T
156880600	chr4:156880600:C:A
156880798	chr4:156880798:C:T
156881002	chr4:156881002:T:C
156881117	chr4:156881117:T:C
156881452	chr4:156881452:C:T
156881874	chr4:156881874:T:A
156882007	chr4:156882007:T:A
156883041	chr4:156883041:G:A
156883340	chr4:156883340:G:A
156883355	chr4:156883355:T:A
156883438	chr4:156883438:A:G
156883898	chr4:156883898:T:C
156884085	chr4:156884085:T:G
156884099	chr4:156884099:C:T
156884128	chr4:156884128:T:C
156884334	chr4:156884334:A:G
156884399	chr4:156884399:G:A
156884932	chr4:156884932:A:G
156884982	chr4:156884982:A:G
156884995	chr4:156884995:A:T
156885766	chr4:156885766:C:T
156885788	chr4:156885788:G:A
156885963	chr4:156885963:C:A
156886003	chr4:156886003:T:C
156886473	chr4:156886473:T:C
156886480	chr4:156886480:T:C
156886813	chr4:156886813:G:T
156886911	chr4:156886911:T:C
156886985	chr4:156886985:G:A
156887337	chr4:156887337:T:C
156887453	chr4:156887453:A:T
156887579	chr4:156887579:G:A
156887604	chr4:156887604:C:A
156888144	chr4:156888144:G:C
156888737	chr4:156888737:T:C
156888882	chr4:156888882:A:C
156889261	chr4:156889261:A:G
156889323	chr4:156889323:C:T
156889667	chr4:156889667:G:A
156889717	chr4:156889717:G:A
156889753	chr4:156889753:T:C
156889965	chr4:156889965:T:C
156890153	chr4:156890153:T:C
156890211	chr4:156890211:G:A
156890230	chr4:156890230:A:G
156890289	chr4:156890289:G:A
156890616	chr4:156890616:T:C
156890926	chr4:156890926:T:C
156890931	chr4:156890931:A:G
156891028	chr4:156891028:C:T
156891094	chr4:156891094:C:A
156891600	chr4:156891600:G:T
156891814	chr4:156891814:T:A
156892122	chr4:156892122:G:A
156892172	chr4:156892172:C:T
156893184	chr4:156893184:G:T
156893274	chr4:156893274:G:A
156893282	chr4:156893282:G:A
156893861	chr4:156893861:T:G
156894735	chr4:156894735:A:C
156894798	chr4:156894798:G:C
156894957	chr4:156894957:T:C
156895051	chr4:156895051:A:G
156895054	chr4:156895054:T:C
156895100	chr4:156895100:C:T
156895189	chr4:156895189:C:A
156895512	chr4:156895512:A:G
156895590	chr4:156895590:C:T
156895729	chr4:156895729:T:G
156895991	chr4:156895991:A:G
156896126	chr4:156896126:A:G
156896583	chr4:156896583:G:A
156896729	chr4:156896729:T:C
156896980	chr4:156896980:G:A
156897201	chr4:156897201:A:G
156897216	chr4:156897216:T:C
156897595	chr4:156897595:G:A
156897753	chr4:156897753:G:A
156898214	chr4:156898214:G:A
156898376	chr4:156898376:C:T
156898509	chr4:156898509:C:T
156898566	chr4:156898566:C:T
156898662	chr4:156898662:T:C
156898807	chr4:156898807:G:A
156898865	chr4:156898865:T:C
156898983	chr4:156898983:G:C
156899151	chr4:156899151:G:A
156899451	chr4:156899451:T:C
156899491	chr4:156899491:G:A
156899676	chr4:156899676:T:G
156899763	chr4:156899763:T:C
156899779	chr4:156899779:C:T
156899818	chr4:156899818:A:AAGATT
156900110	chr4:156900110:A:T
156900248	chr4:156900248:C:T
156900542	chr4:156900542:T:C
156900669	chr4:156900669:C:T
156900670	chr4:156900670:A:G
156900857	chr4:156900857:C:G
156901500	chr4:156901500:G:A
156901533	chr4:156901533:A:G
156901540	chr4:156901540:T:A
156901882	chr4:156901882:A:G
156901966	chr4:156901966:C:T
156902056	chr4:156902056:C:A
156902472	chr4:156902472:G:A
156902566	chr4:156902566:C:T
156902759	chr4:156902759:T:C
156902837	chr4:156902837:A:G
156902919	chr4:156902919:C:T
156902957	chr4:156902957:T:C
156903275	chr4:156903275:AT:A
156903351	chr4:156903351:C:T
156903469	chr4:156903469:A:G
156903491	chr4:156903491:A:C
156903531	chr4:156903531:A:C
156903657	chr4:156903657:A:G
156903712	chr4:156903712:A:C
156903861	chr4:156903861:G:A
156903913	chr4:156903913:C:T
156904047	chr4:156904047:T:C
156904128	chr4:156904128:T:C
156904179	chr4:156904179:T:C
156904245	chr4:156904245:G:A
156904365	chr4:156904365:T:C
156904455	chr4:156904455:C:A
156904496	chr4:156904496:C:T
156904541	chr4:156904541:G:A
156904608	chr4:156904608:A:G
156904866	chr4:156904866:T:G
156904878	chr4:156904878:A:C
156905328	chr4:156905328:T:C
156905460	chr4:156905460:G:A
156905495	chr4:156905495:G:A
156905521	chr4:156905521:A:G
156905781	chr4:156905781:TA:T
156905901	chr4:156905901:T:C
156905970	chr4:156905970:C:A
156906145	chr4:156906145:G:A
156906530	chr4:156906530:T:C
156906591	chr4:156906591:C:G
156906956	chr4:156906956:A:G
156907940	chr4:156907940:A:G
156908124	chr4:156908124:C:A
156908145	chr4:156908145:G:A
156908349	chr4:156908349:T:A
156908613	chr4:156908613:T:C
156909393	chr4:156909393:A:G
156909429	chr4:156909429:G:A
156909511	chr4:156909511:G:A
156909904	chr4:156909904:G:C
156910005	chr4:156910005:T:C
156910387	chr4:156910387:G:A
156910704	chr4:156910704:C:T
156910988	chr4:156910988:A:G
156911097	chr4:156911097:A:G
156911392	chr4:156911392:C:T
156911942	chr4:156911942:T:C
156912611	chr4:156912611:T:G
156912618	chr4:156912618:GA:G
156913481	chr4:156913481:G:A
156913587	chr4:156913587:T:G
156913741	chr4:156913741:A:G
156914473	chr4:156914473:G:A
156914729	chr4:156914729:C:A
156914825	chr4:156914825:A:T
156915069	chr4:156915069:A:C
156915534	chr4:156915534:A:G
156915580	chr4:156915580:A:G
156915902	chr4:156915902:C:G
156915957	chr4:156915957:T:C
156916053	chr4:156916053:C:A
156917464	chr4:156917464:T:C
156917774	chr4:156917774:G:A
156917855	chr4:156917855:A:G
156918625	chr4:156918625:A:G
156919502	chr4:156919502:T:TC
156919847	chr4:156919847:G:T
156920193	chr4:156920193:C:G
156920539	chr4:156920539:T:G
156920634	chr4:156920634:A:G
156920774	chr4:156920774:T:A
156920775	chr4:156920775:A:G
156920886	chr4:156920886:G:C
156921007	chr4:156921007:C:T
156921244	chr4:156921244:A:G
156921274	chr4:156921274:T:G
156921321	chr4:156921321:A:T
156921529	chr4:156921529:TAGAA:T
156921770	chr4:156921770:A:C
156922279	chr4:156922279:T:C
156922629	chr4:156922629:A:G
156922708	chr4:156922708:A:C
156922746	chr4:156922746:G:A
156922777	chr4:156922777:T:C
156923303	chr4:156923303:G:A
156923421	chr4:156923421:T:C
156923725	chr4:156923725:C:T
156924996	chr4:156924996:CT:C
156926186	chr4:156926186:T:C
156926447	chr4:156926447:A:C
156926565	chr4:156926565:G:A
156926700	chr4:156926700:G:A
156926764	chr4:156926764:T:G
156927024	chr4:156927024:A:T
156928229	chr4:156928229:T:C
156928321	chr4:156928321:G:A
156928392	chr4:156928392:G:A
156929421	chr4:156929421:T:C
156929610	chr4:156929610:C:T
156929883	chr4:156929883:G:C
156930442	chr4:156930442:G:A
156930590	chr4:156930590:G:A
156931396	chr4:156931396:A:T
156931562	chr4:156931562:T:C
156931607	chr4:156931607:A:G
156931956	chr4:156931956:G:A
156932345	chr4:156932345:G:A
156932438	chr4:156932438:C:T
156932702	chr4:156932702:C:T
156933106	chr4:156933106:AAGTC:A
156933516	chr4:156933516:T:C
156933518	chr4:156933518:C:T
156933789	chr4:156933789:T:C
156933885	chr4:156933885:C:T
156934160	chr4:156934160:G:A
156934298	chr4:156934298:T:C
156934430	chr4:156934430:G:A
156934653	chr4:156934653:T:G
156934891	chr4:156934891:A:G
156934975	chr4:156934975:C:T
156935362	chr4:156935362:C:T
156935635	chr4:156935635:A:G
156935689	chr4:156935689:T:C
156935812	chr4:156935812:C:T
156935993	chr4:156935993:C:T
156936224	chr4:156936224:T:C
156936322	chr4:156936322:G:A
156936431	chr4:156936431:T:C
156936438	chr4:156936438:A:C
156936617	chr4:156936617:AAG:A
156936747	chr4:156936747:G:A
156936905	chr4:156936905:G:A
156937066	chr4:156937066:C:T
156937159	chr4:156937159:A:T
156937274	chr4:156937274:G:A
156937362	chr4:156937362:A:G
156937610	chr4:156937610:G:A
156937855	chr4:156937855:T:C
156938235	chr4:156938235:G:A
156938577	chr4:156938577:T:C
156938619	chr4:156938619:T:C
156938822	chr4:156938822:C:A
156938844	chr4:156938844:CTAT:C
156939670	chr4:156939670:G:C
156940133	chr4:156940133:T:G
156940367	chr4:156940367:T:C
156940930	chr4:156940930:G:A
156941771	chr4:156941771:C:T
156941782	chr4:156941782:T:C
156942374	chr4:156942374:A:C
156942424	chr4:156942424:A:G
156943209	chr4:156943209:C:T
156943585	chr4:156943585:T:C
156944330	chr4:156944330:T:A
156944513	chr4:156944513:A:G
156944645	chr4:156944645:T:C
156944662	chr4:156944662:C:T
156944921	chr4:156944921:A:C
156945888	chr4:156945888:C:T
156945982	chr4:156945982:G:T
156946128	chr4:156946128:C:T
156946792	chr4:156946792:C:G
156946885	chr4:156946885:A:G
156947001	chr4:156947001:G:A
156947910	chr4:156947910:T:C
156948184	chr4:156948184:G:C
156948438	chr4:156948438:T:C
156949283	chr4:156949283:T:C
156949472	chr4:156949472:G:T
156950291	chr4:156950291:C:T
156950532	chr4:156950532:C:T
156951666	chr4:156951666:T:A
156952034	chr4:156952034:T:C
156952207	chr4:156952207:T:C
156952540	chr4:156952540:A:G
156952803	chr4:156952803:T:A
156953114	chr4:156953114:G:C
156953230	chr4:156953230:C:T
156953426	chr4:156953426:T:C
156953567	chr4:156953567:G:A
156954532	chr4:156954532:C:T
156954780	chr4:156954780:G:A
156955077	chr4:156955077:T:C
156955118	chr4:156955118:AG:A
156955122	chr4:156955122:G:A
156955185	chr4:156955185:T:C
156955393	chr4:156955393:C:T
156955468	chr4:156955468:T:C
156955662	chr4:156955662:A:G
156955983	chr4:156955983:C:T
156957297	chr4:156957297:CCTT:C
156957734	chr4:156957734:G:A
156957858	chr4:156957858:T:C
156958557	chr4:156958557:G:A
156958569	chr4:156958569:T:A
156958706	chr4:156958706:A:G
156959509	chr4:156959509:C:G
156959751	chr4:156959751:T:C
156959905	chr4:156959905:C:A
156959948	chr4:156959948:G:T
156960196	chr4:156960196:T:C
156960606	chr4:156960606:T:C
156960611	chr4:156960611:T:C
156960706	chr4:156960706:T:G
156961198	chr4:156961198:T:A
156961605	chr4:156961605:G:A
156962953	chr4:156962953:A:G
156963239	chr4:156963239:G:A
156964198	chr4:156964198:T:C
156964993	chr4:156964993:G:A
156965514	chr4:156965514:C:T
156965694	chr4:156965694:T:C
156965758	chr4:156965758:T:C
156965909	chr4:156965909:G:A
156966205	chr4:156966205:C:T
156966707	chr4:156966707:C:T
156967875	chr4:156967875:T:A
156967928	chr4:156967928:A:G
156968011	chr4:156968011:A:C
156968189	chr4:156968189:T:C
156968771	chr4:156968771:G:A
156969021	chr4:156969021:A:G
156970492	chr4:156970492:A:G
156970707	chr4:156970707:T:C
156971224	chr4:156971224:C:A
156971889	chr4:156971889:G:A
156972155	chr4:156972155:G:A
156972488	chr4:156972488:T:G
156972876	chr4:156972876:A:T
156972889	chr4:156972889:T:C
156972996	chr4:156972996:A:T
156973118	chr4:156973118:A:G
156973740	chr4:156973740:T:A
156974307	chr4:156974307:C:A
156974311	chr4:156974311:G:A
156974825	chr4:156974825:A:G
156974882	chr4:156974882:T:C
156975202	chr4:156975202:T:C
156975208	chr4:156975208:T:C
156975398	chr4:156975398:C:T
156975427	chr4:156975427:A:G
156976127	chr4:156976127:T:C
156976402	chr4:156976402:A:G
156976909	chr4:156976909:C:T
156977206	chr4:156977206:A:G
156977648	chr4:156977648:G:A
156978193	chr4:156978193:C:A
156978318	chr4:156978318:A:C
156978371	chr4:156978371:T:C
156978898	chr4:156978898:A:G
156978982	chr4:156978982:T:C
156979057	chr4:156979057:C:T
156979088	chr4:156979088:C:T
156979245	chr4:156979245:A:C
156979538	chr4:156979538:C:T
156979545	chr4:156979545:A:T
156979705	chr4:156979705:G:A
156980006	chr4:156980006:T:C
156980007	chr4:156980007:G:A
156980057	chr4:156980057:G:A
156980165	chr4:156980165:T:G
156980419	chr4:156980419:C:T
156980585	chr4:156980585:G:A
156980797	chr4:156980797:T:C
156981082	chr4:156981082:G:A
156981193	chr4:156981193:C:T
156982633	chr4:156982633:A:C
156982719	chr4:156982719:AAAG:A
156983578	chr4:156983578:G:GAC
156983902	chr4:156983902:C:T
156983957	chr4:156983957:T:A
156984002	chr4:156984002:A:T
156984198	chr4:156984198:A:G
156984345	chr4:156984345:A:G
156984406	chr4:156984406:A:G
156984452	chr4:156984452:T:C
156984457	chr4:156984457:A:G
156984606	chr4:156984606:TA:T
156984607	chr4:156984607:A:T
156984645	chr4:156984645:T:C
156984712	chr4:156984712:G:A
156985824	chr4:156985824:G:A
156986082	chr4:156986082:T:G
156986108	chr4:156986108:T:A
156986500	chr4:156986500:G:A
156986664	chr4:156986664:G:T
156986665	chr4:156986665:C:T
156987604	chr4:156987604:C:T
156987648	chr4:156987648:G:A
156988240	chr4:156988240:C:A
156988316	chr4:156988316:G:A
156988431	chr4:156988431:T:G
156988488	chr4:156988488:C:T
156988950	chr4:156988950:G:A
156988987	chr4:156988987:T:C
156989253	chr4:156989253:C:A
156989340	chr4:156989340:C:T
156989355	chr4:156989355:G:C
156989451	chr4:156989451:C:A
156989658	chr4:156989658:T:C
156989756	chr4:156989756:C:G
156990409	chr4:156990409:A:G
156990873	chr4:156990873:C:T
156991616	chr4:156991616:TGA:T
156991670	chr4:156991670:A:G
156992326	chr4:156992326:G:A
156992584	chr4:156992584:C:T
156992665	chr4:156992665:T:C
156992934	chr4:156992934:A:G
156993109	chr4:156993109:T:C
156993535	chr4:156993535:C:A
156994174	chr4:156994174:T:G
156994883	chr4:156994883:C:T
156995038	chr4:156995038:A:G
156995049	chr4:156995049:C:T
156995359	chr4:156995359:G:A
156995561	chr4:156995561:A:G
156995703	chr4:156995703:G:A
156995738	chr4:156995738:C:T
156995954	chr4:156995954:C:T
156996049	chr4:156996049:G:A
156996229	chr4:156996229:C:T
156996905	chr4:156996905:C:G
156997101	chr4:156997101:C:A
156997370	chr4:156997370:C:T
156997835	chr4:156997835:C:G
156997939	chr4:156997939:G:A
156997943	chr4:156997943:T:C
156998038	chr4:156998038:C:T
156998108	chr4:156998108:T:C
156998976	chr4:156998976:A:G
156999023	chr4:156999023:T:G
156999050	chr4:156999050:G:A
156999361	chr4:156999361:A:G
156999532	chr4:156999532:A:G
156999790	chr4:156999790:C:A
157000031	chr4:157000031:C:T
157000314	chr4:157000314:A:G
157000328	chr4:157000328:G:A
157000427	chr4:157000427:C:T
157000567	chr4:157000567:A:G
157001093	chr4:157001093:C:A
157001466	chr4:157001466:C:G
157002119	chr4:157002119:C:T
157002355	chr4:157002355:A:G
157002457	chr4:157002457:G:A
157002508	chr4:157002508:T:C
157003781	chr4:157003781:G:A
157003802	chr4:157003802:A:C
157003871	chr4:157003871:T:G
157003906	chr4:157003906:C:A
157004108	chr4:157004108:T:C
157004232	chr4:157004232:T:C
157004346	chr4:157004346:G:A
157004514	chr4:157004514:T:G
157004836	chr4:157004836:G:C
157004986	chr4:157004986:T:C
157006019	chr4:157006019:AT:A
157006438	chr4:157006438:T:C
157006536	chr4:157006536:CA:C
157007421	chr4:157007421:A:G
157007766	chr4:157007766:A:T
157008117	chr4:157008117:T:C
157008271	chr4:157008271:G:A
157009040	chr4:157009040:G:A
157009282	chr4:157009282:G:A
157009467	chr4:157009467:T:C
157009672	chr4:157009672:G:A
157009925	chr4:157009925:C:T
157009927	chr4:157009927:T:C
157009963	chr4:157009963:G:A
157010014	chr4:157010014:A:G
157010370	chr4:157010370:C:T
157010490	chr4:157010490:T:G
157010536	chr4:157010536:A:G
157010754	chr4:157010754:G:A
157010882	chr4:157010882:A:T
157011109	chr4:157011109:AG:A
157011174	chr4:157011174:A:G
157011396	chr4:157011396:G:C
157011611	chr4:157011611:C:T
157011703	chr4:157011703:T:G
157011787	chr4:157011787:A:T
157012264	chr4:157012264:C:T
157012305	chr4:157012305:G:A
157012353	chr4:157012353:T:G
157012603	chr4:157012603:T:A
157013162	chr4:157013162:T:C
157013244	chr4:157013244:C:T
157013563	chr4:157013563:C:A
157014279	chr4:157014279:G:T
157014320	chr4:157014320:T:C
157014712	chr4:157014712:G:A
157014836	chr4:157014836:T:C
157014871	chr4:157014871:G:A
157014919	chr4:157014919:T:C
157014928	chr4:157014928:G:A
157015075	chr4:157015075:T:C
157015311	chr4:157015311:C:T
157015491	chr4:157015491:T:C
157015676	chr4:157015676:C:T
157015728	chr4:157015728:A:G
157015768	chr4:157015768:C:T
157015825	chr4:157015825:T:G
157016209	chr4:157016209:C:T
157016426	chr4:157016426:A:G
157016485	chr4:157016485:ATAT:A
157016514	chr4:157016514:A:G
157016640	chr4:157016640:G:A
157016703	chr4:157016703:T:C
157017020	chr4:157017020:T:A
157017584	chr4:157017584:T:C
157017908	chr4:157017908:C:T
157017962	chr4:157017962:C:A
157018008	chr4:157018008:G:A
157018555	chr4:157018555:C:T
157019069	chr4:157019069:C:T
157019436	chr4:157019436:A:G
157019849	chr4:157019849:G:T
157020003	chr4:157020003:G:T
157020073	chr4:157020073:G:A
157020354	chr4:157020354:A:T
157020437	chr4:157020437:G:C
157020662	chr4:157020662:T:C
157020869	chr4:157020869:C:T
157021071	chr4:157021071:T:C
157021537	chr4:157021537:G:A
157021740	chr4:157021740:A:G
157021767	chr4:157021767:G:A
157022182	chr4:157022182:G:A
157022384	chr4:157022384:G:A
157022555	chr4:157022555:TG:T
157022623	chr4:157022623:A:G
157022675	chr4:157022675:G:A
157022728	chr4:157022728:A:G
157022802	chr4:157022802:C:T
157023367	chr4:157023367:C:T
157023466	chr4:157023466:G:T
157023494	chr4:157023494:C:T
157023694	chr4:157023694:G:T
157023852	chr4:157023852:A:C
157024035	chr4:157024035:C:T
157024086	chr4:157024086:T:C
157024232	chr4:157024232:T:C
157024345	chr4:157024345:T:G
157024645	chr4:157024645:A:G
157024691	chr4:157024691:T:C
157024906	chr4:157024906:G:A
157025129	chr4:157025129:C:T
157025306	chr4:157025306:T:A
157025562	chr4:157025562:T:C
157025593	chr4:157025593:C:A
157025793	chr4:157025793:G:A
157026037	chr4:157026037:A:G
157026235	chr4:157026235:A:G
157026337	chr4:157026337:C:A
157026511	chr4:157026511:T:G
157026665	chr4:157026665:A:T
157026748	chr4:157026748:T:C
157026797	chr4:157026797:CT:C
157027091	chr4:157027091:T:C
157027425	chr4:157027425:A:C
157027478	chr4:157027478:A:T
157027647	chr4:157027647:A:T
157027811	chr4:157027811:G:T
157028289	chr4:157028289:G:A
157029050	chr4:157029050:T:G
157029208	chr4:157029208:C:T
157029288	chr4:157029288:T:C
157029300	chr4:157029300:C:T
157029841	chr4:157029841:T:C
157030139	chr4:157030139:G:A
157030227	chr4:157030227:G:A
157030373	chr4:157030373:C:T
157031205	chr4:157031205:A:G
157031595	chr4:157031595:T:C
157031732	chr4:157031732:T:G
157033207	chr4:157033207:G:A
157033322	chr4:157033322:T:G
157033890	chr4:157033890:A:G
157034088	chr4:157034088:T:C
157034300	chr4:157034300:G:A
157034536	chr4:157034536:G:A
157034844	chr4:157034844:C:A
157035189	chr4:157035189:T:C
157035225	chr4:157035225:ATTAAATAGGTT:A
157035256	chr4:157035256:T:A
157035456	chr4:157035456:C:T
157036385	chr4:157036385:A:G
157036793	chr4:157036793:TACAAC:T
157037634	chr4:157037634:G:A
157037662	chr4:157037662:G:A
157037714	chr4:157037714:C:G
157038095	chr4:157038095:T:C
157038590	chr4:157038590:C:T
157038598	chr4:157038598:A:G
157038807	chr4:157038807:G:T
157038911	chr4:157038911:G:A
157039209	chr4:157039209:A:G
157039303	chr4:157039303:G:A
157039357	chr4:157039357:C:T
157039514	chr4:157039514:G:A
157039600	chr4:157039600:A:G
157040256	chr4:157040256:A:G
157040263	chr4:157040263:C:A
157040643	chr4:157040643:A:G
157040714	chr4:157040714:T:G
157040820	chr4:157040820:C:T
157040929	chr4:157040929:T:C
157041009	chr4:157041009:T:A
157041502	chr4:157041502:T:C
157041561	chr4:157041561:G:A
157042405	chr4:157042405:A:G
157042407	chr4:157042407:A:T
157042667	chr4:157042667:T:C
157042855	chr4:157042855:G:A
157043133	chr4:157043133:G:A
157043151	chr4:157043151:A:G
157043260	chr4:157043260:G:A
157043986	chr4:157043986:T:A
157044110	chr4:157044110:C:T
157044266	chr4:157044266:A:C
157044278	chr4:157044278:TTTAAA:T
157044349	chr4:157044349:A:G
157044360	chr4:157044360:T:C
157044423	chr4:157044423:C:T
157044657	chr4:157044657:C:T
157044692	chr4:157044692:A:G
157044727	chr4:157044727:G:A
157045060	chr4:157045060:A:G
157045155	chr4:157045155:A:G
157045207	chr4:157045207:T:C
157045402	chr4:157045402:G:A
157045923	chr4:157045923:C:A
157046288	chr4:157046288:A:G
157046374	chr4:157046374:C:T
157046948	chr4:157046948:G:T
157046992	chr4:157046992:C:G
157047191	chr4:157047191:A:G
157047226	chr4:157047226:T:G
157047280	chr4:157047280:AG:A
157047466	chr4:157047466:G:A
157047589	chr4:157047589:T:C
157047742	chr4:157047742:A:G
157047961	chr4:157047961:G:C
157048104	chr4:157048104:C:T
157048769	chr4:157048769:T:C
157048777	chr4:157048777:C:G
157049220	chr4:157049220:A:T
157049478	chr4:157049478:T:C
157049485	chr4:157049485:G:A
157049736	chr4:157049736:T:A
157049795	chr4:157049795:T:C
157049849	chr4:157049849:T:C
157049873	chr4:157049873:T:C
157050344	chr4:157050344:G:A
157050920	chr4:157050920:A:G
157051797	chr4:157051797:T:C
157052246	chr4:157052246:ATCT:A
157052258	chr4:157052258:G:A
157053547	chr4:157053547:T:G
157053679	chr4:157053679:C:T
157053884	chr4:157053884:G:T
157054000	chr4:157054000:A:T
157054495	chr4:157054495:T:G
157054664	chr4:157054664:C:T
157054891	chr4:157054891:C:G
157055111	chr4:157055111:T:A
157055114	chr4:157055114:C:A
157055182	chr4:157055182:C:T
157055240	chr4:157055240:C:A
157055302	chr4:157055302:T:TCTTCTTGACTTAAATTGA
157055722	chr4:157055722:G:A
157055899	chr4:157055899:T:C
157055930	chr4:157055930:A:G
157055959	chr4:157055959:A:T
157056013	chr4:157056013:A:G
157056092	chr4:157056092:A:G
157056241	chr4:157056241:T:C
157056262	chr4:157056262:C:T
157056424	chr4:157056424:CTT:C
157056593	chr4:157056593:A:G
157057092	chr4:157057092:G:A
157057102	chr4:157057102:A:G
157057159	chr4:157057159:G:C
157057187	chr4:157057187:A:C
157057195	chr4:157057195:T:G
157057249	chr4:157057249:A:G
157057441	chr4:157057441:G:A
157057445	chr4:157057445:G:A
157058804	chr4:157058804:C:T
157058933	chr4:157058933:G:A
157058953	chr4:157058953:A:T
157059019	chr4:157059019:GT:G
157059124	chr4:157059124:C:T
157059176	chr4:157059176:T:A
157059380	chr4:157059380:A:G
157059405	chr4:157059405:A:T
157059634	chr4:157059634:C:T
157059720	chr4:157059720:C:T
157060243	chr4:157060243:C:T
157060263	chr4:157060263:T:C
157060336	chr4:157060336:A:C
157060349	chr4:157060349:T:A
157060361	chr4:157060361:A:C
157060456	chr4:157060456:A:G
157060555	chr4:157060555:G:T
157060575	chr4:157060575:C:T
157060651	chr4:157060651:G:A
157060747	chr4:157060747:CA:C
157060802	chr4:157060802:A:G
157060812	chr4:157060812:G:A
157060943	chr4:157060943:T:A
157061138	chr4:157061138:T:C
157061326	chr4:157061326:T:C
157061403	chr4:157061403:G:A
157061638	chr4:157061638:A:G
157061860	chr4:157061860:T:A
157061922	chr4:157061922:C:G
157061932	chr4:157061932:C:G
157061938	chr4:157061938:G:A
157062054	chr4:157062054:T:G
157062077	chr4:157062077:A:C
157062171	chr4:157062171:A:T
157062308	chr4:157062308:G:A
157062368	chr4:157062368:A:G
157063463	chr4:157063463:C:T
157063662	chr4:157063662:C:T
157063710	chr4:157063710:C:T
157064019	chr4:157064019:T:C
157064046	chr4:157064046:C:T
157064091	chr4:157064091:C:T
157064315	chr4:157064315:G:C
157064328	chr4:157064328:G:A
157064473	chr4:157064473:G:A
157064779	chr4:157064779:T:G
157064893	chr4:157064893:T:C
157065108	chr4:157065108:G:T
157065160	chr4:157065160:C:T
157065172	chr4:157065172:C:T
157065544	chr4:157065544:T:C
157065895	chr4:157065895:T:C
157066037	chr4:157066037:G:A
157066207	chr4:157066207:C:T
157066329	chr4:157066329:A:G
157066358	chr4:157066358:C:T
157066389	chr4:157066389:A:G
157066451	chr4:157066451:C:T
157066577	chr4:157066577:T:G
157066681	chr4:157066681:C:T
157066707	chr4:157066707:T:TCC
157066919	chr4:157066919:T:C
157067027	chr4:157067027:A:C
157067398	chr4:157067398:G:A
157067438	chr4:157067438:G:C
157067470	chr4:157067470:C:T
157067606	chr4:157067606:G:A
157067629	chr4:157067629:C:T
157067656	chr4:157067656:CA:C
157067979	chr4:157067979:G:T
157067990	chr4:157067990:A:C
157068280	chr4:157068280:G:A
157068409	chr4:157068409:G:C
157068414	chr4:157068414:G:C
157068512	chr4:157068512:G:A
157068522	chr4:157068522:T:C
157068571	chr4:157068571:A:G
157068669	chr4:157068669:A:C
157068861	chr4:157068861:A:G
157069522	chr4:157069522:G:A
157069716	chr4:157069716:A:C
157069720	chr4:157069720:G:A
157070345	chr4:157070345:G:A
157070670	chr4:157070670:A:T
157070923	chr4:157070923:ATATAT:A
157071040	chr4:157071040:C:A
157071047	chr4:157071047:A:C
157071230	chr4:157071230:G:C
157071273	chr4:157071273:T:C
157071468	chr4:157071468:A:T
157071566	chr4:157071566:T:C
157071713	chr4:157071713:T:C
157071905	chr4:157071905:C:T
157071914	chr4:157071914:T:G
157072248	chr4:157072248:C:T
157072401	chr4:157072401:A:G
157072455	chr4:157072455:T:G
157072507	chr4:157072507:A:G
157072649	chr4:157072649:G:A
157072787	chr4:157072787:G:A
157072792	chr4:157072792:G:A
157072793	chr4:157072793:T:G
157072857	chr4:157072857:T:C
157072890	chr4:157072890:T:A
157072923	chr4:157072923:G:C
157073069	chr4:157073069:T:C
157073448	chr4:157073448:A:T
157073560	chr4:157073560:G:A
157073751	chr4:157073751:G:T
157073960	chr4:157073960:C:G
157074180	chr4:157074180:T:C
157074196	chr4:157074196:G:A
157074357	chr4:157074357:C:T
157074824	chr4:157074824:G:A
157074957	chr4:157074957:C:A
157075098	chr4:157075098:A:G
157075152	chr4:157075152:A:G
157075420	chr4:157075420:G:A
157075472	chr4:157075472:T:C
157075658	chr4:157075658:G:A
157076225	chr4:157076225:T:C
157076641	chr4:157076641:C:G
157076677	chr4:157076677:G:T
157076745	chr4:157076745:A:C
157077018	chr4:157077018:AT:A
157077067	chr4:157077067:G:T
157077252	chr4:157077252:A:C
157077369	chr4:157077369:G:T
157077938	chr4:157077938:A:G
157078230	chr4:157078230:A:G
157078302	chr4:157078302:G:A
157078395	chr4:157078395:CTG:C
157079020	chr4:157079020:C:T
157079591	chr4:157079591:A:G
157079896	chr4:157079896:C:T
157079927	chr4:157079927:G:C
157080137	chr4:157080137:G:A
157080274	chr4:157080274:A:G
157080554	chr4:157080554:A:C
157080758	chr4:157080758:A:G
157081040	chr4:157081040:G:C
157081218	chr4:157081218:T:A
157081744	chr4:157081744:C:T
157082008	chr4:157082008:T:A
157082133	chr4:157082133:G:A
157082213	chr4:157082213:A:G
157082309	chr4:157082309:A:G
157082456	chr4:157082456:T:G
157082639	chr4:157082639:T:C
157082671	chr4:157082671:G:A
157082685	chr4:157082685:A:G
157083000	chr4:157083000:T:A
157083225	chr4:157083225:CAT:C
157083376	chr4:157083376:TA:T
157083403	chr4:157083403:T:TG
157083404	chr4:157083404:T:A
157083556	chr4:157083556:T:C
157083607	chr4:157083607:G:A
157084032	chr4:157084032:A:G
157084251	chr4:157084251:A:G
157084488	chr4:157084488:C:T
157084516	chr4:157084516:A:C
157084688	chr4:157084688:A:G
157084761	chr4:157084761:C:T
157084810	chr4:157084810:G:A
157085175	chr4:157085175:C:G
157085182	chr4:157085182:A:G
157085411	chr4:157085411:T:C
157085680	chr4:157085680:G:A
157086085	chr4:157086085:T:G
157086101	chr4:157086101:G:A
157086164	chr4:157086164:G:T
157086200	chr4:157086200:C:T
157086350	chr4:157086350:G:A
157086661	chr4:157086661:C:T
157086730	chr4:157086730:G:C
157086797	chr4:157086797:C:T
157087744	chr4:157087744:C:G
157087773	chr4:157087773:T:C
157087852	chr4:157087852:G:A
157087959	chr4:157087959:T:C
157088866	chr4:157088866:A:G
157089141	chr4:157089141:A:G
157089162	chr4:157089162:G:A
157089318	chr4:157089318:G:A
157089975	chr4:157089975:G:T
157089999	chr4:157089999:C:T
157090301	chr4:157090301:T:C
157090506	chr4:157090506:G:A
157090718	chr4:157090718:A:T
157091164	chr4:157091164:G:A
157091613	chr4:157091613:T:C
157091648	chr4:157091648:G:C
157091689	chr4:157091689:T:C
157091749	chr4:157091749:C:G
157091909	chr4:157091909:G:T
157092056	chr4:157092056:T:C
157092071	chr4:157092071:A:ACT
157092291	chr4:157092291:G:C
157092416	chr4:157092416:T:G
157092529	chr4:157092529:A:G
157093160	chr4:157093160:T:TA
157093460	chr4:157093460:G:A
157093906	chr4:157093906:T:C
157094234	chr4:157094234:A:G
157094499	chr4:157094499:A:G
157094537	chr4:157094537:A:G
157094549	chr4:157094549:G:A
157094871	chr4:157094871:C:G
157094883	chr4:157094883:CAT:C
157094927	chr4:157094927:T:G
157094948	chr4:157094948:T:C
157095185	chr4:157095185:C:CTAGGAAG
157095514	chr4:157095514:A:G
157095871	chr4:157095871:T:C
157096726	chr4:157096726:T:G
157096979	chr4:157096979:T:A
157096991	chr4:157096991:A:G
157097028	chr4:157097028:A:G
157097524	chr4:157097524:C:G
157097574	chr4:157097574:C:T
157097818	chr4:157097818:C:T
157097849	chr4:157097849:C:T
157097969	chr4:157097969:C:T
157097998	chr4:157097998:G:C
157098306	chr4:157098306:TTA:T
157098473	chr4:157098473:G:A
157098592	chr4:157098592:C:T
157099145	chr4:157099145:A:G
157099872	chr4:157099872:T:A
157100811	chr4:157100811:C:A
157100964	chr4:157100964:T:A
157101130	chr4:157101130:C:T
157101469	chr4:157101469:T:A
157102065	chr4:157102065:C:A
157102825	chr4:157102825:C:T
157102981	chr4:157102981:A:G
157103769	chr4:157103769:G:A
157104396	chr4:157104396:G:A
157105022	chr4:157105022:T:A
157105038	chr4:157105038:C:A
157105595	chr4:157105595:AT:A
157105993	chr4:157105993:T:C
157106830	chr4:157106830:C:T
157107201	chr4:157107201:G:A
157107366	chr4:157107366:T:C
157107522	chr4:157107522:C:T
157108411	chr4:157108411:T:C
157108627	chr4:157108627:C:T
157108642	chr4:157108642:A:G
157108782	chr4:157108782:A:C
157109236	chr4:157109236:A:G
157109358	chr4:157109358:G:A
157109936	chr4:157109936:A:G
157110078	chr4:157110078:C:T
157110323	chr4:157110323:C:CTTAAG
157110429	chr4:157110429:T:A
157110805	chr4:157110805:T:C
157111420	chr4:157111420:A:G
157112034	chr4:157112034:T:A
157112090	chr4:157112090:C:G
157112229	chr4:157112229:T:G
157112257	chr4:157112257:G:A
157112529	chr4:157112529:T:A
157113260	chr4:157113260:C:T
157113575	chr4:157113575:T:C
157113701	chr4:157113701:A:G
157113705	chr4:157113705:CA:C
157114209	chr4:157114209:T:C
157114648	chr4:157114648:C:T
157114666	chr4:157114666:A:G
157114750	chr4:157114750:T:C
157114918	chr4:157114918:C:A
157114958	chr4:157114958:A:G
157115217	chr4:157115217:C:T
157115345	chr4:157115345:A:G
157115703	chr4:157115703:T:C
157116237	chr4:157116237:T:C
157116574	chr4:157116574:T:C
157116844	chr4:157116844:G:C
157117106	chr4:157117106:G:A
157117862	chr4:157117862:T:C
157118183	chr4:157118183:C:T
157119237	chr4:157119237:A:G
157119315	chr4:157119315:T:C
157119328	chr4:157119328:T:C
157119854	chr4:157119854:G:A
157120063	chr4:157120063:G:A
157120161	chr4:157120161:T:C
157120259	chr4:157120259:G:A
157120744	chr4:157120744:G:A
157120800	chr4:157120800:T:C
157120816	chr4:157120816:A:G
157121511	chr4:157121511:C:G
157121605	chr4:157121605:T:C
157122007	chr4:157122007:G:A
157122080	chr4:157122080:A:G
157122165	chr4:157122165:C:T
157122407	chr4:157122407:C:T
157122468	chr4:157122468:T:C
157122902	chr4:157122902:G:C
157123249	chr4:157123249:A:G
157123726	chr4:157123726:T:G
157124108	chr4:157124108:TAC:T
157124144	chr4:157124144:A:G
157124211	chr4:157124211:C:T
157124804	chr4:157124804:G:A
157124856	chr4:157124856:A:C
157125096	chr4:157125096:C:T
157125786	chr4:157125786:A:G
157125830	chr4:157125830:C:T
157125887	chr4:157125887:G:T
157125968	chr4:157125968:A:G
157126121	chr4:157126121:G:A
157126544	chr4:157126544:T:C
157126802	chr4:157126802:C:T
157127177	chr4:157127177:C:T
157127345	chr4:157127345:T:G
157127450	chr4:157127450:A:C
157127793	chr4:157127793:C:A
157127864	chr4:157127864:T:C
157128506	chr4:157128506:A:C
157128588	chr4:157128588:C:T
157129119	chr4:157129119:G:A
157130183	chr4:157130183:C:T
157130623	chr4:157130623:A:T
157131030	chr4:157131030:A:G
157131139	chr4:157131139:A:G
157131162	chr4:157131162:C:T
157131401	chr4:157131401:A:G
157131453	chr4:157131453:A:G
157131486	chr4:157131486:A:G
157132062	chr4:157132062:G:A
157132069	chr4:157132069:T:A
157132196	chr4:157132196:A:G
157132334	chr4:157132334:T:C
157132595	chr4:157132595:C:T
157132700	chr4:157132700:C:A
157132789	chr4:157132789:G:A
157132973	chr4:157132973:T:C
157133071	chr4:157133071:A:C
157133106	chr4:157133106:A:G
157133183	chr4:157133183:A:T
157133262	chr4:157133262:C:T
157133522	chr4:157133522:A:G
157133579	chr4:157133579:C:A
157133761	chr4:157133761:G:A
157133881	chr4:157133881:G:C
157133888	chr4:157133888:A:G
157134003	chr4:157134003:A:G
157134271	chr4:157134271:G:A
157134886	chr4:157134886:GC:G
157135179	chr4:157135179:A:G
157135942	chr4:157135942:G:A
157137410	chr4:157137410:A:G
157137518	chr4:157137518:C:T
157137549	chr4:157137549:G:A
157138133	chr4:157138133:G:A
157138160	chr4:157138160:T:C
157138162	chr4:157138162:T:C
157138206	chr4:157138206:A:G
157138470	chr4:157138470:G:T
157139235	chr4:157139235:C:T
157140049	chr4:157140049:A:G
157140251	chr4:157140251:A:G
157140698	chr4:157140698:T:A
157140931	chr4:157140931:G:A
157140956	chr4:157140956:G:T
157141088	chr4:157141088:G:T
157141504	chr4:157141504:C:CT
157141537	chr4:157141537:G:C
157141938	chr4:157141938:T:C
157142067	chr4:157142067:A:G
157142218	chr4:157142218:G:A
157143634	chr4:157143634:A:G
157143886	chr4:157143886:T:C
157144236	chr4:157144236:G:A
157144351	chr4:157144351:C:A
157144803	chr4:157144803:A:T
157144936	chr4:157144936:T:C
157145073	chr4:157145073:T:C
157145432	chr4:157145432:G:A
157146144	chr4:157146144:A:G
157146160	chr4:157146160:G:C
157146428	chr4:157146428:C:T
157147160	chr4:157147160:T:A
157147298	chr4:157147298:A:T
157147406	chr4:157147406:A:G
157147465	chr4:157147465:GA:G
157147890	chr4:157147890:C:T
157147933	chr4:157147933:G:A
157148479	chr4:157148479:C:T
157148815	chr4:157148815:T:TTTG
157148944	chr4:157148944:C:T
157148996	chr4:157148996:T:TA
157149102	chr4:157149102:A:G
157149478	chr4:157149478:T:C
157150017	chr4:157150017:T:C
157150194	chr4:157150194:G:A
157150530	chr4:157150530:C:A
157150619	chr4:157150619:G:A
157150923	chr4:157150923:A:C
157151255	chr4:157151255:T:C
157151286	chr4:157151286:A:G
157151379	chr4:157151379:T:G
157151586	chr4:157151586:C:A
157151973	chr4:157151973:C:G
157152048	chr4:157152048:A:T
157152452	chr4:157152452:C:A
157152761	chr4:157152761:T:C
157153206	chr4:157153206:G:A
157153664	chr4:157153664:T:C
157153790	chr4:157153790:G:A
157154625	chr4:157154625:T:C
157154642	chr4:157154642:G:C
157154911	chr4:157154911:A:G
157155199	chr4:157155199:A:C
157155431	chr4:157155431:C:T
157155573	chr4:157155573:A:G
157155690	chr4:157155690:T:C
157155784	chr4:157155784:G:C
157156115	chr4:157156115:G:A
157156394	chr4:157156394:T:C
157156414	chr4:157156414:G:A
157157093	chr4:157157093:G:A
157157327	chr4:157157327:G:A
157157336	chr4:157157336:C:T
157157465	chr4:157157465:G:T
157157488	chr4:157157488:C:T
157157647	chr4:157157647:G:A
157157716	chr4:157157716:C:T
157157717	chr4:157157717:A:T
157158056	chr4:157158056:T:G
157158112	chr4:157158112:T:C
157158790	chr4:157158790:G:T
157158888	chr4:157158888:T:TG
157159063	chr4:157159063:A:T
157159110	chr4:157159110:G:A
157159261	chr4:157159261:A:G
157159622	chr4:157159622:G:T
157159628	chr4:157159628:G:A
157159816	chr4:157159816:A:C
157159860	chr4:157159860:G:A
157159953	chr4:157159953:C:T
157160046	chr4:157160046:T:C
157160077	chr4:157160077:G:A
157160371	chr4:157160371:C:A
157160415	chr4:157160415:C:T
157160530	chr4:157160530:T:G
157160601	chr4:157160601:C:T
157160610	chr4:157160610:A:G
157160623	chr4:157160623:T:G
157160772	chr4:157160772:T:G
157160776	chr4:157160776:T:C
157161022	chr4:157161022:C:T
157161223	chr4:157161223:T:A
157161284	chr4:157161284:A:G
157161711	chr4:157161711:G:A
157161718	chr4:157161718:T:C
157161727	chr4:157161727:T:A
157162123	chr4:157162123:C:T
157162280	chr4:157162280:C:A
157162444	chr4:157162444:C:A
157162518	chr4:157162518:G:A
157162580	chr4:157162580:T:C
157162667	chr4:157162667:A:G
157162701	chr4:157162701:C:T
157163137	chr4:157163137:C:T
157163391	chr4:157163391:C:T
157163787	chr4:157163787:C:T
157164007	chr4:157164007:T:C
157164546	chr4:157164546:C:T
157165023	chr4:157165023:C:T
157165671	chr4:157165671:C:G
157165945	chr4:157165945:C:T
157166094	chr4:157166094:G:A
157166172	chr4:157166172:A:G
157166521	chr4:157166521:G:A
157166569	chr4:157166569:A:G
157167220	chr4:157167220:C:T
157167312	chr4:157167312:A:G
157168016	chr4:157168016:C:G
157168375	chr4:157168375:A:G
157168434	chr4:157168434:C:T
157168497	chr4:157168497:A:T
157168508	chr4:157168508:G:A
157168646	chr4:157168646:G:A
157169213	chr4:157169213:A:G
157169729	chr4:157169729:G:T
157169837	chr4:157169837:A:T
157169880	chr4:157169880:T:G
157170888	chr4:157170888:G:A
157171233	chr4:157171233:T:A
157171270	chr4:157171270:T:A
157171303	chr4:157171303:T:C
157171581	chr4:157171581:T:C
157171631	chr4:157171631:T:C
157171768	chr4:157171768:A:G
157171909	chr4:157171909:C:T
157172095	chr4:157172095:T:C
157172139	chr4:157172139:A:G
157172169	chr4:157172169:G:T
157172477	chr4:157172477:C:T
157172663	chr4:157172663:TGA:T
157172854	chr4:157172854:C:T
157172911	chr4:157172911:A:C
157173070	chr4:157173070:T:A
157173192	chr4:157173192:A:G
157173481	chr4:157173481:G:A
157173746	chr4:157173746:T:C
157173766	chr4:157173766:T:C
157173769	chr4:157173769:T:G
157174063	chr4:157174063:A:G
157174161	chr4:157174161:C:T
157174262	chr4:157174262:C:G
157174265	chr4:157174265:AT:A
157174631	chr4:157174631:T:G
157174981	chr4:157174981:G:A
157175021	chr4:157175021:C:T
157175415	chr4:157175415:A:G
157175639	chr4:157175639:C:T
157175821	chr4:157175821:A:C
157176105	chr4:157176105:A:C
157176108	chr4:157176108:C:T
157176126	chr4:157176126:C:T
157176263	chr4:157176263:G:T
157176449	chr4:157176449:T:C
157176633	chr4:157176633:G:A
157176780	chr4:157176780:G:A
157176840	chr4:157176840:C:G
157176842	chr4:157176842:G:A
157177103	chr4:157177103:AG:A
157177221	chr4:157177221:G:A
157177399	chr4:157177399:C:T
157177468	chr4:157177468:G:A
157177487	chr4:157177487:A:T
157177573	chr4:157177573:C:T
157177714	chr4:157177714:T:G
157177964	chr4:157177964:C:A
157177970	chr4:157177970:C:G
157178121	chr4:157178121:C:T
157178166	chr4:157178166:T:C
157178496	chr4:157178496:T:G
157178546	chr4:157178546:G:A
157178790	chr4:157178790:G:A
157178923	chr4:157178923:C:G
157179249	chr4:157179249:G:A
157179405	chr4:157179405:T:C
157179534	chr4:157179534:C:T
157179707	chr4:157179707:A:T
157179711	chr4:157179711:A:G
157179864	chr4:157179864:C:T
157179920	chr4:157179920:C:T
157180230	chr4:157180230:G:A
157180650	chr4:157180650:T:A
157180882	chr4:157180882:G:A
157181680	chr4:157181680:C:T
157181702	chr4:157181702:A:G
157181940	chr4:157181940:T:C
157182272	chr4:157182272:A:T
157182551	chr4:157182551:C:G
157182661	chr4:157182661:T:G
157183157	chr4:157183157:T:C
157183269	chr4:157183269:T:G
157183287	chr4:157183287:T:C
157183495	chr4:157183495:C:T
157183913	chr4:157183913:G:A
157183962	chr4:157183962:G:A
157184046	chr4:157184046:C:T
157184248	chr4:157184248:A:G
157185355	chr4:157185355:T:C
157185394	chr4:157185394:T:G
157185461	chr4:157185461:T:C
157186094	chr4:157186094:A:T
157186241	chr4:157186241:G:A
157186244	chr4:157186244:C:T
157186786	chr4:157186786:A:G
157187049	chr4:157187049:A:C
157187444	chr4:157187444:A:G
157187768	chr4:157187768:T:G
157187863	chr4:157187863:G:A
157188410	chr4:157188410:A:T
157188469	chr4:157188469:A:AC
157188517	chr4:157188517:A:C
157188936	chr4:157188936:G:C
157189249	chr4:157189249:G:A
157189266	chr4:157189266:C:G
157189593	chr4:157189593:C:T
157189843	chr4:157189843:A:G
157191140	chr4:157191140:C:A
157191208	chr4:157191208:A:T
157191474	chr4:157191474:C:T
157191645	chr4:157191645:C:T
157191752	chr4:157191752:G:A
157191789	chr4:157191789:T:C
157191833	chr4:157191833:T:G
157191975	chr4:157191975:T:C
157192569	chr4:157192569:T:C
157193756	chr4:157193756:C:A
157193790	chr4:157193790:A:G
157193983	chr4:157193983:C:T
157194258	chr4:157194258:C:T
157194612	chr4:157194612:G:A
157195122	chr4:157195122:T:C
157195440	chr4:157195440:T:A
157196638	chr4:157196638:A:G
157196781	chr4:157196781:C:CT
157197227	chr4:157197227:G:A
157198151	chr4:157198151:A:G
157198425	chr4:157198425:A:C
157199100	chr4:157199100:G:A
157200386	chr4:157200386:T:C
157201535	chr4:157201535:C:G
157202627	chr4:157202627:G:A
157202851	chr4:157202851:G:A
157203019	chr4:157203019:G:A
157203180	chr4:157203180:G:A
157203355	chr4:157203355:A:G
157203492	chr4:157203492:G:A
157203725	chr4:157203725:G:A
157204010	chr4:157204010:G:A
157205354	chr4:157205354:A:C
157206119	chr4:157206119:T:A
157206165	chr4:157206165:TTA:T
157206390	chr4:157206390:G:A
157206633	chr4:157206633:A:T
157207668	chr4:157207668:C:T
157207789	chr4:157207789:T:C
157208425	chr4:157208425:A:C
157208615	chr4:157208615:G:C
157208792	chr4:157208792:T:C
157208988	chr4:157208988:T:C
157209171	chr4:157209171:A:T
157209202	chr4:157209202:C:T
157209237	chr4:157209237:A:T
157209357	chr4:157209357:G:A
157210390	chr4:157210390:T:G
157210427	chr4:157210427:C:T
157210740	chr4:157210740:A:G
157211450	chr4:157211450:T:C
157211522	chr4:157211522:T:C
157211581	chr4:157211581:A:G
157212186	chr4:157212186:A:G
157212443	chr4:157212443:TA:T
157212881	chr4:157212881:G:A
157213136	chr4:157213136:G:A
157213909	chr4:157213909:A:G
157214614	chr4:157214614:G:A
157215270	chr4:157215270:C:T
157215349	chr4:157215349:A:G
157215761	chr4:157215761:G:A
157215958	chr4:157215958:G:T
157216194	chr4:157216194:A:G
157218787	chr4:157218787:T:G
157218977	chr4:157218977:A:G
157219040	chr4:157219040:T:G
157219144	chr4:157219144:G:T
157220466	chr4:157220466:C:G
157220467	chr4:157220467:A:G
157220851	chr4:157220851:G:A
157221453	chr4:157221453:T:C
157221588	chr4:157221588:T:G
157221623	chr4:157221623:G:A
157221940	chr4:157221940:A:G
157222270	chr4:157222270:C:T
157222350	chr4:157222350:T:C
157222734	chr4:157222734:A:G
157223058	chr4:157223058:G:A
157223074	chr4:157223074:A:C
157223524	chr4:157223524:A:G
157224661	chr4:157224661:G:T
157224743	chr4:157224743:C:T
157225930	chr4:157225930:G:C
157226708	chr4:157226708:T:C
157227807	chr4:157227807:C:G
157228576	chr4:157228576:T:C
157229107	chr4:157229107:A:G
157229987	chr4:157229987:T:A
157230370	chr4:157230370:G:C
157230858	chr4:157230858:T:C
157230870	chr4:157230870:T:A
157231756	chr4:157231756:A:G
157232051	chr4:157232051:A:G
157232212	chr4:157232212:G:A
157232367	chr4:157232367:G:C
157232898	chr4:157232898:T:C
157233322	chr4:157233322:C:T
157234082	chr4:157234082:T:C
157234258	chr4:157234258:T:C
157234325	chr4:157234325:T:C
157234538	chr4:157234538:T:C
157234601	chr4:157234601:C:T
157234778	chr4:157234778:G:T
157234891	chr4:157234891:G:T
157235383	chr4:157235383:G:C
157235618	chr4:157235618:G:T
157235628	chr4:157235628:A:G
157236550	chr4:157236550:T:A
157236697	chr4:157236697:G:A
157238747	chr4:157238747:G:A
157239909	chr4:157239909:C:T
157240034	chr4:157240034:G:T
157240151	chr4:157240151:A:G
157240493	chr4:157240493:C:T
157241007	chr4:157241007:A:G
157241868	chr4:157241868:C:T
157242582	chr4:157242582:CT:C
157243545	chr4:157243545:T:C
157243805	chr4:157243805:T:A
157244136	chr4:157244136:T:A
157244501	chr4:157244501:C:T
157245537	chr4:157245537:A:G
157245971	chr4:157245971:G:A
157246017	chr4:157246017:CTG:C
157246156	chr4:157246156:G:T
157246192	chr4:157246192:T:A
157247057	chr4:157247057:A:G
157247194	chr4:157247194:C:G
157247363	chr4:157247363:T:C
157247395	chr4:157247395:G:A
157247564	chr4:157247564:TA:T
157248425	chr4:157248425:G:A
157248714	chr4:157248714:C:T
157249441	chr4:157249441:T:C
157249566	chr4:157249566:A:G
157250564	chr4:157250564:T:A
157250644	chr4:157250644:T:C
157250912	chr4:157250912:C:T
157250984	chr4:157250984:T:C
157251183	chr4:157251183:C:A
157251688	chr4:157251688:T:C
157252445	chr4:157252445:T:C
157253156	chr4:157253156:G:A
157253337	chr4:157253337:G:A
157253399	chr4:157253399:G:T
157253432	chr4:157253432:G:T
157254005	chr4:157254005:C:T
157254962	chr4:157254962:G:A
157255241	chr4:157255241:A:T
157255482	chr4:157255482:A:G
157255859	chr4:157255859:T:C
157255898	chr4:157255898:T:C
157255923	chr4:157255923:C:T
157255971	chr4:157255971:G:A
157256413	chr4:157256413:T:C
157256809	chr4:157256809:A:G
157257194	chr4:157257194:G:A
```
