## Supplementary material for "Characterization of shared and ancestry-specific signals driving complex traits using multi-ancestry fine-mapping": orig_s2_snps

```
rs4691293
rs72635128
rs28419450
rs74490334
rs62352768
rs28784939
rs9997430
rs4690852
rs28887530
rs28866561
rs6844795
rs28859960
rs140441396
rs72635129
rs72635130
rs7671820
rs7693964
rs7672240
rs7694460
rs6536981
rs12506791
rs141043072
rs12506854
rs116338760
rs7654830
rs72635131
rs10019331
rs7660211
rs12651344
rs62352769
rs55872406
rs72635132
rs6824380
rs10025193
rs72974201
rs57487221
rs58115070
rs7439050
rs7435078
rs192486292
rs7439139
rs7439074
rs7439084
rs7439125
rs6536982
rs6536983
rs76497085
rs6536984
rs6844917
rs6845462
rs6845804
rs72635133
rs6536985
rs72635134
rs80320558
rs142727033
rs75470589
rs7665484
rs141325758
rs116046110
rs7671013
rs76767812
rs4691296
rs4691297
rs116106641
rs72635136
rs141470336
rs143536688
rs150988575
rs62352772
rs9994777
rs78473063
rs6813804
rs80141530
rs6844850
rs7435951
rs80322942
rs11725415
rs184936951
rs76035132
rs76381905
rs148718837
rs55716547
rs72635137
rs72635138
rs144046932
rs6853975
rs75400128
rs143046306
rs143890533
rs4691298
rs78666708
rs7437876
rs12512350
rs76358020
rs76987353
rs12648538
rs7340870
rs79675856
rs58993559
rs58565719
4:167514725_G_C
4:167514725_G_T
rs12506992
rs58534787
rs74567840
rs72695531
rs72695534
rs57391276
rs61168372
rs12502251
rs11100657
rs77808576
rs76395193
rs4133304
rs61691109
rs73861371
rs72695538
rs56410328
rs79263669
rs79818443
rs77613918
rs77841190
rs72635139
rs62352774
rs75870220
rs7437450
rs77719500
rs60869845
rs76419604
rs187687281
rs79969342
rs72695539
rs79986292
rs78657695
rs7698079
rs116062304
rs7658057
rs77013891
rs6536987
rs76188776
rs75132873
rs79348218
rs28840815
rs77418834
rs77066117
rs7690459
rs62352775
rs72635140
rs79026119
rs76390864
rs76550860
rs74619363
rs78000397
rs74500617
rs72635141
rs80049531
rs7655721
rs4128432
rs74495481
rs79101066
rs72635142
rs60555352
rs74820392
rs72695543
rs79356782
rs72695544
rs11100658
rs79467278
rs76868672
rs72635143
rs75251917
rs66526212
rs72635144
rs72635145
rs10016749
rs76082876
rs569764232
rs77802308
rs7673384
rs75028911
rs77743641
rs7665648
rs116101931
rs115303517
rs10016111
rs10018491
rs78713510
rs80320966
rs117932561
rs6419311
rs7673076
rs72635146
rs72635147
rs6536988
rs72635148
rs10212749
rs117821067
rs6844386
rs6844192
rs6821728
rs72635149
rs10001950
rs10034869
rs7658952
rs7664464
rs72978220
rs6822910
rs139113518
rs117274344
rs117579720
rs7438628
rs34580861
rs6536989
rs111773267
rs112802780
rs72635150
rs192907271
rs72635151
rs78965048
rs77388539
rs28419741
rs28516922
rs28419277
rs55867414
rs28391069
rs72635152
rs72635153
rs28680860
rs28689028
rs28403362
rs28445683
rs112195994
rs72635154
rs28719011
rs72635155
rs72635156
rs28453146
rs72635157
rs72635158
rs28477911
rs138364068
rs77660415
rs28609819
rs75275358
rs77114634
rs80201260
rs28429012
rs75992693
rs72635159
rs72635160
rs28594927
rs28463696
rs28555495
rs72635161
rs117648088
rs28465152
rs72635162
rs75813092
rs28612841
rs28827865
rs28768419
rs28805433
rs28799342
rs79690577
rs181273785
rs78183506
rs141264213
rs143597336
rs28494630
rs28713613
rs28680567
rs75307686
rs72635163
rs28408994
rs72635164
rs72635165
rs75332735
rs28580082
rs28367117
rs28440831
rs72635166
rs28417811
rs74794290
rs143108838
rs36137680
rs144761753
rs144436177
rs36158000
rs36150706
rs141176063
rs36152032
rs36158748
rs139731047
rs142830347
rs147617648
rs150113842
rs138458557
rs143066559
rs148349571
rs141543039
rs150847491
rs139723890
rs145298900
rs36166620
rs140212774
rs143919127
rs147233127
rs150582836
rs145570099
rs140782204
rs151319312
rs183262899
rs187318460
rs566092116
rs536834941
rs183125094
rs141351078
rs144114355
rs181274239
rs138143060
rs149572481
rs116457035
rs72635167
rs10006678
rs79763929
rs79324005
rs182290493
rs11944508
rs147930866
rs12506933
rs75152967
rs7340944
rs56850382
rs140923388
rs78540517
rs10032330
rs78130448
rs73861395
rs6818026
rs10026269
rs79237915
rs77054025
rs182096872
rs73861396
rs73861397
rs73861398
rs58399114
rs28667373
rs78655851
rs77923888
rs114882201
rs3924566
rs7434449
rs4132264
rs10006942
rs79768852
rs57952152
rs28470639
rs10007526
rs7692681
rs7661107
rs116957515
rs3919798
rs6845338
rs77640897
rs74462830
rs4143463
rs11938687
rs11933732
rs72978295
rs79129364
rs76023109
rs6835107
rs28645359
rs11945682
rs112496154
rs111264026
rs28551156
rs28438787
rs111701221
rs12510378
rs138000672
rs41413146
rs78978585
rs76980506
rs76447645
rs76437096
rs77987088
rs41344248
rs146406911
rs7684028
rs7695046
rs6553485
rs117753255
rs149762720
rs13435745
rs28885145
rs12640405
rs118060900
rs11931942
rs192083113
rs9996245
rs117393106
rs7674577
rs10002710
rs10034471
rs57224305
rs78799231
rs78513764
rs77775069
rs12644650
rs77384941
rs55881721
rs78099024
rs11941551
rs72980232
rs72980234
rs58197768
rs79277010
rs6553543
rs6553544
rs7682852
rs79022584
rs72980237
rs2219237
rs149415160
rs60555966
rs77272645
rs56333751
rs57247717
rs10005315
rs57571560
rs72980245
rs72980247
rs74944954
rs10866348
rs10866349
rs12504158
rs10866350
rs9990895
rs60986622
rs113690227
rs56090642
rs954218
rs954217
rs12503564
rs77503417
rs111793944
rs79242349
rs2198739
rs185408614
rs2198738
rs75068292
rs114052539
rs17695876
rs148277927
rs58197672
rs141705704
rs113264175
rs147721108
rs143285800
rs146286360
rs141132463
rs199586169
rs199906990
rs188894464
rs201505385
rs28829357
rs12646736
rs12641345
rs143108544
rs202150967
rs180982206
rs199633459
rs200279228
rs374526964
rs201524001
rs199811320
rs199711971
rs192046445
rs571497932
rs200195144
rs17052537
rs77284984
rs12647003
rs12505657
rs113653597
rs6856033
rs17052538
rs17644847
rs140052238
rs13109075
rs2318457
rs6843982
rs4860006
rs62352801
rs113633860
rs4860007
rs62352802
rs138959633
rs4859971
rs6851516
rs72695575
rs6832027
rs72695578
rs2198737
rs9312532
rs9312535
rs6827306
rs6812497
rs113968476
rs6813547
rs6819071
rs6819104
rs7658503
rs7658860
rs72695581
rs6553661
rs75694143
rs6853202
rs17597615
rs6826647
rs11943562
rs977643
rs17519333
rs114690128
rs6839971
rs72695585
rs17696022
rs11942144
rs10021354
rs72695587
rs111679042
rs6846930
rs62352805
rs3762246
rs3762245
rs146868740
rs3762244
rs7674160
rs2054147
rs7695294
rs1057377
rs12499704
rs79031869
rs75897620
rs72695589
rs12501700
rs6813903
rs952650
rs75989674
rs74780037
rs2242115
rs7675734
rs17519417
rs7681289
rs10027405
rs376790993
rs9918043
rs7693792
rs72695590
rs7689694
rs7678556
rs7678726
rs56711230
rs7668057
rs7679349
rs2318483
rs2318484
rs138287255
rs13146675
rs141718856
rs7691894
rs11929824
rs11929833
rs72695593
rs72695594
rs62352806
rs62352807
rs62352808
rs80336024
rs2219236
rs2318485
rs2168401
rs2168400
rs79862732
rs2124450
rs113465405
rs62352830
rs7679195
rs7674513
rs7674681
rs138655958
rs6553787
rs6553788
rs6553792
rs6832684
rs6837703
rs28782800
rs62352831
rs4549411
rs11732467
rs147529449
rs6817584
rs144214730
rs146742159
rs148033293
rs75548038
rs150109899
rs138476866
rs181211055
rs78333672
rs144465979
rs141235596
rs13114286
rs6813646
rs10003311
rs11937180
rs11932154
rs11935104
rs11940325
rs72695600
rs11935138
rs28469298
rs10003707
rs2198736
rs2198735
rs2219235
rs2219234
rs3828018
rs3790359
rs79917824
rs3790358
rs28699632
rs78547900
rs7671353
rs7671414
rs72695601
rs7697656
rs3748526
rs2219233
rs7693595
rs2198734
rs72697504
rs17645162
rs28626960
rs10517901
rs17645192
rs7658611
rs7658810
rs2305593
rs74333413
rs13116696
rs28433769
rs6827226
rs57067289
rs60230975
rs7671287
rs74197863
rs7690787
rs2318486
rs2168405
rs2124457
rs2318487
rs2054146
rs72697509
rs78270924
rs2054145
rs191239428
rs2054144
rs2318488
rs4602517
rs115780769
rs13143115
rs62355169
rs13127151
rs12501132
rs7689431
rs7689440
rs7689792
rs7694474
rs79128379
rs371524290
rs143728661
rs6813465
rs6813483
rs143961565
rs78209273
rs12506064
rs62355202
rs34794594
rs9684307
rs112632424
rs9685077
rs9684858
rs150633299
rs10024175
rs149359065
rs10017298
rs6811155
rs10024474
rs6854042
rs6825308
rs12507377
rs12509913
rs62355204
rs6844868
rs6816941
rs143626752
rs4860015
rs2124456
rs11131774
rs11131775
rs11131776
rs2100536
rs4859978
rs4860018
rs4627894
rs4860020
rs4859980
rs62355207
rs62355208
rs1037631
rs79181345
rs1037630
rs3925714
rs17696319
rs11946234
rs17597957
rs17597978
rs28527797
rs17052591
rs17598006
rs4860021
rs4860022
rs10034086
rs72635168
rs6822872
rs10034162
rs6552223
rs6844855
rs745244
rs897512
rs897511
rs75225689
rs17519766
rs2219238
rs17598075
rs35743573
rs74558373
rs139382447
rs11935662
rs6817936
rs17052594
rs113351490
rs7698457
rs7698841
rs80275077
rs72697515
rs143312778
rs62355209
rs62355210
rs139788175
rs57868511
rs148869646
rs17052596
rs17696409
rs75423686
rs62355211
rs79822768
rs28427162
rs28733166
rs28458956
rs76940282
rs62355212
rs150279172
rs55702925
rs28463317
rs114419040
rs7669297
rs7670065
rs76339045
rs9312234
rs75201921
rs62355239
rs62355240
rs10517903
rs141237277
rs79765506
rs17645338
rs77791205
rs78699746
rs2198744
rs78014358
rs62355241
rs62355242
rs9637685
rs72494051
rs17052608
rs142556306
rs28363930
rs72697521
rs28548065
rs2318490
rs1304643
rs75253558
rs2318491
rs2318492
rs12645340
rs117544470
rs6858153
rs72494052
rs72494053
rs62355247
rs72635169
rs79112928
rs4241627
rs73863823
rs11131987
rs147073979
rs41369447
rs75838065
rs6846491
rs1551491
rs17519960
rs77897988
rs12500478
rs182350398
rs11735453
rs2873705
rs6844043
rs4143465
rs4143464
rs13108216
rs74287161
rs77849076
rs142304122
rs6821241
rs184186430
rs17598332
rs6823089
rs78406624
rs62356760
rs12646607
rs55734645
rs1037629
rs2198743
rs4318675
rs76900777
rs150892935
rs28494108
rs12645677
rs149794784
rs2198742
rs2198741
rs150107425
rs79605460
rs10011960
rs59443386
rs954722
rs921857
rs921856
rs11735271
rs62353203
rs117818871
rs74622400
rs60246774
rs13121323
rs17701990
rs4859994
rs6849616
rs6850087
rs58200612
rs200588589
rs17702008
rs2318494
rs6824889
4:167753071_G_A
rs7669089
rs76412826
rs72697528
rs80035646
rs6552659
rs12640605
rs12650356
rs12640699
rs6552687
rs112835460
rs7698253
rs7698485
rs4859995
rs117614805
rs2124453
rs76071301
rs72697531
rs79683184
rs6829373
rs145177458
rs2124452
rs74287163
rs12640666
rs76946984
rs2168402
rs78661796
rs72697533
rs76811453
rs74539360
rs149163334
rs72697535
rs6834387
rs138931219
rs141383759
rs368353173
rs4859969
rs74681854
rs74287164
rs79979221
rs185171234
rs2068609
rs56258049
rs897514
rs75476330
rs55711272
rs897513
rs141747343
rs77371188
rs35646569
rs72697537
rs144399416
rs80151066
rs115921504
rs7660401
rs12648509
rs72697539
rs150680705
rs79012697
rs4859997
rs144965399
rs60537597
rs12498421
rs528883871
rs4566679
rs4289464
rs4859998
rs62353259
rs77073253
rs7691474
rs75925418
rs6553015
rs76022439
rs7440269
rs80268038
rs57136544
rs12647293
rs7672200
rs74559350
rs10026881
rs10026895
rs60053973
rs140316493
rs117535753
rs13103887
rs115205486
rs13111333
rs72986050
rs4241628
rs4128681
rs10517910
rs17702109
rs117669590
rs9996592
rs10027880
rs12647487
rs17702127
rs13123001
rs76089643
rs76758424
rs4860000
rs17645671
rs6826435
rs62354071
rs73861903
rs12642160
rs4349627
rs11132570
rs149005856
rs74791511
rs17520441
rs5028425
rs80149332
rs10517906
rs7661721
rs13113012
rs139631645
rs117927416
rs6832604
rs148635301
rs6846447
rs10001800
rs79477526
rs12646018
rs10517907
rs4860001
rs4860002
rs4860003
rs17520609
rs6553313
rs6553317
rs12646167
rs10517908
rs10018199
rs74483071
rs67647350
rs56851639
rs56311229
rs74287165
rs13126813
rs10019607
rs77158985
rs77117107
rs77898980
rs12649412
rs10022395
rs11132786
rs12649447
rs12648340
rs12649478
rs117225509
rs112005653
rs75341555
rs74287166
rs76903205
rs4859970
rs74287167
rs76254114
rs74462944
rs13103911
rs76660087
rs77541370
rs3936140
rs75783102
rs77846954
rs151049236
rs79997160
rs77398552
rs114728378
rs17052666
rs79380975
rs147520897
rs77790749
rs12650927
rs77020983
rs78094227
rs4444855
rs6553415
rs79008701
rs17052668
rs74618880
rs75800860
rs76942767
rs4406047
rs75575840
rs62354113
rs10003506
rs9999386
rs72697548
rs78923836
rs148880481
rs77369224
rs78244522
rs17052669
rs77619370
rs117829714
rs141842943
rs17645839
rs6846723
rs149616059
rs80089536
rs28754440
rs75240451
rs17520763
rs79122584
rs117443590
rs28408251
rs4416504
rs17052671
rs142027034
rs76393877
rs112215448
rs28528818
rs35829572
rs28604493
rs10020692
rs147798239
rs8180142
rs144916101
rs62352344
rs55949400
rs11943293
rs72697557
rs75201913
rs62352345
rs62352346
rs62352347
rs11729998
rs141913522
rs11736135
rs10014833
rs10014920
rs10026195
rs78318043
rs4563526
rs4257677
rs4597860
rs12647672
rs9654307
rs9654308
rs146880036
rs10461313
rs10023402
rs9312449
rs11936667
rs10461314
rs7699507
rs138917027
rs138146628
rs75652453
rs10022739
rs12509181
rs144538855
rs182826855
rs4429751
rs28594115
rs28360752
rs148965133
rs6828808
rs59898202
rs72971662
rs75118928
rs144476635
rs72971664
rs79589859
rs76441792
rs148759203
rs72971666
rs6851188
rs75955099
rs6553431
rs35634721
rs57543435
rs137857475
rs12648120
rs76683587
rs62355379
rs35333635
rs12649043
rs59211613
rs34374004
rs76287638
rs4634252
rs140102264
rs62355380
rs62355381
rs78686651
rs4301146
rs35673614
rs150176216
rs17052681
rs12644678
rs11725742
rs62355382
rs13144616
rs13114933
rs6823924
rs7682265
rs7682844
rs80301886
rs72971679
rs12502105
rs10005354
rs72697571
rs183028254
rs4327515
rs79365560
rs4508920
rs137936999
rs11731174
rs11727903
rs11727904
rs61475814
rs11943574
rs188780807
rs6856040
rs72971686
rs74964510
rs4241629
rs13112454
rs28676875
rs72697573
rs138786124
rs72971687
rs7696936
rs72971691
rs12511619
rs145475657
rs13102367
rs114928820
rs72697576
rs76759501
rs12500468
rs13123889
rs12511389
rs78723104
rs11935140
rs13126235
rs6829167
rs4431249
rs28877899
rs4446346
rs12019286
rs12019279
rs12019282
rs75716170
rs72697580
rs10006814
rs10022900
rs17599192
rs7662556
rs6553451
rs6553452
rs6833708
rs77043118
rs2703838
rs34881429
rs1346376
rs72697581
rs17052698
rs2558146
rs13101560
rs2703839
rs1896478
rs1346377
rs1346378
rs13138354
rs10000535
rs74862051
rs1834833
rs79012761
rs142237268
rs1896479
rs13106418
rs17702475
rs1863783
rs1365948
rs962154
rs117490595
rs80316919
rs2262359
rs34270822
rs1593770
rs117203469
rs2703840
rs79812627
rs79999924
rs13125129
rs74502890
rs2558127
rs13126650
rs1427630
rs115662962
rs74542959
rs6823223
rs2703841
rs2558133
rs34904028
rs1896481
rs1427631
rs115312646
rs1346379
rs7673131
rs2059734
rs75457781
rs76611749
rs17052724
rs6842698
rs2703844
rs145223790
rs75580157
rs1863782
rs115807423
rs2558135
rs6815881
rs12509015
rs2703843
rs76816393
rs80199630
rs728112
rs180950390
rs2010146
rs10517922
rs183718275
rs2873821
rs2077684
rs2558138
rs2558139
rs113637771
rs192493027
rs6848156
rs17646122
rs1965063
rs186342294
rs34584032
rs149369384
rs116175577
rs143711147
rs141804981
rs2558141
rs10517920
rs6553490
rs2558142
rs12503165
rs114367900
rs2558144
rs111516527
rs10008454
rs59535532
rs2703842
rs72635171
rs113827530
rs13123137
rs62352380
rs12643432
rs114713459
rs34645638
rs67905541
rs75832333
rs116281921
rs112188379
rs7685624
rs35280774
rs79944236
rs7664643
rs117582664
rs76090793
rs1365944
rs7671612
rs1820596
rs75113710
rs1344656
rs75685219
rs1344657
rs17052771
rs72635172
rs115322168
rs143123174
rs10022441
rs57641426
rs60845081
rs10471190
rs13124292
rs10012353
rs7662976
rs7663000
rs7657434
rs7676661
rs7663397
rs9312475
rs9312476
rs10471192
rs9284943
rs1427623
rs1427624
rs17052834
rs6827658
rs11722292
rs7695680
rs7677172
rs7668212
rs189414670
rs148878876
rs765749
rs143573076
rs7689768
rs76674652
rs11943986
rs11931152
rs115014514
rs6818745
rs6854001
rs115435623
rs72635173
rs13113307
rs11132844
rs140797323
rs11132845
rs112112326
rs11132846
rs11132847
rs7660050
rs114092773
rs28837392
rs12498852
rs17521233
rs74535637
rs10517919
rs113163889
rs10002501
rs79935253
rs11935736
rs78454074
rs1593769
rs117828532
rs116525196
rs10008537
rs10008546
rs34260224
rs142621157
rs13133234
rs10007176
rs116438938
rs62352385
rs10006283
rs147955775
rs10006554
rs116953737
rs116736105
rs1427633
rs1427634
rs77264133
rs11732359
rs139148515
rs10010405
rs142986959
rs10022032
rs145619509
rs111243819
rs6813192
rs10029840
rs144323962
rs370240881
rs28447083
rs13137632
rs35612453
rs115605107
rs151252353
rs77459766
rs34986886
rs146168966
rs75754634
rs111707638
rs1427626
rs112827094
rs76849517
rs34429821
rs147849990
rs10021383
rs34943552
rs140749977
rs74702735
rs76594455
rs114680461
rs78290399
rs62352392
rs10050203
rs116799441
rs10050205
rs371671653
rs80153515
rs116117543
rs12651267
rs76007432
rs77706826
rs28743155
rs185867193
rs76620559
rs115736030
rs6829378
rs116681923
rs1365947
rs35324233
rs28594647
rs28619070
rs28376492
rs17599698
rs187210088
rs151008746
rs116762882
rs1427635
rs74319598
rs116366466
rs76548849
rs28405279
rs13434541
rs9998279
rs10027078
rs114135097
rs7683288
rs72699631
rs115873968
rs28680316
rs17599740
rs28535787
rs13117458
rs7654164
rs7677876
rs116764073
rs62352442
rs1365949
rs140936057
rs78284396
rs75838288
rs7666534
rs6830687
rs60075852
rs75706099
rs7698061
rs142126764
rs114561551
rs7688165
rs116055527
rs75741973
rs1896482
rs149890118
rs147739081
rs6822214
rs6553546
rs148942840
rs141838623
rs7671983
rs12505847
rs28625551
rs7683298
rs139572911
rs11132860
rs4992204
rs7697703
rs62352445
rs72699642
rs28638048
rs72699643
rs114897952
rs62352446
rs113151844
rs72699646
rs185043513
rs2114756
rs75308800
rs188252387
rs62352447
rs114203538
rs79695307
rs11939479
rs150728098
rs7681847
rs28881896
rs146808901
rs112270293
rs72699649
rs11132867
rs7340962
rs1579404
rs11946086
rs62352449
rs35553216
rs815215
rs188004490
rs114596493
rs79017560
rs12331021
rs59266230
rs2629387
rs815213
rs17599814
rs113178155
rs79288442
rs62352453
rs116348410
rs115640546
rs145912282
rs140163055
rs815212
rs74898857
rs143903490
rs815216
rs10517917
rs815217
rs114306555
rs815218
rs367976409
rs114447296
rs114248899
rs62352454
rs72621916
rs13109171
rs7435823
rs139887435
rs2558125
rs116396952
rs184945590
rs2450094
rs11132889
rs17052975
rs145294451
rs116987974
rs78439434
rs186439710
rs147478783
rs35065151
rs117439862
rs17703178
rs1485327
rs9968512
rs10023307
rs13125626
rs2558128
rs7659299
rs12498755
rs28465014
rs860092
rs17521607
rs12640303
rs67976303
rs815237
rs77291222
rs181940848
rs815235
rs116158184
rs141414122
rs76505762
rs815233
rs815232
rs193200279
rs150257573
rs13145979
rs74777323
rs138150474
rs12501351
rs140483536
rs815227
rs815226
rs6553573
rs1564862
rs78088794
rs1531945
rs77867827
rs6840755
rs815225
rs815224
rs815222
rs10005736
rs115079330
rs10008797
rs114241004
rs1079310
rs17703374
rs10517911
rs28825393
rs191741884
rs140122941
rs139738319
rs10017958
rs55710431
rs191532182
rs10029441
rs4607248
rs9312511
rs11722191
rs190978930
rs2200399
rs11735983
rs17600220
rs76491788
rs28775385
rs72621917
rs1485324
rs117023432
rs1385512
rs1463611
rs4859972
rs72621918
rs12646779
rs12649233
rs12649263
rs17600269
rs9991817
rs10029237
rs7667846
rs1485321
rs11737501
rs7690599
rs12650775
rs4859973
rs11737761
rs149166364
rs10006528
rs12640384
rs72699699
rs9993550
rs6553593
rs10013203
rs12506811
rs77904897
rs200425347
rs75185336
rs78297936
rs34496346
rs111352941
rs140376300
rs67882810
rs10213065
rs76950710
rs1385519
rs13328003
rs76820676
rs13434405
rs7672843
rs139818176
rs28444899
rs10031137
rs10022799
rs115864078
rs28654424
rs9998947
rs7658246
rs10003880
rs10002479
rs9996196
rs9996643
rs17703512
rs7683098
rs138456275
rs7687091
rs9312517
rs28521481
rs76157618
rs10001399
rs28403027
rs12505330
rs565411233
rs77072054
rs148388957
rs71620430
rs10005047
rs181184453
rs17053109
rs10024767
rs10517927
rs2062382
rs9312521
rs9312522
rs6850485
rs1385513
rs1385514
rs1385515
rs72701431
rs7691019
rs7657608
rs17600510
rs17053119
rs17053121
rs76154576
rs17053125
rs17600543
rs59628205
rs34366440
rs11947715
rs74973210
rs34618292
rs67665405
rs72621919
rs11937355
rs72701435
rs13107764
rs13144552
rs11934634
rs6827429
rs6821647
rs17522190
rs6817102
rs6827192
rs6833251
rs138642612
rs72701439
rs11933479
rs13143692
rs13110464
rs13120711
rs10517929
rs13134784
rs34710442
rs142675864
rs13113987
rs148159519
rs67314880
rs114671594
rs17600597
rs7681804
rs17600604
rs1485318
rs77428687
rs117575096
rs7694278
rs17522266
rs118110360
rs35352642
rs34263334
rs35819591
rs80115177
rs17600618
rs72701447
rs72701448
rs116135844
rs7686536
rs1485319
rs1485320
rs13108030
rs10517930
rs13125393
rs2171022
rs2319134
rs2319135
rs35685914
rs17522294
rs7678446
rs7659452
rs7696807
rs35498128
rs72701454
rs13109519
rs35500310
rs11947793
rs11944143
rs4466069
rs4328943
rs4299612
rs4266319
rs4543149
rs72701458
rs34189962
4:168190192_T_C
rs145876510
rs17522315
rs13117708
rs142144748
rs111370601
rs117998611
rs72621920
rs115998434
rs201227791
rs150894397
rs7441658
rs74503481
rs35520897
rs36080544
rs35627758
rs117911362
rs151263359
rs139307925
rs114905903
rs146965640
rs143465082
rs34899022
rs72701463
rs10004837
rs35186337
rs79465230
rs66682966
rs36027990
rs34988712
rs72621921
rs180756502
rs13116056
rs141321792
rs138369611
rs72701465
rs72701466
rs72701467
rs76734403
rs116189111
rs114745734
rs74540547
rs55760674
rs72701468
rs72701469
rs60173739
rs72701470
rs186068547
rs77911154
rs192158178
rs76995266
rs6553666
rs7687545
rs7668767
rs13150951
rs6553668
rs67821223
rs6553669
rs7694621
rs116992025
rs13121433
rs13107201
rs13127240
rs72621922
rs72621923
rs4860010
rs12648842
rs4860011
rs10024543
rs9996069
rs62331967
rs10027257
rs74843893
rs35500841
rs79592352
rs79647185
rs6843904
rs72621924
rs6553674
rs76428761
rs6553675
rs12651298
rs34980359
rs191884292
rs187063021
rs145958170
rs111819544
rs10008596
rs10008779
rs13150053
rs75257379
rs112956991
rs2319138
rs17053144
rs6553681
rs72621926
rs2319137
rs17522391
rs7665794
rs117711666
rs72621927
rs13103525
rs141620438
rs72979584
rs72621928
rs6830324
rs72621929
rs34993166
rs115633566
rs13145999
rs10014450
rs58282786
rs72621931
rs13117225
rs72621932
rs74786375
rs10015859
rs59437213
rs78546819
rs72621933
rs10023463
rs575893573
rs9312540
rs6822558
rs6553688
rs78880947
rs7668603
rs7677928
rs73861979
rs72621934
rs72621935
rs72621936
rs13151771
rs117172924
rs10022398
rs78631758
rs67526911
rs59568364
rs74330309
rs61369844
rs76014092
rs2319139
rs2319140
4:168252886_C_A
rs72621937
rs72621938
rs115587422
rs10027487
rs12510804
rs10517933
rs72621939
rs6854104
rs62331994
rs6854296
rs6841286
rs11942633
rs72621940
rs6831560
rs11132983
rs6848004
rs10025735
rs2319141
rs72621941
rs6553692
rs117359427
rs2319142
rs2319143
rs10031176
rs17703652
rs13149443
rs59526659
rs66633523
rs72621942
rs4385095
rs17647174
rs2319144
rs2319145
rs71620440
rs67727901
rs12640969
rs35048341
rs11932073
rs75931796
rs12640692
rs2319136
rs4276311
rs72621943
rs34525588
rs13111850
rs13143452
rs11947323
rs146369170
rs113319262
rs191738911
rs199790227
rs141213347
rs12498297
rs28888805
rs148643949
rs72621944
rs10007822
rs11132987
rs75744863
rs10011422
rs11938223
rs2319273
rs78660119
rs7686116
rs13133505
rs13107891
rs72701490
rs4859974
rs10020597
rs4859975
rs4859976
rs117268917
rs4859977
rs11943013
rs11937744
rs12504924
rs11132989
rs11132990
rs11132991
rs541599865
rs11132993
rs35547296
rs11132994
rs13116806
rs10024029
rs10021961
rs10021965
rs10026479
rs140466021
rs10029506
rs4566682
rs4635838
rs34684421
rs7679061
rs35559442
rs4580677
rs4639103
rs7678332
rs12108386
rs7678368
rs7697185
rs4301147
rs4487374
rs4330375
rs12645389
rs11132997
rs11941483
rs4602516
rs4453959
rs62332033
rs4516745
rs28592757
rs4604078
rs4585334
rs13106758
rs13117106
rs11730552
rs11734061
rs11132999
rs72621946
rs11728220
rs10018271
rs543426855
rs10022744
rs10025480
rs7694248
rs7694251
rs77130113
rs7663541
rs4860012
rs2319272
rs61328002
rs7434438
rs11939958
rs145589095
rs10029068
rs10024817
rs12509959
rs4376176
rs4362851
rs2319270
rs55921534
rs2319268
rs7677299
rs72621947
rs7655671
rs72621948
rs72621949
rs4860013
rs2319252
rs2319251
rs2319250
rs2319249
rs2873936
rs17053204
rs28366521
rs10011478
rs17647331
rs2319254
rs72621950
rs10014896
rs4526003
rs12648914
rs2319248
rs4621457
rs72621951
rs12509055
rs2319247
rs76173032
rs2873935
rs4532266
rs4532267
rs7655767
rs117224815
rs7656638
rs13105384
rs79864863
rs2706835
rs13142876
rs2706079
rs17601255
rs182182963
rs28674006
rs7660761
rs2319246
rs143292103
rs2706073
rs11732804
rs6839910
rs77464938
rs78466384
rs9996171
rs72621952
rs62333566
rs2952425
rs117472847
rs9760045
rs2706838
rs74583190
rs62333568
rs2706839
rs2706061
rs2706062
rs28733086
rs4377613
rs11940700
rs149936686
rs28494883
rs2706840
rs2252135
rs2706065
rs34765936
rs9995172
rs12643373
rs12651154
rs147608409
rs62333571
rs117463571
rs79592241
rs138962490
rs2952427
rs2952428
rs2952429
rs17601548
rs17601569
rs2706080
rs2319238
rs2319237
rs72621953
rs146881717
rs72621954
rs67044218
rs10006265
rs9999068
rs9999156
rs10006992
rs17053223
rs117144888
rs74821082
rs17647472
rs72621955
rs72621956
rs2706831
rs2706830
rs185232506
rs72621957
rs72621958
rs201955855
rs72621959
rs2706826
rs2706825
rs7676758
rs72621960
rs12504160
rs10049827
rs28404651
rs202131560
rs116980649
rs2706834
rs6838337
rs6553761
rs117420447
rs2319255
rs140134490
rs6850905
rs2706097
rs7661975
rs1962499
rs2706095
rs72621961
rs72621962
rs3849581
rs6815538
rs141757017
rs75460819
rs34535833
rs73861897
rs2952432
rs7675231
rs17647508
rs13106354
rs11737033
rs72703310
rs3860620
rs78668795
rs80189105
rs58085639
rs10020486
rs9991669
rs72621963
4:168332544_G_A
rs72621964
rs2319256
rs9997936
rs34664469
rs79640031
rs111888367
rs10050232
rs75145217
rs73861900
rs2706836
rs77319333
rs12650355
rs12502751
rs147336000
rs12501419
rs72703314
rs2250633
rs2952481
rs72621965
rs72621966
rs2706843
rs2706844
4:168337878_C_A
rs117755914
rs76151678
rs2952482
rs76654334
rs72621967
rs62333593
rs73864205
rs2319260
rs11935296
rs2319261
rs2706833
rs72703315
rs12645590
rs12645615
rs62333594
rs10013164
rs10006075
rs8180236
rs116852145
rs143844240
rs4516743
rs4590068
rs2319258
rs34607048
rs2319259
rs12503422
rs8180155
rs77725218
rs76352334
rs72621968
rs117851893
rs76500491
rs34116384
rs150051525
rs113861595
rs2706845
rs4419497
rs72621969
rs17601772
rs62333596
rs2319244
rs12506707
rs74514354
rs72621970
rs6553778
rs72621971
rs6812213
rs138785922
rs34586928
rs72621972
rs13136714
rs10517938
rs78680349
rs11941943
rs17523451
rs76321197
rs75198187
rs34871603
rs34514527
rs34773757
rs141555654
rs112448253
rs143544109
rs28873461
rs71620447
rs145982177
rs111408481
rs113102690
rs192089140
rs189458431
rs140381933
rs148917466
rs151015223
rs115610589
rs112235362
rs4860014
rs2706823
rs2706072
rs2706822
rs78640402
rs2706071
rs2706070
rs2319243
rs17601869
rs75392487
rs145441762
rs2706069
rs2319242
rs79933484
rs74864321
rs11936627
rs11133037
rs2319240
rs34209900
rs2706067
rs75092817
rs79251033
rs57814872
rs75320396
rs62333622
rs143104557
rs2706074
rs77055462
rs6841602
rs2706821
rs6854438
rs7681743
rs75311832
rs2252437
rs6553798
rs6553799
rs12649155
rs77848083
rs78582793
rs2319264
rs77225034
rs76843457
rs1987056
rs6846744
rs76219251
rs17523610
rs76918696
rs1382238
rs7661537
rs11736359
rs113787187
rs1478232
rs9312556
rs80073004
rs10517939
rs17704165
rs12644036
rs1478239
rs17523654
rs13150354
rs34790673
rs12646941
rs17704183
rs17053293
rs75213707
rs6817078
rs75624581
rs7694220
rs148098671
rs56678518
rs138064821
rs118151187
rs117191239
rs75355082
rs74467310
rs79063107
rs17053300
rs6838532
rs12499831
rs78468893
rs79356973
rs76762906
rs148259101
rs55786536
rs62333637
rs2126866
rs2126865
rs2169736
rs142366390
rs67201923
rs77867179
rs80228165
rs9999852
rs28436983
rs117178451
rs62333638
rs147886052
rs140878126
rs115011249
rs72703328
rs9790358
rs1478231
rs62333640
rs11933435
rs117731657
rs77763469
rs75063208
rs17053311
rs2873937
rs1124558
rs1600106
rs1600104
rs17602245
rs72703330
rs11133064
rs11730125
rs151175567
rs62333654
rs116665542
rs59853081
rs143228733
rs13118714
rs58471370
rs2199615
rs141908636
rs79424456
rs12646176
rs1478229
rs74957015
rs141969554
rs11940749
rs75130632
rs11940910
rs6841551
rs112369896
rs1841947
rs12647477
rs80302730
rs34381383
rs75620951
rs72703334
rs2319274
rs6844303
rs79385171
rs117530997
rs117830829
rs77449530
rs2199614
rs79668621
rs76709625
rs1585666
rs68052544
rs116857574
rs77599916
rs28756826
rs141125989
rs117045501
rs10032459
rs1160487
rs10517942
rs76276004
rs6841727
rs11943978
rs13131736
rs17053323
rs1382237
rs2219758
rs964578
rs7682433
rs1478224
rs143229280
rs75014103
rs12645548
rs62332360
rs4550962
rs35154180
rs11724516
rs2169732
rs7680535
rs11931502
rs79430851
rs117145089
4:168442340_A_C
rs17053332
rs17704305
rs62332362
rs116856636
rs2319275
rs2319276
rs118145826
rs62332363
rs75121043
rs1585663
rs62332364
rs34620355
rs78724995
rs72703345
rs72703346
rs62332365
rs74972155
rs72703347
rs118151352
rs1600103
rs147678501
rs67123576
rs77754177
rs77900770
rs141674698
rs1518203
rs80346533
rs76867747
rs17523992
rs72703348
rs72703349
rs2319277
rs35308413
rs10020921
rs10023693
rs60518548
rs12507971
rs74998761
rs1817389
rs11731275
rs1120854
rs145348237
rs72703352
rs9994486
rs72703353
rs72703354
rs72703355
rs72703356
rs79754188
rs55761721
rs115566463
rs112019565
rs59345443
rs4860023
rs34334329
rs77588031
rs116017542
rs116900172
rs72703358
rs67669280
rs34311776
rs115988809
rs35813981
rs72703362
rs56072268
rs74779981
rs78815623
rs1026702
rs1026701
rs1600102
rs67934221
rs6852711
rs76515065
rs117484630
rs11936438
rs7660862
rs116424243
rs4860025
rs6848606
rs74969195
rs149364563
rs1478241
rs6825863
rs116901572
rs10033874
rs7661910
rs78149682
rs79836051
rs1841949
rs7668194
rs1878686
rs1878685
rs6816291
rs76818860
rs6845819
rs72989764
rs6553880
rs77271206
rs1914620
rs72989768
```
