## Supplementary material for "Characterization of shared and ancestry-specific signals driving complex traits using multi-ancestry fine-mapping": s1.afreq

```
#CHROM	ID	REF	ALT	ALT_FREQS	OBS_CT
4	rs4691293	G	A	0.477137	1006
4	rs28419450	T	G	0.0228628	1006
4	rs74490334	C	T	0.168986	1006
4	rs62352768	T	A	0.0477137	1006
4	rs115159381	G	A	0.0447316	1006
4	rs28784939	G	A	0.0705765	1006
4	rs9997430	A	G	0.0715706	1006
4	rs4690852	C	T	0.484095	1006
4	rs28887530	C	T	0.0228628	1006
4	rs28866561	C	T	0.0705765	1006
4	rs6844795	A	C	0.0705765	1006
4	rs28859960	G	T	0.0228628	1006
4	rs6536981	T	C	0.0705765	1006
4	rs116338760	G	T	0.0208748	1006
4	rs7654830	A	G	0.484095	1006
4	rs10019331	G	A	0.402584	1006
4	rs76072895	G	A	0.0168986	1006
4	rs7660211	C	T	0.0705765	1006
4	rs12651344	T	C	0.413519	1006
4	rs62352769	C	G	0.105368	1006
4	rs55872406	G	C	0.0705765	1006
4	rs11942707	C	T	0.0258449	1006
4	rs6824380	A	G	0.0705765	1006
4	rs10025193	C	T	0.0228628	1006
4	rs72974201	A	G	0.0705765	1006
4	rs57487221	A	T	0.0705765	1006
4	rs58115070	A	G	0.0427435	1006
4	rs7439050	G	T	0.0705765	1006
4	rs7435078	T	C	0.413519	1006
4	rs7439139	G	A	0.0705765	1006
4	rs7439074	C	T	0.0705765	1006
4	rs7439084	A	G	0.0705765	1006
4	rs7439125	A	G	0.0705765	1006
4	rs116547869	G	A	0.0149105	1006
4	rs6536982	A	G	0.0705765	1006
4	rs6536983	T	A	0.0705765	1006
4	rs6536984	G	A	0.0705765	1006
4	rs6844917	A	G	0.0705765	1006
4	rs6845462	C	T	0.0705765	1006
4	rs6845804	G	C	0.236581	1006
4	rs6536985	A	T	0.0705765	1006
4	rs145241658	G	A	0.0119284	1006
4	rs142231265	C	T	0.0139165	1006
4	rs75470589	G	A	0.0427435	1006
4	rs7665484	C	T	0.416501	1006
4	rs116046110	G	A	0.0228628	1006
4	rs7671013	C	T	0.483101	1006
4	rs76767812	C	T	0.0228628	1006
4	rs115857198	C	T	0.0238569	1006
4	rs4691296	C	A	0.410537	1006
4	rs4691297	A	G	0.408549	1006
4	rs116106641	A	G	0.0427435	1006
4	rs72695523	C	G	0.028827	1006
4	rs115370857	C	T	0.0437376	1006
4	rs62352772	A	G	0.0656064	1006
4	rs9994777	C	T	0.0447316	1006
4	rs78473063	G	T	0.0427435	1006
4	rs75981898	T	C	0.00894632	1006
4	rs6813804	A	G	0.44334	1006
4	rs80141530	A	G	0.0576541	1006
4	rs6844850	T	C	0.44831	1006
4	rs7435951	G	T	0.382704	1006
4	rs6820607	G	A	0.977137	1006
4	rs80322942	T	C	0.0576541	1006
4	rs11725415	G	A	0.383698	1006
4	rs189607924	C	T	0.00497018	1006
4	rs76035132	T	C	0.0586481	1006
4	rs76381905	A	G	0.0586481	1006
4	rs55716547	T	C	0.451292	1006
4	rs144046932	G	A	0.158052	1006
4	rs6853975	G	A	0.457256	1006
4	rs72976226	G	T	0.00894632	1006
4	rs75400128	A	T	0.05666	1006
4	rs143046306	G	C	0.0606362	1006
4	rs4691298	T	A	0.451292	1006
4	rs78666708	C	G	0.05666	1006
4	rs7437876	A	G	0.457256	1006
4	rs76987353	C	G	0.05666	1006
4	rs12648538	G	T	0.38171	1006
4	rs7340870	A	C	0.442346	1006
4	rs79675856	G	T	0.05666	1006
4	rs146231375	T	G	0.00894632	1006
4	rs58993559	G	A	0.05666	1006
4	rs58565719	G	A	0.05666	1006
4	rs58534787	A	G	0.05666	1006
4	rs74567840	G	A	0.0576541	1006
4	rs72695531	A	C	0.390656	1006
4	rs72695534	G	C	0.389662	1006
4	rs57391276	T	C	0.05666	1006
4	rs61168372	T	C	0.05666	1006
4	rs116299710	G	T	0.0477137	1006
4	rs11100657	A	G	0.461233	1006
4	rs77808576	T	A	0.05666	1006
4	rs79899639	A	T	0.00894632	1006
4	rs76395193	C	T	0.05666	1006
4	rs4133304	C	G	0.05666	1006
4	rs75459307	C	A	0.00894632	1006
4	rs61691109	A	G	0.05666	1006
4	rs145822279	C	G	0.00894632	1006
4	rs72695538	C	T	0.146123	1006
4	rs56410328	T	C	0.389662	1006
4	rs11725697	T	C	0.00298211	1006
4	rs79263669	A	C	0.05666	1006
4	rs79818443	T	C	0.05666	1006
4	rs77613918	C	T	0.05666	1006
4	rs77841190	A	G	0.05666	1006
4	rs62352774	C	A	0.16998	1006
4	rs75870220	C	T	0.05666	1006
4	rs7437450	A	G	0.388668	1006
4	rs77719500	A	G	0.05666	1006
4	rs60869845	T	A	0.05666	1006
4	rs76419604	T	C	0.05666	1006
4	rs79969342	A	C	0.05666	1006
4	rs72695539	C	G	0.388668	1006
4	rs79986292	G	C	0.05666	1006
4	rs78657695	C	T	0.05666	1006
4	rs7698079	A	G	0.05666	1006
4	rs116062304	A	G	0.0735586	1006
4	rs7658057	C	T	0.05666	1006
4	rs77013891	G	A	0.0228628	1006
4	rs78712492	C	G	0.00894632	1006
4	rs6536987	A	G	0.460239	1006
4	rs76188776	G	A	0.05666	1006
4	rs75132873	T	C	0.05666	1006
4	rs74560975	G	A	0.027833	1006
4	rs79348218	A	G	0.05666	1006
4	rs78495860	A	C	0.00894632	1006
4	rs28840815	T	C	0.463221	1006
4	rs77418834	G	A	0.05666	1006
4	rs77066117	A	T	0.05666	1006
4	rs77918710	T	C	0.00894632	1006
4	rs75551324	A	G	0.0248509	1006
4	rs7690459	C	T	0.455268	1006
4	rs62352775	G	A	0.0725646	1006
4	rs79026119	A	G	0.05666	1006
4	rs76390864	A	G	0.05666	1006
4	rs76550860	A	G	0.05666	1006
4	rs74619363	T	C	0.05666	1006
4	rs78000397	G	A	0.05666	1006
4	rs74500617	G	A	0.05666	1006
4	rs80049531	A	G	0.05666	1006
4	rs7655721	A	T	0.05666	1006
4	rs4128432	A	C	0.0367793	1006
4	rs74495481	C	T	0.05666	1006
4	rs79101066	A	C	0.05666	1006
4	rs72635142	G	A	0.0168986	1006
4	rs60555352	C	T	0.0616302	1006
4	rs72695543	C	T	0.388668	1006
4	rs79356782	A	T	0.0576541	1006
4	rs72695544	T	A	0.388668	1006
4	rs11100658	C	G	0.457256	1006
4	rs79467278	C	T	0.0576541	1006
4	rs76868672	T	C	0.0576541	1006
4	rs75251917	A	T	0.0576541	1006
4	rs66526212	T	C	0.137177	1006
4	rs10016749	G	A	0.611332	1006
4	rs76082876	A	G	0.0576541	1006
4	rs72695553	A	G	0.0337972	1006
4	rs77802308	C	T	0.0576541	1006
4	rs7673384	C	T	0.611332	1006
4	rs75028911	T	C	0.0586481	1006
4	rs7665648	T	C	0.00894632	1006
4	rs115303517	A	G	0.00894632	1006
4	rs10016111	C	G	0.599404	1006
4	rs10018491	C	T	0.594433	1006
4	rs78713510	T	C	0.00894632	1006
4	rs13122365	G	A	0.0198807	1006
4	rs6419311	C	T	0.614314	1006
4	rs7673076	G	A	0.605368	1006
4	rs72635147	G	A	0.00894632	1006
4	rs6536988	C	T	0.605368	1006
4	rs6821728	T	C	0.614314	1006
4	rs10001950	T	G	0.599404	1006
4	rs10034869	C	T	0.599404	1006
4	rs7658952	A	C	0.599404	1006
4	rs7664464	G	A	0.599404	1006
4	rs6536989	T	A	0.61332	1006
4	rs111773267	T	G	0.00894632	1006
4	rs112802780	G	A	0.00894632	1006
4	rs115677012	C	T	0.0208748	1006
4	rs72635151	A	G	0.00894632	1006
4	rs77388539	T	C	0.00894632	1006
4	rs74646471	G	T	0.0129225	1006
4	rs28419741	C	T	0.594433	1006
4	rs28516922	A	G	0.38668	1006
4	rs28419277	T	C	0.599404	1006
4	rs55867414	A	T	0.38668	1006
4	rs28391069	C	T	0.0874751	1006
4	rs72635153	A	G	0.00894632	1006
4	rs28502536	T	G	0.0188867	1006
4	rs79859203	A	G	0.0298211	1006
4	rs28680860	T	C	0.612326	1006
4	rs28689028	A	C	0.600398	1006
4	rs28445683	A	G	0.144135	1006
4	rs112195994	C	T	0.00894632	1006
4	rs72635154	T	C	0.00894632	1006
4	rs80123623	T	C	0.0467197	1006
4	rs28719011	A	G	0.595427	1006
4	rs72635155	G	C	0.00894632	1006
4	rs72635156	T	G	0.00894632	1006
4	rs28453146	C	T	0.594433	1006
4	rs72635157	G	A	0.00894632	1006
4	rs72635158	A	G	0.00894632	1006
4	rs28477911	T	C	0.38668	1006
4	rs77660415	G	A	0.00894632	1006
4	rs28609819	T	A	0.593439	1006
4	rs28429012	G	A	0.599404	1006
4	rs114813470	T	C	0.00894632	1006
4	rs75992693	T	A	0.00894632	1006
4	rs72635159	G	A	0.00894632	1006
4	rs149152974	T	C	0.0238569	1006
4	rs72635160	C	A	0.00894632	1006
4	rs28594927	C	T	0.387674	1006
4	rs28463696	T	C	0.387674	1006
4	rs28555495	G	C	0.387674	1006
4	rs117648088	G	A	0.00894632	1006
4	rs28465152	A	G	0.00894632	1006
4	rs28612841	G	A	0.00894632	1006
4	rs28827865	A	T	0.649105	1006
4	rs28768419	T	C	0.584493	1006
4	rs28805433	A	G	0.00894632	1006
4	rs28799342	A	G	0.658052	1006
4	rs141040378	T	G	0.0228628	1006
4	rs28494630	C	T	0.661034	1006
4	rs28713613	A	G	0.336978	1006
4	rs138702363	A	T	0.0238569	1006
4	rs75307686	G	A	0.0516899	1006
4	rs72635163	A	G	0.00894632	1006
4	rs28408994	T	C	0.336978	1006
4	rs72635164	C	A	0.00894632	1006
4	rs72635165	T	C	0.00894632	1006
4	rs28580082	A	G	0.649105	1006
4	rs28367117	A	G	0.644135	1006
4	rs28440831	T	C	0.00894632	1006
4	rs115986384	T	G	0.0328032	1006
4	rs75768685	C	A	0.0159046	1006
4	rs182157732	T	G	0.00596421	1006
4	rs28417811	A	G	0.336978	1006
4	rs143108838	A	G	0.00894632	1006
4	rs36137680	C	T	0.0954274	1006
4	rs144436177	C	A	0.649105	1006
4	rs36158000	G	T	0.00894632	1006
4	rs36150706	C	T	0.649105	1006
4	rs141176063	G	A	0.0119284	1006
4	rs36152032	C	G	0.336978	1006
4	rs36158748	C	T	0.336978	1006
4	rs139731047	G	A	0.00894632	1006
4	rs142830347	T	C	0.00894632	1006
4	rs147845224	G	A	0.0129225	1006
4	rs147617648	T	C	0.0119284	1006
4	rs150113842	C	T	0.00894632	1006
4	rs143066559	C	A	0.0119284	1006
4	rs148349571	G	A	0.0119284	1006
4	rs141543039	G	A	0.0467197	1006
4	rs150847491	A	G	0.649105	1006
4	rs139322370	C	T	0.026839	1006
4	rs182955521	A	C	0.0129225	1006
4	rs139723890	C	A	0.0228628	1006
4	rs36166620	T	C	0.0119284	1006
4	rs140212774	T	C	0.0119284	1006
4	rs144798866	G	A	0.00894632	1006
4	rs150582836	C	T	0.649105	1006
4	rs145570099	A	G	0.0119284	1006
4	rs151319312	G	A	0.336978	1006
4	rs141351078	T	C	0.0119284	1006
4	rs144114355	T	A	0.0129225	1006
4	rs138143060	G	A	0.0129225	1006
4	rs149572481	A	C	0.658052	1006
4	rs138150539	C	T	0.0238569	1006
4	rs142531978	G	A	0.00894632	1006
4	rs10006678	T	A	0.0168986	1006
4	rs11944508	C	T	0.225646	1006
4	rs12506933	T	A	0.22664	1006
4	rs56850382	A	T	0.0228628	1006
4	rs78540517	G	A	0.0149105	1006
4	rs13123780	T	C	0.0298211	1006
4	rs10032330	A	G	0.252485	1006
4	rs78130448	C	T	0.0228628	1006
4	rs73861395	C	A	0.225646	1006
4	rs6818026	C	T	0.0238569	1006
4	rs10026269	T	C	0.252485	1006
4	rs77054025	G	A	0.0258449	1006
4	rs147967756	A	T	0.00994036	1006
4	rs73861396	A	G	0.213718	1006
4	rs73861397	C	T	0.213718	1006
4	rs73861398	G	A	0.213718	1006
4	rs116300948	C	T	0.0238569	1006
4	rs34543394	A	G	0.0308151	1006
4	rs58399114	C	T	0.213718	1006
4	rs28667373	G	A	0.218688	1006
4	rs115511328	G	C	0.00795229	1006
4	rs78655851	T	G	0.0258449	1006
4	rs114882201	G	T	0.0347913	1006
4	rs3924566	G	A	0.217694	1006
4	rs7434449	C	A	0.0258449	1006
4	rs4132264	G	C	0.218688	1006
4	rs10006942	A	T	0.253479	1006
4	rs79768852	T	C	0.0477137	1006
4	rs28470639	C	G	0.218688	1006
4	rs10007526	T	C	0.254473	1006
4	rs7692681	C	T	0.218688	1006
4	rs7661107	T	C	0.219682	1006
4	rs3919798	T	C	0.254473	1006
4	rs6845338	T	C	0.220676	1006
4	rs77640897	T	A	0.0258449	1006
4	rs113853724	T	G	0.0447316	1006
4	rs11938687	A	C	0.219682	1006
4	rs11933732	C	T	0.219682	1006
4	rs72978295	T	C	0.0357853	1006
4	rs79129364	A	G	0.0258449	1006
4	rs76023109	G	A	0.0258449	1006
4	rs6835107	A	T	0.218688	1006
4	rs28645359	T	C	0.219682	1006
4	rs11945682	G	A	0.255467	1006
4	rs28551156	C	G	0.219682	1006
4	rs28438787	G	A	0.218688	1006
4	rs111701221	A	G	0.0238569	1006
4	rs12510378	T	A	0.223658	1006
4	rs41413146	G	C	0.0347913	1006
4	rs146406911	C	T	0.0347913	1006
4	rs12513201	G	A	0.0188867	1006
4	rs7684028	T	C	0.295229	1006
4	rs7695046	A	C	0.254473	1006
4	rs6553485	G	A	0.218688	1006
4	rs149762720	T	A	0.0367793	1006
4	rs13435745	A	G	0.218688	1006
4	rs149482277	G	A	0.0159046	1006
4	rs28885145	G	A	0.218688	1006
4	rs11931942	G	A	0.2167	1006
4	rs192083113	G	A	0.0139165	1006
4	rs9996245	G	A	0.295229	1006
4	rs7674577	A	G	0.295229	1006
4	rs10002710	G	A	0.218688	1006
4	rs10034471	T	C	0.219682	1006
4	rs77775069	A	G	0.0238569	1006
4	rs12644650	G	A	0.254473	1006
4	rs77384941	T	C	0.027833	1006
4	rs55881721	T	A	0.217694	1006
4	rs78099024	G	A	0.026839	1006
4	rs11941551	C	T	0.253479	1006
4	rs72980232	T	C	0.254473	1006
4	rs72980234	C	T	0.253479	1006
4	rs58197768	T	C	0.0477137	1006
4	rs79277010	C	T	0.0258449	1006
4	rs6553543	G	C	0.253479	1006
4	rs6553544	G	T	0.253479	1006
4	rs7682852	G	A	0.253479	1006
4	rs148626359	T	C	0.0228628	1006
4	rs79022584	G	A	0.253479	1006
4	rs72980237	T	C	0.253479	1006
4	rs2219237	C	A	0.254473	1006
4	rs60555966	C	T	0.253479	1006
4	rs147058547	T	C	0.026839	1006
4	rs77272645	C	T	0.0188867	1006
4	rs56333751	C	T	0.254473	1006
4	rs57247717	C	T	0.254473	1006
4	rs10005315	G	T	0.255467	1006
4	rs57571560	T	A	0.255467	1006
4	rs72980245	G	T	0.252485	1006
4	rs72980247	G	C	0.253479	1006
4	rs74944954	C	A	0.026839	1006
4	rs10866348	T	G	0.253479	1006
4	rs10866349	T	G	0.215706	1006
4	rs10866350	G	A	0.253479	1006
4	rs9990895	C	T	0.254473	1006
4	rs60986622	C	G	0.253479	1006
4	rs56090642	G	A	0.253479	1006
4	rs954218	T	C	0.253479	1006
4	rs954217	A	T	0.253479	1006
4	rs12503564	A	G	0.215706	1006
4	rs79242349	A	G	0.0258449	1006
4	rs2198739	T	C	0.253479	1006
4	rs185408614	G	T	0.0258449	1006
4	rs2198738	G	A	0.215706	1006
4	rs114052539	G	A	0.0347913	1006
4	rs113179552	T	C	0.0437376	1006
4	rs58197672	T	C	0.251491	1006
4	rs138014036	A	G	0.0218688	1006
4	rs141132463	T	C	0.0367793	1006
4	rs190970542	G	A	0.0228628	1006
4	rs12505657	T	G	0.22167	1006
4	rs113653597	C	T	0.205765	1006
4	rs6856033	C	T	0.0367793	1006
4	rs17052538	T	C	0.0675944	1006
4	rs13109075	T	C	0.363817	1006
4	rs10029316	G	A	0.0328032	1006
4	rs34057847	G	A	0.026839	1006
4	rs2318457	T	G	0.754473	1006
4	rs6843982	T	C	0.535785	1006
4	rs4860006	A	G	0.540755	1006
4	rs62352801	T	C	0.126243	1006
4	rs4860007	A	C	0.695825	1006
4	rs62352802	C	T	0.122266	1006
4	rs4859971	T	C	0.412525	1006
4	rs6851516	T	C	0.345924	1006
4	rs72695575	A	G	0.0586481	1006
4	rs6832027	A	G	0.588469	1006
4	rs72695578	T	G	0.0576541	1006
4	rs2198737	G	A	0.34493	1006
4	rs9312532	A	T	0.345924	1006
4	rs9312535	C	A	0.342942	1006
4	rs145290855	G	A	0.0119284	1006
4	rs6827306	T	C	0.810139	1006
4	rs6812497	C	T	0.342942	1006
4	rs113968476	C	A	0.282306	1006
4	rs6813547	C	T	0.342942	1006
4	rs6819071	C	T	0.342942	1006
4	rs6819104	C	T	0.342942	1006
4	rs77674221	C	T	0.0308151	1006
4	rs7658503	G	T	0.342942	1006
4	rs7658860	G	A	0.343936	1006
4	rs72695581	C	T	0.0606362	1006
4	rs6553661	C	T	0.343936	1006
4	rs6853202	A	G	0.403579	1006
4	rs17597615	G	T	0.466203	1006
4	rs6826647	C	T	0.403579	1006
4	rs11943562	T	C	0.183897	1006
4	rs977643	A	G	0.343936	1006
4	rs17519333	G	C	0.2833	1006
4	rs114690128	T	C	0.026839	1006
4	rs6839971	C	T	0.403579	1006
4	rs72695585	C	T	0.0576541	1006
4	rs17597643	A	G	0.0308151	1006
4	rs11942144	C	T	0.466203	1006
4	rs10021354	C	A	0.810139	1006
4	rs72695587	C	T	0.0576541	1006
4	rs111679042	G	C	0.0636183	1006
4	rs6846930	C	G	0.403579	1006
4	rs62352805	G	A	0.182903	1006
4	rs3762246	C	T	0.40159	1006
4	rs3762245	A	G	0.183897	1006
4	rs3762244	A	G	0.343936	1006
4	rs7674160	A	T	0.404573	1006
4	rs2054147	G	A	0.403579	1006
4	rs112898415	T	G	0.0298211	1006
4	rs7695294	C	T	0.40159	1006
4	rs17597712	T	C	0.0238569	1006
4	rs1057377	C	T	0.256461	1006
4	rs12499704	A	C	0.343936	1006
4	rs75897620	G	A	0.0377734	1006
4	rs72695589	G	T	0.0576541	1006
4	rs12501700	A	T	0.343936	1006
4	rs6813903	G	A	0.343936	1006
4	rs952650	G	A	0.182903	1006
4	rs75989674	T	C	0.0208748	1006
4	rs34665704	A	G	0.0178926	1006
4	rs7675734	G	A	0.966203	1006
4	rs17519417	T	C	0.466203	1006
4	rs17597733	T	C	0.028827	1006
4	rs7681289	C	T	0.811133	1006
4	rs10027405	T	C	0.34493	1006
4	rs9918043	C	A	0.466203	1006
4	rs7693792	C	T	0.182903	1006
4	rs72695590	T	C	0.0576541	1006
4	rs7689694	G	A	0.810139	1006
4	rs7678556	A	C	0.810139	1006
4	rs7678726	A	G	0.466203	1006
4	rs56711230	C	T	0.182903	1006
4	rs7668057	T	C	0.810139	1006
4	rs7679349	A	G	0.810139	1006
4	rs2318483	C	G	0.0576541	1006
4	rs2318484	C	A	0.0596421	1006
4	rs138287255	T	C	0.0228628	1006
4	rs13146675	C	T	0.343936	1006
4	rs7691894	A	G	0.347913	1006
4	rs11929824	C	T	0.466203	1006
4	rs11929833	C	T	0.466203	1006
4	rs72695593	C	T	0.055666	1006
4	rs72695594	T	C	0.0576541	1006
4	rs62352806	C	T	0.183897	1006
4	rs62352807	G	A	0.182903	1006
4	rs62352808	G	T	0.182903	1006
4	rs144776596	C	T	0.0238569	1006
4	rs2219236	C	T	0.814115	1006
4	rs2318485	C	T	0.814115	1006
4	rs2168401	G	A	0.814115	1006
4	rs2168400	C	T	0.814115	1006
4	rs79862732	G	A	0.282306	1006
4	rs140922083	C	T	0.00894632	1006
4	rs2124450	G	A	0.814115	1006
4	rs113465405	G	T	0.0576541	1006
4	rs62352830	C	T	0.466203	1006
4	rs7679195	C	A	0.814115	1006
4	rs7674513	G	A	0.814115	1006
4	rs7674681	G	A	0.346918	1006
4	rs6553787	A	G	0.814115	1006
4	rs6553788	T	C	0.814115	1006
4	rs6553792	G	C	0.814115	1006
4	rs6832684	G	A	0.470179	1006
4	rs6837703	C	T	0.182903	1006
4	rs28782800	G	C	0.347913	1006
4	rs62352831	G	C	0.182903	1006
4	rs116478398	C	T	0.0328032	1006
4	rs4549411	C	A	0.347913	1006
4	rs11732467	G	A	0.2833	1006
4	rs6817584	T	C	0.116302	1006
4	rs144214730	C	A	0.2833	1006
4	rs146742159	C	G	0.182903	1006
4	rs185940998	G	A	0.0198807	1006
4	rs148033293	A	C	0.2833	1006
4	rs75548038	C	T	0.814115	1006
4	rs138476866	G	A	0.182903	1006
4	rs78333672	C	T	0.814115	1006
4	rs144465979	A	T	0.347913	1006
4	rs13114286	C	T	0.815109	1006
4	rs6813646	A	T	0.871769	1006
4	rs10003311	T	C	0.816103	1006
4	rs11937180	A	G	0.814115	1006
4	rs11932154	C	T	0.814115	1006
4	rs11935104	T	C	0.814115	1006
4	rs11940325	G	A	0.182903	1006
4	rs72695600	C	T	0.055666	1006
4	rs11935138	T	C	0.814115	1006
4	rs28469298	A	G	0.347913	1006
4	rs10003707	T	C	0.814115	1006
4	rs2198736	A	G	0.814115	1006
4	rs2198735	C	T	0.814115	1006
4	rs2219235	C	T	0.814115	1006
4	rs2219234	A	G	0.347913	1006
4	rs3828018	C	T	0.347913	1006
4	rs3790359	C	T	0.182903	1006
4	rs3790358	T	C	0.347913	1006
4	rs62355160	C	T	0.0586481	1006
4	rs28699632	G	T	0.347913	1006
4	rs7671353	A	G	0.814115	1006
4	rs7671414	A	G	0.814115	1006
4	rs72695601	G	T	0.0576541	1006
4	rs7697656	C	G	0.347913	1006
4	rs115476609	G	T	0.0337972	1006
4	rs3748526	C	T	0.814115	1006
4	rs2219233	T	G	0.816103	1006
4	rs7693595	G	C	0.347913	1006
4	rs2198734	G	A	0.466203	1006
4	rs72697504	A	T	0.055666	1006
4	rs17645162	A	T	0.347913	1006
4	rs28626960	C	T	0.609344	1006
4	rs10517901	A	C	0.347913	1006
4	rs17645192	G	A	0.347913	1006
4	rs7658611	C	A	0.814115	1006
4	rs7658810	C	G	0.466203	1006
4	rs2305593	G	A	0.348907	1006
4	rs13116696	T	C	0.347913	1006
4	rs28433769	C	G	0.348907	1006
4	rs6827226	C	T	0.261431	1006
4	rs57067289	A	G	0.205765	1006
4	rs60230975	G	T	0.205765	1006
4	rs7671287	G	A	0.347913	1006
4	rs74197863	A	G	0.260437	1006
4	rs7690787	T	G	0.347913	1006
4	rs2318486	G	C	0.466203	1006
4	rs2168405	C	A	0.347913	1006
4	rs2124457	G	C	0.347913	1006
4	rs2318487	G	T	0.260437	1006
4	rs2054146	T	C	0.347913	1006
4	rs72697509	G	C	0.054672	1006
4	rs2054145	T	C	0.347913	1006
4	rs2054144	C	T	0.347913	1006
4	rs2318488	G	A	0.349901	1006
4	rs4602517	A	G	0.349901	1006
4	rs115780769	G	C	0.0228628	1006
4	rs13143115	T	C	0.348907	1006
4	rs62355169	G	A	0.465209	1006
4	rs13127151	C	T	0.348907	1006
4	rs12501132	G	A	0.347913	1006
4	rs7689431	C	T	0.347913	1006
4	rs7689440	C	T	0.2833	1006
4	rs7689792	C	T	0.347913	1006
4	rs7694474	C	T	0.347913	1006
4	rs79128379	C	T	0.2833	1006
4	rs143728661	T	C	0.0139165	1006
4	rs6813465	G	A	0.466203	1006
4	rs6813483	G	A	0.466203	1006
4	rs143961565	A	G	0.0129225	1006
4	rs78209273	G	A	0.347913	1006
4	rs12506064	C	G	0.347913	1006
4	rs62355202	C	T	0.483101	1006
4	rs34794594	T	C	0.466203	1006
4	rs9684307	G	T	0.347913	1006
4	rs112632424	C	T	0.347913	1006
4	rs9685077	A	C	0.347913	1006
4	rs9684858	C	A	0.347913	1006
4	rs150633299	G	A	0.34493	1006
4	rs10024175	T	C	0.347913	1006
4	rs149359065	G	A	0.347913	1006
4	rs10017298	C	T	0.347913	1006
4	rs6811155	T	C	0.523857	1006
4	rs10024474	T	G	0.347913	1006
4	rs6854042	A	G	0.466203	1006
4	rs6825308	G	A	0.466203	1006
4	rs12507377	C	G	0.347913	1006
4	rs12509913	T	C	0.347913	1006
4	rs62355204	C	T	0.182903	1006
4	rs6844868	C	T	0.466203	1006
4	rs6816941	T	C	0.2833	1006
4	rs143626752	C	A	0.055666	1006
4	rs4860015	C	T	0.347913	1006
4	rs2124456	T	C	0.816103	1006
4	rs11131774	T	G	0.465209	1006
4	rs11131775	G	A	0.466203	1006
4	rs11131776	G	A	0.261431	1006
4	rs2100536	C	G	0.347913	1006
4	rs4859978	T	C	0.347913	1006
4	rs4860018	G	A	0.347913	1006
4	rs4627894	G	A	0.347913	1006
4	rs4860020	G	A	0.347913	1006
4	rs4859980	C	T	0.348907	1006
4	rs62355207	C	T	0.468191	1006
4	rs62355208	C	T	0.184891	1006
4	rs1037631	T	C	0.466203	1006
4	rs1037630	C	A	0.466203	1006
4	rs3925714	C	T	0.466203	1006
4	rs140885793	C	T	0.00894632	1006
4	rs17696319	C	T	0.348907	1006
4	rs11946234	A	C	0.465209	1006
4	rs17597957	G	A	0.465209	1006
4	rs17597978	G	T	0.465209	1006
4	rs28527797	G	A	0.814115	1006
4	rs17052591	C	T	0.814115	1006
4	rs193263380	C	T	0.0119284	1006
4	rs17598006	A	C	0.465209	1006
4	rs4860021	C	T	0.348907	1006
4	rs4860022	C	T	0.348907	1006
4	rs10034086	A	G	0.816103	1006
4	rs72635168	G	A	0.260437	1006
4	rs6822872	C	G	0.465209	1006
4	rs10034162	A	G	0.348907	1006
4	rs75674853	G	C	0.0109344	1006
4	rs6552223	T	G	0.465209	1006
4	rs6844855	T	C	0.348907	1006
4	rs745244	T	C	0.348907	1006
4	rs114089467	T	C	0.0198807	1006
4	rs897512	G	A	0.280318	1006
4	rs897511	T	G	0.397614	1006
4	rs17519766	A	C	0.286282	1006
4	rs183258616	A	G	0.00795229	1006
4	rs147318521	C	T	0.0228628	1006
4	rs2219238	T	C	0.724652	1006
4	rs144782687	C	G	0.0139165	1006
4	rs17598075	T	G	0.264414	1006
4	rs35743573	C	T	0.0377734	1006
4	rs74558373	C	T	0.263419	1006
4	rs139382447	C	T	0.05666	1006
4	rs11935662	T	C	0.264414	1006
4	rs6817936	T	C	0.462227	1006
4	rs17052594	G	A	0.082505	1006
4	rs116105787	A	T	0.0139165	1006
4	rs7698457	G	A	0.235586	1006
4	rs7698841	G	A	0.228628	1006
4	rs72697515	G	C	0.0576541	1006
4	rs62355209	C	T	0.184891	1006
4	rs62355210	T	C	0.185885	1006
4	rs139788175	G	A	0.0139165	1006
4	rs77119644	T	A	0.134195	1006
4	rs57868511	C	T	0.286282	1006
4	rs17598103	A	T	0.0715706	1006
4	rs17696409	C	G	0.183897	1006
4	rs75423686	G	C	0.026839	1006
4	rs62355211	G	T	0.163022	1006
4	rs75136312	T	C	0.0228628	1006
4	rs28427162	T	C	0.307157	1006
4	rs28733166	C	T	0.164016	1006
4	rs76405737	G	A	0.0149105	1006
4	rs62355212	T	C	0.271372	1006
4	rs76749555	G	A	0.0477137	1006
4	rs147992562	T	C	0.0228628	1006
4	rs55702925	T	C	0.271372	1006
4	rs28463317	C	T	0.277336	1006
4	rs114419040	A	T	0.0685885	1006
4	rs116494991	C	T	0.0149105	1006
4	rs7669297	T	C	0.27336	1006
4	rs7670065	T	G	0.271372	1006
4	rs2054143	A	G	0.987078	1006
4	rs142723601	G	A	0.0159046	1006
4	rs62355239	A	T	0.282306	1006
4	rs62355240	T	G	0.27336	1006
4	rs10517903	A	C	0.272366	1006
4	rs80132396	A	G	0.0168986	1006
4	rs74628833	C	G	0.0168986	1006
4	rs17645338	C	T	0.186879	1006
4	rs2198744	T	C	0.279324	1006
4	rs62355241	T	C	0.252485	1006
4	rs17052602	A	G	0.0168986	1006
4	rs10018183	C	A	0.0964215	1006
4	rs62355242	T	A	0.163022	1006
4	rs9637685	G	C	0.274354	1006
4	rs112813860	C	G	0.0467197	1006
4	rs62355243	C	T	0.0298211	1006
4	rs17052606	C	G	0.0168986	1006
4	rs17052608	A	C	0.147117	1006
4	rs62355244	G	A	0.0298211	1006
4	rs62355245	A	G	0.0298211	1006
4	rs10031976	T	G	0.0984095	1006
4	rs17052616	T	C	0.0984095	1006
4	rs28363930	G	T	0.146123	1006
4	rs72697521	A	G	0.0725646	1006
4	rs28548065	G	A	0.145129	1006
4	rs2318490	A	G	0.292247	1006
4	rs1304643	T	C	0.193837	1006
4	rs75253558	G	A	0.0626243	1006
4	rs2318491	A	G	0.193837	1006
4	rs2318492	G	A	0.866799	1006
4	rs6858153	C	T	0.295229	1006
4	rs141388514	C	T	0.0447316	1006
4	rs62355247	A	C	0.193837	1006
4	rs72635169	A	C	0.193837	1006
4	rs77526960	G	A	0.0377734	1006
4	rs78232267	G	A	0.0308151	1006
4	rs11943188	G	C	0.115308	1006
4	rs4241627	T	C	0.897614	1006
4	rs73863823	A	G	0.147117	1006
4	rs11131987	T	G	0.963221	1006
4	rs59719897	G	A	0.115308	1006
4	rs147073979	C	T	0.0218688	1006
4	rs41369447	A	G	0.145129	1006
4	rs62355250	A	T	0.0298211	1006
4	rs6846491	A	T	0.264414	1006
4	rs111421141	A	T	0.0129225	1006
4	rs79794363	A	C	0.0924453	1006
4	rs1551491	A	G	0.261431	1006
4	rs17519960	G	C	0.122266	1006
4	rs1551490	A	C	0.0228628	1006
4	rs12500478	C	T	0.280318	1006
4	rs28736843	T	A	0.115308	1006
4	rs62355252	A	G	0.0924453	1006
4	rs28668043	T	C	0.115308	1006
4	rs7661104	T	G	0.0298211	1006
4	rs62355253	A	C	0.115308	1006
4	rs62355254	G	C	0.115308	1006
4	rs11735453	C	G	0.261431	1006
4	rs62355255	T	C	0.115308	1006
4	rs10032215	C	T	0.0228628	1006
4	rs2873705	A	G	0.26839	1006
4	rs6844043	T	C	0.238569	1006
4	rs4143465	T	C	0.261431	1006
4	rs10034594	C	A	0.0228628	1006
4	rs4143464	C	G	0.261431	1006
4	rs62355257	A	G	0.0924453	1006
4	rs62355258	A	G	0.0924453	1006
4	rs147699899	A	G	0.0178926	1006
4	rs143200770	G	T	0.0149105	1006
4	rs74287161	T	C	0.146123	1006
4	rs10032567	G	A	0.0984095	1006
4	rs77527101	T	C	0.0417495	1006
4	rs6821241	T	C	0.261431	1006
4	rs62355259	T	A	0.0924453	1006
4	rs10007161	A	G	0.115308	1006
4	rs17598332	A	G	0.139165	1006
4	rs6823089	A	G	0.0984095	1006
4	rs78406624	C	T	0.0964215	1006
4	rs78876122	A	G	0.0168986	1006
4	rs6829719	T	C	0.115308	1006
4	rs6834977	T	C	0.0218688	1006
4	rs62356760	A	G	0.272366	1006
4	rs62356761	A	T	0.0298211	1006
4	rs17052635	C	A	0.0218688	1006
4	rs12646607	T	C	0.272366	1006
4	rs10009425	C	T	0.0218688	1006
4	rs55734645	G	C	0.270378	1006
4	rs1037629	G	A	0.294235	1006
4	rs2198743	G	T	0.271372	1006
4	rs115048444	C	T	0.0347913	1006
4	rs4318675	G	C	0.150099	1006
4	rs1023875	A	G	0.0218688	1006
4	rs17520051	A	C	0.0924453	1006
4	rs114144435	G	A	0.0129225	1006
4	rs28494108	T	C	0.168986	1006
4	rs9999341	G	A	0.0248509	1006
4	rs17052638	G	A	0.0218688	1006
4	rs2198742	A	G	0.763419	1006
4	rs2198741	T	C	0.767396	1006
4	rs10011960	C	T	0.767396	1006
4	rs59443386	T	C	0.767396	1006
4	rs62353201	A	C	0.0924453	1006
4	rs954722	T	C	0.767396	1006
4	rs80149495	G	A	0.00795229	1006
4	rs62353202	C	T	0.0298211	1006
4	rs921857	T	A	0.176938	1006
4	rs921856	G	A	0.763419	1006
4	rs11735271	T	C	0.176938	1006
4	rs78664204	C	G	0.00795229	1006
4	rs62353203	A	T	0.176938	1006
4	rs12511156	A	T	0.0198807	1006
4	rs114046544	T	G	0.0168986	1006
4	rs34194518	G	A	0.0934394	1006
4	rs60246774	G	A	0.178926	1006
4	rs13121323	T	C	0.0337972	1006
4	rs17701990	T	C	0.0994036	1006
4	rs4859994	C	T	0.489066	1006
4	rs62353205	A	G	0.0924453	1006
4	rs6849616	C	T	0.761431	1006
4	rs6850087	C	T	0.761431	1006
4	rs58200612	T	G	0.147117	1006
4	rs17702008	T	C	0.147117	1006
4	rs2318494	T	A	0.854871	1006
4	rs62353206	T	C	0.0298211	1006
4	rs193246583	C	T	0.00994036	1006
4	rs6824889	A	T	0.183897	1006
4	rs7669089	A	C	0.178926	1006
4	rs72697528	C	T	0.0666004	1006
4	rs62353208	T	C	0.0934394	1006
4	rs6552659	C	T	0.761431	1006
4	rs7659747	G	C	0.0735586	1006
4	rs12640605	C	T	0.765408	1006
4	rs12640699	C	A	0.835984	1006
4	rs6552687	T	A	0.765408	1006
4	rs2198740	A	G	0.984095	1006
4	rs62353209	A	G	0.0298211	1006
4	rs7698253	G	A	0.491054	1006
4	rs148833027	G	A	0.0924453	1006
4	rs7698485	G	A	0.489066	1006
4	rs4859995	C	T	0.761431	1006
4	rs2124453	C	A	0.761431	1006
4	rs72697531	C	T	0.0715706	1006
4	rs79683184	A	C	0.0964215	1006
4	rs77629181	G	C	0.0168986	1006
4	rs6829321	G	A	0.985089	1006
4	rs6829373	G	A	0.761431	1006
4	rs186285271	C	T	0.00497018	1006
4	rs145177458	A	C	0.0139165	1006
4	rs2124452	G	C	0.147117	1006
4	rs74287163	G	A	0.0129225	1006
4	rs7697008	C	A	0.0318091	1006
4	rs76580768	C	T	0.0924453	1006
4	rs11132237	C	T	0.0308151	1006
4	rs78201610	C	T	0.0447316	1006
4	rs76029788	C	T	0.0168986	1006
4	rs2168402	C	A	0.488072	1006
4	rs114800499	C	T	0.00795229	1006
4	rs72697533	T	A	0.0675944	1006
4	rs74539360	T	A	0.0427435	1006
4	rs62353210	C	T	0.0924453	1006
4	rs35102463	G	A	0.0248509	1006
4	rs72697535	C	G	0.0666004	1006
4	rs6834387	T	C	0.49503	1006
4	rs62353211	G	A	0.0298211	1006
4	rs146096716	G	A	0.0666004	1006
4	rs139162047	C	T	0.0944334	1006
4	rs4859969	T	G	0.494036	1006
4	rs62353214	T	A	0.0924453	1006
4	rs12331675	A	C	0.0954274	1006
4	rs185171234	G	C	0.0139165	1006
4	rs56258049	C	T	0.0427435	1006
4	rs897514	A	G	0.672962	1006
4	rs55711272	C	A	0.0526839	1006
4	rs897513	A	G	0.76839	1006
4	rs62353215	G	C	0.0298211	1006
4	rs35646569	A	G	0.082505	1006
4	rs72697537	A	T	0.494036	1006
4	rs115153554	T	A	0.00894632	1006
4	rs62353217	A	G	0.0298211	1006
4	rs144399416	C	G	0.027833	1006
4	rs80151066	C	G	0.0427435	1006
4	rs115921504	T	G	0.0427435	1006
4	rs7660401	T	C	0.854871	1006
4	rs10029969	T	C	0.0934394	1006
4	rs62353218	A	G	0.0934394	1006
4	rs141644273	A	G	0.0119284	1006
4	rs114799703	A	T	0.00795229	1006
4	rs62353219	C	T	0.0934394	1006
4	rs62353220	C	T	0.0934394	1006
4	rs189316301	C	T	0.00795229	1006
4	rs72697539	A	G	0.0695825	1006
4	rs4859997	G	A	0.686879	1006
4	rs12498421	C	T	0.593439	1006
4	rs4566679	A	C	0.767396	1006
4	rs4289464	C	T	0.763419	1006
4	rs4859998	G	A	0.848907	1006
4	rs142279215	A	C	0.0149105	1006
4	rs10049559	C	A	0.0934394	1006
4	rs62353259	T	C	0.0745527	1006
4	rs7691474	C	G	0.494036	1006
4	rs62354060	T	A	0.0924453	1006
4	rs6553015	A	G	0.595427	1006
4	rs76022439	A	G	0.0367793	1006
4	rs7440269	A	G	0.0745527	1006
4	rs62354061	G	A	0.0924453	1006
4	rs57136544	C	T	0.0745527	1006
4	rs7672200	G	A	0.593439	1006
4	rs113282683	G	A	0.0477137	1006
4	rs10026881	A	T	0.691849	1006
4	rs10026895	A	C	0.76839	1006
4	rs10026986	A	G	0.0924453	1006
4	rs62354063	T	C	0.0298211	1006
4	rs111826356	G	A	0.0924453	1006
4	rs62354064	A	C	0.0914513	1006
4	rs60053973	C	G	0.671968	1006
4	rs150994146	T	G	0.0198807	1006
4	rs13103887	A	G	0.673956	1006
4	rs13111333	T	G	0.763419	1006
4	rs4241628	G	A	0.764414	1006
4	rs4128681	G	T	0.762425	1006
4	rs78450743	T	G	0.0646123	1006
4	rs10517910	A	G	0.769384	1006
4	rs17702109	G	A	0.140159	1006
4	rs9996592	C	T	0.765408	1006
4	rs10027880	C	T	0.763419	1006
4	rs62354068	C	A	0.0934394	1006
4	rs186276389	G	A	0.0159046	1006
4	rs9990722	T	G	0.0934394	1006
4	rs9990732	T	C	0.0934394	1006
4	rs10021984	G	A	0.0934394	1006
4	rs17702127	A	C	0.22167	1006
4	rs13123001	G	A	0.668986	1006
4	rs9996631	T	A	0.0934394	1006
4	rs9996973	T	C	0.0934394	1006
4	rs9997140	T	C	0.0934394	1006
4	rs78651116	T	C	0.00795229	1006
4	rs17520371	C	G	0.0934394	1006
4	rs17598700	A	G	0.0934394	1006
4	rs62354069	A	G	0.0934394	1006
4	rs4860000	G	T	0.668986	1006
4	rs17598718	G	A	0.0934394	1006
4	rs17645671	G	C	0.222664	1006
4	rs6826435	G	T	0.668986	1006
4	rs17520406	A	T	0.0934394	1006
4	rs28567527	G	A	0.0934394	1006
4	rs28716663	T	C	0.0934394	1006
4	rs62354071	T	A	0.22167	1006
4	rs112739104	C	T	0.0129225	1006
4	rs113631656	C	T	0.0208748	1006
4	rs73861903	C	A	0.147117	1006
4	rs4349627	G	A	0.22167	1006
4	rs11132570	C	A	0.670974	1006
4	rs116195347	G	A	0.00795229	1006
4	rs17598772	C	T	0.0924453	1006
4	rs17520441	T	C	0.0298211	1006
4	rs5028425	G	A	0.767396	1006
4	rs10517906	T	C	0.0745527	1006
4	rs7661721	A	T	0.670974	1006
4	rs13113012	G	T	0.66998	1006
4	rs139631645	A	C	0.0228628	1006
4	rs6832604	T	A	0.66998	1006
4	rs6846447	G	C	0.66998	1006
4	rs139057875	G	C	0.0149105	1006
4	rs10001800	G	A	0.764414	1006
4	rs28594898	T	A	0.0924453	1006
4	rs4314314	G	A	0.0944334	1006
4	rs17520532	C	A	0.0914513	1006
4	rs10517907	C	T	0.769384	1006
4	rs17598884	A	G	0.0924453	1006
4	rs4860001	A	G	0.849901	1006
4	rs4860002	C	T	0.769384	1006
4	rs4860003	C	T	0.67495	1006
4	rs17520609	G	A	0.45328	1006
4	rs6553313	C	T	0.769384	1006
4	rs17520623	T	C	0.0924453	1006
4	rs10014429	G	T	0.0944334	1006
4	rs10014713	G	C	0.0944334	1006
4	rs28547236	C	A	0.0924453	1006
4	rs111355171	G	C	0.0129225	1006
4	rs10517908	G	T	0.662028	1006
4	rs10018199	G	A	0.765408	1006
4	rs368315866	G	A	0.00497018	1006
4	rs28499875	A	T	0.0914513	1006
4	rs67647350	A	C	0.45328	1006
4	rs56851639	G	A	0.764414	1006
4	rs56311229	G	T	0.219682	1006
4	rs62354109	C	G	0.0904573	1006
4	rs13126813	A	G	0.45328	1006
4	rs10019607	C	T	0.0934394	1006
4	rs77158985	G	A	0.0765408	1006
4	rs112468025	C	T	0.0129225	1006
4	rs10022395	C	T	0.0934394	1006
4	rs11132786	G	A	0.45328	1006
4	rs12649447	A	C	0.0934394	1006
4	rs10025945	C	A	0.0914513	1006
4	rs4859970	G	A	0.452286	1006
4	rs10019784	G	A	0.0914513	1006
4	rs114970968	C	T	0.0904573	1006
4	rs113347613	G	T	0.0904573	1006
4	rs74462944	A	T	0.0924453	1006
4	rs9991390	T	G	0.0914513	1006
4	rs10020340	G	A	0.0914513	1006
4	rs75587703	C	T	0.0149105	1006
4	rs3936140	G	A	0.765408	1006
4	rs180834824	T	C	0.00397614	1006
4	rs140380205	C	T	0.00795229	1006
4	rs9997969	T	C	0.0914513	1006
4	rs79638421	A	T	0.0159046	1006
4	rs147520897	A	G	0.0248509	1006
4	rs10018856	G	A	0.0914513	1006
4	rs17599065	T	C	0.0218688	1006
4	rs4444855	G	T	0.219682	1006
4	rs10031083	C	T	0.0914513	1006
4	rs6553415	C	T	0.963221	1006
4	rs149038684	A	G	0.0188867	1006
4	rs28550869	A	G	0.0924453	1006
4	rs76942767	T	G	0.0944334	1006
4	rs4406047	T	C	0.457256	1006
4	rs62354113	A	G	0.220676	1006
4	rs10003506	A	C	0.0934394	1006
4	rs9999386	C	A	0.0934394	1006
4	rs72697548	G	T	0.0685885	1006
4	rs148880481	C	G	0.0685885	1006
4	rs17645839	T	G	0.145129	1006
4	rs6846723	T	C	0.459245	1006
4	rs28754440	C	G	0.299205	1006
4	rs17520763	C	T	0.529821	1006
4	rs111432672	A	G	0.028827	1006
4	rs79122584	A	G	0.0337972	1006
4	rs28408251	T	G	0.23161	1006
4	rs4416504	A	G	0.533797	1006
4	rs17052671	C	T	0.32008	1006
4	rs17052672	C	T	0.0119284	1006
4	rs79394366	A	C	0.0884692	1006
4	rs76393877	T	A	0.0337972	1006
4	rs112215448	T	G	0.201789	1006
4	rs28528818	T	C	0.538767	1006
4	rs72697554	C	T	0.0347913	1006
4	rs35829572	C	G	0.260437	1006
4	rs28604493	T	C	0.234592	1006
4	rs10020692	T	C	0.537773	1006
4	rs147798239	C	T	0.0228628	1006
4	rs62352343	G	A	0.0884692	1006
4	rs8180142	G	A	0.302187	1006
4	rs144916101	A	G	0.0139165	1006
4	rs62352344	T	C	0.234592	1006
4	rs55949400	T	G	0.258449	1006
4	rs11943293	T	C	0.302187	1006
4	rs72697557	A	G	0.200795	1006
4	rs75201913	T	C	0.0119284	1006
4	rs62352345	C	T	0.267396	1006
4	rs62352346	T	A	0.301193	1006
4	rs62352347	A	G	0.230616	1006
4	rs11729998	G	A	0.531809	1006
4	rs11736135	T	A	0.267396	1006
4	rs35350419	A	G	0.0228628	1006
4	rs10014833	G	T	0.301193	1006
4	rs10014920	G	A	0.301193	1006
4	rs10026195	C	T	0.301193	1006
4	rs78318043	A	G	0.16501	1006
4	rs4563526	C	A	0.301193	1006
4	rs56208637	C	T	0.0159046	1006
4	rs4257677	C	T	0.302187	1006
4	rs4597860	C	T	0.302187	1006
4	rs12647672	A	G	0.304175	1006
4	rs9654307	A	T	0.537773	1006
4	rs9654308	T	G	0.233598	1006
4	rs149844703	C	G	0.0218688	1006
4	rs140643470	G	A	0.0159046	1006
4	rs10461313	C	T	0.0357853	1006
4	rs62352349	C	G	0.0894632	1006
4	rs143297753	C	A	0.0178926	1006
4	rs10023402	T	C	0.233598	1006
4	rs9312449	C	T	0.304175	1006
4	rs11936667	G	T	0.26839	1006
4	rs10461314	T	C	0.304175	1006
4	rs7699507	A	G	0.233598	1006
4	rs142939653	G	A	0.0487078	1006
4	rs181421993	A	G	0.00695825	1006
4	rs75652453	G	A	0.0417495	1006
4	rs10022739	C	T	0.61829	1006
4	rs12509181	C	T	0.269384	1006
4	rs4429751	T	G	0.482107	1006
4	rs28594115	G	A	0.305169	1006
4	rs28360752	A	C	0.277336	1006
4	rs6828808	A	G	0.750497	1006
4	rs76519080	A	C	0.0437376	1006
4	rs59898202	C	A	0.0616302	1006
4	rs72971662	G	C	0.0596421	1006
4	rs35568971	G	A	0.0437376	1006
4	rs72971664	A	G	0.0596421	1006
4	rs113501112	T	C	0.00795229	1006
4	rs79589859	C	T	0.0596421	1006
4	rs76441792	C	T	0.0397614	1006
4	rs72971666	A	G	0.0596421	1006
4	rs6851188	A	G	0.645129	1006
4	rs115397479	T	C	0.0188867	1006
4	rs75955099	G	T	0.0596421	1006
4	rs34541936	C	T	0.0437376	1006
4	rs6553431	G	C	0.749503	1006
4	rs34976848	A	G	0.0437376	1006
4	rs35634721	A	G	0.10338	1006
4	rs57543435	T	C	0.10338	1006
4	rs12648120	G	A	0.43837	1006
4	rs76683587	C	A	0.115308	1006
4	rs62355379	G	T	0.643141	1006
4	rs114021938	C	T	0.0168986	1006
4	rs35333635	G	A	0.105368	1006
4	rs12649043	G	C	0.645129	1006
4	rs59211613	A	G	0.105368	1006
4	rs34374004	T	A	0.10338	1006
4	rs76287638	C	A	0.116302	1006
4	rs4634252	A	G	0.11829	1006
4	rs62355380	A	G	0.751491	1006
4	rs62355381	T	C	0.751491	1006
4	rs78686651	G	A	0.0994036	1006
4	rs4301146	C	A	0.101392	1006
4	rs35673614	G	C	0.101392	1006
4	rs150176216	A	G	0.0149105	1006
4	rs17052681	G	T	0.101392	1006
4	rs114845010	C	T	0.028827	1006
4	rs12644678	T	C	0.445328	1006
4	rs13138278	A	T	0.0427435	1006
4	rs112632064	T	A	0.00894632	1006
4	rs75962135	C	T	0.0775348	1006
4	rs11725742	C	A	0.646123	1006
4	rs62355382	G	A	0.442346	1006
4	rs62355383	A	G	0.0168986	1006
4	rs13144616	A	C	0.102386	1006
4	rs13114933	G	A	0.102386	1006
4	rs6823924	C	T	0.102386	1006
4	rs7682265	T	C	0.102386	1006
4	rs76644440	C	T	0.0308151	1006
4	rs7682844	T	C	0.05666	1006
4	rs112539665	T	C	0.00894632	1006
4	rs116507883	G	C	0.027833	1006
4	rs72971679	T	A	0.05666	1006
4	rs79570077	C	T	0.0636183	1006
4	rs12502105	A	G	0.649105	1006
4	rs10005354	T	G	0.102386	1006
4	rs72697571	C	T	0.0874751	1006
4	rs4327515	A	G	0.751491	1006
4	rs114916043	G	T	0.0636183	1006
4	rs62355385	C	T	0.0168986	1006
4	rs79365560	T	C	0.102386	1006
4	rs4508920	T	C	0.752485	1006
4	rs137936999	A	G	0.11332	1006
4	rs11731174	C	T	0.446322	1006
4	rs11727903	G	A	0.650099	1006
4	rs11727904	G	C	0.446322	1006
4	rs34090900	A	G	0.0437376	1006
4	rs139216210	G	A	0.0258449	1006
4	rs61475814	G	T	0.05666	1006
4	rs35475805	A	T	0.0437376	1006
4	rs11943574	A	C	0.650099	1006
4	rs6856040	C	T	0.102386	1006
4	rs553720581	A	G	0.00198807	1006
4	rs72971686	C	T	0.05666	1006
4	rs4241629	A	G	0.650099	1006
4	rs13112454	A	G	0.102386	1006
4	rs35699779	T	C	0.0318091	1006
4	rs113810959	G	T	0.0129225	1006
4	rs28676875	T	C	0.10338	1006
4	rs72697573	A	C	0.0904573	1006
4	rs72971687	G	A	0.05666	1006
4	rs7696936	C	T	0.251491	1006
4	rs72971691	C	T	0.05666	1006
4	rs12511619	T	A	0.617296	1006
4	rs140441427	T	C	0.0119284	1006
4	rs145475657	C	T	0.0109344	1006
4	rs74503917	T	G	0.0218688	1006
4	rs13102367	T	A	0.139165	1006
4	rs114928820	C	G	0.0109344	1006
4	rs76410970	G	A	0.00994036	1006
4	rs115746370	A	G	0.0238569	1006
4	rs72697576	A	C	0.0705765	1006
4	rs115078432	T	C	0.0109344	1006
4	rs75957723	T	C	0.0188867	1006
4	rs138862791	T	A	0.0109344	1006
4	rs76759501	G	A	0.0516899	1006
4	rs12500468	T	C	0.245527	1006
4	rs145628459	G	A	0.0109344	1006
4	rs13123889	T	C	0.0954274	1006
4	rs12511389	G	A	0.139165	1006
4	rs78723104	A	C	0.146123	1006
4	rs115987585	G	A	0.0129225	1006
4	rs11935140	T	C	0.232604	1006
4	rs13126235	A	C	0.0934394	1006
4	rs6829167	G	A	0.232604	1006
4	rs144342117	A	T	0.00894632	1006
4	rs4431249	G	C	0.245527	1006
4	rs28877899	T	G	0.245527	1006
4	rs114359118	G	T	0.0109344	1006
4	rs4446346	G	T	0.130219	1006
4	rs12019286	T	C	0.245527	1006
4	rs12019279	C	T	0.245527	1006
4	rs12019282	A	C	0.246521	1006
4	rs75716170	C	T	0.146123	1006
4	rs72697580	A	G	0.0725646	1006
4	rs10006814	G	A	0.245527	1006
4	rs10022900	T	G	0.245527	1006
4	rs75624237	C	T	0.0308151	1006
4	rs17599192	T	C	0.146123	1006
4	rs7662556	T	G	0.139165	1006
4	rs6553451	C	T	0.246521	1006
4	rs6553452	T	G	0.245527	1006
4	rs6833708	G	C	0.0954274	1006
4	rs77043118	G	A	0.145129	1006
4	rs2703838	G	A	0.258449	1006
4	rs34881429	C	T	0.0934394	1006
4	rs1346376	C	T	0.135189	1006
4	rs72697581	A	G	0.0735586	1006
4	rs17052698	A	G	0.139165	1006
4	rs2558146	A	C	0.754473	1006
4	rs13101560	T	C	0.232604	1006
4	rs2703839	G	C	0.754473	1006
4	rs142735238	T	C	0.0109344	1006
4	rs1896478	G	A	0.754473	1006
4	rs144496606	C	T	0.0109344	1006
4	rs148391621	T	A	0.0198807	1006
4	rs115850850	T	C	0.0109344	1006
4	rs1346377	G	A	0.0695825	1006
4	rs1346378	G	T	0.754473	1006
4	rs13138354	G	T	0.232604	1006
4	rs115445224	T	C	0.00994036	1006
4	rs34796926	A	G	0.0417495	1006
4	rs10000535	A	G	0.232604	1006
4	rs116540181	T	G	0.0109344	1006
4	rs35142952	G	A	0.0417495	1006
4	rs1834833	A	G	0.987078	1006
4	rs142237268	G	A	0.0109344	1006
4	rs1896479	A	G	0.233598	1006
4	rs1896480	G	C	0.0417495	1006
4	rs13106418	T	C	0.0934394	1006
4	rs17702475	A	G	0.0725646	1006
4	rs1863783	A	G	0.754473	1006
4	rs1365948	C	G	0.754473	1006
4	rs962154	T	C	0.232604	1006
4	rs80316919	C	T	0.146123	1006
4	rs2262359	C	T	0.517893	1006
4	rs34270822	G	A	0.139165	1006
4	rs113155751	G	A	0.0308151	1006
4	rs1593770	C	T	0.145129	1006
4	rs2703840	C	T	0.893638	1006
4	rs79812627	T	C	0.0695825	1006
4	rs79999924	G	A	0.144135	1006
4	rs13125129	C	T	0.232604	1006
4	rs74502890	G	T	0.144135	1006
4	rs2558127	T	G	0.754473	1006
4	rs78714293	G	A	0.026839	1006
4	rs13126650	C	T	0.232604	1006
4	rs1427630	G	A	0.754473	1006
4	rs115662962	A	C	0.0109344	1006
4	rs148043875	C	A	0.0129225	1006
4	rs74542959	A	T	0.147117	1006
4	rs6823223	C	G	0.139165	1006
4	rs72697588	T	C	0.00397614	1006
4	rs146195236	C	T	0.0109344	1006
4	rs2703841	C	T	0.754473	1006
4	rs2558133	T	C	0.754473	1006
4	rs34904028	G	A	0.0934394	1006
4	rs1896481	G	T	0.0129225	1006
4	rs1427631	A	G	0.754473	1006
4	rs115312646	G	A	0.0109344	1006
4	rs1346379	C	T	0.754473	1006
4	rs115984184	T	C	0.0109344	1006
4	rs7673131	T	C	0.0516899	1006
4	rs2059734	C	A	0.753479	1006
4	rs75457781	C	T	0.146123	1006
4	rs76611749	G	A	0.0516899	1006
4	rs17052724	C	T	0.139165	1006
4	rs6842698	T	C	0.0397614	1006
4	rs2703844	G	C	0.753479	1006
4	rs115085015	C	T	0.0248509	1006
4	rs75580157	T	C	0.234592	1006
4	rs143198113	C	T	0.028827	1006
4	rs1863782	C	A	0.753479	1006
4	rs71620409	G	A	0.0417495	1006
4	rs34260276	T	C	0.0417495	1006
4	rs115807423	T	C	0.0109344	1006
4	rs2558135	T	C	0.754473	1006
4	rs6815881	A	G	0.0934394	1006
4	rs12509015	C	T	0.139165	1006
4	rs151012728	G	C	0.0109344	1006
4	rs2703843	C	T	0.904573	1006
4	rs80199630	G	T	0.0367793	1006
4	rs13140269	A	G	0.0407555	1006
4	rs2010146	T	C	0.987078	1006
4	rs10517922	A	G	0.140159	1006
4	rs2873821	C	G	0.139165	1006
4	rs34970437	C	G	0.0417495	1006
4	rs76978508	A	G	0.0417495	1006
4	rs2077684	C	G	0.355865	1006
4	rs13117854	A	C	0.0417495	1006
4	rs2059735	G	A	0.95825	1006
4	rs13137584	T	A	0.0417495	1006
4	rs62352378	C	T	0.00497018	1006
4	rs115810411	G	A	0.0109344	1006
4	rs150954289	T	C	0.0109344	1006
4	rs2558138	C	G	0.764414	1006
4	rs2558139	C	G	0.527833	1006
4	rs192493027	C	A	0.0109344	1006
4	rs6848156	G	T	0.764414	1006
4	rs115598965	A	G	0.0109344	1006
4	rs114529136	C	A	0.0109344	1006
4	rs17646122	C	T	0.0586481	1006
4	rs1965063	A	C	0.752485	1006
4	rs13105146	C	G	0.0407555	1006
4	rs77279793	A	T	0.0347913	1006
4	rs34584032	C	G	0.141153	1006
4	rs149369384	G	A	0.0109344	1006
4	rs116175577	G	C	0.0109344	1006
4	rs34244687	C	A	0.0407555	1006
4	rs143711147	C	T	0.0218688	1006
4	rs141804981	T	C	0.0119284	1006
4	rs72699606	T	G	0.027833	1006
4	rs2558141	T	C	0.60835	1006
4	rs10517920	C	T	0.141153	1006
4	rs6553490	A	G	0.237575	1006
4	rs2558142	A	G	0.750497	1006
4	rs12503165	A	G	0.235586	1006
4	rs35404060	T	C	0.0417495	1006
4	rs114367900	A	C	0.0119284	1006
4	rs151287888	T	C	0.0109344	1006
4	rs2558144	A	T	0.764414	1006
4	rs10008454	A	G	0.764414	1006
4	rs116573648	A	C	0.0258449	1006
4	rs71620411	T	C	0.0417495	1006
4	rs59535532	G	A	0.141153	1006
4	rs36091699	A	G	0.0417495	1006
4	rs2703842	C	A	0.619284	1006
4	rs35881228	T	C	0.0417495	1006
4	rs13123137	C	T	0.138171	1006
4	rs62352380	G	A	0.132207	1006
4	rs12644155	T	C	0.959245	1006
4	rs12643432	A	G	0.60835	1006
4	rs114713459	C	T	0.0119284	1006
4	rs187191157	C	T	0.0129225	1006
4	rs35118956	A	G	0.0417495	1006
4	rs34645638	T	A	0.193837	1006
4	rs75832333	G	A	0.027833	1006
4	rs116281921	C	G	0.0119284	1006
4	rs7685624	T	C	0.247515	1006
4	rs115986420	T	G	0.0119284	1006
4	rs35280774	T	C	0.141153	1006
4	rs35140653	T	C	0.0417495	1006
4	rs79944236	T	C	0.0725646	1006
4	rs7664643	G	A	0.193837	1006
4	rs143653793	A	G	0.0119284	1006
4	rs35087411	A	C	0.0337972	1006
4	rs13125499	A	G	0.0407555	1006
4	rs76090793	T	C	0.144135	1006
4	rs1365944	A	G	0.248509	1006
4	rs7671612	G	C	0.609344	1006
4	rs1820596	A	T	0.835984	1006
4	rs75113710	G	T	0.0715706	1006
4	rs1344656	A	G	0.141153	1006
4	rs1344657	A	G	0.141153	1006
4	rs189796388	T	C	0.0149105	1006
4	rs114671133	T	C	0.0417495	1006
4	rs17052771	C	T	0.0526839	1006
4	rs115322168	G	A	0.0119284	1006
4	rs180793533	A	G	0.00795229	1006
4	rs75550754	T	C	0.0258449	1006
4	rs34659707	A	G	0.0417495	1006
4	rs143123174	G	C	0.0119284	1006
4	rs10022441	T	C	0.209742	1006
4	rs57641426	C	A	0.054672	1006
4	rs60845081	C	A	0.054672	1006
4	rs35926182	C	T	0.0417495	1006
4	rs10471190	A	C	0.250497	1006
4	rs13124292	A	T	0.249503	1006
4	rs10012353	G	A	0.249503	1006
4	rs7662976	T	C	0.250497	1006
4	rs7663000	T	C	0.247515	1006
4	rs7657434	A	C	0.247515	1006
4	rs7676661	G	A	0.249503	1006
4	rs7663397	T	C	0.249503	1006
4	rs114433750	G	A	0.0198807	1006
4	rs9312475	C	A	0.249503	1006
4	rs9312476	T	C	0.249503	1006
4	rs114651190	C	T	0.0119284	1006
4	rs10471192	G	A	0.143141	1006
4	rs9284943	T	C	0.249503	1006
4	rs1427623	T	C	0.750497	1006
4	rs1427624	A	G	0.609344	1006
4	rs17052834	G	A	0.0536779	1006
4	rs72699613	G	A	0.00497018	1006
4	rs6827658	A	G	0.249503	1006
4	rs11722292	T	C	0.357853	1006
4	rs7695680	G	A	0.249503	1006
4	rs7677172	A	G	0.249503	1006
4	rs7668212	C	T	0.249503	1006
4	rs189414670	T	A	0.0119284	1006
4	rs148878876	T	C	0.0119284	1006
4	rs765749	C	T	0.249503	1006
4	rs143573076	A	G	0.0119284	1006
4	rs7689768	T	C	0.249503	1006
4	rs76674652	C	G	0.0119284	1006
4	rs11943986	G	A	0.237575	1006
4	rs11931152	A	G	0.250497	1006
4	rs115014514	C	T	0.0119284	1006
4	rs6818745	G	A	0.141153	1006
4	rs6854001	T	C	0.249503	1006
4	rs80073171	G	A	0.0407555	1006
4	rs115435623	C	G	0.0119284	1006
4	rs34505077	T	C	0.0407555	1006
4	rs13113307	C	T	0.249503	1006
4	rs11132844	T	C	0.0944334	1006
4	rs11132845	G	A	0.0954274	1006
4	rs13132588	C	T	0.0407555	1006
4	rs112112326	G	T	0.139165	1006
4	rs11132846	T	C	0.654076	1006
4	rs11132847	A	T	0.61332	1006
4	rs140418865	G	A	0.0208748	1006
4	rs7660050	C	T	0.194831	1006
4	rs114092773	T	C	0.0119284	1006
4	rs28837392	G	C	0.0318091	1006
4	rs12498852	A	G	0.606362	1006
4	rs13128738	G	A	0.0407555	1006
4	rs17599599	G	A	0.0168986	1006
4	rs17521233	A	G	0.15507	1006
4	rs10517919	G	A	0.143141	1006
4	rs35447722	T	C	0.0337972	1006
4	rs113163889	C	A	0.055666	1006
4	rs10002501	A	C	0.0526839	1006
4	rs79935253	G	A	0.0308151	1006
4	rs11935736	A	G	0.164016	1006
4	rs78454074	A	G	0.144135	1006
4	rs1593769	T	C	0.606362	1006
4	rs116525196	C	T	0.0119284	1006
4	rs10008537	T	G	0.0526839	1006
4	rs10008546	T	G	0.39165	1006
4	rs116048299	T	A	0.0119284	1006
4	rs13126575	G	T	0.0417495	1006
4	rs141910292	G	A	0.0198807	1006
4	rs34260224	G	A	0.146123	1006
4	rs77056561	G	A	0.0188867	1006
4	rs142621157	T	A	0.0119284	1006
4	rs13133234	T	C	0.0536779	1006
4	rs62352384	C	A	0.0168986	1006
4	rs10007176	A	G	0.0308151	1006
4	rs116438938	C	G	0.0119284	1006
4	rs62352385	G	T	0.139165	1006
4	rs10006283	C	G	0.0715706	1006
4	rs10006554	C	T	0.39165	1006
4	rs116953737	A	G	0.0308151	1006
4	rs62352386	C	G	0.0178926	1006
4	rs116736105	C	T	0.0308151	1006
4	rs74358917	C	T	0.0248509	1006
4	rs1427633	G	C	0.607356	1006
4	rs1427634	G	A	0.693837	1006
4	rs77588362	T	G	0.0795229	1006
4	rs115969673	C	T	0.0198807	1006
4	rs13139476	G	C	0.0427435	1006
4	rs77264133	G	T	0.0308151	1006
4	rs17052929	C	T	0.0437376	1006
4	rs11732359	A	G	0.175944	1006
4	rs139148515	G	T	0.0109344	1006
4	rs71620412	T	C	0.0427435	1006
4	rs10010405	G	A	0.218688	1006
4	rs10010502	G	A	0.0427435	1006
4	rs10023710	A	G	0.0427435	1006
4	rs114123083	C	A	0.0109344	1006
4	rs142986959	C	T	0.0119284	1006
4	rs546837596	G	A	0.0139165	1006
4	rs138803617	G	A	0.0159046	1006
4	rs181887070	C	T	0.0109344	1006
4	rs187378173	G	A	0.0427435	1006
4	rs145619509	A	G	0.0308151	1006
4	rs138235130	G	A	0.0248509	1006
4	rs116399572	A	G	0.0427435	1006
4	rs111243819	C	T	0.132207	1006
4	rs6813192	C	T	0.642147	1006
4	rs10029840	A	G	0.0308151	1006
4	rs144323962	T	C	0.0109344	1006
4	rs34220301	G	T	0.0427435	1006
4	rs28447083	C	T	0.0308151	1006
4	rs13137632	T	C	0.642147	1006
4	rs78154791	C	A	0.0427435	1006
4	rs56355319	C	A	0.0337972	1006
4	rs35612453	A	G	0.0536779	1006
4	rs34167511	C	G	0.0427435	1006
4	rs79228826	A	G	0.0198807	1006
4	rs146575596	C	T	0.0149105	1006
4	rs115605107	G	A	0.0308151	1006
4	rs75108868	C	T	0.0149105	1006
4	rs34986886	G	A	0.139165	1006
4	rs116317010	T	C	0.0109344	1006
4	rs111707638	T	G	0.055666	1006
4	rs1427626	G	T	0.671968	1006
4	rs112827094	T	C	0.0407555	1006
4	rs76849517	T	C	0.0109344	1006
4	rs35227215	C	A	0.0427435	1006
4	rs34429821	G	A	0.0536779	1006
4	rs114476122	A	G	0.0109344	1006
4	rs78489518	T	G	0.0218688	1006
4	rs10021383	A	G	0.0308151	1006
4	rs34943552	G	C	0.142147	1006
4	rs13118139	C	T	0.0427435	1006
4	rs74702735	A	C	0.110338	1006
4	rs76594455	C	T	0.110338	1006
4	rs114680461	A	C	0.0308151	1006
4	rs62352392	G	A	0.133201	1006
4	rs10050203	T	C	0.0308151	1006
4	rs116799441	G	A	0.0109344	1006
4	rs10050205	T	C	0.209742	1006
4	rs80153515	T	G	0.0308151	1006
4	rs116117543	C	T	0.0109344	1006
4	rs35563250	C	T	0.0427435	1006
4	rs35835656	T	C	0.0198807	1006
4	rs77706826	T	C	0.0109344	1006
4	rs192438569	C	T	0.0129225	1006
4	rs35472457	G	T	0.0427435	1006
4	rs13120507	G	T	0.0318091	1006
4	rs185961053	T	C	0.00994036	1006
4	rs28743155	T	G	0.0536779	1006
4	rs35046243	C	T	0.0427435	1006
4	rs115736030	G	T	0.0308151	1006
4	rs62352440	C	A	0.00497018	1006
4	rs6829378	C	T	0.217694	1006
4	rs34871472	C	T	0.0427435	1006
4	rs71620413	G	C	0.0427435	1006
4	rs1365947	G	C	0.889662	1006
4	rs35324233	G	A	0.671968	1006
4	rs28594647	T	A	0.0417495	1006
4	rs28619070	G	T	0.0308151	1006
4	rs28376492	G	T	0.084493	1006
4	rs17599698	T	G	0.121272	1006
4	rs151008746	C	T	0.0109344	1006
4	rs116762882	G	A	0.0308151	1006
4	rs1427635	T	C	0.131213	1006
4	rs78729628	G	A	0.0198807	1006
4	rs74319598	A	T	0.0109344	1006
4	rs13110285	T	A	0.0427435	1006
4	rs116366466	C	A	0.0109344	1006
4	rs76548849	A	G	0.110338	1006
4	rs28405279	A	C	0.0308151	1006
4	rs13434541	A	G	0.0308151	1006
4	rs9998279	T	C	0.0308151	1006
4	rs10027078	G	T	0.217694	1006
4	rs114135097	A	G	0.0308151	1006
4	rs7683288	C	T	0.889662	1006
4	rs72699631	A	G	0.132207	1006
4	rs115873968	C	T	0.0308151	1006
4	rs28680316	G	C	0.084493	1006
4	rs17599740	C	T	0.10835	1006
4	rs28535787	A	C	0.0308151	1006
4	rs35142942	T	C	0.0427435	1006
4	rs13117458	C	T	0.144135	1006
4	rs7654164	A	G	0.0735586	1006
4	rs7677876	G	A	0.0308151	1006
4	rs116764073	G	A	0.0109344	1006
4	rs79147797	T	C	0.0427435	1006
4	rs62352442	A	G	0.131213	1006
4	rs144119353	T	C	0.0109344	1006
4	rs140936057	T	C	0.0109344	1006
4	rs7666534	A	G	0.133201	1006
4	rs76460707	C	G	0.0109344	1006
4	rs138583843	A	G	0.0228628	1006
4	rs114172907	G	A	0.0129225	1006
4	rs6830687	A	G	0.0735586	1006
4	rs72699633	T	A	0.0188867	1006
4	rs60075852	C	T	0.133201	1006
4	rs62352444	T	C	0.0218688	1006
4	rs149313364	T	C	0.0258449	1006
4	rs115012991	C	T	0.0109344	1006
4	rs7698061	G	T	0.217694	1006
4	rs34098560	G	C	0.0427435	1006
4	rs35972855	C	A	0.0427435	1006
4	rs142126764	T	C	0.0109344	1006
4	rs114561551	C	T	0.0109344	1006
4	rs7688165	C	T	0.133201	1006
4	rs116055527	T	C	0.0109344	1006
4	rs34091850	T	G	0.0427435	1006
4	rs78379534	T	C	0.0427435	1006
4	rs1896482	T	C	0.889662	1006
4	rs149890118	C	T	0.110338	1006
4	rs147739081	T	C	0.110338	1006
4	rs6822214	A	T	0.084493	1006
4	rs6553546	C	T	0.0308151	1006
4	rs115477866	C	A	0.0427435	1006
4	rs7671983	A	G	0.0308151	1006
4	rs34103358	G	T	0.0427435	1006
4	rs12505847	A	C	0.671968	1006
4	rs28625551	T	C	0.217694	1006
4	rs7683298	A	G	0.0308151	1006
4	rs10019197	A	G	0.0427435	1006
4	rs11132860	T	C	0.915507	1006
4	rs4992204	A	G	0.670974	1006
4	rs10009507	G	A	0.0427435	1006
4	rs7697703	A	G	0.0308151	1006
4	rs13124945	A	G	0.0427435	1006
4	rs62352445	T	C	0.134195	1006
4	rs115430140	T	C	0.0109344	1006
4	rs72699642	T	C	0.10835	1006
4	rs28638048	A	G	0.084493	1006
4	rs72699643	T	A	0.131213	1006
4	rs116329818	A	G	0.0198807	1006
4	rs114897952	A	G	0.0308151	1006
4	rs62352446	T	A	0.133201	1006
4	rs72699646	T	C	0.10835	1006
4	rs185043513	T	A	0.0109344	1006
4	rs2114756	A	G	0.0308151	1006
4	rs188252387	T	C	0.0109344	1006
4	rs62352447	C	T	0.131213	1006
4	rs114203538	T	C	0.0109344	1006
4	rs10027321	T	A	0.0467197	1006
4	rs145652426	G	A	0.0109344	1006
4	rs79695307	G	A	0.0407555	1006
4	rs11939479	G	A	0.172962	1006
4	rs140449578	C	G	0.0198807	1006
4	rs75082360	A	G	0.0119284	1006
4	rs150728098	T	C	0.0109344	1006
4	rs7681847	A	G	0.498012	1006
4	rs79358006	C	G	0.00894632	1006
4	rs78250400	A	T	0.00894632	1006
4	rs72699649	G	A	0.131213	1006
4	rs11132867	A	G	0.2167	1006
4	rs7340962	A	G	0.89165	1006
4	rs1579404	C	A	0.260437	1006
4	rs11946086	A	G	0.173956	1006
4	rs62352449	C	T	0.2167	1006
4	rs142147495	A	G	0.00894632	1006
4	rs35553216	T	A	0.210736	1006
4	rs79664935	C	T	0.0198807	1006
4	rs815215	T	A	0.217694	1006
4	rs114596493	G	A	0.0328032	1006
4	rs79017560	A	T	0.0328032	1006
4	rs114677498	T	G	0.00894632	1006
4	rs12331021	C	A	0.0328032	1006
4	rs59266230	G	A	0.133201	1006
4	rs116297114	C	G	0.0188867	1006
4	rs2629387	A	G	0.217694	1006
4	rs815213	C	T	0.217694	1006
4	rs17599814	G	A	0.10835	1006
4	rs112069860	T	C	0.0119284	1006
4	rs79288442	G	C	0.0258449	1006
4	rs62352453	C	T	0.130219	1006
4	rs116348410	G	T	0.130219	1006
4	rs115640546	C	T	0.130219	1006
4	rs145912282	C	T	0.0109344	1006
4	rs140163055	G	T	0.0109344	1006
4	rs815212	C	T	0.394632	1006
4	rs74898857	T	A	0.0109344	1006
4	rs115036658	C	T	0.0109344	1006
4	rs143903490	A	G	0.0109344	1006
4	rs815216	C	T	0.202783	1006
4	rs149769294	T	C	0.0139165	1006
4	rs34560893	A	G	0.0427435	1006
4	rs10517917	A	G	0.137177	1006
4	rs71620414	T	C	0.0427435	1006
4	rs815217	G	A	0.394632	1006
4	rs80213399	G	A	0.0109344	1006
4	rs114306555	C	T	0.0337972	1006
4	rs815218	C	T	0.394632	1006
4	rs114447296	T	G	0.0109344	1006
4	rs114248899	A	G	0.0109344	1006
4	rs34457514	C	T	0.0427435	1006
4	rs62352454	C	T	0.130219	1006
4	rs72621916	T	A	0.146123	1006
4	rs13109171	T	C	0.0516899	1006
4	rs76014607	T	C	0.0198807	1006
4	rs7435823	G	T	0.107356	1006
4	rs2558125	T	C	0.864811	1006
4	rs116396952	T	C	0.00994036	1006
4	rs115946651	T	C	0.0188867	1006
4	rs184945590	G	A	0.00994036	1006
4	rs2450094	C	A	0.214712	1006
4	rs34564429	C	T	0.0407555	1006
4	rs72699656	T	A	0.0188867	1006
4	rs11132889	T	C	0.531809	1006
4	rs17599890	C	T	0.0407555	1006
4	rs17052975	A	G	0.0994036	1006
4	rs145294451	G	A	0.0109344	1006
4	rs78439434	T	C	0.112326	1006
4	rs186439710	A	T	0.00994036	1006
4	rs62352455	G	A	0.0178926	1006
4	rs147478783	C	T	0.00994036	1006
4	rs35065151	A	G	0.535785	1006
4	rs71620415	G	C	0.0407555	1006
4	rs1485327	T	C	0.751491	1006
4	rs9968512	T	G	0.0974155	1006
4	rs10023307	C	T	0.744533	1006
4	rs13125626	C	A	0.188867	1006
4	rs2558128	A	G	0.245527	1006
4	rs35250002	T	A	0.0407555	1006
4	rs147099779	C	T	0.028827	1006
4	rs7659299	C	T	0.0964215	1006
4	rs12498755	T	G	0.287276	1006
4	rs193052227	G	A	0.0188867	1006
4	rs28465014	C	A	0.0974155	1006
4	rs79450713	G	A	0.0139165	1006
4	rs860092	G	A	0.143141	1006
4	rs17521607	T	C	0.0914513	1006
4	rs77436429	A	G	0.0258449	1006
4	rs12640303	A	G	0.687873	1006
4	rs67976303	G	A	0.145129	1006
4	rs815237	A	G	0.149105	1006
4	rs181940848	T	C	0.00994036	1006
4	rs815235	T	C	0.239563	1006
4	rs113176903	C	G	0.00795229	1006
4	rs116158184	A	G	0.00994036	1006
4	rs141414122	C	A	0.00994036	1006
4	rs1385517	C	T	0.0298211	1006
4	rs138734235	C	T	0.0198807	1006
4	rs815233	C	A	0.197813	1006
4	rs815232	C	T	0.197813	1006
4	rs13145979	T	C	0.786282	1006
4	rs74976818	G	A	0.0407555	1006
4	rs74777323	T	C	0.111332	1006
4	rs138150474	C	T	0.00994036	1006
4	rs116782977	A	G	0.0159046	1006
4	rs79731746	C	T	0.0198807	1006
4	rs12501351	A	G	0.540755	1006
4	rs140483536	A	G	0.00994036	1006
4	rs72699670	C	T	0.0208748	1006
4	rs815227	C	T	0.203777	1006
4	rs815226	A	G	0.149105	1006
4	rs6553573	G	A	0.786282	1006
4	rs13137938	A	C	0.0407555	1006
4	rs1564862	G	C	0.814115	1006
4	rs78088794	T	C	0.00994036	1006
4	rs189177766	C	G	0.0159046	1006
4	rs1531945	G	A	0.176938	1006
4	rs62353580	C	T	0.0248509	1006
4	rs77867827	G	A	0.00994036	1006
4	rs6840755	A	G	0.0964215	1006
4	rs815225	G	T	0.197813	1006
4	rs815224	A	G	0.244533	1006
4	rs815222	T	C	0.198807	1006
4	rs10005736	G	A	0.0964215	1006
4	rs115079330	A	G	0.00994036	1006
4	rs10008797	G	A	0.0964215	1006
4	rs71620419	G	A	0.0437376	1006
4	rs114241004	T	C	0.00994036	1006
4	rs1079310	G	A	0.682903	1006
4	rs148876387	T	G	0.00994036	1006
4	rs114076542	G	T	0.00994036	1006
4	rs72699674	T	C	0.055666	1006
4	rs72699675	A	G	0.055666	1006
4	rs145780506	T	C	0.0228628	1006
4	rs17703374	T	C	0.148111	1006
4	rs72699676	T	A	0.05666	1006
4	rs10517911	A	G	0.148111	1006
4	rs72699677	G	A	0.055666	1006
4	rs72699678	G	A	0.0208748	1006
4	rs192999240	C	T	0.00994036	1006
4	rs188315051	G	T	0.00994036	1006
4	rs28825393	A	T	0.0924453	1006
4	rs140122941	T	C	0.110338	1006
4	rs114083491	G	A	0.0755467	1006
4	rs7680101	G	A	0.0477137	1006
4	rs72699679	A	C	0.055666	1006
4	rs13137059	A	C	0.0457256	1006
4	rs139738319	T	C	0.0218688	1006
4	rs142145628	C	T	0.00994036	1006
4	rs10017958	G	A	0.205765	1006
4	rs55710431	C	T	0.148111	1006
4	rs10029441	C	T	0.0924453	1006
4	rs35831079	A	T	0.0427435	1006
4	rs4607248	A	C	0.148111	1006
4	rs114237989	T	C	0.0427435	1006
4	rs9312511	C	T	0.205765	1006
4	rs11722191	A	T	0.148111	1006
4	rs2200399	G	A	0.205765	1006
4	rs2220190	A	G	0.0477137	1006
4	rs147640172	G	C	0.0119284	1006
4	rs11735983	G	A	0.205765	1006
4	rs76768985	A	G	0.0168986	1006
4	rs28775385	G	A	0.148111	1006
4	rs114424731	G	T	0.0337972	1006
4	rs72699683	C	T	0.0337972	1006
4	rs1485324	A	C	0.205765	1006
4	rs1385512	C	G	0.302187	1006
4	rs71620421	G	A	0.028827	1006
4	rs1463611	C	T	0.0924453	1006
4	rs17053053	G	C	0.0208748	1006
4	rs72699686	C	T	0.0248509	1006
4	rs71620422	C	T	0.0427435	1006
4	rs74744981	C	G	0.0606362	1006
4	rs4859972	T	C	0.151093	1006
4	rs72699688	C	T	0.0208748	1006
4	rs72699690	T	C	0.0208748	1006
4	rs141042088	G	A	0.0119284	1006
4	rs12649233	C	T	0.150099	1006
4	rs12649263	C	T	0.0944334	1006
4	rs17600269	G	T	0.106362	1006
4	rs72699691	G	A	0.0218688	1006
4	rs72699693	A	G	0.055666	1006
4	rs35993203	T	C	0.0457256	1006
4	rs35227700	T	G	0.0427435	1006
4	rs9991817	T	G	0.150099	1006
4	rs13109419	C	G	0.0427435	1006
4	rs72699696	A	C	0.055666	1006
4	rs10029237	A	G	0.207753	1006
4	rs114116697	G	A	0.00994036	1006
4	rs116396969	G	T	0.00994036	1006
4	rs7667846	C	A	0.197813	1006
4	rs79368587	A	G	0.00994036	1006
4	rs1485321	T	C	0.710736	1006
4	rs11737501	C	A	0.0944334	1006
4	rs7690599	T	C	0.150099	1006
4	rs62353585	T	C	0.0109344	1006
4	rs116801006	T	C	0.0178926	1006
4	rs71620423	A	G	0.0427435	1006
4	rs12650775	G	A	0.0944334	1006
4	rs4859973	A	C	0.563618	1006
4	rs11737761	G	A	0.150099	1006
4	rs78902798	C	T	0.00994036	1006
4	rs149166364	T	C	0.0218688	1006
4	rs10006528	A	C	0.150099	1006
4	rs12640384	G	C	0.150099	1006
4	rs72699699	A	G	0.150099	1006
4	rs9993550	G	A	0.0944334	1006
4	rs13129111	C	A	0.0427435	1006
4	rs13139648	A	T	0.0427435	1006
4	rs6553593	T	A	0.207753	1006
4	rs7661088	C	T	0.00397614	1006
4	rs10013203	T	A	0.0944334	1006
4	rs12506811	T	C	0.150099	1006
4	rs7667304	G	T	0.055666	1006
4	rs77904897	A	C	0.0218688	1006
4	rs72699700	A	G	0.0586481	1006
4	rs78873132	C	T	0.00994036	1006
4	rs115041242	A	T	0.00994036	1006
4	rs13120774	T	C	0.0447316	1006
4	rs34496346	A	G	0.10835	1006
4	rs140163854	T	A	0.00994036	1006
4	rs111352941	G	T	0.0397614	1006
4	rs72701404	G	T	0.0656064	1006
4	rs35651504	T	C	0.0437376	1006
4	rs67882810	G	T	0.107356	1006
4	rs72701406	T	C	0.0646123	1006
4	rs71620425	C	A	0.0427435	1006
4	rs114391017	G	C	0.0248509	1006
4	rs183235456	A	G	0.0109344	1006
4	rs10213065	C	A	0.205765	1006
4	rs34780953	A	T	0.0427435	1006
4	rs76950710	C	T	0.105368	1006
4	rs13141228	G	C	0.0427435	1006
4	rs139591051	C	T	0.00994036	1006
4	rs1385519	G	A	0.207753	1006
4	rs13127139	A	C	0.0427435	1006
4	rs13328003	G	T	0.153082	1006
4	rs73861949	A	G	0.00994036	1006
4	rs7657042	C	G	0.0109344	1006
4	rs13140992	A	T	0.0427435	1006
4	rs35568380	C	T	0.0427435	1006
4	rs184998838	T	C	0.00994036	1006
4	rs13434405	T	C	0.0944334	1006
4	rs7672843	A	G	0.207753	1006
4	rs116115191	G	A	0.00994036	1006
4	rs115946542	G	T	0.0218688	1006
4	rs35781521	A	C	0.0427435	1006
4	rs56905468	A	G	0.00994036	1006
4	rs28444899	T	G	0.17495	1006
4	rs72701407	T	C	0.0248509	1006
4	rs149760798	A	T	0.0248509	1006
4	rs72701408	C	T	0.0248509	1006
4	rs115546448	T	C	0.0248509	1006
4	rs10031137	C	T	0.178926	1006
4	rs13143783	C	T	0.0765408	1006
4	rs35632116	T	G	0.0417495	1006
4	rs10022799	G	A	0.178926	1006
4	rs75604058	T	C	0.00596421	1006
4	rs116429057	T	C	0.00994036	1006
4	rs59345687	G	A	0.00994036	1006
4	rs34327549	G	A	0.0417495	1006
4	rs72701411	G	A	0.0248509	1006
4	rs71620427	C	T	0.0417495	1006
4	rs115864078	C	G	0.0218688	1006
4	rs28654424	G	C	0.0994036	1006
4	rs34855078	C	T	0.0417495	1006
4	rs138388993	G	A	0.0248509	1006
4	rs116833679	G	A	0.0248509	1006
4	rs149253297	T	C	0.00994036	1006
4	rs114449290	C	T	0.0248509	1006
4	rs142945836	A	G	0.00994036	1006
4	rs71620428	G	A	0.0417495	1006
4	rs150860583	A	T	0.00994036	1006
4	rs9998947	C	T	0.0994036	1006
4	rs80150059	T	C	0.0298211	1006
4	rs7658246	A	T	0.151093	1006
4	rs10003880	A	C	0.141153	1006
4	rs10002479	C	T	0.141153	1006
4	rs72975592	C	T	0.00994036	1006
4	rs9996196	G	A	0.141153	1006
4	rs9996643	G	A	0.154076	1006
4	rs75558073	T	G	0.0417495	1006
4	rs34870090	C	A	0.0417495	1006
4	rs13121912	G	A	0.0417495	1006
4	rs13142375	C	T	0.0417495	1006
4	rs17703512	G	C	0.365805	1006
4	rs13142639	C	T	0.0417495	1006
4	rs7683098	T	C	0.141153	1006
4	rs35970214	C	T	0.0417495	1006
4	rs77731211	G	T	0.0417495	1006
4	rs13102417	A	C	0.0417495	1006
4	rs114829345	T	C	0.00894632	1006
4	rs13121764	A	G	0.0417495	1006
4	rs7687091	C	T	0.178926	1006
4	rs9312517	A	G	0.0994036	1006
4	rs28521481	T	C	0.124254	1006
4	rs7692597	C	T	0.0129225	1006
4	rs71620429	T	C	0.0417495	1006
4	rs62353586	G	A	0.0109344	1006
4	rs145507450	C	G	0.00994036	1006
4	rs13119837	C	T	0.0417495	1006
4	rs13105052	G	A	0.0417495	1006
4	rs13142925	T	A	0.0417495	1006
4	rs10001399	C	A	0.0994036	1006
4	rs28403027	G	A	0.0994036	1006
4	rs76663480	T	G	0.0417495	1006
4	rs12505330	T	C	0.0994036	1006
4	rs75562482	A	C	0.0417495	1006
4	rs80281539	A	C	0.0417495	1006
4	rs114313851	G	C	0.0427435	1006
4	rs77634468	C	A	0.0248509	1006
4	rs7693556	G	A	0.028827	1006
4	rs35380609	C	T	0.0417495	1006
4	rs7666037	C	G	0.0139165	1006
4	rs72701416	A	C	0.0248509	1006
4	rs35001603	C	T	0.0417495	1006
4	rs77072054	G	C	0.0914513	1006
4	rs76348151	G	A	0.0248509	1006
4	rs79569687	C	G	0.0417495	1006
4	rs114134194	G	T	0.0397614	1006
4	rs71620430	A	T	0.178926	1006
4	rs68085176	G	T	0.0815109	1006
4	rs72701417	C	T	0.0248509	1006
4	rs71620431	G	A	0.0417495	1006
4	rs10005047	G	C	0.0994036	1006
4	rs13126864	T	C	0.0417495	1006
4	rs17053109	A	T	0.0994036	1006
4	rs78409236	A	T	0.0248509	1006
4	rs10024767	T	C	0.178926	1006
4	rs71620432	G	A	0.0417495	1006
4	rs71620433	A	C	0.0387674	1006
4	rs71620434	G	A	0.0417495	1006
4	rs77470094	G	A	0.00994036	1006
4	rs72701421	C	T	0.0248509	1006
4	rs2062380	T	G	0.0417495	1006
4	rs10517927	G	T	0.358847	1006
4	rs2062382	A	G	0.180915	1006
4	rs9312521	A	G	0.0994036	1006
4	rs9312522	A	G	0.112326	1006
4	rs72701423	T	C	0.0248509	1006
4	rs74468247	A	G	0.0149105	1006
4	rs6850485	T	C	0.178926	1006
4	rs115124526	A	G	0.00994036	1006
4	rs1385513	A	C	0.170974	1006
4	rs1385514	A	G	0.192843	1006
4	rs1385515	A	G	0.190855	1006
4	rs79363050	G	A	0.00894632	1006
4	rs114412301	A	G	0.0258449	1006
4	rs72701431	A	G	0.0248509	1006
4	rs7691019	C	T	0.335984	1006
4	rs115469267	C	G	0.00894632	1006
4	rs7657608	C	T	0.272366	1006
4	rs112976140	A	G	0.00894632	1006
4	rs11557043	A	G	0.0934394	1006
4	rs17600510	G	A	0.303181	1006
4	rs17053119	G	C	0.0248509	1006
4	rs17053121	T	C	0.026839	1006
4	rs1485325	G	C	0.0944334	1006
4	rs17053125	T	C	0.026839	1006
4	rs115949239	A	G	0.00994036	1006
4	rs144997768	A	G	0.00994036	1006
4	rs148243057	G	T	0.0119284	1006
4	rs17600543	A	G	0.171968	1006
4	rs138001962	A	G	0.00994036	1006
4	rs59628205	A	G	0.0248509	1006
4	rs140994519	A	G	0.00994036	1006
4	rs55768899	G	A	0.0944334	1006
4	rs34366440	A	G	0.171968	1006
4	rs144940489	A	G	0.00994036	1006
4	rs11947715	G	A	0.266402	1006
4	rs74973210	G	A	0.055666	1006
4	rs34618292	T	C	0.303181	1006
4	rs67665405	G	T	0.026839	1006
4	rs11937355	T	G	0.304175	1006
4	rs72701435	C	T	0.0248509	1006
4	rs13107764	G	A	0.303181	1006
4	rs13144552	T	C	0.171968	1006
4	rs143554379	C	T	0.0109344	1006
4	rs11934634	C	G	0.119284	1006
4	rs6827429	T	G	0.303181	1006
4	rs6821647	A	G	0.303181	1006
4	rs17522190	G	A	0.0248509	1006
4	rs6817102	C	T	0.26839	1006
4	rs6827192	A	G	0.303181	1006
4	rs6833251	T	C	0.303181	1006
4	rs143547582	G	A	0.00994036	1006
4	rs145730838	T	C	0.00994036	1006
4	rs72701439	G	T	0.0248509	1006
4	rs144349821	C	T	0.00994036	1006
4	rs11933479	G	T	0.27833	1006
4	rs17600562	G	A	0.00994036	1006
4	rs13143692	C	T	0.117296	1006
4	rs13110464	C	A	0.293241	1006
4	rs13120711	A	G	0.303181	1006
4	rs10517929	T	C	0.171968	1006
4	rs17053127	T	C	0.0954274	1006
4	rs140393448	C	T	0.00994036	1006
4	rs13134784	T	G	0.27833	1006
4	rs72701440	G	T	0.0248509	1006
4	rs186905826	A	G	0.0208748	1006
4	rs34710442	C	A	0.27833	1006
4	rs191767667	C	T	0.00994036	1006
4	rs13113987	G	A	0.304175	1006
4	rs73861955	T	C	0.0944334	1006
4	rs67314880	G	A	0.27833	1006
4	rs73861956	G	A	0.0944334	1006
4	rs114671594	T	C	0.0357853	1006
4	rs17600597	A	T	0.0248509	1006
4	rs142195709	G	A	0.00894632	1006
4	rs7681804	A	G	0.303181	1006
4	rs17600604	C	G	0.303181	1006
4	rs1485318	C	T	0.171968	1006
4	rs75008432	A	G	0.00994036	1006
4	rs139628850	A	G	0.00994036	1006
4	rs7694278	A	C	0.622266	1006
4	rs17522266	C	T	0.27833	1006
4	rs147648436	G	A	0.00994036	1006
4	rs147785885	C	A	0.00994036	1006
4	rs115426792	T	C	0.00994036	1006
4	rs35352642	G	A	0.303181	1006
4	rs34263334	C	A	0.303181	1006
4	rs35819591	A	G	0.303181	1006
4	rs17600618	G	A	0.0248509	1006
4	rs72701447	C	G	0.0248509	1006
4	rs72701448	C	T	0.0248509	1006
4	rs116135844	G	A	0.0357853	1006
4	rs7686536	T	C	0.303181	1006
4	rs1485319	G	A	0.303181	1006
4	rs1485320	G	A	0.303181	1006
4	rs150649740	A	C	0.00994036	1006
4	rs13108030	C	T	0.26839	1006
4	rs140614969	T	C	0.00994036	1006
4	rs10517930	C	T	0.26839	1006
4	rs13125393	T	C	0.26839	1006
4	rs2171022	A	T	0.233598	1006
4	rs2319134	G	A	0.26839	1006
4	rs2319135	C	T	0.62326	1006
4	rs35685914	A	G	0.23161	1006
4	rs145758269	T	A	0.00994036	1006
4	rs17522294	A	G	0.266402	1006
4	rs7678446	G	T	0.26839	1006
4	rs7659452	A	G	0.23161	1006
4	rs7696807	C	T	0.26839	1006
4	rs35498128	G	A	0.26839	1006
4	rs115458850	G	A	0.00994036	1006
4	rs72701454	C	T	0.0248509	1006
4	rs13109519	T	C	0.26839	1006
4	rs35500310	G	A	0.26839	1006
4	rs11947793	C	T	0.258449	1006
4	rs11944143	G	A	0.26839	1006
4	rs4466069	A	G	0.171968	1006
4	rs4328943	T	C	0.258449	1006
4	rs4299612	A	C	0.267396	1006
4	rs115935482	A	C	0.0218688	1006
4	rs4266319	G	A	0.267396	1006
4	rs4543149	C	T	0.267396	1006
4	rs72701458	G	A	0.0248509	1006
4	rs79406311	C	T	0.00994036	1006
4	rs188560005	T	C	0.00994036	1006
4	rs34189962	A	C	0.267396	1006
4	rs143133656	T	C	0.00994036	1006
4	rs188376246	T	C	0.00994036	1006
4	rs138776668	A	G	0.00994036	1006
4	rs17522315	C	T	0.0347913	1006
4	rs78133914	G	A	0.00994036	1006
4	rs138275699	T	C	0.00994036	1006
4	rs13117708	A	C	0.170974	1006
4	rs148484965	A	G	0.0139165	1006
4	rs141709087	A	T	0.0139165	1006
4	rs150567401	T	G	0.00994036	1006
4	rs369606356	T	A	0.00994036	1006
4	rs185177942	G	A	0.00994036	1006
4	rs144010378	T	C	0.00994036	1006
4	rs142144748	C	G	0.0586481	1006
4	rs150194625	G	C	0.00994036	1006
4	rs186048184	G	A	0.00994036	1006
4	rs144177373	A	G	0.00994036	1006
4	rs115998434	C	T	0.0208748	1006
4	rs146210604	G	C	0.00994036	1006
4	rs139209207	C	T	0.00994036	1006
4	rs116309698	T	C	0.0109344	1006
4	rs149846143	A	G	0.00994036	1006
4	rs145891180	T	C	0.00994036	1006
4	rs72979533	C	T	0.0596421	1006
4	rs370606713	G	A	0.00994036	1006
4	rs140459539	G	C	0.0596421	1006
4	rs150894397	T	C	0.0646123	1006
4	rs7441658	T	C	0.269384	1006
4	rs62331962	A	T	0.00994036	1006
4	rs148926360	A	G	0.00994036	1006
4	rs75981527	A	T	0.00994036	1006
4	rs35520897	C	T	0.159046	1006
4	rs36080544	T	C	0.267396	1006
4	rs183704188	C	T	0.00994036	1006
4	rs141759717	T	C	0.00994036	1006
4	rs191775694	A	C	0.00994036	1006
4	rs138472039	G	C	0.0218688	1006
4	rs35627758	C	G	0.218688	1006
4	rs62331963	C	T	0.00994036	1006
4	rs151263359	T	C	0.0248509	1006
4	rs189350176	G	T	0.00994036	1006
4	rs72979540	C	T	0.0596421	1006
4	rs149976055	G	A	0.0596421	1006
4	rs114905903	T	C	0.0347913	1006
4	rs143134378	T	C	0.00994036	1006
4	rs143465082	A	C	0.0248509	1006
4	rs147322992	G	A	0.00994036	1006
4	rs144797756	A	T	0.00994036	1006
4	rs34899022	C	A	0.137177	1006
4	rs148568975	T	G	0.00994036	1006
4	rs72701463	T	C	0.0248509	1006
4	rs10004837	A	G	0.331014	1006
4	rs17053132	C	T	0.0596421	1006
4	rs140020348	T	C	0.00994036	1006
4	rs35186337	A	C	0.26839	1006
4	rs115972249	T	G	0.0516899	1006
4	rs186833807	G	A	0.00994036	1006
4	rs66682966	T	C	0.232604	1006
4	rs76804972	G	A	0.0129225	1006
4	rs77187305	C	T	0.00994036	1006
4	rs36027990	C	T	0.254473	1006
4	rs34988712	A	T	0.16004	1006
4	rs2319267	C	T	0.0596421	1006
4	rs2319266	C	T	0.0596421	1006
4	rs2319265	T	C	0.0596421	1006
4	rs78762068	C	A	0.00994036	1006
4	rs78079618	A	G	0.00994036	1006
4	rs76083607	A	G	0.00994036	1006
4	rs72979548	T	C	0.0616302	1006
4	rs114019020	C	A	0.00994036	1006
4	rs116381157	C	T	0.00994036	1006
4	rs116504300	T	G	0.00994036	1006
4	rs13116056	C	T	0.159046	1006
4	rs151233589	G	C	0.00994036	1006
4	rs7696272	C	T	0.0616302	1006
4	rs147576071	T	C	0.00994036	1006
4	rs116292096	G	T	0.0139165	1006
4	rs142088060	G	T	0.0109344	1006
4	rs145730798	C	T	0.00994036	1006
4	rs148836631	G	A	0.0347913	1006
4	rs143814309	T	G	0.00994036	1006
4	rs114609670	A	G	0.00994036	1006
4	rs72701465	C	T	0.0248509	1006
4	rs79244679	G	A	0.00994036	1006
4	rs77186678	T	A	0.00994036	1006
4	rs146130037	G	A	0.00994036	1006
4	rs76140052	T	G	0.00994036	1006
4	rs72701466	C	A	0.0248509	1006
4	rs77698432	T	C	0.00994036	1006
4	rs115904447	G	A	0.00994036	1006
4	rs73861968	T	C	0.0596421	1006
4	rs185217465	T	A	0.00994036	1006
4	rs72701467	A	G	0.0248509	1006
4	rs76734403	G	A	0.00994036	1006
4	rs79781920	A	T	0.00994036	1006
4	rs76265206	A	G	0.00994036	1006
4	rs77595675	T	C	0.00994036	1006
4	rs116189111	C	A	0.0248509	1006
4	rs115175362	T	C	0.00994036	1006
4	rs72979556	A	C	0.0606362	1006
4	rs115501028	A	G	0.00994036	1006
4	rs78512069	C	G	0.00994036	1006
4	rs138313535	T	G	0.00994036	1006
4	rs141445144	A	T	0.00994036	1006
4	rs80074738	T	C	0.00994036	1006
4	rs79026629	A	G	0.0208748	1006
4	rs116340244	A	G	0.00994036	1006
4	rs74854511	C	T	0.00994036	1006
4	rs114745734	A	T	0.00994036	1006
4	rs55760674	C	T	0.0606362	1006
4	rs74785671	A	T	0.0596421	1006
4	rs11947929	T	G	0.0198807	1006
4	rs147231257	A	G	0.00994036	1006
4	rs188622911	A	C	0.00994036	1006
4	rs79441402	A	G	0.0139165	1006
4	rs72701468	G	T	0.0347913	1006
4	rs72979557	A	T	0.0606362	1006
4	rs72701469	G	T	0.0248509	1006
4	rs148434539	G	C	0.0308151	1006
4	rs60173739	A	G	0.0874751	1006
4	rs72701470	A	T	0.0248509	1006
4	rs186068547	G	A	0.00994036	1006
4	rs192158178	A	G	0.0119284	1006
4	rs76995266	A	G	0.0656064	1006
4	rs6825627	T	C	0.974155	1006
4	rs6553666	C	G	0.95328	1006
4	rs7687545	G	A	0.537773	1006
4	rs7668767	A	G	0.540755	1006
4	rs13150951	T	C	0.336978	1006
4	rs6553668	T	C	0.95328	1006
4	rs67821223	T	A	0.409543	1006
4	rs139163993	A	C	0.0178926	1006
4	rs6553669	A	G	0.540755	1006
4	rs7694621	G	T	0.879722	1006
4	rs13121433	G	A	0.335984	1006
4	rs13107201	T	C	0.335984	1006
4	rs13127240	G	C	0.33499	1006
4	rs4860010	T	C	0.533797	1006
4	rs12648842	G	A	0.33499	1006
4	rs4860011	T	C	0.612326	1006
4	rs10024543	G	A	0.148111	1006
4	rs62331966	G	T	0.0188867	1006
4	rs9996069	T	G	0.607356	1006
4	rs62331967	G	T	0.0139165	1006
4	rs10027257	G	T	0.60835	1006
4	rs74843893	G	A	0.0715706	1006
4	rs13120290	T	C	0.026839	1006
4	rs35500841	G	A	0.33499	1006
4	rs79592352	G	T	0.0715706	1006
4	rs79647185	C	T	0.0715706	1006
4	rs6847631	A	T	0.965209	1006
4	rs6843904	C	T	0.33499	1006
4	rs6553674	G	A	0.60835	1006
4	rs6553675	T	C	0.945328	1006
4	rs75735610	C	T	0.0516899	1006
4	rs34980359	G	A	0.33499	1006
4	rs145958170	G	A	0.33499	1006
4	rs111819544	G	A	0.0715706	1006
4	rs185086862	A	C	0.0109344	1006
4	rs10008596	A	G	0.611332	1006
4	rs10008779	A	C	0.534791	1006
4	rs13150053	T	A	0.333996	1006
4	rs10008967	A	G	0.973161	1006
4	rs75257379	G	A	0.0735586	1006
4	rs112956991	C	A	0.0715706	1006
4	rs145433561	G	C	0.0168986	1006
4	rs569233601	T	G	0.0367793	1006
4	rs2319138	T	C	0.945328	1006
4	rs72701478	A	G	0.0666004	1006
4	rs17053144	A	G	0.0725646	1006
4	rs6553681	C	T	0.945328	1006
4	rs9994322	C	T	0.965209	1006
4	rs538340037	G	T	0.00497018	1006
4	rs62331968	C	T	0.0188867	1006
4	rs2319137	T	C	0.534791	1006
4	rs17522391	G	C	0.33499	1006
4	rs7665578	T	A	0.965209	1006
4	rs7665794	T	C	0.333996	1006
4	rs13103525	G	A	0.333996	1006
4	rs72979584	T	G	0.0735586	1006
4	rs6830324	A	G	0.333996	1006
4	rs34993166	G	A	0.333996	1006
4	rs141778625	C	T	0.0139165	1006
4	rs13145999	C	T	0.333996	1006
4	rs10014450	A	G	0.534791	1006
4	rs58282786	G	T	0.0745527	1006
4	rs72621931	G	A	0.0745527	1006
4	rs13117225	T	A	0.335984	1006
4	rs72621932	A	G	0.0745527	1006
4	rs74786375	T	C	0.0715706	1006
4	rs10015859	C	G	0.534791	1006
4	rs59437213	T	C	0.0755467	1006
4	rs78546819	G	A	0.152087	1006
4	rs115499195	T	C	0.00994036	1006
4	rs10023463	T	A	0.515905	1006
4	rs114419546	T	A	0.0139165	1006
4	rs184519289	G	T	0.0159046	1006
4	rs140070647	C	T	0.0159046	1006
4	rs9312540	G	C	0.515905	1006
4	rs6822558	T	C	0.592445	1006
4	rs6553688	A	C	0.966203	1006
4	rs78880947	C	T	0.0198807	1006
4	rs7668603	C	A	0.592445	1006
4	rs7677928	A	C	0.515905	1006
4	rs73861979	A	T	0.0725646	1006
4	rs13151771	C	T	0.333996	1006
4	rs10022398	T	G	0.515905	1006
4	rs78631758	C	T	0.0755467	1006
4	rs67526911	T	C	0.0775348	1006
4	rs59568364	T	C	0.0407555	1006
4	rs78744080	G	T	0.0705765	1006
4	rs74330309	C	T	0.0755467	1006
4	rs61369844	G	A	0.0407555	1006
4	rs76014092	A	T	0.0765408	1006
4	rs2319139	G	A	0.515905	1006
4	rs2319140	C	A	0.515905	1006
4	rs72621938	G	A	0.0775348	1006
4	rs115587422	A	G	0.0139165	1006
4	rs10027487	C	A	0.515905	1006
4	rs12510804	C	A	0.0407555	1006
4	rs10517933	T	C	0.516899	1006
4	rs6854104	G	C	0.965209	1006
4	rs62331994	G	A	0.0407555	1006
4	rs6854296	G	C	0.33002	1006
4	rs6841286	T	C	0.966203	1006
4	rs11942633	G	A	0.370775	1006
4	rs62331995	T	C	0.0188867	1006
4	rs6831560	C	T	0.965209	1006
4	rs11132983	C	A	0.0407555	1006
4	rs6848004	T	C	0.966203	1006
4	rs17600829	T	A	0.0497018	1006
4	rs10025735	G	A	0.965209	1006
4	rs2319141	T	C	0.965209	1006
4	rs114918321	A	T	0.0596421	1006
4	rs6553692	C	T	0.965209	1006
4	rs2319142	A	C	0.517893	1006
4	rs2319143	C	T	0.329026	1006
4	rs10031176	T	C	0.517893	1006
4	rs17703652	G	A	0.0775348	1006
4	rs13149443	T	C	0.966203	1006
4	rs59526659	C	T	0.0775348	1006
4	rs66633523	A	G	0.33002	1006
4	rs4385095	G	A	0.965209	1006
4	rs17647174	G	A	0.0775348	1006
4	rs2319144	A	G	0.517893	1006
4	rs2319145	C	G	0.517893	1006
4	rs142686504	G	A	0.0536779	1006
4	rs71620440	C	T	0.322068	1006
4	rs151020358	G	A	0.0656064	1006
4	rs67727901	C	T	0.322068	1006
4	rs12640969	T	C	0.925447	1006
4	rs35048341	G	T	0.526839	1006
4	rs11932073	A	C	0.929423	1006
4	rs75931796	G	A	0.0427435	1006
4	rs12640692	C	T	0.338966	1006
4	rs2319136	T	A	0.867793	1006
4	rs4276311	G	T	0.532803	1006
4	rs62331997	A	G	0.0188867	1006
4	rs34525588	G	C	0.05666	1006
4	rs13111850	C	T	0.956262	1006
4	rs60183114	T	C	0.0188867	1006
4	rs13143452	G	C	0.055666	1006
4	rs60041663	G	A	0.0218688	1006
4	rs11947323	G	A	0.32008	1006
4	rs113319262	T	C	0.054672	1006
4	rs76332902	C	T	0.0337972	1006
4	rs113482622	G	A	0.0218688	1006
4	rs141213347	C	T	0.498012	1006
4	rs62332010	G	A	0.0188867	1006
4	rs188802861	G	A	0.00695825	1006
4	rs12498297	G	C	0.055666	1006
4	rs28888805	G	C	0.499006	1006
4	rs62332011	A	C	0.0218688	1006
4	rs77617926	C	T	0.00695825	1006
4	rs60197422	T	C	0.0188867	1006
4	rs10007822	A	C	0.500994	1006
4	rs61309185	T	C	0.0188867	1006
4	rs17053176	C	A	0.0218688	1006
4	rs17053177	G	A	0.0218688	1006
4	rs11132987	C	T	0.90159	1006
4	rs62332015	T	C	0.0228628	1006
4	rs62332016	G	T	0.0188867	1006
4	rs75744863	G	C	0.0407555	1006
4	rs62332017	T	C	0.0228628	1006
4	rs10011422	A	G	0.90159	1006
4	rs11938223	A	G	0.082505	1006
4	rs17053179	A	G	0.0228628	1006
4	rs2319273	A	G	0.904573	1006
4	rs17053183	G	A	0.0228628	1006
4	rs138174770	T	C	0.0119284	1006
4	rs7686116	A	T	0.50497	1006
4	rs144191738	G	A	0.0149105	1006
4	rs13133505	G	A	0.055666	1006
4	rs13133531	G	A	0.026839	1006
4	rs13107891	C	A	0.897614	1006
4	rs72701490	G	A	0.50497	1006
4	rs4859974	G	A	0.90159	1006
4	rs10020597	A	G	0.837972	1006
4	rs56004134	T	A	0.0188867	1006
4	rs4859975	T	C	0.0596421	1006
4	rs4859976	T	G	0.0586481	1006
4	rs4859977	C	T	0.898608	1006
4	rs11943013	A	C	0.90159	1006
4	rs11937744	G	A	0.335984	1006
4	rs12504924	G	A	0.90159	1006
4	rs11132989	C	T	0.90159	1006
4	rs11132990	C	T	0.90159	1006
4	rs11132991	T	G	0.90159	1006
4	rs35862258	C	A	0.026839	1006
4	rs11132993	T	G	0.902584	1006
4	rs35547296	G	A	0.314115	1006
4	rs11132994	A	G	0.902584	1006
4	rs13116806	C	G	0.842942	1006
4	rs10024029	A	T	0.90159	1006
4	rs10021961	C	T	0.50497	1006
4	rs10021965	C	G	0.90159	1006
4	rs10026479	A	T	0.90159	1006
4	rs10029506	T	C	0.841948	1006
4	rs4566682	A	G	0.90159	1006
4	rs73861808	G	C	0.0178926	1006
4	rs4635838	T	C	0.90159	1006
4	rs34684421	G	C	0.055666	1006
4	rs7679061	G	T	0.90159	1006
4	rs35559442	G	A	0.0586481	1006
4	rs62332031	A	G	0.0168986	1006
4	rs4580677	G	T	0.90159	1006
4	rs4639103	A	C	0.90159	1006
4	rs7678332	A	C	0.90159	1006
4	rs12108386	C	A	0.33499	1006
4	rs7678368	A	G	0.90159	1006
4	rs7697185	G	T	0.90159	1006
4	rs114911456	C	T	0.0666004	1006
4	rs4301147	G	A	0.90159	1006
4	rs4487374	A	T	0.333996	1006
4	rs4330375	C	T	0.90159	1006
4	rs11132997	C	T	0.90159	1006
4	rs145984139	T	G	0.0198807	1006
4	rs11941483	T	C	0.05666	1006
4	rs4602516	A	G	0.90159	1006
4	rs4453959	G	A	0.90159	1006
4	rs62332033	A	T	0.0586481	1006
4	rs4516745	A	C	0.90159	1006
4	rs59240262	T	C	0.0178926	1006
4	rs28592757	A	C	0.503976	1006
4	rs4604078	A	G	0.90159	1006
4	rs4585334	G	A	0.90159	1006
4	rs13106758	C	T	0.90159	1006
4	rs13117106	A	G	0.90159	1006
4	rs11730552	C	A	0.503976	1006
4	rs11734061	T	G	0.90159	1006
4	rs115352107	G	A	0.0626243	1006
4	rs11132999	A	G	0.90159	1006
4	rs11728220	G	A	0.90159	1006
4	rs10018271	C	T	0.90159	1006
4	rs10022744	A	T	0.90159	1006
4	rs10025480	A	T	0.90159	1006
4	rs7694248	C	T	0.90159	1006
4	rs7694251	C	T	0.90159	1006
4	rs77130113	G	A	0.126243	1006
4	rs113625341	G	A	0.0198807	1006
4	rs7663541	T	G	0.90159	1006
4	rs4860012	T	C	0.90159	1006
4	rs2319272	T	C	0.90159	1006
4	rs59936092	A	C	0.0188867	1006
4	rs61328002	G	A	0.371769	1006
4	rs7434438	C	T	0.90159	1006
4	rs11939958	G	T	0.333996	1006
4	rs10029068	A	G	0.90159	1006
4	rs10024817	C	T	0.90159	1006
4	rs12509959	C	A	0.055666	1006
4	rs4362851	C	A	0.0318091	1006
4	rs2319270	G	A	0.90159	1006
4	rs60197291	T	G	0.0188867	1006
4	rs55921534	G	C	0.503976	1006
4	rs2319268	T	C	0.90159	1006
4	rs7677299	A	C	0.90159	1006
4	rs72701499	G	T	0.0218688	1006
4	rs7655671	G	T	0.90159	1006
4	rs78059986	A	C	0.00695825	1006
4	rs4860013	C	G	0.90159	1006
4	rs73861836	C	G	0.0178926	1006
4	rs2319252	G	C	0.90159	1006
4	rs2319251	T	C	0.33499	1006
4	rs2319250	A	G	0.837972	1006
4	rs2319249	G	A	0.90159	1006
4	rs2873936	C	T	0.315109	1006
4	rs17053204	A	C	0.0626243	1006
4	rs55821329	T	C	0.0188867	1006
4	rs28366521	C	A	0.503976	1006
4	rs17053210	C	T	0.0188867	1006
4	rs10011478	C	T	0.90159	1006
4	rs2319254	C	T	0.90159	1006
4	rs10014896	C	G	0.503976	1006
4	rs4526003	T	C	0.900596	1006
4	rs56035108	T	C	0.0188867	1006
4	rs2319248	C	T	0.395626	1006
4	rs4621457	G	A	0.578529	1006
4	rs12509055	A	G	0.05666	1006
4	rs2319247	A	G	0.315109	1006
4	rs2873935	A	G	0.323062	1006
4	rs4532266	T	C	0.39662	1006
4	rs4532267	T	C	0.397614	1006
4	rs7655767	A	G	0.39662	1006
4	rs17053214	T	C	0.0188867	1006
4	rs7656638	A	G	0.33499	1006
4	rs9685507	A	G	0.0188867	1006
4	rs13105384	G	A	0.315109	1006
4	rs79864863	C	T	0.0387674	1006
4	rs2706835	C	T	0.842942	1006
4	rs13142876	T	A	0.338966	1006
4	rs2706079	C	T	0.902584	1006
4	rs17601255	C	A	0.503976	1006
4	rs182182963	G	A	0.0387674	1006
4	rs113608145	A	G	0.0228628	1006
4	rs17053215	A	T	0.0198807	1006
4	rs17053216	G	T	0.0198807	1006
4	rs62332056	G	A	0.0198807	1006
4	rs28674006	G	A	0.331014	1006
4	rs17053218	A	G	0.0208748	1006
4	rs62332057	G	C	0.0198807	1006
4	rs62332058	T	C	0.0198807	1006
4	rs77966211	G	A	0.0616302	1006
4	rs62332059	G	A	0.0198807	1006
4	rs7660761	C	T	0.33002	1006
4	rs62333560	T	C	0.0198807	1006
4	rs2319246	C	T	0.510934	1006
4	rs62333561	T	C	0.0198807	1006
4	rs62333562	T	C	0.0198807	1006
4	rs2706073	C	A	0.370775	1006
4	rs11732804	G	A	0.510934	1006
4	rs60582465	A	G	0.0198807	1006
4	rs6839910	T	C	0.0218688	1006
4	rs78466384	G	C	0.309145	1006
4	rs57620462	C	T	0.0198807	1006
4	rs60599168	G	A	0.0188867	1006
4	rs62333565	T	C	0.0198807	1006
4	rs9996171	T	A	0.310139	1006
4	rs62333566	T	C	0.0218688	1006
4	rs60809040	A	C	0.0198807	1006
4	rs2952425	C	G	0.512922	1006
4	rs9760045	T	C	0.310139	1006
4	rs2706838	G	A	0.516899	1006
4	rs62333568	C	T	0.0218688	1006
4	rs79077344	C	T	0.0387674	1006
4	rs2706061	A	G	0.957256	1006
4	rs2706062	G	A	0.869781	1006
4	rs28733086	G	A	0.517893	1006
4	rs4377613	G	A	0.510934	1006
4	rs11940700	G	T	0.310139	1006
4	rs28494883	T	C	0.528827	1006
4	rs2706840	T	C	0.0218688	1006
4	rs2252135	G	A	0.0218688	1006
4	rs2319239	C	A	0.0198807	1006
4	rs2706065	T	A	0.0228628	1006
4	rs34765936	G	A	0.310139	1006
4	rs9995172	A	G	0.147117	1006
4	rs148408280	T	C	0.0159046	1006
4	rs59852633	G	A	0.0198807	1006
4	rs60752310	T	A	0.0198807	1006
4	rs62333570	A	G	0.0198807	1006
4	rs112901146	T	C	0.0178926	1006
4	rs75390722	A	T	0.0258449	1006
4	rs76633391	A	T	0.0337972	1006
4	rs62333571	C	T	0.0218688	1006
4	rs78154244	C	T	0.0666004	1006
4	rs2952474	T	C	0.957256	1006
4	rs2952427	G	A	0.841948	1006
4	rs2952428	G	C	0.841948	1006
4	rs2952429	G	A	0.827038	1006
4	rs17601548	G	T	0.50994	1006
4	rs17601569	T	C	0.508946	1006
4	rs2706080	G	A	0.828032	1006
4	rs2319238	G	A	0.310139	1006
4	rs2319237	A	T	0.50994	1006
4	rs10006265	T	C	0.846918	1006
4	rs9999068	C	A	0.50994	1006
4	rs62333589	A	G	0.00497018	1006
4	rs9999156	C	T	0.50994	1006
4	rs10006992	T	G	0.50994	1006
4	rs185504534	A	C	0.00695825	1006
4	rs74821082	C	T	0.148111	1006
4	rs17647472	C	T	0.354871	1006
4	rs2706831	T	A	0.828032	1006
4	rs143188801	C	A	0.0178926	1006
4	rs76462496	A	C	0.0149105	1006
4	rs2706830	G	C	0.313121	1006
4	rs2706826	T	C	0.827038	1006
4	rs2706825	T	C	0.313121	1006
4	rs7676758	G	A	0.508946	1006
4	rs12504160	C	T	0.0208748	1006
4	rs10049827	C	A	0.506958	1006
4	rs28404651	G	A	0.310139	1006
4	rs73861894	A	G	0.0188867	1006
4	rs2706834	T	G	0.311133	1006
4	rs6838337	C	G	0.310139	1006
4	rs6553761	A	T	0.515905	1006
4	rs2319255	A	G	0.50994	1006
4	rs140134490	T	G	0.0198807	1006
4	rs6850905	C	G	0.828032	1006
4	rs2706097	G	A	0.827038	1006
4	rs7661975	T	C	0.312127	1006
4	rs1962499	A	G	0.824056	1006
4	rs2706095	G	A	0.312127	1006
4	rs112111671	C	T	0.0178926	1006
4	rs3849581	T	C	0.055666	1006
4	rs62333590	G	A	0.00894632	1006
4	rs6815538	C	T	0.955268	1006
4	rs72703309	G	A	0.0208748	1006
4	rs112160490	G	A	0.0129225	1006
4	rs75460819	A	G	0.084493	1006
4	rs34535833	T	C	0.194831	1006
4	rs73861897	G	A	0.117296	1006
4	rs2952432	G	C	0.367793	1006
4	rs7675231	A	G	0.0178926	1006
4	rs17647508	T	C	0.0586481	1006
4	rs143865452	A	G	0.0188867	1006
4	rs13106354	T	A	0.195825	1006
4	rs148619240	T	A	0.0427435	1006
4	rs78914555	T	A	0.0427435	1006
4	rs11737033	C	T	0.364811	1006
4	rs72703310	G	T	0.364811	1006
4	rs3860620	T	C	0.262425	1006
4	rs148938792	T	C	0.0417495	1006
4	rs186046604	T	G	0.00298211	1006
4	rs78668795	G	A	0.05666	1006
4	rs147524864	C	G	0.0109344	1006
4	rs11737146	T	C	0.0387674	1006
4	rs80189105	G	A	0.05666	1006
4	rs58085639	A	G	0.124254	1006
4	rs10020486	G	A	0.0795229	1006
4	rs9991669	A	C	0.0805169	1006
4	rs72621963	T	C	0.0586481	1006
4	rs2319256	C	T	0.866799	1006
4	rs9997936	T	C	0.0795229	1006
4	rs34664469	G	A	0.196819	1006
4	rs79640031	C	A	0.05666	1006
4	rs149096340	C	A	0.0168986	1006
4	rs10050232	G	A	0.261431	1006
4	rs73861900	G	A	0.122266	1006
4	rs2706836	T	C	0.866799	1006
4	rs77319333	A	G	0.05666	1006
4	rs12502751	T	G	0.363817	1006
4	rs137934695	A	T	0.0139165	1006
4	rs72703312	A	C	0.0168986	1006
4	rs72703314	C	T	0.027833	1006
4	rs2250633	A	C	0.05666	1006
4	rs62333591	C	T	0.0159046	1006
4	rs2952481	T	C	0.866799	1006
4	rs2706843	C	T	0.867793	1006
4	rs2706844	C	T	0.05666	1006
4	rs2952430	C	G	0.967197	1006
4	rs6837064	T	C	0.0149105	1006
4	rs2319257	C	T	0.0258449	1006
4	rs76151678	A	G	0.139165	1006
4	rs2952482	A	G	0.217694	1006
4	rs76654334	A	T	0.05666	1006
4	rs62333592	A	G	0.0139165	1006
4	rs62333593	G	A	0.352883	1006
4	rs73864205	G	A	0.142147	1006
4	rs11935296	A	G	0.142147	1006
4	rs2319261	G	T	0.352883	1006
4	rs2706833	G	A	0.572565	1006
4	rs72703315	C	T	0.0735586	1006
4	rs62333594	G	T	0.0487078	1006
4	rs10013164	T	G	0.416501	1006
4	rs10006075	C	G	0.417495	1006
4	rs8180236	A	G	0.415507	1006
4	rs4472164	A	G	0.0874751	1006
4	rs72703316	G	T	0.0168986	1006
4	rs184468205	G	A	0.00795229	1006
4	rs2319258	A	G	0.573559	1006
4	rs62333595	C	T	0.0149105	1006
4	rs34607048	A	T	0.15507	1006
4	rs2319259	C	T	0.652087	1006
4	rs77725218	C	G	0.05666	1006
4	rs76352334	C	T	0.05666	1006
4	rs72703317	A	G	0.0238569	1006
4	rs4330376	G	T	0.116302	1006
4	rs76500491	A	C	0.05666	1006
4	rs114014885	C	T	0.0119284	1006
4	rs34116384	C	T	0.172962	1006
4	rs34463742	C	T	0.116302	1006
4	rs4419497	T	C	0.463221	1006
4	rs17601772	G	A	0.05666	1006
4	rs144501529	A	G	0.00695825	1006
4	rs17523416	A	C	0.0417495	1006
4	rs62333596	T	C	0.172962	1006
4	rs2319244	C	T	0.220676	1006
4	rs12506707	A	G	0.464215	1006
4	rs74514354	C	T	0.05666	1006
4	rs6553778	C	T	0.220676	1006
4	rs115229924	G	A	0.0139165	1006
4	rs11728128	G	A	0.0139165	1006
4	rs143229414	T	C	0.0178926	1006
4	rs6812213	A	G	0.217694	1006
4	rs34586928	C	A	0.172962	1006
4	rs13136714	T	G	0.173956	1006
4	rs10517938	A	C	0.217694	1006
4	rs79206276	T	C	0.0954274	1006
4	rs11941943	G	A	0.220676	1006
4	rs17523451	T	G	0.464215	1006
4	rs76321197	T	C	0.05666	1006
4	rs75198187	C	T	0.138171	1006
4	rs34871603	T	C	0.217694	1006
4	rs17601821	A	G	0.116302	1006
4	rs142930157	A	T	0.0139165	1006
4	rs34514527	C	T	0.359841	1006
4	rs34773757	T	C	0.357853	1006
4	rs112448253	C	T	0.0596421	1006
4	rs71620447	G	A	0.357853	1006
4	rs111408481	T	C	0.765408	1006
4	rs113102690	C	A	0.0596421	1006
4	rs148917466	G	A	0.34493	1006
4	rs11520555	G	A	0.0854871	1006
4	rs147474845	G	A	0.0308151	1006
4	rs62333605	A	C	0.0149105	1006
4	rs151015223	G	T	0.0596421	1006
4	rs115610589	C	T	0.0596421	1006
4	rs112235362	G	T	0.34493	1006
4	rs35850368	G	T	0.104374	1006
4	rs62333606	C	T	0.00894632	1006
4	rs4860014	T	C	0.337972	1006
4	rs2706823	A	C	0.427435	1006
4	rs2706072	A	T	0.869781	1006
4	rs2706822	A	G	0.765408	1006
4	rs78640402	A	T	0.0616302	1006
4	rs2706071	A	G	0.428429	1006
4	rs2706070	A	G	0.428429	1006
4	rs2319243	T	A	0.360835	1006
4	rs62333618	T	C	0.0149105	1006
4	rs17601869	C	T	0.0357853	1006
4	rs75392487	G	C	0.0616302	1006
4	rs2706069	A	G	0.869781	1006
4	rs2319242	C	A	0.315109	1006
4	rs116286277	A	G	0.0437376	1006
4	rs74864321	G	A	0.0616302	1006
4	rs11936627	T	A	0.359841	1006
4	rs11133037	C	T	0.358847	1006
4	rs62333619	T	C	0.00795229	1006
4	rs2319240	C	G	0.0596421	1006
4	rs34209900	G	A	0.361829	1006
4	rs2706067	A	G	0.870775	1006
4	rs79330158	C	A	0.0149105	1006
4	rs72703320	A	G	0.028827	1006
4	rs72703321	A	C	0.028827	1006
4	rs75092817	C	A	0.0596421	1006
4	rs62333620	A	G	0.0149105	1006
4	rs57814872	A	G	0.323062	1006
4	rs75320396	G	A	0.0616302	1006
4	rs62333622	A	T	0.322068	1006
4	rs192992497	T	C	0.00994036	1006
4	rs2706074	C	T	0.429423	1006
4	rs190516602	G	T	0.0129225	1006
4	rs6841602	A	G	0.0616302	1006
4	rs2706821	T	C	0.0675944	1006
4	rs75614602	C	T	0.0188867	1006
4	rs6854438	T	G	0.0596421	1006
4	rs7681743	C	T	0.361829	1006
4	rs28492887	C	T	0.0228628	1006
4	rs75671965	C	T	0.0387674	1006
4	rs2252437	A	G	0.870775	1006
4	rs6553798	T	C	0.0596421	1006
4	rs6553799	T	A	0.0675944	1006
4	rs12649155	T	C	0.361829	1006
4	rs80342680	T	A	0.0149105	1006
4	rs2319264	A	G	0.316103	1006
4	rs35474386	A	C	0.104374	1006
4	rs6846744	T	C	0.0646123	1006
4	rs17523610	T	C	0.0646123	1006
4	rs72703323	G	A	0.027833	1006
4	rs76918696	T	C	0.0417495	1006
4	rs1382238	C	A	0.368787	1006
4	rs7661537	T	C	0.368787	1006
4	rs11736359	T	C	0.366799	1006
4	rs11736237	A	G	0.00695825	1006
4	rs113787187	G	A	0.0159046	1006
4	rs1478232	C	T	0.234592	1006
4	rs9312556	G	T	0.0715706	1006
4	rs116255162	A	G	0.027833	1006
4	rs116752387	A	G	0.00695825	1006
4	rs80073004	A	C	0.0646123	1006
4	rs10517939	G	A	0.316103	1006
4	rs17704165	A	T	0.0666004	1006
4	rs1478239	A	G	0.028827	1006
4	rs17523654	G	A	0.316103	1006
4	rs13150354	A	T	0.234592	1006
4	rs192989593	G	C	0.00695825	1006
4	rs34790673	C	T	0.558648	1006
4	rs12646941	T	C	0.130219	1006
4	rs17704183	G	A	0.356859	1006
4	rs17053293	T	C	0.0675944	1006
4	rs6817078	G	T	0.992048	1006
4	rs17053296	T	A	0.105368	1006
4	rs7694220	A	G	0.365805	1006
4	rs148098671	C	T	0.0178926	1006
4	rs56678518	G	A	0.315109	1006
4	rs114504200	C	T	0.0178926	1006
4	rs115411072	A	G	0.028827	1006
4	rs7671943	T	G	0.0974155	1006
4	rs75355082	T	C	0.0646123	1006
4	rs74467310	G	T	0.0626243	1006
4	rs79063107	G	A	0.0626243	1006
4	rs183868335	G	A	0.0129225	1006
4	rs17053300	G	C	0.0626243	1006
4	rs72703325	G	C	0.0168986	1006
4	rs6838532	A	G	0.572565	1006
4	rs72703326	T	C	0.0168986	1006
4	rs12499831	A	G	0.366799	1006
4	rs76762906	G	A	0.0626243	1006
4	rs55786536	T	G	0.338966	1006
4	rs114345329	G	A	0.00695825	1006
4	rs62333637	T	C	0.346918	1006
4	rs2126866	T	G	0.229622	1006
4	rs2126865	C	T	0.219682	1006
4	rs2169736	T	C	0.580517	1006
4	rs67201923	C	T	0.0139165	1006
4	rs80228165	C	A	0.0705765	1006
4	rs9999852	T	G	0.33002	1006
4	rs10028586	G	A	0.0308151	1006
4	rs28436983	T	C	0.289264	1006
4	rs62333638	A	C	0.202783	1006
4	rs147886052	G	A	0.0705765	1006
4	rs140878126	C	T	0.0954274	1006
4	rs115011249	G	A	0.135189	1006
4	rs72703328	G	T	0.154076	1006
4	rs62333639	T	C	0.0129225	1006
4	rs10517940	C	T	0.0367793	1006
4	rs17523798	C	G	0.0397614	1006
4	rs9790358	G	A	0.668986	1006
4	rs13151666	T	C	0.0367793	1006
4	rs78562501	T	C	0.0337972	1006
4	rs62333640	G	A	0.140159	1006
4	rs11933435	T	G	0.296223	1006
4	rs11736227	G	A	0.00695825	1006
4	rs77763469	T	C	0.411531	1006
4	rs75063208	A	C	0.294235	1006
4	rs116824413	C	A	0.0357853	1006
4	rs2873937	A	T	0.296223	1006
4	rs1124558	T	C	0.296223	1006
4	rs1600106	C	T	0.294235	1006
4	rs1600104	A	G	0.140159	1006
4	rs115790085	G	A	0.0347913	1006
4	rs17602245	G	A	0.140159	1006
4	rs72703330	G	A	0.154076	1006
4	rs6818088	G	A	0.987078	1006
4	rs11133064	C	T	0.374751	1006
4	rs11730125	C	T	0.140159	1006
4	rs62333654	T	A	0.140159	1006
4	rs116665542	G	A	0.140159	1006
4	rs59853081	C	T	0.294235	1006
4	rs28853912	T	C	0.0367793	1006
4	rs62333655	A	G	0.0974155	1006
4	rs13118714	C	T	0.0785288	1006
4	rs2199615	A	T	0.380716	1006
4	rs79424456	T	A	0.0357853	1006
4	rs12646176	A	G	0.0805169	1006
4	rs1478229	A	G	0.581511	1006
4	rs28441325	A	G	0.0367793	1006
4	rs141969554	A	C	0.0188867	1006
4	rs11940749	A	G	0.308151	1006
4	rs28877119	C	A	0.0367793	1006
4	rs11940910	A	T	0.308151	1006
4	rs6841551	C	A	0.0725646	1006
4	rs112369896	C	T	0.154076	1006
4	rs149587043	A	G	0.0149105	1006
4	rs1841947	A	G	0.581511	1006
4	rs12647477	C	T	0.0725646	1006
4	rs34381383	C	A	0.0725646	1006
4	rs72703334	C	T	0.0725646	1006
4	rs2319274	C	T	0.308151	1006
4	rs6844303	G	T	0.0725646	1006
4	rs79385171	T	C	0.0188867	1006
4	rs2199614	C	T	0.0725646	1006
4	rs76709625	G	C	0.0159046	1006
4	rs1585666	T	C	0.168986	1006
4	rs68052544	C	A	0.303181	1006
4	rs114235578	C	T	0.0149105	1006
4	rs28756826	C	T	0.581511	1006
4	rs10025173	C	A	0.0357853	1006
4	rs10032459	T	C	0.416501	1006
4	rs1160487	T	A	0.0745527	1006
4	rs10517942	T	C	0.384692	1006
4	rs149545217	G	A	0.0109344	1006
4	rs6841727	A	T	0.306163	1006
4	rs11943978	G	A	0.290258	1006
4	rs10034529	C	T	0.0318091	1006
4	rs13131736	G	A	0.0725646	1006
4	rs1382237	G	A	0.0725646	1006
4	rs2219758	G	A	0.0725646	1006
4	rs116794041	A	C	0.0248509	1006
4	rs964578	A	G	0.584493	1006
4	rs7682433	G	T	0.117296	1006
4	rs1478224	C	A	0.582505	1006
4	rs143229280	C	T	0.0149105	1006
4	rs75014103	C	T	0.0149105	1006
4	rs12645548	T	C	0.0745527	1006
4	rs62332360	C	A	0.304175	1006
4	rs10005798	C	T	0.0318091	1006
4	rs4550962	A	C	0.0735586	1006
4	rs35154180	G	T	0.0735586	1006
4	rs149495130	A	G	0.0149105	1006
4	rs11724516	T	A	0.310139	1006
4	rs10027909	G	T	0.0318091	1006
4	rs2169732	G	A	0.0735586	1006
4	rs185129166	T	C	0.0308151	1006
4	rs7680535	C	T	0.583499	1006
4	rs35462047	G	A	0.0357853	1006
4	rs11931502	C	T	0.150099	1006
4	rs79430851	A	C	0.110338	1006
4	rs77239946	A	G	0.0129225	1006
4	rs10004315	C	G	0.0357853	1006
4	rs17053332	C	A	0.133201	1006
4	rs62332362	T	A	0.135189	1006
4	rs10007907	C	T	0.0367793	1006
4	rs2319275	C	T	0.583499	1006
4	rs2319276	T	G	0.887674	1006
4	rs62332363	G	A	0.150099	1006
4	rs75121043	A	G	0.135189	1006
4	rs1585663	G	C	0.0755467	1006
4	rs62332364	C	T	0.150099	1006
4	rs10008086	G	A	0.0357853	1006
4	rs34620355	C	T	0.0735586	1006
4	rs72703345	A	G	0.0188867	1006
4	rs72703346	T	C	0.308151	1006
4	rs62332365	A	G	0.308151	1006
4	rs72703347	T	C	0.0298211	1006
4	rs1600103	A	C	0.890656	1006
4	rs17602343	T	C	0.0387674	1006
4	rs67123576	G	A	0.0735586	1006
4	rs114345176	C	G	0.0218688	1006
4	rs77900770	A	T	0.0646123	1006
4	rs1518203	G	T	0.582505	1006
4	rs35526498	C	A	0.0357853	1006
4	rs17523992	A	G	0.0188867	1006
4	rs72703348	C	A	0.0735586	1006
4	rs72703349	T	A	0.0735586	1006
4	rs2319277	T	C	0.583499	1006
4	rs35308413	T	C	0.0745527	1006
4	rs10020921	A	G	0.590457	1006
4	rs10023693	T	A	0.590457	1006
4	rs74998761	A	C	0.0397614	1006
4	rs75766808	C	A	0.00795229	1006
4	rs13103512	G	A	0.0357853	1006
4	rs1817389	T	C	0.582505	1006
4	rs11731275	G	A	0.129225	1006
4	rs1120854	C	T	0.580517	1006
4	rs72703352	A	G	0.151093	1006
4	rs9994486	T	C	0.580517	1006
4	rs72703353	C	T	0.148111	1006
4	rs72703354	C	T	0.157058	1006
4	rs72703355	C	A	0.0188867	1006
4	rs191485720	C	A	0.0407555	1006
4	rs72703356	T	G	0.148111	1006
4	rs79754188	G	A	0.0765408	1006
4	rs55761721	G	A	0.580517	1006
4	rs76682706	T	C	0.0357853	1006
4	rs115566463	A	T	0.0705765	1006
4	rs112019565	T	G	0.729622	1006
4	rs34334329	G	T	0.0755467	1006
4	rs75496573	G	A	0.0437376	1006
4	rs77588031	G	A	0.129225	1006
4	rs116017542	T	C	0.0337972	1006
4	rs72703358	A	C	0.148111	1006
4	rs115655019	C	T	0.0129225	1006
4	rs67669280	C	T	0.586481	1006
4	rs34311776	T	C	0.0755467	1006
4	rs115988809	A	G	0.148111	1006
4	rs35813981	T	C	0.0755467	1006
4	rs56072268	T	C	0.734592	1006
4	rs13137471	G	A	0.0357853	1006
4	rs74779981	C	T	0.0497018	1006
4	rs62332368	G	T	0.0357853	1006
4	rs1026702	T	C	0.0755467	1006
4	rs1026701	G	A	0.149105	1006
4	rs1600102	C	T	0.0735586	1006
4	rs67934221	C	T	0.150099	1006
4	rs6852711	C	A	0.0298211	1006
4	rs11936438	A	G	0.585487	1006
4	rs7660862	C	A	0.808151	1006
4	rs4860025	T	G	0.588469	1006
4	rs28504635	G	A	0.0357853	1006
4	rs1478241	T	C	0.812127	1006
4	rs6825863	G	A	0.584493	1006
4	rs10033874	G	A	0.587475	1006
4	rs7661910	T	C	0.812127	1006
4	rs1841949	G	T	0.147117	1006
4	rs7668194	T	G	0.132207	1006
4	rs1878686	C	A	0.528827	1006
4	rs1878685	T	C	0.812127	1006
4	rs6816291	C	T	0.633201	1006
4	rs6845819	G	T	0.923459	1006
4	rs72989764	A	G	0.102386	1006
4	rs6553880	C	T	0.733598	1006
4	rs77271206	A	G	0.128231	1006
4	rs1914620	C	T	0.831014	1006
4	rs72989768	C	T	0.141153	1006
```
