## Supplementary material for "Characterization of shared and ancestry-specific signals driving complex traits using multi-ancestry fine-mapping": s1_ref.bim

```
4	rs4691293	0	167474576	G	A
4	rs28419450	0	167475502	T	G
4	rs74490334	0	167477364	C	T
4	rs62352768	0	167478536	T	A
4	rs115159381	0	167479139	G	A
4	rs28784939	0	167479369	G	A
4	rs9997430	0	167480345	A	G
4	rs4690852	0	167480418	C	T
4	rs28887530	0	167481236	C	T
4	rs28866561	0	167482346	C	T
4	rs6844795	0	167482627	A	C
4	rs28859960	0	167482655	G	T
4	rs6536981	0	167483915	T	C
4	rs116338760	0	167484790	G	T
4	rs7654830	0	167485256	A	G
4	rs10019331	0	167485525	G	A
4	rs76072895	0	167485564	G	A
4	rs7660211	0	167485618	C	T
4	rs12651344	0	167486266	T	C
4	rs62352769	0	167486276	C	G
4	rs55872406	0	167486638	G	C
4	rs11942707	0	167486791	C	T
4	rs6824380	0	167487010	A	G
4	rs10025193	0	167487148	C	T
4	rs72974201	0	167487871	A	G
4	rs57487221	0	167488055	A	T
4	rs58115070	0	167488326	A	G
4	rs7439050	0	167488592	G	T
4	rs7435078	0	167488643	T	C
4	rs7439139	0	167488773	G	A
4	rs7439074	0	167488820	C	T
4	rs7439084	0	167488923	A	G
4	rs7439125	0	167488987	A	G
4	rs116547869	0	167489135	G	A
4	rs6536982	0	167489200	A	G
4	rs6536983	0	167489301	T	A
4	rs6536984	0	167489338	G	A
4	rs6844917	0	167489918	A	G
4	rs6845462	0	167490039	C	T
4	rs6845804	0	167490086	G	C
4	rs6536985	0	167490406	A	T
4	rs145241658	0	167498197	G	A
4	rs142231265	0	167498751	C	T
4	rs75470589	0	167498755	G	A
4	rs7665484	0	167499125	C	T
4	rs116046110	0	167499315	G	A
4	rs7671013	0	167499537	C	T
4	rs76767812	0	167500157	C	T
4	rs115857198	0	167500499	C	T
4	rs4691296	0	167500615	C	A
4	rs4691297	0	167500773	A	G
4	rs116106641	0	167500792	A	G
4	rs72695523	0	167502100	C	G
4	rs115370857	0	167502172	C	T
4	rs62352772	0	167502177	A	G
4	rs9994777	0	167502686	C	T
4	rs78473063	0	167502708	G	T
4	rs75981898	0	167502867	T	C
4	rs6813804	0	167503287	A	G
4	rs80141530	0	167503503	A	G
4	rs6844850	0	167503505	T	C
4	rs7435951	0	167503755	G	T
4	rs6820607	0	167504041	G	A
4	rs80322942	0	167504050	T	C
4	rs11725415	0	167504854	G	A
4	rs189607924	0	167505868	C	T
4	rs76035132	0	167506108	T	C
4	rs76381905	0	167506874	A	G
4	rs55716547	0	167508009	T	C
4	rs144046932	0	167508467	G	A
4	rs6853975	0	167508586	G	A
4	rs72976226	0	167509156	G	T
4	rs75400128	0	167509219	A	T
4	rs143046306	0	167509602	G	C
4	rs4691298	0	167510528	T	A
4	rs78666708	0	167510750	C	G
4	rs7437876	0	167510757	A	G
4	rs76987353	0	167511500	C	G
4	rs12648538	0	167511550	G	T
4	rs7340870	0	167511740	A	C
4	rs79675856	0	167511974	G	T
4	rs146231375	0	167512624	T	G
4	rs58993559	0	167512651	G	A
4	rs58565719	0	167513075	G	A
4	rs58534787	0	167515605	A	G
4	rs74567840	0	167515704	G	A
4	rs72695531	0	167516110	A	C
4	rs72695534	0	167516267	G	C
4	rs57391276	0	167516352	T	C
4	rs61168372	0	167516478	T	C
4	rs116299710	0	167517003	G	T
4	rs11100657	0	167518230	A	G
4	rs77808576	0	167518247	T	A
4	rs79899639	0	167518248	A	T
4	rs76395193	0	167519384	C	T
4	rs4133304	0	167519688	C	G
4	rs75459307	0	167519961	C	A
4	rs61691109	0	167520018	A	G
4	rs145822279	0	167520210	C	G
4	rs72695538	0	167520416	C	T
4	rs56410328	0	167520729	T	C
4	rs11725697	0	167520753	T	C
4	rs79263669	0	167520913	A	C
4	rs79818443	0	167521421	T	C
4	rs77613918	0	167521541	C	T
4	rs77841190	0	167521549	A	G
4	rs62352774	0	167522333	C	A
4	rs75870220	0	167522351	C	T
4	rs7437450	0	167522749	A	G
4	rs77719500	0	167523238	A	G
4	rs60869845	0	167523424	T	A
4	rs76419604	0	167524123	T	C
4	rs79969342	0	167524508	A	C
4	rs72695539	0	167525370	C	G
4	rs79986292	0	167525724	G	C
4	rs78657695	0	167525769	C	T
4	rs7698079	0	167526945	A	G
4	rs116062304	0	167527099	A	G
4	rs7658057	0	167527770	C	T
4	rs77013891	0	167527791	G	A
4	rs78712492	0	167528506	C	G
4	rs6536987	0	167528623	A	G
4	rs76188776	0	167528769	G	A
4	rs75132873	0	167529199	T	C
4	rs74560975	0	167529505	G	A
4	rs79348218	0	167529509	A	G
4	rs78495860	0	167529575	A	C
4	rs28840815	0	167529635	T	C
4	rs77418834	0	167529730	G	A
4	rs77066117	0	167530293	A	T
4	rs77918710	0	167530963	T	C
4	rs75551324	0	167531129	A	G
4	rs7690459	0	167531237	C	T
4	rs62352775	0	167531378	G	A
4	rs79026119	0	167531523	A	G
4	rs76390864	0	167531721	A	G
4	rs76550860	0	167531726	A	G
4	rs74619363	0	167531876	T	C
4	rs78000397	0	167531931	G	A
4	rs74500617	0	167532031	G	A
4	rs80049531	0	167532204	A	G
4	rs7655721	0	167532696	A	T
4	rs4128432	0	167532883	A	C
4	rs74495481	0	167533332	C	T
4	rs79101066	0	167533449	A	C
4	rs72635142	0	167534034	G	A
4	rs60555352	0	167534161	C	T
4	rs72695543	0	167535795	C	T
4	rs79356782	0	167536458	A	T
4	rs72695544	0	167536932	T	A
4	rs11100658	0	167536937	C	G
4	rs79467278	0	167537183	C	T
4	rs76868672	0	167537271	T	C
4	rs75251917	0	167537327	A	T
4	rs66526212	0	167537418	T	C
4	rs10016749	0	167539252	G	A
4	rs76082876	0	167539669	A	G
4	rs72695553	0	167539778	A	G
4	rs77802308	0	167540245	C	T
4	rs7673384	0	167540460	C	T
4	rs75028911	0	167541682	T	C
4	rs7665648	0	167542983	T	C
4	rs115303517	0	167543406	A	G
4	rs10016111	0	167544762	C	G
4	rs10018491	0	167544997	C	T
4	rs78713510	0	167545365	T	C
4	rs13122365	0	167546159	G	A
4	rs6419311	0	167546962	C	T
4	rs7673076	0	167547429	G	A
4	rs72635147	0	167547716	G	A
4	rs6536988	0	167548606	C	T
4	rs6821728	0	167549840	T	C
4	rs10001950	0	167550669	T	G
4	rs10034869	0	167550780	C	T
4	rs7658952	0	167551174	A	C
4	rs7664464	0	167551359	G	A
4	rs6536989	0	167553877	T	A
4	rs111773267	0	167553884	T	G
4	rs112802780	0	167553954	G	A
4	rs115677012	0	167555345	C	T
4	rs72635151	0	167555629	A	G
4	rs77388539	0	167556784	T	C
4	rs74646471	0	167557591	G	T
4	rs28419741	0	167557797	C	T
4	rs28516922	0	167557845	A	G
4	rs28419277	0	167558013	T	C
4	rs55867414	0	167558658	A	T
4	rs28391069	0	167559106	C	T
4	rs72635153	0	167559298	A	G
4	rs28502536	0	167559319	T	G
4	rs79859203	0	167559605	A	G
4	rs28680860	0	167559813	T	C
4	rs28689028	0	167559842	A	C
4	rs28445683	0	167560402	A	G
4	rs112195994	0	167560422	C	T
4	rs72635154	0	167561119	T	C
4	rs80123623	0	167561167	T	C
4	rs28719011	0	167561386	A	G
4	rs72635155	0	167561516	G	C
4	rs72635156	0	167561523	T	G
4	rs28453146	0	167561808	C	T
4	rs72635157	0	167562106	G	A
4	rs72635158	0	167562127	A	G
4	rs28477911	0	167562731	T	C
4	rs77660415	0	167563712	G	A
4	rs28609819	0	167563894	T	A
4	rs28429012	0	167564550	G	A
4	rs114813470	0	167564725	T	C
4	rs75992693	0	167564815	T	A
4	rs72635159	0	167564944	G	A
4	rs149152974	0	167565500	T	C
4	rs72635160	0	167565989	C	A
4	rs28594927	0	167566167	C	T
4	rs28463696	0	167566244	T	C
4	rs28555495	0	167566265	G	C
4	rs117648088	0	167566741	G	A
4	rs28465152	0	167566752	A	G
4	rs28612841	0	167567658	G	A
4	rs28827865	0	167567976	A	T
4	rs28768419	0	167568083	T	C
4	rs28805433	0	167569056	A	G
4	rs28799342	0	167569482	A	G
4	rs141040378	0	167569858	T	G
4	rs28494630	0	167570976	C	T
4	rs28713613	0	167571068	A	G
4	rs138702363	0	167571376	A	T
4	rs75307686	0	167571420	G	A
4	rs72635163	0	167571581	A	G
4	rs28408994	0	167571706	T	C
4	rs72635164	0	167571890	C	A
4	rs72635165	0	167572089	T	C
4	rs28580082	0	167572273	A	G
4	rs28367117	0	167572527	A	G
4	rs28440831	0	167572681	T	C
4	rs115986384	0	167572777	T	G
4	rs75768685	0	167573155	C	A
4	rs182157732	0	167574517	T	G
4	rs28417811	0	167574518	A	G
4	rs143108838	0	167576063	A	G
4	rs36137680	0	167576162	C	T
4	rs144436177	0	167576996	C	A
4	rs36158000	0	167577173	G	T
4	rs36150706	0	167577378	C	T
4	rs141176063	0	167578244	G	A
4	rs36152032	0	167578515	C	G
4	rs36158748	0	167578556	C	T
4	rs139731047	0	167578642	G	A
4	rs142830347	0	167578879	T	C
4	rs147845224	0	167578898	G	A
4	rs147617648	0	167579144	T	C
4	rs150113842	0	167579358	C	T
4	rs143066559	0	167579612	C	A
4	rs148349571	0	167580245	G	A
4	rs141543039	0	167580561	G	A
4	rs150847491	0	167580662	A	G
4	rs139322370	0	167581102	C	T
4	rs182955521	0	167581165	A	C
4	rs139723890	0	167581595	C	A
4	rs36166620	0	167581830	T	C
4	rs140212774	0	167582150	T	C
4	rs144798866	0	167582607	G	A
4	rs150582836	0	167583636	C	T
4	rs145570099	0	167584283	A	G
4	rs151319312	0	167584784	G	A
4	rs141351078	0	167586025	T	C
4	rs144114355	0	167586351	T	A
4	rs138143060	0	167587657	G	A
4	rs149572481	0	167588054	A	C
4	rs138150539	0	167588330	C	T
4	rs142531978	0	167588364	G	A
4	rs10006678	0	167589611	T	A
4	rs11944508	0	167592156	C	T
4	rs12506933	0	167592720	T	A
4	rs56850382	0	167594029	A	T
4	rs78540517	0	167594367	G	A
4	rs13123780	0	167594680	T	C
4	rs10032330	0	167594972	A	G
4	rs78130448	0	167595158	C	T
4	rs73861395	0	167595169	C	A
4	rs6818026	0	167595468	C	T
4	rs10026269	0	167596236	T	C
4	rs77054025	0	167597763	G	A
4	rs147967756	0	167598745	A	T
4	rs73861396	0	167599719	A	G
4	rs73861397	0	167599725	C	T
4	rs73861398	0	167599828	G	A
4	rs116300948	0	167600305	C	T
4	rs34543394	0	167600366	A	G
4	rs58399114	0	167600676	C	T
4	rs28667373	0	167600869	G	A
4	rs115511328	0	167601202	G	C
4	rs78655851	0	167601415	T	G
4	rs114882201	0	167601556	G	T
4	rs3924566	0	167602105	G	A
4	rs7434449	0	167602281	C	A
4	rs4132264	0	167603432	G	C
4	rs10006942	0	167605220	A	T
4	rs79768852	0	167606051	T	C
4	rs28470639	0	167606484	C	G
4	rs10007526	0	167606779	T	C
4	rs7692681	0	167607492	C	T
4	rs7661107	0	167607726	T	C
4	rs3919798	0	167609476	T	C
4	rs6845338	0	167610410	T	C
4	rs77640897	0	167611044	T	A
4	rs113853724	0	167612066	T	G
4	rs11938687	0	167612443	A	C
4	rs11933732	0	167612453	C	T
4	rs72978295	0	167612476	T	C
4	rs79129364	0	167613188	A	G
4	rs76023109	0	167613320	G	A
4	rs6835107	0	167614099	A	T
4	rs28645359	0	167614928	T	C
4	rs11945682	0	167615348	G	A
4	rs28551156	0	167617485	C	G
4	rs28438787	0	167617556	G	A
4	rs111701221	0	167617754	A	G
4	rs12510378	0	167618383	T	A
4	rs41413146	0	167619995	G	C
4	rs146406911	0	167621892	C	T
4	rs12513201	0	167621918	G	A
4	rs7684028	0	167621939	T	C
4	rs7695046	0	167621960	A	C
4	rs6553485	0	167622160	G	A
4	rs149762720	0	167622658	T	A
4	rs13435745	0	167622773	A	G
4	rs149482277	0	167622805	G	A
4	rs28885145	0	167623212	G	A
4	rs11931942	0	167623773	G	A
4	rs192083113	0	167623829	G	A
4	rs9996245	0	167623965	G	A
4	rs7674577	0	167625748	A	G
4	rs10002710	0	167626155	G	A
4	rs10034471	0	167626348	T	C
4	rs77775069	0	167627995	A	G
4	rs12644650	0	167628013	G	A
4	rs77384941	0	167628044	T	C
4	rs55881721	0	167628088	T	A
4	rs78099024	0	167628232	G	A
4	rs11941551	0	167628609	C	T
4	rs72980232	0	167628832	T	C
4	rs72980234	0	167629004	C	T
4	rs58197768	0	167629206	T	C
4	rs79277010	0	167629560	C	T
4	rs6553543	0	167629838	G	C
4	rs6553544	0	167629953	G	T
4	rs7682852	0	167630087	G	A
4	rs148626359	0	167630305	T	C
4	rs79022584	0	167630463	G	A
4	rs72980237	0	167630773	T	C
4	rs2219237	0	167630858	C	A
4	rs60555966	0	167631889	C	T
4	rs147058547	0	167632039	T	C
4	rs77272645	0	167632252	C	T
4	rs56333751	0	167632329	C	T
4	rs57247717	0	167632381	C	T
4	rs10005315	0	167632465	G	T
4	rs57571560	0	167632620	T	A
4	rs72980245	0	167632713	G	T
4	rs72980247	0	167632753	G	C
4	rs74944954	0	167632931	C	A
4	rs10866348	0	167633134	T	G
4	rs10866349	0	167633141	T	G
4	rs10866350	0	167633376	G	A
4	rs9990895	0	167633858	C	T
4	rs60986622	0	167633910	C	G
4	rs56090642	0	167633984	G	A
4	rs954218	0	167634454	T	C
4	rs954217	0	167634639	A	T
4	rs12503564	0	167634706	A	G
4	rs79242349	0	167635232	A	G
4	rs2198739	0	167635532	T	C
4	rs185408614	0	167635533	G	T
4	rs2198738	0	167635674	G	A
4	rs114052539	0	167636404	G	A
4	rs113179552	0	167636826	T	C
4	rs58197672	0	167637306	T	C
4	rs138014036	0	167638926	A	G
4	rs141132463	0	167639143	T	C
4	rs190970542	0	167643131	G	A
4	rs12505657	0	167643601	T	G
4	rs113653597	0	167643785	C	T
4	rs6856033	0	167643857	C	T
4	rs17052538	0	167644235	T	C
4	rs13109075	0	167645029	T	C
4	rs10029316	0	167645134	G	A
4	rs34057847	0	167645237	G	A
4	rs2318457	0	167645352	T	G
4	rs6843982	0	167647164	T	C
4	rs4860006	0	167647323	A	G
4	rs62352801	0	167647480	T	C
4	rs4860007	0	167647806	A	C
4	rs62352802	0	167647977	C	T
4	rs4859971	0	167648055	T	C
4	rs6851516	0	167648454	T	C
4	rs72695575	0	167648687	A	G
4	rs6832027	0	167648719	A	G
4	rs72695578	0	167649042	T	G
4	rs2198737	0	167649165	G	A
4	rs9312532	0	167649479	A	T
4	rs9312535	0	167649643	C	A
4	rs145290855	0	167649716	G	A
4	rs6827306	0	167649758	T	C
4	rs6812497	0	167649794	C	T
4	rs113968476	0	167649802	C	A
4	rs6813547	0	167650280	C	T
4	rs6819071	0	167650690	C	T
4	rs6819104	0	167650729	C	T
4	rs77674221	0	167651010	C	T
4	rs7658503	0	167651241	G	T
4	rs7658860	0	167651397	G	A
4	rs72695581	0	167651556	C	T
4	rs6553661	0	167651583	C	T
4	rs6853202	0	167651962	A	G
4	rs17597615	0	167652109	G	T
4	rs6826647	0	167652162	C	T
4	rs11943562	0	167652786	T	C
4	rs977643	0	167653371	A	G
4	rs17519333	0	167653444	G	C
4	rs114690128	0	167653541	T	C
4	rs6839971	0	167653890	C	T
4	rs72695585	0	167653894	C	T
4	rs17597643	0	167654104	A	G
4	rs11942144	0	167654337	C	T
4	rs10021354	0	167654427	C	A
4	rs72695587	0	167654607	C	T
4	rs111679042	0	167654673	G	C
4	rs6846930	0	167654960	C	G
4	rs62352805	0	167655041	G	A
4	rs3762246	0	167655218	C	T
4	rs3762245	0	167655235	A	G
4	rs3762244	0	167655482	A	G
4	rs7674160	0	167655602	A	T
4	rs2054147	0	167655724	G	A
4	rs112898415	0	167655790	T	G
4	rs7695294	0	167655803	C	T
4	rs17597712	0	167655962	T	C
4	rs1057377	0	167656073	C	T
4	rs12499704	0	167656278	A	C
4	rs75897620	0	167656823	G	A
4	rs72695589	0	167657220	G	T
4	rs12501700	0	167657775	A	T
4	rs6813903	0	167657872	G	A
4	rs952650	0	167658259	G	A
4	rs75989674	0	167658358	T	C
4	rs34665704	0	167658622	A	G
4	rs7675734	0	167658880	G	A
4	rs17519417	0	167659185	T	C
4	rs17597733	0	167659314	T	C
4	rs7681289	0	167659338	C	T
4	rs10027405	0	167659473	T	C
4	rs9918043	0	167660542	C	A
4	rs7693792	0	167661037	C	T
4	rs72695590	0	167661105	T	C
4	rs7689694	0	167661368	G	A
4	rs7678556	0	167661512	A	C
4	rs7678726	0	167661584	A	G
4	rs56711230	0	167661745	C	T
4	rs7668057	0	167661791	T	C
4	rs7679349	0	167661939	A	G
4	rs2318483	0	167662272	C	G
4	rs2318484	0	167662287	C	A
4	rs138287255	0	167662914	T	C
4	rs13146675	0	167662963	C	T
4	rs7691894	0	167663664	A	G
4	rs11929824	0	167663701	C	T
4	rs11929833	0	167663751	C	T
4	rs72695593	0	167663933	C	T
4	rs72695594	0	167664015	T	C
4	rs62352806	0	167664214	C	T
4	rs62352807	0	167664236	G	A
4	rs62352808	0	167664346	G	T
4	rs144776596	0	167664400	C	T
4	rs2219236	0	167664510	C	T
4	rs2318485	0	167664591	C	T
4	rs2168401	0	167664936	G	A
4	rs2168400	0	167664953	C	T
4	rs79862732	0	167664964	G	A
4	rs140922083	0	167664966	C	T
4	rs2124450	0	167665046	G	A
4	rs113465405	0	167665227	G	T
4	rs62352830	0	167665384	C	T
4	rs7679195	0	167665533	C	A
4	rs7674513	0	167665553	G	A
4	rs7674681	0	167665621	G	A
4	rs6553787	0	167665694	A	G
4	rs6553788	0	167665775	T	C
4	rs6553792	0	167665804	G	C
4	rs6832684	0	167666009	G	A
4	rs6837703	0	167666036	C	T
4	rs28782800	0	167666178	G	C
4	rs62352831	0	167666468	G	C
4	rs116478398	0	167666748	C	T
4	rs4549411	0	167667015	C	A
4	rs11732467	0	167667081	G	A
4	rs6817584	0	167667749	T	C
4	rs144214730	0	167668082	C	A
4	rs146742159	0	167668148	C	G
4	rs185940998	0	167668214	G	A
4	rs148033293	0	167668259	A	C
4	rs75548038	0	167668271	C	T
4	rs138476866	0	167668288	G	A
4	rs78333672	0	167668782	C	T
4	rs144465979	0	167669099	A	T
4	rs13114286	0	167670652	C	T
4	rs6813646	0	167670799	A	T
4	rs10003311	0	167670960	T	C
4	rs11937180	0	167671014	A	G
4	rs11932154	0	167671122	C	T
4	rs11935104	0	167671126	T	C
4	rs11940325	0	167671168	G	A
4	rs72695600	0	167671179	C	T
4	rs11935138	0	167671211	T	C
4	rs28469298	0	167671227	A	G
4	rs10003707	0	167671294	T	C
4	rs2198736	0	167671562	A	G
4	rs2198735	0	167671609	C	T
4	rs2219235	0	167671857	C	T
4	rs2219234	0	167671875	A	G
4	rs3828018	0	167672125	C	T
4	rs3790359	0	167672184	C	T
4	rs3790358	0	167672322	T	C
4	rs62355160	0	167672408	C	T
4	rs28699632	0	167672920	G	T
4	rs7671353	0	167673387	A	G
4	rs7671414	0	167673477	A	G
4	rs72695601	0	167673568	G	T
4	rs7697656	0	167673928	C	G
4	rs115476609	0	167673973	G	T
4	rs3748526	0	167674091	C	T
4	rs2219233	0	167674183	T	G
4	rs7693595	0	167674257	G	C
4	rs2198734	0	167674372	G	A
4	rs72697504	0	167674379	A	T
4	rs17645162	0	167674634	A	T
4	rs28626960	0	167674677	C	T
4	rs10517901	0	167674905	A	C
4	rs17645192	0	167675226	G	A
4	rs7658611	0	167675287	C	A
4	rs7658810	0	167675395	C	G
4	rs2305593	0	167675635	G	A
4	rs13116696	0	167676235	T	C
4	rs28433769	0	167676398	C	G
4	rs6827226	0	167676494	C	T
4	rs57067289	0	167676846	A	G
4	rs60230975	0	167676881	G	T
4	rs7671287	0	167683124	G	A
4	rs74197863	0	167683152	A	G
4	rs7690787	0	167683182	T	G
4	rs2318486	0	167683517	G	C
4	rs2168405	0	167683661	C	A
4	rs2124457	0	167683728	G	C
4	rs2318487	0	167683734	G	T
4	rs2054146	0	167683902	T	C
4	rs72697509	0	167683916	G	C
4	rs2054145	0	167684049	T	C
4	rs2054144	0	167684182	C	T
4	rs2318488	0	167684898	G	A
4	rs4602517	0	167684929	A	G
4	rs115780769	0	167684974	G	C
4	rs13143115	0	167684981	T	C
4	rs62355169	0	167684992	G	A
4	rs13127151	0	167685013	C	T
4	rs12501132	0	167685139	G	A
4	rs7689431	0	167685199	C	T
4	rs7689440	0	167685213	C	T
4	rs7689792	0	167685389	C	T
4	rs7694474	0	167685488	C	T
4	rs79128379	0	167685715	C	T
4	rs143728661	0	167687436	T	C
4	rs6813465	0	167687702	G	A
4	rs6813483	0	167687734	G	A
4	rs143961565	0	167687822	A	G
4	rs78209273	0	167687824	G	A
4	rs12506064	0	167688721	C	G
4	rs62355202	0	167688838	C	T
4	rs34794594	0	167688955	T	C
4	rs9684307	0	167688965	G	T
4	rs112632424	0	167689009	C	T
4	rs9685077	0	167689041	A	C
4	rs9684858	0	167689378	C	A
4	rs150633299	0	167689514	G	A
4	rs10024175	0	167689696	T	C
4	rs149359065	0	167689851	G	A
4	rs10017298	0	167689966	C	T
4	rs6811155	0	167689983	T	C
4	rs10024474	0	167689996	T	G
4	rs6854042	0	167690181	A	G
4	rs6825308	0	167690300	G	A
4	rs12507377	0	167690341	C	G
4	rs12509913	0	167690347	T	C
4	rs62355204	0	167690351	C	T
4	rs6844868	0	167690388	C	T
4	rs6816941	0	167690485	T	C
4	rs143626752	0	167690559	C	A
4	rs4860015	0	167690760	C	T
4	rs2124456	0	167691100	T	C
4	rs11131774	0	167691151	T	G
4	rs11131775	0	167691172	G	A
4	rs11131776	0	167691181	G	A
4	rs2100536	0	167691549	C	G
4	rs4859978	0	167691609	T	C
4	rs4860018	0	167691688	G	A
4	rs4627894	0	167691711	G	A
4	rs4860020	0	167691805	G	A
4	rs4859980	0	167691950	C	T
4	rs62355207	0	167691994	C	T
4	rs62355208	0	167692012	C	T
4	rs1037631	0	167692197	T	C
4	rs1037630	0	167692474	C	A
4	rs3925714	0	167692553	C	T
4	rs140885793	0	167692792	C	T
4	rs17696319	0	167692801	C	T
4	rs11946234	0	167692892	A	C
4	rs17597957	0	167692947	G	A
4	rs17597978	0	167692976	G	T
4	rs28527797	0	167693038	G	A
4	rs17052591	0	167693200	C	T
4	rs193263380	0	167693443	C	T
4	rs17598006	0	167693601	A	C
4	rs4860021	0	167693612	C	T
4	rs4860022	0	167693875	C	T
4	rs10034086	0	167693974	A	G
4	rs72635168	0	167694003	G	A
4	rs6822872	0	167694030	C	G
4	rs10034162	0	167694036	A	G
4	rs75674853	0	167694225	G	C
4	rs6552223	0	167694282	T	G
4	rs6844855	0	167694753	T	C
4	rs745244	0	167694843	T	C
4	rs114089467	0	167695360	T	C
4	rs897512	0	167695412	G	A
4	rs897511	0	167695661	T	G
4	rs17519766	0	167696109	A	C
4	rs183258616	0	167696320	A	G
4	rs147318521	0	167696527	C	T
4	rs2219238	0	167696538	T	C
4	rs144782687	0	167696884	C	G
4	rs17598075	0	167696999	T	G
4	rs35743573	0	167697017	C	T
4	rs74558373	0	167697419	C	T
4	rs139382447	0	167697512	C	T
4	rs11935662	0	167697937	T	C
4	rs6817936	0	167698248	T	C
4	rs17052594	0	167698563	G	A
4	rs116105787	0	167699242	A	T
4	rs7698457	0	167699942	G	A
4	rs7698841	0	167700120	G	A
4	rs72697515	0	167700962	G	C
4	rs62355209	0	167701638	C	T
4	rs62355210	0	167701888	T	C
4	rs139788175	0	167702202	G	A
4	rs77119644	0	167702791	T	A
4	rs57868511	0	167703002	C	T
4	rs17598103	0	167703897	A	T
4	rs17696409	0	167704731	C	G
4	rs75423686	0	167705125	G	C
4	rs62355211	0	167705507	G	T
4	rs75136312	0	167706275	T	C
4	rs28427162	0	167706322	T	C
4	rs28733166	0	167707049	C	T
4	rs76405737	0	167707552	G	A
4	rs62355212	0	167708821	T	C
4	rs76749555	0	167709024	G	A
4	rs147992562	0	167709098	T	C
4	rs55702925	0	167709190	T	C
4	rs28463317	0	167709255	C	T
4	rs114419040	0	167709323	A	T
4	rs116494991	0	167709529	C	T
4	rs7669297	0	167709614	T	C
4	rs7670065	0	167709990	T	G
4	rs2054143	0	167710347	A	G
4	rs142723601	0	167710352	G	A
4	rs62355239	0	167711475	A	T
4	rs62355240	0	167711481	T	G
4	rs10517903	0	167711854	A	C
4	rs80132396	0	167712352	A	G
4	rs74628833	0	167712471	C	G
4	rs17645338	0	167712742	C	T
4	rs2198744	0	167713699	T	C
4	rs62355241	0	167714096	T	C
4	rs17052602	0	167714310	A	G
4	rs10018183	0	167715036	C	A
4	rs62355242	0	167715106	T	A
4	rs9637685	0	167715416	G	C
4	rs112813860	0	167715948	C	G
4	rs62355243	0	167716088	C	T
4	rs17052606	0	167716288	C	G
4	rs17052608	0	167716388	A	C
4	rs62355244	0	167716436	G	A
4	rs62355245	0	167717376	A	G
4	rs10031976	0	167717459	T	G
4	rs17052616	0	167718054	T	C
4	rs28363930	0	167718338	G	T
4	rs72697521	0	167719121	A	G
4	rs28548065	0	167719166	G	A
4	rs2318490	0	167720077	A	G
4	rs1304643	0	167720429	T	C
4	rs75253558	0	167720627	G	A
4	rs2318491	0	167720747	A	G
4	rs2318492	0	167720786	G	A
4	rs6858153	0	167722308	C	T
4	rs141388514	0	167722472	C	T
4	rs62355247	0	167723375	A	C
4	rs72635169	0	167723559	A	C
4	rs77526960	0	167723597	G	A
4	rs78232267	0	167724072	G	A
4	rs11943188	0	167724519	G	C
4	rs4241627	0	167724598	T	C
4	rs73863823	0	167724694	A	G
4	rs11131987	0	167724963	T	G
4	rs59719897	0	167725073	G	A
4	rs147073979	0	167725079	C	T
4	rs41369447	0	167725156	A	G
4	rs62355250	0	167726018	A	T
4	rs6846491	0	167726268	A	T
4	rs111421141	0	167726840	A	T
4	rs79794363	0	167726979	A	C
4	rs1551491	0	167727136	A	G
4	rs17519960	0	167727185	G	C
4	rs1551490	0	167727651	A	C
4	rs12500478	0	167727753	C	T
4	rs28736843	0	167727898	T	A
4	rs62355252	0	167728031	A	G
4	rs28668043	0	167728057	T	C
4	rs7661104	0	167728337	T	G
4	rs62355253	0	167728712	A	C
4	rs62355254	0	167728722	G	C
4	rs11735453	0	167728853	C	G
4	rs62355255	0	167728892	T	C
4	rs10032215	0	167730244	C	T
4	rs2873705	0	167730289	A	G
4	rs6844043	0	167730442	T	C
4	rs4143465	0	167730567	T	C
4	rs10034594	0	167730577	C	A
4	rs4143464	0	167730728	C	G
4	rs62355257	0	167730797	A	G
4	rs62355258	0	167731131	A	G
4	rs147699899	0	167731457	A	G
4	rs143200770	0	167731888	G	T
4	rs74287161	0	167732430	T	C
4	rs10032567	0	167732948	G	A
4	rs77527101	0	167733075	T	C
4	rs6821241	0	167733628	T	C
4	rs62355259	0	167733862	T	A
4	rs10007161	0	167734642	A	G
4	rs17598332	0	167734669	A	G
4	rs6823089	0	167735135	A	G
4	rs78406624	0	167735320	C	T
4	rs78876122	0	167735341	A	G
4	rs6829719	0	167735385	T	C
4	rs6834977	0	167735652	T	C
4	rs62356760	0	167735865	A	G
4	rs62356761	0	167736261	A	T
4	rs17052635	0	167736380	C	A
4	rs12646607	0	167736792	T	C
4	rs10009425	0	167736917	C	T
4	rs55734645	0	167738021	G	C
4	rs1037629	0	167738195	G	A
4	rs2198743	0	167738464	G	T
4	rs115048444	0	167738615	C	T
4	rs4318675	0	167738685	G	C
4	rs1023875	0	167738944	A	G
4	rs17520051	0	167739119	A	C
4	rs114144435	0	167739123	G	A
4	rs28494108	0	167741414	T	C
4	rs9999341	0	167741610	G	A
4	rs17052638	0	167741693	G	A
4	rs2198742	0	167742294	A	G
4	rs2198741	0	167742872	T	C
4	rs10011960	0	167743180	C	T
4	rs59443386	0	167743210	T	C
4	rs62353201	0	167744175	A	C
4	rs954722	0	167744429	T	C
4	rs80149495	0	167744565	G	A
4	rs62353202	0	167745188	C	T
4	rs921857	0	167745201	T	A
4	rs921856	0	167745216	G	A
4	rs11735271	0	167745822	T	C
4	rs78664204	0	167746644	C	G
4	rs62353203	0	167746649	A	T
4	rs12511156	0	167746840	A	T
4	rs114046544	0	167747431	T	G
4	rs34194518	0	167747839	G	A
4	rs60246774	0	167748415	G	A
4	rs13121323	0	167749440	T	C
4	rs17701990	0	167749783	T	C
4	rs4859994	0	167749944	C	T
4	rs62353205	0	167750028	A	G
4	rs6849616	0	167750625	C	T
4	rs6850087	0	167750866	C	T
4	rs58200612	0	167751065	T	G
4	rs17702008	0	167751542	T	C
4	rs2318494	0	167752224	T	A
4	rs62353206	0	167752615	T	C
4	rs193246583	0	167752836	C	T
4	rs6824889	0	167752923	A	T
4	rs7669089	0	167753460	A	C
4	rs72697528	0	167753814	C	T
4	rs62353208	0	167754353	T	C
4	rs6552659	0	167755348	C	T
4	rs7659747	0	167755738	G	C
4	rs12640605	0	167756785	C	T
4	rs12640699	0	167757172	C	A
4	rs6552687	0	167757806	T	A
4	rs2198740	0	167758027	A	G
4	rs62353209	0	167759019	A	G
4	rs7698253	0	167760028	G	A
4	rs148833027	0	167760045	G	A
4	rs7698485	0	167760175	G	A
4	rs4859995	0	167761508	C	T
4	rs2124453	0	167762116	C	A
4	rs72697531	0	167762548	C	T
4	rs79683184	0	167762940	A	C
4	rs77629181	0	167763031	G	C
4	rs6829321	0	167763298	G	A
4	rs6829373	0	167763369	G	A
4	rs186285271	0	167763437	C	T
4	rs145177458	0	167763557	A	C
4	rs2124452	0	167764092	G	C
4	rs74287163	0	167764265	G	A
4	rs7697008	0	167764335	C	A
4	rs76580768	0	167764431	C	T
4	rs11132237	0	167764495	C	T
4	rs78201610	0	167765089	C	T
4	rs76029788	0	167765615	C	T
4	rs2168402	0	167765735	C	A
4	rs114800499	0	167765943	C	T
4	rs72697533	0	167766433	T	A
4	rs74539360	0	167767811	T	A
4	rs62353210	0	167769642	C	T
4	rs35102463	0	167770109	G	A
4	rs72697535	0	167771360	C	G
4	rs6834387	0	167771434	T	C
4	rs62353211	0	167771759	G	A
4	rs146096716	0	167771836	G	A
4	rs139162047	0	167772554	C	T
4	rs4859969	0	167773457	T	G
4	rs62353214	0	167773818	T	A
4	rs12331675	0	167773860	A	C
4	rs185171234	0	167774320	G	C
4	rs56258049	0	167776603	C	T
4	rs897514	0	167776873	A	G
4	rs55711272	0	167777082	C	A
4	rs897513	0	167777305	A	G
4	rs62353215	0	167778011	G	C
4	rs35646569	0	167778165	A	G
4	rs72697537	0	167778309	A	T
4	rs115153554	0	167778722	T	A
4	rs62353217	0	167779629	A	G
4	rs144399416	0	167779965	C	G
4	rs80151066	0	167780082	C	G
4	rs115921504	0	167780083	T	G
4	rs7660401	0	167780915	T	C
4	rs10029969	0	167781482	T	C
4	rs62353218	0	167781651	A	G
4	rs141644273	0	167781734	A	G
4	rs114799703	0	167782707	A	T
4	rs62353219	0	167783083	C	T
4	rs62353220	0	167783571	C	T
4	rs189316301	0	167783703	C	T
4	rs72697539	0	167783792	A	G
4	rs4859997	0	167785513	G	A
4	rs12498421	0	167786089	C	T
4	rs4566679	0	167786501	A	C
4	rs4289464	0	167786572	C	T
4	rs4859998	0	167787116	G	A
4	rs142279215	0	167787153	A	C
4	rs10049559	0	167787309	C	A
4	rs62353259	0	167787710	T	C
4	rs7691474	0	167787891	C	G
4	rs62354060	0	167787992	T	A
4	rs6553015	0	167788342	A	G
4	rs76022439	0	167788964	A	G
4	rs7440269	0	167789207	A	G
4	rs62354061	0	167789355	G	A
4	rs57136544	0	167789802	C	T
4	rs7672200	0	167790958	G	A
4	rs113282683	0	167790986	G	A
4	rs10026881	0	167791799	A	T
4	rs10026895	0	167791824	A	C
4	rs10026986	0	167791964	A	G
4	rs62354063	0	167792005	T	C
4	rs111826356	0	167792205	G	A
4	rs62354064	0	167793064	A	C
4	rs60053973	0	167794132	C	G
4	rs150994146	0	167794816	T	G
4	rs13103887	0	167794933	A	G
4	rs13111333	0	167795292	T	G
4	rs4241628	0	167796003	G	A
4	rs4128681	0	167796603	G	T
4	rs78450743	0	167796810	T	G
4	rs10517910	0	167796914	A	G
4	rs17702109	0	167797557	G	A
4	rs9996592	0	167797810	C	T
4	rs10027880	0	167798911	C	T
4	rs62354068	0	167799209	C	A
4	rs186276389	0	167799220	G	A
4	rs9990722	0	167799409	T	G
4	rs9990732	0	167799451	T	C
4	rs10021984	0	167799598	G	A
4	rs17702127	0	167799695	A	C
4	rs13123001	0	167799899	G	A
4	rs9996631	0	167800916	T	A
4	rs9996973	0	167801275	T	C
4	rs9997140	0	167801478	T	C
4	rs78651116	0	167801896	T	C
4	rs17520371	0	167801983	C	G
4	rs17598700	0	167802246	A	G
4	rs62354069	0	167802361	A	G
4	rs4860000	0	167802622	G	T
4	rs17598718	0	167802722	G	A
4	rs17645671	0	167802803	G	C
4	rs6826435	0	167802839	G	T
4	rs17520406	0	167802961	A	T
4	rs28567527	0	167803084	G	A
4	rs28716663	0	167803141	T	C
4	rs62354071	0	167803670	T	A
4	rs112739104	0	167803743	C	T
4	rs113631656	0	167804226	C	T
4	rs73861903	0	167806293	C	A
4	rs4349627	0	167808130	G	A
4	rs11132570	0	167808432	C	A
4	rs116195347	0	167808659	G	A
4	rs17598772	0	167808889	C	T
4	rs17520441	0	167809058	T	C
4	rs5028425	0	167809133	G	A
4	rs10517906	0	167809560	T	C
4	rs7661721	0	167809874	A	T
4	rs13113012	0	167810891	G	T
4	rs139631645	0	167811158	A	C
4	rs6832604	0	167811446	T	A
4	rs6846447	0	167811472	G	C
4	rs139057875	0	167812294	G	C
4	rs10001800	0	167812963	G	A
4	rs28594898	0	167813611	T	A
4	rs4314314	0	167813744	G	A
4	rs17520532	0	167813818	C	A
4	rs10517907	0	167814606	C	T
4	rs17598884	0	167815236	A	G
4	rs4860001	0	167815322	A	G
4	rs4860002	0	167815359	C	T
4	rs4860003	0	167815372	C	T
4	rs17520609	0	167815733	G	A
4	rs6553313	0	167815850	C	T
4	rs17520623	0	167815902	T	C
4	rs10014429	0	167816775	G	T
4	rs10014713	0	167816995	G	C
4	rs28547236	0	167817725	C	A
4	rs111355171	0	167817796	G	C
4	rs10517908	0	167817905	G	T
4	rs10018199	0	167818410	G	A
4	rs368315866	0	167819246	G	A
4	rs28499875	0	167819576	A	T
4	rs67647350	0	167820216	A	C
4	rs56851639	0	167820325	G	A
4	rs56311229	0	167820340	G	T
4	rs62354109	0	167820799	C	G
4	rs13126813	0	167821157	A	G
4	rs10019607	0	167821252	C	T
4	rs77158985	0	167821328	G	A
4	rs112468025	0	167821360	C	T
4	rs10022395	0	167821848	C	T
4	rs11132786	0	167822003	G	A
4	rs12649447	0	167822014	A	C
4	rs10025945	0	167823254	C	A
4	rs4859970	0	167823607	G	A
4	rs10019784	0	167823715	G	A
4	rs114970968	0	167823952	C	T
4	rs113347613	0	167823971	G	T
4	rs74462944	0	167824004	A	T
4	rs9991390	0	167824208	T	G
4	rs10020340	0	167824350	G	A
4	rs75587703	0	167824912	C	T
4	rs3936140	0	167825025	G	A
4	rs180834824	0	167825533	T	C
4	rs140380205	0	167825580	C	T
4	rs9997969	0	167826468	T	C
4	rs79638421	0	167826584	A	T
4	rs147520897	0	167828524	A	G
4	rs10018856	0	167828755	G	A
4	rs17599065	0	167829957	T	C
4	rs4444855	0	167830032	G	T
4	rs10031083	0	167830128	C	T
4	rs6553415	0	167830721	C	T
4	rs149038684	0	167831048	A	G
4	rs28550869	0	167832008	A	G
4	rs76942767	0	167833349	T	G
4	rs4406047	0	167833360	T	C
4	rs62354113	0	167833973	A	G
4	rs10003506	0	167834179	A	C
4	rs9999386	0	167834440	C	A
4	rs72697548	0	167834811	G	T
4	rs148880481	0	167835728	C	G
4	rs17645839	0	167837678	T	G
4	rs6846723	0	167837707	T	C
4	rs28754440	0	167838854	C	G
4	rs17520763	0	167839166	C	T
4	rs111432672	0	167839898	A	G
4	rs79122584	0	167840222	A	G
4	rs28408251	0	167841045	T	G
4	rs4416504	0	167841057	A	G
4	rs17052671	0	167841284	C	T
4	rs17052672	0	167841649	C	T
4	rs79394366	0	167841789	A	C
4	rs76393877	0	167841973	T	A
4	rs112215448	0	167842635	T	G
4	rs28528818	0	167842736	T	C
4	rs72697554	0	167843124	C	T
4	rs35829572	0	167843125	C	G
4	rs28604493	0	167843507	T	C
4	rs10020692	0	167843608	T	C
4	rs147798239	0	167843730	C	T
4	rs62352343	0	167843756	G	A
4	rs8180142	0	167844096	G	A
4	rs144916101	0	167844149	A	G
4	rs62352344	0	167844396	T	C
4	rs55949400	0	167844505	T	G
4	rs11943293	0	167844718	T	C
4	rs72697557	0	167844751	A	G
4	rs75201913	0	167845145	T	C
4	rs62352345	0	167845880	C	T
4	rs62352346	0	167846123	T	A
4	rs62352347	0	167846232	A	G
4	rs11729998	0	167846532	G	A
4	rs11736135	0	167847047	T	A
4	rs35350419	0	167847173	A	G
4	rs10014833	0	167847262	G	T
4	rs10014920	0	167847352	G	A
4	rs10026195	0	167847652	C	T
4	rs78318043	0	167848130	A	G
4	rs4563526	0	167848220	C	A
4	rs56208637	0	167848839	C	T
4	rs4257677	0	167848994	C	T
4	rs4597860	0	167849158	C	T
4	rs12647672	0	167849707	A	G
4	rs9654307	0	167849712	A	T
4	rs9654308	0	167849776	T	G
4	rs149844703	0	167849782	C	G
4	rs140643470	0	167849940	G	A
4	rs10461313	0	167849945	C	T
4	rs62352349	0	167849995	C	G
4	rs143297753	0	167850087	C	A
4	rs10023402	0	167850100	T	C
4	rs9312449	0	167850192	C	T
4	rs11936667	0	167850263	G	T
4	rs10461314	0	167850572	T	C
4	rs7699507	0	167851132	A	G
4	rs142939653	0	167851419	G	A
4	rs181421993	0	167851706	A	G
4	rs75652453	0	167851901	G	A
4	rs10022739	0	167852308	C	T
4	rs12509181	0	167852350	C	T
4	rs4429751	0	167852757	T	G
4	rs28594115	0	167852917	G	A
4	rs28360752	0	167852982	A	C
4	rs6828808	0	167853560	A	G
4	rs76519080	0	167853851	A	C
4	rs59898202	0	167853866	C	A
4	rs72971662	0	167854629	G	C
4	rs35568971	0	167855606	G	A
4	rs72971664	0	167855827	A	G
4	rs113501112	0	167855830	T	C
4	rs79589859	0	167856269	C	T
4	rs76441792	0	167856420	C	T
4	rs72971666	0	167857236	A	G
4	rs6851188	0	167857369	A	G
4	rs115397479	0	167857405	T	C
4	rs75955099	0	167857441	G	T
4	rs34541936	0	167857622	C	T
4	rs6553431	0	167857723	G	C
4	rs34976848	0	167858029	A	G
4	rs35634721	0	167858619	A	G
4	rs57543435	0	167858835	T	C
4	rs12648120	0	167859710	G	A
4	rs76683587	0	167860492	C	A
4	rs62355379	0	167860736	G	T
4	rs114021938	0	167860887	C	T
4	rs35333635	0	167860888	G	A
4	rs12649043	0	167861017	G	C
4	rs59211613	0	167861619	A	G
4	rs34374004	0	167862433	T	A
4	rs76287638	0	167862624	C	A
4	rs4634252	0	167862936	A	G
4	rs62355380	0	167863523	A	G
4	rs62355381	0	167863560	T	C
4	rs78686651	0	167863562	G	A
4	rs4301146	0	167863676	C	A
4	rs35673614	0	167863690	G	C
4	rs150176216	0	167863769	A	G
4	rs17052681	0	167864383	G	T
4	rs114845010	0	167864439	C	T
4	rs12644678	0	167864930	T	C
4	rs13138278	0	167865025	A	T
4	rs112632064	0	167865290	T	A
4	rs75962135	0	167865293	C	T
4	rs11725742	0	167865350	C	A
4	rs62355382	0	167865460	G	A
4	rs62355383	0	167865491	A	G
4	rs13144616	0	167865711	A	C
4	rs13114933	0	167865980	G	A
4	rs6823924	0	167866712	C	T
4	rs7682265	0	167866843	T	C
4	rs76644440	0	167866984	C	T
4	rs7682844	0	167867095	T	C
4	rs112539665	0	167867240	T	C
4	rs116507883	0	167867995	G	C
4	rs72971679	0	167868271	T	A
4	rs79570077	0	167868632	C	T
4	rs12502105	0	167868761	A	G
4	rs10005354	0	167869220	T	G
4	rs72697571	0	167869647	C	T
4	rs4327515	0	167870822	A	G
4	rs114916043	0	167870891	G	T
4	rs62355385	0	167873508	C	T
4	rs79365560	0	167874780	T	C
4	rs4508920	0	167875126	T	C
4	rs137936999	0	167875174	A	G
4	rs11731174	0	167875269	C	T
4	rs11727903	0	167875283	G	A
4	rs11727904	0	167875284	G	C
4	rs34090900	0	167875294	A	G
4	rs139216210	0	167875647	G	A
4	rs61475814	0	167875848	G	T
4	rs35475805	0	167875998	A	T
4	rs11943574	0	167876114	A	C
4	rs6856040	0	167876599	C	T
4	rs553720581	0	167876671	A	G
4	rs72971686	0	167877830	C	T
4	rs4241629	0	167877987	A	G
4	rs13112454	0	167879471	A	G
4	rs35699779	0	167879595	T	C
4	rs113810959	0	167879610	G	T
4	rs28676875	0	167879671	T	C
4	rs72697573	0	167880346	A	C
4	rs72971687	0	167881956	G	A
4	rs7696936	0	167882233	C	T
4	rs72971691	0	167882295	C	T
4	rs12511619	0	167882361	T	A
4	rs140441427	0	167882573	T	C
4	rs145475657	0	167883550	C	T
4	rs74503917	0	167883914	T	G
4	rs13102367	0	167883955	T	A
4	rs114928820	0	167883989	C	G
4	rs76410970	0	167884541	G	A
4	rs115746370	0	167884883	A	G
4	rs72697576	0	167884914	A	C
4	rs115078432	0	167885136	T	C
4	rs75957723	0	167885206	T	C
4	rs138862791	0	167885605	T	A
4	rs76759501	0	167885759	G	A
4	rs12500468	0	167886058	T	C
4	rs145628459	0	167886381	G	A
4	rs13123889	0	167886629	T	C
4	rs12511389	0	167886956	G	A
4	rs78723104	0	167887036	A	C
4	rs115987585	0	167887631	G	A
4	rs11935140	0	167887940	T	C
4	rs13126235	0	167888328	A	C
4	rs6829167	0	167888389	G	A
4	rs144342117	0	167888427	A	T
4	rs4431249	0	167888779	G	C
4	rs28877899	0	167889102	T	G
4	rs114359118	0	167889446	G	T
4	rs4446346	0	167889796	G	T
4	rs12019286	0	167889855	T	C
4	rs12019279	0	167889938	C	T
4	rs12019282	0	167890112	A	C
4	rs75716170	0	167890202	C	T
4	rs72697580	0	167890296	A	G
4	rs10006814	0	167890415	G	A
4	rs10022900	0	167890464	T	G
4	rs75624237	0	167890510	C	T
4	rs17599192	0	167891387	T	C
4	rs7662556	0	167891502	T	G
4	rs6553451	0	167891735	C	T
4	rs6553452	0	167891751	T	G
4	rs6833708	0	167891820	G	C
4	rs77043118	0	167892158	G	A
4	rs2703838	0	167892596	G	A
4	rs34881429	0	167892808	C	T
4	rs1346376	0	167892885	C	T
4	rs72697581	0	167893608	A	G
4	rs17052698	0	167893984	A	G
4	rs2558146	0	167894030	A	C
4	rs13101560	0	167894298	T	C
4	rs2703839	0	167894400	G	C
4	rs142735238	0	167894898	T	C
4	rs1896478	0	167894912	G	A
4	rs144496606	0	167894938	C	T
4	rs148391621	0	167895047	T	A
4	rs115850850	0	167895969	T	C
4	rs1346377	0	167896080	G	A
4	rs1346378	0	167896086	G	T
4	rs13138354	0	167897360	G	T
4	rs115445224	0	167897673	T	C
4	rs34796926	0	167898029	A	G
4	rs10000535	0	167898317	A	G
4	rs116540181	0	167898329	T	G
4	rs35142952	0	167898530	G	A
4	rs1834833	0	167898814	A	G
4	rs142237268	0	167899457	G	A
4	rs1896479	0	167899470	A	G
4	rs1896480	0	167899528	G	C
4	rs13106418	0	167900115	T	C
4	rs17702475	0	167901033	A	G
4	rs1863783	0	167901422	A	G
4	rs1365948	0	167901478	C	G
4	rs962154	0	167901669	T	C
4	rs80316919	0	167901882	C	T
4	rs2262359	0	167902039	C	T
4	rs34270822	0	167902098	G	A
4	rs113155751	0	167902186	G	A
4	rs1593770	0	167902573	C	T
4	rs2703840	0	167903493	C	T
4	rs79812627	0	167903716	T	C
4	rs79999924	0	167904215	G	A
4	rs13125129	0	167904574	C	T
4	rs74502890	0	167904774	G	T
4	rs2558127	0	167904857	T	G
4	rs78714293	0	167904943	G	A
4	rs13126650	0	167905277	C	T
4	rs1427630	0	167905722	G	A
4	rs115662962	0	167906669	A	C
4	rs148043875	0	167906748	C	A
4	rs74542959	0	167907141	A	T
4	rs6823223	0	167907187	C	G
4	rs72697588	0	167907388	T	C
4	rs146195236	0	167907714	C	T
4	rs2703841	0	167907991	C	T
4	rs2558133	0	167908246	T	C
4	rs34904028	0	167908594	G	A
4	rs1896481	0	167908657	G	T
4	rs1427631	0	167908881	A	G
4	rs115312646	0	167909280	G	A
4	rs1346379	0	167910216	C	T
4	rs115984184	0	167911014	T	C
4	rs7673131	0	167911363	T	C
4	rs2059734	0	167911815	C	A
4	rs75457781	0	167912051	C	T
4	rs76611749	0	167912244	G	A
4	rs17052724	0	167912423	C	T
4	rs6842698	0	167912700	T	C
4	rs2703844	0	167913404	G	C
4	rs115085015	0	167913619	C	T
4	rs75580157	0	167913696	T	C
4	rs143198113	0	167914129	C	T
4	rs1863782	0	167914437	C	A
4	rs71620409	0	167914759	G	A
4	rs34260276	0	167914952	T	C
4	rs115807423	0	167915428	T	C
4	rs2558135	0	167916274	T	C
4	rs6815881	0	167916802	A	G
4	rs12509015	0	167916803	C	T
4	rs151012728	0	167916858	G	C
4	rs2703843	0	167916904	C	T
4	rs80199630	0	167917523	G	T
4	rs13140269	0	167917734	A	G
4	rs2010146	0	167917926	T	C
4	rs10517922	0	167918667	A	G
4	rs2873821	0	167919134	C	G
4	rs34970437	0	167919238	C	G
4	rs76978508	0	167919870	A	G
4	rs2077684	0	167920238	C	G
4	rs13117854	0	167920443	A	C
4	rs2059735	0	167920518	G	A
4	rs13137584	0	167921800	T	A
4	rs62352378	0	167921806	C	T
4	rs115810411	0	167922249	G	A
4	rs150954289	0	167922415	T	C
4	rs2558138	0	167922567	C	G
4	rs2558139	0	167923202	C	G
4	rs192493027	0	167923385	C	A
4	rs6848156	0	167924264	G	T
4	rs115598965	0	167924711	A	G
4	rs114529136	0	167924932	C	A
4	rs17646122	0	167925272	C	T
4	rs1965063	0	167926578	A	C
4	rs13105146	0	167926590	C	G
4	rs77279793	0	167928406	A	T
4	rs34584032	0	167929921	C	G
4	rs149369384	0	167930494	G	A
4	rs116175577	0	167930638	G	C
4	rs34244687	0	167930896	C	A
4	rs143711147	0	167930911	C	T
4	rs141804981	0	167931873	T	C
4	rs72699606	0	167932140	T	G
4	rs2558141	0	167932327	T	C
4	rs10517920	0	167932509	C	T
4	rs6553490	0	167933010	A	G
4	rs2558142	0	167934503	A	G
4	rs12503165	0	167934846	A	G
4	rs35404060	0	167935130	T	C
4	rs114367900	0	167935185	A	C
4	rs151287888	0	167935208	T	C
4	rs2558144	0	167935212	A	T
4	rs10008454	0	167935763	A	G
4	rs116573648	0	167936290	A	C
4	rs71620411	0	167936454	T	C
4	rs59535532	0	167937564	G	A
4	rs36091699	0	167938121	A	G
4	rs2703842	0	167938604	C	A
4	rs35881228	0	167939309	T	C
4	rs13123137	0	167939694	C	T
4	rs62352380	0	167939771	G	A
4	rs12644155	0	167939896	T	C
4	rs12643432	0	167939925	A	G
4	rs114713459	0	167940757	C	T
4	rs187191157	0	167941035	C	T
4	rs35118956	0	167941162	A	G
4	rs34645638	0	167941342	T	A
4	rs75832333	0	167941765	G	A
4	rs116281921	0	167941802	C	G
4	rs7685624	0	167943152	T	C
4	rs115986420	0	167943458	T	G
4	rs35280774	0	167944176	T	C
4	rs35140653	0	167944254	T	C
4	rs79944236	0	167944650	T	C
4	rs7664643	0	167944755	G	A
4	rs143653793	0	167945179	A	G
4	rs35087411	0	167945569	A	C
4	rs13125499	0	167945718	A	G
4	rs76090793	0	167945762	T	C
4	rs1365944	0	167945766	A	G
4	rs7671612	0	167945914	G	C
4	rs1820596	0	167946011	A	T
4	rs75113710	0	167946487	G	T
4	rs1344656	0	167947051	A	G
4	rs1344657	0	167947544	A	G
4	rs189796388	0	167947738	T	C
4	rs114671133	0	167947990	T	C
4	rs17052771	0	167948030	C	T
4	rs115322168	0	167949431	G	A
4	rs180793533	0	167949707	A	G
4	rs75550754	0	167949947	T	C
4	rs34659707	0	167949972	A	G
4	rs143123174	0	167950109	G	C
4	rs10022441	0	167950148	T	C
4	rs57641426	0	167950197	C	A
4	rs60845081	0	167950401	C	A
4	rs35926182	0	167950496	C	T
4	rs10471190	0	167950682	A	C
4	rs13124292	0	167951139	A	T
4	rs10012353	0	167951679	G	A
4	rs7662976	0	167951933	T	C
4	rs7663000	0	167951966	T	C
4	rs7657434	0	167951994	A	C
4	rs7676661	0	167952099	G	A
4	rs7663397	0	167952102	T	C
4	rs114433750	0	167952103	G	A
4	rs9312475	0	167952503	C	A
4	rs9312476	0	167952539	T	C
4	rs114651190	0	167952749	C	T
4	rs10471192	0	167952801	G	A
4	rs9284943	0	167952824	T	C
4	rs1427623	0	167953101	T	C
4	rs1427624	0	167953146	A	G
4	rs17052834	0	167953563	G	A
4	rs72699613	0	167953995	G	A
4	rs6827658	0	167954032	A	G
4	rs11722292	0	167954614	T	C
4	rs7695680	0	167954844	G	A
4	rs7677172	0	167954983	A	G
4	rs7668212	0	167955098	C	T
4	rs189414670	0	167955474	T	A
4	rs148878876	0	167955569	T	C
4	rs765749	0	167955753	C	T
4	rs143573076	0	167955991	A	G
4	rs7689768	0	167956138	T	C
4	rs76674652	0	167956373	C	G
4	rs11943986	0	167956420	G	A
4	rs11931152	0	167956473	A	G
4	rs115014514	0	167956518	C	T
4	rs6818745	0	167956606	G	A
4	rs6854001	0	167956817	T	C
4	rs80073171	0	167956870	G	A
4	rs115435623	0	167957145	C	G
4	rs34505077	0	167957685	T	C
4	rs13113307	0	167958068	C	T
4	rs11132844	0	167958392	T	C
4	rs11132845	0	167958406	G	A
4	rs13132588	0	167958489	C	T
4	rs112112326	0	167958497	G	T
4	rs11132846	0	167958698	T	C
4	rs11132847	0	167959102	A	T
4	rs140418865	0	167959195	G	A
4	rs7660050	0	167959369	C	T
4	rs114092773	0	167960106	T	C
4	rs28837392	0	167960790	G	C
4	rs12498852	0	167960855	A	G
4	rs13128738	0	167961410	G	A
4	rs17599599	0	167961738	G	A
4	rs17521233	0	167962200	A	G
4	rs10517919	0	167962448	G	A
4	rs35447722	0	167963422	T	C
4	rs113163889	0	167964135	C	A
4	rs10002501	0	167964302	A	C
4	rs79935253	0	167964511	G	A
4	rs11935736	0	167964685	A	G
4	rs78454074	0	167964867	A	G
4	rs1593769	0	167964906	T	C
4	rs116525196	0	167965203	C	T
4	rs10008537	0	167965282	T	G
4	rs10008546	0	167965308	T	G
4	rs116048299	0	167965816	T	A
4	rs13126575	0	167967702	G	T
4	rs141910292	0	167967858	G	A
4	rs34260224	0	167968263	G	A
4	rs77056561	0	167968335	G	A
4	rs142621157	0	167968530	T	A
4	rs13133234	0	167969111	T	C
4	rs62352384	0	167969836	C	A
4	rs10007176	0	167970505	A	G
4	rs116438938	0	167971825	C	G
4	rs62352385	0	167971835	G	T
4	rs10006283	0	167971872	C	G
4	rs10006554	0	167972084	C	T
4	rs116953737	0	167972675	A	G
4	rs62352386	0	167972766	C	G
4	rs116736105	0	167973268	C	T
4	rs74358917	0	167973679	C	T
4	rs1427633	0	167974142	G	C
4	rs1427634	0	167974274	G	A
4	rs77588362	0	167974411	T	G
4	rs115969673	0	167974633	C	T
4	rs13139476	0	167974966	G	C
4	rs77264133	0	167975038	G	T
4	rs17052929	0	167975079	C	T
4	rs11732359	0	167975130	A	G
4	rs139148515	0	167975361	G	T
4	rs71620412	0	167975921	T	C
4	rs10010405	0	167976123	G	A
4	rs10010502	0	167976180	G	A
4	rs10023710	0	167976231	A	G
4	rs114123083	0	167976473	C	A
4	rs142986959	0	167976499	C	T
4	rs546837596	0	167976629	G	A
4	rs138803617	0	167976806	G	A
4	rs181887070	0	167976828	C	T
4	rs187378173	0	167976877	G	A
4	rs145619509	0	167977188	A	G
4	rs138235130	0	167977220	G	A
4	rs116399572	0	167977236	A	G
4	rs111243819	0	167977342	C	T
4	rs6813192	0	167977980	C	T
4	rs10029840	0	167978130	A	G
4	rs144323962	0	167978156	T	C
4	rs34220301	0	167981125	G	T
4	rs28447083	0	167981435	C	T
4	rs13137632	0	167982046	T	C
4	rs78154791	0	167982357	C	A
4	rs56355319	0	167983397	C	A
4	rs35612453	0	167983499	A	G
4	rs34167511	0	167984542	C	G
4	rs79228826	0	167985115	A	G
4	rs146575596	0	167985805	C	T
4	rs115605107	0	167986086	G	A
4	rs75108868	0	167986159	C	T
4	rs34986886	0	167986616	G	A
4	rs116317010	0	167987276	T	C
4	rs111707638	0	167987446	T	G
4	rs1427626	0	167987504	G	T
4	rs112827094	0	167987742	T	C
4	rs76849517	0	167988027	T	C
4	rs35227215	0	167988946	C	A
4	rs34429821	0	167989078	G	A
4	rs114476122	0	167989364	A	G
4	rs78489518	0	167989860	T	G
4	rs10021383	0	167990485	A	G
4	rs34943552	0	167990694	G	C
4	rs13118139	0	167991498	C	T
4	rs74702735	0	167991632	A	C
4	rs76594455	0	167991655	C	T
4	rs114680461	0	167991696	A	C
4	rs62352392	0	167991930	G	A
4	rs10050203	0	167991939	T	C
4	rs116799441	0	167991988	G	A
4	rs10050205	0	167992004	T	C
4	rs80153515	0	167993204	T	G
4	rs116117543	0	167993372	C	T
4	rs35563250	0	167993482	C	T
4	rs35835656	0	167993733	T	C
4	rs77706826	0	167994443	T	C
4	rs192438569	0	167994647	C	T
4	rs35472457	0	167994668	G	T
4	rs13120507	0	167994965	G	T
4	rs185961053	0	167995002	T	C
4	rs28743155	0	167995065	T	G
4	rs35046243	0	167995093	C	T
4	rs115736030	0	167995460	G	T
4	rs62352440	0	167995610	C	A
4	rs6829378	0	167995689	C	T
4	rs34871472	0	167996053	C	T
4	rs71620413	0	167996249	G	C
4	rs1365947	0	167996337	G	C
4	rs35324233	0	167996658	G	A
4	rs28594647	0	167997219	T	A
4	rs28619070	0	167997454	G	T
4	rs28376492	0	167997479	G	T
4	rs17599698	0	167998392	T	G
4	rs151008746	0	167998823	C	T
4	rs116762882	0	167999057	G	A
4	rs1427635	0	167999350	T	C
4	rs78729628	0	168000124	G	A
4	rs74319598	0	168000318	A	T
4	rs13110285	0	168000626	T	A
4	rs116366466	0	168001307	C	A
4	rs76548849	0	168001380	A	G
4	rs28405279	0	168001518	A	C
4	rs13434541	0	168002014	A	G
4	rs9998279	0	168002419	T	C
4	rs10027078	0	168002476	G	T
4	rs114135097	0	168002501	A	G
4	rs7683288	0	168002608	C	T
4	rs72699631	0	168002733	A	G
4	rs115873968	0	168002917	C	T
4	rs28680316	0	168003131	G	C
4	rs17599740	0	168003155	C	T
4	rs28535787	0	168004128	A	C
4	rs35142942	0	168004158	T	C
4	rs13117458	0	168004426	C	T
4	rs7654164	0	168004478	A	G
4	rs7677876	0	168004571	G	A
4	rs116764073	0	168004574	G	A
4	rs79147797	0	168004608	T	C
4	rs62352442	0	168004898	A	G
4	rs144119353	0	168005021	T	C
4	rs140936057	0	168005278	T	C
4	rs7666534	0	168006019	A	G
4	rs76460707	0	168006221	C	G
4	rs138583843	0	168006278	A	G
4	rs114172907	0	168007122	G	A
4	rs6830687	0	168007274	A	G
4	rs72699633	0	168007294	T	A
4	rs60075852	0	168007305	C	T
4	rs62352444	0	168007441	T	C
4	rs149313364	0	168007480	T	C
4	rs115012991	0	168007719	C	T
4	rs7698061	0	168007813	G	T
4	rs34098560	0	168008144	G	C
4	rs35972855	0	168008228	C	A
4	rs142126764	0	168008343	T	C
4	rs114561551	0	168008588	C	T
4	rs7688165	0	168008751	C	T
4	rs116055527	0	168008980	T	C
4	rs34091850	0	168009000	T	G
4	rs78379534	0	168009342	T	C
4	rs1896482	0	168009678	T	C
4	rs149890118	0	168009783	C	T
4	rs147739081	0	168009887	T	C
4	rs6822214	0	168011464	A	T
4	rs6553546	0	168011686	C	T
4	rs115477866	0	168011939	C	A
4	rs7671983	0	168012450	A	G
4	rs34103358	0	168012986	G	T
4	rs12505847	0	168013069	A	C
4	rs28625551	0	168013299	T	C
4	rs7683298	0	168013532	A	G
4	rs10019197	0	168014664	A	G
4	rs11132860	0	168014723	T	C
4	rs4992204	0	168015230	A	G
4	rs10009507	0	168016038	G	A
4	rs7697703	0	168016229	A	G
4	rs13124945	0	168016382	A	G
4	rs62352445	0	168017535	T	C
4	rs115430140	0	168018190	T	C
4	rs72699642	0	168018358	T	C
4	rs28638048	0	168018666	A	G
4	rs72699643	0	168018759	T	A
4	rs116329818	0	168018814	A	G
4	rs114897952	0	168019334	A	G
4	rs62352446	0	168019408	T	A
4	rs72699646	0	168019978	T	C
4	rs185043513	0	168020467	T	A
4	rs2114756	0	168020480	A	G
4	rs188252387	0	168020868	T	C
4	rs62352447	0	168021279	C	T
4	rs114203538	0	168021551	T	C
4	rs10027321	0	168021608	T	A
4	rs145652426	0	168022366	G	A
4	rs79695307	0	168022564	G	A
4	rs11939479	0	168022694	G	A
4	rs140449578	0	168024507	C	G
4	rs75082360	0	168025489	A	G
4	rs150728098	0	168025512	T	C
4	rs7681847	0	168026017	A	G
4	rs79358006	0	168027197	C	G
4	rs78250400	0	168027228	A	T
4	rs72699649	0	168027288	G	A
4	rs11132867	0	168027788	A	G
4	rs7340962	0	168027986	A	G
4	rs1579404	0	168029135	C	A
4	rs11946086	0	168029470	A	G
4	rs62352449	0	168029931	C	T
4	rs142147495	0	168030792	A	G
4	rs35553216	0	168031142	T	A
4	rs79664935	0	168032012	C	T
4	rs815215	0	168032155	T	A
4	rs114596493	0	168032437	G	A
4	rs79017560	0	168032460	A	T
4	rs114677498	0	168032677	T	G
4	rs12331021	0	168032755	C	A
4	rs59266230	0	168033180	G	A
4	rs116297114	0	168033940	C	G
4	rs2629387	0	168033949	A	G
4	rs815213	0	168034257	C	T
4	rs17599814	0	168034319	G	A
4	rs112069860	0	168034701	T	C
4	rs79288442	0	168034990	G	C
4	rs62352453	0	168035020	C	T
4	rs116348410	0	168035025	G	T
4	rs115640546	0	168035026	C	T
4	rs145912282	0	168035274	C	T
4	rs140163055	0	168035690	G	T
4	rs815212	0	168036224	C	T
4	rs74898857	0	168036232	T	A
4	rs115036658	0	168036377	C	T
4	rs143903490	0	168036879	A	G
4	rs815216	0	168038730	C	T
4	rs149769294	0	168038735	T	C
4	rs34560893	0	168038893	A	G
4	rs10517917	0	168039224	A	G
4	rs71620414	0	168039292	T	C
4	rs815217	0	168039440	G	A
4	rs80213399	0	168039629	G	A
4	rs114306555	0	168039789	C	T
4	rs815218	0	168040016	C	T
4	rs114447296	0	168042013	T	G
4	rs114248899	0	168042325	A	G
4	rs34457514	0	168042593	C	T
4	rs62352454	0	168042910	C	T
4	rs72621916	0	168043162	T	A
4	rs13109171	0	168043417	T	C
4	rs76014607	0	168043811	T	C
4	rs7435823	0	168044726	G	T
4	rs2558125	0	168045255	T	C
4	rs116396952	0	168045848	T	C
4	rs115946651	0	168046173	T	C
4	rs184945590	0	168046625	G	A
4	rs2450094	0	168046725	C	A
4	rs34564429	0	168046733	C	T
4	rs72699656	0	168046873	T	A
4	rs11132889	0	168047184	T	C
4	rs17599890	0	168047238	C	T
4	rs17052975	0	168047325	A	G
4	rs145294451	0	168047425	G	A
4	rs78439434	0	168048203	T	C
4	rs186439710	0	168048532	A	T
4	rs62352455	0	168048573	G	A
4	rs147478783	0	168048669	C	T
4	rs35065151	0	168048900	A	G
4	rs71620415	0	168051499	G	C
4	rs1485327	0	168051701	T	C
4	rs9968512	0	168052023	T	G
4	rs10023307	0	168052748	C	T
4	rs13125626	0	168052793	C	A
4	rs2558128	0	168052827	A	G
4	rs35250002	0	168053128	T	A
4	rs147099779	0	168053198	C	T
4	rs7659299	0	168054033	C	T
4	rs12498755	0	168055022	T	G
4	rs193052227	0	168055236	G	A
4	rs28465014	0	168055477	C	A
4	rs79450713	0	168055483	G	A
4	rs860092	0	168055580	G	A
4	rs17521607	0	168055834	T	C
4	rs77436429	0	168056043	A	G
4	rs12640303	0	168056478	A	G
4	rs67976303	0	168056496	G	A
4	rs815237	0	168056563	A	G
4	rs181940848	0	168057337	T	C
4	rs815235	0	168057920	T	C
4	rs113176903	0	168057995	C	G
4	rs116158184	0	168058156	A	G
4	rs141414122	0	168061105	C	A
4	rs1385517	0	168061273	C	T
4	rs138734235	0	168061690	C	T
4	rs815233	0	168063002	C	A
4	rs815232	0	168063243	C	T
4	rs13145979	0	168065521	T	C
4	rs74976818	0	168065580	G	A
4	rs74777323	0	168065861	T	C
4	rs138150474	0	168066285	C	T
4	rs116782977	0	168066365	A	G
4	rs79731746	0	168066709	C	T
4	rs12501351	0	168068673	A	G
4	rs140483536	0	168068996	A	G
4	rs72699670	0	168069151	C	T
4	rs815227	0	168069412	C	T
4	rs815226	0	168069756	A	G
4	rs6553573	0	168069787	G	A
4	rs13137938	0	168070651	A	C
4	rs1564862	0	168070938	G	C
4	rs78088794	0	168071743	T	C
4	rs189177766	0	168072813	C	G
4	rs1531945	0	168072838	G	A
4	rs62353580	0	168072877	C	T
4	rs77867827	0	168073317	G	A
4	rs6840755	0	168073668	A	G
4	rs815225	0	168073690	G	T
4	rs815224	0	168074077	A	G
4	rs815222	0	168074573	T	C
4	rs10005736	0	168074664	G	A
4	rs115079330	0	168074701	A	G
4	rs10008797	0	168075537	G	A
4	rs71620419	0	168076516	G	A
4	rs114241004	0	168076592	T	C
4	rs1079310	0	168076695	G	A
4	rs148876387	0	168077419	T	G
4	rs114076542	0	168077714	G	T
4	rs72699674	0	168078448	T	C
4	rs72699675	0	168078662	A	G
4	rs145780506	0	168079579	T	C
4	rs17703374	0	168080117	T	C
4	rs72699676	0	168080157	T	A
4	rs10517911	0	168080180	A	G
4	rs72699677	0	168080398	G	A
4	rs72699678	0	168080606	G	A
4	rs192999240	0	168080941	C	T
4	rs188315051	0	168081801	G	T
4	rs28825393	0	168081889	A	T
4	rs140122941	0	168082117	T	C
4	rs114083491	0	168082247	G	A
4	rs7680101	0	168082736	G	A
4	rs72699679	0	168083276	A	C
4	rs13137059	0	168083435	A	C
4	rs139738319	0	168083680	T	C
4	rs142145628	0	168083898	C	T
4	rs10017958	0	168084157	G	A
4	rs55710431	0	168084398	C	T
4	rs10029441	0	168084715	C	T
4	rs35831079	0	168084995	A	T
4	rs4607248	0	168085738	A	C
4	rs114237989	0	168085790	T	C
4	rs9312511	0	168085881	C	T
4	rs11722191	0	168086135	A	T
4	rs2200399	0	168086654	G	A
4	rs2220190	0	168086766	A	G
4	rs147640172	0	168087338	G	C
4	rs11735983	0	168087675	G	A
4	rs76768985	0	168088089	A	G
4	rs28775385	0	168089719	G	A
4	rs114424731	0	168089923	G	T
4	rs72699683	0	168090370	C	T
4	rs1485324	0	168091325	A	C
4	rs1385512	0	168091481	C	G
4	rs71620421	0	168091511	G	A
4	rs1463611	0	168091741	C	T
4	rs17053053	0	168091951	G	C
4	rs72699686	0	168092017	C	T
4	rs71620422	0	168092211	C	T
4	rs74744981	0	168093060	C	G
4	rs4859972	0	168093423	T	C
4	rs72699688	0	168093529	C	T
4	rs72699690	0	168093638	T	C
4	rs141042088	0	168094098	G	A
4	rs12649233	0	168094120	C	T
4	rs12649263	0	168094212	C	T
4	rs17600269	0	168094216	G	T
4	rs72699691	0	168094650	G	A
4	rs72699693	0	168094763	A	G
4	rs35993203	0	168094765	T	C
4	rs35227700	0	168094813	T	G
4	rs9991817	0	168095403	T	G
4	rs13109419	0	168098184	C	G
4	rs72699696	0	168098186	A	C
4	rs10029237	0	168098935	A	G
4	rs114116697	0	168099900	G	A
4	rs116396969	0	168100007	G	T
4	rs7667846	0	168100489	C	A
4	rs79368587	0	168101374	A	G
4	rs1485321	0	168101448	T	C
4	rs11737501	0	168101796	C	A
4	rs7690599	0	168102122	T	C
4	rs62353585	0	168102710	T	C
4	rs116801006	0	168103206	T	C
4	rs71620423	0	168103233	A	G
4	rs12650775	0	168103870	G	A
4	rs4859973	0	168104162	A	C
4	rs11737761	0	168104853	G	A
4	rs78902798	0	168105007	C	T
4	rs149166364	0	168105562	T	C
4	rs10006528	0	168105690	A	C
4	rs12640384	0	168105921	G	C
4	rs72699699	0	168105929	A	G
4	rs9993550	0	168106108	G	A
4	rs13129111	0	168106132	C	A
4	rs13139648	0	168106348	A	T
4	rs6553593	0	168106446	T	A
4	rs7661088	0	168106684	C	T
4	rs10013203	0	168107413	T	A
4	rs12506811	0	168108000	T	C
4	rs7667304	0	168108504	G	T
4	rs77904897	0	168108838	A	C
4	rs72699700	0	168109225	A	G
4	rs78873132	0	168112886	C	T
4	rs115041242	0	168114531	A	T
4	rs13120774	0	168114993	T	C
4	rs34496346	0	168115584	A	G
4	rs140163854	0	168115689	T	A
4	rs111352941	0	168116589	G	T
4	rs72701404	0	168116774	G	T
4	rs35651504	0	168117672	T	C
4	rs67882810	0	168117686	G	T
4	rs72701406	0	168117694	T	C
4	rs71620425	0	168118275	C	A
4	rs114391017	0	168118575	G	C
4	rs183235456	0	168118767	A	G
4	rs10213065	0	168118840	C	A
4	rs34780953	0	168118888	A	T
4	rs76950710	0	168119613	C	T
4	rs13141228	0	168121331	G	C
4	rs139591051	0	168122047	C	T
4	rs1385519	0	168122107	G	A
4	rs13127139	0	168122138	A	C
4	rs13328003	0	168123810	G	T
4	rs73861949	0	168123841	A	G
4	rs7657042	0	168123856	C	G
4	rs13140992	0	168123873	A	T
4	rs35568380	0	168124241	C	T
4	rs184998838	0	168124349	T	C
4	rs13434405	0	168124490	T	C
4	rs7672843	0	168124799	A	G
4	rs116115191	0	168125825	G	A
4	rs115946542	0	168126272	G	T
4	rs35781521	0	168127588	A	C
4	rs56905468	0	168128189	A	G
4	rs28444899	0	168128646	T	G
4	rs72701407	0	168128810	T	C
4	rs149760798	0	168129028	A	T
4	rs72701408	0	168129076	C	T
4	rs115546448	0	168130202	T	C
4	rs10031137	0	168131073	C	T
4	rs13143783	0	168131137	C	T
4	rs35632116	0	168131261	T	G
4	rs10022799	0	168131448	G	A
4	rs75604058	0	168131456	T	C
4	rs116429057	0	168131476	T	C
4	rs59345687	0	168131613	G	A
4	rs34327549	0	168131697	G	A
4	rs72701411	0	168131741	G	A
4	rs71620427	0	168131850	C	T
4	rs115864078	0	168132279	C	G
4	rs28654424	0	168132300	G	C
4	rs34855078	0	168132650	C	T
4	rs138388993	0	168132694	G	A
4	rs116833679	0	168132720	G	A
4	rs149253297	0	168132818	T	C
4	rs114449290	0	168133537	C	T
4	rs142945836	0	168133759	A	G
4	rs71620428	0	168134407	G	A
4	rs150860583	0	168134540	A	T
4	rs9998947	0	168134849	C	T
4	rs80150059	0	168135352	T	C
4	rs7658246	0	168135377	A	T
4	rs10003880	0	168135438	A	C
4	rs10002479	0	168136279	C	T
4	rs72975592	0	168136506	C	T
4	rs9996196	0	168136671	G	A
4	rs9996643	0	168137082	G	A
4	rs75558073	0	168137208	T	G
4	rs34870090	0	168137469	C	A
4	rs13121912	0	168137650	G	A
4	rs13142375	0	168137708	C	T
4	rs17703512	0	168137719	G	C
4	rs13142639	0	168137863	C	T
4	rs7683098	0	168137979	T	C
4	rs35970214	0	168138032	C	T
4	rs77731211	0	168138235	G	T
4	rs13102417	0	168138459	A	C
4	rs114829345	0	168138661	T	C
4	rs13121764	0	168138913	A	G
4	rs7687091	0	168139333	C	T
4	rs9312517	0	168139380	A	G
4	rs28521481	0	168139775	T	C
4	rs7692597	0	168139855	C	T
4	rs71620429	0	168139857	T	C
4	rs62353586	0	168139859	G	A
4	rs145507450	0	168140179	C	G
4	rs13119837	0	168140368	C	T
4	rs13105052	0	168140628	G	A
4	rs13142925	0	168141001	T	A
4	rs10001399	0	168141092	C	A
4	rs28403027	0	168141659	G	A
4	rs76663480	0	168141739	T	G
4	rs12505330	0	168141947	T	C
4	rs75562482	0	168142114	A	C
4	rs80281539	0	168142245	A	C
4	rs114313851	0	168142287	G	C
4	rs77634468	0	168142418	C	A
4	rs7693556	0	168142640	G	A
4	rs35380609	0	168142693	C	T
4	rs7666037	0	168142893	C	G
4	rs72701416	0	168143235	A	C
4	rs35001603	0	168143292	C	T
4	rs77072054	0	168143325	G	C
4	rs76348151	0	168143402	G	A
4	rs79569687	0	168143440	C	G
4	rs114134194	0	168143686	G	T
4	rs71620430	0	168144464	A	T
4	rs68085176	0	168144557	G	T
4	rs72701417	0	168144805	C	T
4	rs71620431	0	168144860	G	A
4	rs10005047	0	168144893	G	C
4	rs13126864	0	168145518	T	C
4	rs17053109	0	168145523	A	T
4	rs78409236	0	168146396	A	T
4	rs10024767	0	168146454	T	C
4	rs71620432	0	168146568	G	A
4	rs71620433	0	168146621	A	C
4	rs71620434	0	168146958	G	A
4	rs77470094	0	168147188	G	A
4	rs72701421	0	168147243	C	T
4	rs2062380	0	168147352	T	G
4	rs10517927	0	168147524	G	T
4	rs2062382	0	168147629	A	G
4	rs9312521	0	168147677	A	G
4	rs9312522	0	168147867	A	G
4	rs72701423	0	168149393	T	C
4	rs74468247	0	168149746	A	G
4	rs6850485	0	168150023	T	C
4	rs115124526	0	168150327	A	G
4	rs1385513	0	168150594	A	C
4	rs1385514	0	168150818	A	G
4	rs1385515	0	168150827	A	G
4	rs79363050	0	168150985	G	A
4	rs114412301	0	168151367	A	G
4	rs72701431	0	168151703	A	G
4	rs7691019	0	168152277	C	T
4	rs115469267	0	168152910	C	G
4	rs7657608	0	168154181	C	T
4	rs112976140	0	168154273	A	G
4	rs11557043	0	168155178	A	G
4	rs17600510	0	168156453	G	A
4	rs17053119	0	168156684	G	C
4	rs17053121	0	168157594	T	C
4	rs1485325	0	168158491	G	C
4	rs17053125	0	168160774	T	C
4	rs115949239	0	168160823	A	G
4	rs144997768	0	168161255	A	G
4	rs148243057	0	168161845	G	T
4	rs17600543	0	168162185	A	G
4	rs138001962	0	168162770	A	G
4	rs59628205	0	168163038	A	G
4	rs140994519	0	168163697	A	G
4	rs55768899	0	168163815	G	A
4	rs34366440	0	168163830	A	G
4	rs144940489	0	168164250	A	G
4	rs11947715	0	168164708	G	A
4	rs74973210	0	168164902	G	A
4	rs34618292	0	168164943	T	C
4	rs67665405	0	168165105	G	T
4	rs11937355	0	168165886	T	G
4	rs72701435	0	168165897	C	T
4	rs13107764	0	168165951	G	A
4	rs13144552	0	168165976	T	C
4	rs143554379	0	168166045	C	T
4	rs11934634	0	168166205	C	G
4	rs6827429	0	168166320	T	G
4	rs6821647	0	168166432	A	G
4	rs17522190	0	168166440	G	A
4	rs6817102	0	168166486	C	T
4	rs6827192	0	168166788	A	G
4	rs6833251	0	168166789	T	C
4	rs143547582	0	168166990	G	A
4	rs145730838	0	168167021	T	C
4	rs72701439	0	168167327	G	T
4	rs144349821	0	168167491	C	T
4	rs11933479	0	168167952	G	T
4	rs17600562	0	168168074	G	A
4	rs13143692	0	168168426	C	T
4	rs13110464	0	168168539	C	A
4	rs13120711	0	168168566	A	G
4	rs10517929	0	168168870	T	C
4	rs17053127	0	168169259	T	C
4	rs140393448	0	168169600	C	T
4	rs13134784	0	168169633	T	G
4	rs72701440	0	168170541	G	T
4	rs186905826	0	168170582	A	G
4	rs34710442	0	168171298	C	A
4	rs191767667	0	168171573	C	T
4	rs13113987	0	168172399	G	A
4	rs73861955	0	168172401	T	C
4	rs67314880	0	168172937	G	A
4	rs73861956	0	168172993	G	A
4	rs114671594	0	168172998	T	C
4	rs17600597	0	168173158	A	T
4	rs142195709	0	168173864	G	A
4	rs7681804	0	168174051	A	G
4	rs17600604	0	168174597	C	G
4	rs1485318	0	168174695	C	T
4	rs75008432	0	168175041	A	G
4	rs139628850	0	168175448	A	G
4	rs7694278	0	168175697	A	C
4	rs17522266	0	168176029	C	T
4	rs147648436	0	168176290	G	A
4	rs147785885	0	168176838	C	A
4	rs115426792	0	168177156	T	C
4	rs35352642	0	168177565	G	A
4	rs34263334	0	168177680	C	A
4	rs35819591	0	168177687	A	G
4	rs17600618	0	168178611	G	A
4	rs72701447	0	168178930	C	G
4	rs72701448	0	168179034	C	T
4	rs116135844	0	168179343	G	A
4	rs7686536	0	168179471	T	C
4	rs1485319	0	168180186	G	A
4	rs1485320	0	168180254	G	A
4	rs150649740	0	168180282	A	C
4	rs13108030	0	168180619	C	T
4	rs140614969	0	168180676	T	C
4	rs10517930	0	168180681	C	T
4	rs13125393	0	168180919	T	C
4	rs2171022	0	168181071	A	T
4	rs2319134	0	168181171	G	A
4	rs2319135	0	168181188	C	T
4	rs35685914	0	168182309	A	G
4	rs145758269	0	168182352	T	A
4	rs17522294	0	168182694	A	G
4	rs7678446	0	168182959	G	T
4	rs7659452	0	168182973	A	G
4	rs7696807	0	168183018	C	T
4	rs35498128	0	168184522	G	A
4	rs115458850	0	168185293	G	A
4	rs72701454	0	168185430	C	T
4	rs13109519	0	168185623	T	C
4	rs35500310	0	168186072	G	A
4	rs11947793	0	168186764	C	T
4	rs11944143	0	168186770	G	A
4	rs4466069	0	168186821	A	G
4	rs4328943	0	168186833	T	C
4	rs4299612	0	168187097	A	C
4	rs115935482	0	168187161	A	C
4	rs4266319	0	168187191	G	A
4	rs4543149	0	168187210	C	T
4	rs72701458	0	168188028	G	A
4	rs79406311	0	168188034	C	T
4	rs188560005	0	168188212	T	C
4	rs34189962	0	168189285	A	C
4	rs143133656	0	168189847	T	C
4	rs188376246	0	168190306	T	C
4	rs138776668	0	168190625	A	G
4	rs17522315	0	168190916	C	T
4	rs78133914	0	168191036	G	A
4	rs138275699	0	168191045	T	C
4	rs13117708	0	168191092	A	C
4	rs148484965	0	168191407	A	G
4	rs141709087	0	168191413	A	T
4	rs150567401	0	168191465	T	G
4	rs369606356	0	168191678	T	A
4	rs185177942	0	168191717	G	A
4	rs144010378	0	168192699	T	C
4	rs142144748	0	168193316	C	G
4	rs150194625	0	168194884	G	C
4	rs186048184	0	168195253	G	A
4	rs144177373	0	168195471	A	G
4	rs115998434	0	168195694	C	T
4	rs146210604	0	168195833	G	C
4	rs139209207	0	168196054	C	T
4	rs116309698	0	168196760	T	C
4	rs149846143	0	168196969	A	G
4	rs145891180	0	168197041	T	C
4	rs72979533	0	168197132	C	T
4	rs370606713	0	168200122	G	A
4	rs140459539	0	168200995	G	C
4	rs150894397	0	168202943	T	C
4	rs7441658	0	168202983	T	C
4	rs62331962	0	168203378	A	T
4	rs148926360	0	168203589	A	G
4	rs75981527	0	168204513	A	T
4	rs35520897	0	168204564	C	T
4	rs36080544	0	168205261	T	C
4	rs183704188	0	168205279	C	T
4	rs141759717	0	168205692	T	C
4	rs191775694	0	168205714	A	C
4	rs138472039	0	168206250	G	C
4	rs35627758	0	168206712	C	G
4	rs62331963	0	168207560	C	T
4	rs151263359	0	168208208	T	C
4	rs189350176	0	168208229	G	T
4	rs72979540	0	168208455	C	T
4	rs149976055	0	168208840	G	A
4	rs114905903	0	168208983	T	C
4	rs143134378	0	168209038	T	C
4	rs143465082	0	168209441	A	C
4	rs147322992	0	168209497	G	A
4	rs144797756	0	168210453	A	T
4	rs34899022	0	168210641	C	A
4	rs148568975	0	168210781	T	G
4	rs72701463	0	168210914	T	C
4	rs10004837	0	168211052	A	G
4	rs17053132	0	168211119	C	T
4	rs140020348	0	168211502	T	C
4	rs35186337	0	168211966	A	C
4	rs115972249	0	168212053	T	G
4	rs186833807	0	168212083	G	A
4	rs66682966	0	168212344	T	C
4	rs76804972	0	168212569	G	A
4	rs77187305	0	168212609	C	T
4	rs36027990	0	168212813	C	T
4	rs34988712	0	168212861	A	T
4	rs2319267	0	168214191	C	T
4	rs2319266	0	168214407	C	T
4	rs2319265	0	168214408	T	C
4	rs78762068	0	168215607	C	A
4	rs78079618	0	168215673	A	G
4	rs76083607	0	168215868	A	G
4	rs72979548	0	168216094	T	C
4	rs114019020	0	168216251	C	A
4	rs116381157	0	168216375	C	T
4	rs116504300	0	168216673	T	G
4	rs13116056	0	168216832	C	T
4	rs151233589	0	168217274	G	C
4	rs7696272	0	168217639	C	T
4	rs147576071	0	168217777	T	C
4	rs116292096	0	168217896	G	T
4	rs142088060	0	168217942	G	T
4	rs145730798	0	168217947	C	T
4	rs148836631	0	168218320	G	A
4	rs143814309	0	168218619	T	G
4	rs114609670	0	168218633	A	G
4	rs72701465	0	168218760	C	T
4	rs79244679	0	168218922	G	A
4	rs77186678	0	168218923	T	A
4	rs146130037	0	168219545	G	A
4	rs76140052	0	168219773	T	G
4	rs72701466	0	168219869	C	A
4	rs77698432	0	168219934	T	C
4	rs115904447	0	168220068	G	A
4	rs73861968	0	168220221	T	C
4	rs185217465	0	168220442	T	A
4	rs72701467	0	168220475	A	G
4	rs76734403	0	168220533	G	A
4	rs79781920	0	168220959	A	T
4	rs76265206	0	168221103	A	G
4	rs77595675	0	168221627	T	C
4	rs116189111	0	168221785	C	A
4	rs115175362	0	168222032	T	C
4	rs72979556	0	168222037	A	C
4	rs115501028	0	168222152	A	G
4	rs78512069	0	168222169	C	G
4	rs138313535	0	168222270	T	G
4	rs141445144	0	168222371	A	T
4	rs80074738	0	168222885	T	C
4	rs79026629	0	168222889	A	G
4	rs116340244	0	168223020	A	G
4	rs74854511	0	168223035	C	T
4	rs114745734	0	168223468	A	T
4	rs55760674	0	168224109	C	T
4	rs74785671	0	168224954	A	T
4	rs11947929	0	168224994	T	G
4	rs147231257	0	168225228	A	G
4	rs188622911	0	168225275	A	C
4	rs79441402	0	168225538	A	G
4	rs72701468	0	168225750	G	T
4	rs72979557	0	168225908	A	T
4	rs72701469	0	168226093	G	T
4	rs148434539	0	168226191	G	C
4	rs60173739	0	168226309	A	G
4	rs72701470	0	168226964	A	T
4	rs186068547	0	168227041	G	A
4	rs192158178	0	168227994	A	G
4	rs76995266	0	168228908	A	G
4	rs6825627	0	168229187	T	C
4	rs6553666	0	168229381	C	G
4	rs7687545	0	168229698	G	A
4	rs7668767	0	168229800	A	G
4	rs13150951	0	168230273	T	C
4	rs6553668	0	168230664	T	C
4	rs67821223	0	168230847	T	A
4	rs139163993	0	168230926	A	C
4	rs6553669	0	168230940	A	G
4	rs7694621	0	168231018	G	T
4	rs13121433	0	168231270	G	A
4	rs13107201	0	168231406	T	C
4	rs13127240	0	168231506	G	C
4	rs4860010	0	168231967	T	C
4	rs12648842	0	168232006	G	A
4	rs4860011	0	168232049	T	C
4	rs10024543	0	168232064	G	A
4	rs62331966	0	168232131	G	T
4	rs9996069	0	168232287	T	G
4	rs62331967	0	168232528	G	T
4	rs10027257	0	168232569	G	T
4	rs74843893	0	168232596	G	A
4	rs13120290	0	168232701	T	C
4	rs35500841	0	168232886	G	A
4	rs79592352	0	168233020	G	T
4	rs79647185	0	168233119	C	T
4	rs6847631	0	168233457	A	T
4	rs6843904	0	168233967	C	T
4	rs6553674	0	168234313	G	A
4	rs6553675	0	168234696	T	C
4	rs75735610	0	168235082	C	T
4	rs34980359	0	168235101	G	A
4	rs145958170	0	168236093	G	A
4	rs111819544	0	168236296	G	A
4	rs185086862	0	168236549	A	C
4	rs10008596	0	168236767	A	G
4	rs10008779	0	168236901	A	C
4	rs13150053	0	168237044	T	A
4	rs10008967	0	168237086	A	G
4	rs75257379	0	168237207	G	A
4	rs112956991	0	168237249	C	A
4	rs145433561	0	168237470	G	C
4	rs569233601	0	168238118	T	G
4	rs2319138	0	168238512	T	C
4	rs72701478	0	168238559	A	G
4	rs17053144	0	168238881	A	G
4	rs6553681	0	168239294	C	T
4	rs9994322	0	168239406	C	T
4	rs538340037	0	168239797	G	T
4	rs62331968	0	168239835	C	T
4	rs2319137	0	168240173	T	C
4	rs17522391	0	168240283	G	C
4	rs7665578	0	168240780	T	A
4	rs7665794	0	168240912	T	C
4	rs13103525	0	168241020	G	A
4	rs72979584	0	168242362	T	G
4	rs6830324	0	168242925	A	G
4	rs34993166	0	168243183	G	A
4	rs141778625	0	168243871	C	T
4	rs13145999	0	168244127	C	T
4	rs10014450	0	168244170	A	G
4	rs58282786	0	168244275	G	T
4	rs72621931	0	168244365	G	A
4	rs13117225	0	168244493	T	A
4	rs72621932	0	168244586	A	G
4	rs74786375	0	168244746	T	C
4	rs10015859	0	168245608	C	G
4	rs59437213	0	168245659	T	C
4	rs78546819	0	168245699	G	A
4	rs115499195	0	168246016	T	C
4	rs10023463	0	168246121	T	A
4	rs114419546	0	168246742	T	A
4	rs184519289	0	168247089	G	T
4	rs140070647	0	168247874	C	T
4	rs9312540	0	168248080	G	C
4	rs6822558	0	168248166	T	C
4	rs6553688	0	168248382	A	C
4	rs78880947	0	168248846	C	T
4	rs7668603	0	168248951	C	A
4	rs7677928	0	168249006	A	C
4	rs73861979	0	168249685	A	T
4	rs13151771	0	168250392	C	T
4	rs10022398	0	168250905	T	G
4	rs78631758	0	168251190	C	T
4	rs67526911	0	168251242	T	C
4	rs59568364	0	168251802	T	C
4	rs78744080	0	168251992	G	T
4	rs74330309	0	168252076	C	T
4	rs61369844	0	168252106	G	A
4	rs76014092	0	168252526	A	T
4	rs2319139	0	168252539	G	A
4	rs2319140	0	168252561	C	A
4	rs72621938	0	168253087	G	A
4	rs115587422	0	168253243	A	G
4	rs10027487	0	168254624	C	A
4	rs12510804	0	168254650	C	A
4	rs10517933	0	168255330	T	C
4	rs6854104	0	168255714	G	C
4	rs62331994	0	168255715	G	A
4	rs6854296	0	168255807	G	C
4	rs6841286	0	168256194	T	C
4	rs11942633	0	168256202	G	A
4	rs62331995	0	168256540	T	C
4	rs6831560	0	168256771	C	T
4	rs11132983	0	168256989	C	A
4	rs6848004	0	168257110	T	C
4	rs17600829	0	168257214	T	A
4	rs10025735	0	168257350	G	A
4	rs2319141	0	168257831	T	C
4	rs114918321	0	168258212	A	T
4	rs6553692	0	168258308	C	T
4	rs2319142	0	168258921	A	C
4	rs2319143	0	168259295	C	T
4	rs10031176	0	168259300	T	C
4	rs17703652	0	168259395	G	A
4	rs13149443	0	168259588	T	C
4	rs59526659	0	168259615	C	T
4	rs66633523	0	168259622	A	G
4	rs4385095	0	168260187	G	A
4	rs17647174	0	168260311	G	A
4	rs2319144	0	168260519	A	G
4	rs2319145	0	168260676	C	G
4	rs142686504	0	168260976	G	A
4	rs71620440	0	168261024	C	T
4	rs151020358	0	168261095	G	A
4	rs67727901	0	168261184	C	T
4	rs12640969	0	168261837	T	C
4	rs35048341	0	168261842	G	T
4	rs11932073	0	168263355	A	C
4	rs75931796	0	168263759	G	A
4	rs12640692	0	168263762	C	T
4	rs2319136	0	168263778	T	A
4	rs4276311	0	168263830	G	T
4	rs62331997	0	168263934	A	G
4	rs34525588	0	168264228	G	C
4	rs13111850	0	168264249	C	T
4	rs60183114	0	168264351	T	C
4	rs13143452	0	168264451	G	C
4	rs60041663	0	168264641	G	A
4	rs11947323	0	168264699	G	A
4	rs113319262	0	168265088	T	C
4	rs76332902	0	168265136	C	T
4	rs113482622	0	168270314	G	A
4	rs141213347	0	168270334	C	T
4	rs62332010	0	168270372	G	A
4	rs188802861	0	168270549	G	A
4	rs12498297	0	168270558	G	C
4	rs28888805	0	168270583	G	C
4	rs62332011	0	168270957	A	C
4	rs77617926	0	168271225	C	T
4	rs60197422	0	168271946	T	C
4	rs10007822	0	168271988	A	C
4	rs61309185	0	168272131	T	C
4	rs17053176	0	168272305	C	A
4	rs17053177	0	168272426	G	A
4	rs11132987	0	168272457	C	T
4	rs62332015	0	168272635	T	C
4	rs62332016	0	168272723	G	T
4	rs75744863	0	168273323	G	C
4	rs62332017	0	168273353	T	C
4	rs10011422	0	168273407	A	G
4	rs11938223	0	168273463	A	G
4	rs17053179	0	168273684	A	G
4	rs2319273	0	168273723	A	G
4	rs17053183	0	168273744	G	A
4	rs138174770	0	168274254	T	C
4	rs7686116	0	168274884	A	T
4	rs144191738	0	168275038	G	A
4	rs13133505	0	168275313	G	A
4	rs13133531	0	168275363	G	A
4	rs13107891	0	168275660	C	A
4	rs72701490	0	168275693	G	A
4	rs4859974	0	168276055	G	A
4	rs10020597	0	168276088	A	G
4	rs56004134	0	168276190	T	A
4	rs4859975	0	168276382	T	C
4	rs4859976	0	168276411	T	G
4	rs4859977	0	168276476	C	T
4	rs11943013	0	168276671	A	C
4	rs11937744	0	168276814	G	A
4	rs12504924	0	168276983	G	A
4	rs11132989	0	168277102	C	T
4	rs11132990	0	168277109	C	T
4	rs11132991	0	168277219	T	G
4	rs35862258	0	168277239	C	A
4	rs11132993	0	168277314	T	G
4	rs35547296	0	168277339	G	A
4	rs11132994	0	168277344	A	G
4	rs13116806	0	168277363	C	G
4	rs10024029	0	168277456	A	T
4	rs10021961	0	168277544	C	T
4	rs10021965	0	168277559	C	G
4	rs10026479	0	168277610	A	T
4	rs10029506	0	168277992	T	C
4	rs4566682	0	168278059	A	G
4	rs73861808	0	168278137	G	C
4	rs4635838	0	168278222	T	C
4	rs34684421	0	168278303	G	C
4	rs7679061	0	168278347	G	T
4	rs35559442	0	168278411	G	A
4	rs62332031	0	168278548	A	G
4	rs4580677	0	168278929	G	T
4	rs4639103	0	168278985	A	C
4	rs7678332	0	168279280	A	C
4	rs12108386	0	168279317	C	A
4	rs7678368	0	168279328	A	G
4	rs7697185	0	168279349	G	T
4	rs114911456	0	168279545	C	T
4	rs4301147	0	168279631	G	A
4	rs4487374	0	168279656	A	T
4	rs4330375	0	168279737	C	T
4	rs11132997	0	168280034	C	T
4	rs145984139	0	168280043	T	G
4	rs11941483	0	168280443	T	C
4	rs4602516	0	168280479	A	G
4	rs4453959	0	168280625	G	A
4	rs62332033	0	168280629	A	T
4	rs4516745	0	168280671	A	C
4	rs59240262	0	168280716	T	C
4	rs28592757	0	168280743	A	C
4	rs4604078	0	168280831	A	G
4	rs4585334	0	168280833	G	A
4	rs13106758	0	168281119	C	T
4	rs13117106	0	168281165	A	G
4	rs11730552	0	168281392	C	A
4	rs11734061	0	168281485	T	G
4	rs115352107	0	168281651	G	A
4	rs11132999	0	168281719	A	G
4	rs11728220	0	168281809	G	A
4	rs10018271	0	168281944	C	T
4	rs10022744	0	168282007	A	T
4	rs10025480	0	168282538	A	T
4	rs7694248	0	168282743	C	T
4	rs7694251	0	168282749	C	T
4	rs77130113	0	168283047	G	A
4	rs113625341	0	168283049	G	A
4	rs7663541	0	168283163	T	G
4	rs4860012	0	168283181	T	C
4	rs2319272	0	168283752	T	C
4	rs59936092	0	168283823	A	C
4	rs61328002	0	168283844	G	A
4	rs7434438	0	168283971	C	T
4	rs11939958	0	168284053	G	T
4	rs10029068	0	168284166	A	G
4	rs10024817	0	168284196	C	T
4	rs12509959	0	168284348	C	A
4	rs4362851	0	168284588	C	A
4	rs2319270	0	168284744	G	A
4	rs60197291	0	168284977	T	G
4	rs55921534	0	168285002	G	C
4	rs2319268	0	168285645	T	C
4	rs7677299	0	168286012	A	C
4	rs72701499	0	168286099	G	T
4	rs7655671	0	168286739	G	T
4	rs78059986	0	168287312	A	C
4	rs4860013	0	168287360	C	G
4	rs73861836	0	168287802	C	G
4	rs2319252	0	168288120	G	C
4	rs2319251	0	168288293	T	C
4	rs2319250	0	168288328	A	G
4	rs2319249	0	168288347	G	A
4	rs2873936	0	168288537	C	T
4	rs17053204	0	168288641	A	C
4	rs55821329	0	168289532	T	C
4	rs28366521	0	168289796	C	A
4	rs17053210	0	168289882	C	T
4	rs10011478	0	168290225	C	T
4	rs2319254	0	168290489	C	T
4	rs10014896	0	168291426	C	G
4	rs4526003	0	168291604	T	C
4	rs56035108	0	168292128	T	C
4	rs2319248	0	168292265	C	T
4	rs4621457	0	168292322	G	A
4	rs12509055	0	168292406	A	G
4	rs2319247	0	168292438	A	G
4	rs2873935	0	168292723	A	G
4	rs4532266	0	168292832	T	C
4	rs4532267	0	168292864	T	C
4	rs7655767	0	168292887	A	G
4	rs17053214	0	168293245	T	C
4	rs7656638	0	168293350	A	G
4	rs9685507	0	168293418	A	G
4	rs13105384	0	168293581	G	A
4	rs79864863	0	168293678	C	T
4	rs2706835	0	168293715	C	T
4	rs13142876	0	168293808	T	A
4	rs2706079	0	168293992	C	T
4	rs17601255	0	168294218	C	A
4	rs182182963	0	168294317	G	A
4	rs113608145	0	168294491	A	G
4	rs17053215	0	168294635	A	T
4	rs17053216	0	168294662	G	T
4	rs62332056	0	168294696	G	A
4	rs28674006	0	168294868	G	A
4	rs17053218	0	168294976	A	G
4	rs62332057	0	168295021	G	C
4	rs62332058	0	168295060	T	C
4	rs77966211	0	168295096	G	A
4	rs62332059	0	168295352	G	A
4	rs7660761	0	168295441	C	T
4	rs62333560	0	168295551	T	C
4	rs2319246	0	168295574	C	T
4	rs62333561	0	168295650	T	C
4	rs62333562	0	168295871	T	C
4	rs2706073	0	168296183	C	A
4	rs11732804	0	168296322	G	A
4	rs60582465	0	168296380	A	G
4	rs6839910	0	168296406	T	C
4	rs78466384	0	168296549	G	C
4	rs57620462	0	168296746	C	T
4	rs60599168	0	168297030	G	A
4	rs62333565	0	168297356	T	C
4	rs9996171	0	168297386	T	A
4	rs62333566	0	168297612	T	C
4	rs60809040	0	168297678	A	C
4	rs2952425	0	168297785	C	G
4	rs9760045	0	168298302	T	C
4	rs2706838	0	168298464	G	A
4	rs62333568	0	168298916	C	T
4	rs79077344	0	168299800	C	T
4	rs2706061	0	168299957	A	G
4	rs2706062	0	168300025	G	A
4	rs28733086	0	168300236	G	A
4	rs4377613	0	168300262	G	A
4	rs11940700	0	168300376	G	T
4	rs28494883	0	168300607	T	C
4	rs2706840	0	168301362	T	C
4	rs2252135	0	168301771	G	A
4	rs2319239	0	168301820	C	A
4	rs2706065	0	168301944	T	A
4	rs34765936	0	168302619	G	A
4	rs9995172	0	168302966	A	G
4	rs148408280	0	168303815	T	C
4	rs59852633	0	168304047	G	A
4	rs60752310	0	168304371	T	A
4	rs62333570	0	168304936	A	G
4	rs112901146	0	168305155	T	C
4	rs75390722	0	168305332	A	T
4	rs76633391	0	168305495	A	T
4	rs62333571	0	168305796	C	T
4	rs78154244	0	168305899	C	T
4	rs2952474	0	168306012	T	C
4	rs2952427	0	168307812	G	A
4	rs2952428	0	168307826	G	C
4	rs2952429	0	168307924	G	A
4	rs17601548	0	168308058	G	T
4	rs17601569	0	168308124	T	C
4	rs2706080	0	168308726	G	A
4	rs2319238	0	168308785	G	A
4	rs2319237	0	168308980	A	T
4	rs10006265	0	168310619	T	C
4	rs9999068	0	168310663	C	A
4	rs62333589	0	168310695	A	G
4	rs9999156	0	168310724	C	T
4	rs10006992	0	168311400	T	G
4	rs185504534	0	168311932	A	C
4	rs74821082	0	168313041	C	T
4	rs17647472	0	168313458	C	T
4	rs2706831	0	168313711	T	A
4	rs143188801	0	168313734	C	A
4	rs76462496	0	168313859	A	C
4	rs2706830	0	168313865	G	C
4	rs2706826	0	168316748	T	C
4	rs2706825	0	168316848	T	C
4	rs7676758	0	168318001	G	A
4	rs12504160	0	168319264	C	T
4	rs10049827	0	168319271	C	A
4	rs28404651	0	168319354	G	A
4	rs73861894	0	168320714	A	G
4	rs2706834	0	168321158	T	G
4	rs6838337	0	168321441	C	G
4	rs6553761	0	168321615	A	T
4	rs2319255	0	168322305	A	G
4	rs140134490	0	168322489	T	G
4	rs6850905	0	168322855	C	G
4	rs2706097	0	168323148	G	A
4	rs7661975	0	168323205	T	C
4	rs1962499	0	168323376	A	G
4	rs2706095	0	168323780	G	A
4	rs112111671	0	168324025	C	T
4	rs3849581	0	168324109	T	C
4	rs62333590	0	168324256	G	A
4	rs6815538	0	168324567	C	T
4	rs72703309	0	168324628	G	A
4	rs112160490	0	168324774	G	A
4	rs75460819	0	168325171	A	G
4	rs34535833	0	168325188	T	C
4	rs73861897	0	168325426	G	A
4	rs2952432	0	168325690	G	C
4	rs7675231	0	168325834	A	G
4	rs17647508	0	168325872	T	C
4	rs143865452	0	168326033	A	G
4	rs13106354	0	168326122	T	A
4	rs148619240	0	168326213	T	A
4	rs78914555	0	168326556	T	A
4	rs11737033	0	168326720	C	T
4	rs72703310	0	168326873	G	T
4	rs3860620	0	168327233	T	C
4	rs148938792	0	168327475	T	C
4	rs186046604	0	168327664	T	G
4	rs78668795	0	168329624	G	A
4	rs147524864	0	168330046	C	G
4	rs11737146	0	168330080	T	C
4	rs80189105	0	168330652	G	A
4	rs58085639	0	168330866	A	G
4	rs10020486	0	168331126	G	A
4	rs9991669	0	168331777	A	C
4	rs72621963	0	168332140	T	C
4	rs2319256	0	168332989	C	T
4	rs9997936	0	168333040	T	C
4	rs34664469	0	168333053	G	A
4	rs79640031	0	168333075	C	A
4	rs149096340	0	168333295	C	A
4	rs10050232	0	168333572	G	A
4	rs73861900	0	168333999	G	A
4	rs2706836	0	168334028	T	C
4	rs77319333	0	168334133	A	G
4	rs12502751	0	168334803	T	G
4	rs137934695	0	168335465	A	T
4	rs72703312	0	168335825	A	C
4	rs72703314	0	168336120	C	T
4	rs2250633	0	168336304	A	C
4	rs62333591	0	168336332	C	T
4	rs2952481	0	168336641	T	C
4	rs2706843	0	168337543	C	T
4	rs2706844	0	168337827	C	T
4	rs2952430	0	168337878	C	G
4	rs6837064	0	168338369	T	C
4	rs2319257	0	168338435	C	T
4	rs76151678	0	168338456	A	G
4	rs2952482	0	168338506	A	G
4	rs76654334	0	168339018	A	T
4	rs62333592	0	168339650	A	G
4	rs62333593	0	168340012	G	A
4	rs73864205	0	168340897	G	A
4	rs11935296	0	168341296	A	G
4	rs2319261	0	168341359	G	T
4	rs2706833	0	168342069	G	A
4	rs72703315	0	168342659	C	T
4	rs62333594	0	168343094	G	T
4	rs10013164	0	168343276	T	G
4	rs10006075	0	168343459	C	G
4	rs8180236	0	168343902	A	G
4	rs4472164	0	168344708	A	G
4	rs72703316	0	168344919	G	T
4	rs184468205	0	168345114	G	A
4	rs2319258	0	168345139	A	G
4	rs62333595	0	168345213	C	T
4	rs34607048	0	168345607	A	T
4	rs2319259	0	168345682	C	T
4	rs77725218	0	168345977	C	G
4	rs76352334	0	168346279	C	T
4	rs72703317	0	168346568	A	G
4	rs4330376	0	168347232	G	T
4	rs76500491	0	168347416	A	C
4	rs114014885	0	168347491	C	T
4	rs34116384	0	168347737	C	T
4	rs34463742	0	168348547	C	T
4	rs4419497	0	168348929	T	C
4	rs17601772	0	168349550	G	A
4	rs144501529	0	168349776	A	G
4	rs17523416	0	168349831	A	C
4	rs62333596	0	168350165	T	C
4	rs2319244	0	168350182	C	T
4	rs12506707	0	168350185	A	G
4	rs74514354	0	168350332	C	T
4	rs6553778	0	168351130	C	T
4	rs115229924	0	168352047	G	A
4	rs11728128	0	168352476	G	A
4	rs143229414	0	168352809	T	C
4	rs6812213	0	168352981	A	G
4	rs34586928	0	168353335	C	A
4	rs13136714	0	168353430	T	G
4	rs10517938	0	168354419	A	C
4	rs79206276	0	168354904	T	C
4	rs11941943	0	168355494	G	A
4	rs17523451	0	168355684	T	G
4	rs76321197	0	168355927	T	C
4	rs75198187	0	168356020	C	T
4	rs34871603	0	168356099	T	C
4	rs17601821	0	168356323	A	G
4	rs142930157	0	168356759	A	T
4	rs34514527	0	168357261	C	T
4	rs34773757	0	168357266	T	C
4	rs112448253	0	168357565	C	T
4	rs71620447	0	168357902	G	A
4	rs111408481	0	168358213	T	C
4	rs113102690	0	168358359	C	A
4	rs148917466	0	168359570	G	A
4	rs11520555	0	168359700	G	A
4	rs147474845	0	168360725	G	A
4	rs62333605	0	168361333	A	C
4	rs151015223	0	168361409	G	T
4	rs115610589	0	168361641	C	T
4	rs112235362	0	168361686	G	T
4	rs35850368	0	168361741	G	T
4	rs62333606	0	168361919	C	T
4	rs4860014	0	168362558	T	C
4	rs2706823	0	168362635	A	C
4	rs2706072	0	168362801	A	T
4	rs2706822	0	168362952	A	G
4	rs78640402	0	168363185	A	T
4	rs2706071	0	168363263	A	G
4	rs2706070	0	168363398	A	G
4	rs2319243	0	168363474	T	A
4	rs62333618	0	168363537	T	C
4	rs17601869	0	168363599	C	T
4	rs75392487	0	168363857	G	C
4	rs2706069	0	168364625	A	G
4	rs2319242	0	168364638	C	A
4	rs116286277	0	168365112	A	G
4	rs74864321	0	168365551	G	A
4	rs11936627	0	168366059	T	A
4	rs11133037	0	168366518	C	T
4	rs62333619	0	168367246	T	C
4	rs2319240	0	168367333	C	G
4	rs34209900	0	168368652	G	A
4	rs2706067	0	168368768	A	G
4	rs79330158	0	168368850	C	A
4	rs72703320	0	168368857	A	G
4	rs72703321	0	168368859	A	C
4	rs75092817	0	168370018	C	A
4	rs62333620	0	168370625	A	G
4	rs57814872	0	168371141	A	G
4	rs75320396	0	168371489	G	A
4	rs62333622	0	168371561	A	T
4	rs192992497	0	168371998	T	C
4	rs2706074	0	168373892	C	T
4	rs190516602	0	168374111	G	T
4	rs6841602	0	168374893	A	G
4	rs2706821	0	168375063	T	C
4	rs75614602	0	168375266	C	T
4	rs6854438	0	168375863	T	G
4	rs7681743	0	168376093	C	T
4	rs28492887	0	168376163	C	T
4	rs75671965	0	168376165	C	T
4	rs2252437	0	168376692	A	G
4	rs6553798	0	168376915	T	C
4	rs6553799	0	168377323	T	A
4	rs12649155	0	168377326	T	C
4	rs80342680	0	168377503	T	A
4	rs2319264	0	168378420	A	G
4	rs35474386	0	168379171	A	C
4	rs6846744	0	168380411	T	C
4	rs17523610	0	168381550	T	C
4	rs72703323	0	168382012	G	A
4	rs76918696	0	168382809	T	C
4	rs1382238	0	168382817	C	A
4	rs7661537	0	168383183	T	C
4	rs11736359	0	168384453	T	C
4	rs11736237	0	168384632	A	G
4	rs113787187	0	168385251	G	A
4	rs1478232	0	168385479	C	T
4	rs9312556	0	168387369	G	T
4	rs116255162	0	168387452	A	G
4	rs116752387	0	168387822	A	G
4	rs80073004	0	168388140	A	C
4	rs10517939	0	168388342	G	A
4	rs17704165	0	168388408	A	T
4	rs1478239	0	168389054	A	G
4	rs17523654	0	168389208	G	A
4	rs13150354	0	168389344	A	T
4	rs192989593	0	168389658	G	C
4	rs34790673	0	168389663	C	T
4	rs12646941	0	168390248	T	C
4	rs17704183	0	168390470	G	A
4	rs17053293	0	168391112	T	C
4	rs6817078	0	168391333	G	T
4	rs17053296	0	168392179	T	A
4	rs7694220	0	168392223	A	G
4	rs148098671	0	168392426	C	T
4	rs56678518	0	168392826	G	A
4	rs114504200	0	168393631	C	T
4	rs115411072	0	168394276	A	G
4	rs7671943	0	168394544	T	G
4	rs75355082	0	168395045	T	C
4	rs74467310	0	168395222	G	T
4	rs79063107	0	168395997	G	A
4	rs183868335	0	168396299	G	A
4	rs17053300	0	168397266	G	C
4	rs72703325	0	168397337	G	C
4	rs6838532	0	168397390	A	G
4	rs72703326	0	168397964	T	C
4	rs12499831	0	168398223	A	G
4	rs76762906	0	168399515	G	A
4	rs55786536	0	168400413	T	G
4	rs114345329	0	168400571	G	A
4	rs62333637	0	168400614	T	C
4	rs2126866	0	168400843	T	G
4	rs2126865	0	168400880	C	T
4	rs2169736	0	168401003	T	C
4	rs67201923	0	168402579	C	T
4	rs80228165	0	168403438	C	A
4	rs9999852	0	168403671	T	G
4	rs10028586	0	168403745	G	A
4	rs28436983	0	168404267	T	C
4	rs62333638	0	168405041	A	C
4	rs147886052	0	168405248	G	A
4	rs140878126	0	168405438	C	T
4	rs115011249	0	168405476	G	A
4	rs72703328	0	168405738	G	T
4	rs62333639	0	168406550	T	C
4	rs10517940	0	168406561	C	T
4	rs17523798	0	168406760	C	G
4	rs9790358	0	168406872	G	A
4	rs13151666	0	168407536	T	C
4	rs78562501	0	168408180	T	C
4	rs62333640	0	168408915	G	A
4	rs11933435	0	168409256	T	G
4	rs11736227	0	168409667	G	A
4	rs77763469	0	168411399	T	C
4	rs75063208	0	168411464	A	C
4	rs116824413	0	168412628	C	A
4	rs2873937	0	168413333	A	T
4	rs1124558	0	168413441	T	C
4	rs1600106	0	168414411	C	T
4	rs1600104	0	168414704	A	G
4	rs115790085	0	168414883	G	A
4	rs17602245	0	168414993	G	A
4	rs72703330	0	168415081	G	A
4	rs6818088	0	168415934	G	A
4	rs11133064	0	168416048	C	T
4	rs11730125	0	168416177	C	T
4	rs62333654	0	168416654	T	A
4	rs116665542	0	168416734	G	A
4	rs59853081	0	168417011	C	T
4	rs28853912	0	168417136	T	C
4	rs62333655	0	168417216	A	G
4	rs13118714	0	168417867	C	T
4	rs2199615	0	168418217	A	T
4	rs79424456	0	168420237	T	A
4	rs12646176	0	168420472	A	G
4	rs1478229	0	168420529	A	G
4	rs28441325	0	168420893	A	G
4	rs141969554	0	168421055	A	C
4	rs11940749	0	168421067	A	G
4	rs28877119	0	168421145	C	A
4	rs11940910	0	168421421	A	T
4	rs6841551	0	168421730	C	A
4	rs112369896	0	168421734	C	T
4	rs149587043	0	168421833	A	G
4	rs1841947	0	168421967	A	G
4	rs12647477	0	168422937	C	T
4	rs34381383	0	168423751	C	A
4	rs72703334	0	168423971	C	T
4	rs2319274	0	168425111	C	T
4	rs6844303	0	168425324	G	T
4	rs79385171	0	168425633	T	C
4	rs2199614	0	168426251	C	T
4	rs76709625	0	168426764	G	C
4	rs1585666	0	168426881	T	C
4	rs68052544	0	168427406	C	A
4	rs114235578	0	168427806	C	T
4	rs28756826	0	168428870	C	T
4	rs10025173	0	168430119	C	A
4	rs10032459	0	168430375	T	C
4	rs1160487	0	168430822	T	A
4	rs10517942	0	168431604	T	C
4	rs149545217	0	168431738	G	A
4	rs6841727	0	168432718	A	T
4	rs11943978	0	168432927	G	A
4	rs10034529	0	168433197	C	T
4	rs13131736	0	168433342	G	A
4	rs1382237	0	168434368	G	A
4	rs2219758	0	168434661	G	A
4	rs116794041	0	168435239	A	C
4	rs964578	0	168436175	A	G
4	rs7682433	0	168436485	G	T
4	rs1478224	0	168437001	C	A
4	rs143229280	0	168437170	C	T
4	rs75014103	0	168437544	C	T
4	rs12645548	0	168437692	T	C
4	rs62332360	0	168437803	C	A
4	rs10005798	0	168438248	C	T
4	rs4550962	0	168438639	A	C
4	rs35154180	0	168438641	G	T
4	rs149495130	0	168438794	A	G
4	rs11724516	0	168438992	T	A
4	rs10027909	0	168439040	G	T
4	rs2169732	0	168439072	G	A
4	rs185129166	0	168439090	T	C
4	rs7680535	0	168439233	C	T
4	rs35462047	0	168439408	G	A
4	rs11931502	0	168439865	C	T
4	rs79430851	0	168440426	A	C
4	rs77239946	0	168442372	A	G
4	rs10004315	0	168442699	C	G
4	rs17053332	0	168442929	C	A
4	rs62332362	0	168444060	T	A
4	rs10007907	0	168444121	C	T
4	rs2319275	0	168445048	C	T
4	rs2319276	0	168445105	T	G
4	rs62332363	0	168445402	G	A
4	rs75121043	0	168446013	A	G
4	rs1585663	0	168446022	G	C
4	rs62332364	0	168446122	C	T
4	rs10008086	0	168446583	G	A
4	rs34620355	0	168446786	C	T
4	rs72703345	0	168447197	A	G
4	rs72703346	0	168447327	T	C
4	rs62332365	0	168447346	A	G
4	rs72703347	0	168447662	T	C
4	rs1600103	0	168448425	A	C
4	rs17602343	0	168449298	T	C
4	rs67123576	0	168449435	G	A
4	rs114345176	0	168449807	C	G
4	rs77900770	0	168450001	A	T
4	rs1518203	0	168450615	G	T
4	rs35526498	0	168451147	C	A
4	rs17523992	0	168451332	A	G
4	rs72703348	0	168451547	C	A
4	rs72703349	0	168451548	T	A
4	rs2319277	0	168452014	T	C
4	rs35308413	0	168452085	T	C
4	rs10020921	0	168452152	A	G
4	rs10023693	0	168452158	T	A
4	rs74998761	0	168453685	A	C
4	rs75766808	0	168453716	C	A
4	rs13103512	0	168454056	G	A
4	rs1817389	0	168455386	T	C
4	rs11731275	0	168455396	G	A
4	rs1120854	0	168455953	C	T
4	rs72703352	0	168456407	A	G
4	rs9994486	0	168456975	T	C
4	rs72703353	0	168457469	C	T
4	rs72703354	0	168457699	C	T
4	rs72703355	0	168458186	C	A
4	rs191485720	0	168458397	C	A
4	rs72703356	0	168458525	T	G
4	rs79754188	0	168460238	G	A
4	rs55761721	0	168460328	G	A
4	rs76682706	0	168460687	T	C
4	rs115566463	0	168460807	A	T
4	rs112019565	0	168460821	T	G
4	rs34334329	0	168461180	G	T
4	rs75496573	0	168461526	G	A
4	rs77588031	0	168461657	G	A
4	rs116017542	0	168461957	T	C
4	rs72703358	0	168462798	A	C
4	rs115655019	0	168463155	C	T
4	rs67669280	0	168463285	C	T
4	rs34311776	0	168463362	T	C
4	rs115988809	0	168463511	A	G
4	rs35813981	0	168463524	T	C
4	rs56072268	0	168463630	T	C
4	rs13137471	0	168463708	G	A
4	rs74779981	0	168463984	C	T
4	rs62332368	0	168464681	G	T
4	rs1026702	0	168465236	T	C
4	rs1026701	0	168465380	G	A
4	rs1600102	0	168465646	C	T
4	rs67934221	0	168465661	C	T
4	rs6852711	0	168465732	C	A
4	rs11936438	0	168467209	A	G
4	rs7660862	0	168467662	C	A
4	rs4860025	0	168468310	T	G
4	rs28504635	0	168470026	G	A
4	rs1478241	0	168470029	T	C
4	rs6825863	0	168470468	G	A
4	rs10033874	0	168470916	G	A
4	rs7661910	0	168471186	T	C
4	rs1841949	0	168472024	G	T
4	rs7668194	0	168472046	T	G
4	rs1878686	0	168472370	C	A
4	rs1878685	0	168472510	T	C
4	rs6816291	0	168472966	C	T
4	rs6845819	0	168473019	G	T
4	rs72989764	0	168473124	A	G
4	rs6553880	0	168473188	C	T
4	rs77271206	0	168473481	A	G
4	rs1914620	0	168473540	C	T
4	rs72989768	0	168473627	C	T
```
