## Supplementary material for "Characterization of shared and ancestry-specific signals driving complex traits using multi-ancestry fine-mapping": s1_snps.txt

```
rs4691293
rs28419450
rs74490334
rs62352768
rs115159381
rs28784939
rs9997430
rs4690852
rs28887530
rs28866561
rs6844795
rs28859960
rs6536981
rs116338760
rs7654830
rs10019331
rs76072895
rs7660211
rs12651344
rs62352769
rs55872406
rs11942707
rs6824380
rs10025193
rs72974201
rs57487221
rs58115070
rs7439050
rs7435078
rs7439139
rs7439074
rs7439084
rs7439125
rs116547869
rs6536982
rs6536983
rs6536984
rs6844917
rs6845462
rs6845804
rs6536985
rs145241658
rs142231265
rs75470589
rs7665484
rs116046110
rs7671013
rs76767812
rs115857198
rs4691296
rs4691297
rs116106641
rs72695523
rs115370857
rs62352772
rs9994777
rs78473063
rs75981898
rs6813804
rs80141530
rs6844850
rs7435951
rs6820607
rs80322942
rs11725415
rs189607924
rs76035132
rs76381905
rs55716547
rs144046932
rs6853975
rs72976226
rs75400128
rs143046306
rs4691298
rs78666708
rs7437876
rs76987353
rs12648538
rs7340870
rs79675856
rs146231375
rs58993559
rs58565719
rs58534787
rs74567840
rs72695531
rs72695534
rs57391276
rs61168372
rs116299710
rs11100657
rs77808576
rs79899639
rs76395193
rs4133304
rs75459307
rs61691109
rs145822279
rs72695538
rs56410328
rs11725697
rs79263669
rs79818443
rs77613918
rs77841190
rs62352774
rs75870220
rs7437450
rs77719500
rs60869845
rs76419604
rs79969342
rs72695539
rs79986292
rs78657695
rs7698079
rs116062304
rs7658057
rs77013891
rs78712492
rs6536987
rs76188776
rs75132873
rs74560975
rs79348218
rs78495860
rs28840815
rs77418834
rs77066117
rs77918710
rs75551324
rs7690459
rs62352775
rs79026119
rs76390864
rs76550860
rs74619363
rs78000397
rs74500617
rs80049531
rs7655721
rs4128432
rs74495481
rs79101066
rs72635142
rs60555352
rs72695543
rs79356782
rs72695544
rs11100658
rs79467278
rs76868672
rs75251917
rs66526212
rs10016749
rs76082876
rs72695553
rs77802308
rs7673384
rs75028911
rs7665648
rs115303517
rs10016111
rs10018491
rs78713510
rs13122365
rs6419311
rs7673076
rs72635147
rs6536988
rs6821728
rs10001950
rs10034869
rs7658952
rs7664464
rs6536989
rs111773267
rs112802780
rs115677012
rs72635151
rs77388539
rs74646471
rs28419741
rs28516922
rs28419277
rs55867414
rs28391069
rs72635153
rs28502536
rs79859203
rs28680860
rs28689028
rs28445683
rs112195994
rs72635154
rs80123623
rs28719011
rs72635155
rs72635156
rs28453146
rs72635157
rs72635158
rs28477911
rs77660415
rs28609819
rs28429012
rs114813470
rs75992693
rs72635159
rs149152974
rs72635160
rs28594927
rs28463696
rs28555495
rs117648088
rs28465152
rs28612841
rs28827865
rs28768419
rs28805433
rs28799342
rs141040378
rs28494630
rs28713613
rs138702363
rs75307686
rs72635163
rs28408994
rs72635164
rs72635165
rs28580082
rs28367117
rs28440831
rs115986384
rs75768685
rs182157732
rs28417811
rs143108838
rs36137680
rs144436177
rs36158000
rs36150706
rs141176063
rs36152032
rs36158748
rs139731047
rs142830347
rs147845224
rs147617648
rs150113842
rs143066559
rs148349571
rs141543039
rs150847491
rs139322370
rs182955521
rs139723890
rs36166620
rs140212774
rs144798866
rs150582836
rs145570099
rs151319312
rs141351078
rs144114355
rs138143060
rs149572481
rs138150539
rs142531978
rs10006678
rs11944508
rs12506933
rs56850382
rs78540517
rs13123780
rs10032330
rs78130448
rs73861395
rs6818026
rs10026269
rs77054025
rs147967756
rs73861396
rs73861397
rs73861398
rs116300948
rs34543394
rs58399114
rs28667373
rs115511328
rs78655851
rs114882201
rs3924566
rs7434449
rs4132264
rs10006942
rs79768852
rs28470639
rs10007526
rs7692681
rs7661107
rs3919798
rs6845338
rs77640897
rs113853724
rs11938687
rs11933732
rs72978295
rs79129364
rs76023109
rs6835107
rs28645359
rs11945682
rs28551156
rs28438787
rs111701221
rs12510378
rs41413146
rs146406911
rs12513201
rs7684028
rs7695046
rs6553485
rs149762720
rs13435745
rs149482277
rs28885145
rs11931942
rs192083113
rs9996245
rs7674577
rs10002710
rs10034471
rs77775069
rs12644650
rs77384941
rs55881721
rs78099024
rs11941551
rs72980232
rs72980234
rs58197768
rs79277010
rs6553543
rs6553544
rs7682852
rs148626359
rs79022584
rs72980237
rs2219237
rs60555966
rs147058547
rs77272645
rs56333751
rs57247717
rs10005315
rs57571560
rs72980245
rs72980247
rs74944954
rs10866348
rs10866349
rs10866350
rs9990895
rs60986622
rs56090642
rs954218
rs954217
rs12503564
rs79242349
rs2198739
rs185408614
rs2198738
rs114052539
rs113179552
rs58197672
rs138014036
rs141132463
rs190970542
rs12505657
rs113653597
rs6856033
rs17052538
rs13109075
rs10029316
rs34057847
rs2318457
rs6843982
rs4860006
rs62352801
rs4860007
rs62352802
rs4859971
rs6851516
rs72695575
rs6832027
rs72695578
rs2198737
rs9312532
rs9312535
rs145290855
rs6827306
rs6812497
rs113968476
rs6813547
rs6819071
rs6819104
rs77674221
rs7658503
rs7658860
rs72695581
rs6553661
rs6853202
rs17597615
rs6826647
rs11943562
rs977643
rs17519333
rs114690128
rs6839971
rs72695585
rs17597643
rs11942144
rs10021354
rs72695587
rs111679042
rs6846930
rs62352805
rs3762246
rs3762245
rs3762244
rs7674160
rs2054147
rs112898415
rs7695294
rs17597712
rs1057377
rs12499704
rs75897620
rs72695589
rs12501700
rs6813903
rs952650
rs75989674
rs34665704
rs7675734
rs17519417
rs17597733
rs7681289
rs10027405
rs9918043
rs7693792
rs72695590
rs7689694
rs7678556
rs7678726
rs56711230
rs7668057
rs7679349
rs2318483
rs2318484
rs138287255
rs13146675
rs7691894
rs11929824
rs11929833
rs72695593
rs72695594
rs62352806
rs62352807
rs62352808
rs144776596
rs2219236
rs2318485
rs2168401
rs2168400
rs79862732
rs140922083
rs2124450
rs113465405
rs62352830
rs7679195
rs7674513
rs7674681
rs6553787
rs6553788
rs6553792
rs6832684
rs6837703
rs28782800
rs62352831
rs116478398
rs4549411
rs11732467
rs6817584
rs144214730
rs146742159
rs185940998
rs148033293
rs75548038
rs138476866
rs78333672
rs144465979
rs13114286
rs6813646
rs10003311
rs11937180
rs11932154
rs11935104
rs11940325
rs72695600
rs11935138
rs28469298
rs10003707
rs2198736
rs2198735
rs2219235
rs2219234
rs3828018
rs3790359
rs3790358
rs62355160
rs28699632
rs7671353
rs7671414
rs72695601
rs7697656
rs115476609
rs3748526
rs2219233
rs7693595
rs2198734
rs72697504
rs17645162
rs28626960
rs10517901
rs17645192
rs7658611
rs7658810
rs2305593
rs13116696
rs28433769
rs6827226
rs57067289
rs60230975
rs7671287
rs74197863
rs7690787
rs2318486
rs2168405
rs2124457
rs2318487
rs2054146
rs72697509
rs2054145
rs2054144
rs2318488
rs4602517
rs115780769
rs13143115
rs62355169
rs13127151
rs12501132
rs7689431
rs7689440
rs7689792
rs7694474
rs79128379
rs143728661
rs6813465
rs6813483
rs143961565
rs78209273
rs12506064
rs62355202
rs34794594
rs9684307
rs112632424
rs9685077
rs9684858
rs150633299
rs10024175
rs149359065
rs10017298
rs6811155
rs10024474
rs6854042
rs6825308
rs12507377
rs12509913
rs62355204
rs6844868
rs6816941
rs143626752
rs4860015
rs2124456
rs11131774
rs11131775
rs11131776
rs2100536
rs4859978
rs4860018
rs4627894
rs4860020
rs4859980
rs62355207
rs62355208
rs1037631
rs1037630
rs3925714
rs140885793
rs17696319
rs11946234
rs17597957
rs17597978
rs28527797
rs17052591
rs193263380
rs17598006
rs4860021
rs4860022
rs10034086
rs72635168
rs6822872
rs10034162
rs75674853
rs6552223
rs6844855
rs745244
rs114089467
rs897512
rs897511
rs17519766
rs183258616
rs147318521
rs2219238
rs144782687
rs17598075
rs35743573
rs74558373
rs139382447
rs11935662
rs6817936
rs17052594
rs116105787
rs7698457
rs7698841
rs72697515
rs62355209
rs62355210
rs139788175
rs77119644
rs57868511
rs17598103
rs17696409
rs75423686
rs62355211
rs75136312
rs28427162
rs28733166
rs76405737
rs62355212
rs76749555
rs147992562
rs55702925
rs28463317
rs114419040
rs116494991
rs7669297
rs7670065
rs2054143
rs142723601
rs62355239
rs62355240
rs10517903
rs80132396
rs74628833
rs17645338
rs2198744
rs62355241
rs17052602
rs10018183
rs62355242
rs9637685
rs112813860
rs62355243
rs17052606
rs17052608
rs62355244
rs62355245
rs10031976
rs17052616
rs28363930
rs72697521
rs28548065
rs2318490
rs1304643
rs75253558
rs2318491
rs2318492
rs6858153
rs141388514
rs62355247
rs72635169
rs77526960
rs78232267
rs11943188
rs4241627
rs73863823
rs11131987
rs59719897
rs147073979
rs41369447
rs62355250
rs6846491
rs111421141
rs79794363
rs1551491
rs17519960
rs1551490
rs12500478
rs28736843
rs62355252
rs28668043
rs7661104
rs62355253
rs62355254
rs11735453
rs62355255
rs10032215
rs2873705
rs6844043
rs4143465
rs10034594
rs4143464
rs62355257
rs62355258
rs147699899
rs143200770
rs74287161
rs10032567
rs77527101
rs6821241
rs62355259
rs10007161
rs17598332
rs6823089
rs78406624
rs78876122
rs6829719
rs6834977
rs62356760
rs62356761
rs17052635
rs12646607
rs10009425
rs55734645
rs1037629
rs2198743
rs115048444
rs4318675
rs1023875
rs17520051
rs114144435
rs28494108
rs9999341
rs17052638
rs2198742
rs2198741
rs10011960
rs59443386
rs62353201
rs954722
rs80149495
rs62353202
rs921857
rs921856
rs11735271
rs78664204
rs62353203
rs12511156
rs114046544
rs34194518
rs60246774
rs13121323
rs17701990
rs4859994
rs62353205
rs6849616
rs6850087
rs58200612
rs17702008
rs2318494
rs62353206
rs193246583
rs6824889
rs7669089
rs72697528
rs62353208
rs6552659
rs7659747
rs12640605
rs12640699
rs6552687
rs2198740
rs62353209
rs7698253
rs148833027
rs7698485
rs4859995
rs2124453
rs72697531
rs79683184
rs77629181
rs6829321
rs6829373
rs186285271
rs145177458
rs2124452
rs74287163
rs7697008
rs76580768
rs11132237
rs78201610
rs76029788
rs2168402
rs114800499
rs72697533
rs74539360
rs62353210
rs35102463
rs72697535
rs6834387
rs62353211
rs146096716
rs139162047
rs4859969
rs62353214
rs12331675
rs185171234
rs56258049
rs897514
rs55711272
rs897513
rs62353215
rs35646569
rs72697537
rs115153554
rs62353217
rs144399416
rs80151066
rs115921504
rs7660401
rs10029969
rs62353218
rs141644273
rs114799703
rs62353219
rs62353220
rs189316301
rs72697539
rs4859997
rs12498421
rs4566679
rs4289464
rs4859998
rs142279215
rs10049559
rs62353259
rs7691474
rs62354060
rs6553015
rs76022439
rs7440269
rs62354061
rs57136544
rs7672200
rs113282683
rs10026881
rs10026895
rs10026986
rs62354063
rs111826356
rs62354064
rs60053973
rs150994146
rs13103887
rs13111333
rs4241628
rs4128681
rs78450743
rs10517910
rs17702109
rs9996592
rs10027880
rs62354068
rs186276389
rs9990722
rs9990732
rs10021984
rs17702127
rs13123001
rs9996631
rs9996973
rs9997140
rs78651116
rs17520371
rs17598700
rs62354069
rs4860000
rs17598718
rs17645671
rs6826435
rs17520406
rs28567527
rs28716663
rs62354071
rs112739104
rs113631656
rs73861903
rs4349627
rs11132570
rs116195347
rs17598772
rs17520441
rs5028425
rs10517906
rs7661721
rs13113012
rs139631645
rs6832604
rs6846447
rs139057875
rs10001800
rs28594898
rs4314314
rs17520532
rs10517907
rs17598884
rs4860001
rs4860002
rs4860003
rs17520609
rs6553313
rs17520623
rs10014429
rs10014713
rs28547236
rs111355171
rs10517908
rs10018199
rs368315866
rs28499875
rs67647350
rs56851639
rs56311229
rs62354109
rs13126813
rs10019607
rs77158985
rs112468025
rs10022395
rs11132786
rs12649447
rs10025945
rs4859970
rs10019784
rs114970968
rs113347613
rs74462944
rs9991390
rs10020340
rs75587703
rs3936140
rs180834824
rs140380205
rs9997969
rs79638421
rs147520897
rs10018856
rs17599065
rs4444855
rs10031083
rs6553415
rs149038684
rs28550869
rs76942767
rs4406047
rs62354113
rs10003506
rs9999386
rs72697548
rs148880481
rs17645839
rs6846723
rs28754440
rs17520763
rs111432672
rs79122584
rs28408251
rs4416504
rs17052671
rs17052672
rs79394366
rs76393877
rs112215448
rs28528818
rs72697554
rs35829572
rs28604493
rs10020692
rs147798239
rs62352343
rs8180142
rs144916101
rs62352344
rs55949400
rs11943293
rs72697557
rs75201913
rs62352345
rs62352346
rs62352347
rs11729998
rs11736135
rs35350419
rs10014833
rs10014920
rs10026195
rs78318043
rs4563526
rs56208637
rs4257677
rs4597860
rs12647672
rs9654307
rs9654308
rs149844703
rs140643470
rs10461313
rs62352349
rs143297753
rs10023402
rs9312449
rs11936667
rs10461314
rs7699507
rs142939653
rs181421993
rs75652453
rs10022739
rs12509181
rs4429751
rs28594115
rs28360752
rs6828808
rs76519080
rs59898202
rs72971662
rs35568971
rs72971664
rs113501112
rs79589859
rs76441792
rs72971666
rs6851188
rs115397479
rs75955099
rs34541936
rs6553431
rs34976848
rs35634721
rs57543435
rs12648120
rs76683587
rs62355379
rs114021938
rs35333635
rs12649043
rs59211613
rs34374004
rs76287638
rs4634252
rs62355380
rs62355381
rs78686651
rs4301146
rs35673614
rs150176216
rs17052681
rs114845010
rs12644678
rs13138278
rs112632064
rs75962135
rs11725742
rs62355382
rs62355383
rs13144616
rs13114933
rs6823924
rs7682265
rs76644440
rs7682844
rs112539665
rs116507883
rs72971679
rs79570077
rs12502105
rs10005354
rs72697571
rs4327515
rs114916043
rs62355385
rs79365560
rs4508920
rs137936999
rs11731174
rs11727903
rs11727904
rs34090900
rs139216210
rs61475814
rs35475805
rs11943574
rs6856040
rs553720581
rs72971686
rs4241629
rs13112454
rs35699779
rs113810959
rs28676875
rs72697573
rs72971687
rs7696936
rs72971691
rs12511619
rs140441427
rs145475657
rs74503917
rs13102367
rs114928820
rs76410970
rs115746370
rs72697576
rs115078432
rs75957723
rs138862791
rs76759501
rs12500468
rs145628459
rs13123889
rs12511389
rs78723104
rs115987585
rs11935140
rs13126235
rs6829167
rs144342117
rs4431249
rs28877899
rs114359118
rs4446346
rs12019286
rs12019279
rs12019282
rs75716170
rs72697580
rs10006814
rs10022900
rs75624237
rs17599192
rs7662556
rs6553451
rs6553452
rs6833708
rs77043118
rs2703838
rs34881429
rs1346376
rs72697581
rs17052698
rs2558146
rs13101560
rs2703839
rs142735238
rs1896478
rs144496606
rs148391621
rs115850850
rs1346377
rs1346378
rs13138354
rs115445224
rs34796926
rs10000535
rs116540181
rs35142952
rs1834833
rs142237268
rs1896479
rs1896480
rs13106418
rs17702475
rs1863783
rs1365948
rs962154
rs80316919
rs2262359
rs34270822
rs113155751
rs1593770
rs2703840
rs79812627
rs79999924
rs13125129
rs74502890
rs2558127
rs78714293
rs13126650
rs1427630
rs115662962
rs148043875
rs74542959
rs6823223
rs72697588
rs146195236
rs2703841
rs2558133
rs34904028
rs1896481
rs1427631
rs115312646
rs1346379
rs115984184
rs7673131
rs2059734
rs75457781
rs76611749
rs17052724
rs6842698
rs2703844
rs115085015
rs75580157
rs143198113
rs1863782
rs71620409
rs34260276
rs115807423
rs2558135
rs6815881
rs12509015
rs151012728
rs2703843
rs80199630
rs13140269
rs2010146
rs10517922
rs2873821
rs34970437
rs76978508
rs2077684
rs13117854
rs2059735
rs13137584
rs62352378
rs115810411
rs150954289
rs2558138
rs2558139
rs192493027
rs6848156
rs115598965
rs114529136
rs17646122
rs1965063
rs13105146
rs77279793
rs34584032
rs149369384
rs116175577
rs34244687
rs143711147
rs141804981
rs72699606
rs2558141
rs10517920
rs6553490
rs2558142
rs12503165
rs35404060
rs114367900
rs151287888
rs2558144
rs10008454
rs116573648
rs71620411
rs59535532
rs36091699
rs2703842
rs35881228
rs13123137
rs62352380
rs12644155
rs12643432
rs114713459
rs187191157
rs35118956
rs34645638
rs75832333
rs116281921
rs7685624
rs115986420
rs35280774
rs35140653
rs79944236
rs7664643
rs143653793
rs35087411
rs13125499
rs76090793
rs1365944
rs7671612
rs1820596
rs75113710
rs1344656
rs1344657
rs189796388
rs114671133
rs17052771
rs115322168
rs180793533
rs75550754
rs34659707
rs143123174
rs10022441
rs57641426
rs60845081
rs35926182
rs10471190
rs13124292
rs10012353
rs7662976
rs7663000
rs7657434
rs7676661
rs7663397
rs114433750
rs9312475
rs9312476
rs114651190
rs10471192
rs9284943
rs1427623
rs1427624
rs17052834
rs72699613
rs6827658
rs11722292
rs7695680
rs7677172
rs7668212
rs189414670
rs148878876
rs765749
rs143573076
rs7689768
rs76674652
rs11943986
rs11931152
rs115014514
rs6818745
rs6854001
rs80073171
rs115435623
rs34505077
rs13113307
rs11132844
rs11132845
rs13132588
rs112112326
rs11132846
rs11132847
rs140418865
rs7660050
rs114092773
rs28837392
rs12498852
rs13128738
rs17599599
rs17521233
rs10517919
rs35447722
rs113163889
rs10002501
rs79935253
rs11935736
rs78454074
rs1593769
rs116525196
rs10008537
rs10008546
rs116048299
rs13126575
rs141910292
rs34260224
rs77056561
rs142621157
rs13133234
rs62352384
rs10007176
rs116438938
rs62352385
rs10006283
rs10006554
rs116953737
rs62352386
rs116736105
rs74358917
rs1427633
rs1427634
rs77588362
rs115969673
rs13139476
rs77264133
rs17052929
rs11732359
rs139148515
rs71620412
rs10010405
rs10010502
rs10023710
rs114123083
rs142986959
rs546837596
rs138803617
rs181887070
rs187378173
rs145619509
rs138235130
rs116399572
rs111243819
rs6813192
rs10029840
rs144323962
rs34220301
rs28447083
rs13137632
rs78154791
rs56355319
rs35612453
rs34167511
rs79228826
rs146575596
rs115605107
rs75108868
rs34986886
rs116317010
rs111707638
rs1427626
rs112827094
rs76849517
rs35227215
rs34429821
rs114476122
rs78489518
rs10021383
rs34943552
rs13118139
rs74702735
rs76594455
rs114680461
rs62352392
rs10050203
rs116799441
rs10050205
rs80153515
rs116117543
rs35563250
rs35835656
rs77706826
rs192438569
rs35472457
rs13120507
rs185961053
rs28743155
rs35046243
rs115736030
rs62352440
rs6829378
rs34871472
rs71620413
rs1365947
rs35324233
rs28594647
rs28619070
rs28376492
rs17599698
rs151008746
rs116762882
rs1427635
rs78729628
rs74319598
rs13110285
rs116366466
rs76548849
rs28405279
rs13434541
rs9998279
rs10027078
rs114135097
rs7683288
rs72699631
rs115873968
rs28680316
rs17599740
rs28535787
rs35142942
rs13117458
rs7654164
rs7677876
rs116764073
rs79147797
rs62352442
rs144119353
rs140936057
rs7666534
rs76460707
rs138583843
rs114172907
rs6830687
rs72699633
rs60075852
rs62352444
rs149313364
rs115012991
rs7698061
rs34098560
rs35972855
rs142126764
rs114561551
rs7688165
rs116055527
rs34091850
rs78379534
rs1896482
rs149890118
rs147739081
rs6822214
rs6553546
rs115477866
rs7671983
rs34103358
rs12505847
rs28625551
rs7683298
rs10019197
rs11132860
rs4992204
rs10009507
rs7697703
rs13124945
rs62352445
rs115430140
rs72699642
rs28638048
rs72699643
rs116329818
rs114897952
rs62352446
rs72699646
rs185043513
rs2114756
rs188252387
rs62352447
rs114203538
rs10027321
rs145652426
rs79695307
rs11939479
rs140449578
rs75082360
rs150728098
rs7681847
rs79358006
rs78250400
rs72699649
rs11132867
rs7340962
rs1579404
rs11946086
rs62352449
rs142147495
rs35553216
rs79664935
rs815215
rs114596493
rs79017560
rs114677498
rs12331021
rs59266230
rs116297114
rs2629387
rs815213
rs17599814
rs112069860
rs79288442
rs62352453
rs116348410
rs115640546
rs145912282
rs140163055
rs815212
rs74898857
rs115036658
rs143903490
rs815216
rs149769294
rs34560893
rs10517917
rs71620414
rs815217
rs80213399
rs114306555
rs815218
rs114447296
rs114248899
rs34457514
rs62352454
rs72621916
rs13109171
rs76014607
rs7435823
rs2558125
rs116396952
rs115946651
rs184945590
rs2450094
rs34564429
rs72699656
rs11132889
rs17599890
rs17052975
rs145294451
rs78439434
rs186439710
rs62352455
rs147478783
rs35065151
rs71620415
rs1485327
rs9968512
rs10023307
rs13125626
rs2558128
rs35250002
rs147099779
rs7659299
rs12498755
rs193052227
rs28465014
rs79450713
rs860092
rs17521607
rs77436429
rs12640303
rs67976303
rs815237
rs181940848
rs815235
rs113176903
rs116158184
rs141414122
rs1385517
rs138734235
rs815233
rs815232
rs13145979
rs74976818
rs74777323
rs138150474
rs116782977
rs79731746
rs12501351
rs140483536
rs72699670
rs815227
rs815226
rs6553573
rs13137938
rs1564862
rs78088794
rs189177766
rs1531945
rs62353580
rs77867827
rs6840755
rs815225
rs815224
rs815222
rs10005736
rs115079330
rs10008797
rs71620419
rs114241004
rs1079310
rs148876387
rs114076542
rs72699674
rs72699675
rs145780506
rs17703374
rs72699676
rs10517911
rs72699677
rs72699678
rs192999240
rs188315051
rs28825393
rs140122941
rs114083491
rs7680101
rs72699679
rs13137059
rs139738319
rs142145628
rs10017958
rs55710431
rs10029441
rs35831079
rs4607248
rs114237989
rs9312511
rs11722191
rs2200399
rs2220190
rs147640172
rs11735983
rs76768985
rs28775385
rs114424731
rs72699683
rs1485324
rs1385512
rs71620421
rs1463611
rs17053053
rs72699686
rs71620422
rs74744981
rs4859972
rs72699688
rs72699690
rs141042088
rs12649233
rs12649263
rs17600269
rs72699691
rs72699693
rs35993203
rs35227700
rs9991817
rs13109419
rs72699696
rs10029237
rs114116697
rs116396969
rs7667846
rs79368587
rs1485321
rs11737501
rs7690599
rs62353585
rs116801006
rs71620423
rs12650775
rs4859973
rs11737761
rs78902798
rs149166364
rs10006528
rs12640384
rs72699699
rs9993550
rs13129111
rs13139648
rs6553593
rs7661088
rs10013203
rs12506811
rs7667304
rs77904897
rs72699700
rs78873132
rs115041242
rs13120774
rs34496346
rs140163854
rs111352941
rs72701404
rs35651504
rs67882810
rs72701406
rs71620425
rs114391017
rs183235456
rs10213065
rs34780953
rs76950710
rs13141228
rs139591051
rs1385519
rs13127139
rs13328003
rs73861949
rs7657042
rs13140992
rs35568380
rs184998838
rs13434405
rs7672843
rs116115191
rs115946542
rs35781521
rs56905468
rs28444899
rs72701407
rs149760798
rs72701408
rs115546448
rs10031137
rs13143783
rs35632116
rs10022799
rs75604058
rs116429057
rs59345687
rs34327549
rs72701411
rs71620427
rs115864078
rs28654424
rs34855078
rs138388993
rs116833679
rs149253297
rs114449290
rs142945836
rs71620428
rs150860583
rs9998947
rs80150059
rs7658246
rs10003880
rs10002479
rs72975592
rs9996196
rs9996643
rs75558073
rs34870090
rs13121912
rs13142375
rs17703512
rs13142639
rs7683098
rs35970214
rs77731211
rs13102417
rs114829345
rs13121764
rs7687091
rs9312517
rs28521481
rs7692597
rs71620429
rs62353586
rs145507450
rs13119837
rs13105052
rs13142925
rs10001399
rs28403027
rs76663480
rs12505330
rs75562482
rs80281539
rs114313851
rs77634468
rs7693556
rs35380609
rs7666037
rs72701416
rs35001603
rs77072054
rs76348151
rs79569687
rs114134194
rs71620430
rs68085176
rs72701417
rs71620431
rs10005047
rs13126864
rs17053109
rs78409236
rs10024767
rs71620432
rs71620433
rs71620434
rs77470094
rs72701421
rs2062380
rs10517927
rs2062382
rs9312521
rs9312522
rs72701423
rs74468247
rs6850485
rs115124526
rs1385513
rs1385514
rs1385515
rs79363050
rs114412301
rs72701431
rs7691019
rs115469267
rs7657608
rs112976140
rs11557043
rs17600510
rs17053119
rs17053121
rs1485325
rs17053125
rs115949239
rs144997768
rs148243057
rs17600543
rs138001962
rs59628205
rs140994519
rs55768899
rs34366440
rs144940489
rs11947715
rs74973210
rs34618292
rs67665405
rs11937355
rs72701435
rs13107764
rs13144552
rs143554379
rs11934634
rs6827429
rs6821647
rs17522190
rs6817102
rs6827192
rs6833251
rs143547582
rs145730838
rs72701439
rs144349821
rs11933479
rs17600562
rs13143692
rs13110464
rs13120711
rs10517929
rs17053127
rs140393448
rs13134784
rs72701440
rs186905826
rs34710442
rs191767667
rs13113987
rs73861955
rs67314880
rs73861956
rs114671594
rs17600597
rs142195709
rs7681804
rs17600604
rs1485318
rs75008432
rs139628850
rs7694278
rs17522266
rs147648436
rs147785885
rs115426792
rs35352642
rs34263334
rs35819591
rs17600618
rs72701447
rs72701448
rs116135844
rs7686536
rs1485319
rs1485320
rs150649740
rs13108030
rs140614969
rs10517930
rs13125393
rs2171022
rs2319134
rs2319135
rs35685914
rs145758269
rs17522294
rs7678446
rs7659452
rs7696807
rs35498128
rs115458850
rs72701454
rs13109519
rs35500310
rs11947793
rs11944143
rs4466069
rs4328943
rs4299612
rs115935482
rs4266319
rs4543149
rs72701458
rs79406311
rs188560005
rs34189962
rs143133656
rs188376246
rs138776668
rs17522315
rs78133914
rs138275699
rs13117708
rs148484965
rs141709087
rs150567401
rs369606356
rs185177942
rs144010378
rs142144748
rs150194625
rs186048184
rs144177373
rs115998434
rs146210604
rs139209207
rs116309698
rs149846143
rs145891180
rs72979533
rs370606713
rs140459539
rs150894397
rs7441658
rs62331962
rs148926360
rs75981527
rs35520897
rs36080544
rs183704188
rs141759717
rs191775694
rs138472039
rs35627758
rs62331963
rs151263359
rs189350176
rs72979540
rs149976055
rs114905903
rs143134378
rs143465082
rs147322992
rs144797756
rs34899022
rs148568975
rs72701463
rs10004837
rs17053132
rs140020348
rs35186337
rs115972249
rs186833807
rs66682966
rs76804972
rs77187305
rs36027990
rs34988712
rs2319267
rs2319266
rs2319265
rs78762068
rs78079618
rs76083607
rs72979548
rs114019020
rs116381157
rs116504300
rs13116056
rs151233589
rs7696272
rs147576071
rs116292096
rs142088060
rs145730798
rs148836631
rs143814309
rs114609670
rs72701465
rs79244679
rs77186678
rs146130037
rs76140052
rs72701466
rs77698432
rs115904447
rs73861968
rs185217465
rs72701467
rs76734403
rs79781920
rs76265206
rs77595675
rs116189111
rs115175362
rs72979556
rs115501028
rs78512069
rs138313535
rs141445144
rs80074738
rs79026629
rs116340244
rs74854511
rs114745734
rs55760674
rs74785671
rs11947929
rs147231257
rs188622911
rs79441402
rs72701468
rs72979557
rs72701469
rs148434539
rs60173739
rs72701470
rs186068547
rs192158178
rs76995266
rs6825627
rs6553666
rs7687545
rs7668767
rs13150951
rs6553668
rs67821223
rs139163993
rs6553669
rs7694621
rs13121433
rs13107201
rs13127240
rs4860010
rs12648842
rs4860011
rs10024543
rs62331966
rs9996069
rs62331967
rs10027257
rs74843893
rs13120290
rs35500841
rs79592352
rs79647185
rs6847631
rs6843904
rs6553674
rs6553675
rs75735610
rs34980359
rs145958170
rs111819544
rs185086862
rs10008596
rs10008779
rs13150053
rs10008967
rs75257379
rs112956991
rs145433561
rs569233601
rs2319138
rs72701478
rs17053144
rs6553681
rs9994322
rs538340037
rs62331968
rs2319137
rs17522391
rs7665578
rs7665794
rs13103525
rs72979584
rs6830324
rs34993166
rs141778625
rs13145999
rs10014450
rs58282786
rs72621931
rs13117225
rs72621932
rs74786375
rs10015859
rs59437213
rs78546819
rs115499195
rs10023463
rs114419546
rs184519289
rs140070647
rs9312540
rs6822558
rs6553688
rs78880947
rs7668603
rs7677928
rs73861979
rs13151771
rs10022398
rs78631758
rs67526911
rs59568364
rs78744080
rs74330309
rs61369844
rs76014092
rs2319139
rs2319140
rs72621938
rs115587422
rs10027487
rs12510804
rs10517933
rs6854104
rs62331994
rs6854296
rs6841286
rs11942633
rs62331995
rs6831560
rs11132983
rs6848004
rs17600829
rs10025735
rs2319141
rs114918321
rs6553692
rs2319142
rs2319143
rs10031176
rs17703652
rs13149443
rs59526659
rs66633523
rs4385095
rs17647174
rs2319144
rs2319145
rs142686504
rs71620440
rs151020358
rs67727901
rs12640969
rs35048341
rs11932073
rs75931796
rs12640692
rs2319136
rs4276311
rs62331997
rs34525588
rs13111850
rs60183114
rs13143452
rs60041663
rs11947323
rs113319262
rs76332902
rs113482622
rs141213347
rs62332010
rs188802861
rs12498297
rs28888805
rs62332011
rs77617926
rs60197422
rs10007822
rs61309185
rs17053176
rs17053177
rs11132987
rs62332015
rs62332016
rs75744863
rs62332017
rs10011422
rs11938223
rs17053179
rs2319273
rs17053183
rs138174770
rs7686116
rs144191738
rs13133505
rs13133531
rs13107891
rs72701490
rs4859974
rs10020597
rs56004134
rs4859975
rs4859976
rs4859977
rs11943013
rs11937744
rs12504924
rs11132989
rs11132990
rs11132991
rs35862258
rs11132993
rs35547296
rs11132994
rs13116806
rs10024029
rs10021961
rs10021965
rs10026479
rs10029506
rs4566682
rs73861808
rs4635838
rs34684421
rs7679061
rs35559442
rs62332031
rs4580677
rs4639103
rs7678332
rs12108386
rs7678368
rs7697185
rs114911456
rs4301147
rs4487374
rs4330375
rs11132997
rs145984139
rs11941483
rs4602516
rs4453959
rs62332033
rs4516745
rs59240262
rs28592757
rs4604078
rs4585334
rs13106758
rs13117106
rs11730552
rs11734061
rs115352107
rs11132999
rs11728220
rs10018271
rs10022744
rs10025480
rs7694248
rs7694251
rs77130113
rs113625341
rs7663541
rs4860012
rs2319272
rs59936092
rs61328002
rs7434438
rs11939958
rs10029068
rs10024817
rs12509959
rs4362851
rs2319270
rs60197291
rs55921534
rs2319268
rs7677299
rs72701499
rs7655671
rs78059986
rs4860013
rs73861836
rs2319252
rs2319251
rs2319250
rs2319249
rs2873936
rs17053204
rs55821329
rs28366521
rs17053210
rs10011478
rs2319254
rs10014896
rs4526003
rs56035108
rs2319248
rs4621457
rs12509055
rs2319247
rs2873935
rs4532266
rs4532267
rs7655767
rs17053214
rs7656638
rs9685507
rs13105384
rs79864863
rs2706835
rs13142876
rs2706079
rs17601255
rs182182963
rs113608145
rs17053215
rs17053216
rs62332056
rs28674006
rs17053218
rs62332057
rs62332058
rs77966211
rs62332059
rs7660761
rs62333560
rs2319246
rs62333561
rs62333562
rs2706073
rs11732804
rs60582465
rs6839910
rs78466384
rs57620462
rs60599168
rs62333565
rs9996171
rs62333566
rs60809040
rs2952425
rs9760045
rs2706838
rs62333568
rs79077344
rs2706061
rs2706062
rs28733086
rs4377613
rs11940700
rs28494883
rs2706840
rs2252135
rs2319239
rs2706065
rs34765936
rs9995172
rs148408280
rs59852633
rs60752310
rs62333570
rs112901146
rs75390722
rs76633391
rs62333571
rs78154244
rs2952474
rs2952427
rs2952428
rs2952429
rs17601548
rs17601569
rs2706080
rs2319238
rs2319237
rs10006265
rs9999068
rs62333589
rs9999156
rs10006992
rs185504534
rs74821082
rs17647472
rs2706831
rs143188801
rs76462496
rs2706830
rs2706826
rs2706825
rs7676758
rs12504160
rs10049827
rs28404651
rs73861894
rs2706834
rs6838337
rs6553761
rs2319255
rs140134490
rs6850905
rs2706097
rs7661975
rs1962499
rs2706095
rs112111671
rs3849581
rs62333590
rs6815538
rs72703309
rs112160490
rs75460819
rs34535833
rs73861897
rs2952432
rs7675231
rs17647508
rs143865452
rs13106354
rs148619240
rs78914555
rs11737033
rs72703310
rs3860620
rs148938792
rs186046604
rs78668795
rs147524864
rs11737146
rs80189105
rs58085639
rs10020486
rs9991669
rs72621963
rs2319256
rs9997936
rs34664469
rs79640031
rs149096340
rs10050232
rs73861900
rs2706836
rs77319333
rs12502751
rs137934695
rs72703312
rs72703314
rs2250633
rs62333591
rs2952481
rs2706843
rs2706844
rs2952430
rs6837064
rs2319257
rs76151678
rs2952482
rs76654334
rs62333592
rs62333593
rs73864205
rs11935296
rs2319261
rs2706833
rs72703315
rs62333594
rs10013164
rs10006075
rs8180236
rs4472164
rs72703316
rs184468205
rs2319258
rs62333595
rs34607048
rs2319259
rs77725218
rs76352334
rs72703317
rs4330376
rs76500491
rs114014885
rs34116384
rs34463742
rs4419497
rs17601772
rs144501529
rs17523416
rs62333596
rs2319244
rs12506707
rs74514354
rs6553778
rs115229924
rs11728128
rs143229414
rs6812213
rs34586928
rs13136714
rs10517938
rs79206276
rs11941943
rs17523451
rs76321197
rs75198187
rs34871603
rs17601821
rs142930157
rs34514527
rs34773757
rs112448253
rs71620447
rs111408481
rs113102690
rs148917466
rs11520555
rs147474845
rs62333605
rs151015223
rs115610589
rs112235362
rs35850368
rs62333606
rs4860014
rs2706823
rs2706072
rs2706822
rs78640402
rs2706071
rs2706070
rs2319243
rs62333618
rs17601869
rs75392487
rs2706069
rs2319242
rs116286277
rs74864321
rs11936627
rs11133037
rs62333619
rs2319240
rs34209900
rs2706067
rs79330158
rs72703320
rs72703321
rs75092817
rs62333620
rs57814872
rs75320396
rs62333622
rs192992497
rs2706074
rs190516602
rs6841602
rs2706821
rs75614602
rs6854438
rs7681743
rs28492887
rs75671965
rs2252437
rs6553798
rs6553799
rs12649155
rs80342680
rs2319264
rs35474386
rs6846744
rs17523610
rs72703323
rs76918696
rs1382238
rs7661537
rs11736359
rs11736237
rs113787187
rs1478232
rs9312556
rs116255162
rs116752387
rs80073004
rs10517939
rs17704165
rs1478239
rs17523654
rs13150354
rs192989593
rs34790673
rs12646941
rs17704183
rs17053293
rs6817078
rs17053296
rs7694220
rs148098671
rs56678518
rs114504200
rs115411072
rs7671943
rs75355082
rs74467310
rs79063107
rs183868335
rs17053300
rs72703325
rs6838532
rs72703326
rs12499831
rs76762906
rs55786536
rs114345329
rs62333637
rs2126866
rs2126865
rs2169736
rs67201923
rs80228165
rs9999852
rs10028586
rs28436983
rs62333638
rs147886052
rs140878126
rs115011249
rs72703328
rs62333639
rs10517940
rs17523798
rs9790358
rs13151666
rs78562501
rs62333640
rs11933435
rs11736227
rs77763469
rs75063208
rs116824413
rs2873937
rs1124558
rs1600106
rs1600104
rs115790085
rs17602245
rs72703330
rs6818088
rs11133064
rs11730125
rs62333654
rs116665542
rs59853081
rs28853912
rs62333655
rs13118714
rs2199615
rs79424456
rs12646176
rs1478229
rs28441325
rs141969554
rs11940749
rs28877119
rs11940910
rs6841551
rs112369896
rs149587043
rs1841947
rs12647477
rs34381383
rs72703334
rs2319274
rs6844303
rs79385171
rs2199614
rs76709625
rs1585666
rs68052544
rs114235578
rs28756826
rs10025173
rs10032459
rs1160487
rs10517942
rs149545217
rs6841727
rs11943978
rs10034529
rs13131736
rs1382237
rs2219758
rs116794041
rs964578
rs7682433
rs1478224
rs143229280
rs75014103
rs12645548
rs62332360
rs10005798
rs4550962
rs35154180
rs149495130
rs11724516
rs10027909
rs2169732
rs185129166
rs7680535
rs35462047
rs11931502
rs79430851
rs77239946
rs10004315
rs17053332
rs62332362
rs10007907
rs2319275
rs2319276
rs62332363
rs75121043
rs1585663
rs62332364
rs10008086
rs34620355
rs72703345
rs72703346
rs62332365
rs72703347
rs1600103
rs17602343
rs67123576
rs114345176
rs77900770
rs1518203
rs35526498
rs17523992
rs72703348
rs72703349
rs2319277
rs35308413
rs10020921
rs10023693
rs74998761
rs75766808
rs13103512
rs1817389
rs11731275
rs1120854
rs72703352
rs9994486
rs72703353
rs72703354
rs72703355
rs191485720
rs72703356
rs79754188
rs55761721
rs76682706
rs115566463
rs112019565
rs34334329
rs75496573
rs77588031
rs116017542
rs72703358
rs115655019
rs67669280
rs34311776
rs115988809
rs35813981
rs56072268
rs13137471
rs74779981
rs62332368
rs1026702
rs1026701
rs1600102
rs67934221
rs6852711
rs11936438
rs7660862
rs4860025
rs28504635
rs1478241
rs6825863
rs10033874
rs7661910
rs1841949
rs7668194
rs1878686
rs1878685
rs6816291
rs6845819
rs72989764
rs6553880
rs77271206
rs1914620
rs72989768
```
