## Supplementary material for "Characterization of shared and ancestry-specific signals driving complex traits using multi-ancestry fine-mapping": s2.afreq

```
#CHROM	ID	REF	ALT	ALT_FREQS	OBS_CT
4	rs4691293	G	A	0.80754	1008
4	rs72635128	C	T	0.267857	1008
4	rs28419450	T	G	0.015873	1008
4	rs74490334	C	T	0.00892857	1008
4	rs28784939	G	A	0.270833	1008
4	rs9997430	A	G	0.539683	1008
4	rs4690852	C	T	0.80754	1008
4	rs28887530	C	T	0.015873	1008
4	rs28866561	C	T	0.269841	1008
4	rs6844795	A	C	0.539683	1008
4	rs28859960	G	T	0.015873	1008
4	rs140441396	T	G	0.014881	1008
4	rs72635129	A	G	0.268849	1008
4	rs72635130	A	G	0.268849	1008
4	rs7671820	T	C	0.268849	1008
4	rs7693964	C	A	0.268849	1008
4	rs7672240	T	C	0.268849	1008
4	rs7694460	G	A	0.268849	1008
4	rs6536981	T	C	0.539683	1008
4	rs12506791	G	A	0.268849	1008
4	rs141043072	T	C	0.0277778	1008
4	rs12506854	G	A	0.268849	1008
4	rs7654830	A	G	0.80754	1008
4	rs72635131	T	C	0.268849	1008
4	rs10019331	G	A	0.268849	1008
4	rs7660211	C	T	0.270833	1008
4	rs12651344	T	C	0.267857	1008
4	rs55872406	G	C	0.539683	1008
4	rs72635132	C	G	0.268849	1008
4	rs6824380	A	G	0.270833	1008
4	rs10025193	C	T	0.015873	1008
4	rs72974201	A	G	0.270833	1008
4	rs57487221	A	T	0.539683	1008
4	rs58115070	A	G	0.25496	1008
4	rs7439050	G	T	0.270833	1008
4	rs7435078	T	C	0.270833	1008
4	rs192486292	G	A	0.0128968	1008
4	rs7439139	G	A	0.270833	1008
4	rs7439074	C	T	0.270833	1008
4	rs7439084	A	G	0.270833	1008
4	rs7439125	A	G	0.270833	1008
4	rs6536982	A	G	0.274802	1008
4	rs6536983	T	A	0.274802	1008
4	rs76497085	A	G	0.0694444	1008
4	rs6536984	G	A	0.274802	1008
4	rs6844917	A	G	0.274802	1008
4	rs6845462	C	T	0.274802	1008
4	rs6845804	G	C	0.44246	1008
4	rs72635133	C	G	0.268849	1008
4	rs6536985	A	T	0.274802	1008
4	rs72635134	C	T	0.268849	1008
4	rs80320558	C	G	0.0267857	1008
4	rs142727033	G	A	0.0694444	1008
4	rs75470589	G	A	0.258929	1008
4	rs7665484	C	T	0.535714	1008
4	rs141325758	A	G	0.0178571	1008
4	rs116046110	G	A	0.015873	1008
4	rs7671013	C	T	0.810516	1008
4	rs76767812	C	T	0.015873	1008
4	rs4691296	C	A	0.24504	1008
4	rs4691297	A	G	0.199405	1008
4	rs116106641	A	G	0.256944	1008
4	rs72635136	G	A	0.276786	1008
4	rs141470336	G	C	0.210317	1008
4	rs143536688	C	T	0.210317	1008
4	rs150988575	T	A	0.210317	1008
4	rs9994777	C	T	0.539683	1008
4	rs78473063	G	T	0.261905	1008
4	rs6813804	A	G	0.791667	1008
4	rs80141530	A	G	0.263889	1008
4	rs6844850	T	C	0.791667	1008
4	rs7435951	G	T	0.191468	1008
4	rs80322942	T	C	0.263889	1008
4	rs11725415	G	A	0.239087	1008
4	rs184936951	T	C	0.015873	1008
4	rs76035132	T	C	0.261905	1008
4	rs76381905	A	G	0.258929	1008
4	rs148718837	C	T	0.0208333	1008
4	rs55716547	T	C	0.77877	1008
4	rs72635137	C	G	0.272817	1008
4	rs72635138	T	C	0.27381	1008
4	rs144046932	G	A	0.162698	1008
4	rs6853975	G	A	0.775794	1008
4	rs75400128	A	T	0.258929	1008
4	rs143890533	T	C	0.0456349	1008
4	rs4691298	T	A	0.775794	1008
4	rs78666708	C	G	0.258929	1008
4	rs7437876	A	G	0.775794	1008
4	rs12512350	T	C	0.272817	1008
4	rs76358020	G	A	0.0406746	1008
4	rs76987353	C	G	0.261905	1008
4	rs12648538	G	T	0.174603	1008
4	rs7340870	A	C	0.772817	1008
4	rs79675856	G	T	0.259921	1008
4	rs58993559	G	A	0.258929	1008
4	rs58565719	G	A	0.258929	1008
4	rs12506992	G	T	0.272817	1008
4	rs58534787	A	G	0.261905	1008
4	rs74567840	G	A	0.260913	1008
4	rs72695531	A	C	0.237103	1008
4	rs72695534	G	C	0.237103	1008
4	rs57391276	T	C	0.261905	1008
4	rs61168372	T	C	0.261905	1008
4	rs12502251	A	C	0.272817	1008
4	rs11100657	A	G	0.775794	1008
4	rs77808576	T	A	0.259921	1008
4	rs76395193	C	T	0.258929	1008
4	rs4133304	C	G	0.258929	1008
4	rs61691109	A	G	0.261905	1008
4	rs72695538	C	T	0.0625	1008
4	rs56410328	T	C	0.237103	1008
4	rs79263669	A	C	0.261905	1008
4	rs79818443	T	C	0.261905	1008
4	rs77613918	C	T	0.261905	1008
4	rs77841190	A	G	0.261905	1008
4	rs72635139	C	G	0.271825	1008
4	rs75870220	C	T	0.258929	1008
4	rs7437450	A	G	0.237103	1008
4	rs77719500	A	G	0.258929	1008
4	rs60869845	T	A	0.258929	1008
4	rs76419604	T	C	0.258929	1008
4	rs187687281	A	C	0.015873	1008
4	rs79969342	A	C	0.261905	1008
4	rs72695539	C	G	0.237103	1008
4	rs79986292	G	C	0.261905	1008
4	rs78657695	C	T	0.261905	1008
4	rs7698079	A	G	0.261905	1008
4	rs116062304	A	G	0.00198413	1008
4	rs7658057	C	T	0.261905	1008
4	rs77013891	G	A	0.0168651	1008
4	rs6536987	A	G	0.777778	1008
4	rs76188776	G	A	0.261905	1008
4	rs75132873	T	C	0.261905	1008
4	rs79348218	A	G	0.261905	1008
4	rs28840815	T	C	0.77877	1008
4	rs77418834	G	A	0.258929	1008
4	rs77066117	A	T	0.261905	1008
4	rs7690459	C	T	0.779762	1008
4	rs62352775	G	A	0.00198413	1008
4	rs72635140	A	G	0.271825	1008
4	rs79026119	A	G	0.261905	1008
4	rs76390864	A	G	0.258929	1008
4	rs76550860	A	G	0.258929	1008
4	rs74619363	T	C	0.258929	1008
4	rs78000397	G	A	0.258929	1008
4	rs74500617	G	A	0.258929	1008
4	rs72635141	G	A	0.274802	1008
4	rs80049531	A	G	0.258929	1008
4	rs7655721	A	T	0.258929	1008
4	rs74495481	C	T	0.25496	1008
4	rs79101066	A	C	0.257937	1008
4	rs72635142	G	A	0.271825	1008
4	rs60555352	C	T	0.253968	1008
4	rs74820392	G	A	0.0228175	1008
4	rs72695543	C	T	0.22123	1008
4	rs79356782	A	T	0.258929	1008
4	rs72695544	T	A	0.242063	1008
4	rs11100658	C	G	0.780754	1008
4	rs79467278	C	T	0.257937	1008
4	rs76868672	T	C	0.27381	1008
4	rs72635143	G	A	0.274802	1008
4	rs75251917	A	T	0.257937	1008
4	rs66526212	T	C	0.282738	1008
4	rs72635144	A	C	0.274802	1008
4	rs72635145	G	A	0.274802	1008
4	rs10016749	G	A	0.758929	1008
4	rs76082876	A	G	0.25496	1008
4	rs569764232	T	G	0.015873	1008
4	rs77802308	C	T	0.25496	1008
4	rs7673384	C	T	0.752976	1008
4	rs75028911	T	C	0.264881	1008
4	rs77743641	G	A	0.0615079	1008
4	rs7665648	T	C	0.0218254	1008
4	rs116101931	C	T	0.0615079	1008
4	rs115303517	A	G	0.0218254	1008
4	rs10016111	C	G	0.454365	1008
4	rs10018491	C	T	0.454365	1008
4	rs78713510	T	C	0.0218254	1008
4	rs80320966	G	A	0.0922619	1008
4	rs117932561	A	G	0.0625	1008
4	rs6419311	C	T	0.830357	1008
4	rs7673076	G	A	0.517857	1008
4	rs72635146	T	C	0.292659	1008
4	rs72635147	G	A	0.3125	1008
4	rs6536988	C	T	0.519841	1008
4	rs72635148	T	C	0.292659	1008
4	rs10212749	T	C	0.0615079	1008
4	rs117821067	G	C	0.0615079	1008
4	rs6844386	G	C	0.0615079	1008
4	rs6844192	C	T	0.0625	1008
4	rs6821728	T	C	0.830357	1008
4	rs72635149	G	A	0.292659	1008
4	rs10001950	T	G	0.455357	1008
4	rs10034869	C	T	0.455357	1008
4	rs7658952	A	C	0.455357	1008
4	rs7664464	G	A	0.455357	1008
4	rs72978220	G	T	0.0625	1008
4	rs6822910	G	A	0.0625	1008
4	rs139113518	C	T	0.0178571	1008
4	rs117274344	T	C	0.0625	1008
4	rs117579720	C	A	0.0625	1008
4	rs7438628	G	A	0.0625	1008
4	rs6536989	T	A	0.827381	1008
4	rs111773267	T	G	0.0188492	1008
4	rs112802780	G	A	0.0198413	1008
4	rs72635150	T	C	0.292659	1008
4	rs192907271	T	C	0.014881	1008
4	rs72635151	A	G	0.311508	1008
4	rs78965048	A	T	0.094246	1008
4	rs77388539	T	C	0.0188492	1008
4	rs28419741	C	T	0.455357	1008
4	rs28516922	A	G	0.171627	1008
4	rs28419277	T	C	0.455357	1008
4	rs55867414	A	T	0.171627	1008
4	rs28391069	C	T	0.00297619	1008
4	rs72635152	G	T	0.292659	1008
4	rs72635153	A	G	0.311508	1008
4	rs28680860	T	C	0.766865	1008
4	rs28689028	A	C	0.455357	1008
4	rs28403362	C	T	0.292659	1008
4	rs28445683	A	G	0.0625	1008
4	rs112195994	C	T	0.0188492	1008
4	rs72635154	T	C	0.310516	1008
4	rs28719011	A	G	0.455357	1008
4	rs72635155	G	C	0.311508	1008
4	rs72635156	T	G	0.311508	1008
4	rs28453146	C	T	0.454365	1008
4	rs72635157	G	A	0.311508	1008
4	rs72635158	A	G	0.311508	1008
4	rs28477911	T	C	0.170635	1008
4	rs138364068	C	T	0.0625	1008
4	rs77660415	G	A	0.0198413	1008
4	rs28609819	T	A	0.455357	1008
4	rs75275358	A	T	0.0257937	1008
4	rs77114634	C	G	0.291667	1008
4	rs80201260	T	A	0.291667	1008
4	rs28429012	G	A	0.455357	1008
4	rs75992693	T	A	0.0198413	1008
4	rs72635159	G	A	0.311508	1008
4	rs72635160	C	A	0.311508	1008
4	rs28594927	C	T	0.171627	1008
4	rs28463696	T	C	0.171627	1008
4	rs28555495	G	C	0.171627	1008
4	rs72635161	A	C	0.291667	1008
4	rs117648088	G	A	0.0188492	1008
4	rs28465152	A	G	0.315476	1008
4	rs72635162	A	T	0.297619	1008
4	rs75813092	T	G	0.094246	1008
4	rs28612841	G	A	0.313492	1008
4	rs28827865	A	T	0.558532	1008
4	rs28768419	T	C	0.271825	1008
4	rs28805433	A	G	0.313492	1008
4	rs28799342	A	G	0.93254	1008
4	rs79690577	T	G	0.295635	1008
4	rs181273785	T	C	0.0228175	1008
4	rs78183506	G	A	0.256944	1008
4	rs141264213	C	T	0.249008	1008
4	rs143597336	C	G	0.0605159	1008
4	rs28494630	C	T	0.93254	1008
4	rs28713613	A	G	0.0674603	1008
4	rs28680567	G	A	0.294643	1008
4	rs72635163	A	G	0.313492	1008
4	rs28408994	T	C	0.0674603	1008
4	rs72635164	C	A	0.313492	1008
4	rs72635165	T	C	0.313492	1008
4	rs75332735	A	G	0.0605159	1008
4	rs28580082	A	G	0.558532	1008
4	rs28367117	A	G	0.558532	1008
4	rs28440831	T	C	0.313492	1008
4	rs72635166	C	T	0.294643	1008
4	rs28417811	A	G	0.0674603	1008
4	rs74794290	A	G	0.0605159	1008
4	rs143108838	A	G	0.0188492	1008
4	rs144761753	T	C	0.294643	1008
4	rs144436177	C	A	0.558532	1008
4	rs36158000	G	T	0.0188492	1008
4	rs36150706	C	T	0.559524	1008
4	rs141176063	G	A	0.374008	1008
4	rs36152032	C	G	0.0674603	1008
4	rs36158748	C	T	0.0674603	1008
4	rs139731047	G	A	0.0188492	1008
4	rs142830347	T	C	0.313492	1008
4	rs147617648	T	C	0.374008	1008
4	rs150113842	C	T	0.0188492	1008
4	rs138458557	A	T	0.294643	1008
4	rs143066559	C	A	0.374008	1008
4	rs148349571	G	A	0.374008	1008
4	rs150847491	A	G	0.558532	1008
4	rs139723890	C	A	0.374008	1008
4	rs145298900	T	C	0.0605159	1008
4	rs36166620	T	C	0.375	1008
4	rs140212774	T	C	0.374008	1008
4	rs143919127	G	T	0.0605159	1008
4	rs147233127	T	G	0.0605159	1008
4	rs150582836	C	T	0.558532	1008
4	rs145570099	A	G	0.374008	1008
4	rs140782204	C	A	0.294643	1008
4	rs151319312	G	A	0.0674603	1008
4	rs183262899	C	T	0.0724206	1008
4	rs187318460	T	C	0.047619	1008
4	rs566092116	A	G	0.14881	1008
4	rs536834941	T	A	0.14881	1008
4	rs183125094	T	C	0.286706	1008
4	rs141351078	T	C	0.374008	1008
4	rs144114355	T	A	0.374008	1008
4	rs181274239	T	C	0.260913	1008
4	rs138143060	G	A	0.371032	1008
4	rs149572481	A	C	0.560516	1008
4	rs116457035	A	G	0.295635	1008
4	rs72635167	T	C	0.208333	1008
4	rs10006678	T	A	0.338294	1008
4	rs79763929	T	C	0.0615079	1008
4	rs79324005	A	G	0.0287698	1008
4	rs182290493	C	T	0.0218254	1008
4	rs11944508	C	T	0.171627	1008
4	rs147930866	T	G	0.0228175	1008
4	rs12506933	T	A	0.143849	1008
4	rs75152967	G	T	0.0277778	1008
4	rs7340944	A	T	0.10119	1008
4	rs56850382	A	T	0.285714	1008
4	rs140923388	T	C	0.0436508	1008
4	rs78540517	G	A	0.103175	1008
4	rs10032330	A	G	0.457341	1008
4	rs78130448	C	T	0.285714	1008
4	rs73861395	C	A	0.143849	1008
4	rs6818026	C	T	0.285714	1008
4	rs10026269	T	C	0.458333	1008
4	rs79237915	G	C	0.112103	1008
4	rs77054025	G	A	0.102183	1008
4	rs182096872	G	T	0.0218254	1008
4	rs73861396	A	G	0.143849	1008
4	rs73861397	C	T	0.171627	1008
4	rs73861398	G	A	0.141865	1008
4	rs58399114	C	T	0.173611	1008
4	rs28667373	G	A	0.174603	1008
4	rs78655851	T	G	0.102183	1008
4	rs77923888	T	C	0.18254	1008
4	rs114882201	G	T	0.00396825	1008
4	rs3924566	G	A	0.175595	1008
4	rs7434449	C	A	0.102183	1008
4	rs4132264	G	C	0.175595	1008
4	rs10006942	A	T	0.453373	1008
4	rs57952152	G	C	0.0297619	1008
4	rs28470639	C	G	0.176587	1008
4	rs10007526	T	C	0.460317	1008
4	rs7692681	C	T	0.177579	1008
4	rs7661107	T	C	0.177579	1008
4	rs116957515	G	A	0.0347222	1008
4	rs3919798	T	C	0.460317	1008
4	rs6845338	T	C	0.177579	1008
4	rs77640897	T	A	0.10119	1008
4	rs74462830	C	T	0.181548	1008
4	rs4143463	C	T	0.0297619	1008
4	rs11938687	A	C	0.176587	1008
4	rs11933732	C	T	0.176587	1008
4	rs72978295	T	C	0.28373	1008
4	rs79129364	A	G	0.10119	1008
4	rs76023109	G	A	0.10119	1008
4	rs6835107	A	T	0.175595	1008
4	rs28645359	T	C	0.173611	1008
4	rs11945682	G	A	0.459325	1008
4	rs112496154	T	C	0.0267857	1008
4	rs111264026	A	G	0.0277778	1008
4	rs28551156	C	G	0.175595	1008
4	rs28438787	G	A	0.175595	1008
4	rs12510378	T	A	0.178571	1008
4	rs138000672	A	G	0.0128968	1008
4	rs41413146	G	C	0.00297619	1008
4	rs78978585	C	T	0.164683	1008
4	rs76980506	A	C	0.164683	1008
4	rs76447645	T	C	0.0605159	1008
4	rs76437096	T	C	0.0605159	1008
4	rs77987088	C	T	0.18254	1008
4	rs41344248	A	T	0.18254	1008
4	rs146406911	C	T	0.00396825	1008
4	rs7684028	T	C	0.743056	1008
4	rs7695046	A	C	0.628968	1008
4	rs6553485	G	A	0.176587	1008
4	rs117753255	T	C	0.18254	1008
4	rs149762720	T	A	0.114087	1008
4	rs13435745	A	G	0.175595	1008
4	rs28885145	G	A	0.175595	1008
4	rs12640405	G	A	0.18254	1008
4	rs118060900	T	C	0.0297619	1008
4	rs11931942	G	A	0.175595	1008
4	rs9996245	G	A	0.743056	1008
4	rs117393106	C	T	0.18254	1008
4	rs7674577	A	G	0.743056	1008
4	rs10002710	G	A	0.175595	1008
4	rs10034471	T	C	0.176587	1008
4	rs57224305	T	A	0.18254	1008
4	rs78799231	C	T	0.169643	1008
4	rs78513764	C	T	0.154762	1008
4	rs77775069	A	G	0.10119	1008
4	rs12644650	G	A	0.459325	1008
4	rs77384941	T	C	0.10119	1008
4	rs55881721	T	A	0.175595	1008
4	rs78099024	G	A	0.10119	1008
4	rs11941551	C	T	0.459325	1008
4	rs72980232	T	C	0.459325	1008
4	rs72980234	C	T	0.465278	1008
4	rs79277010	C	T	0.10119	1008
4	rs6553543	G	C	0.459325	1008
4	rs6553544	G	T	0.459325	1008
4	rs7682852	G	A	0.459325	1008
4	rs79022584	G	A	0.458333	1008
4	rs72980237	T	C	0.459325	1008
4	rs2219237	C	A	0.459325	1008
4	rs149415160	C	T	0.0198413	1008
4	rs60555966	C	T	0.459325	1008
4	rs77272645	C	T	0.00198413	1008
4	rs56333751	C	T	0.459325	1008
4	rs57247717	C	T	0.459325	1008
4	rs10005315	G	T	0.459325	1008
4	rs57571560	T	A	0.459325	1008
4	rs72980245	G	T	0.459325	1008
4	rs72980247	G	C	0.459325	1008
4	rs74944954	C	A	0.10119	1008
4	rs10866348	T	G	0.458333	1008
4	rs10866349	T	G	0.175595	1008
4	rs12504158	G	A	0.0218254	1008
4	rs10866350	G	A	0.459325	1008
4	rs9990895	C	T	0.459325	1008
4	rs60986622	C	G	0.459325	1008
4	rs113690227	T	C	0.0287698	1008
4	rs56090642	G	A	0.459325	1008
4	rs954218	T	C	0.459325	1008
4	rs954217	A	T	0.459325	1008
4	rs12503564	A	G	0.175595	1008
4	rs77503417	T	G	0.18254	1008
4	rs111793944	T	C	0.0287698	1008
4	rs79242349	A	G	0.10119	1008
4	rs2198739	T	C	0.459325	1008
4	rs185408614	G	T	0.10119	1008
4	rs2198738	G	A	0.175595	1008
4	rs75068292	A	G	0.046627	1008
4	rs114052539	G	A	0.00396825	1008
4	rs17695876	A	G	0.18254	1008
4	rs148277927	G	A	0.0267857	1008
4	rs58197672	T	C	0.462302	1008
4	rs141705704	A	T	0.181548	1008
4	rs113264175	A	G	0.0287698	1008
4	rs147721108	C	T	0.18254	1008
4	rs143285800	T	C	0.18254	1008
4	rs146286360	T	G	0.18254	1008
4	rs141132463	T	C	0.119048	1008
4	rs199906990	C	T	0.181548	1008
4	rs188894464	C	T	0.197421	1008
4	rs201505385	G	A	0.197421	1008
4	rs28829357	T	C	0.0753968	1008
4	rs12646736	G	A	0.191468	1008
4	rs143108544	T	C	0.145833	1008
4	rs202150967	C	T	0.145833	1008
4	rs199633459	A	G	0.155754	1008
4	rs200279228	C	A	0.155754	1008
4	rs374526964	G	A	0.137897	1008
4	rs201524001	T	C	0.137897	1008
4	rs199811320	A	C	0.157738	1008
4	rs199711971	A	G	0.157738	1008
4	rs192046445	A	G	0.184524	1008
4	rs571497932	G	T	0.185516	1008
4	rs17052537	G	C	0.0287698	1008
4	rs77284984	T	C	0.0515873	1008
4	rs12647003	A	C	0.200397	1008
4	rs12505657	T	G	0.0972222	1008
4	rs113653597	C	T	0.0952381	1008
4	rs6856033	C	T	0.108135	1008
4	rs17052538	T	C	0.415675	1008
4	rs17644847	C	T	0.173611	1008
4	rs140052238	C	G	0.0228175	1008
4	rs13109075	T	C	0.40873	1008
4	rs2318457	T	G	0.65377	1008
4	rs6843982	T	C	0.588294	1008
4	rs4860006	A	G	0.588294	1008
4	rs62352801	T	C	0.0545635	1008
4	rs113633860	G	A	0.0714286	1008
4	rs4860007	A	C	0.507937	1008
4	rs62352802	C	T	0.0416667	1008
4	rs138959633	C	T	0.0406746	1008
4	rs4859971	T	C	0.509921	1008
4	rs6851516	T	C	0.340278	1008
4	rs72695575	A	G	0.0208333	1008
4	rs6832027	A	G	0.497024	1008
4	rs72695578	T	G	0.0208333	1008
4	rs2198737	G	A	0.335317	1008
4	rs9312532	A	T	0.339286	1008
4	rs9312535	C	A	0.338294	1008
4	rs6827306	T	C	0.543651	1008
4	rs6812497	C	T	0.334325	1008
4	rs113968476	C	A	0.15377	1008
4	rs6813547	C	T	0.337302	1008
4	rs6819071	C	T	0.339286	1008
4	rs6819104	C	T	0.339286	1008
4	rs7658503	G	T	0.339286	1008
4	rs7658860	G	A	0.339286	1008
4	rs72695581	C	T	0.0208333	1008
4	rs6553661	C	T	0.339286	1008
4	rs75694143	G	C	0.0892857	1008
4	rs6853202	A	G	0.360119	1008
4	rs17597615	G	T	0.205357	1008
4	rs6826647	C	T	0.360119	1008
4	rs11943562	T	C	0.0505952	1008
4	rs977643	A	G	0.339286	1008
4	rs17519333	G	C	0.0654762	1008
4	rs114690128	T	C	0.00793651	1008
4	rs6839971	C	T	0.360119	1008
4	rs72695585	C	T	0.0208333	1008
4	rs17696022	A	G	0.0248016	1008
4	rs11942144	C	T	0.205357	1008
4	rs10021354	C	A	0.544643	1008
4	rs72695587	C	T	0.0208333	1008
4	rs6846930	C	G	0.360119	1008
4	rs62352805	G	A	0.0505952	1008
4	rs3762246	C	T	0.360119	1008
4	rs3762245	A	G	0.0515873	1008
4	rs146868740	T	C	0.030754	1008
4	rs3762244	A	G	0.340278	1008
4	rs7674160	A	T	0.360119	1008
4	rs2054147	G	A	0.360119	1008
4	rs7695294	C	T	0.360119	1008
4	rs12499704	A	C	0.339286	1008
4	rs79031869	C	T	0.0347222	1008
4	rs75897620	G	A	0.282738	1008
4	rs72695589	G	T	0.0208333	1008
4	rs12501700	A	T	0.338294	1008
4	rs6813903	G	A	0.338294	1008
4	rs952650	G	A	0.0505952	1008
4	rs74780037	A	G	0.0545635	1008
4	rs2242115	A	G	0.0892857	1008
4	rs17519417	T	C	0.205357	1008
4	rs7681289	C	T	0.543651	1008
4	rs10027405	T	C	0.445437	1008
4	rs376790993	C	T	0.046627	1008
4	rs9918043	C	A	0.205357	1008
4	rs7693792	C	T	0.0505952	1008
4	rs72695590	T	C	0.0208333	1008
4	rs7689694	G	A	0.543651	1008
4	rs7678556	A	C	0.544643	1008
4	rs7678726	A	G	0.205357	1008
4	rs56711230	C	T	0.0505952	1008
4	rs7668057	T	C	0.543651	1008
4	rs7679349	A	G	0.543651	1008
4	rs2318483	C	G	0.0208333	1008
4	rs2318484	C	A	0.0208333	1008
4	rs13146675	C	T	0.337302	1008
4	rs141718856	C	T	0.00992063	1008
4	rs7691894	A	G	0.349206	1008
4	rs11929824	C	T	0.205357	1008
4	rs11929833	C	T	0.205357	1008
4	rs72695593	C	T	0.0208333	1008
4	rs72695594	T	C	0.0208333	1008
4	rs62352806	C	T	0.0505952	1008
4	rs62352807	G	A	0.0505952	1008
4	rs62352808	G	T	0.0505952	1008
4	rs80336024	T	G	0.0892857	1008
4	rs2219236	C	T	0.553571	1008
4	rs2318485	C	T	0.548611	1008
4	rs2168401	G	A	0.553571	1008
4	rs2168400	C	T	0.553571	1008
4	rs79862732	G	A	0.0654762	1008
4	rs2124450	G	A	0.553571	1008
4	rs113465405	G	T	0.0208333	1008
4	rs62352830	C	T	0.205357	1008
4	rs7679195	C	A	0.553571	1008
4	rs7674513	G	A	0.553571	1008
4	rs7674681	G	A	0.348214	1008
4	rs138655958	C	A	0.0396825	1008
4	rs6553787	A	G	0.553571	1008
4	rs6553788	T	C	0.553571	1008
4	rs6553792	G	C	0.553571	1008
4	rs6832684	G	A	0.215278	1008
4	rs6837703	C	T	0.0505952	1008
4	rs28782800	G	C	0.348214	1008
4	rs62352831	G	C	0.0505952	1008
4	rs4549411	C	A	0.348214	1008
4	rs11732467	G	A	0.0654762	1008
4	rs147529449	C	A	0.0892857	1008
4	rs6817584	T	C	0.425595	1008
4	rs144214730	C	A	0.154762	1008
4	rs146742159	C	G	0.0505952	1008
4	rs148033293	A	C	0.154762	1008
4	rs75548038	C	T	0.553571	1008
4	rs150109899	T	C	0.0892857	1008
4	rs138476866	G	A	0.0505952	1008
4	rs181211055	G	A	0.0406746	1008
4	rs78333672	C	T	0.553571	1008
4	rs144465979	A	T	0.348214	1008
4	rs141235596	A	G	0.046627	1008
4	rs13114286	C	T	0.554563	1008
4	rs6813646	A	T	0.574405	1008
4	rs10003311	T	C	0.553571	1008
4	rs11937180	A	G	0.553571	1008
4	rs11932154	C	T	0.553571	1008
4	rs11935104	T	C	0.553571	1008
4	rs11940325	G	A	0.0505952	1008
4	rs72695600	C	T	0.0208333	1008
4	rs11935138	T	C	0.553571	1008
4	rs28469298	A	G	0.348214	1008
4	rs10003707	T	C	0.553571	1008
4	rs2198736	A	G	0.553571	1008
4	rs2198735	C	T	0.553571	1008
4	rs2219235	C	T	0.553571	1008
4	rs2219234	A	G	0.348214	1008
4	rs3828018	C	T	0.348214	1008
4	rs3790359	C	T	0.0505952	1008
4	rs79917824	G	A	0.0892857	1008
4	rs3790358	T	C	0.348214	1008
4	rs28699632	G	T	0.348214	1008
4	rs78547900	G	T	0.046627	1008
4	rs7671353	A	G	0.553571	1008
4	rs7671414	A	G	0.554563	1008
4	rs72695601	G	T	0.0208333	1008
4	rs7697656	C	G	0.349206	1008
4	rs3748526	C	T	0.554563	1008
4	rs2219233	T	G	0.554563	1008
4	rs7693595	G	C	0.348214	1008
4	rs2198734	G	A	0.205357	1008
4	rs72697504	A	T	0.0208333	1008
4	rs17645162	A	T	0.348214	1008
4	rs28626960	C	T	0.41369	1008
4	rs10517901	A	C	0.348214	1008
4	rs17645192	G	A	0.348214	1008
4	rs7658611	C	A	0.553571	1008
4	rs7658810	C	G	0.205357	1008
4	rs2305593	G	A	0.349206	1008
4	rs74333413	C	T	0.0873016	1008
4	rs13116696	T	C	0.349206	1008
4	rs28433769	C	G	0.349206	1008
4	rs6827226	C	T	0.0654762	1008
4	rs57067289	A	G	0.0505952	1008
4	rs60230975	G	T	0.0505952	1008
4	rs7671287	G	A	0.349206	1008
4	rs74197863	A	G	0.0654762	1008
4	rs7690787	T	G	0.349206	1008
4	rs2318486	G	C	0.204365	1008
4	rs2168405	C	A	0.348214	1008
4	rs2124457	G	C	0.348214	1008
4	rs2318487	G	T	0.0654762	1008
4	rs2054146	T	C	0.348214	1008
4	rs72697509	G	C	0.0208333	1008
4	rs78270924	A	G	0.0882937	1008
4	rs2054145	T	C	0.348214	1008
4	rs2054144	C	T	0.348214	1008
4	rs2318488	G	A	0.348214	1008
4	rs4602517	A	G	0.348214	1008
4	rs13143115	T	C	0.347222	1008
4	rs62355169	G	A	0.205357	1008
4	rs13127151	C	T	0.347222	1008
4	rs12501132	G	A	0.348214	1008
4	rs7689431	C	T	0.348214	1008
4	rs7689440	C	T	0.0654762	1008
4	rs7689792	C	T	0.348214	1008
4	rs7694474	C	T	0.348214	1008
4	rs79128379	C	T	0.154762	1008
4	rs371524290	C	T	0.0873016	1008
4	rs6813465	G	A	0.205357	1008
4	rs6813483	G	A	0.205357	1008
4	rs78209273	G	A	0.348214	1008
4	rs12506064	C	G	0.347222	1008
4	rs62355202	C	T	0.204365	1008
4	rs34794594	T	C	0.204365	1008
4	rs9684307	G	T	0.347222	1008
4	rs112632424	C	T	0.348214	1008
4	rs9685077	A	C	0.340278	1008
4	rs9684858	C	A	0.347222	1008
4	rs150633299	G	A	0.345238	1008
4	rs10024175	T	C	0.347222	1008
4	rs149359065	G	A	0.347222	1008
4	rs10017298	C	T	0.347222	1008
4	rs6811155	T	C	0.225198	1008
4	rs10024474	T	G	0.347222	1008
4	rs6854042	A	G	0.206349	1008
4	rs6825308	G	A	0.204365	1008
4	rs12507377	C	G	0.348214	1008
4	rs12509913	T	C	0.349206	1008
4	rs62355204	C	T	0.0496032	1008
4	rs6844868	C	T	0.204365	1008
4	rs6816941	T	C	0.0654762	1008
4	rs143626752	C	A	0.0208333	1008
4	rs4860015	C	T	0.347222	1008
4	rs2124456	T	C	0.551587	1008
4	rs11131774	T	G	0.204365	1008
4	rs11131775	G	A	0.203373	1008
4	rs11131776	G	A	0.0664683	1008
4	rs2100536	C	G	0.347222	1008
4	rs4859978	T	C	0.347222	1008
4	rs4860018	G	A	0.347222	1008
4	rs4627894	G	A	0.347222	1008
4	rs4860020	G	A	0.347222	1008
4	rs4859980	C	T	0.347222	1008
4	rs62355207	C	T	0.203373	1008
4	rs62355208	C	T	0.0496032	1008
4	rs1037631	T	C	0.203373	1008
4	rs79181345	G	T	0.0654762	1008
4	rs1037630	C	A	0.202381	1008
4	rs3925714	C	T	0.188492	1008
4	rs17696319	C	T	0.362103	1008
4	rs11946234	A	C	0.188492	1008
4	rs17597957	G	A	0.188492	1008
4	rs17597978	G	T	0.189484	1008
4	rs28527797	G	A	0.550595	1008
4	rs17052591	C	T	0.551587	1008
4	rs17598006	A	C	0.189484	1008
4	rs4860021	C	T	0.363095	1008
4	rs4860022	C	T	0.363095	1008
4	rs10034086	A	G	0.554563	1008
4	rs72635168	G	A	0.138889	1008
4	rs6822872	C	G	0.189484	1008
4	rs10034162	A	G	0.364087	1008
4	rs6552223	T	G	0.189484	1008
4	rs6844855	T	C	0.371032	1008
4	rs745244	T	C	0.371032	1008
4	rs897512	G	A	0.131944	1008
4	rs897511	T	G	0.119048	1008
4	rs75225689	G	A	0.0763889	1008
4	rs17519766	A	C	0.0644841	1008
4	rs2219238	T	C	0.521825	1008
4	rs17598075	T	G	0.0644841	1008
4	rs74558373	C	T	0.0644841	1008
4	rs139382447	C	T	0.0208333	1008
4	rs11935662	T	C	0.0644841	1008
4	rs6817936	T	C	0.458333	1008
4	rs17052594	G	A	0.0515873	1008
4	rs113351490	C	G	0.0357143	1008
4	rs7698457	G	A	0.524802	1008
4	rs7698841	G	A	0.512897	1008
4	rs80275077	A	G	0.0843254	1008
4	rs72697515	G	C	0.0228175	1008
4	rs143312778	C	A	0.0128968	1008
4	rs62355209	C	T	0.274802	1008
4	rs62355210	T	C	0.354167	1008
4	rs148869646	A	T	0.0208333	1008
4	rs17052596	A	G	0.0684524	1008
4	rs17696409	C	G	0.290675	1008
4	rs62355211	G	T	0.275794	1008
4	rs79822768	T	C	0.0535714	1008
4	rs28427162	T	C	0.715278	1008
4	rs28733166	C	T	0.345238	1008
4	rs28458956	G	A	0.0535714	1008
4	rs76940282	C	T	0.0654762	1008
4	rs62355212	T	C	0.412698	1008
4	rs150279172	C	A	0.0128968	1008
4	rs55702925	T	C	0.347222	1008
4	rs28463317	C	T	0.412698	1008
4	rs7669297	T	C	0.34623	1008
4	rs7670065	T	G	0.411706	1008
4	rs76339045	A	G	0.0654762	1008
4	rs9312234	T	C	0.0664683	1008
4	rs75201921	A	G	0.0654762	1008
4	rs62355239	A	T	0.414683	1008
4	rs62355240	T	G	0.347222	1008
4	rs10517903	A	C	0.347222	1008
4	rs79765506	C	T	0.0654762	1008
4	rs17645338	C	T	0.320437	1008
4	rs77791205	A	C	0.0654762	1008
4	rs78699746	C	T	0.0654762	1008
4	rs2198744	T	C	0.349206	1008
4	rs78014358	T	C	0.0654762	1008
4	rs62355241	T	C	0.34623	1008
4	rs62355242	T	A	0.0267857	1008
4	rs9637685	G	C	0.335317	1008
4	rs72494051	T	C	0.0744048	1008
4	rs17052608	A	C	0.643849	1008
4	rs142556306	T	G	0.0178571	1008
4	rs28363930	G	T	0.077381	1008
4	rs72697521	A	G	0.0257937	1008
4	rs28548065	G	A	0.0763889	1008
4	rs2318490	A	G	0.712302	1008
4	rs1304643	T	C	0.715278	1008
4	rs2318491	A	G	0.715278	1008
4	rs2318492	G	A	0.835317	1008
4	rs12645340	G	A	0.0744048	1008
4	rs117544470	A	G	0.0287698	1008
4	rs6858153	C	T	0.712302	1008
4	rs72494052	C	A	0.0744048	1008
4	rs72494053	C	A	0.0515873	1008
4	rs62355247	A	C	0.71627	1008
4	rs72635169	A	C	0.71627	1008
4	rs79112928	C	T	0.0515873	1008
4	rs4241627	T	C	0.835317	1008
4	rs73863823	A	G	0.641865	1008
4	rs41369447	A	G	0.077381	1008
4	rs75838065	T	A	0.0515873	1008
4	rs6846491	A	T	0.714286	1008
4	rs1551491	A	G	0.717262	1008
4	rs17519960	G	C	0.0744048	1008
4	rs77897988	A	C	0.0744048	1008
4	rs12500478	C	T	0.0873016	1008
4	rs11735453	C	G	0.714286	1008
4	rs2873705	A	G	0.718254	1008
4	rs6844043	T	C	0.714286	1008
4	rs4143465	T	C	0.71627	1008
4	rs4143464	C	G	0.715278	1008
4	rs13108216	C	T	0.0724206	1008
4	rs74287161	T	C	0.637897	1008
4	rs77849076	T	C	0.0744048	1008
4	rs142304122	G	C	0.0367063	1008
4	rs6821241	T	C	0.713294	1008
4	rs184186430	T	C	0.0188492	1008
4	rs17598332	A	G	0.0744048	1008
4	rs6823089	A	G	0.0763889	1008
4	rs78406624	C	T	0.276786	1008
4	rs62356760	A	G	0.71627	1008
4	rs12646607	T	C	0.71627	1008
4	rs55734645	G	C	0.698413	1008
4	rs1037629	G	A	0.700397	1008
4	rs2198743	G	T	0.697421	1008
4	rs4318675	G	C	0.62004	1008
4	rs76900777	A	G	0.0753968	1008
4	rs150892935	C	T	0.031746	1008
4	rs28494108	T	C	0.639881	1008
4	rs12645677	T	C	0.0515873	1008
4	rs149794784	C	T	0.0208333	1008
4	rs2198742	A	G	0.805556	1008
4	rs2198741	T	C	0.792659	1008
4	rs150107425	A	G	0.0238095	1008
4	rs79605460	A	G	0.0367063	1008
4	rs10011960	C	T	0.792659	1008
4	rs59443386	T	C	0.792659	1008
4	rs954722	T	C	0.806548	1008
4	rs921857	T	A	0.625	1008
4	rs921856	G	A	0.791667	1008
4	rs11735271	T	C	0.625992	1008
4	rs62353203	A	T	0.635913	1008
4	rs117818871	C	T	0.0248016	1008
4	rs74622400	C	T	0.0753968	1008
4	rs60246774	G	A	0.636905	1008
4	rs17701990	T	C	0.27877	1008
4	rs4859994	C	T	0.0922619	1008
4	rs6849616	C	T	0.80754	1008
4	rs6850087	C	T	0.795635	1008
4	rs58200612	T	G	0.634921	1008
4	rs200588589	G	T	0.0357143	1008
4	rs17702008	T	C	0.637897	1008
4	rs2318494	T	A	0.823413	1008
4	rs6824889	A	T	0.625992	1008
4	rs7669089	A	C	0.623016	1008
4	rs76412826	A	G	0.078373	1008
4	rs80035646	C	A	0.0535714	1008
4	rs6552659	C	T	0.796627	1008
4	rs12640605	C	T	0.796627	1008
4	rs12650356	G	A	0.077381	1008
4	rs12640699	C	A	0.828373	1008
4	rs6552687	T	A	0.791667	1008
4	rs112835460	C	T	0.0426587	1008
4	rs7698253	G	A	0.0922619	1008
4	rs7698485	G	A	0.0912698	1008
4	rs4859995	C	T	0.808532	1008
4	rs117614805	G	A	0.0753968	1008
4	rs2124453	C	A	0.806548	1008
4	rs76071301	C	T	0.0277778	1008
4	rs72697531	C	T	0.0248016	1008
4	rs79683184	A	C	0.281746	1008
4	rs6829373	G	A	0.810516	1008
4	rs2124452	G	C	0.617063	1008
4	rs74287163	G	A	0.077381	1008
4	rs12640666	G	A	0.078373	1008
4	rs76946984	C	T	0.0545635	1008
4	rs2168402	C	A	0.0912698	1008
4	rs78661796	A	G	0.0763889	1008
4	rs72697533	T	A	0.0267857	1008
4	rs76811453	A	G	0.0644841	1008
4	rs149163334	G	T	0.0218254	1008
4	rs6834387	T	C	0.0952381	1008
4	rs138931219	C	T	0.078373	1008
4	rs141383759	C	T	0.0218254	1008
4	rs368353173	G	A	0.0218254	1008
4	rs4859969	T	G	0.0962302	1008
4	rs74681854	G	T	0.0208333	1008
4	rs74287164	T	C	0.0763889	1008
4	rs79979221	C	A	0.115079	1008
4	rs2068609	C	A	0.078373	1008
4	rs897514	A	G	0.537698	1008
4	rs75476330	A	G	0.0515873	1008
4	rs55711272	C	A	0.362103	1008
4	rs897513	A	G	0.816468	1008
4	rs141747343	C	T	0.0228175	1008
4	rs77371188	T	C	0.078373	1008
4	rs35646569	A	G	0.368056	1008
4	rs72697537	A	T	0.0912698	1008
4	rs7660401	T	C	0.83631	1008
4	rs72697539	A	G	0.0218254	1008
4	rs150680705	T	C	0.0228175	1008
4	rs79012697	C	T	0.078373	1008
4	rs4859997	G	A	0.355159	1008
4	rs144965399	G	C	0.0228175	1008
4	rs60537597	C	T	0.0793651	1008
4	rs12498421	C	T	0.354167	1008
4	rs4566679	A	C	0.794643	1008
4	rs4289464	C	T	0.794643	1008
4	rs4859998	G	A	0.818452	1008
4	rs62353259	T	C	0.37004	1008
4	rs77073253	C	T	0.0545635	1008
4	rs7691474	C	G	0.100198	1008
4	rs75925418	A	T	0.0218254	1008
4	rs6553015	A	G	0.360119	1008
4	rs76022439	A	G	0.368056	1008
4	rs7440269	A	G	0.369048	1008
4	rs80268038	T	C	0.0128968	1008
4	rs57136544	C	T	0.357143	1008
4	rs12647293	C	T	0.078373	1008
4	rs7672200	G	A	0.354167	1008
4	rs74559350	G	A	0.0763889	1008
4	rs10026881	A	T	0.359127	1008
4	rs10026895	A	C	0.80754	1008
4	rs60053973	C	G	0.718254	1008
4	rs140316493	A	T	0.0208333	1008
4	rs117535753	G	A	0.0535714	1008
4	rs13103887	A	G	0.730159	1008
4	rs13111333	T	G	0.731151	1008
4	rs72986050	G	C	0.077381	1008
4	rs4241628	G	A	0.794643	1008
4	rs4128681	G	T	0.717262	1008
4	rs10517910	A	G	0.80754	1008
4	rs17702109	G	A	0.257937	1008
4	rs117669590	A	G	0.0208333	1008
4	rs9996592	C	T	0.717262	1008
4	rs10027880	C	T	0.794643	1008
4	rs12647487	G	A	0.0763889	1008
4	rs17702127	A	C	0.638889	1008
4	rs13123001	G	A	0.724206	1008
4	rs76089643	A	T	0.0763889	1008
4	rs76758424	T	C	0.0357143	1008
4	rs4860000	G	T	0.738095	1008
4	rs17645671	G	C	0.623016	1008
4	rs6826435	G	T	0.724206	1008
4	rs62354071	T	A	0.624008	1008
4	rs73861903	C	A	0.269841	1008
4	rs12642160	G	A	0.0535714	1008
4	rs4349627	G	A	0.633929	1008
4	rs11132570	C	A	0.737103	1008
4	rs149005856	G	T	0.0208333	1008
4	rs74791511	G	A	0.015873	1008
4	rs5028425	G	A	0.738095	1008
4	rs80149332	G	A	0.0763889	1008
4	rs10517906	T	C	0.369048	1008
4	rs7661721	A	T	0.737103	1008
4	rs13113012	G	T	0.725198	1008
4	rs117927416	C	T	0.0208333	1008
4	rs6832604	T	A	0.737103	1008
4	rs148635301	T	C	0.0208333	1008
4	rs6846447	G	C	0.737103	1008
4	rs10001800	G	A	0.814484	1008
4	rs79477526	A	G	0.0763889	1008
4	rs12646018	C	T	0.0763889	1008
4	rs10517907	C	T	0.803571	1008
4	rs4860001	A	G	0.833333	1008
4	rs4860002	C	T	0.813492	1008
4	rs4860003	C	T	0.737103	1008
4	rs17520609	G	A	0.0992063	1008
4	rs6553313	C	T	0.738095	1008
4	rs12646167	G	A	0.0753968	1008
4	rs10517908	G	T	0.724206	1008
4	rs10018199	G	A	0.729167	1008
4	rs74483071	T	C	0.0744048	1008
4	rs67647350	A	C	0.10119	1008
4	rs56851639	G	A	0.742063	1008
4	rs56311229	G	T	0.639881	1008
4	rs74287165	T	G	0.0198413	1008
4	rs13126813	A	G	0.10119	1008
4	rs10019607	C	T	0.0753968	1008
4	rs77158985	G	A	0.00198413	1008
4	rs77117107	T	C	0.0744048	1008
4	rs77898980	G	A	0.0744048	1008
4	rs12649412	A	G	0.0744048	1008
4	rs10022395	C	T	0.0753968	1008
4	rs11132786	G	A	0.0962302	1008
4	rs12649447	A	C	0.0753968	1008
4	rs12648340	C	T	0.0744048	1008
4	rs12649478	A	G	0.0744048	1008
4	rs117225509	G	A	0.0218254	1008
4	rs112005653	G	C	0.0347222	1008
4	rs75341555	G	A	0.0744048	1008
4	rs74287166	C	T	0.0744048	1008
4	rs76903205	G	A	0.0744048	1008
4	rs4859970	G	A	0.0962302	1008
4	rs74287167	T	C	0.0744048	1008
4	rs76254114	C	T	0.0744048	1008
4	rs74462944	A	T	0.0753968	1008
4	rs13103911	T	C	0.0515873	1008
4	rs76660087	G	A	0.0744048	1008
4	rs77541370	G	A	0.0257937	1008
4	rs3936140	G	A	0.804563	1008
4	rs75783102	C	T	0.0744048	1008
4	rs77846954	T	C	0.0744048	1008
4	rs151049236	G	A	0.0744048	1008
4	rs79997160	A	G	0.0744048	1008
4	rs77398552	A	G	0.0744048	1008
4	rs114728378	C	A	0.0744048	1008
4	rs17052666	A	G	0.0744048	1008
4	rs79380975	T	C	0.0744048	1008
4	rs77790749	T	C	0.0744048	1008
4	rs12650927	A	C	0.0218254	1008
4	rs77020983	T	A	0.0744048	1008
4	rs78094227	C	T	0.0744048	1008
4	rs4444855	G	T	0.626984	1008
4	rs79008701	T	C	0.031746	1008
4	rs17052668	T	C	0.0744048	1008
4	rs74618880	C	T	0.0744048	1008
4	rs75800860	C	T	0.0744048	1008
4	rs76942767	T	G	0.0753968	1008
4	rs4406047	T	C	0.10119	1008
4	rs75575840	A	C	0.0734127	1008
4	rs62354113	A	G	0.646825	1008
4	rs10003506	A	C	0.0744048	1008
4	rs9999386	C	A	0.0744048	1008
4	rs72697548	G	T	0.0198413	1008
4	rs78923836	A	C	0.0734127	1008
4	rs148880481	C	G	0.0198413	1008
4	rs77369224	A	T	0.0724206	1008
4	rs78244522	G	T	0.0734127	1008
4	rs17052669	C	T	0.0734127	1008
4	rs77619370	T	C	0.0734127	1008
4	rs117829714	A	G	0.0734127	1008
4	rs141842943	G	A	0.0208333	1008
4	rs17645839	T	G	0.267857	1008
4	rs6846723	T	C	0.105159	1008
4	rs149616059	T	G	0.0426587	1008
4	rs80089536	C	A	0.0724206	1008
4	rs28754440	C	G	0.747024	1008
4	rs75240451	C	A	0.0337302	1008
4	rs17520763	C	T	0.717262	1008
4	rs79122584	A	G	0.385913	1008
4	rs117443590	A	C	0.0337302	1008
4	rs28408251	T	G	0.00198413	1008
4	rs4416504	A	G	0.717262	1008
4	rs17052671	C	T	0.0367063	1008
4	rs142027034	A	G	0.0248016	1008
4	rs76393877	T	A	0.383929	1008
4	rs112215448	T	G	0.00198413	1008
4	rs28528818	T	C	0.719246	1008
4	rs35829572	C	G	0.143849	1008
4	rs28604493	T	C	0.0357143	1008
4	rs10020692	T	C	0.714286	1008
4	rs8180142	G	A	0.678571	1008
4	rs62352344	T	C	0.00198413	1008
4	rs55949400	T	G	0.114087	1008
4	rs11943293	T	C	0.678571	1008
4	rs72697557	A	G	0.00198413	1008
4	rs62352345	C	T	0.292659	1008
4	rs62352346	T	A	0.671627	1008
4	rs62352347	A	G	0.00198413	1008
4	rs11729998	G	A	0.706349	1008
4	rs141913522	C	A	0.0337302	1008
4	rs11736135	T	A	0.291667	1008
4	rs10014833	G	T	0.670635	1008
4	rs10014920	G	A	0.670635	1008
4	rs10026195	C	T	0.668651	1008
4	rs78318043	A	G	0.296627	1008
4	rs4563526	C	A	0.673611	1008
4	rs4257677	C	T	0.673611	1008
4	rs4597860	C	T	0.672619	1008
4	rs12647672	A	G	0.675595	1008
4	rs9654307	A	T	0.710317	1008
4	rs9654308	T	G	0.00198413	1008
4	rs146880036	C	T	0.0337302	1008
4	rs10461313	C	T	0.378968	1008
4	rs10023402	T	C	0.0357143	1008
4	rs9312449	C	T	0.675595	1008
4	rs11936667	G	T	0.296627	1008
4	rs10461314	T	C	0.675595	1008
4	rs7699507	A	G	0.00198413	1008
4	rs138917027	A	C	0.0327381	1008
4	rs138146628	A	G	0.0238095	1008
4	rs75652453	G	A	0.383929	1008
4	rs10022739	C	T	0.652778	1008
4	rs12509181	C	T	0.402778	1008
4	rs144538855	T	C	0.0198413	1008
4	rs182826855	A	G	0.0357143	1008
4	rs4429751	T	G	0.640873	1008
4	rs28594115	G	A	0.316468	1008
4	rs28360752	A	C	0.199405	1008
4	rs148965133	A	G	0.0337302	1008
4	rs6828808	A	G	0.939484	1008
4	rs59898202	C	A	0.133929	1008
4	rs72971662	G	C	0.135913	1008
4	rs75118928	G	C	0.0297619	1008
4	rs144476635	T	C	0.0386905	1008
4	rs72971664	A	G	0.135913	1008
4	rs79589859	C	T	0.136905	1008
4	rs148759203	G	T	0.0386905	1008
4	rs72971666	A	G	0.135913	1008
4	rs6851188	A	G	0.805556	1008
4	rs75955099	G	T	0.0972222	1008
4	rs6553431	G	C	0.939484	1008
4	rs35634721	A	G	0.136905	1008
4	rs57543435	T	C	0.135913	1008
4	rs12648120	G	A	0.589286	1008
4	rs76683587	C	A	0.00496032	1008
4	rs62355379	G	T	0.779762	1008
4	rs35333635	G	A	0.133929	1008
4	rs12649043	G	C	0.781746	1008
4	rs59211613	A	G	0.133929	1008
4	rs34374004	T	A	0.0972222	1008
4	rs76287638	C	A	0.00496032	1008
4	rs4634252	A	G	0.00496032	1008
4	rs140102264	C	A	0.0337302	1008
4	rs62355380	A	G	0.915675	1008
4	rs62355381	T	C	0.91369	1008
4	rs78686651	G	A	0.0545635	1008
4	rs4301146	C	A	0.0545635	1008
4	rs35673614	G	C	0.0545635	1008
4	rs17052681	G	T	0.0545635	1008
4	rs12644678	T	C	0.62996	1008
4	rs11725742	C	A	0.816468	1008
4	rs62355382	G	A	0.62004	1008
4	rs13144616	A	C	0.0545635	1008
4	rs13114933	G	A	0.0545635	1008
4	rs6823924	C	T	0.0545635	1008
4	rs7682265	T	C	0.0545635	1008
4	rs7682844	T	C	0.0545635	1008
4	rs80301886	C	T	0.030754	1008
4	rs72971679	T	A	0.0545635	1008
4	rs12502105	A	G	0.844246	1008
4	rs10005354	T	G	0.0545635	1008
4	rs72697571	C	T	0.185516	1008
4	rs183028254	C	T	0.0545635	1008
4	rs4327515	A	G	0.905754	1008
4	rs79365560	T	C	0.0545635	1008
4	rs4508920	T	C	0.90377	1008
4	rs137936999	A	G	0.00496032	1008
4	rs11731174	C	T	0.647817	1008
4	rs11727903	G	A	0.84127	1008
4	rs11727904	G	C	0.649802	1008
4	rs61475814	G	T	0.0545635	1008
4	rs11943574	A	C	0.842262	1008
4	rs188780807	A	T	0.0337302	1008
4	rs6856040	C	T	0.0545635	1008
4	rs72971686	C	T	0.0545635	1008
4	rs74964510	T	A	0.0198413	1008
4	rs4241629	A	G	0.842262	1008
4	rs13112454	A	G	0.0545635	1008
4	rs28676875	T	C	0.0555556	1008
4	rs72697573	A	C	0.196429	1008
4	rs138786124	C	T	0.0208333	1008
4	rs72971687	G	A	0.0545635	1008
4	rs7696936	C	T	0.157738	1008
4	rs72971691	C	T	0.0555556	1008
4	rs12511619	T	A	0.804563	1008
4	rs145475657	C	T	0.00793651	1008
4	rs13102367	T	A	0.0962302	1008
4	rs114928820	C	G	0.00793651	1008
4	rs72697576	A	C	0.197421	1008
4	rs76759501	G	A	0.0545635	1008
4	rs12500468	T	C	0.15873	1008
4	rs13123889	T	C	0.0545635	1008
4	rs12511389	G	A	0.0962302	1008
4	rs78723104	A	C	0.00496032	1008
4	rs11935140	T	C	0.150794	1008
4	rs13126235	A	C	0.0545635	1008
4	rs6829167	G	A	0.150794	1008
4	rs4431249	G	C	0.15873	1008
4	rs28877899	T	G	0.159722	1008
4	rs4446346	G	T	0.16369	1008
4	rs12019286	T	C	0.15873	1008
4	rs12019279	C	T	0.15873	1008
4	rs12019282	A	C	0.15873	1008
4	rs75716170	C	T	0.00496032	1008
4	rs72697580	A	G	0.195437	1008
4	rs10006814	G	A	0.15873	1008
4	rs10022900	T	G	0.15873	1008
4	rs17599192	T	C	0.00496032	1008
4	rs7662556	T	G	0.0962302	1008
4	rs6553451	C	T	0.159722	1008
4	rs6553452	T	G	0.15873	1008
4	rs6833708	G	C	0.0545635	1008
4	rs77043118	G	A	0.00496032	1008
4	rs2703838	G	A	0.15873	1008
4	rs34881429	C	T	0.0545635	1008
4	rs1346376	C	T	0.164683	1008
4	rs72697581	A	G	0.195437	1008
4	rs17052698	A	G	0.0962302	1008
4	rs2558146	A	C	0.84127	1008
4	rs13101560	T	C	0.150794	1008
4	rs2703839	G	C	0.84127	1008
4	rs1896478	G	A	0.84127	1008
4	rs1346377	G	A	0.1875	1008
4	rs1346378	G	T	0.84127	1008
4	rs13138354	G	T	0.16369	1008
4	rs10000535	A	G	0.16369	1008
4	rs74862051	A	T	0.0257937	1008
4	rs1834833	A	G	0.992063	1008
4	rs79012761	T	C	0.0267857	1008
4	rs142237268	G	A	0.00793651	1008
4	rs1896479	A	G	0.164683	1008
4	rs13106418	T	C	0.0545635	1008
4	rs17702475	A	G	0.18254	1008
4	rs1863783	A	G	0.828373	1008
4	rs1365948	C	G	0.828373	1008
4	rs962154	T	C	0.16369	1008
4	rs117490595	C	T	0.0287698	1008
4	rs80316919	C	T	0.00496032	1008
4	rs2262359	C	T	0.640873	1008
4	rs34270822	G	A	0.109127	1008
4	rs1593770	C	T	0.00496032	1008
4	rs117203469	C	T	0.0297619	1008
4	rs2703840	C	T	0.9375	1008
4	rs79812627	T	C	0.18254	1008
4	rs79999924	G	A	0.00496032	1008
4	rs13125129	C	T	0.16369	1008
4	rs74502890	G	T	0.00496032	1008
4	rs2558127	T	G	0.828373	1008
4	rs13126650	C	T	0.16369	1008
4	rs1427630	G	A	0.828373	1008
4	rs115662962	A	C	0.00793651	1008
4	rs74542959	A	T	0.00496032	1008
4	rs6823223	C	G	0.110119	1008
4	rs2703841	C	T	0.828373	1008
4	rs2558133	T	C	0.828373	1008
4	rs34904028	G	A	0.0545635	1008
4	rs1896481	G	T	0.00793651	1008
4	rs1427631	A	G	0.828373	1008
4	rs115312646	G	A	0.00793651	1008
4	rs1346379	C	T	0.828373	1008
4	rs7673131	T	C	0.0545635	1008
4	rs2059734	C	A	0.828373	1008
4	rs75457781	C	T	0.00496032	1008
4	rs76611749	G	A	0.0545635	1008
4	rs17052724	C	T	0.109127	1008
4	rs6842698	T	C	0.00992063	1008
4	rs2703844	G	C	0.828373	1008
4	rs145223790	C	G	0.0734127	1008
4	rs75580157	T	C	0.16369	1008
4	rs1863782	C	A	0.828373	1008
4	rs115807423	T	C	0.00793651	1008
4	rs2558135	T	C	0.828373	1008
4	rs6815881	A	G	0.0545635	1008
4	rs12509015	C	T	0.109127	1008
4	rs2703843	C	T	0.945437	1008
4	rs76816393	T	C	0.111111	1008
4	rs2010146	T	C	0.992063	1008
4	rs10517922	A	G	0.106151	1008
4	rs183718275	C	T	0.0188492	1008
4	rs2873821	C	G	0.106151	1008
4	rs2077684	C	G	0.478175	1008
4	rs2558138	C	G	0.839286	1008
4	rs2558139	C	G	0.651786	1008
4	rs113637771	C	T	0.0128968	1008
4	rs192493027	C	A	0.00793651	1008
4	rs6848156	G	T	0.839286	1008
4	rs17646122	C	T	0.176587	1008
4	rs1965063	A	C	0.810516	1008
4	rs34584032	C	G	0.107143	1008
4	rs149369384	G	A	0.00793651	1008
4	rs116175577	G	C	0.00892857	1008
4	rs141804981	T	C	0.00793651	1008
4	rs2558141	T	C	0.825397	1008
4	rs10517920	C	T	0.107143	1008
4	rs6553490	A	G	0.160714	1008
4	rs2558142	A	G	0.831349	1008
4	rs12503165	A	G	0.160714	1008
4	rs114367900	A	C	0.00793651	1008
4	rs2558144	A	T	0.839286	1008
4	rs111516527	C	T	0.0267857	1008
4	rs10008454	A	G	0.839286	1008
4	rs59535532	G	A	0.107143	1008
4	rs2703842	C	A	0.833333	1008
4	rs72635171	T	C	0.0257937	1008
4	rs113827530	C	G	0.0128968	1008
4	rs13123137	C	T	0.00694444	1008
4	rs62352380	G	A	0.162698	1008
4	rs12643432	A	G	0.825397	1008
4	rs114713459	C	T	0.00793651	1008
4	rs34645638	T	A	0.160714	1008
4	rs116281921	C	G	0.00793651	1008
4	rs112188379	T	A	0.0128968	1008
4	rs7685624	T	C	0.169643	1008
4	rs35280774	T	C	0.107143	1008
4	rs7664643	G	A	0.160714	1008
4	rs117582664	C	T	0.0257937	1008
4	rs76090793	T	C	0.00595238	1008
4	rs1365944	A	G	0.168651	1008
4	rs7671612	G	C	0.825397	1008
4	rs1820596	A	T	0.972222	1008
4	rs1344656	A	G	0.108135	1008
4	rs75685219	C	A	0.0446429	1008
4	rs1344657	A	G	0.108135	1008
4	rs17052771	C	T	0.0535714	1008
4	rs72635172	T	C	0.0952381	1008
4	rs115322168	G	A	0.00793651	1008
4	rs143123174	G	C	0.00793651	1008
4	rs10022441	T	C	0.168651	1008
4	rs57641426	C	A	0.0535714	1008
4	rs60845081	C	A	0.0535714	1008
4	rs10471190	A	C	0.169643	1008
4	rs13124292	A	T	0.169643	1008
4	rs10012353	G	A	0.169643	1008
4	rs7662976	T	C	0.156746	1008
4	rs7663000	T	C	0.169643	1008
4	rs7657434	A	C	0.169643	1008
4	rs7676661	G	A	0.169643	1008
4	rs7663397	T	C	0.169643	1008
4	rs9312475	C	A	0.169643	1008
4	rs9312476	T	C	0.169643	1008
4	rs10471192	G	A	0.108135	1008
4	rs9284943	T	C	0.170635	1008
4	rs1427623	T	C	0.831349	1008
4	rs1427624	A	G	0.825397	1008
4	rs17052834	G	A	0.0535714	1008
4	rs6827658	A	G	0.168651	1008
4	rs11722292	T	C	0.487103	1008
4	rs7695680	G	A	0.168651	1008
4	rs7677172	A	G	0.168651	1008
4	rs7668212	C	T	0.168651	1008
4	rs189414670	T	A	0.00793651	1008
4	rs148878876	T	C	0.00793651	1008
4	rs765749	C	T	0.168651	1008
4	rs143573076	A	G	0.00793651	1008
4	rs7689768	T	C	0.168651	1008
4	rs76674652	C	G	0.00793651	1008
4	rs11943986	G	A	0.160714	1008
4	rs11931152	A	G	0.168651	1008
4	rs115014514	C	T	0.00793651	1008
4	rs6818745	G	A	0.107143	1008
4	rs6854001	T	C	0.169643	1008
4	rs115435623	C	G	0.00793651	1008
4	rs72635173	T	C	0.0634921	1008
4	rs13113307	C	T	0.168651	1008
4	rs11132844	T	C	0.0535714	1008
4	rs140797323	C	T	0.0257937	1008
4	rs11132845	G	A	0.0535714	1008
4	rs112112326	G	T	0.00595238	1008
4	rs11132846	T	C	0.824405	1008
4	rs11132847	A	T	0.825397	1008
4	rs7660050	C	T	0.15873	1008
4	rs114092773	T	C	0.00793651	1008
4	rs28837392	G	C	0.0297619	1008
4	rs12498852	A	G	0.828373	1008
4	rs17521233	A	G	0.0128968	1008
4	rs74535637	T	C	0.0446429	1008
4	rs10517919	G	A	0.00595238	1008
4	rs10002501	A	C	0.00694444	1008
4	rs79935253	G	A	0.0297619	1008
4	rs11935736	A	G	0.130952	1008
4	rs78454074	A	G	0.00595238	1008
4	rs1593769	T	C	0.826389	1008
4	rs117828532	T	G	0.030754	1008
4	rs116525196	C	T	0.00793651	1008
4	rs10008537	T	G	0.00694444	1008
4	rs10008546	T	G	0.173611	1008
4	rs34260224	G	A	0.00595238	1008
4	rs142621157	T	A	0.00694444	1008
4	rs13133234	T	C	0.00694444	1008
4	rs10007176	A	G	0.030754	1008
4	rs116438938	C	G	0.00694444	1008
4	rs62352385	G	T	0.160714	1008
4	rs10006283	C	G	0.030754	1008
4	rs147955775	A	C	0.0386905	1008
4	rs10006554	C	T	0.173611	1008
4	rs116953737	A	G	0.0297619	1008
4	rs116736105	C	T	0.0297619	1008
4	rs1427633	G	C	0.790675	1008
4	rs1427634	G	A	0.837302	1008
4	rs77264133	G	T	0.0267857	1008
4	rs11732359	A	G	0.155754	1008
4	rs139148515	G	T	0.00793651	1008
4	rs10010405	G	A	0.229167	1008
4	rs142986959	C	T	0.00793651	1008
4	rs10022032	C	T	0.0436508	1008
4	rs145619509	A	G	0.0267857	1008
4	rs111243819	C	T	0.184524	1008
4	rs6813192	C	T	0.77381	1008
4	rs10029840	A	G	0.0267857	1008
4	rs144323962	T	C	0.00793651	1008
4	rs370240881	A	T	0.0863095	1008
4	rs28447083	C	T	0.0267857	1008
4	rs13137632	T	C	0.774802	1008
4	rs35612453	A	G	0.00793651	1008
4	rs115605107	G	A	0.0267857	1008
4	rs151252353	G	A	0.0109127	1008
4	rs77459766	T	G	0.030754	1008
4	rs34986886	G	A	0.00595238	1008
4	rs146168966	C	G	0.00892857	1008
4	rs75754634	A	G	0.030754	1008
4	rs1427626	G	T	0.764881	1008
4	rs112827094	T	C	0.0357143	1008
4	rs76849517	T	C	0.00793651	1008
4	rs34429821	G	A	0.00793651	1008
4	rs147849990	A	G	0.00892857	1008
4	rs10021383	A	G	0.0267857	1008
4	rs34943552	G	C	0.136905	1008
4	rs140749977	A	G	0.0277778	1008
4	rs74702735	A	C	0.00595238	1008
4	rs76594455	C	T	0.00595238	1008
4	rs114680461	A	C	0.0277778	1008
4	rs78290399	T	A	0.0515873	1008
4	rs62352392	G	A	0.193452	1008
4	rs10050203	T	C	0.0267857	1008
4	rs116799441	G	A	0.00793651	1008
4	rs10050205	T	C	0.183532	1008
4	rs371671653	C	T	0.00297619	1008
4	rs80153515	T	G	0.0267857	1008
4	rs116117543	C	T	0.00793651	1008
4	rs12651267	T	C	0.0208333	1008
4	rs76007432	A	G	0.030754	1008
4	rs77706826	T	C	0.00793651	1008
4	rs28743155	T	G	0.00793651	1008
4	rs185867193	T	G	0.00793651	1008
4	rs115736030	G	T	0.0267857	1008
4	rs6829378	C	T	0.227183	1008
4	rs1365947	G	C	0.994048	1008
4	rs35324233	G	A	0.766865	1008
4	rs28594647	T	A	0.0347222	1008
4	rs28619070	G	T	0.0267857	1008
4	rs28376492	G	T	0.0347222	1008
4	rs17599698	T	G	0.0138889	1008
4	rs187210088	A	G	0.00793651	1008
4	rs151008746	C	T	0.00793651	1008
4	rs116762882	G	A	0.0267857	1008
4	rs1427635	T	C	0.19246	1008
4	rs74319598	A	T	0.00793651	1008
4	rs116366466	C	A	0.00793651	1008
4	rs76548849	A	G	0.00595238	1008
4	rs28405279	A	C	0.0267857	1008
4	rs13434541	A	G	0.0267857	1008
4	rs9998279	T	C	0.0267857	1008
4	rs10027078	G	T	0.228175	1008
4	rs114135097	A	G	0.0267857	1008
4	rs7683288	C	T	0.993056	1008
4	rs72699631	A	G	0.193452	1008
4	rs115873968	C	T	0.0267857	1008
4	rs28680316	G	C	0.0347222	1008
4	rs17599740	C	T	0.00595238	1008
4	rs28535787	A	C	0.0267857	1008
4	rs13117458	C	T	0.12996	1008
4	rs7654164	A	G	0.0267857	1008
4	rs7677876	G	A	0.0267857	1008
4	rs116764073	G	A	0.00793651	1008
4	rs62352442	A	G	0.193452	1008
4	rs1365949	C	T	0.0267857	1008
4	rs140936057	T	C	0.00793651	1008
4	rs78284396	A	G	0.0386905	1008
4	rs75838288	G	A	0.0327381	1008
4	rs7666534	A	G	0.193452	1008
4	rs6830687	A	G	0.0267857	1008
4	rs60075852	C	T	0.19246	1008
4	rs75706099	T	C	0.0456349	1008
4	rs7698061	G	T	0.227183	1008
4	rs142126764	T	C	0.00793651	1008
4	rs114561551	C	T	0.00793651	1008
4	rs7688165	C	T	0.19246	1008
4	rs116055527	T	C	0.00793651	1008
4	rs75741973	G	C	0.0515873	1008
4	rs1896482	T	C	0.994048	1008
4	rs149890118	C	T	0.00595238	1008
4	rs147739081	T	C	0.00595238	1008
4	rs6822214	A	T	0.0347222	1008
4	rs6553546	C	T	0.0267857	1008
4	rs148942840	C	T	0.0267857	1008
4	rs141838623	A	G	0.0297619	1008
4	rs7671983	A	G	0.0267857	1008
4	rs12505847	A	C	0.766865	1008
4	rs28625551	T	C	0.227183	1008
4	rs7683298	A	G	0.0267857	1008
4	rs139572911	T	C	0.00595238	1008
4	rs11132860	T	C	0.965278	1008
4	rs4992204	A	G	0.765873	1008
4	rs7697703	A	G	0.0267857	1008
4	rs62352445	T	C	0.194444	1008
4	rs72699642	T	C	0.19246	1008
4	rs28638048	A	G	0.0347222	1008
4	rs72699643	T	A	0.19246	1008
4	rs114897952	A	G	0.0267857	1008
4	rs62352446	T	A	0.19246	1008
4	rs113151844	G	A	0.014881	1008
4	rs72699646	T	C	0.19246	1008
4	rs185043513	T	A	0.00793651	1008
4	rs2114756	A	G	0.0267857	1008
4	rs75308800	C	T	0.0297619	1008
4	rs188252387	T	C	0.00793651	1008
4	rs62352447	C	T	0.19246	1008
4	rs114203538	T	C	0.00793651	1008
4	rs11939479	G	A	0.154762	1008
4	rs150728098	T	C	0.00793651	1008
4	rs7681847	A	G	0.671627	1008
4	rs146808901	A	G	0.0297619	1008
4	rs112270293	C	A	0.015873	1008
4	rs72699649	G	A	0.130952	1008
4	rs11132867	A	G	0.155754	1008
4	rs7340962	A	G	0.994048	1008
4	rs1579404	C	A	0.193452	1008
4	rs11946086	A	G	0.155754	1008
4	rs62352449	C	T	0.155754	1008
4	rs35553216	T	A	0.155754	1008
4	rs815215	T	A	0.157738	1008
4	rs188004490	A	G	0.0198413	1008
4	rs114596493	G	A	0.0277778	1008
4	rs79017560	A	T	0.0277778	1008
4	rs12331021	C	A	0.0277778	1008
4	rs59266230	G	A	0.123016	1008
4	rs2629387	A	G	0.157738	1008
4	rs815213	C	T	0.157738	1008
4	rs17599814	G	A	0.00595238	1008
4	rs113178155	C	T	0.0535714	1008
4	rs62352453	C	T	0.122024	1008
4	rs116348410	G	T	0.122024	1008
4	rs115640546	C	T	0.122024	1008
4	rs145912282	C	T	0.00793651	1008
4	rs140163055	G	T	0.00793651	1008
4	rs815212	C	T	0.31746	1008
4	rs74898857	T	A	0.00793651	1008
4	rs143903490	A	G	0.00793651	1008
4	rs815216	C	T	0.185516	1008
4	rs10517917	A	G	0.123016	1008
4	rs815217	G	A	0.316468	1008
4	rs114306555	C	T	0.0277778	1008
4	rs815218	C	T	0.316468	1008
4	rs367976409	C	T	0.00793651	1008
4	rs114447296	T	G	0.00793651	1008
4	rs114248899	A	G	0.00793651	1008
4	rs62352454	C	T	0.123016	1008
4	rs72621916	T	A	0.127976	1008
4	rs13109171	T	C	0.00694444	1008
4	rs7435823	G	T	0.124008	1008
4	rs139887435	G	A	0.0277778	1008
4	rs2558125	T	C	0.876984	1008
4	rs116396952	T	C	0.00496032	1008
4	rs184945590	G	A	0.00595238	1008
4	rs2450094	C	A	0.210317	1008
4	rs11132889	T	C	0.655754	1008
4	rs17052975	A	G	0.125	1008
4	rs145294451	G	A	0.00496032	1008
4	rs116987974	G	A	0.0327381	1008
4	rs78439434	T	C	0.00396825	1008
4	rs186439710	A	T	0.00496032	1008
4	rs147478783	C	T	0.00496032	1008
4	rs35065151	A	G	0.656746	1008
4	rs117439862	G	A	0.0128968	1008
4	rs17703178	G	A	0.0496032	1008
4	rs1485327	T	C	0.784722	1008
4	rs9968512	T	G	0.124008	1008
4	rs10023307	C	T	0.784722	1008
4	rs13125626	C	A	0.142857	1008
4	rs2558128	A	G	0.210317	1008
4	rs7659299	C	T	0.124008	1008
4	rs12498755	T	G	0.507937	1008
4	rs28465014	C	A	0.124008	1008
4	rs860092	G	A	0.18254	1008
4	rs12640303	A	G	0.660714	1008
4	rs67976303	G	A	0.12004	1008
4	rs815237	A	G	0.183532	1008
4	rs77291222	A	G	0.0426587	1008
4	rs815235	T	C	0.210317	1008
4	rs116158184	A	G	0.00496032	1008
4	rs141414122	C	A	0.00496032	1008
4	rs76505762	T	C	0.0347222	1008
4	rs815233	C	A	0.210317	1008
4	rs815232	C	T	0.210317	1008
4	rs193200279	G	A	0.014881	1008
4	rs150257573	T	C	0.0297619	1008
4	rs13145979	T	C	0.784722	1008
4	rs74777323	T	C	0.00396825	1008
4	rs138150474	C	T	0.00297619	1008
4	rs12501351	A	G	0.656746	1008
4	rs140483536	A	G	0.00496032	1008
4	rs815227	C	T	0.209325	1008
4	rs815226	A	G	0.183532	1008
4	rs6553573	G	A	0.784722	1008
4	rs1564862	G	C	0.811508	1008
4	rs78088794	T	C	0.00496032	1008
4	rs1531945	G	A	0.183532	1008
4	rs77867827	G	A	0.00496032	1008
4	rs6840755	A	G	0.124008	1008
4	rs815225	G	T	0.210317	1008
4	rs815224	A	G	0.210317	1008
4	rs815222	T	C	0.210317	1008
4	rs10005736	G	A	0.124008	1008
4	rs115079330	A	G	0.00496032	1008
4	rs10008797	G	A	0.124008	1008
4	rs114241004	T	C	0.00496032	1008
4	rs1079310	G	A	0.643849	1008
4	rs17703374	T	C	0.22123	1008
4	rs10517911	A	G	0.22123	1008
4	rs28825393	A	T	0.22123	1008
4	rs191741884	A	C	0.0168651	1008
4	rs140122941	T	C	0.0128968	1008
4	rs10017958	G	A	0.223214	1008
4	rs55710431	C	T	0.22123	1008
4	rs191532182	A	G	0.0297619	1008
4	rs10029441	C	T	0.22123	1008
4	rs4607248	A	C	0.22123	1008
4	rs9312511	C	T	0.223214	1008
4	rs11722191	A	T	0.22123	1008
4	rs190978930	T	C	0.0297619	1008
4	rs2200399	G	A	0.224206	1008
4	rs11735983	G	A	0.223214	1008
4	rs76491788	G	T	0.0178571	1008
4	rs28775385	G	A	0.22123	1008
4	rs72621917	T	A	0.0188492	1008
4	rs1485324	A	C	0.223214	1008
4	rs117023432	C	T	0.0277778	1008
4	rs1385512	C	G	0.12996	1008
4	rs1463611	C	T	0.22123	1008
4	rs4859972	T	C	0.22123	1008
4	rs72621918	G	A	0.0188492	1008
4	rs12649233	C	T	0.22123	1008
4	rs12649263	C	T	0.22123	1008
4	rs17600269	G	T	0.0138889	1008
4	rs9991817	T	G	0.22123	1008
4	rs10029237	A	G	0.224206	1008
4	rs7667846	C	A	0.181548	1008
4	rs1485321	T	C	0.736111	1008
4	rs11737501	C	A	0.22123	1008
4	rs7690599	T	C	0.22123	1008
4	rs12650775	G	A	0.22123	1008
4	rs4859973	A	C	0.643849	1008
4	rs11737761	G	A	0.22123	1008
4	rs10006528	A	C	0.22123	1008
4	rs12640384	G	C	0.22123	1008
4	rs72699699	A	G	0.22123	1008
4	rs9993550	G	A	0.22123	1008
4	rs6553593	T	A	0.223214	1008
4	rs10013203	T	A	0.22123	1008
4	rs12506811	T	C	0.22123	1008
4	rs75185336	T	C	0.0347222	1008
4	rs78297936	T	C	0.0585317	1008
4	rs34496346	A	G	0.00198413	1008
4	rs67882810	G	T	0.00198413	1008
4	rs10213065	C	A	0.223214	1008
4	rs1385519	G	A	0.223214	1008
4	rs13328003	G	T	0.220238	1008
4	rs76820676	G	C	0.0357143	1008
4	rs13434405	T	C	0.220238	1008
4	rs7672843	A	G	0.222222	1008
4	rs28444899	T	G	0.222222	1008
4	rs10031137	C	T	0.222222	1008
4	rs10022799	G	A	0.222222	1008
4	rs28654424	G	C	0.22123	1008
4	rs9998947	C	T	0.220238	1008
4	rs7658246	A	T	0.223214	1008
4	rs10003880	A	C	0.22123	1008
4	rs10002479	C	T	0.22123	1008
4	rs9996196	G	A	0.219246	1008
4	rs9996643	G	A	0.223214	1008
4	rs17703512	G	C	0.40873	1008
4	rs7683098	T	C	0.22123	1008
4	rs138456275	T	C	0.0505952	1008
4	rs7687091	C	T	0.223214	1008
4	rs9312517	A	G	0.220238	1008
4	rs28521481	T	C	0.22123	1008
4	rs76157618	T	C	0.149802	1008
4	rs10001399	C	A	0.22123	1008
4	rs28403027	G	A	0.22123	1008
4	rs12505330	T	C	0.22123	1008
4	rs565411233	A	T	0.0109127	1008
4	rs71620430	A	T	0.223214	1008
4	rs10005047	G	C	0.22123	1008
4	rs181184453	T	C	0.00793651	1008
4	rs17053109	A	T	0.219246	1008
4	rs10024767	T	C	0.223214	1008
4	rs10517927	G	T	0.404762	1008
4	rs2062382	A	G	0.223214	1008
4	rs9312521	A	G	0.22123	1008
4	rs9312522	A	G	0.223214	1008
4	rs6850485	T	C	0.224206	1008
4	rs1385513	A	C	0.224206	1008
4	rs1385514	A	G	0.230159	1008
4	rs1385515	A	G	0.234127	1008
4	rs72701431	A	G	0.00892857	1008
4	rs7691019	C	T	0.330357	1008
4	rs7657608	C	T	0.112103	1008
4	rs17600510	G	A	0.119048	1008
4	rs17053119	G	C	0.00892857	1008
4	rs17053121	T	C	0.00892857	1008
4	rs76154576	G	A	0.0376984	1008
4	rs17053125	T	C	0.00892857	1008
4	rs17600543	A	G	0.104167	1008
4	rs59628205	A	G	0.00892857	1008
4	rs34366440	A	G	0.104167	1008
4	rs11947715	G	A	0.104167	1008
4	rs34618292	T	C	0.118056	1008
4	rs67665405	G	T	0.00892857	1008
4	rs72621919	G	A	0.0208333	1008
4	rs11937355	T	G	0.118056	1008
4	rs72701435	C	T	0.00892857	1008
4	rs13107764	G	A	0.118056	1008
4	rs13144552	T	C	0.104167	1008
4	rs11934634	C	G	0.00892857	1008
4	rs6827429	T	G	0.118056	1008
4	rs6821647	A	G	0.118056	1008
4	rs17522190	G	A	0.00892857	1008
4	rs6817102	C	T	0.104167	1008
4	rs6827192	A	G	0.118056	1008
4	rs6833251	T	C	0.117063	1008
4	rs138642612	C	T	0.0376984	1008
4	rs72701439	G	T	0.00892857	1008
4	rs11933479	G	T	0.110119	1008
4	rs13143692	C	T	0.105159	1008
4	rs13110464	C	A	0.114087	1008
4	rs13120711	A	G	0.119048	1008
4	rs10517929	T	C	0.105159	1008
4	rs13134784	T	G	0.110119	1008
4	rs34710442	C	A	0.110119	1008
4	rs142675864	A	G	0.0248016	1008
4	rs13113987	G	A	0.111111	1008
4	rs67314880	G	A	0.112103	1008
4	rs17600597	A	T	0.014881	1008
4	rs7681804	A	G	0.125992	1008
4	rs17600604	C	G	0.125992	1008
4	rs1485318	C	T	0.106151	1008
4	rs77428687	T	A	0.0218254	1008
4	rs117575096	T	C	0.0257937	1008
4	rs7694278	A	C	0.582341	1008
4	rs17522266	C	T	0.111111	1008
4	rs118110360	T	A	0.105159	1008
4	rs35352642	G	A	0.125992	1008
4	rs34263334	C	A	0.125992	1008
4	rs35819591	A	G	0.125992	1008
4	rs80115177	C	A	0.047619	1008
4	rs17600618	G	A	0.014881	1008
4	rs72701447	C	G	0.014881	1008
4	rs72701448	C	T	0.014881	1008
4	rs116135844	G	A	0.00396825	1008
4	rs7686536	T	C	0.125992	1008
4	rs1485319	G	A	0.125992	1008
4	rs1485320	G	A	0.125992	1008
4	rs13108030	C	T	0.125992	1008
4	rs10517930	C	T	0.125992	1008
4	rs13125393	T	C	0.125992	1008
4	rs2171022	A	T	0.106151	1008
4	rs2319134	G	A	0.125992	1008
4	rs2319135	C	T	0.579365	1008
4	rs35685914	A	G	0.106151	1008
4	rs17522294	A	G	0.125992	1008
4	rs7678446	G	T	0.125992	1008
4	rs7659452	A	G	0.106151	1008
4	rs7696807	C	T	0.127976	1008
4	rs35498128	G	A	0.125	1008
4	rs72701454	C	T	0.0138889	1008
4	rs13109519	T	C	0.125	1008
4	rs35500310	G	A	0.125	1008
4	rs11947793	C	T	0.12004	1008
4	rs11944143	G	A	0.125	1008
4	rs4466069	A	G	0.106151	1008
4	rs4328943	T	C	0.12004	1008
4	rs4299612	A	C	0.125	1008
4	rs4266319	G	A	0.125	1008
4	rs4543149	C	T	0.125	1008
4	rs72701458	G	A	0.0138889	1008
4	rs34189962	A	C	0.125992	1008
4	rs145876510	T	C	0.0327381	1008
4	rs17522315	C	T	0.0188492	1008
4	rs13117708	A	C	0.106151	1008
4	rs111370601	C	G	0.0386905	1008
4	rs117998611	G	A	0.0585317	1008
4	rs72621920	C	T	0.0535714	1008
4	rs201227791	T	C	0.0248016	1008
4	rs150894397	T	C	0.276786	1008
4	rs7441658	T	C	0.123016	1008
4	rs74503481	A	G	0.0257937	1008
4	rs35520897	C	T	0.103175	1008
4	rs36080544	T	C	0.122024	1008
4	rs35627758	C	G	0.103175	1008
4	rs117911362	T	C	0.0674603	1008
4	rs151263359	T	C	0.0138889	1008
4	rs114905903	T	C	0.0188492	1008
4	rs146965640	C	T	0.0109127	1008
4	rs143465082	A	C	0.0138889	1008
4	rs34899022	C	A	0.103175	1008
4	rs72701463	T	C	0.0138889	1008
4	rs10004837	A	G	0.397817	1008
4	rs35186337	A	C	0.122024	1008
4	rs79465230	C	T	0.0386905	1008
4	rs66682966	T	C	0.103175	1008
4	rs36027990	C	T	0.122024	1008
4	rs34988712	A	T	0.103175	1008
4	rs72621921	A	T	0.0208333	1008
4	rs180756502	C	T	0.0228175	1008
4	rs13116056	C	T	0.10119	1008
4	rs141321792	C	T	0.262897	1008
4	rs138369611	C	T	0.0625	1008
4	rs72701465	C	T	0.0138889	1008
4	rs72701466	C	A	0.0138889	1008
4	rs72701467	A	G	0.0138889	1008
4	rs76734403	G	A	0.00595238	1008
4	rs116189111	C	A	0.0138889	1008
4	rs114745734	A	T	0.00496032	1008
4	rs74540547	G	A	0.0287698	1008
4	rs55760674	C	T	0.141865	1008
4	rs72701468	G	T	0.0188492	1008
4	rs72701469	G	T	0.014881	1008
4	rs72701470	A	T	0.014881	1008
4	rs186068547	G	A	0.00396825	1008
4	rs77911154	T	C	0.0585317	1008
4	rs192158178	A	G	0.00396825	1008
4	rs76995266	A	G	0.0803571	1008
4	rs6553666	C	G	0.823413	1008
4	rs7687545	G	A	0.353175	1008
4	rs7668767	A	G	0.358135	1008
4	rs13150951	T	C	0.270833	1008
4	rs6553668	T	C	0.820437	1008
4	rs67821223	T	A	0.40873	1008
4	rs6553669	A	G	0.284722	1008
4	rs7694621	G	T	0.68254	1008
4	rs116992025	C	T	0.0178571	1008
4	rs13121433	G	A	0.270833	1008
4	rs13107201	T	C	0.270833	1008
4	rs13127240	G	C	0.270833	1008
4	rs72621922	T	C	0.126984	1008
4	rs72621923	C	G	0.126984	1008
4	rs4860010	T	C	0.294643	1008
4	rs12648842	G	A	0.258929	1008
4	rs4860011	T	C	0.560516	1008
4	rs10024543	G	A	0.046627	1008
4	rs9996069	T	G	0.559524	1008
4	rs10027257	G	T	0.559524	1008
4	rs74843893	G	A	0.137897	1008
4	rs35500841	G	A	0.258929	1008
4	rs79592352	G	T	0.137897	1008
4	rs79647185	C	T	0.137897	1008
4	rs6843904	C	T	0.258929	1008
4	rs72621924	A	G	0.109127	1008
4	rs6553674	G	A	0.559524	1008
4	rs76428761	G	A	0.109127	1008
4	rs6553675	T	C	0.818452	1008
4	rs12651298	G	T	0.126984	1008
4	rs34980359	G	A	0.258929	1008
4	rs191884292	C	T	0.0178571	1008
4	rs187063021	G	A	0.0228175	1008
4	rs145958170	G	A	0.259921	1008
4	rs111819544	G	A	0.136905	1008
4	rs10008596	A	G	0.559524	1008
4	rs10008779	A	C	0.295635	1008
4	rs13150053	T	A	0.258929	1008
4	rs75257379	G	A	0.136905	1008
4	rs112956991	C	A	0.136905	1008
4	rs2319138	T	C	0.818452	1008
4	rs17053144	A	G	0.136905	1008
4	rs6553681	C	T	0.818452	1008
4	rs72621926	T	G	0.109127	1008
4	rs2319137	T	C	0.295635	1008
4	rs17522391	G	C	0.257937	1008
4	rs7665794	T	C	0.257937	1008
4	rs117711666	T	G	0.0178571	1008
4	rs72621927	A	G	0.126984	1008
4	rs13103525	G	A	0.257937	1008
4	rs141620438	A	C	0.0376984	1008
4	rs72979584	T	G	0.137897	1008
4	rs72621928	G	A	0.109127	1008
4	rs6830324	A	G	0.257937	1008
4	rs72621929	T	G	0.125992	1008
4	rs34993166	G	A	0.257937	1008
4	rs115633566	T	C	0.126984	1008
4	rs13145999	C	T	0.257937	1008
4	rs10014450	A	G	0.294643	1008
4	rs58282786	G	T	0.263889	1008
4	rs72621931	G	A	0.264881	1008
4	rs13117225	T	A	0.257937	1008
4	rs72621932	A	G	0.264881	1008
4	rs74786375	T	C	0.138889	1008
4	rs10015859	C	G	0.298611	1008
4	rs59437213	T	C	0.262897	1008
4	rs78546819	G	A	0.0486111	1008
4	rs72621933	G	T	0.105159	1008
4	rs10023463	T	A	0.298611	1008
4	rs9312540	G	C	0.298611	1008
4	rs6822558	T	C	0.560516	1008
4	rs6553688	A	C	0.963294	1008
4	rs7668603	C	A	0.561508	1008
4	rs7677928	A	C	0.299603	1008
4	rs73861979	A	T	0.139881	1008
4	rs72621934	A	G	0.105159	1008
4	rs72621935	G	A	0.105159	1008
4	rs72621936	G	C	0.122024	1008
4	rs13151771	C	T	0.230159	1008
4	rs117172924	T	G	0.0545635	1008
4	rs10022398	T	G	0.303571	1008
4	rs67526911	T	C	0.256944	1008
4	rs59568364	T	C	0.173611	1008
4	rs61369844	G	A	0.173611	1008
4	rs2319139	G	A	0.302579	1008
4	rs2319140	C	A	0.302579	1008
4	rs72621937	T	C	0.102183	1008
4	rs72621938	G	A	0.253968	1008
4	rs10027487	C	A	0.303571	1008
4	rs12510804	C	A	0.173611	1008
4	rs10517933	T	C	0.306548	1008
4	rs72621939	C	T	0.119048	1008
4	rs6854104	G	C	0.96131	1008
4	rs62331994	G	A	0.171627	1008
4	rs6854296	G	C	0.228175	1008
4	rs6841286	T	C	0.96131	1008
4	rs11942633	G	A	0.399802	1008
4	rs72621940	T	C	0.119048	1008
4	rs6831560	C	T	0.96131	1008
4	rs11132983	C	A	0.171627	1008
4	rs6848004	T	C	0.96131	1008
4	rs10025735	G	A	0.96131	1008
4	rs2319141	T	C	0.96131	1008
4	rs72621941	G	T	0.119048	1008
4	rs6553692	C	T	0.96131	1008
4	rs117359427	G	A	0.0168651	1008
4	rs2319142	A	C	0.306548	1008
4	rs2319143	C	T	0.228175	1008
4	rs10031176	T	C	0.306548	1008
4	rs17703652	G	A	0.252976	1008
4	rs13149443	T	C	0.96131	1008
4	rs59526659	C	T	0.252976	1008
4	rs66633523	A	G	0.228175	1008
4	rs72621942	T	C	0.103175	1008
4	rs4385095	G	A	0.96131	1008
4	rs17647174	G	A	0.252976	1008
4	rs2319144	A	G	0.306548	1008
4	rs2319145	C	G	0.306548	1008
4	rs71620440	C	T	0.228175	1008
4	rs67727901	C	T	0.228175	1008
4	rs12640969	T	C	0.78869	1008
4	rs35048341	G	T	0.309524	1008
4	rs11932073	A	C	0.672619	1008
4	rs75931796	G	A	0.109127	1008
4	rs12640692	C	T	0.231151	1008
4	rs2319136	T	A	0.53869	1008
4	rs4276311	G	T	0.298611	1008
4	rs72621943	C	A	0.117063	1008
4	rs34525588	G	C	0.188492	1008
4	rs13111850	C	T	0.96131	1008
4	rs13143452	G	C	0.1875	1008
4	rs11947323	G	A	0.22619	1008
4	rs146369170	G	A	0.031746	1008
4	rs113319262	T	C	0.138889	1008
4	rs191738911	C	A	0.0218254	1008
4	rs141213347	C	T	0.28869	1008
4	rs12498297	G	C	0.189484	1008
4	rs28888805	G	C	0.28869	1008
4	rs148643949	C	G	0.0168651	1008
4	rs72621944	T	G	0.10119	1008
4	rs10007822	A	C	0.284722	1008
4	rs11132987	C	T	0.822421	1008
4	rs10011422	A	G	0.822421	1008
4	rs11938223	A	G	0.30754	1008
4	rs2319273	A	G	0.821429	1008
4	rs78660119	T	A	0.046627	1008
4	rs7686116	A	T	0.27877	1008
4	rs13133505	G	A	0.199405	1008
4	rs13107891	C	A	0.810516	1008
4	rs72701490	G	A	0.274802	1008
4	rs4859974	G	A	0.810516	1008
4	rs10020597	A	G	0.489087	1008
4	rs4859975	T	C	0.321429	1008
4	rs4859976	T	G	0.321429	1008
4	rs117268917	T	C	0.0277778	1008
4	rs4859977	C	T	0.810516	1008
4	rs11943013	A	C	0.810516	1008
4	rs11937744	G	A	0.214286	1008
4	rs12504924	G	A	0.810516	1008
4	rs11132989	C	T	0.810516	1008
4	rs11132990	C	T	0.810516	1008
4	rs11132991	T	G	0.810516	1008
4	rs541599865	C	T	0.0168651	1008
4	rs11132993	T	G	0.811508	1008
4	rs35547296	G	A	0.215278	1008
4	rs11132994	A	G	0.811508	1008
4	rs13116806	C	G	0.490079	1008
4	rs10024029	A	T	0.810516	1008
4	rs10021961	C	T	0.274802	1008
4	rs10021965	C	G	0.810516	1008
4	rs10026479	A	T	0.810516	1008
4	rs140466021	A	C	0.0168651	1008
4	rs10029506	T	C	0.489087	1008
4	rs4566682	A	G	0.810516	1008
4	rs4635838	T	C	0.810516	1008
4	rs34684421	G	C	0.198413	1008
4	rs7679061	G	T	0.810516	1008
4	rs35559442	G	A	0.319444	1008
4	rs4580677	G	T	0.810516	1008
4	rs4639103	A	C	0.810516	1008
4	rs7678332	A	C	0.810516	1008
4	rs12108386	C	A	0.214286	1008
4	rs7678368	A	G	0.810516	1008
4	rs7697185	G	T	0.810516	1008
4	rs4301147	G	A	0.810516	1008
4	rs4487374	A	T	0.214286	1008
4	rs4330375	C	T	0.810516	1008
4	rs12645389	C	T	0.0803571	1008
4	rs11132997	C	T	0.811508	1008
4	rs11941483	T	C	0.197421	1008
4	rs4602516	A	G	0.810516	1008
4	rs4453959	G	A	0.810516	1008
4	rs62332033	A	T	0.319444	1008
4	rs4516745	A	C	0.810516	1008
4	rs28592757	A	C	0.277778	1008
4	rs4604078	A	G	0.810516	1008
4	rs4585334	G	A	0.810516	1008
4	rs13106758	C	T	0.810516	1008
4	rs13117106	A	G	0.810516	1008
4	rs11730552	C	A	0.274802	1008
4	rs11734061	T	G	0.810516	1008
4	rs11132999	A	G	0.810516	1008
4	rs72621946	C	G	0.121032	1008
4	rs11728220	G	A	0.810516	1008
4	rs10018271	C	T	0.810516	1008
4	rs10022744	A	T	0.810516	1008
4	rs10025480	A	T	0.810516	1008
4	rs7694248	C	T	0.810516	1008
4	rs7694251	C	T	0.810516	1008
4	rs77130113	G	A	0.0277778	1008
4	rs7663541	T	G	0.810516	1008
4	rs4860012	T	C	0.810516	1008
4	rs2319272	T	C	0.810516	1008
4	rs61328002	G	A	0.249008	1008
4	rs7434438	C	T	0.810516	1008
4	rs11939958	G	T	0.214286	1008
4	rs145589095	A	C	0.0496032	1008
4	rs10029068	A	G	0.810516	1008
4	rs10024817	C	T	0.810516	1008
4	rs12509959	C	A	0.197421	1008
4	rs4376176	T	C	0.122024	1008
4	rs4362851	C	A	0.313492	1008
4	rs2319270	G	A	0.804563	1008
4	rs55921534	G	C	0.276786	1008
4	rs2319268	T	C	0.810516	1008
4	rs7677299	A	C	0.810516	1008
4	rs72621947	T	A	0.122024	1008
4	rs7655671	G	T	0.804563	1008
4	rs72621948	G	A	0.105159	1008
4	rs72621949	A	G	0.122024	1008
4	rs4860013	C	G	0.810516	1008
4	rs2319252	G	C	0.804563	1008
4	rs2319251	T	C	0.214286	1008
4	rs2319250	A	G	0.489087	1008
4	rs2319249	G	A	0.804563	1008
4	rs2873936	C	T	0.214286	1008
4	rs17053204	A	C	0.315476	1008
4	rs28366521	C	A	0.276786	1008
4	rs10011478	C	T	0.804563	1008
4	rs17647331	G	A	0.0327381	1008
4	rs2319254	C	T	0.804563	1008
4	rs72621950	T	C	0.105159	1008
4	rs10014896	C	G	0.276786	1008
4	rs4526003	T	C	0.763889	1008
4	rs12648914	T	C	0.122024	1008
4	rs2319248	C	T	0.53373	1008
4	rs4621457	G	A	0.468254	1008
4	rs72621951	C	T	0.122024	1008
4	rs12509055	A	G	0.198413	1008
4	rs2319247	A	G	0.213294	1008
4	rs76173032	G	A	0.0823413	1008
4	rs2873935	A	G	0.335317	1008
4	rs4532266	T	C	0.53373	1008
4	rs4532267	T	C	0.534722	1008
4	rs7655767	A	G	0.53373	1008
4	rs117224815	T	C	0.0168651	1008
4	rs7656638	A	G	0.213294	1008
4	rs13105384	G	A	0.213294	1008
4	rs2706835	C	T	0.490079	1008
4	rs13142876	T	A	0.214286	1008
4	rs2706079	C	T	0.804563	1008
4	rs17601255	C	A	0.27877	1008
4	rs28674006	G	A	0.21627	1008
4	rs7660761	C	T	0.215278	1008
4	rs2319246	C	T	0.275794	1008
4	rs143292103	C	A	0.0168651	1008
4	rs2706073	C	A	0.243056	1008
4	rs11732804	G	A	0.276786	1008
4	rs6839910	T	C	0.198413	1008
4	rs78466384	G	C	0.215278	1008
4	rs9996171	T	A	0.215278	1008
4	rs72621952	C	A	0.0277778	1008
4	rs62333566	T	C	0.197421	1008
4	rs2952425	C	G	0.383929	1008
4	rs117472847	C	G	0.0168651	1008
4	rs9760045	T	C	0.214286	1008
4	rs2706838	G	A	0.384921	1008
4	rs74583190	C	A	0.0843254	1008
4	rs62333568	C	T	0.190476	1008
4	rs2706061	A	G	0.951389	1008
4	rs2706062	G	A	0.806548	1008
4	rs28733086	G	A	0.382937	1008
4	rs4377613	G	A	0.277778	1008
4	rs11940700	G	T	0.215278	1008
4	rs149936686	C	T	0.031746	1008
4	rs28494883	T	C	0.282738	1008
4	rs2706840	T	C	0.196429	1008
4	rs2252135	G	A	0.195437	1008
4	rs2706065	T	A	0.195437	1008
4	rs34765936	G	A	0.206349	1008
4	rs9995172	A	G	0.0297619	1008
4	rs12643373	T	C	0.0714286	1008
4	rs12651154	G	A	0.107143	1008
4	rs147608409	C	A	0.0168651	1008
4	rs62333571	C	T	0.195437	1008
4	rs117463571	G	C	0.0168651	1008
4	rs79592241	C	T	0.0287698	1008
4	rs138962490	G	A	0.031746	1008
4	rs2952427	G	A	0.614087	1008
4	rs2952428	G	C	0.614087	1008
4	rs2952429	G	A	0.597222	1008
4	rs17601548	G	T	0.28373	1008
4	rs17601569	T	C	0.28373	1008
4	rs2706080	G	A	0.614087	1008
4	rs2319238	G	A	0.203373	1008
4	rs2319237	A	T	0.28373	1008
4	rs72621953	C	T	0.110119	1008
4	rs146881717	C	G	0.0168651	1008
4	rs67044218	G	T	0.109127	1008
4	rs10006265	T	C	0.614087	1008
4	rs9999068	C	A	0.28373	1008
4	rs9999156	C	T	0.28373	1008
4	rs10006992	T	G	0.291667	1008
4	rs17053223	T	A	0.110119	1008
4	rs117144888	A	G	0.0168651	1008
4	rs74821082	C	T	0.0297619	1008
4	rs17647472	C	T	0.25496	1008
4	rs72621955	G	A	0.110119	1008
4	rs72621956	A	C	0.110119	1008
4	rs2706831	T	A	0.597222	1008
4	rs2706830	G	C	0.313492	1008
4	rs185232506	C	T	0.0228175	1008
4	rs72621957	T	C	0.110119	1008
4	rs72621958	T	C	0.110119	1008
4	rs201955855	T	C	0.0168651	1008
4	rs72621959	G	T	0.110119	1008
4	rs2706826	T	C	0.597222	1008
4	rs2706825	T	C	0.313492	1008
4	rs7676758	G	A	0.28373	1008
4	rs72621960	G	T	0.126984	1008
4	rs12504160	C	T	0.19246	1008
4	rs10049827	C	A	0.291667	1008
4	rs28404651	G	A	0.195437	1008
4	rs202131560	C	T	0.0168651	1008
4	rs116980649	A	G	0.0168651	1008
4	rs2706834	T	G	0.203373	1008
4	rs6838337	C	G	0.202381	1008
4	rs6553761	A	T	0.284722	1008
4	rs117420447	T	C	0.0168651	1008
4	rs2319255	A	G	0.291667	1008
4	rs6850905	C	G	0.615079	1008
4	rs2706097	G	A	0.613095	1008
4	rs7661975	T	C	0.195437	1008
4	rs1962499	A	G	0.487103	1008
4	rs2706095	G	A	0.194444	1008
4	rs72621961	A	G	0.110119	1008
4	rs72621962	C	T	0.110119	1008
4	rs3849581	T	C	0.144841	1008
4	rs6815538	C	T	0.936508	1008
4	rs141757017	A	T	0.015873	1008
4	rs34535833	T	C	0.28373	1008
4	rs73861897	G	A	0.030754	1008
4	rs2952432	G	C	0.236111	1008
4	rs7675231	A	G	0.1875	1008
4	rs17647508	T	C	0.212302	1008
4	rs13106354	T	A	0.292659	1008
4	rs11737033	C	T	0.236111	1008
4	rs72703310	G	T	0.235119	1008
4	rs3860620	T	C	0.43254	1008
4	rs78668795	G	A	0.0972222	1008
4	rs80189105	G	A	0.0982143	1008
4	rs58085639	A	G	0.030754	1008
4	rs10020486	G	A	0.189484	1008
4	rs9991669	A	C	0.189484	1008
4	rs72621963	T	C	0.21131	1008
4	rs72621964	C	G	0.112103	1008
4	rs2319256	C	T	0.96131	1008
4	rs9997936	T	C	0.189484	1008
4	rs34664469	G	A	0.292659	1008
4	rs79640031	C	A	0.0972222	1008
4	rs111888367	C	T	0.0188492	1008
4	rs10050232	G	A	0.429563	1008
4	rs75145217	C	T	0.0575397	1008
4	rs73861900	G	A	0.030754	1008
4	rs2706836	T	C	0.96131	1008
4	rs77319333	A	G	0.0972222	1008
4	rs12650355	G	T	0.118056	1008
4	rs12502751	T	G	0.240079	1008
4	rs147336000	A	T	0.0376984	1008
4	rs12501419	C	T	0.00694444	1008
4	rs2250633	A	C	0.0892857	1008
4	rs2952481	T	C	0.951389	1008
4	rs72621965	T	C	0.114087	1008
4	rs72621966	G	C	0.0982143	1008
4	rs2706843	C	T	0.951389	1008
4	rs2706844	C	T	0.0892857	1008
4	rs117755914	C	T	0.0198413	1008
4	rs76151678	A	G	0.030754	1008
4	rs2952482	A	G	0.234127	1008
4	rs76654334	A	T	0.0892857	1008
4	rs72621967	G	A	0.114087	1008
4	rs62333593	G	A	0.225198	1008
4	rs73864205	G	A	0.030754	1008
4	rs2319260	G	T	0.114087	1008
4	rs11935296	A	G	0.030754	1008
4	rs2319261	G	T	0.229167	1008
4	rs2706833	G	A	0.46131	1008
4	rs72703315	C	T	0.0892857	1008
4	rs12645590	T	C	0.114087	1008
4	rs12645615	T	C	0.0982143	1008
4	rs10013164	T	G	0.431548	1008
4	rs10006075	C	G	0.431548	1008
4	rs8180236	A	G	0.431548	1008
4	rs116852145	T	G	0.0257937	1008
4	rs143844240	A	G	0.0257937	1008
4	rs4516743	T	C	0.114087	1008
4	rs4590068	C	G	0.114087	1008
4	rs2319258	A	G	0.462302	1008
4	rs34607048	A	T	0.0892857	1008
4	rs2319259	C	T	0.462302	1008
4	rs12503422	G	C	0.195437	1008
4	rs8180155	G	A	0.149802	1008
4	rs77725218	C	G	0.0902778	1008
4	rs76352334	C	T	0.0892857	1008
4	rs72621968	C	A	0.0902778	1008
4	rs117851893	C	T	0.0962302	1008
4	rs76500491	A	C	0.0823413	1008
4	rs34116384	C	T	0.0823413	1008
4	rs150051525	C	T	0.0962302	1008
4	rs113861595	T	G	0.0962302	1008
4	rs2706845	T	G	0.0962302	1008
4	rs4419497	T	C	0.259921	1008
4	rs72621969	C	T	0.0952381	1008
4	rs17601772	G	A	0.0823413	1008
4	rs62333596	T	C	0.0823413	1008
4	rs2319244	C	T	0.507937	1008
4	rs12506707	A	G	0.260913	1008
4	rs74514354	C	T	0.0823413	1008
4	rs72621970	A	T	0.0962302	1008
4	rs6553778	C	T	0.507937	1008
4	rs72621971	A	C	0.0962302	1008
4	rs6812213	A	G	0.507937	1008
4	rs138785922	G	T	0.0267857	1008
4	rs34586928	C	A	0.0823413	1008
4	rs72621972	A	G	0.0952381	1008
4	rs13136714	T	G	0.0823413	1008
4	rs10517938	A	C	0.507937	1008
4	rs78680349	T	A	0.0386905	1008
4	rs11941943	G	A	0.507937	1008
4	rs17523451	T	G	0.259921	1008
4	rs76321197	T	C	0.0823413	1008
4	rs75198187	C	T	0.0287698	1008
4	rs34871603	T	C	0.508929	1008
4	rs34514527	C	T	0.547619	1008
4	rs34773757	T	C	0.547619	1008
4	rs141555654	G	C	0.0962302	1008
4	rs112448253	C	T	0.0823413	1008
4	rs143544109	G	A	0.0962302	1008
4	rs28873461	C	T	0.0367063	1008
4	rs71620447	G	A	0.546627	1008
4	rs145982177	G	C	0.0337302	1008
4	rs111408481	T	C	0.946429	1008
4	rs113102690	C	A	0.0823413	1008
4	rs192089140	A	G	0.0962302	1008
4	rs189458431	G	A	0.0257937	1008
4	rs140381933	C	T	0.0277778	1008
4	rs148917466	G	A	0.318452	1008
4	rs151015223	G	T	0.0823413	1008
4	rs115610589	C	T	0.0823413	1008
4	rs112235362	G	T	0.318452	1008
4	rs4860014	T	C	0.22123	1008
4	rs2706823	A	C	0.725198	1008
4	rs2706072	A	T	0.947421	1008
4	rs2706822	A	G	0.946429	1008
4	rs78640402	A	T	0.178571	1008
4	rs2706071	A	G	0.725198	1008
4	rs2706070	A	G	0.725198	1008
4	rs2319243	T	A	0.546627	1008
4	rs75392487	G	C	0.178571	1008
4	rs145441762	C	T	0.0267857	1008
4	rs2706069	A	G	0.947421	1008
4	rs2319242	C	A	0.222222	1008
4	rs79933484	A	T	0.0972222	1008
4	rs74864321	G	A	0.18254	1008
4	rs11936627	T	A	0.546627	1008
4	rs11133037	C	T	0.546627	1008
4	rs2319240	C	G	0.0823413	1008
4	rs34209900	G	A	0.546627	1008
4	rs2706067	A	G	0.947421	1008
4	rs75092817	C	A	0.0823413	1008
4	rs79251033	C	T	0.0367063	1008
4	rs57814872	A	G	0.22123	1008
4	rs75320396	G	A	0.179563	1008
4	rs62333622	A	T	0.22123	1008
4	rs143104557	G	A	0.015873	1008
4	rs2706074	C	T	0.72619	1008
4	rs77055462	G	A	0.0972222	1008
4	rs6841602	A	G	0.180556	1008
4	rs2706821	T	C	0.180556	1008
4	rs6854438	T	G	0.0833333	1008
4	rs7681743	C	T	0.545635	1008
4	rs75311832	A	G	0.0813492	1008
4	rs2252437	A	G	0.947421	1008
4	rs6553798	T	C	0.0833333	1008
4	rs6553799	T	A	0.180556	1008
4	rs12649155	T	C	0.545635	1008
4	rs77848083	G	A	0.0972222	1008
4	rs78582793	A	T	0.0972222	1008
4	rs2319264	A	G	0.224206	1008
4	rs77225034	A	G	0.0823413	1008
4	rs76843457	A	G	0.0982143	1008
4	rs1987056	C	T	0.0982143	1008
4	rs6846744	T	C	0.0823413	1008
4	rs76219251	T	C	0.0982143	1008
4	rs17523610	T	C	0.0823413	1008
4	rs1382238	C	A	0.551587	1008
4	rs7661537	T	C	0.551587	1008
4	rs11736359	T	C	0.551587	1008
4	rs1478232	C	T	0.0505952	1008
4	rs9312556	G	T	0.180556	1008
4	rs80073004	A	C	0.0823413	1008
4	rs10517939	G	A	0.217262	1008
4	rs17704165	A	T	0.181548	1008
4	rs12644036	C	T	0.112103	1008
4	rs17523654	G	A	0.218254	1008
4	rs13150354	A	T	0.0505952	1008
4	rs34790673	C	T	0.268849	1008
4	rs12646941	T	C	0.0505952	1008
4	rs17704183	G	A	0.550595	1008
4	rs17053293	T	C	0.0823413	1008
4	rs75213707	C	T	0.0436508	1008
4	rs6817078	G	T	0.901786	1008
4	rs75624581	A	G	0.0238095	1008
4	rs7694220	A	G	0.550595	1008
4	rs56678518	G	A	0.218254	1008
4	rs138064821	T	A	0.00793651	1008
4	rs118151187	G	C	0.0992063	1008
4	rs117191239	A	G	0.0992063	1008
4	rs75355082	T	C	0.0823413	1008
4	rs74467310	G	T	0.0823413	1008
4	rs79063107	G	A	0.0823413	1008
4	rs17053300	G	C	0.0823413	1008
4	rs6838532	A	G	0.267857	1008
4	rs12499831	A	G	0.553571	1008
4	rs78468893	G	A	0.0962302	1008
4	rs79356973	T	A	0.0962302	1008
4	rs76762906	G	A	0.0823413	1008
4	rs148259101	T	C	0.00595238	1008
4	rs55786536	T	G	0.217262	1008
4	rs62333637	T	C	0.329365	1008
4	rs2126866	T	G	0.0515873	1008
4	rs2126865	C	T	0.0505952	1008
4	rs2169736	T	C	0.28869	1008
4	rs142366390	C	T	0.0178571	1008
4	rs67201923	C	T	0.0337302	1008
4	rs77867179	C	T	0.046627	1008
4	rs9999852	T	G	0.224206	1008
4	rs28436983	T	C	0.223214	1008
4	rs117178451	C	T	0.0684524	1008
4	rs62333638	A	C	0.0109127	1008
4	rs147886052	G	A	0.00396825	1008
4	rs140878126	C	T	0.0257937	1008
4	rs115011249	G	A	0.0109127	1008
4	rs72703328	G	T	0.208333	1008
4	rs9790358	G	A	0.673611	1008
4	rs1478231	C	G	0.0367063	1008
4	rs62333640	G	A	0.00992063	1008
4	rs11933435	T	G	0.220238	1008
4	rs117731657	A	G	0.0694444	1008
4	rs77763469	T	C	0.496032	1008
4	rs75063208	A	C	0.327381	1008
4	rs17053311	A	T	0.107143	1008
4	rs2873937	A	T	0.22123	1008
4	rs1124558	T	C	0.22123	1008
4	rs1600106	C	T	0.326389	1008
4	rs1600104	A	G	0.117063	1008
4	rs17602245	G	A	0.0109127	1008
4	rs72703330	G	A	0.209325	1008
4	rs11133064	C	T	0.485119	1008
4	rs11730125	C	T	0.0109127	1008
4	rs151175567	G	A	0.0367063	1008
4	rs62333654	T	A	0.117063	1008
4	rs116665542	G	A	0.0109127	1008
4	rs59853081	C	T	0.326389	1008
4	rs143228733	G	C	0.0337302	1008
4	rs13118714	C	T	0.15873	1008
4	rs58471370	C	G	0.0694444	1008
4	rs2199615	A	T	0.485119	1008
4	rs141908636	C	A	0.0337302	1008
4	rs12646176	A	G	0.168651	1008
4	rs1478229	A	G	0.549603	1008
4	rs74957015	C	A	0.0376984	1008
4	rs141969554	A	C	0.0367063	1008
4	rs11940749	A	G	0.248016	1008
4	rs75130632	A	G	0.0386905	1008
4	rs11940910	A	T	0.24504	1008
4	rs6841551	C	A	0.166667	1008
4	rs112369896	C	T	0.181548	1008
4	rs1841947	A	G	0.550595	1008
4	rs12647477	C	T	0.165675	1008
4	rs80302730	A	C	0.0376984	1008
4	rs34381383	C	A	0.165675	1008
4	rs75620951	T	G	0.0376984	1008
4	rs72703334	C	T	0.165675	1008
4	rs2319274	C	T	0.225198	1008
4	rs6844303	G	T	0.160714	1008
4	rs79385171	T	C	0.0367063	1008
4	rs117530997	C	T	0.0376984	1008
4	rs117830829	G	A	0.0376984	1008
4	rs77449530	C	G	0.0704365	1008
4	rs2199614	C	T	0.159722	1008
4	rs79668621	C	T	0.0376984	1008
4	rs76709625	G	C	0.00694444	1008
4	rs1585666	T	C	0.209325	1008
4	rs68052544	C	A	0.330357	1008
4	rs116857574	G	A	0.0386905	1008
4	rs77599916	G	A	0.108135	1008
4	rs28756826	C	T	0.507937	1008
4	rs141125989	G	A	0.0704365	1008
4	rs117045501	A	G	0.0704365	1008
4	rs10032459	T	C	0.491071	1008
4	rs1160487	T	A	0.160714	1008
4	rs10517942	T	C	0.493056	1008
4	rs76276004	G	A	0.0714286	1008
4	rs6841727	A	T	0.331349	1008
4	rs11943978	G	A	0.247024	1008
4	rs13131736	G	A	0.159722	1008
4	rs17053323	A	G	0.108135	1008
4	rs1382237	G	A	0.159722	1008
4	rs2219758	G	A	0.159722	1008
4	rs964578	A	G	0.510913	1008
4	rs7682433	G	T	0.0704365	1008
4	rs1478224	C	A	0.507937	1008
4	rs143229280	C	T	0.00694444	1008
4	rs75014103	C	T	0.00694444	1008
4	rs12645548	T	C	0.160714	1008
4	rs62332360	C	A	0.329365	1008
4	rs4550962	A	C	0.160714	1008
4	rs35154180	G	T	0.160714	1008
4	rs11724516	T	A	0.223214	1008
4	rs2169732	G	A	0.159722	1008
4	rs7680535	C	T	0.509921	1008
4	rs11931502	C	T	0.166667	1008
4	rs79430851	A	C	0.0734127	1008
4	rs117145089	T	A	0.0724206	1008
4	rs17053332	C	A	0.0823413	1008
4	rs17704305	G	T	0.0337302	1008
4	rs62332362	T	A	0.168651	1008
4	rs116856636	C	G	0.110119	1008
4	rs2319275	C	T	0.508929	1008
4	rs2319276	T	G	0.840278	1008
4	rs118145826	G	A	0.0724206	1008
4	rs62332363	G	A	0.166667	1008
4	rs75121043	A	G	0.015873	1008
4	rs1585663	G	C	0.159722	1008
4	rs62332364	C	T	0.166667	1008
4	rs34620355	C	T	0.15873	1008
4	rs78724995	A	C	0.110119	1008
4	rs72703345	A	G	0.0367063	1008
4	rs72703346	T	C	0.222222	1008
4	rs62332365	A	G	0.222222	1008
4	rs74972155	G	T	0.0138889	1008
4	rs118151352	C	T	0.0714286	1008
4	rs1600103	A	C	0.84127	1008
4	rs147678501	G	A	0.00892857	1008
4	rs67123576	G	A	0.15873	1008
4	rs77754177	C	T	0.0714286	1008
4	rs141674698	C	T	0.0714286	1008
4	rs1518203	G	T	0.62004	1008
4	rs80346533	G	A	0.0376984	1008
4	rs76867747	A	G	0.0376984	1008
4	rs17523992	A	G	0.0367063	1008
4	rs72703348	C	A	0.159722	1008
4	rs72703349	T	A	0.159722	1008
4	rs2319277	T	C	0.625992	1008
4	rs35308413	T	C	0.15873	1008
4	rs10020921	A	G	0.516865	1008
4	rs10023693	T	A	0.516865	1008
4	rs60518548	G	C	0.0704365	1008
4	rs12507971	C	T	0.0178571	1008
4	rs1817389	T	C	0.625992	1008
4	rs11731275	G	A	0.014881	1008
4	rs1120854	C	T	0.622024	1008
4	rs145348237	A	C	0.0277778	1008
4	rs72703352	A	G	0.0515873	1008
4	rs9994486	T	C	0.511905	1008
4	rs72703353	C	T	0.0515873	1008
4	rs72703354	C	T	0.165675	1008
4	rs72703355	C	A	0.0367063	1008
4	rs72703356	T	G	0.0515873	1008
4	rs79754188	G	A	0.15873	1008
4	rs55761721	G	A	0.521825	1008
4	rs112019565	T	G	0.675595	1008
4	rs59345443	A	G	0.110119	1008
4	rs34334329	G	T	0.159722	1008
4	rs77588031	G	A	0.014881	1008
4	rs116900172	C	T	0.0376984	1008
4	rs72703358	A	C	0.0515873	1008
4	rs67669280	C	T	0.622024	1008
4	rs34311776	T	C	0.159722	1008
4	rs115988809	A	G	0.0515873	1008
4	rs35813981	T	C	0.159722	1008
4	rs56072268	T	C	0.672619	1008
4	rs78815623	C	T	0.110119	1008
4	rs1026702	T	C	0.166667	1008
4	rs1026701	G	A	0.0515873	1008
4	rs1600102	C	T	0.166667	1008
4	rs67934221	C	T	0.0515873	1008
4	rs76515065	T	G	0.0724206	1008
4	rs117484630	T	A	0.0724206	1008
4	rs11936438	A	G	0.625	1008
4	rs7660862	C	A	0.838294	1008
4	rs116424243	G	A	0.0615079	1008
4	rs4860025	T	G	0.623016	1008
4	rs74969195	C	G	0.0724206	1008
4	rs149364563	A	C	0.0545635	1008
4	rs1478241	T	C	0.84127	1008
4	rs6825863	G	A	0.512897	1008
4	rs116901572	G	A	0.0456349	1008
4	rs10033874	G	A	0.511905	1008
4	rs7661910	T	C	0.84127	1008
4	rs78149682	T	G	0.0714286	1008
4	rs79836051	C	A	0.0863095	1008
4	rs1841949	G	T	0.0525794	1008
4	rs7668194	T	G	0.0803571	1008
4	rs1878686	C	A	0.708333	1008
4	rs1878685	T	C	0.853175	1008
4	rs6816291	C	T	0.582341	1008
4	rs76818860	A	G	0.0406746	1008
4	rs6845819	G	T	0.84127	1008
4	rs72989764	A	G	0.0793651	1008
4	rs6553880	C	T	0.74504	1008
4	rs77271206	A	G	0.0168651	1008
4	rs1914620	C	T	0.825397	1008
4	rs72989768	C	T	0.0615079	1008
```
