## Supplementary material for "Characterization of shared and ancestry-specific signals driving complex traits using multi-ancestry fine-mapping": s2_ref.bim

```
4	rs4691293	0	167474576	G	A
4	rs72635128	0	167474777	C	T
4	rs28419450	0	167475502	T	G
4	rs74490334	0	167477364	C	T
4	rs28784939	0	167479369	G	A
4	rs9997430	0	167480345	A	G
4	rs4690852	0	167480418	C	T
4	rs28887530	0	167481236	C	T
4	rs28866561	0	167482346	C	T
4	rs6844795	0	167482627	A	C
4	rs28859960	0	167482655	G	T
4	rs140441396	0	167482934	T	G
4	rs72635129	0	167483577	A	G
4	rs72635130	0	167483590	A	G
4	rs7671820	0	167483601	T	C
4	rs7693964	0	167483761	C	A
4	rs7672240	0	167483812	T	C
4	rs7694460	0	167483857	G	A
4	rs6536981	0	167483915	T	C
4	rs12506791	0	167484240	G	A
4	rs141043072	0	167484317	T	C
4	rs12506854	0	167484399	G	A
4	rs7654830	0	167485256	A	G
4	rs72635131	0	167485440	T	C
4	rs10019331	0	167485525	G	A
4	rs7660211	0	167485618	C	T
4	rs12651344	0	167486266	T	C
4	rs55872406	0	167486638	G	C
4	rs72635132	0	167486930	C	G
4	rs6824380	0	167487010	A	G
4	rs10025193	0	167487148	C	T
4	rs72974201	0	167487871	A	G
4	rs57487221	0	167488055	A	T
4	rs58115070	0	167488326	A	G
4	rs7439050	0	167488592	G	T
4	rs7435078	0	167488643	T	C
4	rs192486292	0	167488665	G	A
4	rs7439139	0	167488773	G	A
4	rs7439074	0	167488820	C	T
4	rs7439084	0	167488923	A	G
4	rs7439125	0	167488987	A	G
4	rs6536982	0	167489200	A	G
4	rs6536983	0	167489301	T	A
4	rs76497085	0	167489328	A	G
4	rs6536984	0	167489338	G	A
4	rs6844917	0	167489918	A	G
4	rs6845462	0	167490039	C	T
4	rs6845804	0	167490086	G	C
4	rs72635133	0	167490395	C	G
4	rs6536985	0	167490406	A	T
4	rs72635134	0	167490462	C	T
4	rs80320558	0	167491058	C	G
4	rs142727033	0	167491143	G	A
4	rs75470589	0	167498755	G	A
4	rs7665484	0	167499125	C	T
4	rs141325758	0	167499271	A	G
4	rs116046110	0	167499315	G	A
4	rs7671013	0	167499537	C	T
4	rs76767812	0	167500157	C	T
4	rs4691296	0	167500615	C	A
4	rs4691297	0	167500773	A	G
4	rs116106641	0	167500792	A	G
4	rs72635136	0	167501014	G	A
4	rs141470336	0	167501102	G	C
4	rs143536688	0	167501104	C	T
4	rs150988575	0	167501107	T	A
4	rs9994777	0	167502686	C	T
4	rs78473063	0	167502708	G	T
4	rs6813804	0	167503287	A	G
4	rs80141530	0	167503503	A	G
4	rs6844850	0	167503505	T	C
4	rs7435951	0	167503755	G	T
4	rs80322942	0	167504050	T	C
4	rs11725415	0	167504854	G	A
4	rs184936951	0	167505210	T	C
4	rs76035132	0	167506108	T	C
4	rs76381905	0	167506874	A	G
4	rs148718837	0	167507039	C	T
4	rs55716547	0	167508009	T	C
4	rs72635137	0	167508049	C	G
4	rs72635138	0	167508264	T	C
4	rs144046932	0	167508467	G	A
4	rs6853975	0	167508586	G	A
4	rs75400128	0	167509219	A	T
4	rs143890533	0	167510472	T	C
4	rs4691298	0	167510528	T	A
4	rs78666708	0	167510750	C	G
4	rs7437876	0	167510757	A	G
4	rs12512350	0	167510808	T	C
4	rs76358020	0	167511489	G	A
4	rs76987353	0	167511500	C	G
4	rs12648538	0	167511550	G	T
4	rs7340870	0	167511740	A	C
4	rs79675856	0	167511974	G	T
4	rs58993559	0	167512651	G	A
4	rs58565719	0	167513075	G	A
4	rs12506992	0	167514895	G	T
4	rs58534787	0	167515605	A	G
4	rs74567840	0	167515704	G	A
4	rs72695531	0	167516110	A	C
4	rs72695534	0	167516267	G	C
4	rs57391276	0	167516352	T	C
4	rs61168372	0	167516478	T	C
4	rs12502251	0	167517235	A	C
4	rs11100657	0	167518230	A	G
4	rs77808576	0	167518247	T	A
4	rs76395193	0	167519384	C	T
4	rs4133304	0	167519688	C	G
4	rs61691109	0	167520018	A	G
4	rs72695538	0	167520416	C	T
4	rs56410328	0	167520729	T	C
4	rs79263669	0	167520913	A	C
4	rs79818443	0	167521421	T	C
4	rs77613918	0	167521541	C	T
4	rs77841190	0	167521549	A	G
4	rs72635139	0	167521954	C	G
4	rs75870220	0	167522351	C	T
4	rs7437450	0	167522749	A	G
4	rs77719500	0	167523238	A	G
4	rs60869845	0	167523424	T	A
4	rs76419604	0	167524123	T	C
4	rs187687281	0	167524462	A	C
4	rs79969342	0	167524508	A	C
4	rs72695539	0	167525370	C	G
4	rs79986292	0	167525724	G	C
4	rs78657695	0	167525769	C	T
4	rs7698079	0	167526945	A	G
4	rs116062304	0	167527099	A	G
4	rs7658057	0	167527770	C	T
4	rs77013891	0	167527791	G	A
4	rs6536987	0	167528623	A	G
4	rs76188776	0	167528769	G	A
4	rs75132873	0	167529199	T	C
4	rs79348218	0	167529509	A	G
4	rs28840815	0	167529635	T	C
4	rs77418834	0	167529730	G	A
4	rs77066117	0	167530293	A	T
4	rs7690459	0	167531237	C	T
4	rs62352775	0	167531378	G	A
4	rs72635140	0	167531468	A	G
4	rs79026119	0	167531523	A	G
4	rs76390864	0	167531721	A	G
4	rs76550860	0	167531726	A	G
4	rs74619363	0	167531876	T	C
4	rs78000397	0	167531931	G	A
4	rs74500617	0	167532031	G	A
4	rs72635141	0	167532129	G	A
4	rs80049531	0	167532204	A	G
4	rs7655721	0	167532696	A	T
4	rs74495481	0	167533332	C	T
4	rs79101066	0	167533449	A	C
4	rs72635142	0	167534034	G	A
4	rs60555352	0	167534161	C	T
4	rs74820392	0	167535528	G	A
4	rs72695543	0	167535795	C	T
4	rs79356782	0	167536458	A	T
4	rs72695544	0	167536932	T	A
4	rs11100658	0	167536937	C	G
4	rs79467278	0	167537183	C	T
4	rs76868672	0	167537271	T	C
4	rs72635143	0	167537303	G	A
4	rs75251917	0	167537327	A	T
4	rs66526212	0	167537418	T	C
4	rs72635144	0	167537466	A	C
4	rs72635145	0	167538596	G	A
4	rs10016749	0	167539252	G	A
4	rs76082876	0	167539669	A	G
4	rs569764232	0	167539882	T	G
4	rs77802308	0	167540245	C	T
4	rs7673384	0	167540460	C	T
4	rs75028911	0	167541682	T	C
4	rs77743641	0	167542516	G	A
4	rs7665648	0	167542983	T	C
4	rs116101931	0	167543153	C	T
4	rs115303517	0	167543406	A	G
4	rs10016111	0	167544762	C	G
4	rs10018491	0	167544997	C	T
4	rs78713510	0	167545365	T	C
4	rs80320966	0	167546677	G	A
4	rs117932561	0	167546706	A	G
4	rs6419311	0	167546962	C	T
4	rs7673076	0	167547429	G	A
4	rs72635146	0	167547711	T	C
4	rs72635147	0	167547716	G	A
4	rs6536988	0	167548606	C	T
4	rs72635148	0	167548667	T	C
4	rs10212749	0	167548911	T	C
4	rs117821067	0	167549386	G	C
4	rs6844386	0	167549632	G	C
4	rs6844192	0	167549647	C	T
4	rs6821728	0	167549840	T	C
4	rs72635149	0	167550397	G	A
4	rs10001950	0	167550669	T	G
4	rs10034869	0	167550780	C	T
4	rs7658952	0	167551174	A	C
4	rs7664464	0	167551359	G	A
4	rs72978220	0	167551810	G	T
4	rs6822910	0	167552158	G	A
4	rs139113518	0	167552816	C	T
4	rs117274344	0	167552929	T	C
4	rs117579720	0	167553454	C	A
4	rs7438628	0	167553587	G	A
4	rs6536989	0	167553877	T	A
4	rs111773267	0	167553884	T	G
4	rs112802780	0	167553954	G	A
4	rs72635150	0	167554573	T	C
4	rs192907271	0	167554761	T	C
4	rs72635151	0	167555629	A	G
4	rs78965048	0	167556584	A	T
4	rs77388539	0	167556784	T	C
4	rs28419741	0	167557797	C	T
4	rs28516922	0	167557845	A	G
4	rs28419277	0	167558013	T	C
4	rs55867414	0	167558658	A	T
4	rs28391069	0	167559106	C	T
4	rs72635152	0	167559248	G	T
4	rs72635153	0	167559298	A	G
4	rs28680860	0	167559813	T	C
4	rs28689028	0	167559842	A	C
4	rs28403362	0	167559982	C	T
4	rs28445683	0	167560402	A	G
4	rs112195994	0	167560422	C	T
4	rs72635154	0	167561119	T	C
4	rs28719011	0	167561386	A	G
4	rs72635155	0	167561516	G	C
4	rs72635156	0	167561523	T	G
4	rs28453146	0	167561808	C	T
4	rs72635157	0	167562106	G	A
4	rs72635158	0	167562127	A	G
4	rs28477911	0	167562731	T	C
4	rs138364068	0	167563175	C	T
4	rs77660415	0	167563712	G	A
4	rs28609819	0	167563894	T	A
4	rs75275358	0	167563967	A	T
4	rs77114634	0	167563971	C	G
4	rs80201260	0	167563972	T	A
4	rs28429012	0	167564550	G	A
4	rs75992693	0	167564815	T	A
4	rs72635159	0	167564944	G	A
4	rs72635160	0	167565989	C	A
4	rs28594927	0	167566167	C	T
4	rs28463696	0	167566244	T	C
4	rs28555495	0	167566265	G	C
4	rs72635161	0	167566386	A	C
4	rs117648088	0	167566741	G	A
4	rs28465152	0	167566752	A	G
4	rs72635162	0	167566958	A	T
4	rs75813092	0	167567046	T	G
4	rs28612841	0	167567658	G	A
4	rs28827865	0	167567976	A	T
4	rs28768419	0	167568083	T	C
4	rs28805433	0	167569056	A	G
4	rs28799342	0	167569482	A	G
4	rs79690577	0	167570065	T	G
4	rs181273785	0	167570326	T	C
4	rs78183506	0	167570398	G	A
4	rs141264213	0	167570698	C	T
4	rs143597336	0	167570703	C	G
4	rs28494630	0	167570976	C	T
4	rs28713613	0	167571068	A	G
4	rs28680567	0	167571126	G	A
4	rs72635163	0	167571581	A	G
4	rs28408994	0	167571706	T	C
4	rs72635164	0	167571890	C	A
4	rs72635165	0	167572089	T	C
4	rs75332735	0	167572251	A	G
4	rs28580082	0	167572273	A	G
4	rs28367117	0	167572527	A	G
4	rs28440831	0	167572681	T	C
4	rs72635166	0	167574440	C	T
4	rs28417811	0	167574518	A	G
4	rs74794290	0	167575084	A	G
4	rs143108838	0	167576063	A	G
4	rs144761753	0	167576842	T	C
4	rs144436177	0	167576996	C	A
4	rs36158000	0	167577173	G	T
4	rs36150706	0	167577378	C	T
4	rs141176063	0	167578244	G	A
4	rs36152032	0	167578515	C	G
4	rs36158748	0	167578556	C	T
4	rs139731047	0	167578642	G	A
4	rs142830347	0	167578879	T	C
4	rs147617648	0	167579144	T	C
4	rs150113842	0	167579358	C	T
4	rs138458557	0	167579577	A	T
4	rs143066559	0	167579612	C	A
4	rs148349571	0	167580245	G	A
4	rs150847491	0	167580662	A	G
4	rs139723890	0	167581595	C	A
4	rs145298900	0	167581704	T	C
4	rs36166620	0	167581830	T	C
4	rs140212774	0	167582150	T	C
4	rs143919127	0	167583028	G	T
4	rs147233127	0	167583196	T	G
4	rs150582836	0	167583636	C	T
4	rs145570099	0	167584283	A	G
4	rs140782204	0	167584622	C	A
4	rs151319312	0	167584784	G	A
4	rs183262899	0	167585917	C	T
4	rs187318460	0	167585941	T	C
4	rs566092116	0	167585948	A	G
4	rs536834941	0	167585949	T	A
4	rs183125094	0	167585965	T	C
4	rs141351078	0	167586025	T	C
4	rs144114355	0	167586351	T	A
4	rs181274239	0	167587520	T	C
4	rs138143060	0	167587657	G	A
4	rs149572481	0	167588054	A	C
4	rs116457035	0	167588516	A	G
4	rs72635167	0	167589287	T	C
4	rs10006678	0	167589611	T	A
4	rs79763929	0	167590875	T	C
4	rs79324005	0	167591257	A	G
4	rs182290493	0	167591436	C	T
4	rs11944508	0	167592156	C	T
4	rs147930866	0	167592393	T	G
4	rs12506933	0	167592720	T	A
4	rs75152967	0	167593287	G	T
4	rs7340944	0	167593844	A	T
4	rs56850382	0	167594029	A	T
4	rs140923388	0	167594209	T	C
4	rs78540517	0	167594367	G	A
4	rs10032330	0	167594972	A	G
4	rs78130448	0	167595158	C	T
4	rs73861395	0	167595169	C	A
4	rs6818026	0	167595468	C	T
4	rs10026269	0	167596236	T	C
4	rs79237915	0	167597678	G	C
4	rs77054025	0	167597763	G	A
4	rs182096872	0	167599050	G	T
4	rs73861396	0	167599719	A	G
4	rs73861397	0	167599725	C	T
4	rs73861398	0	167599828	G	A
4	rs58399114	0	167600676	C	T
4	rs28667373	0	167600869	G	A
4	rs78655851	0	167601415	T	G
4	rs77923888	0	167601438	T	C
4	rs114882201	0	167601556	G	T
4	rs3924566	0	167602105	G	A
4	rs7434449	0	167602281	C	A
4	rs4132264	0	167603432	G	C
4	rs10006942	0	167605220	A	T
4	rs57952152	0	167606479	G	C
4	rs28470639	0	167606484	C	G
4	rs10007526	0	167606779	T	C
4	rs7692681	0	167607492	C	T
4	rs7661107	0	167607726	T	C
4	rs116957515	0	167607727	G	A
4	rs3919798	0	167609476	T	C
4	rs6845338	0	167610410	T	C
4	rs77640897	0	167611044	T	A
4	rs74462830	0	167611112	C	T
4	rs4143463	0	167611971	C	T
4	rs11938687	0	167612443	A	C
4	rs11933732	0	167612453	C	T
4	rs72978295	0	167612476	T	C
4	rs79129364	0	167613188	A	G
4	rs76023109	0	167613320	G	A
4	rs6835107	0	167614099	A	T
4	rs28645359	0	167614928	T	C
4	rs11945682	0	167615348	G	A
4	rs112496154	0	167616964	T	C
4	rs111264026	0	167617392	A	G
4	rs28551156	0	167617485	C	G
4	rs28438787	0	167617556	G	A
4	rs12510378	0	167618383	T	A
4	rs138000672	0	167619655	A	G
4	rs41413146	0	167619995	G	C
4	rs78978585	0	167620424	C	T
4	rs76980506	0	167620607	A	C
4	rs76447645	0	167620679	T	C
4	rs76437096	0	167620759	T	C
4	rs77987088	0	167620994	C	T
4	rs41344248	0	167621023	A	T
4	rs146406911	0	167621892	C	T
4	rs7684028	0	167621939	T	C
4	rs7695046	0	167621960	A	C
4	rs6553485	0	167622160	G	A
4	rs117753255	0	167622511	T	C
4	rs149762720	0	167622658	T	A
4	rs13435745	0	167622773	A	G
4	rs28885145	0	167623212	G	A
4	rs12640405	0	167623358	G	A
4	rs118060900	0	167623548	T	C
4	rs11931942	0	167623773	G	A
4	rs9996245	0	167623965	G	A
4	rs117393106	0	167624025	C	T
4	rs7674577	0	167625748	A	G
4	rs10002710	0	167626155	G	A
4	rs10034471	0	167626348	T	C
4	rs57224305	0	167626377	T	A
4	rs78799231	0	167626507	C	T
4	rs78513764	0	167626795	C	T
4	rs77775069	0	167627995	A	G
4	rs12644650	0	167628013	G	A
4	rs77384941	0	167628044	T	C
4	rs55881721	0	167628088	T	A
4	rs78099024	0	167628232	G	A
4	rs11941551	0	167628609	C	T
4	rs72980232	0	167628832	T	C
4	rs72980234	0	167629004	C	T
4	rs79277010	0	167629560	C	T
4	rs6553543	0	167629838	G	C
4	rs6553544	0	167629953	G	T
4	rs7682852	0	167630087	G	A
4	rs79022584	0	167630463	G	A
4	rs72980237	0	167630773	T	C
4	rs2219237	0	167630858	C	A
4	rs149415160	0	167631782	C	T
4	rs60555966	0	167631889	C	T
4	rs77272645	0	167632252	C	T
4	rs56333751	0	167632329	C	T
4	rs57247717	0	167632381	C	T
4	rs10005315	0	167632465	G	T
4	rs57571560	0	167632620	T	A
4	rs72980245	0	167632713	G	T
4	rs72980247	0	167632753	G	C
4	rs74944954	0	167632931	C	A
4	rs10866348	0	167633134	T	G
4	rs10866349	0	167633141	T	G
4	rs12504158	0	167633150	G	A
4	rs10866350	0	167633376	G	A
4	rs9990895	0	167633858	C	T
4	rs60986622	0	167633910	C	G
4	rs113690227	0	167633916	T	C
4	rs56090642	0	167633984	G	A
4	rs954218	0	167634454	T	C
4	rs954217	0	167634639	A	T
4	rs12503564	0	167634706	A	G
4	rs77503417	0	167634729	T	G
4	rs111793944	0	167634875	T	C
4	rs79242349	0	167635232	A	G
4	rs2198739	0	167635532	T	C
4	rs185408614	0	167635533	G	T
4	rs2198738	0	167635674	G	A
4	rs75068292	0	167636289	A	G
4	rs114052539	0	167636404	G	A
4	rs17695876	0	167637210	A	G
4	rs148277927	0	167637223	G	A
4	rs58197672	0	167637306	T	C
4	rs141705704	0	167637332	A	T
4	rs113264175	0	167637378	A	G
4	rs147721108	0	167638099	C	T
4	rs143285800	0	167638234	T	C
4	rs146286360	0	167638844	T	G
4	rs141132463	0	167639143	T	C
4	rs199906990	0	167640082	C	T
4	rs188894464	0	167640270	C	T
4	rs201505385	0	167640766	G	A
4	rs28829357	0	167640990	T	C
4	rs12646736	0	167641341	G	A
4	rs143108544	0	167641754	T	C
4	rs202150967	0	167641767	C	T
4	rs199633459	0	167642647	A	G
4	rs200279228	0	167642663	C	A
4	rs374526964	0	167642710	G	A
4	rs201524001	0	167642714	T	C
4	rs199811320	0	167642763	A	C
4	rs199711971	0	167642806	A	G
4	rs192046445	0	167642869	A	G
4	rs571497932	0	167642980	G	T
4	rs17052537	0	167643295	G	C
4	rs77284984	0	167643343	T	C
4	rs12647003	0	167643563	A	C
4	rs12505657	0	167643601	T	G
4	rs113653597	0	167643785	C	T
4	rs6856033	0	167643857	C	T
4	rs17052538	0	167644235	T	C
4	rs17644847	0	167644331	C	T
4	rs140052238	0	167644834	C	G
4	rs13109075	0	167645029	T	C
4	rs2318457	0	167645352	T	G
4	rs6843982	0	167647164	T	C
4	rs4860006	0	167647323	A	G
4	rs62352801	0	167647480	T	C
4	rs113633860	0	167647745	G	A
4	rs4860007	0	167647806	A	C
4	rs62352802	0	167647977	C	T
4	rs138959633	0	167648041	C	T
4	rs4859971	0	167648055	T	C
4	rs6851516	0	167648454	T	C
4	rs72695575	0	167648687	A	G
4	rs6832027	0	167648719	A	G
4	rs72695578	0	167649042	T	G
4	rs2198737	0	167649165	G	A
4	rs9312532	0	167649479	A	T
4	rs9312535	0	167649643	C	A
4	rs6827306	0	167649758	T	C
4	rs6812497	0	167649794	C	T
4	rs113968476	0	167649802	C	A
4	rs6813547	0	167650280	C	T
4	rs6819071	0	167650690	C	T
4	rs6819104	0	167650729	C	T
4	rs7658503	0	167651241	G	T
4	rs7658860	0	167651397	G	A
4	rs72695581	0	167651556	C	T
4	rs6553661	0	167651583	C	T
4	rs75694143	0	167651694	G	C
4	rs6853202	0	167651962	A	G
4	rs17597615	0	167652109	G	T
4	rs6826647	0	167652162	C	T
4	rs11943562	0	167652786	T	C
4	rs977643	0	167653371	A	G
4	rs17519333	0	167653444	G	C
4	rs114690128	0	167653541	T	C
4	rs6839971	0	167653890	C	T
4	rs72695585	0	167653894	C	T
4	rs17696022	0	167654212	A	G
4	rs11942144	0	167654337	C	T
4	rs10021354	0	167654427	C	A
4	rs72695587	0	167654607	C	T
4	rs6846930	0	167654960	C	G
4	rs62352805	0	167655041	G	A
4	rs3762246	0	167655218	C	T
4	rs3762245	0	167655235	A	G
4	rs146868740	0	167655409	T	C
4	rs3762244	0	167655482	A	G
4	rs7674160	0	167655602	A	T
4	rs2054147	0	167655724	G	A
4	rs7695294	0	167655803	C	T
4	rs12499704	0	167656278	A	C
4	rs79031869	0	167656709	C	T
4	rs75897620	0	167656823	G	A
4	rs72695589	0	167657220	G	T
4	rs12501700	0	167657775	A	T
4	rs6813903	0	167657872	G	A
4	rs952650	0	167658259	G	A
4	rs74780037	0	167658412	A	G
4	rs2242115	0	167658565	A	G
4	rs17519417	0	167659185	T	C
4	rs7681289	0	167659338	C	T
4	rs10027405	0	167659473	T	C
4	rs376790993	0	167659866	C	T
4	rs9918043	0	167660542	C	A
4	rs7693792	0	167661037	C	T
4	rs72695590	0	167661105	T	C
4	rs7689694	0	167661368	G	A
4	rs7678556	0	167661512	A	C
4	rs7678726	0	167661584	A	G
4	rs56711230	0	167661745	C	T
4	rs7668057	0	167661791	T	C
4	rs7679349	0	167661939	A	G
4	rs2318483	0	167662272	C	G
4	rs2318484	0	167662287	C	A
4	rs13146675	0	167662963	C	T
4	rs141718856	0	167663304	C	T
4	rs7691894	0	167663664	A	G
4	rs11929824	0	167663701	C	T
4	rs11929833	0	167663751	C	T
4	rs72695593	0	167663933	C	T
4	rs72695594	0	167664015	T	C
4	rs62352806	0	167664214	C	T
4	rs62352807	0	167664236	G	A
4	rs62352808	0	167664346	G	T
4	rs80336024	0	167664371	T	G
4	rs2219236	0	167664510	C	T
4	rs2318485	0	167664591	C	T
4	rs2168401	0	167664936	G	A
4	rs2168400	0	167664953	C	T
4	rs79862732	0	167664964	G	A
4	rs2124450	0	167665046	G	A
4	rs113465405	0	167665227	G	T
4	rs62352830	0	167665384	C	T
4	rs7679195	0	167665533	C	A
4	rs7674513	0	167665553	G	A
4	rs7674681	0	167665621	G	A
4	rs138655958	0	167665639	C	A
4	rs6553787	0	167665694	A	G
4	rs6553788	0	167665775	T	C
4	rs6553792	0	167665804	G	C
4	rs6832684	0	167666009	G	A
4	rs6837703	0	167666036	C	T
4	rs28782800	0	167666178	G	C
4	rs62352831	0	167666468	G	C
4	rs4549411	0	167667015	C	A
4	rs11732467	0	167667081	G	A
4	rs147529449	0	167667322	C	A
4	rs6817584	0	167667749	T	C
4	rs144214730	0	167668082	C	A
4	rs146742159	0	167668148	C	G
4	rs148033293	0	167668259	A	C
4	rs75548038	0	167668271	C	T
4	rs150109899	0	167668283	T	C
4	rs138476866	0	167668288	G	A
4	rs181211055	0	167668670	G	A
4	rs78333672	0	167668782	C	T
4	rs144465979	0	167669099	A	T
4	rs141235596	0	167669943	A	G
4	rs13114286	0	167670652	C	T
4	rs6813646	0	167670799	A	T
4	rs10003311	0	167670960	T	C
4	rs11937180	0	167671014	A	G
4	rs11932154	0	167671122	C	T
4	rs11935104	0	167671126	T	C
4	rs11940325	0	167671168	G	A
4	rs72695600	0	167671179	C	T
4	rs11935138	0	167671211	T	C
4	rs28469298	0	167671227	A	G
4	rs10003707	0	167671294	T	C
4	rs2198736	0	167671562	A	G
4	rs2198735	0	167671609	C	T
4	rs2219235	0	167671857	C	T
4	rs2219234	0	167671875	A	G
4	rs3828018	0	167672125	C	T
4	rs3790359	0	167672184	C	T
4	rs79917824	0	167672248	G	A
4	rs3790358	0	167672322	T	C
4	rs28699632	0	167672920	G	T
4	rs78547900	0	167673137	G	T
4	rs7671353	0	167673387	A	G
4	rs7671414	0	167673477	A	G
4	rs72695601	0	167673568	G	T
4	rs7697656	0	167673928	C	G
4	rs3748526	0	167674091	C	T
4	rs2219233	0	167674183	T	G
4	rs7693595	0	167674257	G	C
4	rs2198734	0	167674372	G	A
4	rs72697504	0	167674379	A	T
4	rs17645162	0	167674634	A	T
4	rs28626960	0	167674677	C	T
4	rs10517901	0	167674905	A	C
4	rs17645192	0	167675226	G	A
4	rs7658611	0	167675287	C	A
4	rs7658810	0	167675395	C	G
4	rs2305593	0	167675635	G	A
4	rs74333413	0	167675957	C	T
4	rs13116696	0	167676235	T	C
4	rs28433769	0	167676398	C	G
4	rs6827226	0	167676494	C	T
4	rs57067289	0	167676846	A	G
4	rs60230975	0	167676881	G	T
4	rs7671287	0	167683124	G	A
4	rs74197863	0	167683152	A	G
4	rs7690787	0	167683182	T	G
4	rs2318486	0	167683517	G	C
4	rs2168405	0	167683661	C	A
4	rs2124457	0	167683728	G	C
4	rs2318487	0	167683734	G	T
4	rs2054146	0	167683902	T	C
4	rs72697509	0	167683916	G	C
4	rs78270924	0	167684022	A	G
4	rs2054145	0	167684049	T	C
4	rs2054144	0	167684182	C	T
4	rs2318488	0	167684898	G	A
4	rs4602517	0	167684929	A	G
4	rs13143115	0	167684981	T	C
4	rs62355169	0	167684992	G	A
4	rs13127151	0	167685013	C	T
4	rs12501132	0	167685139	G	A
4	rs7689431	0	167685199	C	T
4	rs7689440	0	167685213	C	T
4	rs7689792	0	167685389	C	T
4	rs7694474	0	167685488	C	T
4	rs79128379	0	167685715	C	T
4	rs371524290	0	167685853	C	T
4	rs6813465	0	167687702	G	A
4	rs6813483	0	167687734	G	A
4	rs78209273	0	167687824	G	A
4	rs12506064	0	167688721	C	G
4	rs62355202	0	167688838	C	T
4	rs34794594	0	167688955	T	C
4	rs9684307	0	167688965	G	T
4	rs112632424	0	167689009	C	T
4	rs9685077	0	167689041	A	C
4	rs9684858	0	167689378	C	A
4	rs150633299	0	167689514	G	A
4	rs10024175	0	167689696	T	C
4	rs149359065	0	167689851	G	A
4	rs10017298	0	167689966	C	T
4	rs6811155	0	167689983	T	C
4	rs10024474	0	167689996	T	G
4	rs6854042	0	167690181	A	G
4	rs6825308	0	167690300	G	A
4	rs12507377	0	167690341	C	G
4	rs12509913	0	167690347	T	C
4	rs62355204	0	167690351	C	T
4	rs6844868	0	167690388	C	T
4	rs6816941	0	167690485	T	C
4	rs143626752	0	167690559	C	A
4	rs4860015	0	167690760	C	T
4	rs2124456	0	167691100	T	C
4	rs11131774	0	167691151	T	G
4	rs11131775	0	167691172	G	A
4	rs11131776	0	167691181	G	A
4	rs2100536	0	167691549	C	G
4	rs4859978	0	167691609	T	C
4	rs4860018	0	167691688	G	A
4	rs4627894	0	167691711	G	A
4	rs4860020	0	167691805	G	A
4	rs4859980	0	167691950	C	T
4	rs62355207	0	167691994	C	T
4	rs62355208	0	167692012	C	T
4	rs1037631	0	167692197	T	C
4	rs79181345	0	167692456	G	T
4	rs1037630	0	167692474	C	A
4	rs3925714	0	167692553	C	T
4	rs17696319	0	167692801	C	T
4	rs11946234	0	167692892	A	C
4	rs17597957	0	167692947	G	A
4	rs17597978	0	167692976	G	T
4	rs28527797	0	167693038	G	A
4	rs17052591	0	167693200	C	T
4	rs17598006	0	167693601	A	C
4	rs4860021	0	167693612	C	T
4	rs4860022	0	167693875	C	T
4	rs10034086	0	167693974	A	G
4	rs72635168	0	167694003	G	A
4	rs6822872	0	167694030	C	G
4	rs10034162	0	167694036	A	G
4	rs6552223	0	167694282	T	G
4	rs6844855	0	167694753	T	C
4	rs745244	0	167694843	T	C
4	rs897512	0	167695412	G	A
4	rs897511	0	167695661	T	G
4	rs75225689	0	167695930	G	A
4	rs17519766	0	167696109	A	C
4	rs2219238	0	167696538	T	C
4	rs17598075	0	167696999	T	G
4	rs74558373	0	167697419	C	T
4	rs139382447	0	167697512	C	T
4	rs11935662	0	167697937	T	C
4	rs6817936	0	167698248	T	C
4	rs17052594	0	167698563	G	A
4	rs113351490	0	167698667	C	G
4	rs7698457	0	167699942	G	A
4	rs7698841	0	167700120	G	A
4	rs80275077	0	167700524	A	G
4	rs72697515	0	167700962	G	C
4	rs143312778	0	167701199	C	A
4	rs62355209	0	167701638	C	T
4	rs62355210	0	167701888	T	C
4	rs148869646	0	167703580	A	T
4	rs17052596	0	167704517	A	G
4	rs17696409	0	167704731	C	G
4	rs62355211	0	167705507	G	T
4	rs79822768	0	167706242	T	C
4	rs28427162	0	167706322	T	C
4	rs28733166	0	167707049	C	T
4	rs28458956	0	167707173	G	A
4	rs76940282	0	167708160	C	T
4	rs62355212	0	167708821	T	C
4	rs150279172	0	167709161	C	A
4	rs55702925	0	167709190	T	C
4	rs28463317	0	167709255	C	T
4	rs7669297	0	167709614	T	C
4	rs7670065	0	167709990	T	G
4	rs76339045	0	167710607	A	G
4	rs9312234	0	167710822	T	C
4	rs75201921	0	167711178	A	G
4	rs62355239	0	167711475	A	T
4	rs62355240	0	167711481	T	G
4	rs10517903	0	167711854	A	C
4	rs79765506	0	167712058	C	T
4	rs17645338	0	167712742	C	T
4	rs77791205	0	167713145	A	C
4	rs78699746	0	167713535	C	T
4	rs2198744	0	167713699	T	C
4	rs78014358	0	167713865	T	C
4	rs62355241	0	167714096	T	C
4	rs62355242	0	167715106	T	A
4	rs9637685	0	167715416	G	C
4	rs72494051	0	167716381	T	C
4	rs17052608	0	167716388	A	C
4	rs142556306	0	167716606	T	G
4	rs28363930	0	167718338	G	T
4	rs72697521	0	167719121	A	G
4	rs28548065	0	167719166	G	A
4	rs2318490	0	167720077	A	G
4	rs1304643	0	167720429	T	C
4	rs2318491	0	167720747	A	G
4	rs2318492	0	167720786	G	A
4	rs12645340	0	167721194	G	A
4	rs117544470	0	167721896	A	G
4	rs6858153	0	167722308	C	T
4	rs72494052	0	167722498	C	A
4	rs72494053	0	167722560	C	A
4	rs62355247	0	167723375	A	C
4	rs72635169	0	167723559	A	C
4	rs79112928	0	167724220	C	T
4	rs4241627	0	167724598	T	C
4	rs73863823	0	167724694	A	G
4	rs41369447	0	167725156	A	G
4	rs75838065	0	167726158	T	A
4	rs6846491	0	167726268	A	T
4	rs1551491	0	167727136	A	G
4	rs17519960	0	167727185	G	C
4	rs77897988	0	167727226	A	C
4	rs12500478	0	167727753	C	T
4	rs11735453	0	167728853	C	G
4	rs2873705	0	167730289	A	G
4	rs6844043	0	167730442	T	C
4	rs4143465	0	167730567	T	C
4	rs4143464	0	167730728	C	G
4	rs13108216	0	167731842	C	T
4	rs74287161	0	167732430	T	C
4	rs77849076	0	167732474	T	C
4	rs142304122	0	167733450	G	C
4	rs6821241	0	167733628	T	C
4	rs184186430	0	167733857	T	C
4	rs17598332	0	167734669	A	G
4	rs6823089	0	167735135	A	G
4	rs78406624	0	167735320	C	T
4	rs62356760	0	167735865	A	G
4	rs12646607	0	167736792	T	C
4	rs55734645	0	167738021	G	C
4	rs1037629	0	167738195	G	A
4	rs2198743	0	167738464	G	T
4	rs4318675	0	167738685	G	C
4	rs76900777	0	167740569	A	G
4	rs150892935	0	167741172	C	T
4	rs28494108	0	167741414	T	C
4	rs12645677	0	167741445	T	C
4	rs149794784	0	167741740	C	T
4	rs2198742	0	167742294	A	G
4	rs2198741	0	167742872	T	C
4	rs150107425	0	167742889	A	G
4	rs79605460	0	167743130	A	G
4	rs10011960	0	167743180	C	T
4	rs59443386	0	167743210	T	C
4	rs954722	0	167744429	T	C
4	rs921857	0	167745201	T	A
4	rs921856	0	167745216	G	A
4	rs11735271	0	167745822	T	C
4	rs62353203	0	167746649	A	T
4	rs117818871	0	167747014	C	T
4	rs74622400	0	167747853	C	T
4	rs60246774	0	167748415	G	A
4	rs17701990	0	167749783	T	C
4	rs4859994	0	167749944	C	T
4	rs6849616	0	167750625	C	T
4	rs6850087	0	167750866	C	T
4	rs58200612	0	167751065	T	G
4	rs200588589	0	167751066	G	T
4	rs17702008	0	167751542	T	C
4	rs2318494	0	167752224	T	A
4	rs6824889	0	167752923	A	T
4	rs7669089	0	167753460	A	C
4	rs76412826	0	167753666	A	G
4	rs80035646	0	167754371	C	A
4	rs6552659	0	167755348	C	T
4	rs12640605	0	167756785	C	T
4	rs12650356	0	167756859	G	A
4	rs12640699	0	167757172	C	A
4	rs6552687	0	167757806	T	A
4	rs112835460	0	167757905	C	T
4	rs7698253	0	167760028	G	A
4	rs7698485	0	167760175	G	A
4	rs4859995	0	167761508	C	T
4	rs117614805	0	167761509	G	A
4	rs2124453	0	167762116	C	A
4	rs76071301	0	167762331	C	T
4	rs72697531	0	167762548	C	T
4	rs79683184	0	167762940	A	C
4	rs6829373	0	167763369	G	A
4	rs2124452	0	167764092	G	C
4	rs74287163	0	167764265	G	A
4	rs12640666	0	167765297	G	A
4	rs76946984	0	167765672	C	T
4	rs2168402	0	167765735	C	A
4	rs78661796	0	167766300	A	G
4	rs72697533	0	167766433	T	A
4	rs76811453	0	167766698	A	G
4	rs149163334	0	167770918	G	T
4	rs6834387	0	167771434	T	C
4	rs138931219	0	167771860	C	T
4	rs141383759	0	167771946	C	T
4	rs368353173	0	167772180	G	A
4	rs4859969	0	167773457	T	G
4	rs74681854	0	167773949	G	T
4	rs74287164	0	167774109	T	C
4	rs79979221	0	167774302	C	A
4	rs2068609	0	167776168	C	A
4	rs897514	0	167776873	A	G
4	rs75476330	0	167777021	A	G
4	rs55711272	0	167777082	C	A
4	rs897513	0	167777305	A	G
4	rs141747343	0	167777390	C	T
4	rs77371188	0	167777595	T	C
4	rs35646569	0	167778165	A	G
4	rs72697537	0	167778309	A	T
4	rs7660401	0	167780915	T	C
4	rs72697539	0	167783792	A	G
4	rs150680705	0	167783879	T	C
4	rs79012697	0	167784376	C	T
4	rs4859997	0	167785513	G	A
4	rs144965399	0	167785934	G	C
4	rs60537597	0	167785953	C	T
4	rs12498421	0	167786089	C	T
4	rs4566679	0	167786501	A	C
4	rs4289464	0	167786572	C	T
4	rs4859998	0	167787116	G	A
4	rs62353259	0	167787710	T	C
4	rs77073253	0	167787733	C	T
4	rs7691474	0	167787891	C	G
4	rs75925418	0	167788080	A	T
4	rs6553015	0	167788342	A	G
4	rs76022439	0	167788964	A	G
4	rs7440269	0	167789207	A	G
4	rs80268038	0	167789684	T	C
4	rs57136544	0	167789802	C	T
4	rs12647293	0	167790507	C	T
4	rs7672200	0	167790958	G	A
4	rs74559350	0	167791697	G	A
4	rs10026881	0	167791799	A	T
4	rs10026895	0	167791824	A	C
4	rs60053973	0	167794132	C	G
4	rs140316493	0	167794371	A	T
4	rs117535753	0	167794660	G	A
4	rs13103887	0	167794933	A	G
4	rs13111333	0	167795292	T	G
4	rs72986050	0	167795452	G	C
4	rs4241628	0	167796003	G	A
4	rs4128681	0	167796603	G	T
4	rs10517910	0	167796914	A	G
4	rs17702109	0	167797557	G	A
4	rs117669590	0	167797635	A	G
4	rs9996592	0	167797810	C	T
4	rs10027880	0	167798911	C	T
4	rs12647487	0	167799474	G	A
4	rs17702127	0	167799695	A	C
4	rs13123001	0	167799899	G	A
4	rs76089643	0	167799953	A	T
4	rs76758424	0	167802006	T	C
4	rs4860000	0	167802622	G	T
4	rs17645671	0	167802803	G	C
4	rs6826435	0	167802839	G	T
4	rs62354071	0	167803670	T	A
4	rs73861903	0	167806293	C	A
4	rs12642160	0	167807082	G	A
4	rs4349627	0	167808130	G	A
4	rs11132570	0	167808432	C	A
4	rs149005856	0	167808809	G	T
4	rs74791511	0	167808920	G	A
4	rs5028425	0	167809133	G	A
4	rs80149332	0	167809377	G	A
4	rs10517906	0	167809560	T	C
4	rs7661721	0	167809874	A	T
4	rs13113012	0	167810891	G	T
4	rs117927416	0	167811318	C	T
4	rs6832604	0	167811446	T	A
4	rs148635301	0	167811462	T	C
4	rs6846447	0	167811472	G	C
4	rs10001800	0	167812963	G	A
4	rs79477526	0	167813778	A	G
4	rs12646018	0	167814393	C	T
4	rs10517907	0	167814606	C	T
4	rs4860001	0	167815322	A	G
4	rs4860002	0	167815359	C	T
4	rs4860003	0	167815372	C	T
4	rs17520609	0	167815733	G	A
4	rs6553313	0	167815850	C	T
4	rs12646167	0	167817347	G	A
4	rs10517908	0	167817905	G	T
4	rs10018199	0	167818410	G	A
4	rs74483071	0	167819898	T	C
4	rs67647350	0	167820216	A	C
4	rs56851639	0	167820325	G	A
4	rs56311229	0	167820340	G	T
4	rs74287165	0	167820648	T	G
4	rs13126813	0	167821157	A	G
4	rs10019607	0	167821252	C	T
4	rs77158985	0	167821328	G	A
4	rs77117107	0	167821498	T	C
4	rs77898980	0	167821652	G	A
4	rs12649412	0	167821834	A	G
4	rs10022395	0	167821848	C	T
4	rs11132786	0	167822003	G	A
4	rs12649447	0	167822014	A	C
4	rs12648340	0	167822098	C	T
4	rs12649478	0	167822137	A	G
4	rs117225509	0	167822177	G	A
4	rs112005653	0	167822944	G	C
4	rs75341555	0	167823094	G	A
4	rs74287166	0	167823313	C	T
4	rs76903205	0	167823339	G	A
4	rs4859970	0	167823607	G	A
4	rs74287167	0	167823699	T	C
4	rs76254114	0	167823839	C	T
4	rs74462944	0	167824004	A	T
4	rs13103911	0	167824444	T	C
4	rs76660087	0	167824831	G	A
4	rs77541370	0	167824866	G	A
4	rs3936140	0	167825025	G	A
4	rs75783102	0	167825233	C	T
4	rs77846954	0	167825397	T	C
4	rs151049236	0	167825398	G	A
4	rs79997160	0	167825616	A	G
4	rs77398552	0	167825970	A	G
4	rs114728378	0	167827369	C	A
4	rs17052666	0	167828098	A	G
4	rs79380975	0	167828344	T	C
4	rs77790749	0	167828990	T	C
4	rs12650927	0	167829049	A	C
4	rs77020983	0	167829846	T	A
4	rs78094227	0	167829913	C	T
4	rs4444855	0	167830032	G	T
4	rs79008701	0	167831038	T	C
4	rs17052668	0	167831097	T	C
4	rs74618880	0	167831446	C	T
4	rs75800860	0	167832189	C	T
4	rs76942767	0	167833349	T	G
4	rs4406047	0	167833360	T	C
4	rs75575840	0	167833650	A	C
4	rs62354113	0	167833973	A	G
4	rs10003506	0	167834179	A	C
4	rs9999386	0	167834440	C	A
4	rs72697548	0	167834811	G	T
4	rs78923836	0	167835273	A	C
4	rs148880481	0	167835728	C	G
4	rs77369224	0	167836477	A	T
4	rs78244522	0	167836496	G	T
4	rs17052669	0	167837014	C	T
4	rs77619370	0	167837259	T	C
4	rs117829714	0	167837393	A	G
4	rs141842943	0	167837472	G	A
4	rs17645839	0	167837678	T	G
4	rs6846723	0	167837707	T	C
4	rs149616059	0	167837916	T	G
4	rs80089536	0	167837989	C	A
4	rs28754440	0	167838854	C	G
4	rs75240451	0	167839115	C	A
4	rs17520763	0	167839166	C	T
4	rs79122584	0	167840222	A	G
4	rs117443590	0	167840347	A	C
4	rs28408251	0	167841045	T	G
4	rs4416504	0	167841057	A	G
4	rs17052671	0	167841284	C	T
4	rs142027034	0	167841411	A	G
4	rs76393877	0	167841973	T	A
4	rs112215448	0	167842635	T	G
4	rs28528818	0	167842736	T	C
4	rs35829572	0	167843125	C	G
4	rs28604493	0	167843507	T	C
4	rs10020692	0	167843608	T	C
4	rs8180142	0	167844096	G	A
4	rs62352344	0	167844396	T	C
4	rs55949400	0	167844505	T	G
4	rs11943293	0	167844718	T	C
4	rs72697557	0	167844751	A	G
4	rs62352345	0	167845880	C	T
4	rs62352346	0	167846123	T	A
4	rs62352347	0	167846232	A	G
4	rs11729998	0	167846532	G	A
4	rs141913522	0	167846702	C	A
4	rs11736135	0	167847047	T	A
4	rs10014833	0	167847262	G	T
4	rs10014920	0	167847352	G	A
4	rs10026195	0	167847652	C	T
4	rs78318043	0	167848130	A	G
4	rs4563526	0	167848220	C	A
4	rs4257677	0	167848994	C	T
4	rs4597860	0	167849158	C	T
4	rs12647672	0	167849707	A	G
4	rs9654307	0	167849712	A	T
4	rs9654308	0	167849776	T	G
4	rs146880036	0	167849896	C	T
4	rs10461313	0	167849945	C	T
4	rs10023402	0	167850100	T	C
4	rs9312449	0	167850192	C	T
4	rs11936667	0	167850263	G	T
4	rs10461314	0	167850572	T	C
4	rs7699507	0	167851132	A	G
4	rs138917027	0	167851245	A	C
4	rs138146628	0	167851496	A	G
4	rs75652453	0	167851901	G	A
4	rs10022739	0	167852308	C	T
4	rs12509181	0	167852350	C	T
4	rs144538855	0	167852604	T	C
4	rs182826855	0	167852745	A	G
4	rs4429751	0	167852757	T	G
4	rs28594115	0	167852917	G	A
4	rs28360752	0	167852982	A	C
4	rs148965133	0	167853233	A	G
4	rs6828808	0	167853560	A	G
4	rs59898202	0	167853866	C	A
4	rs72971662	0	167854629	G	C
4	rs75118928	0	167854830	G	C
4	rs144476635	0	167855755	T	C
4	rs72971664	0	167855827	A	G
4	rs79589859	0	167856269	C	T
4	rs148759203	0	167856460	G	T
4	rs72971666	0	167857236	A	G
4	rs6851188	0	167857369	A	G
4	rs75955099	0	167857441	G	T
4	rs6553431	0	167857723	G	C
4	rs35634721	0	167858619	A	G
4	rs57543435	0	167858835	T	C
4	rs12648120	0	167859710	G	A
4	rs76683587	0	167860492	C	A
4	rs62355379	0	167860736	G	T
4	rs35333635	0	167860888	G	A
4	rs12649043	0	167861017	G	C
4	rs59211613	0	167861619	A	G
4	rs34374004	0	167862433	T	A
4	rs76287638	0	167862624	C	A
4	rs4634252	0	167862936	A	G
4	rs140102264	0	167863452	C	A
4	rs62355380	0	167863523	A	G
4	rs62355381	0	167863560	T	C
4	rs78686651	0	167863562	G	A
4	rs4301146	0	167863676	C	A
4	rs35673614	0	167863690	G	C
4	rs17052681	0	167864383	G	T
4	rs12644678	0	167864930	T	C
4	rs11725742	0	167865350	C	A
4	rs62355382	0	167865460	G	A
4	rs13144616	0	167865711	A	C
4	rs13114933	0	167865980	G	A
4	rs6823924	0	167866712	C	T
4	rs7682265	0	167866843	T	C
4	rs7682844	0	167867095	T	C
4	rs80301886	0	167867692	C	T
4	rs72971679	0	167868271	T	A
4	rs12502105	0	167868761	A	G
4	rs10005354	0	167869220	T	G
4	rs72697571	0	167869647	C	T
4	rs183028254	0	167870489	C	T
4	rs4327515	0	167870822	A	G
4	rs79365560	0	167874780	T	C
4	rs4508920	0	167875126	T	C
4	rs137936999	0	167875174	A	G
4	rs11731174	0	167875269	C	T
4	rs11727903	0	167875283	G	A
4	rs11727904	0	167875284	G	C
4	rs61475814	0	167875848	G	T
4	rs11943574	0	167876114	A	C
4	rs188780807	0	167876402	A	T
4	rs6856040	0	167876599	C	T
4	rs72971686	0	167877830	C	T
4	rs74964510	0	167877888	T	A
4	rs4241629	0	167877987	A	G
4	rs13112454	0	167879471	A	G
4	rs28676875	0	167879671	T	C
4	rs72697573	0	167880346	A	C
4	rs138786124	0	167880717	C	T
4	rs72971687	0	167881956	G	A
4	rs7696936	0	167882233	C	T
4	rs72971691	0	167882295	C	T
4	rs12511619	0	167882361	T	A
4	rs145475657	0	167883550	C	T
4	rs13102367	0	167883955	T	A
4	rs114928820	0	167883989	C	G
4	rs72697576	0	167884914	A	C
4	rs76759501	0	167885759	G	A
4	rs12500468	0	167886058	T	C
4	rs13123889	0	167886629	T	C
4	rs12511389	0	167886956	G	A
4	rs78723104	0	167887036	A	C
4	rs11935140	0	167887940	T	C
4	rs13126235	0	167888328	A	C
4	rs6829167	0	167888389	G	A
4	rs4431249	0	167888779	G	C
4	rs28877899	0	167889102	T	G
4	rs4446346	0	167889796	G	T
4	rs12019286	0	167889855	T	C
4	rs12019279	0	167889938	C	T
4	rs12019282	0	167890112	A	C
4	rs75716170	0	167890202	C	T
4	rs72697580	0	167890296	A	G
4	rs10006814	0	167890415	G	A
4	rs10022900	0	167890464	T	G
4	rs17599192	0	167891387	T	C
4	rs7662556	0	167891502	T	G
4	rs6553451	0	167891735	C	T
4	rs6553452	0	167891751	T	G
4	rs6833708	0	167891820	G	C
4	rs77043118	0	167892158	G	A
4	rs2703838	0	167892596	G	A
4	rs34881429	0	167892808	C	T
4	rs1346376	0	167892885	C	T
4	rs72697581	0	167893608	A	G
4	rs17052698	0	167893984	A	G
4	rs2558146	0	167894030	A	C
4	rs13101560	0	167894298	T	C
4	rs2703839	0	167894400	G	C
4	rs1896478	0	167894912	G	A
4	rs1346377	0	167896080	G	A
4	rs1346378	0	167896086	G	T
4	rs13138354	0	167897360	G	T
4	rs10000535	0	167898317	A	G
4	rs74862051	0	167898758	A	T
4	rs1834833	0	167898814	A	G
4	rs79012761	0	167899125	T	C
4	rs142237268	0	167899457	G	A
4	rs1896479	0	167899470	A	G
4	rs13106418	0	167900115	T	C
4	rs17702475	0	167901033	A	G
4	rs1863783	0	167901422	A	G
4	rs1365948	0	167901478	C	G
4	rs962154	0	167901669	T	C
4	rs117490595	0	167901716	C	T
4	rs80316919	0	167901882	C	T
4	rs2262359	0	167902039	C	T
4	rs34270822	0	167902098	G	A
4	rs1593770	0	167902573	C	T
4	rs117203469	0	167902783	C	T
4	rs2703840	0	167903493	C	T
4	rs79812627	0	167903716	T	C
4	rs79999924	0	167904215	G	A
4	rs13125129	0	167904574	C	T
4	rs74502890	0	167904774	G	T
4	rs2558127	0	167904857	T	G
4	rs13126650	0	167905277	C	T
4	rs1427630	0	167905722	G	A
4	rs115662962	0	167906669	A	C
4	rs74542959	0	167907141	A	T
4	rs6823223	0	167907187	C	G
4	rs2703841	0	167907991	C	T
4	rs2558133	0	167908246	T	C
4	rs34904028	0	167908594	G	A
4	rs1896481	0	167908657	G	T
4	rs1427631	0	167908881	A	G
4	rs115312646	0	167909280	G	A
4	rs1346379	0	167910216	C	T
4	rs7673131	0	167911363	T	C
4	rs2059734	0	167911815	C	A
4	rs75457781	0	167912051	C	T
4	rs76611749	0	167912244	G	A
4	rs17052724	0	167912423	C	T
4	rs6842698	0	167912700	T	C
4	rs2703844	0	167913404	G	C
4	rs145223790	0	167913500	C	G
4	rs75580157	0	167913696	T	C
4	rs1863782	0	167914437	C	A
4	rs115807423	0	167915428	T	C
4	rs2558135	0	167916274	T	C
4	rs6815881	0	167916802	A	G
4	rs12509015	0	167916803	C	T
4	rs2703843	0	167916904	C	T
4	rs76816393	0	167917510	T	C
4	rs2010146	0	167917926	T	C
4	rs10517922	0	167918667	A	G
4	rs183718275	0	167919096	C	T
4	rs2873821	0	167919134	C	G
4	rs2077684	0	167920238	C	G
4	rs2558138	0	167922567	C	G
4	rs2558139	0	167923202	C	G
4	rs113637771	0	167923342	C	T
4	rs192493027	0	167923385	C	A
4	rs6848156	0	167924264	G	T
4	rs17646122	0	167925272	C	T
4	rs1965063	0	167926578	A	C
4	rs34584032	0	167929921	C	G
4	rs149369384	0	167930494	G	A
4	rs116175577	0	167930638	G	C
4	rs141804981	0	167931873	T	C
4	rs2558141	0	167932327	T	C
4	rs10517920	0	167932509	C	T
4	rs6553490	0	167933010	A	G
4	rs2558142	0	167934503	A	G
4	rs12503165	0	167934846	A	G
4	rs114367900	0	167935185	A	C
4	rs2558144	0	167935212	A	T
4	rs111516527	0	167935612	C	T
4	rs10008454	0	167935763	A	G
4	rs59535532	0	167937564	G	A
4	rs2703842	0	167938604	C	A
4	rs72635171	0	167939446	T	C
4	rs113827530	0	167939529	C	G
4	rs13123137	0	167939694	C	T
4	rs62352380	0	167939771	G	A
4	rs12643432	0	167939925	A	G
4	rs114713459	0	167940757	C	T
4	rs34645638	0	167941342	T	A
4	rs116281921	0	167941802	C	G
4	rs112188379	0	167942472	T	A
4	rs7685624	0	167943152	T	C
4	rs35280774	0	167944176	T	C
4	rs7664643	0	167944755	G	A
4	rs117582664	0	167944831	C	T
4	rs76090793	0	167945762	T	C
4	rs1365944	0	167945766	A	G
4	rs7671612	0	167945914	G	C
4	rs1820596	0	167946011	A	T
4	rs1344656	0	167947051	A	G
4	rs75685219	0	167947117	C	A
4	rs1344657	0	167947544	A	G
4	rs17052771	0	167948030	C	T
4	rs72635172	0	167949067	T	C
4	rs115322168	0	167949431	G	A
4	rs143123174	0	167950109	G	C
4	rs10022441	0	167950148	T	C
4	rs57641426	0	167950197	C	A
4	rs60845081	0	167950401	C	A
4	rs10471190	0	167950682	A	C
4	rs13124292	0	167951139	A	T
4	rs10012353	0	167951679	G	A
4	rs7662976	0	167951933	T	C
4	rs7663000	0	167951966	T	C
4	rs7657434	0	167951994	A	C
4	rs7676661	0	167952099	G	A
4	rs7663397	0	167952102	T	C
4	rs9312475	0	167952503	C	A
4	rs9312476	0	167952539	T	C
4	rs10471192	0	167952801	G	A
4	rs9284943	0	167952824	T	C
4	rs1427623	0	167953101	T	C
4	rs1427624	0	167953146	A	G
4	rs17052834	0	167953563	G	A
4	rs6827658	0	167954032	A	G
4	rs11722292	0	167954614	T	C
4	rs7695680	0	167954844	G	A
4	rs7677172	0	167954983	A	G
4	rs7668212	0	167955098	C	T
4	rs189414670	0	167955474	T	A
4	rs148878876	0	167955569	T	C
4	rs765749	0	167955753	C	T
4	rs143573076	0	167955991	A	G
4	rs7689768	0	167956138	T	C
4	rs76674652	0	167956373	C	G
4	rs11943986	0	167956420	G	A
4	rs11931152	0	167956473	A	G
4	rs115014514	0	167956518	C	T
4	rs6818745	0	167956606	G	A
4	rs6854001	0	167956817	T	C
4	rs115435623	0	167957145	C	G
4	rs72635173	0	167957293	T	C
4	rs13113307	0	167958068	C	T
4	rs11132844	0	167958392	T	C
4	rs140797323	0	167958405	C	T
4	rs11132845	0	167958406	G	A
4	rs112112326	0	167958497	G	T
4	rs11132846	0	167958698	T	C
4	rs11132847	0	167959102	A	T
4	rs7660050	0	167959369	C	T
4	rs114092773	0	167960106	T	C
4	rs28837392	0	167960790	G	C
4	rs12498852	0	167960855	A	G
4	rs17521233	0	167962200	A	G
4	rs74535637	0	167962314	T	C
4	rs10517919	0	167962448	G	A
4	rs10002501	0	167964302	A	C
4	rs79935253	0	167964511	G	A
4	rs11935736	0	167964685	A	G
4	rs78454074	0	167964867	A	G
4	rs1593769	0	167964906	T	C
4	rs117828532	0	167965156	T	G
4	rs116525196	0	167965203	C	T
4	rs10008537	0	167965282	T	G
4	rs10008546	0	167965308	T	G
4	rs34260224	0	167968263	G	A
4	rs142621157	0	167968530	T	A
4	rs13133234	0	167969111	T	C
4	rs10007176	0	167970505	A	G
4	rs116438938	0	167971825	C	G
4	rs62352385	0	167971835	G	T
4	rs10006283	0	167971872	C	G
4	rs147955775	0	167972054	A	C
4	rs10006554	0	167972084	C	T
4	rs116953737	0	167972675	A	G
4	rs116736105	0	167973268	C	T
4	rs1427633	0	167974142	G	C
4	rs1427634	0	167974274	G	A
4	rs77264133	0	167975038	G	T
4	rs11732359	0	167975130	A	G
4	rs139148515	0	167975361	G	T
4	rs10010405	0	167976123	G	A
4	rs142986959	0	167976499	C	T
4	rs10022032	0	167976769	C	T
4	rs145619509	0	167977188	A	G
4	rs111243819	0	167977342	C	T
4	rs6813192	0	167977980	C	T
4	rs10029840	0	167978130	A	G
4	rs144323962	0	167978156	T	C
4	rs370240881	0	167980218	A	T
4	rs28447083	0	167981435	C	T
4	rs13137632	0	167982046	T	C
4	rs35612453	0	167983499	A	G
4	rs115605107	0	167986086	G	A
4	rs151252353	0	167986092	G	A
4	rs77459766	0	167986123	T	G
4	rs34986886	0	167986616	G	A
4	rs146168966	0	167986860	C	G
4	rs75754634	0	167987237	A	G
4	rs1427626	0	167987504	G	T
4	rs112827094	0	167987742	T	C
4	rs76849517	0	167988027	T	C
4	rs34429821	0	167989078	G	A
4	rs147849990	0	167990257	A	G
4	rs10021383	0	167990485	A	G
4	rs34943552	0	167990694	G	C
4	rs140749977	0	167990816	A	G
4	rs74702735	0	167991632	A	C
4	rs76594455	0	167991655	C	T
4	rs114680461	0	167991696	A	C
4	rs78290399	0	167991856	T	A
4	rs62352392	0	167991930	G	A
4	rs10050203	0	167991939	T	C
4	rs116799441	0	167991988	G	A
4	rs10050205	0	167992004	T	C
4	rs371671653	0	167992822	C	T
4	rs80153515	0	167993204	T	G
4	rs116117543	0	167993372	C	T
4	rs12651267	0	167993493	T	C
4	rs76007432	0	167993922	A	G
4	rs77706826	0	167994443	T	C
4	rs28743155	0	167995065	T	G
4	rs185867193	0	167995201	T	G
4	rs115736030	0	167995460	G	T
4	rs6829378	0	167995689	C	T
4	rs1365947	0	167996337	G	C
4	rs35324233	0	167996658	G	A
4	rs28594647	0	167997219	T	A
4	rs28619070	0	167997454	G	T
4	rs28376492	0	167997479	G	T
4	rs17599698	0	167998392	T	G
4	rs187210088	0	167998518	A	G
4	rs151008746	0	167998823	C	T
4	rs116762882	0	167999057	G	A
4	rs1427635	0	167999350	T	C
4	rs74319598	0	168000318	A	T
4	rs116366466	0	168001307	C	A
4	rs76548849	0	168001380	A	G
4	rs28405279	0	168001518	A	C
4	rs13434541	0	168002014	A	G
4	rs9998279	0	168002419	T	C
4	rs10027078	0	168002476	G	T
4	rs114135097	0	168002501	A	G
4	rs7683288	0	168002608	C	T
4	rs72699631	0	168002733	A	G
4	rs115873968	0	168002917	C	T
4	rs28680316	0	168003131	G	C
4	rs17599740	0	168003155	C	T
4	rs28535787	0	168004128	A	C
4	rs13117458	0	168004426	C	T
4	rs7654164	0	168004478	A	G
4	rs7677876	0	168004571	G	A
4	rs116764073	0	168004574	G	A
4	rs62352442	0	168004898	A	G
4	rs1365949	0	168004991	C	T
4	rs140936057	0	168005278	T	C
4	rs78284396	0	168005340	A	G
4	rs75838288	0	168005819	G	A
4	rs7666534	0	168006019	A	G
4	rs6830687	0	168007274	A	G
4	rs60075852	0	168007305	C	T
4	rs75706099	0	168007361	T	C
4	rs7698061	0	168007813	G	T
4	rs142126764	0	168008343	T	C
4	rs114561551	0	168008588	C	T
4	rs7688165	0	168008751	C	T
4	rs116055527	0	168008980	T	C
4	rs75741973	0	168009189	G	C
4	rs1896482	0	168009678	T	C
4	rs149890118	0	168009783	C	T
4	rs147739081	0	168009887	T	C
4	rs6822214	0	168011464	A	T
4	rs6553546	0	168011686	C	T
4	rs148942840	0	168011731	C	T
4	rs141838623	0	168012384	A	G
4	rs7671983	0	168012450	A	G
4	rs12505847	0	168013069	A	C
4	rs28625551	0	168013299	T	C
4	rs7683298	0	168013532	A	G
4	rs139572911	0	168013631	T	C
4	rs11132860	0	168014723	T	C
4	rs4992204	0	168015230	A	G
4	rs7697703	0	168016229	A	G
4	rs62352445	0	168017535	T	C
4	rs72699642	0	168018358	T	C
4	rs28638048	0	168018666	A	G
4	rs72699643	0	168018759	T	A
4	rs114897952	0	168019334	A	G
4	rs62352446	0	168019408	T	A
4	rs113151844	0	168019887	G	A
4	rs72699646	0	168019978	T	C
4	rs185043513	0	168020467	T	A
4	rs2114756	0	168020480	A	G
4	rs75308800	0	168020613	C	T
4	rs188252387	0	168020868	T	C
4	rs62352447	0	168021279	C	T
4	rs114203538	0	168021551	T	C
4	rs11939479	0	168022694	G	A
4	rs150728098	0	168025512	T	C
4	rs7681847	0	168026017	A	G
4	rs146808901	0	168026530	A	G
4	rs112270293	0	168026983	C	A
4	rs72699649	0	168027288	G	A
4	rs11132867	0	168027788	A	G
4	rs7340962	0	168027986	A	G
4	rs1579404	0	168029135	C	A
4	rs11946086	0	168029470	A	G
4	rs62352449	0	168029931	C	T
4	rs35553216	0	168031142	T	A
4	rs815215	0	168032155	T	A
4	rs188004490	0	168032341	A	G
4	rs114596493	0	168032437	G	A
4	rs79017560	0	168032460	A	T
4	rs12331021	0	168032755	C	A
4	rs59266230	0	168033180	G	A
4	rs2629387	0	168033949	A	G
4	rs815213	0	168034257	C	T
4	rs17599814	0	168034319	G	A
4	rs113178155	0	168034518	C	T
4	rs62352453	0	168035020	C	T
4	rs116348410	0	168035025	G	T
4	rs115640546	0	168035026	C	T
4	rs145912282	0	168035274	C	T
4	rs140163055	0	168035690	G	T
4	rs815212	0	168036224	C	T
4	rs74898857	0	168036232	T	A
4	rs143903490	0	168036879	A	G
4	rs815216	0	168038730	C	T
4	rs10517917	0	168039224	A	G
4	rs815217	0	168039440	G	A
4	rs114306555	0	168039789	C	T
4	rs815218	0	168040016	C	T
4	rs367976409	0	168040139	C	T
4	rs114447296	0	168042013	T	G
4	rs114248899	0	168042325	A	G
4	rs62352454	0	168042910	C	T
4	rs72621916	0	168043162	T	A
4	rs13109171	0	168043417	T	C
4	rs7435823	0	168044726	G	T
4	rs139887435	0	168045132	G	A
4	rs2558125	0	168045255	T	C
4	rs116396952	0	168045848	T	C
4	rs184945590	0	168046625	G	A
4	rs2450094	0	168046725	C	A
4	rs11132889	0	168047184	T	C
4	rs17052975	0	168047325	A	G
4	rs145294451	0	168047425	G	A
4	rs116987974	0	168047676	G	A
4	rs78439434	0	168048203	T	C
4	rs186439710	0	168048532	A	T
4	rs147478783	0	168048669	C	T
4	rs35065151	0	168048900	A	G
4	rs117439862	0	168049266	G	A
4	rs17703178	0	168050872	G	A
4	rs1485327	0	168051701	T	C
4	rs9968512	0	168052023	T	G
4	rs10023307	0	168052748	C	T
4	rs13125626	0	168052793	C	A
4	rs2558128	0	168052827	A	G
4	rs7659299	0	168054033	C	T
4	rs12498755	0	168055022	T	G
4	rs28465014	0	168055477	C	A
4	rs860092	0	168055580	G	A
4	rs12640303	0	168056478	A	G
4	rs67976303	0	168056496	G	A
4	rs815237	0	168056563	A	G
4	rs77291222	0	168056596	A	G
4	rs815235	0	168057920	T	C
4	rs116158184	0	168058156	A	G
4	rs141414122	0	168061105	C	A
4	rs76505762	0	168062533	T	C
4	rs815233	0	168063002	C	A
4	rs815232	0	168063243	C	T
4	rs193200279	0	168063480	G	A
4	rs150257573	0	168064977	T	C
4	rs13145979	0	168065521	T	C
4	rs74777323	0	168065861	T	C
4	rs138150474	0	168066285	C	T
4	rs12501351	0	168068673	A	G
4	rs140483536	0	168068996	A	G
4	rs815227	0	168069412	C	T
4	rs815226	0	168069756	A	G
4	rs6553573	0	168069787	G	A
4	rs1564862	0	168070938	G	C
4	rs78088794	0	168071743	T	C
4	rs1531945	0	168072838	G	A
4	rs77867827	0	168073317	G	A
4	rs6840755	0	168073668	A	G
4	rs815225	0	168073690	G	T
4	rs815224	0	168074077	A	G
4	rs815222	0	168074573	T	C
4	rs10005736	0	168074664	G	A
4	rs115079330	0	168074701	A	G
4	rs10008797	0	168075537	G	A
4	rs114241004	0	168076592	T	C
4	rs1079310	0	168076695	G	A
4	rs17703374	0	168080117	T	C
4	rs10517911	0	168080180	A	G
4	rs28825393	0	168081889	A	T
4	rs191741884	0	168082080	A	C
4	rs140122941	0	168082117	T	C
4	rs10017958	0	168084157	G	A
4	rs55710431	0	168084398	C	T
4	rs191532182	0	168084469	A	G
4	rs10029441	0	168084715	C	T
4	rs4607248	0	168085738	A	C
4	rs9312511	0	168085881	C	T
4	rs11722191	0	168086135	A	T
4	rs190978930	0	168086299	T	C
4	rs2200399	0	168086654	G	A
4	rs11735983	0	168087675	G	A
4	rs76491788	0	168088670	G	T
4	rs28775385	0	168089719	G	A
4	rs72621917	0	168090668	T	A
4	rs1485324	0	168091325	A	C
4	rs117023432	0	168091465	C	T
4	rs1385512	0	168091481	C	G
4	rs1463611	0	168091741	C	T
4	rs4859972	0	168093423	T	C
4	rs72621918	0	168093599	G	A
4	rs12649233	0	168094120	C	T
4	rs12649263	0	168094212	C	T
4	rs17600269	0	168094216	G	T
4	rs9991817	0	168095403	T	G
4	rs10029237	0	168098935	A	G
4	rs7667846	0	168100489	C	A
4	rs1485321	0	168101448	T	C
4	rs11737501	0	168101796	C	A
4	rs7690599	0	168102122	T	C
4	rs12650775	0	168103870	G	A
4	rs4859973	0	168104162	A	C
4	rs11737761	0	168104853	G	A
4	rs10006528	0	168105690	A	C
4	rs12640384	0	168105921	G	C
4	rs72699699	0	168105929	A	G
4	rs9993550	0	168106108	G	A
4	rs6553593	0	168106446	T	A
4	rs10013203	0	168107413	T	A
4	rs12506811	0	168108000	T	C
4	rs75185336	0	168113936	T	C
4	rs78297936	0	168114838	T	C
4	rs34496346	0	168115584	A	G
4	rs67882810	0	168117686	G	T
4	rs10213065	0	168118840	C	A
4	rs1385519	0	168122107	G	A
4	rs13328003	0	168123810	G	T
4	rs76820676	0	168124284	G	C
4	rs13434405	0	168124490	T	C
4	rs7672843	0	168124799	A	G
4	rs28444899	0	168128646	T	G
4	rs10031137	0	168131073	C	T
4	rs10022799	0	168131448	G	A
4	rs28654424	0	168132300	G	C
4	rs9998947	0	168134849	C	T
4	rs7658246	0	168135377	A	T
4	rs10003880	0	168135438	A	C
4	rs10002479	0	168136279	C	T
4	rs9996196	0	168136671	G	A
4	rs9996643	0	168137082	G	A
4	rs17703512	0	168137719	G	C
4	rs7683098	0	168137979	T	C
4	rs138456275	0	168138223	T	C
4	rs7687091	0	168139333	C	T
4	rs9312517	0	168139380	A	G
4	rs28521481	0	168139775	T	C
4	rs76157618	0	168141031	T	C
4	rs10001399	0	168141092	C	A
4	rs28403027	0	168141659	G	A
4	rs12505330	0	168141947	T	C
4	rs565411233	0	168142357	A	T
4	rs71620430	0	168144464	A	T
4	rs10005047	0	168144893	G	C
4	rs181184453	0	168145418	T	C
4	rs17053109	0	168145523	A	T
4	rs10024767	0	168146454	T	C
4	rs10517927	0	168147524	G	T
4	rs2062382	0	168147629	A	G
4	rs9312521	0	168147677	A	G
4	rs9312522	0	168147867	A	G
4	rs6850485	0	168150023	T	C
4	rs1385513	0	168150594	A	C
4	rs1385514	0	168150818	A	G
4	rs1385515	0	168150827	A	G
4	rs72701431	0	168151703	A	G
4	rs7691019	0	168152277	C	T
4	rs7657608	0	168154181	C	T
4	rs17600510	0	168156453	G	A
4	rs17053119	0	168156684	G	C
4	rs17053121	0	168157594	T	C
4	rs76154576	0	168158959	G	A
4	rs17053125	0	168160774	T	C
4	rs17600543	0	168162185	A	G
4	rs59628205	0	168163038	A	G
4	rs34366440	0	168163830	A	G
4	rs11947715	0	168164708	G	A
4	rs34618292	0	168164943	T	C
4	rs67665405	0	168165105	G	T
4	rs72621919	0	168165724	G	A
4	rs11937355	0	168165886	T	G
4	rs72701435	0	168165897	C	T
4	rs13107764	0	168165951	G	A
4	rs13144552	0	168165976	T	C
4	rs11934634	0	168166205	C	G
4	rs6827429	0	168166320	T	G
4	rs6821647	0	168166432	A	G
4	rs17522190	0	168166440	G	A
4	rs6817102	0	168166486	C	T
4	rs6827192	0	168166788	A	G
4	rs6833251	0	168166789	T	C
4	rs138642612	0	168167025	C	T
4	rs72701439	0	168167327	G	T
4	rs11933479	0	168167952	G	T
4	rs13143692	0	168168426	C	T
4	rs13110464	0	168168539	C	A
4	rs13120711	0	168168566	A	G
4	rs10517929	0	168168870	T	C
4	rs13134784	0	168169633	T	G
4	rs34710442	0	168171298	C	A
4	rs142675864	0	168172025	A	G
4	rs13113987	0	168172399	G	A
4	rs67314880	0	168172937	G	A
4	rs17600597	0	168173158	A	T
4	rs7681804	0	168174051	A	G
4	rs17600604	0	168174597	C	G
4	rs1485318	0	168174695	C	T
4	rs77428687	0	168175638	T	A
4	rs117575096	0	168175642	T	C
4	rs7694278	0	168175697	A	C
4	rs17522266	0	168176029	C	T
4	rs118110360	0	168176191	T	A
4	rs35352642	0	168177565	G	A
4	rs34263334	0	168177680	C	A
4	rs35819591	0	168177687	A	G
4	rs80115177	0	168178093	C	A
4	rs17600618	0	168178611	G	A
4	rs72701447	0	168178930	C	G
4	rs72701448	0	168179034	C	T
4	rs116135844	0	168179343	G	A
4	rs7686536	0	168179471	T	C
4	rs1485319	0	168180186	G	A
4	rs1485320	0	168180254	G	A
4	rs13108030	0	168180619	C	T
4	rs10517930	0	168180681	C	T
4	rs13125393	0	168180919	T	C
4	rs2171022	0	168181071	A	T
4	rs2319134	0	168181171	G	A
4	rs2319135	0	168181188	C	T
4	rs35685914	0	168182309	A	G
4	rs17522294	0	168182694	A	G
4	rs7678446	0	168182959	G	T
4	rs7659452	0	168182973	A	G
4	rs7696807	0	168183018	C	T
4	rs35498128	0	168184522	G	A
4	rs72701454	0	168185430	C	T
4	rs13109519	0	168185623	T	C
4	rs35500310	0	168186072	G	A
4	rs11947793	0	168186764	C	T
4	rs11944143	0	168186770	G	A
4	rs4466069	0	168186821	A	G
4	rs4328943	0	168186833	T	C
4	rs4299612	0	168187097	A	C
4	rs4266319	0	168187191	G	A
4	rs4543149	0	168187210	C	T
4	rs72701458	0	168188028	G	A
4	rs34189962	0	168189285	A	C
4	rs145876510	0	168190396	T	C
4	rs17522315	0	168190916	C	T
4	rs13117708	0	168191092	A	C
4	rs111370601	0	168194465	C	G
4	rs117998611	0	168194763	G	A
4	rs72621920	0	168195294	C	T
4	rs201227791	0	168201415	T	C
4	rs150894397	0	168202943	T	C
4	rs7441658	0	168202983	T	C
4	rs74503481	0	168203854	A	G
4	rs35520897	0	168204564	C	T
4	rs36080544	0	168205261	T	C
4	rs35627758	0	168206712	C	G
4	rs117911362	0	168207731	T	C
4	rs151263359	0	168208208	T	C
4	rs114905903	0	168208983	T	C
4	rs146965640	0	168209338	C	T
4	rs143465082	0	168209441	A	C
4	rs34899022	0	168210641	C	A
4	rs72701463	0	168210914	T	C
4	rs10004837	0	168211052	A	G
4	rs35186337	0	168211966	A	C
4	rs79465230	0	168212259	C	T
4	rs66682966	0	168212344	T	C
4	rs36027990	0	168212813	C	T
4	rs34988712	0	168212861	A	T
4	rs72621921	0	168213939	A	T
4	rs180756502	0	168214885	C	T
4	rs13116056	0	168216832	C	T
4	rs141321792	0	168217405	C	T
4	rs138369611	0	168218015	C	T
4	rs72701465	0	168218760	C	T
4	rs72701466	0	168219869	C	A
4	rs72701467	0	168220475	A	G
4	rs76734403	0	168220533	G	A
4	rs116189111	0	168221785	C	A
4	rs114745734	0	168223468	A	T
4	rs74540547	0	168224004	G	A
4	rs55760674	0	168224109	C	T
4	rs72701468	0	168225750	G	T
4	rs72701469	0	168226093	G	T
4	rs72701470	0	168226964	A	T
4	rs186068547	0	168227041	G	A
4	rs77911154	0	168227071	T	C
4	rs192158178	0	168227994	A	G
4	rs76995266	0	168228908	A	G
4	rs6553666	0	168229381	C	G
4	rs7687545	0	168229698	G	A
4	rs7668767	0	168229800	A	G
4	rs13150951	0	168230273	T	C
4	rs6553668	0	168230664	T	C
4	rs67821223	0	168230847	T	A
4	rs6553669	0	168230940	A	G
4	rs7694621	0	168231018	G	T
4	rs116992025	0	168231083	C	T
4	rs13121433	0	168231270	G	A
4	rs13107201	0	168231406	T	C
4	rs13127240	0	168231506	G	C
4	rs72621922	0	168231772	T	C
4	rs72621923	0	168231966	C	G
4	rs4860010	0	168231967	T	C
4	rs12648842	0	168232006	G	A
4	rs4860011	0	168232049	T	C
4	rs10024543	0	168232064	G	A
4	rs9996069	0	168232287	T	G
4	rs10027257	0	168232569	G	T
4	rs74843893	0	168232596	G	A
4	rs35500841	0	168232886	G	A
4	rs79592352	0	168233020	G	T
4	rs79647185	0	168233119	C	T
4	rs6843904	0	168233967	C	T
4	rs72621924	0	168233978	A	G
4	rs6553674	0	168234313	G	A
4	rs76428761	0	168234482	G	A
4	rs6553675	0	168234696	T	C
4	rs12651298	0	168234731	G	T
4	rs34980359	0	168235101	G	A
4	rs191884292	0	168235535	C	T
4	rs187063021	0	168236001	G	A
4	rs145958170	0	168236093	G	A
4	rs111819544	0	168236296	G	A
4	rs10008596	0	168236767	A	G
4	rs10008779	0	168236901	A	C
4	rs13150053	0	168237044	T	A
4	rs75257379	0	168237207	G	A
4	rs112956991	0	168237249	C	A
4	rs2319138	0	168238512	T	C
4	rs17053144	0	168238881	A	G
4	rs6553681	0	168239294	C	T
4	rs72621926	0	168239735	T	G
4	rs2319137	0	168240173	T	C
4	rs17522391	0	168240283	G	C
4	rs7665794	0	168240912	T	C
4	rs117711666	0	168240965	T	G
4	rs72621927	0	168240972	A	G
4	rs13103525	0	168241020	G	A
4	rs141620438	0	168241962	A	C
4	rs72979584	0	168242362	T	G
4	rs72621928	0	168242677	G	A
4	rs6830324	0	168242925	A	G
4	rs72621929	0	168243109	T	G
4	rs34993166	0	168243183	G	A
4	rs115633566	0	168243463	T	C
4	rs13145999	0	168244127	C	T
4	rs10014450	0	168244170	A	G
4	rs58282786	0	168244275	G	T
4	rs72621931	0	168244365	G	A
4	rs13117225	0	168244493	T	A
4	rs72621932	0	168244586	A	G
4	rs74786375	0	168244746	T	C
4	rs10015859	0	168245608	C	G
4	rs59437213	0	168245659	T	C
4	rs78546819	0	168245699	G	A
4	rs72621933	0	168245775	G	T
4	rs10023463	0	168246121	T	A
4	rs9312540	0	168248080	G	C
4	rs6822558	0	168248166	T	C
4	rs6553688	0	168248382	A	C
4	rs7668603	0	168248951	C	A
4	rs7677928	0	168249006	A	C
4	rs73861979	0	168249685	A	T
4	rs72621934	0	168249874	A	G
4	rs72621935	0	168250020	G	A
4	rs72621936	0	168250252	G	C
4	rs13151771	0	168250392	C	T
4	rs117172924	0	168250491	T	G
4	rs10022398	0	168250905	T	G
4	rs67526911	0	168251242	T	C
4	rs59568364	0	168251802	T	C
4	rs61369844	0	168252106	G	A
4	rs2319139	0	168252539	G	A
4	rs2319140	0	168252561	C	A
4	rs72621937	0	168253048	T	C
4	rs72621938	0	168253087	G	A
4	rs10027487	0	168254624	C	A
4	rs12510804	0	168254650	C	A
4	rs10517933	0	168255330	T	C
4	rs72621939	0	168255687	C	T
4	rs6854104	0	168255714	G	C
4	rs62331994	0	168255715	G	A
4	rs6854296	0	168255807	G	C
4	rs6841286	0	168256194	T	C
4	rs11942633	0	168256202	G	A
4	rs72621940	0	168256388	T	C
4	rs6831560	0	168256771	C	T
4	rs11132983	0	168256989	C	A
4	rs6848004	0	168257110	T	C
4	rs10025735	0	168257350	G	A
4	rs2319141	0	168257831	T	C
4	rs72621941	0	168258132	G	T
4	rs6553692	0	168258308	C	T
4	rs117359427	0	168258536	G	A
4	rs2319142	0	168258921	A	C
4	rs2319143	0	168259295	C	T
4	rs10031176	0	168259300	T	C
4	rs17703652	0	168259395	G	A
4	rs13149443	0	168259588	T	C
4	rs59526659	0	168259615	C	T
4	rs66633523	0	168259622	A	G
4	rs72621942	0	168259640	T	C
4	rs4385095	0	168260187	G	A
4	rs17647174	0	168260311	G	A
4	rs2319144	0	168260519	A	G
4	rs2319145	0	168260676	C	G
4	rs71620440	0	168261024	C	T
4	rs67727901	0	168261184	C	T
4	rs12640969	0	168261837	T	C
4	rs35048341	0	168261842	G	T
4	rs11932073	0	168263355	A	C
4	rs75931796	0	168263759	G	A
4	rs12640692	0	168263762	C	T
4	rs2319136	0	168263778	T	A
4	rs4276311	0	168263830	G	T
4	rs72621943	0	168263861	C	A
4	rs34525588	0	168264228	G	C
4	rs13111850	0	168264249	C	T
4	rs13143452	0	168264451	G	C
4	rs11947323	0	168264699	G	A
4	rs146369170	0	168264783	G	A
4	rs113319262	0	168265088	T	C
4	rs191738911	0	168267126	C	A
4	rs141213347	0	168270334	C	T
4	rs12498297	0	168270558	G	C
4	rs28888805	0	168270583	G	C
4	rs148643949	0	168270758	C	G
4	rs72621944	0	168271469	T	G
4	rs10007822	0	168271988	A	C
4	rs11132987	0	168272457	C	T
4	rs10011422	0	168273407	A	G
4	rs11938223	0	168273463	A	G
4	rs2319273	0	168273723	A	G
4	rs78660119	0	168273916	T	A
4	rs7686116	0	168274884	A	T
4	rs13133505	0	168275313	G	A
4	rs13107891	0	168275660	C	A
4	rs72701490	0	168275693	G	A
4	rs4859974	0	168276055	G	A
4	rs10020597	0	168276088	A	G
4	rs4859975	0	168276382	T	C
4	rs4859976	0	168276411	T	G
4	rs117268917	0	168276457	T	C
4	rs4859977	0	168276476	C	T
4	rs11943013	0	168276671	A	C
4	rs11937744	0	168276814	G	A
4	rs12504924	0	168276983	G	A
4	rs11132989	0	168277102	C	T
4	rs11132990	0	168277109	C	T
4	rs11132991	0	168277219	T	G
4	rs541599865	0	168277250	C	T
4	rs11132993	0	168277314	T	G
4	rs35547296	0	168277339	G	A
4	rs11132994	0	168277344	A	G
4	rs13116806	0	168277363	C	G
4	rs10024029	0	168277456	A	T
4	rs10021961	0	168277544	C	T
4	rs10021965	0	168277559	C	G
4	rs10026479	0	168277610	A	T
4	rs140466021	0	168277661	A	C
4	rs10029506	0	168277992	T	C
4	rs4566682	0	168278059	A	G
4	rs4635838	0	168278222	T	C
4	rs34684421	0	168278303	G	C
4	rs7679061	0	168278347	G	T
4	rs35559442	0	168278411	G	A
4	rs4580677	0	168278929	G	T
4	rs4639103	0	168278985	A	C
4	rs7678332	0	168279280	A	C
4	rs12108386	0	168279317	C	A
4	rs7678368	0	168279328	A	G
4	rs7697185	0	168279349	G	T
4	rs4301147	0	168279631	G	A
4	rs4487374	0	168279656	A	T
4	rs4330375	0	168279737	C	T
4	rs12645389	0	168279883	C	T
4	rs11132997	0	168280034	C	T
4	rs11941483	0	168280443	T	C
4	rs4602516	0	168280479	A	G
4	rs4453959	0	168280625	G	A
4	rs62332033	0	168280629	A	T
4	rs4516745	0	168280671	A	C
4	rs28592757	0	168280743	A	C
4	rs4604078	0	168280831	A	G
4	rs4585334	0	168280833	G	A
4	rs13106758	0	168281119	C	T
4	rs13117106	0	168281165	A	G
4	rs11730552	0	168281392	C	A
4	rs11734061	0	168281485	T	G
4	rs11132999	0	168281719	A	G
4	rs72621946	0	168281779	C	G
4	rs11728220	0	168281809	G	A
4	rs10018271	0	168281944	C	T
4	rs10022744	0	168282007	A	T
4	rs10025480	0	168282538	A	T
4	rs7694248	0	168282743	C	T
4	rs7694251	0	168282749	C	T
4	rs77130113	0	168283047	G	A
4	rs7663541	0	168283163	T	G
4	rs4860012	0	168283181	T	C
4	rs2319272	0	168283752	T	C
4	rs61328002	0	168283844	G	A
4	rs7434438	0	168283971	C	T
4	rs11939958	0	168284053	G	T
4	rs145589095	0	168284095	A	C
4	rs10029068	0	168284166	A	G
4	rs10024817	0	168284196	C	T
4	rs12509959	0	168284348	C	A
4	rs4376176	0	168284451	T	C
4	rs4362851	0	168284588	C	A
4	rs2319270	0	168284744	G	A
4	rs55921534	0	168285002	G	C
4	rs2319268	0	168285645	T	C
4	rs7677299	0	168286012	A	C
4	rs72621947	0	168286475	T	A
4	rs7655671	0	168286739	G	T
4	rs72621948	0	168286748	G	A
4	rs72621949	0	168287340	A	G
4	rs4860013	0	168287360	C	G
4	rs2319252	0	168288120	G	C
4	rs2319251	0	168288293	T	C
4	rs2319250	0	168288328	A	G
4	rs2319249	0	168288347	G	A
4	rs2873936	0	168288537	C	T
4	rs17053204	0	168288641	A	C
4	rs28366521	0	168289796	C	A
4	rs10011478	0	168290225	C	T
4	rs17647331	0	168290410	G	A
4	rs2319254	0	168290489	C	T
4	rs72621950	0	168290991	T	C
4	rs10014896	0	168291426	C	G
4	rs4526003	0	168291604	T	C
4	rs12648914	0	168291988	T	C
4	rs2319248	0	168292265	C	T
4	rs4621457	0	168292322	G	A
4	rs72621951	0	168292352	C	T
4	rs12509055	0	168292406	A	G
4	rs2319247	0	168292438	A	G
4	rs76173032	0	168292643	G	A
4	rs2873935	0	168292723	A	G
4	rs4532266	0	168292832	T	C
4	rs4532267	0	168292864	T	C
4	rs7655767	0	168292887	A	G
4	rs117224815	0	168293011	T	C
4	rs7656638	0	168293350	A	G
4	rs13105384	0	168293581	G	A
4	rs2706835	0	168293715	C	T
4	rs13142876	0	168293808	T	A
4	rs2706079	0	168293992	C	T
4	rs17601255	0	168294218	C	A
4	rs28674006	0	168294868	G	A
4	rs7660761	0	168295441	C	T
4	rs2319246	0	168295574	C	T
4	rs143292103	0	168296181	C	A
4	rs2706073	0	168296183	C	A
4	rs11732804	0	168296322	G	A
4	rs6839910	0	168296406	T	C
4	rs78466384	0	168296549	G	C
4	rs9996171	0	168297386	T	A
4	rs72621952	0	168297602	C	A
4	rs62333566	0	168297612	T	C
4	rs2952425	0	168297785	C	G
4	rs117472847	0	168297915	C	G
4	rs9760045	0	168298302	T	C
4	rs2706838	0	168298464	G	A
4	rs74583190	0	168298759	C	A
4	rs62333568	0	168298916	C	T
4	rs2706061	0	168299957	A	G
4	rs2706062	0	168300025	G	A
4	rs28733086	0	168300236	G	A
4	rs4377613	0	168300262	G	A
4	rs11940700	0	168300376	G	T
4	rs149936686	0	168300602	C	T
4	rs28494883	0	168300607	T	C
4	rs2706840	0	168301362	T	C
4	rs2252135	0	168301771	G	A
4	rs2706065	0	168301944	T	A
4	rs34765936	0	168302619	G	A
4	rs9995172	0	168302966	A	G
4	rs12643373	0	168304973	T	C
4	rs12651154	0	168305165	G	A
4	rs147608409	0	168305294	C	A
4	rs62333571	0	168305796	C	T
4	rs117463571	0	168306564	G	C
4	rs79592241	0	168306637	C	T
4	rs138962490	0	168306740	G	A
4	rs2952427	0	168307812	G	A
4	rs2952428	0	168307826	G	C
4	rs2952429	0	168307924	G	A
4	rs17601548	0	168308058	G	T
4	rs17601569	0	168308124	T	C
4	rs2706080	0	168308726	G	A
4	rs2319238	0	168308785	G	A
4	rs2319237	0	168308980	A	T
4	rs72621953	0	168309019	C	T
4	rs146881717	0	168309729	C	G
4	rs67044218	0	168310437	G	T
4	rs10006265	0	168310619	T	C
4	rs9999068	0	168310663	C	A
4	rs9999156	0	168310724	C	T
4	rs10006992	0	168311400	T	G
4	rs17053223	0	168312240	T	A
4	rs117144888	0	168312602	A	G
4	rs74821082	0	168313041	C	T
4	rs17647472	0	168313458	C	T
4	rs72621955	0	168313459	G	A
4	rs72621956	0	168313587	A	C
4	rs2706831	0	168313711	T	A
4	rs2706830	0	168313865	G	C
4	rs185232506	0	168314293	C	T
4	rs72621957	0	168314857	T	C
4	rs72621958	0	168314909	T	C
4	rs201955855	0	168315492	T	C
4	rs72621959	0	168316492	G	T
4	rs2706826	0	168316748	T	C
4	rs2706825	0	168316848	T	C
4	rs7676758	0	168318001	G	A
4	rs72621960	0	168318742	G	T
4	rs12504160	0	168319264	C	T
4	rs10049827	0	168319271	C	A
4	rs28404651	0	168319354	G	A
4	rs202131560	0	168319660	C	T
4	rs116980649	0	168320366	A	G
4	rs2706834	0	168321158	T	G
4	rs6838337	0	168321441	C	G
4	rs6553761	0	168321615	A	T
4	rs117420447	0	168322272	T	C
4	rs2319255	0	168322305	A	G
4	rs6850905	0	168322855	C	G
4	rs2706097	0	168323148	G	A
4	rs7661975	0	168323205	T	C
4	rs1962499	0	168323376	A	G
4	rs2706095	0	168323780	G	A
4	rs72621961	0	168323898	A	G
4	rs72621962	0	168324027	C	T
4	rs3849581	0	168324109	T	C
4	rs6815538	0	168324567	C	T
4	rs141757017	0	168324918	A	T
4	rs34535833	0	168325188	T	C
4	rs73861897	0	168325426	G	A
4	rs2952432	0	168325690	G	C
4	rs7675231	0	168325834	A	G
4	rs17647508	0	168325872	T	C
4	rs13106354	0	168326122	T	A
4	rs11737033	0	168326720	C	T
4	rs72703310	0	168326873	G	T
4	rs3860620	0	168327233	T	C
4	rs78668795	0	168329624	G	A
4	rs80189105	0	168330652	G	A
4	rs58085639	0	168330866	A	G
4	rs10020486	0	168331126	G	A
4	rs9991669	0	168331777	A	C
4	rs72621963	0	168332140	T	C
4	rs72621964	0	168332560	C	G
4	rs2319256	0	168332989	C	T
4	rs9997936	0	168333040	T	C
4	rs34664469	0	168333053	G	A
4	rs79640031	0	168333075	C	A
4	rs111888367	0	168333190	C	T
4	rs10050232	0	168333572	G	A
4	rs75145217	0	168333685	C	T
4	rs73861900	0	168333999	G	A
4	rs2706836	0	168334028	T	C
4	rs77319333	0	168334133	A	G
4	rs12650355	0	168334384	G	T
4	rs12502751	0	168334803	T	G
4	rs147336000	0	168335655	A	T
4	rs12501419	0	168335976	C	T
4	rs2250633	0	168336304	A	C
4	rs2952481	0	168336641	T	C
4	rs72621965	0	168337361	T	C
4	rs72621966	0	168337525	G	C
4	rs2706843	0	168337543	C	T
4	rs2706844	0	168337827	C	T
4	rs117755914	0	168337971	C	T
4	rs76151678	0	168338456	A	G
4	rs2952482	0	168338506	A	G
4	rs76654334	0	168339018	A	T
4	rs72621967	0	168339611	G	A
4	rs62333593	0	168340012	G	A
4	rs73864205	0	168340897	G	A
4	rs2319260	0	168340939	G	T
4	rs11935296	0	168341296	A	G
4	rs2319261	0	168341359	G	T
4	rs2706833	0	168342069	G	A
4	rs72703315	0	168342659	C	T
4	rs12645590	0	168342792	T	C
4	rs12645615	0	168342938	T	C
4	rs10013164	0	168343276	T	G
4	rs10006075	0	168343459	C	G
4	rs8180236	0	168343902	A	G
4	rs116852145	0	168343988	T	G
4	rs143844240	0	168344082	A	G
4	rs4516743	0	168344876	T	C
4	rs4590068	0	168345028	C	G
4	rs2319258	0	168345139	A	G
4	rs34607048	0	168345607	A	T
4	rs2319259	0	168345682	C	T
4	rs12503422	0	168345698	G	C
4	rs8180155	0	168345785	G	A
4	rs77725218	0	168345977	C	G
4	rs76352334	0	168346279	C	T
4	rs72621968	0	168346371	C	A
4	rs117851893	0	168347216	C	T
4	rs76500491	0	168347416	A	C
4	rs34116384	0	168347737	C	T
4	rs150051525	0	168347746	C	T
4	rs113861595	0	168347881	T	G
4	rs2706845	0	168348637	T	G
4	rs4419497	0	168348929	T	C
4	rs72621969	0	168349340	C	T
4	rs17601772	0	168349550	G	A
4	rs62333596	0	168350165	T	C
4	rs2319244	0	168350182	C	T
4	rs12506707	0	168350185	A	G
4	rs74514354	0	168350332	C	T
4	rs72621970	0	168350414	A	T
4	rs6553778	0	168351130	C	T
4	rs72621971	0	168352407	A	C
4	rs6812213	0	168352981	A	G
4	rs138785922	0	168353195	G	T
4	rs34586928	0	168353335	C	A
4	rs72621972	0	168353359	A	G
4	rs13136714	0	168353430	T	G
4	rs10517938	0	168354419	A	C
4	rs78680349	0	168354556	T	A
4	rs11941943	0	168355494	G	A
4	rs17523451	0	168355684	T	G
4	rs76321197	0	168355927	T	C
4	rs75198187	0	168356020	C	T
4	rs34871603	0	168356099	T	C
4	rs34514527	0	168357261	C	T
4	rs34773757	0	168357266	T	C
4	rs141555654	0	168357367	G	C
4	rs112448253	0	168357565	C	T
4	rs143544109	0	168357681	G	A
4	rs28873461	0	168357862	C	T
4	rs71620447	0	168357902	G	A
4	rs145982177	0	168357946	G	C
4	rs111408481	0	168358213	T	C
4	rs113102690	0	168358359	C	A
4	rs192089140	0	168358515	A	G
4	rs189458431	0	168359129	G	A
4	rs140381933	0	168359259	C	T
4	rs148917466	0	168359570	G	A
4	rs151015223	0	168361409	G	T
4	rs115610589	0	168361641	C	T
4	rs112235362	0	168361686	G	T
4	rs4860014	0	168362558	T	C
4	rs2706823	0	168362635	A	C
4	rs2706072	0	168362801	A	T
4	rs2706822	0	168362952	A	G
4	rs78640402	0	168363185	A	T
4	rs2706071	0	168363263	A	G
4	rs2706070	0	168363398	A	G
4	rs2319243	0	168363474	T	A
4	rs75392487	0	168363857	G	C
4	rs145441762	0	168364343	C	T
4	rs2706069	0	168364625	A	G
4	rs2319242	0	168364638	C	A
4	rs79933484	0	168365498	A	T
4	rs74864321	0	168365551	G	A
4	rs11936627	0	168366059	T	A
4	rs11133037	0	168366518	C	T
4	rs2319240	0	168367333	C	G
4	rs34209900	0	168368652	G	A
4	rs2706067	0	168368768	A	G
4	rs75092817	0	168370018	C	A
4	rs79251033	0	168370840	C	T
4	rs57814872	0	168371141	A	G
4	rs75320396	0	168371489	G	A
4	rs62333622	0	168371561	A	T
4	rs143104557	0	168373351	G	A
4	rs2706074	0	168373892	C	T
4	rs77055462	0	168374659	G	A
4	rs6841602	0	168374893	A	G
4	rs2706821	0	168375063	T	C
4	rs6854438	0	168375863	T	G
4	rs7681743	0	168376093	C	T
4	rs75311832	0	168376301	A	G
4	rs2252437	0	168376692	A	G
4	rs6553798	0	168376915	T	C
4	rs6553799	0	168377323	T	A
4	rs12649155	0	168377326	T	C
4	rs77848083	0	168378074	G	A
4	rs78582793	0	168378150	A	T
4	rs2319264	0	168378420	A	G
4	rs77225034	0	168378590	A	G
4	rs76843457	0	168379054	A	G
4	rs1987056	0	168379558	C	T
4	rs6846744	0	168380411	T	C
4	rs76219251	0	168380980	T	C
4	rs17523610	0	168381550	T	C
4	rs1382238	0	168382817	C	A
4	rs7661537	0	168383183	T	C
4	rs11736359	0	168384453	T	C
4	rs1478232	0	168385479	C	T
4	rs9312556	0	168387369	G	T
4	rs80073004	0	168388140	A	C
4	rs10517939	0	168388342	G	A
4	rs17704165	0	168388408	A	T
4	rs12644036	0	168388824	C	T
4	rs17523654	0	168389208	G	A
4	rs13150354	0	168389344	A	T
4	rs34790673	0	168389663	C	T
4	rs12646941	0	168390248	T	C
4	rs17704183	0	168390470	G	A
4	rs17053293	0	168391112	T	C
4	rs75213707	0	168391239	C	T
4	rs6817078	0	168391333	G	T
4	rs75624581	0	168391917	A	G
4	rs7694220	0	168392223	A	G
4	rs56678518	0	168392826	G	A
4	rs138064821	0	168393165	T	A
4	rs118151187	0	168394154	G	C
4	rs117191239	0	168394164	A	G
4	rs75355082	0	168395045	T	C
4	rs74467310	0	168395222	G	T
4	rs79063107	0	168395997	G	A
4	rs17053300	0	168397266	G	C
4	rs6838532	0	168397390	A	G
4	rs12499831	0	168398223	A	G
4	rs78468893	0	168399197	G	A
4	rs79356973	0	168399343	T	A
4	rs76762906	0	168399515	G	A
4	rs148259101	0	168399941	T	C
4	rs55786536	0	168400413	T	G
4	rs62333637	0	168400614	T	C
4	rs2126866	0	168400843	T	G
4	rs2126865	0	168400880	C	T
4	rs2169736	0	168401003	T	C
4	rs142366390	0	168401478	C	T
4	rs67201923	0	168402579	C	T
4	rs77867179	0	168402906	C	T
4	rs9999852	0	168403671	T	G
4	rs28436983	0	168404267	T	C
4	rs117178451	0	168404942	C	T
4	rs62333638	0	168405041	A	C
4	rs147886052	0	168405248	G	A
4	rs140878126	0	168405438	C	T
4	rs115011249	0	168405476	G	A
4	rs72703328	0	168405738	G	T
4	rs9790358	0	168406872	G	A
4	rs1478231	0	168407742	C	G
4	rs62333640	0	168408915	G	A
4	rs11933435	0	168409256	T	G
4	rs117731657	0	168410962	A	G
4	rs77763469	0	168411399	T	C
4	rs75063208	0	168411464	A	C
4	rs17053311	0	168412151	A	T
4	rs2873937	0	168413333	A	T
4	rs1124558	0	168413441	T	C
4	rs1600106	0	168414411	C	T
4	rs1600104	0	168414704	A	G
4	rs17602245	0	168414993	G	A
4	rs72703330	0	168415081	G	A
4	rs11133064	0	168416048	C	T
4	rs11730125	0	168416177	C	T
4	rs151175567	0	168416371	G	A
4	rs62333654	0	168416654	T	A
4	rs116665542	0	168416734	G	A
4	rs59853081	0	168417011	C	T
4	rs143228733	0	168417406	G	C
4	rs13118714	0	168417867	C	T
4	rs58471370	0	168417953	C	G
4	rs2199615	0	168418217	A	T
4	rs141908636	0	168418636	C	A
4	rs12646176	0	168420472	A	G
4	rs1478229	0	168420529	A	G
4	rs74957015	0	168420876	C	A
4	rs141969554	0	168421055	A	C
4	rs11940749	0	168421067	A	G
4	rs75130632	0	168421288	A	G
4	rs11940910	0	168421421	A	T
4	rs6841551	0	168421730	C	A
4	rs112369896	0	168421734	C	T
4	rs1841947	0	168421967	A	G
4	rs12647477	0	168422937	C	T
4	rs80302730	0	168423172	A	C
4	rs34381383	0	168423751	C	A
4	rs75620951	0	168423770	T	G
4	rs72703334	0	168423971	C	T
4	rs2319274	0	168425111	C	T
4	rs6844303	0	168425324	G	T
4	rs79385171	0	168425633	T	C
4	rs117530997	0	168425902	C	T
4	rs117830829	0	168425991	G	A
4	rs77449530	0	168426236	C	G
4	rs2199614	0	168426251	C	T
4	rs79668621	0	168426745	C	T
4	rs76709625	0	168426764	G	C
4	rs1585666	0	168426881	T	C
4	rs68052544	0	168427406	C	A
4	rs116857574	0	168428319	G	A
4	rs77599916	0	168428396	G	A
4	rs28756826	0	168428870	C	T
4	rs141125989	0	168429448	G	A
4	rs117045501	0	168429878	A	G
4	rs10032459	0	168430375	T	C
4	rs1160487	0	168430822	T	A
4	rs10517942	0	168431604	T	C
4	rs76276004	0	168431796	G	A
4	rs6841727	0	168432718	A	T
4	rs11943978	0	168432927	G	A
4	rs13131736	0	168433342	G	A
4	rs17053323	0	168433754	A	G
4	rs1382237	0	168434368	G	A
4	rs2219758	0	168434661	G	A
4	rs964578	0	168436175	A	G
4	rs7682433	0	168436485	G	T
4	rs1478224	0	168437001	C	A
4	rs143229280	0	168437170	C	T
4	rs75014103	0	168437544	C	T
4	rs12645548	0	168437692	T	C
4	rs62332360	0	168437803	C	A
4	rs4550962	0	168438639	A	C
4	rs35154180	0	168438641	G	T
4	rs11724516	0	168438992	T	A
4	rs2169732	0	168439072	G	A
4	rs7680535	0	168439233	C	T
4	rs11931502	0	168439865	C	T
4	rs79430851	0	168440426	A	C
4	rs117145089	0	168441362	T	A
4	rs17053332	0	168442929	C	A
4	rs17704305	0	168443928	G	T
4	rs62332362	0	168444060	T	A
4	rs116856636	0	168445006	C	G
4	rs2319275	0	168445048	C	T
4	rs2319276	0	168445105	T	G
4	rs118145826	0	168445221	G	A
4	rs62332363	0	168445402	G	A
4	rs75121043	0	168446013	A	G
4	rs1585663	0	168446022	G	C
4	rs62332364	0	168446122	C	T
4	rs34620355	0	168446786	C	T
4	rs78724995	0	168446900	A	C
4	rs72703345	0	168447197	A	G
4	rs72703346	0	168447327	T	C
4	rs62332365	0	168447346	A	G
4	rs74972155	0	168447394	G	T
4	rs118151352	0	168447968	C	T
4	rs1600103	0	168448425	A	C
4	rs147678501	0	168448710	G	A
4	rs67123576	0	168449435	G	A
4	rs77754177	0	168449838	C	T
4	rs141674698	0	168450085	C	T
4	rs1518203	0	168450615	G	T
4	rs80346533	0	168450726	G	A
4	rs76867747	0	168450895	A	G
4	rs17523992	0	168451332	A	G
4	rs72703348	0	168451547	C	A
4	rs72703349	0	168451548	T	A
4	rs2319277	0	168452014	T	C
4	rs35308413	0	168452085	T	C
4	rs10020921	0	168452152	A	G
4	rs10023693	0	168452158	T	A
4	rs60518548	0	168452634	G	C
4	rs12507971	0	168452763	C	T
4	rs1817389	0	168455386	T	C
4	rs11731275	0	168455396	G	A
4	rs1120854	0	168455953	C	T
4	rs145348237	0	168456000	A	C
4	rs72703352	0	168456407	A	G
4	rs9994486	0	168456975	T	C
4	rs72703353	0	168457469	C	T
4	rs72703354	0	168457699	C	T
4	rs72703355	0	168458186	C	A
4	rs72703356	0	168458525	T	G
4	rs79754188	0	168460238	G	A
4	rs55761721	0	168460328	G	A
4	rs112019565	0	168460821	T	G
4	rs59345443	0	168460979	A	G
4	rs34334329	0	168461180	G	T
4	rs77588031	0	168461657	G	A
4	rs116900172	0	168462797	C	T
4	rs72703358	0	168462798	A	C
4	rs67669280	0	168463285	C	T
4	rs34311776	0	168463362	T	C
4	rs115988809	0	168463511	A	G
4	rs35813981	0	168463524	T	C
4	rs56072268	0	168463630	T	C
4	rs78815623	0	168464918	C	T
4	rs1026702	0	168465236	T	C
4	rs1026701	0	168465380	G	A
4	rs1600102	0	168465646	C	T
4	rs67934221	0	168465661	C	T
4	rs76515065	0	168466135	T	G
4	rs117484630	0	168466999	T	A
4	rs11936438	0	168467209	A	G
4	rs7660862	0	168467662	C	A
4	rs116424243	0	168468122	G	A
4	rs4860025	0	168468310	T	G
4	rs74969195	0	168469263	C	G
4	rs149364563	0	168469324	A	C
4	rs1478241	0	168470029	T	C
4	rs6825863	0	168470468	G	A
4	rs116901572	0	168470767	G	A
4	rs10033874	0	168470916	G	A
4	rs7661910	0	168471186	T	C
4	rs78149682	0	168471263	T	G
4	rs79836051	0	168471975	C	A
4	rs1841949	0	168472024	G	T
4	rs7668194	0	168472046	T	G
4	rs1878686	0	168472370	C	A
4	rs1878685	0	168472510	T	C
4	rs6816291	0	168472966	C	T
4	rs76818860	0	168472983	A	G
4	rs6845819	0	168473019	G	T
4	rs72989764	0	168473124	A	G
4	rs6553880	0	168473188	C	T
4	rs77271206	0	168473481	A	G
4	rs1914620	0	168473540	C	T
4	rs72989768	0	168473627	C	T
```
