## Supplementary material for "Characterization of shared and ancestry-specific signals driving complex traits using multi-ancestry fine-mapping": susiex_nc3.cs80.cs

```
CS_ID	SNP	BP	REF_ALLELE	ALT_ALLELE	REF_FRQ	BETA	SE	-LOG10P	CS_PIP	OVRL_PIP
1	rs1427633	167974142	C,C	G,G	0.392644,0.209325	-0.022224,-0.00406958	0.00404873,0.0105074	7.3937,0.155816	0.12312	0.12316
1	rs1593769	167964906	C,C	T,T	0.393638,0.173611	-0.0218897,-0.00826605	0.00404692,0.0112855	7.198,0.333579	0.0952687	0.0953047
1	rs12498852	167960855	G,G	A,A	0.393638,0.171627	-0.0218459,-0.00850418	0.00404692,0.011337	7.17175,0.343731	0.0904101	0.0904459
1	rs1427624	167953146	G,G	A,A	0.390656,0.174603	-0.0218754,-0.00838138	0.00405239,0.0112602	7.17175,0.340395	0.0846766	0.0847132
1	rs2558141	167932327	C,C	T,T	0.39165,0.174603	-0.0219093,-0.00734142	0.00405055,0.0112602	7.198,0.288687	0.0819669	0.0820035
1	rs10006554	167972084	T,T	C,C	0.60835,0.826389	0.0217723,0.00836617	0.00405055,0.0112855	7.11622,0.33866	0.0806285	0.0806642
1	rs10008546	167965308	G,G	T,T	0.60835,0.826389	0.021724,0.00806924	0.00405055,0.0112855	7.08753,0.323668	0.0750646	0.0750999
1	rs7671612	167945914	C,C	G,G	0.390656,0.174603	-0.0215986,-0.00803497	0.00405239,0.0112602	7.00747,0.322857	0.0604474	0.060482
1	rs12643432	167939925	G,G	A,A	0.39165,0.174603	-0.0214966,-0.00763947	0.00405055,0.0112602	6.95312,0.303218	0.051587	0.0516211
1	rs11132847	167959102	T,T	A,A	0.38668,0.174603	-0.0211764,-0.0093827	0.00405994,0.0112602	6.73782,0.39287	0.0380418	0.0380742
1	rs11943574	167876114	C,C	A,A	0.349901,0.157738	-0.0200911,-0.00935257	0.0041455,0.0117277	5.90077,0.371435	0.00784695	0.00828204
1	rs11727903	167875283	A,A	G,G	0.349901,0.15873	-0.0200432,-0.00947891	0.0041455,0.0116978	5.87549,0.379073	0.00753388	0.00795887
1	rs4241629	167877987	G,G	A,A	0.349901,0.157738	-0.0199516,-0.00944967	0.0041455,0.0117277	5.82738,0.376356	0.00685258	0.00725516
2	rs143229280	168437170	T,T	C,C	0.985089,0.993056	0.0783677,-0.109445	0.0163138,0.0514752	5.80767,1.4751	0.430583	0.430603
2	rs75014103	168437544	T,T	C,C	0.985089,0.993056	0.0766085,-0.0997248	0.0163138,0.0514752	5.5761,1.27816	0.193044	0.193067
2	rs76709625	168426764	C,C	G,G	0.984095,0.993056	0.07299,-0.10484	0.0158037,0.0514752	5.41289,1.38008	0.168149	0.168173
2	rs62352801	167647480	C,C	T,T	0.873757,0.945437	0.0199371,0.0611465	0.00595306,0.0188207	3.09103,2.93609	0.00591735	0.0527578
2	rs62352802	167647977	T,T	C,C	0.877734,0.958333	0.0192463,0.0680589	0.00603539,0.0213919	2.84524,2.83415	0.00340148	0.030071
3	rs62352801	167647480	C,C	T,T	0.873757,0.945437	0.0199371,0.0611465	0.00595306,0.0188207	3.09103,2.93609	0.0454849	0.0527578
3	rs116824413	168412628	A,NA	C,NA	0.964215,NA	0.0387801,NA	0.0106439,NA	3.57017,NA	0.0323696	0.035493
3	rs78562501	168408180	C,NA	T,NA	0.966203,NA	0.0405973,NA	0.0109412,NA	3.68435,NA	0.0310255	0.0342644
3	rs115790085	168414883	A,NA	G,NA	0.965209,NA	0.0396089,NA	0.0107893,NA	3.61711,NA	0.0308398	0.03392
3	rs62352802	167647977	T,T	C,C	0.877734,0.958333	0.0192463,0.0680589	0.00603539,0.0213919	2.84524,2.83415	0.0258101	0.030071
3	rs11943562	167652786	C,C	T,T	0.816103,0.949405	0.0147012,0.0611288	0.00510364,0.019504	2.4012,2.76362	0.00577254	0.0070414
3	rs62352805	167655041	A,A	G,G	0.817097,0.949405	0.0145917,0.0607586	0.00511437,0.019504	2.36354,2.7356	0.00517635	0.00632131
3	rs3762245	167655235	G,G	A,A	0.816103,0.948413	0.0146094,0.0600517	0.00510364,0.0193256	2.37649,2.72409	0.005157	0.00632233
3	rs78799231	167626507	NA,T	NA,C	NA,0.830357	NA,-0.0333514	NA,0.0113894	NA,2.46744	0.00506464	0.00635901
3	rs79288442	168034990	C,NA	G,NA	0.974155,NA	0.0311526,NA	0.0124606,NA	1.90601,NA	0.00481584	0.00589389
3	rs952650	167658259	A,A	G,G	0.817097,0.949405	0.0146885,0.0598771	0.00511437,0.019504	2.38948,2.66946	0.00472378	0.00578884
3	rs3790359	167672184	T,T	C,C	0.817097,0.949405	0.0141224,0.0605791	0.00511437,0.019504	2.23982,2.72206	0.00431474	0.00525457
3	rs7693792	167661037	T,T	C,C	0.817097,0.949405	0.0147805,0.0589354	0.00511437,0.019504	2.41426,2.59973	0.00427736	0.00526121
3	rs115810411	167922249	A,NA	G,NA	0.989066,NA	0.0643018,NA	0.0190121,NA	3.14315,NA	0.00425284	0.00478237
3	rs150954289	167922415	C,NA	T,NA	0.989066,NA	0.0643018,NA	0.0190121,NA	3.14315,NA	0.00425284	0.00478237
3	rs56711230	167661745	T,T	C,C	0.817097,0.949405	0.0147321,0.0589885	0.00511437,0.019504	2.4012,2.60363	0.00423682	0.00520857
3	rs140052238	167644834	NA,G	NA,C	NA,0.977182	NA,0.0812249	NA,0.0286274	NA,2.34204	0.00411994	0.00528696
3	rs115598965	167924711	G,NA	A,NA	0.989066,NA	0.0639892,NA	0.0190121,NA	3.11721,NA	0.00405419	0.0045621
3	rs114529136	167924932	A,NA	C,NA	0.989066,NA	0.0639892,NA	0.0190121,NA	3.11721,NA	0.00405419	0.0045621
3	rs2558125	168045255	C,C	T,T	0.135189,0.123016	0.0198975,0.0372908	0.0057824,0.0130145	3.23696,2.38032	0.00395819	0.00860824
3	rs62352808	167664346	T,T	G,G	0.817097,0.949405	0.0144514,0.0589354	0.00511437,0.019504	2.32618,2.59973	0.00382064	0.00468801
3	rs62352807	167664236	A,A	G,G	0.817097,0.949405	0.0144514,0.0589354	0.00511437,0.019504	2.32618,2.59973	0.00382064	0.00468801
3	rs151012728	167916858	C,NA	G,NA	0.989066,NA	0.063588,NA	0.0190121,NA	3.08408,NA	0.00381423	0.00429585
3	rs62352806	167664214	T,T	C,C	0.816103,0.949405	0.014421,0.0589354	0.00510364,0.019504	2.32618,2.59973	0.00380224	0.00465826
3	rs6837703	167666036	T,T	C,C	0.817097,0.949405	0.014403,0.0587229	0.00511437,0.019504	2.31338,2.58412	0.00365038	0.00448054
3	rs77056561	167968335	A,NA	G,NA	0.981113,NA	0.0356651,NA	0.0145245,NA	1.85175,NA	0.00363366	0.00442524
3	rs115986420	167943458	G,NA	T,NA	0.988072,NA	0.0602595,NA	0.0182119,NA	3.02828,NA	0.00349786	0.00392975
3	rs146195236	167907714	T,NA	C,NA	0.989066,NA	0.0630061,NA	0.0190121,NA	3.03636,NA	0.00349388	0.00394012
3	rs62352831	167666468	C,C	G,G	0.817097,0.949405	0.014403,0.0581974	0.00511437,0.019504	2.31338,2.54573	0.00339668	0.00417614
3	rs143653793	167945179	G,NA	A,NA	0.988072,NA	0.0599803,NA	0.0182119,NA	3.00455,NA	0.0033486	0.00376453
3	rs146742159	167668148	G,G	C,C	0.817097,0.949405	0.014403,0.0580912	0.00511437,0.019504	2.31338,2.53801	0.00334785	0.00411751
3	rs114651190	167952749	T,NA	C,NA	0.988072,NA	0.0598686,NA	0.0182119,NA	2.99509,NA	0.00329093	0.00370067
3	rs142735238	167894898	C,NA	T,NA	0.989066,NA	0.0625087,NA	0.0190121,NA	2.99586,NA	0.00324376	0.00366212
3	rs115984184	167911014	C,NA	T,NA	0.989066,NA	0.062483,NA	0.0190121,NA	2.99377,NA	0.00323138	0.00364835
3	rs374526964	167642710	NA,A	NA,G	NA,0.862103	NA,-0.0356683	NA,0.0123978	NA,2.39631	0.00322958	0.00466738
3	rs116540181	167898329	G,NA	T,NA	0.989066,NA	0.0624669,NA	0.0190121,NA	2.99246,NA	0.00322365	0.00363977
3	rs138476866	167668288	A,A	G,G	0.817097,0.949405	0.0143594,0.0578258	0.00511437,0.019504	2.30188,2.51876	0.00318258	0.0039163
3	rs144496606	167894938	T,NA	C,NA	0.989066,NA	0.0623353,NA	0.0190121,NA	2.98181,NA	0.00316136	0.00357049
3	rs114359118	167889446	T,NA	G,NA	0.989066,NA	0.0623198,NA	0.0190121,NA	2.98055,NA	0.00315411	0.00356243
3	rs115850850	167895969	C,NA	T,NA	0.989066,NA	0.0622776,NA	0.0190121,NA	2.97713,NA	0.00313442	0.00354053
3	rs145628459	167886381	A,NA	G,NA	0.989066,NA	0.0620894,NA	0.0190121,NA	2.96194,NA	0.00304847	0.0034449
3	rs11940325	167671168	A,A	G,G	0.817097,0.949405	0.0143111,0.0575075	0.00511437,0.019504	2.28914,2.49578	0.00299986	0.00369389
3	rs138862791	167885605	A,NA	T,NA	0.989066,NA	0.0619598,NA	0.0190121,NA	2.95149,NA	0.00299081	0.00338073
3	rs115078432	167885136	C,NA	T,NA	0.989066,NA	0.0619598,NA	0.0190121,NA	2.95149,NA	0.00299081	0.00338073
3	rs116048299	167965816	A,NA	T,NA	0.988072,NA	0.0590805,NA	0.0182119,NA	2.92873,NA	0.0029141	0.00328307
3	rs10517917	168039224	G,G	A,A	0.862823,0.876984	-0.0196446,-0.0362145	0.00574696,0.0130145	3.20051,2.26825	0.00282709	0.0061753
3	rs201524001	167642714	NA,C	NA,T	NA,0.862103	NA,-0.0349794	NA,0.0123978	NA,2.32045	0.00280318	0.00404829
3	rs147474845	168360725	A,NA	G,NA	0.969185,NA	0.0317976,NA	0.0114407,NA	2.26383,NA	0.00272443	0.00320129
3	rs72980234	167629004	T,T	C,C	0.746521,0.534722	-0.002203,0.0275304	0.00454514,0.00857004	0.202114,2.88065	0.00229658	0.00267119
3	rs116348410	168035025	T,T	G,G	0.869781,0.877976	-0.019455,-0.0353308	0.00587486,0.0130599	3.03258,2.16593	0.00215776	0.00440495
3	rs115640546	168035026	T,T	C,C	0.869781,0.877976	-0.0194143,-0.0353308	0.00587486,0.0130599	3.02184,2.16593	0.00213083	0.00433835
3	rs12510378	167618383	A,A	T,T	0.776342,0.821429	-0.0048359,0.0336835	0.00474483,0.0111612	0.511293,2.59425	0.00212396	0.00245633
3	rs62352453	168035020	T,T	C,C	0.869781,0.877976	-0.0193696,-0.0353746	0.00587486,0.0130599	3.01005,2.17032	0.00211895	0.00430129
3	rs79022584	167630463	A,A	G,G	0.746521,0.541667	-0.00215731,0.0276055	0.00454514,0.00857919	0.197197,2.8887	0.00211822	0.00249216
3	rs1834833	167898814	G,G	A,A	0.012922,0.007937	-0.0614634,-0.00857045	0.0175065,0.0481732	3.35008,0.0661109	0.00208892	0.00234851
3	rs72980245	167632713	T,T	G,G	0.747515,0.540675	-0.0023431,0.0274981	0.00455105,0.00857778	0.217055,2.87058	0.00204273	0.00240666
3	rs7694621	168231018	T,T	G,G	0.120278,0.31746	0.00564216,0.0284561	0.00607818,0.00918321	0.451893,2.71138	0.00199487	0.00251806
3	rs56090642	167633984	A,A	G,G	0.746521,0.540675	-0.00229438,0.0273517	0.00454514,0.00857778	0.212043,2.84488	0.00198968	0.0023403
3	rs60986622	167633910	G,G	C,C	0.746521,0.540675	-0.00229438,0.0273517	0.00454514,0.00857778	0.212043,2.84488	0.00198968	0.0023403
3	rs72980237	167630773	C,C	T,T	0.746521,0.540675	-0.00215731,0.0274081	0.00454514,0.00857778	0.197197,2.85477	0.00198524	0.00233814
3	rs11945682	167615348	A,A	G,G	0.744533,0.540675	-0.00187822,0.0274767	0.00453346,0.00857778	0.168352,2.86681	0.0019773	0.00233285
3	rs72980247	167632753	C,C	G,G	0.746521,0.540675	-0.00224869,0.0273517	0.00454514,0.00857778	0.207063,2.84488	0.00197542	0.00232469
3	rs10866350	167633376	A,A	G,G	0.746521,0.540675	-0.00229438,0.0273063	0.00454514,0.00857778	0.212043,2.83693	0.00195943	0.00230508
3	rs6835107	167614099	T,T	A,A	0.781312,0.824405	-0.00454999,0.0340096	0.00478316,0.0112351	0.46664,2.60744	0.00195383	0.00227473
3	rs72703353	168457469	T,T	C,C	0.851889,0.948413	-0.0106779,0.056411	0.00556614,0.0193256	1.25912,2.45447	0.00193402	0.00287182
3	rs58399114	167600676	T,T	C,C	0.786282,0.826389	-0.0047753,0.0340075	0.00482314,0.0112855	0.491963,2.58776	0.00192855	0.00224636
3	rs56333751	167632329	T,T	C,C	0.745527,0.540675	-0.00224579,0.0273063	0.00453928,0.00857778	0.207063,2.83693	0.00191908	0.0022616
3	rs57247717	167632381	T,T	C,C	0.745527,0.540675	-0.00224579,0.0273063	0.00453928,0.00857778	0.207063,2.83693	0.00191908	0.0022616
3	rs62352454	168042910	T,T	C,C	0.869781,0.876984	-0.0189534,-0.0353887	0.00587486,0.0130145	2.90152,2.18413	0.00191543	0.00378855
3	rs199811320	167642763	NA,C	NA,A	NA,0.842262	NA,-0.0317704	NA,0.0117277	NA,2.1708	0.00191454	0.00280444
3	rs28438787	167617556	A,A	G,G	0.781312,0.824405	-0.00450355,0.0339622	0.00478316,0.0112351	0.460389,2.60138	0.00191146	0.00222631
3	rs11941551	167628609	T,T	C,C	0.746521,0.540675	-0.002203,0.0272661	0.00454514,0.00857778	0.202114,2.8299	0.00190561	0.00224435
3	rs62355204	167690351	T,T	C,C	0.817097,0.950397	0.0143111,0.0544504	0.00511437,0.0196877	2.28914,2.24565	0.00190247	0.00237095
3	rs10007526	167606779	C,C	T,T	0.745527,0.539683	-0.00148446,0.027582	0.00453928,0.0085764	0.128633,2.88613	0.00190062	0.00225712
3	rs60555966	167631889	T,T	C,C	0.746521,0.540675	-0.002203,0.0272558	0.00454514,0.00857778	0.202114,2.82812	0.00189907	0.00223673
3	rs6553543	167629838	C,C	G,G	0.746521,0.540675	-0.00206591,0.0273168	0.00454514,0.00857778	0.187457,2.83877	0.00189872	0.00223925
3	rs9990895	167633858	T,T	C,C	0.745527,0.540675	-0.00220016,0.0272104	0.00453928,0.00857778	0.202114,2.82019	0.00186899	0.00220193
3	rs115469267	168152910	G,NA	C,NA	0.991054,NA	0.063143,NA	0.0209976,NA	2.57889,NA	0.00185807	0.00212261
3	rs11938687	167612443	C,C	A,A	0.780318,0.823413	-0.00412046,0.0340886	0.00477536,0.0112102	0.410927,2.62725	0.00185681	0.00216795
3	rs72703356	168458525	G,G	T,T	0.851889,0.948413	-0.0106779,0.0560954	0.00556614,0.0193256	1.25912,2.43177	0.00185376	0.00275223
3	rs10866348	167633134	G,G	T,T	0.746521,0.541667	-0.00192878,0.0273108	0.00454514,0.00857919	0.173081,2.83693	0.00185245	0.00218863
3	rs72703352	168456407	G,G	A,A	0.848907,0.948413	-0.0106347,0.0561822	0.00552061,0.0193256	1.26713,2.438	0.00185239	0.00277035
3	rs10006942	167605220	T,T	A,A	0.746521,0.546627	-0.00162505,0.0273617	0.00454514,0.00858677	0.142251,2.84162	0.00184296	0.00218153
3	rs2219237	167630858	A,A	C,C	0.745527,0.540675	-0.00197195,0.0272661	0.00453928,0.00857778	0.177842,2.8299	0.00184065	0.00217362
3	rs144782687	167696884	G,NA	C,NA	0.986084,NA	0.0462281,NA	0.0168779,NA	2.2102,NA	0.00183901	0.00215369
3	rs79363050	168150985	A,NA	G,NA	0.991054,NA	0.0630435,NA	0.0209976,NA	2.57212,NA	0.00183508	0.00209682
3	rs3919798	167609476	C,C	T,T	0.745527,0.539683	-0.00162296,0.0274261	0.00453928,0.0085764	0.142251,2.8587	0.00183264	0.00217419
3	rs7682852	167630087	A,A	G,G	0.746521,0.540675	-0.00215731,0.0271697	0.00454514,0.00857778	0.197197,2.81309	0.00183202	0.00215952
3	rs6553544	167629953	T,T	G,G	0.746521,0.540675	-0.00215731,0.0271697	0.00454514,0.00857778	0.197197,2.81309	0.00183202	0.00215952
3	rs7435078	167488643	C,C	T,T	0.586481,0.729167	-0.00314623,0.0288563	0.00401481,0.0096192	0.363269,2.56847	0.00182913	0.00216075
3	rs10026269	167596236	C,C	T,T	0.747515,0.541667	-0.0015191,0.0273949	0.00455105,0.00857919	0.131628,2.85167	0.00182578	0.00216933
3	rs13435745	167622773	G,G	A,A	0.781312,0.824405	-0.00450355,0.0337549	0.00478316,0.0112351	0.460389,2.57496	0.0018158	0.00211618
3	rs2010146	167917926	C,C	T,T	0.012922,0.007937	-0.0606122,-0.0117529	0.0175065,0.0481732	3.27113,0.0929908	0.00180827	0.00203628
3	rs57571560	167632620	A,A	T,T	0.744533,0.540675	-0.00201501,0.0272104	0.00453346,0.00857778	0.182634,2.82019	0.00179579	0.00212259
3	rs59266230	168033180	A,A	G,G	0.866799,0.876984	-0.0188693,-0.0348063	0.00581871,0.0130145	2.92689,2.12577	0.00179455	0.00354458
3	rs76768985	168088089	G,NA	A,NA	0.983101,NA	0.0349656,NA	0.0153396,NA	1.64509,NA	0.00178671	0.00219864
3	rs3924566	167602105	A,A	G,G	0.782306,0.824405	-0.00422708,0.0339064	0.00479102,0.0112351	0.422947,2.59425	0.00178285	0.00208037
3	rs72980232	167628832	C,C	T,T	0.745527,0.540675	-0.00197195,0.0271697	0.00453928,0.00857778	0.177842,2.81309	0.001782	0.00210509
3	rs6553485	167622160	A,A	G,G	0.781312,0.823413	-0.0044571,0.0336312	0.00478316,0.0112102	0.454169,2.56873	0.0017804	0.00207674
3	rs114905903	168208983	C,C	T,T	0.965209,0.981151	0.0271311,0.0533012	0.0107893,0.0314332	1.92388,1.04603	0.00177621	0.00203314
3	rs7661107	167607726	C,C	T,T	0.780318,0.822421	-0.00425966,0.0337571	0.00477536,0.0111856	0.429004,2.59425	0.00176025	0.00205712
3	rs28551156	167617485	G,G	C,C	0.780318,0.824405	-0.00416687,0.0339076	0.00477536,0.0112351	0.416921,2.59442	0.00175533	0.00204932
3	rs10032330	167594972	G,G	A,A	0.747515,0.542659	-0.00128537,0.0273531	0.00455105,0.00858064	0.109237,2.84354	0.00174661	0.00208017
3	rs28667373	167600869	A,A	G,G	0.781312,0.825397	-0.00379704,0.0341891	0.00478316,0.0112602	0.369276,2.62066	0.00174044	0.00203674
3	rs10005315	167632465	T,T	G,G	0.744533,0.540675	-0.00219734,0.0270187	0.00453346,0.00857778	0.202114,2.78687	0.00172964	0.00204169
3	rs58197672	167637306	C,C	T,T	0.748509,0.537698	-0.00218825,0.0270259	0.00455701,0.00857375	0.199909,2.79032	0.001726	0.00203625
3	rs4132264	167603432	C,C	G,G	0.781312,0.824405	-0.00384356,0.0340585	0.00478316,0.0112351	0.375047,2.6137	0.00171589	0.00200633
3	rs6845338	167610410	C,C	T,T	0.779324,0.822421	-0.00402112,0.0338127	0.00476763,0.0111856	0.399034,2.60138	0.00170089	0.00199065
3	rs57067289	167676846	G,G	A,A	0.794235,0.949405	0.0143514,0.0529701	0.00489079,0.019504	2.47596,2.17978	0.0016952	0.00215236
3	rs62355208	167692012	T,T	C,C	0.815109,0.950397	0.0143509,0.0531102	0.005093,0.0196877	2.31552,2.15593	0.00169455	0.00211901
3	rs11933732	167612453	T,T	C,C	0.780318,0.823413	-0.00416687,0.0336802	0.00477536,0.0112102	0.416921,2.57496	0.00169314	0.0019787
3	rs60230975	167676881	T,T	G,G	0.794235,0.949405	0.0143514,0.0529171	0.00489079,0.019504	2.47596,2.17621	0.00168412	0.00213869
3	rs1896481	167908657	T,T	G,G	0.987078,0.992063	0.0602032,0.0025531	0.0175062,0.0481747	3.23364,0.0187549	0.00168187	0.00189698
3	rs67934221	168465661	T,T	C,C	0.849901,0.948413	-0.0102557,0.0553948	0.00553562,0.0193256	1.1943,2.38177	0.00168152	0.00242302
3	rs11931942	167623773	A,A	G,G	0.7833,0.824405	-0.00465819,0.0332492	0.00479895,0.0112351	0.479237,2.51112	0.00165059	0.00192444
3	rs12644650	167628013	A,A	G,G	0.745527,0.540675	-0.00192629,0.0269314	0.00453928,0.00857778	0.173081,2.77175	0.00163502	0.00193413
3	rs28470639	167606484	G,G	C,C	0.781312,0.823413	-0.00417367,0.0336308	0.00478316,0.0112102	0.416921,2.56867	0.00163477	0.00191181
3	rs181940848	168057337	C,NA	T,NA	0.99006,NA	0.0606249,NA	0.01993,NA	2.62875,NA	0.00163003	0.00186076
3	rs7692681	167607492	T,T	C,C	0.781312,0.822421	-0.00417367,0.0335082	0.00478316,0.0111856	0.416921,2.56247	0.00161797	0.00189347
3	rs2198739	167635532	C,C	T,T	0.746521,0.540675	-0.00195475,0.0268665	0.00454514,0.00857778	0.175782,2.76056	0.00160712	0.0019008
3	rs954217	167634639	T,T	A,A	0.746521,0.540675	-0.00190949,0.0268243	0.00454514,0.00857778	0.171082,2.75329	0.00157469	0.00186369
3	rs28885145	167623212	A,A	G,G	0.781312,0.824405	-0.00435955,0.0332968	0.00478316,0.0112351	0.441213,2.51709	0.00157354	0.00183788
3	rs73861397	167599725	T,T	C,C	0.786282,0.828373	-0.00468167,0.0332498	0.00482314,0.011337	0.479237,2.47386	0.00154602	0.00180605
3	rs114713459	167940757	T,T	C,C	0.988072,0.992063	0.0614833,0.0392924	0.0182119,0.0481747	3.13344,0.38225	0.00154145	0.00172357
3	rs7435951	167503755	T,T	G,G	0.617296,0.808532	-0.00562364,0.0300901	0.00406782,0.0108644	0.777734,2.25085	0.00153011	0.00184171
3	rs116429057	168131476	C,NA	T,NA	0.99006,NA	0.0601231,NA	0.01993,NA	2.59255,NA	0.001528	0.00174638
3	rs72699649	168027288	A,A	G,G	0.868787,0.869048	-0.0188169,-0.0339224	0.00585591,0.0126714	2.88202,2.12921	0.00152378	0.00305078
3	rs17522315	168190916	T,T	C,C	0.965209,0.981151	0.027103,0.0501255	0.0107893,0.0314332	1.92067,0.955511	0.00151822	0.00173831
3	rs954218	167634454	C,C	T,T	0.746521,0.540675	-0.00181896,0.0267291	0.00454514,0.00857778	0.161774,2.7369	0.00150687	0.00178589
3	rs181887070	167976828	T,NA	C,NA	0.989066,NA	0.0571483,NA	0.0190121,NA	2.57708,NA	0.00149819	0.00170964
3	rs149253297	168132818	C,NA	T,NA	0.99006,NA	0.0599331,NA	0.01993,NA	2.57891,NA	0.00149128	0.00170519
3	rs4691296	167500615	A,A	C,C	0.589463,0.75496	-0.00292279,0.0299187	0.00401916,0.00993854	0.330595,2.58347	0.0014744	0.00180111
3	rs116525196	167965203	T,T	C,C	0.988072,0.992063	0.0597974,0.0429242	0.0182119,0.0481747	2.98906,0.428381	0.0014685	0.00163275
3	rs10019331	167485525	A,A	G,G	0.597416,0.731151	-0.00325489,0.0285777	0.00403156,0.00964152	0.377306,2.51763	0.00145467	0.00174628
3	rs116317010	167987276	C,NA	T,NA	0.989066,NA	0.0568689,NA	0.0190121,NA	2.55614,NA	0.00144329	0.00164815
3	rs115036658	168036377	T,NA	C,NA	0.989066,NA	0.0568688,NA	0.0190121,NA	2.55613,NA	0.00144326	0.00164812
3	rs142945836	168133759	G,NA	A,NA	0.99006,NA	0.0596477,NA	0.01993,NA	2.5585,NA	0.00143804	0.00164545
3	rs12651344	167486266	C,C	T,T	0.586481,0.732143	-0.00282895,0.0287594	0.00401481,0.00965281	0.317818,2.53935	0.00143199	0.00172555
3	rs115988809	168463511	G,G	A,A	0.851889,0.948413	-0.0104951,0.0544903	0.00556614,0.0193256	1.22651,2.31799	0.00142975	0.00211928
3	rs115864078	168132279	G,NA	C,NA	0.978131,NA	0.0288672,NA	0.0135185,NA	1.48506,NA	0.00142955	0.00181698
3	rs76460707	168006221	G,NA	C,NA	0.989066,NA	0.0567011,NA	0.0190121,NA	2.5436,NA	0.00141142	0.00161245
3	rs72703358	168462798	C,C	A,A	0.851889,0.948413	-0.0105843,0.0542112	0.00556614,0.0193256	1.24237,2.29849	0.00141135	0.0020926
3	rs145652426	168022366	A,NA	G,NA	0.989066,NA	0.056646,NA	0.0190121,NA	2.53949,NA	0.00140113	0.00160092
3	rs11725415	167504854	A,A	G,G	0.616302,0.760913	-0.00461349,0.0292207	0.00406582,0.0100221	0.590911,2.44981	0.00139486	0.00169528
3	rs115012991	168007719	T,NA	C,NA	0.989066,NA	0.0565891,NA	0.0190121,NA	2.53525,NA	0.00139061	0.00158913
3	rs150860583	168134540	T,NA	A,NA	0.99006,NA	0.0593579,NA	0.01993,NA	2.53785,NA	0.00138619	0.00158724
3	rs1026701	168465380	A,A	G,G	0.850895,0.948413	-0.0104172,0.0537053	0.0055508,0.0193256	1.21783,2.26335	0.00138302	0.00199202
3	rs116105787	167699242	T,NA	A,NA	0.986084,NA	0.0443474,NA	0.0168779,NA	2.06548,NA	0.00138094	0.00162588
3	rs10034471	167626348	C,C	T,T	0.780318,0.823413	-0.00421327,0.0327697	0.00477536,0.0112102	0.422947,2.46034	0.00137634	0.00161192
3	rs116281921	167941802	G,G	C,C	0.988072,0.992063	0.0607623,0.0392924	0.0182119,0.0481747	3.07127,0.38225	0.00137438	0.00153919
3	rs144119353	168005021	C,NA	T,NA	0.989066,NA	0.056471,NA	0.0190121,NA	2.52646,NA	0.00136903	0.00156494
3	rs116396952	168045848	C,C	T,T	0.99006,0.99504	0.0591109,0.106621	0.01993,0.0608454	2.52031,1.09844	0.00133835	0.00152473
3	rs75113710	167946487	T,NA	G,NA	0.928429,NA	0.0126199,NA	0.00767004,NA	1.00045,NA	0.00133055	0.00157391
3	rs76157618	168141031	NA,C	NA,T	NA,0.850198	NA,0.0281449	NA,0.011978	NA,1.72613	0.00132608	0.00181351
3	rs115430140	168018190	C,NA	T,NA	0.989066,NA	0.0561944,NA	0.0190121,NA	2.50593,NA	0.00132002	0.00150999
3	rs114123083	167976473	A,NA	C,NA	0.989066,NA	0.0561928,NA	0.0190121,NA	2.50581,NA	0.00131973	0.00150967
3	rs80213399	168039629	A,NA	G,NA	0.989066,NA	0.0560832,NA	0.0190121,NA	2.4977,NA	0.00130087	0.00148852
3	rs138150474	168066285	T,T	C,C	0.99006,0.997024	0.0596933,0.128541	0.01993,0.078473	2.56175,0.993901	0.00126706	0.00143812
3	rs148876387	168077419	G,NA	T,NA	0.99006,NA	0.0584252,NA	0.01993,NA	2.47197,NA	0.00123339	0.00141552
3	rs7435823	168044726	T,T	G,G	0.892644,0.875992	-0.0183248,-0.0347026	0.00638686,0.0129696	2.38553,2.12738	0.00121231	0.00205541
3	rs10002710	167626155	A,A	G,G	0.781312,0.824405	-0.00431308,0.0322299	0.00478316,0.0112351	0.435092,2.3849	0.00120667	0.00141426
3	rs55881721	167628088	A,A	T,T	0.782306,0.824405	-0.00451095,0.0320362	0.00479102,0.0112351	0.460389,2.36129	0.00120149	0.00140716
3	rs7340944	167593844	NA,T	NA,A	NA,0.89881	NA,0.0359168	NA,0.0141743	NA,1.94774	0.00119505	0.00169254
3	rs115807423	167915428	C,C	T,T	0.989066,0.992063	0.063969,0.0104499	0.0190121,0.0481747	3.11554,0.0818265	0.00119242	0.00134207
3	rs72701468	168225750	T,T	G,G	0.965209,0.981151	0.0272081,0.0438353	0.0107893,0.0314332	1.93267,0.787412	0.00118867	0.00136069
3	rs77867827	168073317	A,A	G,G	0.99006,0.99504	0.0651518,0.0553537	0.01993,0.0608454	2.96691,0.440143	0.00118287	0.00132914
3	rs192493027	167923385	A,A	C,C	0.989066,0.992063	0.0637627,0.0060539	0.0190121,0.0481747	3.09849,0.0457591	0.00115225	0.00129786
3	rs115986384	167572777	G,NA	T,NA	0.967197,NA	-0.0276604,NA	0.0111,NA	1.89601,NA	0.00114923	0.00153905
3	rs192999240	168080941	T,NA	C,NA	0.99006,NA	0.0578432,NA	0.01993,NA	2.43131,NA	0.00114794	0.00131937
3	rs112976140	168154273	G,NA	A,NA	0.991054,NA	0.0590529,NA	0.0209976,NA	2.30823,NA	0.00113418	0.00130822
3	rs10002501	167964302	C,C	A,A	0.947316,0.993056	0.035783,0.0261296	0.0088502,0.0514752	4.27795,0.213445	0.00113332	0.00278589
3	rs13133234	167969111	C,C	T,T	0.946322,0.993056	0.0355659,0.0188291	0.00877248,0.0514752	4.29849,0.145984	0.00112836	0.00280411
3	rs114882201	167601556	T,T	G,G	0.965209,0.996032	-0.0234951,0.122629	0.0107893,0.0679934	1.53116,1.14689	0.00112733	0.00137213
3	rs199711971	167642806	NA,G	NA,A	NA,0.842262	NA,-0.0289388	NA,0.0117277	NA,1.86635	0.0011066	0.00161294
3	rs115662962	167906669	C,C	A,A	0.989066,0.992063	0.0634528,0.00840016	0.0190121,0.0481747	3.07296,0.0647067	0.0011	0.00123962
3	rs147849990	167990257	NA,G	NA,A	NA,0.991071	NA,-0.108086	NA,0.0454422	NA,1.75992	0.00109529	0.00148152
3	rs149369384	167930494	A,A	G,G	0.989066,0.992063	0.0633552,0.0137213	0.0190121,0.0481747	3.06494,0.110262	0.00109408	0.0012327
3	rs116175577	167930638	C,C	G,G	0.989066,0.991071	0.0634134,0.00723983	0.0190121,0.0454422	3.06972,0.0587783	0.00109327	0.00123215
3	rs79570077	167868632	T,NA	C,NA	0.936382,NA	0.0150449,NA	0.00810069,NA	1.19875,NA	0.0010843	0.00135202
3	rs143123174	167950109	C,C	G,G	0.988072,0.992063	0.0595339,0.0355136	0.0182119,0.0481747	2.9668,0.33629	0.00108351	0.00121714
3	rs28645359	167614928	C,C	T,T	0.780318,0.826389	-0.00458894,0.031644	0.00477536,0.0112855	0.472922,2.29686	0.00108111	0.00126773
3	rs189414670	167955474	A,A	T,T	0.988072,0.992063	0.0594781,0.0358491	0.0182119,0.0481747	2.96211,0.340286	0.00107835	0.00121147
3	rs34429821	167989078	A,A	G,G	0.946322,0.992063	0.0357927,0.0138748	0.00877248,0.0481747	4.34665,0.11163	0.00107081	0.00292116
3	rs148878876	167955569	C,C	T,T	0.988072,0.992063	0.0594223,0.0357487	0.0182119,0.0481747	2.95741,0.339089	0.00106788	0.00119987
3	rs1841949	168472024	T,T	G,G	0.852883,0.947421	-0.00997407,0.0527817	0.00558166,0.0191524	1.13108,2.23258	0.00106691	0.0015792
3	rs141804981	167931873	C,C	T,T	0.988072,0.992063	0.0603153,0.0139249	0.0182119,0.0481747	3.03304,0.112078	0.00104903	0.00117822
3	rs115014514	167956518	T,T	C,C	0.988072,0.992063	0.0593108,0.0355058	0.0182119,0.0481747	2.94804,0.336197	0.00104679	0.00117649
3	rs114367900	167935185	C,C	A,A	0.988072,0.992063	0.0602595,0.0145619	0.0182119,0.0481747	3.02828,0.117792	0.00104188	0.00117028
3	rs28743155	167995065	G,G	T,T	0.946322,0.992063	0.0357052,0.0140848	0.00877248,0.0481747	4.32804,0.113507	0.00104131	0.00282425
3	rs115312646	167909280	A,A	G,G	0.989066,0.992063	0.062948,0.00357077	0.0190121,0.0481747	3.03161,0.0264502	0.00102072	0.00115197
3	rs143573076	167955991	G,G	A,A	0.988072,0.992063	0.0593665,0.0319601	0.0182119,0.0481747	2.95272,0.29494	0.00101658	0.0011427
3	rs76674652	167956373	G,G	C,C	0.988072,0.992063	0.0593665,0.031904	0.0182119,0.0481747	2.95272,0.294301	0.00101601	0.00114207
3	rs112019565	168460821	G,G	T,T	0.270378,0.324405	-0.00065414,0.0272452	0.00445148,0.00913095	0.0539544,2.54566	0.00101284	0.0013541
3	rs147967756	167598745	T,NA	A,NA	0.99006,NA	0.042664,NA	0.01993,NA	1.49081,NA	0.000999676	0.00130334
3	rs114076542	168077714	T,NA	G,NA	0.99006,NA	0.0566305,NA	0.01993,NA	2.34769,NA	0.000991045	0.00114258
3	rs111432672	167839898	G,NA	A,NA	0.971173,NA	0.0301822,NA	0.0118166,NA	1.97296,NA	0.000987645	0.00118857
3	rs11944508	167592156	T,T	C,C	0.774354,0.828373	-0.00435373,0.0319273	0.00472994,0.011337	0.446928,2.31341	0.000984872	0.00116536
3	rs79385171	168425633	C,C	T,T	0.981113,0.963294	-0.00316973,0.0691879	0.0145245,0.0227328	0.0823645,2.63111	0.000977078	0.00138592
3	rs114916043	167870891	T,NA	G,NA	0.936382,NA	0.0146782,NA	0.00810069,NA	1.15496,NA	0.000972668	0.00121481
3	rs78088794	168071743	C,C	T,T	0.99006,0.99504	0.0637538,0.0551258	0.01993,0.0608454	2.86024,0.437782	0.000971618	0.00109496
3	rs145294451	168047425	A,A	G,G	0.989066,0.99504	0.0602381,0.0366241	0.0190121,0.0608454	2.81453,0.261832	0.000963732	0.00108415
3	rs56072268	168463630	C,C	T,T	0.265408,0.327381	-0.00075304,0.0268814	0.00447775,0.00910944	0.0622583,2.4992	0.000959007	0.00128062
3	rs116438938	167971825	G,G	C,C	0.988072,0.993056	0.0590383,0.03293	0.0182119,0.0514752	2.92519,0.282038	0.00095556	0.00107576
3	rs35612453	167983499	G,G	A,A	0.946322,0.992063	0.0354637,0.00912118	0.00877248,0.0481747	4.27687,0.0706681	0.000954832	0.0025505
3	rs141969554	168421055	C,C	A,A	0.981113,0.963294	-0.00275872,0.0690567	0.0145245,0.0227328	0.0709082,2.62278	0.000952781	0.001351
3	rs76447645	167620679	NA,C	NA,T	NA,0.939484	NA,0.042563	NA,0.0179277	NA,1.75475	0.000939724	0.00126556
3	rs142237268	167899457	A,A	G,G	0.989066,0.992063	0.062351,0.00833846	0.0190121,0.0481747	2.98307,0.0641995	0.000932691	0.00105362
3	rs78873132	168112886	T,NA	C,NA	0.99006,NA	0.0561202,NA	0.01993,NA	2.31295,NA	0.000932616	0.00107664
3	rs72699643	168018759	A,A	T,T	0.868787,0.80754	-0.0188169,-0.0271289	0.00585591,0.010843	2.88202,1.90832	0.000930899	0.00192868
3	rs62352447	168021279	T,T	C,C	0.868787,0.80754	-0.0189446,-0.0269019	0.00585591,0.010843	2.91511,1.88272	0.000924283	0.00193041
3	rs78902798	168105007	T,NA	C,NA	0.99006,NA	0.0560359,NA	0.01993,NA	2.30723,NA	0.000923352	0.00106618
3	rs10866349	167633141	G,G	T,T	0.784294,0.824405	-0.00429245,0.0312102	0.00480694,0.0112351	0.429604,2.26195	0.000921769	0.00108479
3	rs79763929	167590875	NA,C	NA,T	NA,0.938492	NA,0.0419316	NA,0.0177919	NA,1.73438	0.000917517	0.00123776
3	rs79944236	167944650	C,NA	T,NA	0.927435,NA	0.0113927,NA	0.00762141,NA	0.869796,NA	0.000902488	0.00107505
3	rs74540547	168224004	NA,A	NA,G	NA,0.97123	NA,-0.0602942	NA,0.0255725	NA,1.73554	0.000899901	0.00131135
3	rs17522190	168166440	A,A	G,G	0.975149,0.991071	0.0209126,0.0974118	0.0127009,0.0454422	1.00152,1.49401	0.000897686	0.00114277
3	rs72701435	168165897	T,T	C,C	0.975149,0.991071	0.0207585,0.0979463	0.0127009,0.0454422	0.990672,1.50682	0.000897187	0.00114275
3	rs115435623	167957145	G,G	C,C	0.988072,0.992063	0.0580917,0.0375325	0.0182119,0.0481747	2.84653,0.360588	0.000890677	0.00100372
3	rs62352446	168019408	A,A	T,T	0.866799,0.80754	-0.0186523,-0.0269248	0.00581871,0.010843	2.87032,1.88529	0.000884432	0.00182116
3	rs8180155	168345785	NA,A	NA,G	NA,0.850198	NA,0.0273511	NA,0.011978	NA,1.64967	0.000876754	0.00120338
3	rs193263380	167693443	T,NA	C,NA	0.988072,NA	0.0426385,NA	0.0182119,NA	1.71626,NA	0.000875056	0.00106006
3	rs62352445	168017535	C,C	T,T	0.865805,0.805556	-0.0185121,-0.0268186	0.00580045,0.0108009	2.84912,1.88513	0.000872602	0.00177703
3	rs116396969	168100007	T,NA	G,NA	0.99006,NA	0.0555201,NA	0.01993,NA	2.27243,NA	0.000869	0.00100478
3	rs142621157	167968530	A,A	T,T	0.988072,0.993056	0.058414,0.0327244	0.0182119,0.0514752	2.87319,0.279881	0.000867403	0.000977951
3	rs13109171	168043417	C,C	T,T	0.94831,0.993056	0.0353397,0.0150836	0.00893021,0.0514752	4.12035,0.113791	0.000862336	0.00223883
3	rs115124526	168150327	G,NA	A,NA	0.99006,NA	0.0554197,NA	0.01993,NA	2.26568,NA	0.000858862	0.000993324
3	rs72701439	168167327	T,T	G,G	0.975149,0.991071	0.0207585,0.0965293	0.0127009,0.0454422	0.990672,1.47299	0.000844196	0.00107518
3	rs145475657	167883550	T,T	C,C	0.989066,0.992063	0.0616728,0.00843646	0.0190121,0.0481747	2.92843,0.0650052	0.000844061	0.000954935
3	rs114092773	167960106	C,C	T,T	0.988072,0.992063	0.058525,0.0244814	0.0182119,0.0481747	2.8824,0.213727	0.000838826	0.000945288
3	rs79368587	168101374	G,NA	A,NA	0.99006,NA	0.055167,NA	0.01993,NA	2.24876,NA	0.000833959	0.00096517
3	rs146406911	167621892	T,T	C,C	0.965209,0.996032	-0.0235973,0.110143	0.0107893,0.0679934	1.54159,0.977762	0.000822739	0.0010097
3	rs115998434	168195694	T,NA	C,NA	0.979125,NA	0.0253056,NA	0.0138296,NA	1.17213,NA	0.000817279	0.00102747
3	rs188315051	168081801	T,NA	G,NA	0.99006,NA	0.0549784,NA	0.01993,NA	2.23617,NA	0.000815928	0.000944778
3	rs17597957	167692947	A,A	G,G	0.534791,0.811508	0.00327027,0.0305273	0.00396391,0.0109298	0.38789,2.28221	0.000813203	0.000957846
3	rs77470094	168147188	A,NA	G,NA	0.99006,NA	0.0548775,NA	0.01993,NA	2.22944,NA	0.000806466	0.000934074
3	rs55760674	168224109	T,T	C,C	0.939364,0.858135	0.0051171,-0.0361872	0.00828432,0.0122515	0.270202,2.50309	0.00080457	0.00107359
3	rs115041242	168114531	T,NA	A,NA	0.99006,NA	0.0548301,NA	0.01993,NA	2.22629,NA	0.00080207	0.000929101
3	rs11946234	167692892	C,C	A,A	0.534791,0.811508	0.0033167,0.030427	0.00396391,0.0109298	0.394967,2.26991	0.000800472	0.000943073
3	rs3925714	167692553	T,T	C,C	0.533797,0.811508	0.00318165,0.0304772	0.00396336,0.0109298	0.374574,2.27606	0.000799226	0.000941354
3	rs200279228	167642663	NA,A	NA,C	NA,0.844246	NA,-0.0272197	NA,0.0117882	NA,1.67902	0.000797505	0.0011632
3	rs17597978	167692976	T,T	G,G	0.534791,0.810516	0.00327027,0.0304159	0.00396391,0.0109078	0.38789,2.27606	0.000796046	0.000938171
3	rs199633459	167642647	NA,G	NA,A	NA,0.844246	NA,-0.0272107	NA,0.0117882	NA,1.67813	0.000795017	0.00115889
3	rs17053323	168433754	NA,G	NA,A	NA,0.891865	NA,0.030882	NA,0.0137648	NA,1.60447	0.00079379	0.00112411
3	rs142145628	168083898	T,NA	C,NA	0.99006,NA	0.0546846,NA	0.01993,NA	2.21662,NA	0.000788743	0.000914021
3	rs140163854	168115689	A,NA	T,NA	0.99006,NA	0.0546413,NA	0.01993,NA	2.21375,NA	0.000784832	0.000909594
3	rs6822872	167694030	G,G	C,C	0.534791,0.810516	0.0033167,0.0303103	0.00396391,0.0109078	0.394967,2.2631	0.000784517	0.000923829
3	rs76437096	167620759	NA,C	NA,T	NA,0.939484	NA,0.0409628	NA,0.0179277	NA,1.65132	0.000782644	0.00105526
3	rs17053125	168160774	C,C	T,T	0.973161,0.991071	0.0173331,0.103985	0.0122339,0.0454422	0.80538,1.65519	0.00078214	0.0010058
3	rs149846143	168196969	G,NA	A,NA	0.99006,NA	0.0527622,NA	0.01993,NA	2.09087,NA	0.000776989	0.000907665
3	rs59628205	168163038	G,G	A,A	0.975149,0.991071	0.0190531,0.099944	0.0127009,0.0454422	0.874267,1.55514	0.000760999	0.000974958
3	rs115322168	167949431	A,A	G,G	0.988072,0.992063	0.0568219,0.0394953	0.0182119,0.0481747	2.74276,0.384776	0.000756111	0.000854529
3	rs183235456	168118767	G,NA	A,NA	0.989066,NA	0.0516619,NA	0.0190121,NA	2.18169,NA	0.000742986	0.000866968
3	rs67665405	168165105	T,T	G,G	0.973161,0.991071	0.0178309,0.101222	0.0122339,0.0454422	0.838698,1.58646	0.000740903	0.000950949
3	rs62352768	167478536	A,NA	T,NA	0.952286,NA	0.0204073,NA	0.00927543,NA	1.55601,NA	0.000740635	0.000941481
3	rs72975592	168136506	T,NA	C,NA	0.99006,NA	0.0541225,NA	0.01993,NA	2.17946,NA	0.000739669	0.000858456
3	rs185408614	167635533	T,T	G,G	0.974155,0.89881	0.0106017,0.0408722	0.0124606,0.0141743	0.403545,2.40537	0.000731321	0.00109751
3	rs7688165	168008751	T,T	C,C	0.866799,0.80754	-0.0183982,-0.0262181	0.00581871,0.010843	2.80483,1.80666	0.000715399	0.00144955
3	rs17597615	167652109	T,T	G,G	0.533797,0.794643	0.00314508,0.0291407	0.00396336,0.0105819	0.3691,2.22987	0.000715191	0.000849457
3	rs74944954	167632931	A,A	C,C	0.973161,0.89881	0.0138239,0.0390977	0.0122339,0.0141743	0.587558,2.23588	0.000714908	0.00108615
3	rs117911362	168207731	NA,C	NA,T	NA,0.93254	NA,-0.0383825	NA,0.017043	NA,1.61411	0.000713868	0.000975385
3	rs184998838	168124349	C,NA	T,NA	0.99006,NA	0.0537893,NA	0.01993,NA	2.1576,NA	0.000712298	0.000827444
3	rs116115191	168125825	A,NA	G,NA	0.99006,NA	0.0536927,NA	0.01993,NA	2.15127,NA	0.000704582	0.000818697
3	rs12503564	167634706	G,G	A,A	0.784294,0.824405	-0.0042462,0.0300254	0.00480694,0.0112351	0.423603,2.12323	0.000700266	0.000827376
3	rs115746370	167884883	G,NA	A,NA	0.976143,NA	0.024476,NA	0.0129561,NA	1.23009,NA	0.000691916	0.000968263
3	rs59345687	168131613	A,NA	G,NA	0.99006,NA	0.0534898,NA	0.01993,NA	2.13803,NA	0.000688716	0.000800709
3	rs17598006	167693601	C,C	A,A	0.534791,0.810516	0.00327027,0.0303103	0.00396391,0.0109078	0.38789,2.2631	0.000685711	0.00082116
3	rs62352442	168004898	G,G	A,A	0.868787,0.806548	-0.0186891,-0.0256729	0.00585591,0.0108218	2.84912,1.7526	0.00068248	0.00140119
3	rs141644273	167781734	G,NA	A,NA	0.988072,NA	0.0406078,NA	0.0182119,NA	1.58898,NA	0.000678559	0.000826383
3	rs13143783	168131137	T,NA	C,NA	0.923459,NA	0.0223599,NA	0.00743677,NA	2.57819,NA	0.000677019	0.000932069
3	rs114116697	168099900	A,NA	G,NA	0.99006,NA	0.0533099,NA	0.01993,NA	2.12632,NA	0.000674996	0.000785148
3	rs73861396	167599719	G,G	A,A	0.786282,0.856151	-0.00472849,0.0314193	0.00482314,0.0121808	0.485584,2.00451	0.000672855	0.000794558
3	rs73861398	167599828	A,A	G,G	0.786282,0.858135	-0.00458802,0.0316016	0.00482314,0.0122515	0.46664,2.00451	0.000655158	0.000773261
3	rs9994777	167502686	T,T	C,C	0.955268,0.460317	0.00851278,-0.0218636	0.00956466,0.0085764	0.427764,1.96679	0.000642646	0.000823153
3	rs1427635	167999350	C,C	T,T	0.868787,0.80754	-0.0188169,-0.025174	0.00585591,0.010843	2.88202,1.69357	0.000639844	0.00132408
3	rs11942144	167654337	T,T	C,C	0.533797,0.794643	0.00323224,0.0286137	0.00396336,0.0105819	0.382194,2.16428	0.000639581	0.000760962
3	rs79242349	167635232	G,G	A,A	0.974155,0.89881	0.0105566,0.0401133	0.0124606,0.0141743	0.401339,2.33211	0.00063798	0.000956689
3	rs7666534	168006019	G,G	A,A	0.866799,0.806548	-0.0183122,-0.0256729	0.00581871,0.0108218	2.78281,1.7526	0.000634952	0.00127922
3	rs7659299	168054033	T,T	C,C	0.903579,0.875992	-0.0169236,-0.0328177	0.00669838,0.0129696	1.93855,1.94328	0.000634533	0.000969272
3	rs2198738	167635674	A,A	G,G	0.784294,0.824405	-0.0042462,0.0295463	0.00480694,0.0112351	0.423603,2.06839	0.000630777	0.000746394
3	rs186439710	168048532	T,T	A,A	0.99006,0.99504	0.061847,0.0370608	0.01993,0.0608454	2.71797,0.265632	0.000630463	0.000715091
3	rs17052975	168047325	G,G	A,A	0.900596,0.875	-0.0169786,-0.0314957	0.00660805,0.0129254	1.9919,1.82912	0.000625371	0.000955251
3	rs6552223	167694282	G,G	T,T	0.534791,0.810516	0.00327027,0.0298382	0.00396391,0.0109078	0.38789,2.20562	0.00062065	0.000744817
3	rs77599916	168428396	NA,A	NA,G	NA,0.891865	NA,0.0291514	NA,0.0137648	NA,1.46609	0.000620619	0.000877909
3	rs111243819	167977342	T,T	C,C	0.867793,0.815476	-0.0187911,-0.0250268	0.0058372,0.0110197	2.89093,1.6356	0.000614831	0.00126564
3	rs62355202	167688838	T,T	C,C	0.516899,0.795635	0.00354742,0.0278218	0.00395656,0.0106009	0.431872,2.06156	0.00061084	0.000726325
3	rs149794784	167741740	NA,T	NA,C	NA,0.979167	NA,-0.0626904	NA,0.0299292	NA,1.44123	0.00061074	0.000828286
3	rs60075852	168007305	T,T	C,C	0.866799,0.80754	-0.01814,-0.0257539	0.00581871,0.010843	2.73903,1.75593	0.00060838	0.00121341
3	rs10008797	168075537	A,A	G,G	0.903579,0.875992	-0.0176693,-0.0316588	0.00669838,0.0129696	2.07866,1.83425	0.000603988	0.000940328
3	rs34665704	167658622	G,NA	A,NA	0.982107,NA	0.033746,NA	0.014915,NA	1.62593,NA	0.000602673	0.000715052
3	rs28465014	168055477	A,A	C,C	0.902585,0.875992	-0.0164958,-0.032858	0.00666778,0.0129696	1.8741,1.94714	0.000598864	0.000907566
3	rs116856636	168445006	NA,G	NA,C	NA,0.889881	NA,0.0287507	NA,0.0136555	NA,1.4528	0.00059863	0.000846597
3	rs75671965	168376165	T,NA	C,NA	0.961233,NA	0.0212657,NA	0.0102422,NA	1.42174,NA	0.000596505	0.000711024
3	rs9968512	168052023	G,G	T,T	0.902585,0.875992	-0.0166267,-0.0326637	0.00666778,0.0129696	1.89805,1.92861	0.000593286	0.00090196
3	rs78099024	167628232	A,A	G,G	0.973161,0.89881	0.0145646,0.0374916	0.0122339,0.0141743	0.631075,2.08789	0.000588265	0.000895649
3	rs72703345	168447197	G,G	A,A	0.981113,0.963294	-0.00213432,0.0650113	0.0145245,0.0227328	0.0539534,2.37273	0.000587394	0.000831762
3	rs77384941	167628044	C,C	T,T	0.972167,0.89881	0.0143485,0.0374487	0.0120196,0.0141743	0.633445,2.084	0.000577845	0.000875481
3	rs11929833	167663751	T,T	C,C	0.533797,0.794643	0.00322806,0.028129	0.00396336,0.0105819	0.381561,2.10484	0.000569962	0.000679405
3	rs11929824	167663701	T,T	C,C	0.533797,0.794643	0.00322806,0.028129	0.00396336,0.0105819	0.381561,2.10484	0.000569962	0.000679405
3	rs7678726	167661584	G,G	A,A	0.533797,0.794643	0.00313525,0.0281843	0.00396336,0.0105819	0.367633,2.11157	0.000568302	0.00067749
3	rs72635141	167532129	NA,A	NA,G	NA,0.725198	NA,-0.0197233	NA,0.00957558	NA,1.40426	0.000565199	0.000774287
3	rs62352830	167665384	T,T	C,C	0.533797,0.794643	0.00322806,0.0280793	0.00396336,0.0105819	0.381561,2.09878	0.000563363	0.000671668
3	rs72699646	168019978	C,C	T,T	0.89165,0.80754	-0.0185088,-0.0259517	0.00636104,0.010843	2.44157,1.77747	0.00056168	0.00100603
3	rs114241004	168076592	C,C	T,T	0.99006,0.99504	0.0596406,0.0540833	0.01993,0.0608454	2.55799,0.427039	0.000557509	0.000634064
3	rs370606713	168200122	A,NA	G,NA	0.99006,NA	0.0497283,NA	0.01993,NA	1.89995,NA	0.000554921	0.00065372
3	rs72699642	168018358	C,C	T,T	0.89165,0.80754	-0.0183308,-0.0261038	0.00636104,0.010843	2.40286,1.79411	0.000553644	0.000984687
3	rs142675864	168172025	NA,G	NA,A	NA,0.975198	NA,0.0601401	NA,0.0274863	NA,1.54258	0.000551957	0.000783825
3	rs12502251	167517235	NA,C	NA,A	NA,0.727183	NA,-0.0196259	NA,0.00959722	NA,1.38871	0.000547696	0.000750817
3	rs12506992	167514895	NA,T	NA,G	NA,0.727183	NA,-0.0196259	NA,0.00959722	NA,1.38871	0.000547696	0.000750817
3	rs72635139	167521954	NA,G	NA,C	NA,0.728175	NA,-0.0196483	NA,0.00960817	NA,1.38871	0.00054556	0.000748413
3	rs17519417	167659185	C,C	T,T	0.533797,0.794643	0.00326983,0.0278859	0.00396336,0.0105819	0.38789,2.07534	0.000542497	0.000647185
3	rs72635140	167531468	NA,G	NA,A	NA,0.728175	NA,-0.0195519	NA,0.00960817	NA,1.37822	0.000537877	0.000737537
3	rs4691297	167500773	G,G	A,A	0.591451,0.800595	-0.00361021,0.0267723	0.00402215,0.0106986	0.432493,1.90885	0.000537566	0.000654695
3	rs9918043	167660542	A,A	C,C	0.533797,0.794643	0.00322806,0.0278693	0.00396336,0.0105819	0.381561,2.07333	0.00053646	0.000640113
3	rs141414122	168061105	A,A	C,C	0.99006,0.99504	0.0605748,0.0376082	0.01993,0.0608454	2.62512,0.27042	0.000535983	0.000609634
3	rs59345443	168460979	NA,G	NA,A	NA,0.889881	NA,0.0279352	NA,0.0136555	NA,1.38951	0.00053585	0.000757415
3	rs6840755	168073668	G,G	A,A	0.903579,0.875992	-0.017144,-0.0315525	0.00669838,0.0129696	1.97946,1.82441	0.000532812	0.000819458
3	rs116852145	168343988	NA,G	NA,T	NA,0.974206	NA,-0.0529711	NA,0.0269663	NA,1.30548	0.000532129	0.000729124
3	rs116158184	168058156	G,G	A,A	0.99006,0.99504	0.0604301,0.0381528	0.01993,0.0608454	2.61467,0.275208	0.00052827	0.000601015
3	rs78724995	168446900	NA,C	NA,A	NA,0.889881	NA,0.0278035	NA,0.0136555	NA,1.37942	0.000526506	0.000744145
3	rs116504300	168216673	G,NA	T,NA	0.99006,NA	0.0492185,NA	0.01993,NA	1.86878,NA	0.000525563	0.000620039
3	rs72635138	167508264	NA,C	NA,T	NA,0.72619	NA,-0.0193656	NA,0.00958635	NA,1.3628	0.000523445	0.000717545
3	rs72635136	167501014	NA,A	NA,G	NA,0.723214	NA,-0.0192957	NA,0.00955427	NA,1.36225	0.000523329	0.000719261
3	rs118151352	168447968	NA,T	NA,C	NA,0.928571	NA,0.0344912	NA,0.0165981	NA,1.42357	0.000522102	0.000749338
3	rs147576071	168217777	C,NA	T,NA	0.99006,NA	0.0491141,NA	0.01993,NA	1.86242,NA	0.000519784	0.000613405
3	rs12512350	167510808	NA,C	NA,T	NA,0.727183	NA,-0.0193371	NA,0.00959722	NA,1.35735	0.000518428	0.000710835
3	rs117145089	168441362	NA,A	NA,T	NA,0.927579	NA,0.0341384	NA,0.0164929	NA,1.41496	0.000516204	0.000742054
3	rs72635137	167508049	NA,G	NA,C	NA,0.727183	NA,-0.0192915	NA,0.00959722	NA,1.35243	0.000513997	0.00070478
3	rs147478783	168048669	T,T	C,C	0.99006,0.99504	0.0602771,0.0369756	0.01993,0.0608454	2.60363,0.264889	0.000513342	0.000584331
3	rs147231257	168225228	G,NA	A,NA	0.99006,NA	0.048916,NA	0.01993,NA	1.8504,NA	0.000509034	0.000601063
3	rs62352392	167991930	A,A	G,G	0.866799,0.806548	-0.0174135,-0.0258781	0.00581871,0.0108218	2.55824,1.77495	0.000508249	0.000975785
3	rs10005736	168074664	A,A	G,G	0.903579,0.875992	-0.0167921,-0.0316588	0.00669838,0.0129696	1.91436,1.83425	0.00050649	0.000772689
3	rs77640897	167611044	A,A	T,T	0.974155,0.89881	0.0158656,0.0358771	0.0124606,0.0141743	0.692666,1.94428	0.000503147	0.000770577
3	rs140483536	168068996	G,G	A,A	0.99006,0.99504	0.0594463,0.046858	0.01993,0.0608454	2.54413,0.355333	0.000503107	0.000573011
3	rs34871472	167996053	T,NA	C,NA	0.957256,NA	0.0313465,NA	0.00977441,NA	2.87248,NA	0.000502408	0.00116421
3	rs72635144	167537466	NA,C	NA,A	NA,0.725198	NA,-0.0191013	NA,0.00957558	NA,1.33662	0.000502021	0.000688041
3	rs72635143	167537303	NA,A	NA,G	NA,0.725198	NA,-0.0191013	NA,0.00957558	NA,1.33662	0.000502021	0.000688041
3	rs72635145	167538596	NA,A	NA,G	NA,0.725198	NA,-0.0191013	NA,0.00957558	NA,1.33662	0.000502021	0.000688041
3	rs2198734	167674372	A,A	G,G	0.533797,0.794643	0.00340909,0.0274187	0.00396336,0.0105819	0.409263,2.01923	0.000499553	0.000596761
3	rs78815623	168464918	NA,T	NA,C	NA,0.889881	NA,0.0273987	NA,0.0136555	NA,1.34862	0.000499066	0.000705178
3	rs114248899	168042325	G,G	A,A	0.989066,0.992063	0.0577741,0.019597	0.0190121,0.0481747	2.62431,0.164841	0.000494153	0.000562332
3	rs184945590	168046625	A,A	G,G	0.99006,0.994048	0.0604765,0.0246752	0.01993,0.0555718	2.61802,0.182418	0.000492283	0.000561159
3	rs13110285	168000626	A,NA	T,NA	0.957256,NA	0.0312141,NA	0.00977441,NA	2.85207,NA	0.000488419	0.00112402
3	rs148926360	168203589	G,NA	A,NA	0.99006,NA	0.0485007,NA	0.01993,NA	1.82531,NA	0.000487361	0.000576167
3	rs117484630	168466999	NA,A	NA,T	NA,0.927579	NA,0.033603	NA,0.0164929	NA,1.38083	0.000486993	0.000699659
3	rs74969195	168469263	NA,G	NA,C	NA,0.927579	NA,0.033603	NA,0.0164929	NA,1.38083	0.000486993	0.000699659
3	rs72635134	167490462	NA,T	NA,C	NA,0.731151	NA,-0.0190935	NA,0.00964152	NA,1.3218	0.000486462	0.000669776
3	rs76515065	168466135	NA,G	NA,T	NA,0.927579	NA,0.0335601	NA,0.0164929	NA,1.37811	0.000484744	0.000696395
3	rs76023109	167613320	A,A	G,G	0.974155,0.89881	0.0153257,0.0359851	0.0124606,0.0141743	0.66011,1.95372	0.000484403	0.000740036
3	rs77449530	168426236	NA,G	NA,C	NA,0.929563	NA,0.0338551	NA,0.0167057	NA,1.36949	0.000483883	0.000695387
3	rs17523992	168451332	G,G	A,A	0.981113,0.963294	-0.00236522,0.0632025	0.0145245,0.0227328	0.0601604,2.26504	0.000482538	0.000683113
3	rs7658810	167675395	G,G	C,C	0.533797,0.794643	0.00331624,0.027339	0.00396336,0.0105819	0.394967,2.00973	0.000482317	0.000576529
3	rs72635133	167490395	NA,G	NA,C	NA,0.731151	NA,-0.0190433	NA,0.00964152	NA,1.31648	0.000481983	0.000663626
3	rs56355319	167983397	A,NA	C,NA	0.966203,NA	0.0166424,NA	0.0109412,NA	0.891971,NA	0.000479284	0.000595019
3	rs151233589	168217274	C,NA	G,NA	0.99006,NA	0.0483199,NA	0.01993,NA	1.81445,NA	0.000478281	0.00056573
3	rs78149682	168471263	NA,G	NA,T	NA,0.928571	NA,0.0336408	NA,0.0165981	NA,1.36973	0.000476313	0.000683029
3	rs143844240	168344082	NA,G	NA,A	NA,0.974206	NA,-0.0512782	NA,0.0269663	NA,1.2424	0.000475397	0.000651665
3	rs118145826	168445221	NA,A	NA,G	NA,0.927579	NA,0.0332952	NA,0.0164929	NA,1.36139	0.000471159	0.000676685
3	rs12648120	167859710	A,A	G,G	0.56163,0.410714	-0.0162547,0.0175684	0.00398468,0.00868901	4.34515,1.36467	0.000470329	0.00322167
3	rs77187305	168212609	T,NA	C,NA	0.99006,NA	0.0481527,NA	0.01993,NA	1.80442,NA	0.000470065	0.000556284
3	rs114052539	167636404	A,A	G,G	0.965209,0.996032	-0.0211658,0.105693	0.0107893,0.0679934	1.30283,0.920544	0.000467642	0.00057675
3	rs35472457	167994668	T,NA	G,NA	0.957256,NA	0.0309968,NA	0.00977441,NA	2.81872,NA	0.000466466	0.00106154
3	rs2318486	167683517	C,C	G,G	0.533797,0.795635	0.00340909,0.0271253	0.00396336,0.0106009	0.409263,1.97864	0.000465318	0.000556586
3	rs72699631	168002733	G,G	A,A	0.867793,0.806548	-0.0179883,-0.0247362	0.0058372,0.0108218	2.68646,1.65232	0.000463676	0.000920163
3	rs11131775	167691172	A,A	G,G	0.533797,0.796627	0.00314508,0.0273531	0.00396336,0.0106201	0.3691,1.99971	0.000463147	0.000554422
3	rs140020348	168211502	C,NA	T,NA	0.99006,NA	0.0479898,NA	0.01993,NA	1.79469,NA	0.000462228	0.000547272
3	rs114928820	167883989	G,G	C,C	0.989066,0.992063	0.0559923,0.0373568	0.0190121,0.0481747	2.49099,0.35845	0.000461841	0.00052828
3	rs11131774	167691151	G,G	T,T	0.534791,0.795635	0.00319139,0.0272546	0.00396391,0.0106009	0.375971,1.9939	0.000461673	0.000552759
3	rs188622911	168225275	C,NA	A,NA	0.99006,NA	0.0479674,NA	0.01993,NA	1.79335,NA	0.000461163	0.000546047
3	rs62355169	167684992	A,A	G,G	0.534791,0.794643	0.00340956,0.0269728	0.00396391,0.0105819	0.409263,1.9664	0.00046006	0.000551331
3	rs75152967	167593287	NA,T	NA,G	NA,0.972222	NA,0.0510671	NA,0.0260119	NA,1.30434	0.000459414	0.000627538
3	rs10008537	167965282	G,G	T,T	0.947316,0.993056	0.0329566,0.0189854	0.0088502,0.0514752	3.70725,0.147364	0.000459297	0.000970928
3	rs1382237	168434368	A,A	G,G	0.927435,0.840278	-0.0121084,-0.0259526	0.00762141,0.0116683	0.950313,1.58276	0.000458428	0.00068673
3	rs35046243	167995093	T,NA	C,NA	0.957256,NA	0.030907,NA	0.00977441,NA	2.80501,NA	0.000457756	0.00103697
3	rs143134378	168209038	C,NA	T,NA	0.99006,NA	0.0478327,NA	0.01993,NA	1.78533,NA	0.000454825	0.000538756
3	rs189350176	168208229	T,NA	G,NA	0.99006,NA	0.0478327,NA	0.01993,NA	1.78533,NA	0.000454825	0.000538756
3	rs34794594	167688955	C,C	T,T	0.533797,0.795635	0.00331624,0.0270965	0.00396336,0.0106009	0.394967,1.97524	0.000454243	0.000543967
3	rs35563250	167993482	T,NA	C,NA	0.957256,NA	0.0308645,NA	0.00977441,NA	2.79853,NA	0.000453701	0.00102557
3	rs71620413	167996249	C,NA	G,NA	0.957256,NA	0.0308645,NA	0.00977441,NA	2.79853,NA	0.000453701	0.00102557
3	rs79277010	167629560	T,T	C,C	0.974155,0.89881	0.0109804,0.0379133	0.0124606,0.0141743	0.422274,2.12625	0.000453331	0.000679925
3	rs143133656	168189847	C,NA	T,NA	0.99006,NA	0.0477804,NA	0.01993,NA	1.78221,NA	0.00045239	0.000535955
3	rs56905468	168128189	G,NA	A,NA	0.99006,NA	0.0495567,NA	0.01993,NA	1.88943,NA	0.00045168	0.000531109
3	rs144797756	168210453	T,NA	A,NA	0.99006,NA	0.0477577,NA	0.01993,NA	1.78086,NA	0.00045134	0.000534746
3	rs141759717	168205692	C,NA	T,NA	0.99006,NA	0.0477281,NA	0.01993,NA	1.7791,NA	0.000449971	0.000533172
3	rs75981527	168204513	T,NA	A,NA	0.99006,NA	0.0477281,NA	0.01993,NA	1.7791,NA	0.000449971	0.000533172
3	rs183704188	168205279	T,NA	C,NA	0.99006,NA	0.0477281,NA	0.01993,NA	1.7791,NA	0.000449971	0.000533172
3	rs6825308	167690300	A,A	G,G	0.533797,0.795635	0.00331624,0.0270475	0.00396336,0.0106009	0.394967,1.96947	0.000449256	0.000538099
3	rs6844868	167690388	T,T	C,C	0.533797,0.795635	0.00331624,0.0270475	0.00396336,0.0106009	0.394967,1.96947	0.000449256	0.000538099
3	rs185217465	168220442	A,NA	T,NA	0.99006,NA	0.0476626,NA	0.01993,NA	1.77521,NA	0.000446968	0.000529715
3	rs3849581	168324109	C,C	T,T	0.944334,0.855159	-0.017778,-0.0153967	0.00862346,0.012146	1.4062,0.688395	0.000445866	0.000570152
3	rs2219758	168434661	A,A	G,G	0.927435,0.840278	-0.0119396,-0.0259526	0.00762141,0.0116683	0.931035,1.58276	0.000442499	0.000662437
3	rs6832684	167666009	A,A	G,G	0.529821,0.784722	0.0035976,0.0262574	0.00396135,0.0104003	0.439155,1.93628	0.000442484	0.000531529
3	rs6813465	167687702	A,A	G,G	0.533797,0.794643	0.00331624,0.0269445	0.00396336,0.0105819	0.394967,1.96307	0.000441137	0.000528124
3	rs115079330	168074701	G,G	A,A	0.99006,0.99504	0.0576865,0.0540774	0.01993,0.0608454	2.42042,0.426979	0.000436946	0.000499227
3	rs6813483	167687734	A,A	G,G	0.533797,0.794643	0.00331624,0.0268956	0.00396336,0.0105819	0.394967,1.95732	0.000436318	0.000522455
3	rs1037630	167692474	A,A	C,C	0.533797,0.797619	0.00318165,0.0270912	0.00396336,0.0106395	0.374574,1.96307	0.000436145	0.000522399
3	rs13131736	168433342	A,A	G,G	0.927435,0.840278	-0.0118985,-0.0259028	0.00762141,0.0116683	0.926359,1.578	0.000435118	0.000651238
3	rs77867179	168402906	NA,T	NA,C	NA,0.953373	NA,0.0395718	NA,0.0202746	NA,1.29274	0.00043419	0.000621302
3	rs144323962	167978156	C,C	T,T	0.989066,0.992063	0.0569255,0.0157617	0.0190121,0.0481747	2.56037,0.1287	0.000433942	0.000495096
3	rs115426792	168177156	C,NA	T,NA	0.99006,NA	0.0473721,NA	0.01993,NA	1.75801,NA	0.000433934	0.000514712
3	rs35142942	168004158	C,NA	T,NA	0.957256,NA	0.0306426,NA	0.00977441,NA	2.76482,NA	0.000433234	0.000968447
3	rs141674698	168450085	NA,T	NA,C	NA,0.928571	NA,0.0327064	NA,0.0165981	NA,1.31174	0.000431809	0.000618624
3	rs77754177	168449838	NA,T	NA,C	NA,0.928571	NA,0.0327064	NA,0.0165981	NA,1.31174	0.000431809	0.000618624
3	rs60518548	168452634	NA,C	NA,G	NA,0.929563	NA,0.0327831	NA,0.0167057	NA,1.30349	0.000430878	0.000616111
3	rs1037631	167692197	C,C	T,T	0.533797,0.796627	0.00313525,0.0270419	0.00396336,0.0106201	0.367633,1.96307	0.00043006	0.000515446
3	rs113319262	168265088	C,C	T,T	0.945328,0.861111	-0.016077,-0.0209781	0.00869693,0.0123606	1.19032,1.04739	0.000428326	0.000548863
3	rs72703355	168458186	A,A	C,C	0.981113,0.963294	-0.00315403,0.061937	0.0145245,0.0227328	0.0819224,2.1912	0.000427987	0.000606058
3	rs62355207	167691994	T,T	C,C	0.531809,0.796627	0.00318082,0.0269928	0.00396233,0.0106201	0.374574,1.95732	0.000427481	0.000512256
3	rs144177373	168195471	G,NA	A,NA	0.99006,NA	0.0472148,NA	0.01993,NA	1.74873,NA	0.000427076	0.000506815
3	rs68085176	168144557	T,NA	G,NA	0.918489,NA	0.0198591,NA	0.00722595,NA	2.22253,NA	0.000425921	0.000575733
3	rs79147797	168004608	C,NA	T,NA	0.957256,NA	0.0305576,NA	0.00977441,NA	2.75196,NA	0.000425701	0.0009476
3	rs1160487	168430822	A,A	T,T	0.925447,0.839286	-0.0120787,-0.0255351	0.00752717,0.0116392	0.964311,1.54909	0.000425073	0.000636553
3	rs75008432	168175041	G,NA	A,NA	0.99006,NA	0.0471624,NA	0.01993,NA	1.74565,NA	0.00042482	0.000504217
3	rs150194625	168194884	C,NA	G,NA	0.99006,NA	0.0471624,NA	0.01993,NA	1.74565,NA	0.00042482	0.000504217
3	rs186048184	168195253	A,NA	G,NA	0.99006,NA	0.0471624,NA	0.01993,NA	1.74565,NA	0.00042482	0.000504217
3	rs35835656	167993733	C,NA	T,NA	0.980119,NA	0.040061,NA	0.0141639,NA	2.3299,NA	0.000424677	0.000693484
3	rs12644036	168388824	NA,T	NA,C	NA,0.887897	NA,-0.0247614	NA,0.0135492	NA,1.16992	0.000424258	0.000562804
3	rs7694460	167483857	NA,A	NA,G	NA,0.731151	NA,-0.018331	NA,0.00964152	NA,1.24209	0.000423825	0.000583743
3	rs12506854	167484399	NA,A	NA,G	NA,0.731151	NA,-0.018331	NA,0.00964152	NA,1.24209	0.000423825	0.000583743
3	rs72635129	167483577	NA,G	NA,A	NA,0.731151	NA,-0.018331	NA,0.00964152	NA,1.24209	0.000423825	0.000583743
3	rs72635131	167485440	NA,C	NA,T	NA,0.731151	NA,-0.018331	NA,0.00964152	NA,1.24209	0.000423825	0.000583743
3	rs12506791	167484240	NA,A	NA,G	NA,0.731151	NA,-0.018331	NA,0.00964152	NA,1.24209	0.000423825	0.000583743
3	rs78133914	168191036	A,NA	G,NA	0.99006,NA	0.0471254,NA	0.01993,NA	1.74347,NA	0.000423237	0.000502394
3	rs185177942	168191717	A,NA	G,NA	0.99006,NA	0.0471254,NA	0.01993,NA	1.74347,NA	0.000423237	0.000502394
3	rs150567401	168191465	G,NA	T,NA	0.99006,NA	0.0471254,NA	0.01993,NA	1.74347,NA	0.000423237	0.000502394
3	rs142147495	168030792	G,NA	A,NA	0.991054,NA	-0.0520656,NA	0.0209976,NA	1.88098,NA	0.000422825	0.000624023
3	rs35227215	167988946	A,NA	C,NA	0.957256,NA	0.0305104,NA	0.00977441,NA	2.74484,NA	0.000421587	0.000936254
3	rs72635128	167474777	NA,T	NA,C	NA,0.732143	NA,-0.0183008	NA,0.00965281	NA,1.23677	0.000420718	0.000580034
3	rs7693964	167483761	NA,A	NA,C	NA,0.731151	NA,-0.0182853	NA,0.00964152	NA,1.23738	0.000420414	0.000579058
3	rs76276004	168431796	NA,A	NA,G	NA,0.928571	NA,0.0322598	NA,0.0165981	NA,1.28444	0.000419708	0.000603162
3	rs186833807	168212083	A,NA	G,NA	0.99006,NA	0.0470367,NA	0.01993,NA	1.73825,NA	0.000419466	0.000498051
3	rs138776668	168190625	G,NA	A,NA	0.99006,NA	0.0470204,NA	0.01993,NA	1.7373,NA	0.000418781	0.00049726
3	rs41413146	167619995	C,C	G,G	0.965209,0.997024	-0.0231733,0.119912	0.0107893,0.078473	1.49854,0.897924	0.000418131	0.000559921
3	rs191767667	168171573	T,NA	C,NA	0.99006,NA	0.0469994,NA	0.01993,NA	1.73606,NA	0.000417898	0.000496243
3	rs34098560	168008144	C,NA	G,NA	0.957256,NA	0.0304255,NA	0.00977441,NA	2.73204,NA	0.000414306	0.000916246
3	rs35972855	168008228	A,NA	C,NA	0.957256,NA	0.0304255,NA	0.00977441,NA	2.73204,NA	0.000414306	0.000916246
3	rs13118139	167991498	T,NA	C,NA	0.957256,NA	0.0304255,NA	0.00977441,NA	2.73204,NA	0.000414306	0.000916246
3	rs72635130	167483590	NA,G	NA,A	NA,0.731151	NA,-0.0181893	NA,0.00964152	NA,1.22754	0.000413368	0.000569378
3	rs7671820	167483601	NA,C	NA,T	NA,0.731151	NA,-0.0181893	NA,0.00964152	NA,1.22754	0.000413368	0.000569378
3	rs72635132	167486930	NA,G	NA,C	NA,0.731151	NA,-0.0181893	NA,0.00964152	NA,1.22754	0.000413368	0.000569378
3	rs148568975	168210781	G,NA	T,NA	0.99006,NA	0.0468741,NA	0.01993,NA	1.72871,NA	0.00041267	0.00049022
3	rs17053311	168412151	NA,T	NA,A	NA,0.892857	NA,0.0261503	NA,0.0138207	NA,1.23302	0.000410801	0.00058021
3	rs147322992	168209497	A,NA	G,NA	0.99006,NA	0.0468219,NA	0.01993,NA	1.72566,NA	0.000410515	0.000487736
3	rs142088060	168217942	T,NA	G,NA	0.989066,NA	0.0430302,NA	0.0190121,NA	1.62678,NA	0.000410389	0.000487538
3	rs115477866	168011939	A,NA	C,NA	0.957256,NA	0.0303783,NA	0.00977441,NA	2.72494,NA	0.000410329	0.000905356
3	rs145758269	168182352	A,NA	T,NA	0.99006,NA	0.0467725,NA	0.01993,NA	1.72277,NA	0.000408492	0.000485405
3	rs34091850	168009000	G,NA	T,NA	0.957256,NA	0.0303359,NA	0.00977441,NA	2.71856,NA	0.000406791	0.00089569
3	rs140614969	168180676	C,NA	T,NA	0.99006,NA	0.0467199,NA	0.01993,NA	1.71969,NA	0.000406349	0.000482935
3	rs17052594	167698563	A,A	G,G	0.917495,0.948413	0.0200549,0.040729	0.00718617,0.0193256	2.27915,1.45503	0.00040521	0.000592206
3	rs146369170	168264783	NA,A	NA,G	NA,0.968254	NA,0.0483397	NA,0.0243817	NA,1.32413	0.000404871	0.000572492
3	rs140393448	168169600	T,NA	C,NA	0.99006,NA	0.0466794,NA	0.01993,NA	1.71733,NA	0.000404709	0.000481045
3	rs144349821	168167491	T,NA	C,NA	0.99006,NA	0.0466794,NA	0.01993,NA	1.71733,NA	0.000404709	0.000481045
3	rs143547582	168166990	A,NA	G,NA	0.99006,NA	0.0466794,NA	0.01993,NA	1.71733,NA	0.000404709	0.000481045
3	rs73861949	168123841	G,NA	A,NA	0.99006,NA	0.0484582,NA	0.01993,NA	1.82275,NA	0.000404189	0.000476855
3	rs78379534	168009342	C,NA	T,NA	0.957256,NA	0.0302934,NA	0.00977441,NA	2.71219,NA	0.000403291	0.000886151
3	rs187378173	167976877	A,NA	G,NA	0.957256,NA	0.0302934,NA	0.00977441,NA	2.71219,NA	0.000403291	0.000886151
3	rs17600829	168257214	A,NA	T,NA	0.950298,NA	0.0192013,NA	0.00909753,NA	1.45835,NA	0.000402681	0.000496908
3	rs145730838	168167021	C,NA	T,NA	0.99006,NA	0.0466271,NA	0.01993,NA	1.71427,NA	0.000402602	0.000478615
3	rs2199614	168426251	T,T	C,C	0.927435,0.840278	-0.0117468,-0.0256182	0.00762141,0.0116683	0.909221,1.5509	0.000402392	0.000601658
3	rs115458850	168185293	A,NA	G,NA	0.99006,NA	0.0466088,NA	0.01993,NA	1.71321,NA	0.000401871	0.000477773
3	rs150649740	168180282	C,NA	A,NA	0.99006,NA	0.0465946,NA	0.01993,NA	1.71238,NA	0.000401303	0.000477118
3	rs117045501	168429878	NA,G	NA,A	NA,0.929563	NA,0.0320268	NA,0.0167057	NA,1.25788	0.000400582	0.000574545
3	rs183262899	167585917	NA,T	NA,C	NA,0.927579	NA,-0.030683	NA,0.0164929	NA,1.20182	0.000400524	0.0005404
3	rs6844303	168425324	T,T	G,G	0.927435,0.839286	-0.0117058,-0.0255541	0.00762141,0.0116392	0.90462,1.5509	0.000398699	0.000595509
3	rs4550962	168438639	C,C	A,A	0.926441,0.839286	-0.0112756,-0.0262005	0.0075738,0.0116392	0.864708,1.61294	0.000398309	0.000594955
3	rs139628850	168175448	G,NA	A,NA	0.99006,NA	0.0465037,NA	0.01993,NA	1.70708,NA	0.000397686	0.000472948
3	rs147785885	168176838	A,NA	C,NA	0.99006,NA	0.0464839,NA	0.01993,NA	1.70593,NA	0.000396905	0.000472048
3	rs7672240	167483812	NA,C	NA,T	NA,0.731151	NA,-0.0179516	NA,0.00964152	NA,1.20331	0.000396573	0.000546305
3	rs144010378	168192699	C,NA	T,NA	0.99006,NA	0.0464701,NA	0.01993,NA	1.70513,NA	0.000396361	0.00047142
3	rs77054025	167597763	A,A	G,G	0.974155,0.897817	0.0149991,0.0347758	0.0124606,0.014113	0.640743,1.86214	0.000396141	0.000603113
3	rs77428687	168175638	NA,A	NA,T	NA,0.978175	NA,-0.0535555	NA,0.0292559	NA,1.17287	0.000396068	0.000539528
3	rs71620412	167975921	C,NA	T,NA	0.957256,NA	0.0302038,NA	0.00977441,NA	2.69877,NA	0.000396025	0.000866416
3	rs34103358	168012986	T,NA	G,NA	0.957256,NA	0.0302038,NA	0.00977441,NA	2.69877,NA	0.000396025	0.000866416
3	rs35154180	168438641	T,T	G,G	0.926441,0.839286	-0.0112346,-0.0262005	0.0075738,0.0116392	0.860182,1.61294	0.000395122	0.000590099
3	rs147648436	168176290	A,NA	G,NA	0.99006,NA	0.0464314,NA	0.01993,NA	1.70288,NA	0.000394844	0.000469671
3	rs34167511	167984542	G,NA	C,NA	0.957256,NA	0.0301614,NA	0.00977441,NA	2.69242,NA	0.000392641	0.000857257
3	rs74898857	168036232	A,A	T,T	0.989066,0.992063	0.0560812,0.0172864	0.0190121,0.0481747	2.49756,0.142834	0.000390249	0.000446108
3	rs143903490	168036879	G,G	A,A	0.989066,0.992063	0.0560812,0.0171532	0.0190121,0.0481747	2.49756,0.141587	0.000390045	0.000445883
3	rs140163055	168035690	T,T	G,G	0.989066,0.992063	0.0560254,0.0174513	0.0190121,0.0481747	2.49343,0.144381	0.000387661	0.000443203
3	rs79129364	167613188	G,G	A,A	0.974155,0.89881	0.0136562,0.0355471	0.0124606,0.0141743	0.563678,1.91555	0.000386709	0.000585983
3	rs13139476	167974966	C,NA	G,NA	0.957256,NA	0.0300718,NA	0.00977441,NA	2.67906,NA	0.000385615	0.000838307
3	rs114447296	168042013	G,G	T,T	0.989066,0.992063	0.0559139,0.0182328	0.0190121,0.0481747	2.4852,0.151762	0.000383291	0.000438286
3	rs150728098	168025512	C,C	T,T	0.989066,0.992063	0.0558581,0.0195319	0.0190121,0.0481747	2.48109,0.164211	0.00038278	0.000437689
3	rs72701447	168178930	G,G	C,C	0.975149,0.985119	0.018899,0.0648594	0.0127009,0.0353055	0.864077,1.17916	0.000382535	0.000490259
3	rs139209207	168196054	T,NA	C,NA	0.99006,NA	0.0460923,NA	0.01993,NA	1.68321,NA	0.000381832	0.000454661
3	rs143554379	168166045	T,NA	C,NA	0.989066,NA	0.0437028,NA	0.0190121,NA	1.6671,NA	0.000381608	0.000456457
3	rs6536981	167483915	C,C	T,T	0.929423,0.460317	0.00388204,-0.0211769	0.00771974,0.0085764	0.211087,1.86833	0.00038101	0.000495256
3	rs57487221	167488055	T,T	A,A	0.929423,0.460317	0.00367151,-0.0212731	0.00771974,0.0085764	0.197664,1.88198	0.000380852	0.000495361
3	rs146210604	168195833	C,NA	G,NA	0.99006,NA	0.04604,NA	0.01993,NA	1.68019,NA	0.000379874	0.000452402
3	rs10019197	168014664	G,NA	A,NA	0.957256,NA	0.0299854,NA	0.00977441,NA	2.66619,NA	0.000378984	0.000820504
3	rs13105146	167926590	G,NA	C,NA	0.959245,NA	0.0303116,NA	0.00999958,NA	2.61347,NA	0.000376887	0.000778702
3	rs138275699	168191045	C,NA	T,NA	0.99006,NA	0.0459537,NA	0.01993,NA	1.67522,NA	0.000376672	0.000448707
3	rs369606356	168191678	A,NA	T,NA	0.99006,NA	0.0459537,NA	0.01993,NA	1.67522,NA	0.000376672	0.000448707
3	rs141125989	168429448	NA,A	NA,G	NA,0.929563	NA,0.0313963	NA,0.0167057	NA,1.22045	0.000376269	0.000539308
3	rs12645548	168437692	C,C	T,T	0.925447,0.839286	-0.0113547,-0.0256898	0.00752717,0.0116392	0.881312,1.56383	0.000375595	0.000560963
3	rs78154791	167982357	A,NA	C,NA	0.957256,NA	0.0299398,NA	0.00977441,NA	2.65942,NA	0.000375548	0.000811311
3	rs35475805	167875998	T,NA	A,NA	0.956262,NA	0.0286133,NA	0.00966771,NA	2.51151,NA	0.000375396	0.000731149
3	rs116764073	168004574	A,A	G,G	0.989066,0.992063	0.0556879,0.0186001	0.0190121,0.0481747	2.46857,0.155259	0.000372763	0.000426474
3	rs34220301	167981125	T,NA	G,NA	0.957256,NA	0.0298974,NA	0.00977441,NA	2.65313,NA	0.000372383	0.000802862
3	rs117731657	168410962	NA,G	NA,A	NA,0.930556	NA,0.0315075	NA,0.0168156	NA,1.21488	0.000371661	0.000531811
3	rs78512069	168222169	G,NA	C,NA	0.99006,NA	0.0457951,NA	0.01993,NA	1.66608,NA	0.000370869	0.000442009
3	rs188376246	168190306	C,NA	T,NA	0.99006,NA	0.0457907,NA	0.01993,NA	1.66583,NA	0.000370711	0.000441827
3	rs28829357	167640990	NA,C	NA,T	NA,0.924603	NA,0.030201	NA,0.0161901	NA,1.20673	0.000370703	0.000501653
3	rs13124945	168016382	G,NA	A,NA	0.957256,NA	0.0298529,NA	0.00977441,NA	2.64653,NA	0.000369094	0.000794102
3	rs34560893	168038893	G,NA	A,NA	0.957256,NA	0.0298529,NA	0.00977441,NA	2.64653,NA	0.000369094	0.000794102
3	rs34457514	168042593	T,NA	C,NA	0.957256,NA	0.0298529,NA	0.00977441,NA	2.64653,NA	0.000369094	0.000794102
3	rs79406311	168188034	T,NA	C,NA	0.99006,NA	0.0457383,NA	0.01993,NA	1.66282,NA	0.00036882	0.000439644
3	rs115501028	168222152	G,NA	A,NA	0.99006,NA	0.0456911,NA	0.01993,NA	1.6601,NA	0.000367126	0.000437688
3	rs188560005	168188212	C,NA	T,NA	0.99006,NA	0.0456859,NA	0.01993,NA	1.65981,NA	0.000366942	0.000437476
3	rs7692597	168139855	T,NA	C,NA	0.987078,NA	0.0413629,NA	0.0175062,NA	1.74138,NA	0.000366275	0.000438643
3	rs6844795	167482627	C,C	A,A	0.929423,0.460317	0.00375571,-0.0210806	0.00771974,0.0085764	0.203004,1.85473	0.000365889	0.000475901
3	rs111819544	168236296	A,A	G,G	0.928429,0.863095	-0.0122892,-0.0211807	0.00767004,0.0124355	0.962157,1.05295	0.000365849	0.000471679
3	rs55872406	167486638	C,C	G,G	0.929423,0.460317	0.00373552,-0.0210806	0.00771974,0.0085764	0.20172,1.85473	0.000364996	0.000474776
3	rs1585663	168446022	C,C	G,G	0.924453,0.840278	-0.0112858,-0.0258093	0.00748151,0.0116683	0.881312,1.56907	0.000363955	0.000544341
3	rs2169732	168439072	A,A	G,G	0.926441,0.840278	-0.0111936,-0.025848	0.0075738,0.0116683	0.855666,1.57276	0.000363724	0.000543246
3	rs34090900	167875294	G,NA	A,NA	0.956262,NA	0.0284374,NA	0.00966771,NA	2.48592,NA	0.00036235	0.00070118
3	rs138313535	168222270	G,NA	T,NA	0.99006,NA	0.0455293,NA	0.01993,NA	1.65083,NA	0.000361398	0.000431074
3	rs80074738	168222885	C,NA	T,NA	0.99006,NA	0.0455293,NA	0.01993,NA	1.65083,NA	0.000361398	0.000431074
3	rs116340244	168223020	G,NA	A,NA	0.99006,NA	0.0455293,NA	0.01993,NA	1.65083,NA	0.000361398	0.000431074
3	rs74854511	168223035	T,NA	C,NA	0.99006,NA	0.0455293,NA	0.01993,NA	1.65083,NA	0.000361398	0.000431074
3	rs185043513	168020467	A,A	T,T	0.989066,0.992063	0.0554679,0.0177503	0.0190121,0.0481747	2.45243,0.147196	0.000360947	0.000413236
3	rs188252387	168020868	C,C	T,T	0.989066,0.992063	0.0554122,0.0193274	0.0190121,0.0481747	2.44835,0.162237	0.000360874	0.000413125
3	rs114203538	168021551	C,C	T,T	0.989066,0.992063	0.0554122,0.0193274	0.0190121,0.0481747	2.44835,0.162237	0.000360874	0.000413125
3	rs72701448	168179034	T,T	C,C	0.975149,0.985119	0.01849,0.0647668	0.0127009,0.0353055	0.837297,1.17663	0.000359593	0.000461493
3	rs34620355	168446786	T,T	C,C	0.926441,0.84127	-0.0108575,-0.0262278	0.0075738,0.0116978	0.819026,1.60285	0.000359522	0.000536996
3	rs78250400	168027228	T,NA	A,NA	0.991054,NA	-0.0503164,NA	0.0209976,NA	1.7809,NA	0.000358822	0.00052813
3	rs75275358	167563967	NA,T	NA,A	NA,0.974206	NA,-0.0469369	NA,0.0269663	NA,1.08747	0.000356931	0.000500398
3	rs13138278	167865025	T,NA	A,NA	0.957256,NA	0.028667,NA	0.00977441,NA	2.47386,NA	0.000355537	0.00068446
3	rs13118714	168417867	T,T	C,C	0.921471,0.84127	-0.0104758,-0.0265115	0.00734995,0.0116978	0.812267,1.63024	0.000354352	0.000532547
3	rs79647185	168233119	T,T	C,C	0.928429,0.862103	-0.0123867,-0.0205962	0.00767004,0.0123978	0.97337,1.01476	0.000353479	0.000455624
3	rs79592352	168233020	T,T	G,G	0.928429,0.862103	-0.0123867,-0.0205962	0.00767004,0.0123978	0.97337,1.01476	0.000353479	0.000455624
3	rs72701454	168185430	T,T	C,C	0.975149,0.986111	0.0189236,0.0652722	0.0127009,0.0365264	0.865704,1.13113	0.000352469	0.000450864
3	rs76849517	167988027	C,C	T,T	0.989066,0.992063	0.0550673,0.0228407	0.0190121,0.0481747	2.42317,0.196945	0.000351849	0.000402963
3	rs74319598	168000318	T,T	A,A	0.989066,0.992063	0.0552348,0.0185296	0.0190121,0.0481747	2.43538,0.154586	0.000351407	0.000402516
3	rs140994519	168163697	G,NA	A,NA	0.99006,NA	0.0452117,NA	0.01993,NA	1.63269,NA	0.000350476	0.000418457
3	rs138001962	168162770	G,NA	A,NA	0.99006,NA	0.0452117,NA	0.01993,NA	1.63269,NA	0.000350476	0.000418457
3	rs145912282	168035274	T,T	C,C	0.989066,0.992063	0.0552389,0.0173109	0.0190121,0.0481747	2.43568,0.143064	0.000349799	0.000400735
3	rs9997430	167480345	G,G	A,A	0.928429,0.460317	0.00335937,-0.0210806	0.00767004,0.0085764	0.179538,1.85473	0.000349216	0.000454899
3	rs141445144	168222371	T,NA	A,NA	0.99006,NA	0.0451598,NA	0.01993,NA	1.62974,NA	0.00034873	0.000416438
3	rs144940489	168164250	G,NA	A,NA	0.99006,NA	0.0451598,NA	0.01993,NA	1.62974,NA	0.00034873	0.000416438
3	rs74843893	168232596	A,A	G,G	0.928429,0.862103	-0.0122633,-0.0207141	0.00767004,0.0123978	0.959187,1.02335	0.000348453	0.000449205
3	rs7434449	167602281	A,A	C,C	0.974155,0.897817	0.014433,0.0342691	0.0124606,0.014113	0.607751,1.81889	0.000347807	0.000527916
3	rs35568971	167855606	A,NA	G,NA	0.956262,NA	0.0282305,NA	0.00966771,NA	2.45601,NA	0.00034773	0.000667859
3	rs6811155	167689983	C,C	T,T	0.476143,0.774802	0.00386598,0.0243532	0.00395881,0.0102335	0.483079,1.76133	0.000347127	0.000419755
3	rs117178451	168404942	NA,T	NA,C	NA,0.931548	NA,0.030908	NA,0.016928	NA,1.1683	0.000346527	0.00049557
3	rs6845819	168473019	T,T	G,G	0.076541,0.15873	-0.00409075,0.0268587	0.00743676,0.0116978	0.234876,1.66406	0.000345005	0.00044104
3	rs77595675	168221627	C,NA	T,NA	0.99006,NA	0.04504,NA	0.01993,NA	1.62293,NA	0.000344744	0.000411832
3	rs67123576	168449435	A,A	G,G	0.926441,0.84127	-0.0107714,-0.0260731	0.0075738,0.0116978	0.809754,1.58801	0.000344739	0.000514625
3	rs34541936	167857622	T,NA	C,NA	0.956262,NA	0.0281814,NA	0.00966771,NA	2.44894,NA	0.000344372	0.000660245
3	rs78655851	167601415	G,G	T,T	0.974155,0.897817	0.0143567,0.0342262	0.0124606,0.014113	0.60336,1.81525	0.000343132	0.000520619
3	rs77186678	168218923	A,NA	T,NA	0.99006,NA	0.0449882,NA	0.01993,NA	1.61999,NA	0.000343038	0.00040986
3	rs79244679	168218922	A,NA	G,NA	0.99006,NA	0.0449364,NA	0.01993,NA	1.61705,NA	0.000341342	0.0004079
3	rs116399572	167977236	G,NA	A,NA	0.957256,NA	0.0294547,NA	0.00977441,NA	2.58789,NA	0.000341266	0.000720806
3	rs10010502	167976180	A,NA	G,NA	0.957256,NA	0.0294547,NA	0.00977441,NA	2.58789,NA	0.000341266	0.000720806
3	rs114561551	168008588	T,T	C,C	0.989066,0.992063	0.0549556,0.0196233	0.0190121,0.0481747	2.41504,0.165095	0.000340754	0.00039054
3	rs142126764	168008343	C,C	T,T	0.989066,0.992063	0.0549556,0.0196233	0.0190121,0.0481747	2.41504,0.165095	0.000340754	0.00039054
3	rs116055527	168008980	C,C	T,T	0.989066,0.992063	0.0550114,0.0177052	0.0190121,0.0481747	2.4191,0.14677	0.000340256	0.000390013
3	rs113282683	167790986	A,NA	G,NA	0.952286,NA	0.0179056,NA	0.00927543,NA	1.27122,NA	0.000340049	0.000430787
3	rs143814309	168218619	G,NA	T,NA	0.99006,NA	0.0448943,NA	0.01993,NA	1.61467,NA	0.000339974	0.000406319
3	rs114609670	168218633	G,NA	A,NA	0.99006,NA	0.0448943,NA	0.01993,NA	1.61467,NA	0.000339974	0.000406319
3	rs80320558	167491058	NA,G	NA,C	NA,0.973214	NA,-0.0483696	NA,0.0264757	NA,1.16936	0.000339425	0.000483689
3	rs10023710	167976231	G,NA	A,NA	0.957256,NA	0.0294123,NA	0.00977441,NA	2.58169,NA	0.000338464	0.000713508
3	rs12648538	167511550	T,T	G,G	0.61829,0.825397	-0.00539601,0.0242584	0.00406983,0.0112602	0.733091,1.50567	0.000338287	0.000412544
3	rs34381383	168423751	A,A	C,C	0.927435,0.834325	-0.0117468,-0.0240698	0.00762141,0.0114976	0.909221,1.44	0.000337102	0.000500422
3	rs72703334	168423971	T,T	C,C	0.927435,0.834325	-0.0117468,-0.0240698	0.00762141,0.0114976	0.909221,1.44	0.000337102	0.000500422
3	rs145730798	168217947	T,NA	C,NA	0.99006,NA	0.0447905,NA	0.01993,NA	1.6088,NA	0.000336625	0.000402447
3	rs116799441	167991988	A,A	G,G	0.989066,0.992063	0.0548998,0.0182547	0.0190121,0.0481747	2.41099,0.15197	0.000336202	0.000385451
3	rs73861395	167595169	A,A	C,C	0.774354,0.856151	-0.00430733,0.0285081	0.00472994,0.0121808	0.440717,1.7153	0.000336108	0.000404045
3	rs140936057	168005278	C,C	T,T	0.989066,0.992063	0.054844,0.0187341	0.0190121,0.0481747	2.40694,0.156539	0.00033452	0.000383553
3	rs141908636	168418636	NA,A	NA,C	NA,0.96627	NA,0.0413831	NA,0.023678	NA,1.09416	0.000333867	0.000467783
3	rs34976848	167858029	G,NA	A,NA	0.956262,NA	0.028011,NA	0.00966771,NA	2.42447,NA	0.000333024	0.00063463
3	rs10009507	168016038	A,NA	G,NA	0.957256,NA	0.0293232,NA	0.00977441,NA	2.56867,NA	0.000332665	0.000698457
3	rs116366466	168001307	A,A	C,C	0.989066,0.992063	0.0547882,0.0184591	0.0190121,0.0481747	2.40289,0.153914	0.000331736	0.00038043
3	rs116117543	167993372	T,T	C,C	0.989066,0.992063	0.0547882,0.0182547	0.0190121,0.0481747	2.40289,0.15197	0.000331439	0.000380101
3	rs6854042	167690181	G,G	A,A	0.533797,0.793651	0.00331624,0.0255792	0.00396336,0.010563	0.394967,1.81099	0.000330597	0.000398542
3	rs12647477	168422937	T,T	C,C	0.927435,0.834325	-0.011727,-0.0239633	0.00762141,0.0114976	0.907001,1.43014	0.000330124	0.000489964
3	rs17052929	167975079	T,NA	C,NA	0.956262,NA	0.0289144,NA	0.00966771,NA	2.5556,NA	0.000330009	0.000692167
3	rs112956991	168237249	A,A	C,C	0.928429,0.863095	-0.0122051,-0.0205259	0.00767004,0.0124355	0.952536,1.00514	0.000329666	0.000425521
3	rs34970437	167919238	G,NA	C,NA	0.958251,NA	0.0292563,NA	0.00988495,NA	2.51151,NA	0.000329604	0.000662222
3	rs77706826	167994443	C,C	T,T	0.989066,0.992063	0.0547324,0.0182547	0.0190121,0.0481747	2.39885,0.15197	0.000329087	0.000377459
3	rs72695534	167516267	C,C	G,G	0.610338,0.762897	-0.00405478,0.0238183	0.00405425,0.0100508	0.498603,1.74961	0.000327402	0.000404794
3	rs71620414	168039292	C,NA	T,NA	0.957256,NA	0.0292335,NA	0.00977441,NA	2.55559,NA	0.000326948	0.000683684
3	rs79781920	168220959	T,NA	A,NA	0.99006,NA	0.0444734,NA	0.01993,NA	1.59092,NA	0.000326653	0.000390912
3	rs76265206	168221103	G,NA	A,NA	0.99006,NA	0.0444734,NA	0.01993,NA	1.59092,NA	0.000326653	0.000390912
3	rs35140653	167944254	C,NA	T,NA	0.958251,NA	0.0292074,NA	0.00988495,NA	2.50454,NA	0.000326544	0.000654791
3	rs12506933	167592720	A,A	T,T	0.77336,0.856151	-0.00449055,0.0282313	0.00472259,0.0121808	0.466389,1.68897	0.000326057	0.000392253
3	rs77698432	168219934	C,NA	T,NA	0.99006,NA	0.0443638,NA	0.01993,NA	1.58477,NA	0.000323296	0.000387029
3	rs115904447	168220068	A,NA	G,NA	0.99006,NA	0.0443638,NA	0.01993,NA	1.58477,NA	0.000323296	0.000387029
3	rs76140052	168219773	G,NA	T,NA	0.99006,NA	0.0443638,NA	0.01993,NA	1.58477,NA	0.000323296	0.000387029
3	rs146130037	168219545	A,NA	G,NA	0.99006,NA	0.044312,NA	0.01993,NA	1.58186,NA	0.000321722	0.000385207
3	rs72703348	168451547	A,A	C,C	0.926441,0.840278	-0.0108124,-0.0255342	0.0075738,0.0116683	0.814163,1.54294	0.000321098	0.000478653
3	rs72703349	168451548	A,A	T,T	0.926441,0.840278	-0.0108124,-0.0255342	0.0075738,0.0116683	0.814163,1.54294	0.000321098	0.000478653
3	rs13140269	167917734	G,NA	A,NA	0.959245,NA	0.0292796,NA	0.00999958,NA	2.46716,NA	0.000320549	0.000630194
3	rs1896480	167899528	C,NA	G,NA	0.958251,NA	0.0289013,NA	0.00988495,NA	2.46115,NA	0.000320459	0.000630058
3	rs34796926	167898029	G,NA	A,NA	0.958251,NA	0.0289013,NA	0.00988495,NA	2.46115,NA	0.000320459	0.000630058
3	rs76083607	168215868	G,NA	A,NA	0.99006,NA	0.0442684,NA	0.01993,NA	1.57942,NA	0.000320406	0.000383685
3	rs34505077	167957685	C,NA	T,NA	0.959245,NA	0.0294615,NA	0.00999958,NA	2.49264,NA	0.000320312	0.00063947
3	rs80073171	167956870	A,NA	G,NA	0.959245,NA	0.0294595,NA	0.00999958,NA	2.49237,NA	0.000320195	0.000639187
3	rs114019020	168216251	A,NA	C,NA	0.99006,NA	0.0442601,NA	0.01993,NA	1.57895,NA	0.000320158	0.000383397
3	rs148277927	167637223	NA,A	NA,G	NA,0.973214	NA,-0.0432372	NA,0.0264757	NA,0.989488	0.000319967	0.000436375
3	rs72695531	167516110	C,C	A,A	0.609344,0.762897	-0.00400727,0.0238183	0.00405239,0.0100508	0.491163,1.74961	0.000318702	0.000394636
3	rs13117854	167920443	C,NA	A,NA	0.958251,NA	0.0290764,NA	0.00988495,NA	2.48592,NA	0.000318529	0.000635403
3	rs76978508	167919870	G,NA	A,NA	0.958251,NA	0.0290764,NA	0.00988495,NA	2.48592,NA	0.000318529	0.000635403
3	rs143066559	167579612	A,A	C,C	0.988072,0.625992	0.0499182,-0.00378706	0.0182119,0.00883443	2.21284,0.175118	0.000318496	0.000427911
3	rs148349571	167580245	A,A	G,G	0.988072,0.625992	0.0499182,-0.0037685	0.0182119,0.00883443	2.21284,0.174125	0.00031824	0.000427566
3	rs142986959	167976499	T,T	C,C	0.988072,0.992063	0.0521496,0.0167599	0.0182119,0.0481747	2.3778,0.137918	0.000317563	0.000366591
3	rs151008746	167998823	T,T	C,C	0.989066,0.992063	0.054503,0.016216	0.0190121,0.0481747	2.38227,0.132879	0.00031707	0.000363998
3	rs116381157	168216375	T,NA	C,NA	0.99006,NA	0.0441507,NA	0.01993,NA	1.57283,NA	0.000316888	0.000379612
3	rs565411233	168142357	NA,T	NA,A	NA,0.989087	NA,0.0738239	NA,0.0411453	NA,1.13801	0.000316668	0.000444662
3	rs6553880	168473188	T,T	C,C	0.266402,0.25496	0.00385146,-0.0214796	0.00447241,0.00980793	0.409883,1.54482	0.000316525	0.000382441
3	rs35926182	167950496	T,NA	C,NA	0.958251,NA	0.0290315,NA	0.00988495,NA	2.47956,NA	0.000315838	0.000628921
3	rs144997768	168161255	G,NA	A,NA	0.99006,NA	0.0440988,NA	0.01993,NA	1.56993,NA	0.000315354	0.000377837
3	rs7665648	167542983	C,C	T,T	0.991054,0.978175	0.039382,0.0574259	0.0209976,0.0292559	1.21669,1.30399	0.000314358	0.000415275
3	rs115949239	168160823	G,NA	A,NA	0.99006,NA	0.044047,NA	0.01993,NA	1.56704,NA	0.000313829	0.000376072
3	rs6841551	168421730	A,A	C,C	0.927435,0.833333	-0.0116008,-0.0237512	0.00762141,0.0114701	0.892867,1.41581	0.000313719	0.000464944
3	rs56410328	167520729	C,C	T,T	0.610338,0.762897	-0.00405478,0.0236181	0.00405425,0.0100508	0.498603,1.7263	0.00031371	0.000388067
3	rs34659707	167949972	G,NA	A,NA	0.958251,NA	0.0289887,NA	0.00988495,NA	2.4735,NA	0.000313303	0.000622823
3	rs34260276	167914952	C,NA	T,NA	0.958251,NA	0.0287689,NA	0.00988495,NA	2.44249,NA	0.000312546	0.000611431
3	rs13125499	167945718	G,NA	A,NA	0.959245,NA	0.0293249,NA	0.00999958,NA	2.4735,NA	0.000312253	0.00062008
3	rs34244687	167930896	A,NA	C,NA	0.959245,NA	0.0293249,NA	0.00999958,NA	2.4735,NA	0.000312253	0.00062008
3	rs147617648	167579144	C,C	T,T	0.988072,0.625992	0.0497574,-0.00378706	0.0182119,0.00883443	2.20118,0.175118	0.00031186	0.000419012
3	rs79836051	168471975	NA,A	NA,C	NA,0.91369	NA,0.0261859	NA,0.0152221	NA,1.06862	0.000311725	0.000435742
3	rs13137584	167921800	A,NA	T,NA	0.958251,NA	0.0289439,NA	0.00988495,NA	2.46716,NA	0.000310673	0.000616512
3	rs115303517	167543406	G,G	A,A	0.991054,0.978175	0.0383755,0.0584326	0.0209976,0.0292559	1.17001,1.3392	0.00030958	0.000409267
3	rs76519080	167853851	C,NA	A,NA	0.956262,NA	0.0276298,NA	0.00966771,NA	2.3702,NA	0.000309317	0.00058169
3	rs72701431	168151703	G,G	A,A	0.975149,0.991071	0.0170001,0.0844261	0.0127009,0.0454422	0.742965,1.19938	0.000308982	0.000398809
3	rs79358006	168027197	G,NA	C,NA	0.991054,NA	-0.0486272,NA	0.0209976,NA	1.68684,NA	0.000308187	0.00045243
3	rs78290399	167991856	NA,A	NA,T	NA,0.948413	NA,-0.0325866	NA,0.0193256	NA,1.03735	0.000308085	0.000419975
3	rs114671133	167947990	C,NA	T,NA	0.958251,NA	0.0288984,NA	0.00988495,NA	2.46074,NA	0.000308036	0.000610194
3	rs72635149	167550397	NA,A	NA,G	NA,0.707341	NA,-0.0164066	NA,0.00939524	NA,1.09278	0.000307846	0.000424844
3	rs35142952	167898530	A,NA	G,NA	0.958251,NA	0.028679,NA	0.00988495,NA	2.42988,NA	0.00030732	0.000599186
3	rs144114355	167586351	A,A	T,T	0.987078,0.625992	0.0489642,-0.0036894	0.0175062,0.00883443	2.28748,0.169907	0.000306363	0.000417569
3	rs2706845	168348637	NA,G	NA,T	NA,0.90377	NA,0.0236704	NA,0.014495	NA,0.989409	0.000306175	0.000420315
3	rs2059735	167920518	A,NA	G,NA	0.04175,NA	-0.0288586,NA	0.00988489,NA	2.45514,NA	0.000305755	0.000604739
3	rs36091699	167938121	G,NA	A,NA	0.958251,NA	0.0288557,NA	0.00988495,NA	2.45471,NA	0.000305581	0.000604325
3	rs148643949	168270758	NA,G	NA,C	NA,0.983135	NA,0.0549945	NA,0.0331973	NA,1.01055	0.000305115	0.000411802
3	rs142231265	167498751	T,NA	C,NA	0.986084,NA	0.0254764,NA	0.0168779,NA	0.882123,NA	0.00030496	0.000404074
3	rs71620409	167914759	A,NA	G,NA	0.958251,NA	0.0286364,NA	0.00988495,NA	2.42391,NA	0.000304884	0.000593494
3	rs78762068	168215607	A,NA	C,NA	0.99006,NA	0.0437303,NA	0.01993,NA	1.54942,NA	0.00030472	0.000365523
3	rs78079618	168215673	G,NA	A,NA	0.99006,NA	0.0437303,NA	0.01993,NA	1.54942,NA	0.00030472	0.000365523
3	rs13132588	167958489	T,NA	C,NA	0.959245,NA	0.0291903,NA	0.00999958,NA	2.45471,NA	0.000304565	0.000601688
3	rs75741973	168009189	NA,C	NA,G	NA,0.948413	NA,-0.0324383	NA,0.0193256	NA,1.03037	0.000304282	0.000414662
3	rs75257379	168237207	A,A	G,G	0.926441,0.863095	-0.0112577,-0.0208752	0.0075738,0.0124355	0.862732,1.03052	0.000303704	0.000393328
3	rs13126575	167967702	T,NA	G,NA	0.958251,NA	0.0288114,NA	0.00988495,NA	2.44848,NA	0.000303067	0.000598324
3	rs113861595	168347881	NA,G	NA,T	NA,0.90377	NA,0.0235695	NA,0.014495	NA,0.983214	0.000302953	0.000415913
3	rs35118956	167941162	G,NA	A,NA	0.958251,NA	0.0288082,NA	0.00988495,NA	2.44802,NA	0.000302883	0.000597887
3	rs35308413	168452085	C,C	T,T	0.925447,0.84127	-0.0108036,-0.0251789	0.00752717,0.0116978	0.820432,1.50358	0.000302763	0.000451553
3	rs13128738	167961410	A,NA	G,NA	0.959245,NA	0.0291455,NA	0.00999958,NA	2.44848,NA	0.000302061	0.000595722
3	rs35404060	167935130	C,NA	T,NA	0.958251,NA	0.0287654,NA	0.00988495,NA	2.44201,NA	0.000300482	0.000592167
3	rs138143060	167587657	A,A	G,G	0.987078,0.628968	0.0477179,-0.00329169	0.0175062,0.00884878	2.1928,0.148804	0.000300448	0.000403602
3	rs10027321	168021608	A,NA	T,NA	0.95328,NA	0.0263997,NA	0.0093687,NA	2.31565,NA	0.000300191	0.000545377
3	rs17600597	168173158	T,T	A,A	0.975149,0.985119	0.0179222,0.0625512	0.0127009,0.0353055	0.800751,1.11667	0.00029995	0.000385627
3	rs72695539	167525370	G,G	C,C	0.611332,0.762897	-0.00382359,0.0236181	0.00405613,0.0100508	0.461113,1.7263	0.000296789	0.000367962
3	rs71620411	167936454	C,NA	T,NA	0.958251,NA	0.0286752,NA	0.00988495,NA	2.42934,NA	0.000295492	0.000580318
3	rs187687281	167524462	NA,C	NA,A	NA,0.984127	NA,0.0570021	NA,0.0342017	NA,1.01961	0.000295032	0.000405657
3	rs74976818	168065580	A,NA	G,NA	0.959245,NA	0.0293562,NA	0.00999958,NA	2.47789,NA	0.000294717	0.000597616
3	rs141176063	167578244	A,A	G,G	0.988072,0.625992	0.0493144,-0.00374392	0.0182119,0.00883443	2.16924,0.172811	0.000293853	0.000394864
3	rs112496154	167616964	NA,C	NA,T	NA,0.973214	NA,0.0448048	NA,0.0264757	NA,1.04292	0.000292617	0.000402012
3	rs138369611	168218015	NA,T	NA,C	NA,0.9375	NA,-0.0307338	NA,0.0176595	NA,1.08727	0.000291708	0.000399835
3	rs35881228	167939309	C,NA	T,NA	0.958251,NA	0.028585,NA	0.00988495,NA	2.41671,NA	0.00029061	0.000568768
3	rs111264026	167617392	NA,G	NA,A	NA,0.972222	NA,0.0436956	NA,0.0260119	NA,1.03157	0.000290291	0.000397488
3	rs13121323	167749440	C,NA	T,NA	0.966203,NA	-0.00850686,NA	0.0109412,NA	0.359658,NA	0.000288248	0.000365831
3	rs74786375	168244746	C,C	T,T	0.928429,0.861111	-0.0123292,-0.0189718	0.00767004,0.0123606	0.966754,0.90372	0.000288087	0.000371977
3	rs142727033	167491143	NA,A	NA,G	NA,0.930556	NA,0.0289896	NA,0.0168156	NA,1.07204	0.000288065	0.000402605
3	rs1600103	168448425	C,C	A,A	0.109344,0.15873	0.00847523,0.0272943	0.00633559,0.0116978	0.742349,1.707	0.000287849	0.000444511
3	rs62333654	168416654	A,A	T,T	0.859841,0.882937	-0.00967277,0.0292601	0.00569534,0.0132962	1.04847,1.55655	0.000287707	0.000426525
3	rs62352775	167531378	A,A	G,G	0.927435,0.998016	0.0146946,0.0685656	0.00762141,0.0960615	1.26884,0.322968	0.000286861	0.000357299
3	rs181211055	167668670	NA,A	NA,G	NA,0.959325	NA,0.032203	NA,0.0216401	NA,0.864171	0.000285473	0.000376076
3	rs72635148	167548667	NA,C	NA,T	NA,0.707341	NA,-0.0159271	NA,0.00939524	NA,1.04561	0.00028512	0.000393557
3	rs72701458	168188028	A,A	G,G	0.975149,0.986111	0.01831,0.0622854	0.0127009,0.0365264	0.825632,1.05476	0.000283969	0.000363939
3	rs11934634	168166205	G,G	C,C	0.880716,0.991071	0.000624817,0.111785	0.00610001,0.0454422	0.0369604,1.8571	0.000282476	0.000388774
3	rs139148515	167975361	T,T	G,G	0.989066,0.992063	0.0535113,0.0175147	0.0190121,0.0481747	2.31124,0.144976	0.000281316	0.000323752
3	rs76497085	167489328	NA,G	NA,A	NA,0.930556	NA,0.0286581	NA,0.0168156	NA,1.05387	0.0002798	0.000391024
3	rs72635146	167547711	NA,C	NA,T	NA,0.707341	NA,-0.0157841	NA,0.00939524	NA,1.03173	0.000278801	0.000384857
3	rs77072054	168143325	C,NA	G,NA	0.908549,NA	0.00718208,NA	0.00685915,NA	0.530086,NA	0.000276443	0.00034671
3	rs78680349	168354556	NA,A	NA,T	NA,0.96131	NA,0.0361631	NA,0.0221651	NA,0.988101	0.000276216	0.000389855
3	rs72621970	168350414	NA,T	NA,A	NA,0.90377	NA,0.0226471	NA,0.014495	NA,0.927413	0.000275596	0.00037852
3	rs72621969	168349340	NA,T	NA,C	NA,0.904762	NA,0.0227523	NA,0.0145623	NA,0.927413	0.000275305	0.000377701
3	rs17599890	168047238	T,NA	C,NA	0.959245,NA	0.0289719,NA	0.00999958,NA	2.42438,NA	0.000274914	0.000548823
3	rs12644678	167864930	C,C	T,T	0.554672,0.37004	-0.016644,0.0146069	0.00397815,0.00885365	4.54269,1.00445	0.000274669	0.00230481
3	rs114845010	167864439	T,NA	C,NA	0.971173,NA	-0.016142,NA	0.0118166,NA	0.764662,NA	0.000273923	0.000388991
3	rs75735610	168235082	T,NA	C,NA	0.94831,NA	0.0171331,NA	0.00893021,NA	1.25932,NA	0.000273596	0.000342351
3	rs12503422	168345698	NA,C	NA,G	NA,0.804563	NA,-0.0166306	NA,0.01078	NA,0.910452	0.00027347	0.000364793
3	rs2319276	168445105	G,G	T,T	0.112326,0.159722	0.00886886,0.0266998	0.00626142,0.0116683	0.805071,1.65513	0.000273349	0.000424173
3	rs141351078	167586025	C,C	T,T	0.988072,0.625992	0.0485948,-0.00416109	0.0182119,0.00883443	2.11785,0.195428	0.000273051	0.000366998
3	rs7437450	167522749	G,G	A,A	0.611332,0.762897	-0.00387387,0.0231653	0.00405613,0.0100508	0.469104,1.67414	0.000273014	0.000338725
3	rs80275077	167700524	NA,G	NA,A	NA,0.915675	NA,0.0231353	NA,0.0153834	NA,0.87744	0.000272782	0.000368026
3	rs140212774	167582150	C,C	T,T	0.988072,0.625992	0.0486283,-0.00392097	0.0182119,0.00883443	2.12022,0.182325	0.000271175	0.000364467
3	rs150051525	168347746	NA,T	NA,C	NA,0.90377	NA,0.0224471	NA,0.014495	NA,0.915511	0.000270129	0.000371047
3	rs36166620	167581830	C,C	T,T	0.988072,0.625	0.0485808,-0.0039381	0.0182119,0.00882973	2.11685,0.183365	0.000269737	0.000362534
3	rs112270293	168026983	NA,A	NA,C	NA,0.984127	NA,-0.0537211	NA,0.0342017	NA,0.934609	0.000269522	0.000370701
3	rs140466021	168277661	NA,C	NA,A	NA,0.983135	NA,0.0521231	NA,0.0331973	NA,0.934081	0.000268426	0.000362798
3	rs78965048	167556584	NA,T	NA,A	NA,0.905754	NA,-0.0241909	NA,0.0146307	NA,1.00769	0.000268322	0.000371146
3	rs2703840	167903493	T,T	C,C	0.106362,0.0625	-0.0248329,-0.0166275	0.00641306,0.0176595	3.96722,0.460403	0.000267757	0.00168906
3	rs117851893	168347216	NA,T	NA,C	NA,0.90377	NA,0.0223471	NA,0.014495	NA,0.909588	0.000267454	0.000367391
3	rs112195994	167560422	T,T	C,C	0.991054,0.981151	0.0404629,0.0567068	0.0209976,0.0314332	1.2678,1.14737	0.000267173	0.000352911
3	rs145348237	168456000	NA,C	NA,A	NA,0.972222	NA,-0.0405027	NA,0.0260119	NA,0.922814	0.000266626	0.000365549
3	rs72621968	168346371	NA,A	NA,C	NA,0.909722	NA,0.0230167	NA,0.0149162	NA,0.91075	0.000266625	0.000364709
3	rs79031869	167656709	NA,T	NA,C	NA,0.965278	NA,-0.0386633	NA,0.0233493	NA,1.00989	0.000266094	0.000371274
3	rs541599865	168277250	NA,T	NA,C	NA,0.983135	NA,0.05191	NA,0.0331973	NA,0.928517	0.000265958	0.0003595
3	rs145570099	167584283	G,G	A,A	0.988072,0.625992	0.0484539,-0.00387826	0.0182119,0.00883443	2.10786,0.180018	0.000264723	0.000355811
3	rs72695543	167535795	T,T	C,C	0.611332,0.77877	-0.00387387,0.0234386	0.00405613,0.0102986	0.469104,1.64109	0.000263697	0.000326354
3	rs72621971	168352407	NA,C	NA,A	NA,0.90377	NA,0.0221946	NA,0.014495	NA,0.900585	0.000263447	0.000361911
3	rs78183506	167570398	NA,A	NA,G	NA,0.743056	NA,-0.0154292	NA,0.00978302	NA,0.940193	0.000263349	0.000357654
3	rs141264213	167570698	NA,T	NA,C	NA,0.750992	NA,-0.0156463	NA,0.00988505	NA,0.945149	0.000263348	0.000358375
3	rs17053119	168156684	C,C	G,G	0.975149,0.991071	0.0189999,0.0722243	0.0127009,0.0454422	0.870747,0.950866	0.000263196	0.000336766
3	rs111793944	167634875	NA,C	NA,T	NA,0.97123	NA,0.0413761	NA,0.0255725	NA,0.97607	0.000262926	0.000360016
3	rs72979584	168242362	G,G	T,T	0.926441,0.862103	-0.0119509,-0.0187754	0.0075738,0.0123978	0.940887,0.886319	0.000262109	0.000339661
3	rs58471370	168417953	NA,G	NA,C	NA,0.930556	NA,0.0276452	NA,0.0168156	NA,0.999249	0.000261531	0.000372771
3	rs11943574	167876114	C,C	A,A	0.349901,0.157738	-0.0200911,-0.00935257	0.0041455,0.0117277	5.90077,0.371435	0.000261159	0.00828204
3	rs35250002	168053128	A,NA	T,NA	0.959245,NA	0.0286802,NA	0.00999958,NA	2.38416,NA	0.000261023	0.000515115
3	rs77388539	167556784	C,C	T,T	0.991054,0.981151	0.0404464,0.0562612	0.0209976,0.0314332	1.26701,1.13386	0.000260807	0.000344539
3	rs17053144	168238881	G,G	A,A	0.927435,0.863095	-0.0114126,-0.0199674	0.00762141,0.0124355	0.871996,0.965187	0.00025846	0.000334964
3	rs113264175	167637378	NA,G	NA,A	NA,0.97123	NA,0.0410175	NA,0.0255725	NA,0.963686	0.000257735	0.000352952
3	rs146231375	167512624	G,NA	T,NA	0.991054,NA	0.0424701,NA	0.0209976,NA	1.3654,NA	0.000256099	0.000341611
3	rs78540517	167594367	A,A	G,G	0.985089,0.896825	0.0183763,0.034043	0.0163138,0.0140528	0.585052,1.81209	0.000255925	0.000405709
3	rs11727903	167875283	A,A	G,G	0.349901,0.15873	-0.0200432,-0.00947891	0.0041455,0.0116978	5.87549,0.379073	0.000255315	0.00795887
3	rs112802780	167553954	A,A	G,G	0.991054,0.980159	0.0402428,0.0544308	0.0209976,0.0306528	1.25731,1.12045	0.000251848	0.000332992
3	rs145822279	167520210	G,NA	C,NA	0.991054,NA	0.0422322,NA	0.0209976,NA	1.35365,NA	0.000251079	0.000334988
3	rs111773267	167553884	G,G	T,T	0.991054,0.981151	0.0402428,0.0558166	0.0209976,0.0314332	1.25731,1.12045	0.000250926	0.00033158
3	rs72621972	168353359	NA,G	NA,A	NA,0.904762	NA,0.0217678	NA,0.0145623	NA,0.869776	0.000250219	0.000343646
3	rs71620415	168051499	C,NA	G,NA	0.959245,NA	0.0284254,NA	0.00999958,NA	2.34931,NA	0.000249633	0.000487808
3	rs1600104	168414704	G,G	A,A	0.859841,0.882937	-0.00958427,0.0284021	0.00569534,0.0132962	1.03429,1.48583	0.000249109	0.000368835
3	rs117224815	168293011	NA,C	NA,T	NA,0.983135	NA,0.0502791	NA,0.0331973	NA,0.886442	0.000248117	0.000335657
3	rs75145217	168333685	NA,T	NA,C	NA,0.94246	NA,-0.0271455	NA,0.0183564	NA,0.856381	0.00024731	0.000332879
3	rs34564429	168046733	T,NA	C,NA	0.959245,NA	0.0283666,NA	0.00999958,NA	2.34132,NA	0.000247102	0.000481781
3	rs113690227	167633916	NA,C	NA,T	NA,0.97123	NA,0.0402026	NA,0.0255725	NA,0.935816	0.00024648	0.000337637
3	rs113625341	168283049	A,NA	G,NA	0.980119,NA	-0.0216928,NA	0.0141639,NA	0.900896,NA	0.000244788	0.000324781
3	rs12502105	167868761	G,G	A,A	0.350895,0.155754	-0.0199386,-0.0084357	0.0041428,0.0117882	5.82738,0.324005	0.000243895	0.00691177
3	rs117472847	168297915	NA,G	NA,C	NA,0.983135	NA,0.0498187	NA,0.0331973	NA,0.874725	0.000243398	0.000329348
3	rs12644155	167939896	C,NA	T,NA	0.040755,NA	-0.0279162,NA	0.00999964,NA	2.28043,NA	0.000242626	0.000457617
3	rs4241629	167877987	G,G	A,A	0.349901,0.157738	-0.0199516,-0.00944967	0.0041455,0.0117277	5.82738,0.376356	0.000242268	0.00725516
3	rs17523798	168406760	G,NA	C,NA	0.960239,NA	-0.0157668,NA	0.0101186,NA	0.923779,NA	0.000241574	0.000329384
3	rs116457035	167588516	NA,G	NA,A	NA,0.704365	NA,-0.0146892	NA,0.00936756	NA,0.932336	0.000241385	0.000333243
3	rs6553666	168229381	G,G	C,C	0.04672,0.176587	-0.00329338,0.0263107	0.00936867,0.0112102	0.139548,1.72298	0.000240935	0.000312311
3	rs143544109	168357681	NA,A	NA,G	NA,0.90377	NA,0.0212429	NA,0.014495	NA,0.845347	0.000240328	0.000330165
3	rs141555654	168357367	NA,C	NA,G	NA,0.90377	NA,0.0212429	NA,0.014495	NA,0.845347	0.000240328	0.000330165
3	rs73861979	168249685	T,T	A,A	0.927435,0.860119	-0.0121791,-0.0168388	0.00762141,0.0123238	0.95845,0.764914	0.000239799	0.000310675
3	rs7666037	168142893	G,NA	C,NA	0.986084,NA	0.0359039,NA	0.0168779,NA	1.47629,NA	0.000239488	0.00029178
3	rs115476609	167673973	T,NA	G,NA	0.966203,NA	0.0187311,NA	0.0109412,NA	1.06097,NA	0.000239374	0.000334361
3	rs77775069	167627995	G,G	A,A	0.976143,0.89881	0.00655606,0.0357154	0.0129561,0.0141743	0.212651,1.93018	0.000239245	0.000352127
3	rs192089140	168358515	NA,G	NA,A	NA,0.90377	NA,0.0211908	NA,0.014495	NA,0.842366	0.000239148	0.000328552
3	rs13137938	168070651	C,NA	A,NA	0.959245,NA	0.0281707,NA	0.00999958,NA	2.31474,NA	0.000238897	0.000462348
3	rs143292103	168296181	NA,A	NA,C	NA,0.983135	NA,0.0493645	NA,0.0331973	NA,0.863237	0.000238872	0.000323297
3	rs143228733	168417406	NA,C	NA,G	NA,0.96627	NA,0.0359568	NA,0.023678	NA,0.889852	0.000238424	0.000333659
3	rs1579404	168029135	A,A	C,C	0.739563,0.806548	0.0099573,-0.00239886	0.00450506,0.0108218	1.56722,0.0837712	0.000237551	0.000313756
3	rs72635150	167554573	NA,C	NA,T	NA,0.707341	NA,-0.014678	NA,0.00939524	NA,0.927299	0.000237049	0.000327497
3	rs6553668	168230664	C,C	T,T	0.04672,0.179563	-0.00452011,0.0254448	0.00936867,0.0111371	0.201024,1.65109	0.000236953	0.00030617
3	rs77660415	167563712	A,A	G,G	0.991054,0.980159	0.0398922,0.0537295	0.0209976,0.0306528	1.24069,1.09893	0.000235867	0.00031207
3	rs79933484	168365498	NA,T	NA,A	NA,0.902778	NA,0.0209486	NA,0.0144288	NA,0.834046	0.000235752	0.000323769
3	rs72697573	167880346	C,C	A,A	0.909543,0.803571	-0.0138327,-0.0247017	0.00689297,0.0107594	1.34899,1.66382	0.00023402	0.000351993
3	rs17053121	168157594	C,C	T,T	0.973161,0.991071	0.0171844,0.0737628	0.0122339,0.0454422	0.795544,0.980709	0.000233809	0.000300353
```
