## Supplementary material for "Characterization of shared and ancestry-specific signals driving complex traits using multi-ancestry fine-mapping": susiex_nc3.cs80.snp

```
BP	SNP	PIP(CS1)	LogBF(CS1,Pop1)	LogBF(CS1,Pop2)	PIP(CS2)	LogBF(CS2,Pop1)	LogBF(CS2,Pop2)	PIP(CS3)	LogBF(CS3,Pop1)	LogBF(CS3,Pop2)
167474576	rs4691293	8.01561e-07	-1.64492	-1.19472	5.43251e-06	-1.71853	-1.19387	1.69615e-05	-1.68262	-1.16498
167474777	rs72635128	1.88476e-05	-1.17784e-10	0.317936	0.000140539	-1.17784e-10	0.340686	0.000420718	-1.17784e-10	0.36341
167475502	rs28419450	9.04787e-07	-1.4955	-1.22301	6.31717e-06	-1.53992	-1.2216	1.87758e-05	-1.52273	-1.22326
167477364	rs74490334	1.32407e-06	-1.5818	-0.75594	9.09172e-06	-1.49112	-0.906313	2.78148e-05	-1.58796	-0.765027
167478536	rs62352768	3.74696e-05	1.00508	-1.92876e-10	0.000163532	0.49221	-1.92876e-10	0.000740635	0.928955	-1.92876e-10
167479139	rs115159381	3.07241e-06	-1.49599	-1.92876e-10	3.09314e-05	-1.17303	-1.92876e-10	8.07398e-05	-1.28732	-1.92876e-10
167479369	rs28784939	1.06097e-06	-1.68603	-0.873233	8.08474e-06	-1.60381	-0.911013	2.62668e-05	-1.54952	-0.860727
167480345	rs9997430	1.18917e-05	-1.54915	1.40654	9.38295e-05	-1.40119	1.33787	0.000349216	-1.31396	1.4911
167480418	rs4690852	9.44405e-07	-1.48584	-1.18981	5.75768e-06	-1.66538	-1.18889	1.92037e-05	-1.56538	-1.15807
167481236	rs28887530	9.1806e-07	-1.48298	-1.22096	6.40864e-06	-1.5287	-1.21845	1.90305e-05	-1.51098	-1.22153
167482346	rs28866561	1.08746e-06	-1.65907	-0.875534	8.46051e-06	-1.55698	-0.91241	2.76906e-05	-1.49358	-0.863876
167482627	rs6844795	1.22015e-05	-1.52343	1.40654	9.78524e-05	-1.35921	1.33787	0.000365889	-1.26733	1.4911
167482655	rs28859960	9.15053e-07	-1.48551	-1.22171	6.38724e-06	-1.53097	-1.21952	1.89729e-05	-1.51336	-1.22218
167482934	rs140441396	4.26705e-06	-1.17784e-10	-1.16753	3.14135e-05	-1.17784e-10	-1.15756	9.12961e-05	-1.17784e-10	-1.16444
167483577	rs72635129	1.89556e-05	-1.17784e-10	0.32365	0.000141033	-1.17784e-10	0.344198	0.000423825	-1.17784e-10	0.370767
167483590	rs72635130	1.84948e-05	-1.17784e-10	0.299041	0.000137583	-1.17784e-10	0.319427	0.000413368	-1.17784e-10	0.345786
167483601	rs7671820	1.84948e-05	-1.17784e-10	0.299041	0.000137583	-1.17784e-10	0.319427	0.000413368	-1.17784e-10	0.345786
167483761	rs7693964	1.88053e-05	-1.17784e-10	0.315691	0.000139908	-1.17784e-10	0.336187	0.000420414	-1.17784e-10	0.362688
167483812	rs7672240	1.77545e-05	-1.17784e-10	0.25819	0.000132039	-1.17784e-10	0.278301	0.000396573	-1.17784e-10	0.304308
167483857	rs7694460	1.89556e-05	-1.17784e-10	0.32365	0.000141033	-1.17784e-10	0.344198	0.000423825	-1.17784e-10	0.370767
167483915	rs6536981	1.26345e-05	-1.51323	1.43121	0.000101656	-1.34541	1.36221	0.00038101	-1.25189	1.51616
167484240	rs12506791	1.89556e-05	-1.17784e-10	0.32365	0.000141033	-1.17784e-10	0.344198	0.000423825	-1.17784e-10	0.370767
167484317	rs141043072	6.12717e-06	-1.17784e-10	-0.805718	4.44778e-05	-1.17784e-10	-0.809808	0.000135956	-1.17784e-10	-0.766223
167484399	rs12506854	1.89556e-05	-1.17784e-10	0.32365	0.000141033	-1.17784e-10	0.344198	0.000423825	-1.17784e-10	0.370767
167484790	rs116338760	6.21664e-06	-0.791221	-1.92876e-10	4.23883e-05	-0.857926	-1.92876e-10	0.000141281	-0.727804	-1.92876e-10
167485256	rs7654830	9.41279e-07	-1.50079	-1.17817	5.78499e-06	-1.67243	-1.1771	1.92764e-05	-1.57748	-1.14219
167485440	rs72635131	1.89556e-05	-1.17784e-10	0.32365	0.000141033	-1.17784e-10	0.344198	0.000423825	-1.17784e-10	0.370767
167485525	rs10019331	4.74803e-05	-1.21887	2.46073	0.000244573	-1.48431	2.37903	0.00145467	-1.22848	2.83246
167485564	rs76072895	3.25797e-06	-1.43735	-1.92876e-10	1.9963e-05	-1.61092	-1.92876e-10	6.12997e-05	-1.56278	-1.92876e-10
167485618	rs7660211	1.06743e-06	-1.67606	-0.877133	8.20146e-06	-1.58579	-0.914696	2.67369e-05	-1.52781	-0.864696
167486266	rs12651344	4.47211e-05	-1.32191	2.50391	0.000249264	-1.5045	2.41821	0.00143199	-1.28575	2.87402
167486276	rs62352769	3.44556e-06	-1.38136	-1.92876e-10	2.69072e-05	-1.3124	-1.92876e-10	7.41632e-05	-1.37228	-1.92876e-10
167486638	rs55872406	1.21819e-05	-1.52504	1.40654	9.76393e-05	-1.36139	1.33787	0.000364996	-1.26977	1.4911
167486791	rs11942707	3.51666e-06	-1.36094	-1.92876e-10	2.27368e-05	-1.48081	-1.92876e-10	9.39262e-05	-1.13604	-1.92876e-10
167486930	rs72635132	1.84948e-05	-1.17784e-10	0.299041	0.000137583	-1.17784e-10	0.319427	0.000413368	-1.17784e-10	0.345786
167487010	rs6824380	1.0716e-06	-1.67606	-0.873233	8.23172e-06	-1.58579	-0.911013	2.68432e-05	-1.52781	-0.860727
167487148	rs10025193	9.22797e-07	-1.47748	-1.22132	6.43718e-06	-1.52376	-1.21895	1.91231e-05	-1.50582	-1.22184
167487871	rs72974201	1.06909e-06	-1.67451	-0.877133	8.22384e-06	-1.58306	-0.914696	2.68242e-05	-1.52455	-0.864696
167488055	rs57487221	1.27349e-05	-1.53009	1.45598	0.00010182	-1.36826	1.38666	0.000380852	-1.27747	1.54133
167488326	rs58115070	2.23043e-06	-0.991992	-0.824265	1.84266e-05	-0.832355	-0.85865	6.80623e-05	-0.645418	-0.812711
167488592	rs7439050	1.07087e-06	-1.66089	-0.889086	8.32155e-06	-1.55997	-0.925977	2.72369e-05	-1.49712	-0.876864
167488643	rs7435078	5.55397e-05	-1.24958	2.64822	0.000276702	-1.45051	2.46866	0.00182913	-1.21033	3.04337
167488665	rs192486292	9.63268e-06	-1.17784e-10	-0.353289	6.6139e-05	-1.17784e-10	-0.41304	0.000207062	-1.17784e-10	-0.345536
167488773	rs7439139	1.07887e-06	-1.65345	-0.889086	8.42326e-06	-1.54782	-0.925977	2.76294e-05	-1.48281	-0.876864
167488820	rs7439074	1.0658e-06	-1.67759	-0.877133	8.17937e-06	-1.58849	-0.914696	2.66506e-05	-1.53105	-0.864696
167488923	rs7439084	1.08773e-06	-1.65722	-0.877133	8.46676e-06	-1.55395	-0.914696	2.77667e-05	-1.49002	-0.864696
167488987	rs7439125	1.08773e-06	-1.65722	-0.877133	8.46676e-06	-1.55395	-0.914696	2.77667e-05	-1.49002	-0.864696
167489135	rs116547869	2.54835e-06	-1.683	-1.92876e-10	1.79649e-05	-1.71638	-1.92876e-10	5.49155e-05	-1.67276	-1.92876e-10
167489200	rs6536982	9.93534e-07	-1.67451	-0.950429	7.71054e-06	-1.58306	-0.979145	2.51199e-05	-1.52455	-0.93034
167489301	rs6536983	1.00927e-06	-1.65535	-0.953878	7.93661e-06	-1.5509	-0.982408	2.6003e-05	-1.48643	-0.933914
167489328	rs76497085	1.24853e-05	-1.17784e-10	-0.0938998	9.87712e-05	-1.17784e-10	-0.0119926	0.0002798	-1.17784e-10	-0.0444762
167489338	rs6536984	1.00581e-06	-1.65535	-0.957306	7.91094e-06	-1.5509	-0.985648	2.59107e-05	-1.48643	-0.937466
167489918	rs6844917	9.84108e-07	-1.67451	-0.959962	7.64135e-06	-1.58306	-0.988159	2.4873e-05	-1.52455	-0.94022
167490039	rs6845462	9.93745e-07	-1.66476	-0.959962	7.76962e-06	-1.56642	-0.988159	2.53706e-05	-1.50474	-0.94022
167490086	rs6845804	1.00369e-06	-1.70822	-0.906541	7.66927e-06	-1.66052	-0.90706	2.42231e-05	-1.64058	-0.850664
167490395	rs72635133	2.15163e-05	-1.17784e-10	0.450363	0.000160217	-1.17784e-10	0.471734	0.000481983	-1.17784e-10	0.499358
167490406	rs6536985	9.93745e-07	-1.66476	-0.959962	7.76962e-06	-1.56642	-0.988159	2.53706e-05	-1.50474	-0.94022
167490462	rs72635134	2.17134e-05	-1.17784e-10	0.459479	0.000161694	-1.17784e-10	0.480907	0.000486462	-1.17784e-10	0.508606
167491058	rs80320558	1.58912e-05	-1.17784e-10	0.147318	0.000128424	-1.17784e-10	0.250537	0.000339425	-1.17784e-10	0.148702
167491143	rs142727033	1.28462e-05	-1.17784e-10	-0.065404	0.000101729	-1.17784e-10	0.0175118	0.000288065	-1.17784e-10	-0.0153676
167498197	rs145241658	3.66098e-06	-1.32072	-1.92876e-10	2.28099e-05	-1.4776	-1.92876e-10	6.31067e-05	-1.53373	-1.92876e-10
167498751	rs142231265	8.55682e-06	-0.471721	-1.92876e-10	9.05887e-05	-0.0984685	-1.92876e-10	0.00030496	0.0416274	-1.92876e-10
167498755	rs75470589	2.33087e-06	-0.982956	-0.789252	1.93602e-05	-0.822379	-0.819199	7.21294e-05	-0.634444	-0.765647
167499125	rs7665484	1.50479e-06	-1.4322	-0.777594	9.06558e-06	-1.61707	-0.783247	3.44145e-05	-1.45664	-0.683439
167499271	rs141325758	5.42739e-06	-1.17784e-10	-0.926991	3.76766e-05	-1.17784e-10	-0.975759	0.000114961	-1.17784e-10	-0.933957
167499315	rs116046110	8.79571e-07	-1.52498	-1.22179	6.16538e-06	-1.56621	-1.21964	1.82837e-05	-1.55029	-1.22225
167499537	rs7671013	9.41007e-07	-1.50844	-1.17082	5.84922e-06	-1.68266	-1.15583	1.90619e-05	-1.5945	-1.13636
167500157	rs76767812	8.86032e-07	-1.51764	-1.22182	6.20551e-06	-1.55968	-1.21968	1.84091e-05	-1.54344	-1.22227
167500499	rs115857198	2.6755e-06	-1.63431	-1.92876e-10	2.02347e-05	-1.5974	-1.92876e-10	5.72401e-05	-1.6313	-1.92876e-10
167500615	rs4691296	4.80101e-05	-1.30684	2.55981	0.000279194	-1.49546	2.52257	0.0014744	-1.25993	2.87738
167500773	rs4691297	1.85954e-05	-1.12866	1.43313	9.85983e-05	-1.38298	1.36924	0.000537566	-1.10703	1.71553
167500792	rs116106641	1.89983e-06	-1.09141	-0.885278	1.48302e-05	-0.994755	-0.913378	5.35866e-05	-0.826827	-0.870425
167501014	rs72635136	2.35164e-05	-1.17784e-10	0.539249	0.000172522	-1.17784e-10	0.545725	0.000523329	-1.17784e-10	0.581659
167501102	rs141470336	4.03614e-06	-1.17784e-10	-1.22316	2.94081e-05	-1.17784e-10	-1.22353	8.61039e-05	-1.17784e-10	-1.223
167501104	rs143536688	4.03575e-06	-1.17784e-10	-1.22326	2.94094e-05	-1.17784e-10	-1.22348	8.60942e-05	-1.17784e-10	-1.22311
167501107	rs150988575	4.05192e-06	-1.17784e-10	-1.21926	2.94463e-05	-1.17784e-10	-1.22223	8.64691e-05	-1.17784e-10	-1.21876
167502100	rs72695523	2.64137e-06	-1.64715	-1.92876e-10	2.46588e-05	-1.39966	-1.92876e-10	6.35995e-05	-1.52595	-1.92876e-10
167502172	rs115370857	2.52815e-06	-1.69096	-1.92876e-10	1.82934e-05	-1.69826	-1.92876e-10	5.24218e-05	-1.71923	-1.92876e-10
167502177	rs62352772	8.38846e-06	-0.491592	-1.92876e-10	4.25177e-05	-0.854878	-1.92876e-10	0.000108423	-0.992508	-1.92876e-10
167502686	rs9994777	2.25214e-05	-1.12978	1.6258	0.000158105	-1.09936	1.55782	0.000642646	-0.916834	1.70388
167502708	rs78473063	1.55122e-06	-1.3091	-0.870304	1.1979e-05	-1.21783	-0.903814	4.28373e-05	-1.0561	-0.865048
167502867	rs75981898	9.05896e-06	-0.414695	-1.92876e-10	4.03548e-05	-0.907088	-1.92876e-10	0.000143732	-0.710601	-1.92876e-10
167503287	rs6813804	1.29483e-06	-1.15996	-1.20011	6.99847e-06	-1.46493	-1.19417	2.47846e-05	-1.29015	-1.17818
167503503	rs80141530	9.47649e-07	-1.67565	-0.996568	7.20196e-06	-1.60544	-1.025	2.26827e-05	-1.56444	-0.992507
167503505	rs6844850	1.04972e-06	-1.38093	-1.18899	6.04082e-06	-1.6244	-1.18186	2.01341e-05	-1.51299	-1.16315
167503755	rs7435951	5.69371e-05	-0.657621	2.08112	0.000255154	-1.04631	1.98338	0.00153011	-0.716109	2.37065
167504041	rs6820607	4.23117e-06	-1.17597	-1.92876e-10	4.69551e-05	-0.755606	-1.92876e-10	0.000118747	-0.901559	-1.92876e-10
167504050	rs80322942	9.58463e-07	-1.66431	-0.996568	7.33226e-06	-1.58751	-1.025	2.31595e-05	-1.54364	-0.992507
167504854	rs11725415	5.00838e-05	-0.988848	2.28409	0.000250774	-1.29903	2.21878	0.00139486	-1.03153	2.59353
167505210	rs184936951	7.61326e-06	-1.17784e-10	-0.588559	5.78765e-05	-1.17784e-10	-0.546486	0.000165376	-1.17784e-10	-0.570328
167505868	rs189607924	4.9776e-06	-1.0135	-1.92876e-10	3.56819e-05	-1.03015	-1.92876e-10	7.42563e-05	-1.37103	-1.92876e-10
167506108	rs76035132	9.27196e-07	-1.66696	-1.02708	7.06422e-06	-1.59786	-1.0519	2.24588e-05	-1.54524	-1.02163
167506874	rs76381905	9.98988e-07	-1.66696	-0.952502	7.58697e-06	-1.59786	-0.980506	2.42432e-05	-1.54524	-0.945174
167507039	rs148718837	5.50732e-06	-1.17784e-10	-0.912372	4.15182e-05	-1.17784e-10	-0.878666	0.000119609	-1.17784e-10	-0.894322
167508009	rs55716547	9.57763e-07	-1.49913	-1.16248	5.90427e-06	-1.65938	-1.16974	1.83755e-05	-1.57674	-1.19079
167508049	rs72635137	2.25956e-05	-1.17784e-10	0.499303	0.00016829	-1.17784e-10	0.520892	0.000513997	-1.17784e-10	0.563664
167508264	rs72635138	2.3037e-05	-1.17784e-10	0.518652	0.000171169	-1.17784e-10	0.537852	0.000523445	-1.17784e-10	0.581879
167508467	rs144046932	2.7421e-06	-1.66702	0.0572903	1.86452e-05	-1.71136	0.0321505	6.8964e-05	-1.68114	0.236176
167508586	rs6853975	8.32687e-07	-1.64262	-1.15892	5.58513e-06	-1.71905	-1.16564	1.63018e-05	-1.6996	-1.18768
167509156	rs72976226	9.29791e-06	-0.38866	-1.92876e-10	4.11935e-05	-0.886518	-1.92876e-10	0.000147063	-0.687692	-1.92876e-10
167509219	rs75400128	9.85307e-07	-1.66155	-0.971701	7.61554e-06	-1.57594	-0.998668	2.41192e-05	-1.53091	-0.964636
167509602	rs143046306	4.63703e-06	-1.08438	-1.92876e-10	3.4629e-05	-1.06011	-1.92876e-10	0.000120937	-0.883285	-1.92876e-10
167510472	rs143890533	4.07558e-06	-1.17784e-10	-1.21344	2.97818e-05	-1.17784e-10	-1.2109	8.74041e-05	-1.17784e-10	-1.20801
167510528	rs4691298	9.5906e-07	-1.50726	-1.15299	5.93698e-06	-1.66358	-1.16001	1.83945e-05	-1.58327	-1.18323
167510750	rs78666708	9.746e-07	-1.65996	-0.984216	7.5449e-06	-1.57344	-1.01048	2.38832e-05	-1.52805	-0.977327
167510757	rs7437876	8.50159e-07	-1.62396	-1.15682	5.60677e-06	-1.71717	-1.16365	1.64906e-05	-1.68964	-1.18611
167510808	rs12512350	2.27868e-05	-1.17784e-10	0.507733	0.000169724	-1.17784e-10	0.529374	0.000518428	-1.17784e-10	0.57225
167511489	rs76358020	4.05371e-06	-1.17784e-10	-1.21882	2.9558e-05	-1.17784e-10	-1.21844	8.61255e-05	-1.17784e-10	-1.22275
167511500	rs76987353	9.76439e-07	-1.65996	-0.982331	7.54917e-06	-1.57344	-1.00992	2.39079e-05	-1.52805	-0.976294
167511550	rs12648538	1.38264e-05	-0.74429	0.752422	6.04567e-05	-1.15855	0.65568	0.000338287	-0.848379	0.993721
167511740	rs7340870	1.35387e-06	-1.20806	-1.10742	7.1604e-06	-1.52102	-1.11522	2.38178e-05	-1.36244	-1.14568
167511974	rs79675856	9.64964e-07	-1.65996	-0.994152	7.4683e-06	-1.57344	-1.02069	2.36542e-05	-1.52805	-0.986963
167512624	rs146231375	1.73175e-05	0.233268	-1.92876e-10	6.82176e-05	-0.382095	-1.92876e-10	0.000256099	-0.132987	-1.92876e-10
167512651	rs58993559	9.58565e-07	-1.65851	-1.00225	7.43455e-06	-1.57118	-1.02748	2.3511e-05	-1.52545	-0.995627
167513075	rs58565719	9.90077e-07	-1.62937	-0.999052	7.79172e-06	-1.52727	-1.02447	2.47925e-05	-1.47563	-0.992378
167514895	rs12506992	2.40495e-05	-1.17784e-10	0.561663	0.000179188	-1.17784e-10	0.583637	0.000547696	-1.17784e-10	0.627168
167515605	rs58534787	8.80279e-07	-1.66466	-1.0813	6.83211e-06	-1.58087	-1.1023	2.14415e-05	-1.53657	-1.07666
167515704	rs74567840	9.0878e-07	-1.65353	-1.06057	7.18825e-06	-1.54979	-1.08256	2.26971e-05	-1.50013	-1.05618
167516110	rs72695531	1.19132e-05	-1.17185	1.03105	6.40464e-05	-1.44548	1.00029	0.000318702	-1.22998	1.31569
167516267	rs72695534	1.20888e-05	-1.15722	1.03105	6.53289e-05	-1.42565	1.00029	0.000327402	-1.20305	1.31569
167516352	rs57391276	8.79585e-07	-1.66312	-1.08364	6.83416e-06	-1.57841	-1.10445	2.1451e-05	-1.53375	-1.07903
167516478	rs61168372	8.76197e-07	-1.66466	-1.08595	6.80287e-06	-1.58087	-1.10659	2.13404e-05	-1.53657	-1.08138
167517003	rs116299710	3.55163e-06	-1.35104	-1.92876e-10	3.04338e-05	-1.18925	-1.92876e-10	8.36611e-05	-1.25178	-1.92876e-10
167517235	rs12502251	2.40495e-05	-1.17784e-10	0.561663	0.000179188	-1.17784e-10	0.583637	0.000547696	-1.17784e-10	0.627168
167518230	rs11100657	8.2348e-07	-1.65307	-1.15959	5.58137e-06	-1.71909	-1.16627	1.62618e-05	-1.70155	-1.18818
167518247	rs77808576	9.36161e-07	-1.66312	-1.0213	7.25396e-06	-1.57841	-1.04484	2.28811e-05	-1.53375	-1.01449
167518248	rs79899639	1.03988e-05	-0.276756	-1.92876e-10	4.50277e-05	-0.79752	-1.92876e-10	0.000162335	-0.588892	-1.92876e-10
167519384	rs76395193	9.30034e-07	-1.66312	-1.02787	7.20544e-06	-1.57841	-1.05155	2.27183e-05	-1.53375	-1.02163
167519688	rs4133304	9.28961e-07	-1.66155	-1.03059	7.2049e-06	-1.57594	-1.0541	2.272e-05	-1.53091	-1.0244
167519961	rs75459307	1.209e-05	-0.126069	-1.92876e-10	5.08298e-05	-0.676316	-1.92876e-10	0.000185579	-0.455072	-1.92876e-10
167520018	rs61691109	8.63556e-07	-1.66769	-1.09746	6.6987e-06	-1.58571	-1.11718	2.0975e-05	-1.54214	-1.09308
167520210	rs145822279	1.69412e-05	0.211299	-1.92876e-10	6.69893e-05	-0.400266	-1.92876e-10	0.000251079	-0.152783	-1.92876e-10
167520416	rs72695538	1.89522e-06	-1.62772	-0.351396	1.17417e-05	-1.60568	-0.535968	4.5471e-05	-1.62808	-0.233394
167520729	rs56410328	1.16119e-05	-1.15722	0.990802	6.27693e-05	-1.42565	0.960319	0.00031371	-1.20305	1.27297
167520753	rs11725697	2.69907e-06	-1.62554	-1.92876e-10	2.10905e-05	-1.55597	-1.92876e-10	5.78429e-05	-1.62082	-1.92876e-10
167520913	rs79263669	8.58687e-07	-1.66466	-1.10614	6.67785e-06	-1.58087	-1.12513	2.09067e-05	-1.53657	-1.10191
167521421	rs79818443	8.5639e-07	-1.66312	-1.11036	6.66844e-06	-1.57841	-1.129	2.08758e-05	-1.53375	-1.10622
167521541	rs77613918	8.53766e-07	-1.66618	-1.11036	6.63594e-06	-1.5833	-1.129	2.07589e-05	-1.53936	-1.10622
167521549	rs77841190	8.53766e-07	-1.66618	-1.11036	6.63594e-06	-1.5833	-1.129	2.07589e-05	-1.53936	-1.10622
167521954	rs72635139	2.40653e-05	-1.17784e-10	0.562319	0.000178903	-1.17784e-10	0.582045	0.00054556	-1.17784e-10	0.623261
167522333	rs62352774	2.50743e-06	-1.69919	-1.92876e-10	1.88404e-05	-1.66879	-1.92876e-10	5.24878e-05	-1.71797	-1.92876e-10
167522351	rs75870220	9.22968e-07	-1.67624	-1.02237	7.09007e-06	-1.59971	-1.04639	2.2291e-05	-1.55832	-1.01605
167522749	rs7437450	1.01837e-05	-1.19878	0.901118	5.55458e-05	-1.45885	0.87126	0.000273014	-1.24671	1.17768
167523238	rs77719500	9.07048e-07	-1.66312	-1.05289	7.03872e-06	-1.57841	-1.07496	2.21477e-05	-1.53375	-1.04707
167523424	rs60869845	9.03338e-07	-1.66466	-1.05545	7.00476e-06	-1.58087	-1.07734	2.20281e-05	-1.53657	-1.04967
167524123	rs76419604	9.01362e-07	-1.66155	-1.06075	7.00468e-06	-1.57594	-1.08228	2.2034e-05	-1.53091	-1.05506
167524462	rs187687281	1.23938e-05	-1.17784e-10	-0.101255	9.82648e-05	-1.17784e-10	-0.0171328	0.000295032	-1.17784e-10	0.00853195
167524508	rs79969342	8.42862e-07	-1.66466	-1.12474	6.56553e-06	-1.58087	-1.1421	2.05143e-05	-1.53657	-1.12086
167525370	rs72695539	1.10023e-05	-1.21115	0.990802	6.0192e-05	-1.46758	0.960319	0.000296789	-1.2585	1.27297
167525724	rs79986292	8.39602e-07	-1.66466	-1.12862	6.54249e-06	-1.58087	-1.14561	2.04334e-05	-1.53657	-1.12481
167525769	rs78657695	8.38e-07	-1.66466	-1.13053	6.53118e-06	-1.58087	-1.14734	2.03937e-05	-1.53657	-1.12676
167526945	rs7698079	8.33157e-07	-1.66466	-1.13632	6.49707e-06	-1.58087	-1.15258	2.02734e-05	-1.53657	-1.13267
167527099	rs116062304	7.3342e-06	0.437444	-1.06335	4.82725e-05	0.321189	-1.04912	0.000221401	0.786198	-1.06478
167527770	rs7658057	8.31225e-07	-1.66155	-1.14175	6.4973e-06	-1.57594	-1.15747	2.02756e-05	-1.53091	-1.13822
167527791	rs77013891	3.57834e-06	-0.125715	-1.21784	1.21512e-05	-0.892453	-1.21492	4.31891e-05	-0.69537	-1.21759
167528506	rs78712492	1.323e-05	-0.035961	-1.92876e-10	5.46869e-05	-0.603174	-1.92876e-10	0.000201116	-0.37467	-1.92876e-10
167528623	rs6536987	7.6924e-07	-1.67828	-1.20252	5.37118e-06	-1.71732	-1.20643	1.5616e-05	-1.7131	-1.21715
167528769	rs76188776	8.24677e-07	-1.66769	-1.14353	6.4239e-06	-1.58571	-1.15906	2.0013e-05	-1.54214	-1.14003
167529199	rs75132873	8.24919e-07	-1.66917	-1.14175	6.41879e-06	-1.5881	-1.15747	1.99942e-05	-1.54489	-1.13822
167529505	rs74560975	3.19472e-06	-1.45695	-1.92876e-10	2.44851e-05	-1.40673	-1.92876e-10	8.22896e-05	-1.26831	-1.92876e-10
167529509	rs79348218	8.24337e-07	-1.67347	-1.13815	6.3945e-06	-1.59513	-1.15423	1.99055e-05	-1.55301	-1.13454
167529575	rs78495860	1.32844e-05	-0.0318617	-1.92876e-10	5.48698e-05	-0.599835	-1.92876e-10	0.000201854	-0.371006	-1.92876e-10
167529635	rs28840815	7.53149e-07	-1.69371	-1.20824	5.36608e-06	-1.71294	-1.21176	1.54962e-05	-1.71771	-1.22025
167529730	rs77418834	8.54279e-07	-1.67062	-1.10532	6.62449e-06	-1.59046	-1.12356	2.07069e-05	-1.54762	-1.10047
167530293	rs77066117	8.37658e-07	-1.68523	-1.11036	6.42851e-06	-1.61506	-1.129	2.00079e-05	-1.57621	-1.10622
167530963	rs77918710	8.9996e-06	-0.42127	-1.92876e-10	4.01461e-05	-0.912273	-1.92876e-10	0.000142904	-0.716381	-1.92876e-10
167531129	rs75551324	3.97342e-06	-1.23882	-1.92876e-10	2.3301e-05	-1.4563	-1.92876e-10	9.87325e-05	-1.08614	-1.92876e-10
167531237	rs7690459	8.95176e-07	-1.51678	-1.21241	5.63452e-06	-1.66062	-1.21527	1.76943e-05	-1.58337	-1.22194
167531378	rs62352775	8.65709e-06	0.524159	-0.984231	6.1802e-05	0.486053	-0.966916	0.000286861	0.966424	-0.98598
167531468	rs72635140	2.35937e-05	-1.17784e-10	0.542528	0.000176178	-1.17784e-10	0.566698	0.000537877	-1.17784e-10	0.609078
167531523	rs79026119	8.32682e-07	-1.68277	-1.11878	6.40665e-06	-1.61078	-1.13668	1.99365e-05	-1.57121	-1.11479
167531721	rs76390864	8.60352e-07	-1.68022	-1.08864	6.62073e-06	-1.60642	-1.10817	2.06761e-05	-1.56612	-1.08346
167531726	rs76550860	8.60352e-07	-1.68022	-1.08864	6.62073e-06	-1.60642	-1.10817	2.06761e-05	-1.56612	-1.08346
167531876	rs74619363	8.61224e-07	-1.68022	-1.08763	6.62694e-06	-1.60642	-1.10724	2.06975e-05	-1.56612	-1.08242
167531931	rs78000397	8.61224e-07	-1.68022	-1.08763	6.62694e-06	-1.60642	-1.10724	2.06975e-05	-1.56612	-1.08242
167532031	rs74500617	8.63189e-07	-1.68022	-1.08535	6.64093e-06	-1.60642	-1.10513	2.07456e-05	-1.56612	-1.0801
167532129	rs72635141	2.47637e-05	-1.17784e-10	0.590929	0.000184448	-1.17784e-10	0.612567	0.000565199	-1.17784e-10	0.658625
167532204	rs80049531	8.91379e-07	-1.68151	-1.05193	6.83551e-06	-1.60861	-1.07406	2.14086e-05	-1.56867	-1.04609
167532696	rs7655721	8.62081e-07	-1.68151	-1.08535	6.62639e-06	-1.60861	-1.10513	2.06926e-05	-1.56867	-1.0801
167532883	rs4128432	2.48008e-06	-1.71016	-1.92876e-10	1.84431e-05	-1.69011	-1.92876e-10	5.43125e-05	-1.6838	-1.92876e-10
167533332	rs74495481	8.54265e-07	-1.68277	-1.09319	6.57824e-06	-1.61078	-1.11025	2.04709e-05	-1.57121	-1.08834
167533449	rs79101066	8.43124e-07	-1.68401	-1.10508	6.48639e-06	-1.61293	-1.12216	2.01612e-05	-1.57372	-1.10107
167534034	rs72635142	3.01243e-06	-1.60863	0.0929257	2.73047e-05	-1.41155	0.113805	7.43799e-05	-1.51984	0.150468
167534161	rs60555352	1.01247e-06	-1.54736	-1.05869	9.08291e-06	-1.32127	-1.07713	2.964e-05	-1.23676	-1.05267
167535528	rs74820392	5.48868e-06	-1.17784e-10	-0.915761	4.18477e-05	-1.17784e-10	-0.870761	0.00012348	-1.17784e-10	-0.862471
167535795	rs72695543	9.86943e-06	-1.19878	0.869769	5.28047e-05	-1.45885	0.820652	0.000263697	-1.24671	1.14296
167536458	rs79356782	9.00421e-07	-1.683	-1.04034	6.9659e-06	-1.60054	-1.06323	2.18865e-05	-1.55837	-1.03431
167536932	rs72695544	8.47527e-06	-1.27602	0.794723	4.77539e-05	-1.51258	0.773842	0.000224891	-1.32017	1.05723
167536937	rs11100658	8.00386e-07	-1.6324	-1.20872	5.36803e-06	-1.71245	-1.21189	1.61584e-05	-1.67585	-1.22026
167537183	rs79467278	8.13551e-07	-1.68423	-1.14057	6.34244e-06	-1.60278	-1.15476	1.9695e-05	-1.56098	-1.13721
167537271	rs76868672	7.79499e-07	-1.68544	-1.18211	6.08521e-06	-1.60499	-1.19394	1.88083e-05	-1.56356	-1.18069
167537303	rs72635143	2.20438e-05	-1.17784e-10	0.47458	0.000164073	-1.17784e-10	0.495515	0.000502021	-1.17784e-10	0.54009
167537327	rs75251917	8.12567e-07	-1.68544	-1.14057	6.3284e-06	-1.60499	-1.15476	1.96442e-05	-1.56356	-1.13721
167537418	rs66526212	2.49875e-06	-1.70924	0.00658437	1.83122e-05	-1.71774	0.0205055	5.63233e-05	-1.70721	0.0597609
167537466	rs72635144	2.20438e-05	-1.17784e-10	0.47458	0.000164073	-1.17784e-10	0.495515	0.000502021	-1.17784e-10	0.54009
167538596	rs72635145	2.20438e-05	-1.17784e-10	0.47458	0.000164073	-1.17784e-10	0.495515	0.000502021	-1.17784e-10	0.54009
167539252	rs10016749	8.2344e-06	-1.21014	0.700014	4.55675e-05	-1.46687	0.681268	0.000217425	-1.25754	0.960843
167539669	rs76082876	8.54844e-07	-1.69215	-1.08314	6.59493e-06	-1.61763	-1.10087	2.05337e-05	-1.57838	-1.07811
167539778	rs72695553	2.61492e-06	-1.65722	-1.92876e-10	2.53524e-05	-1.37193	-1.92876e-10	6.50008e-05	-1.50415	-1.92876e-10
167539882	rs569764232	4.82558e-06	-1.17784e-10	-1.04452	3.5871e-05	-1.17784e-10	-1.02487	0.000103619	-1.17784e-10	-1.03783
167540245	rs77802308	8.51986e-07	-1.69321	-1.08543	6.56726e-06	-1.6197	-1.103	2.04361e-05	-1.58082	-1.08043
167540460	rs7673384	7.86067e-06	-1.2761	0.719518	4.47248e-05	-1.51263	0.70836	0.000209093	-1.32024	0.984467
167541682	rs75028911	1.30575e-06	-1.70157	-0.650107	9.72583e-06	-1.64239	-0.687623	3.15697e-05	-1.60595	-0.620406
167542516	rs77743641	4.46363e-06	-1.17784e-10	-1.12249	3.33284e-05	-1.17784e-10	-1.09839	9.75831e-05	-1.17784e-10	-1.09785
167542983	rs7665648	1.8421e-05	-0.0422203	0.337259	8.25285e-05	-0.608269	0.416614	0.000314358	-0.380263	0.452245
167543153	rs116101931	4.43108e-06	-1.17784e-10	-1.12981	3.30576e-05	-1.17784e-10	-1.10655	9.67885e-05	-1.17784e-10	-1.10602
167543406	rs115303517	1.79372e-05	-0.127484	0.395909	8.17823e-05	-0.67746	0.476723	0.00030958	-0.456332	0.512998
167544762	rs10016111	1.11836e-06	-1.67749	-0.829097	7.61391e-06	-1.71774	-0.85708	2.6006e-05	-1.68223	-0.737994
167544997	rs10018491	1.05439e-06	-1.70341	-0.862074	7.41438e-06	-1.71254	-0.88884	2.42669e-05	-1.71478	-0.77466
167545365	rs78713510	1.25519e-05	-0.162597	0.0740164	5.71356e-05	-0.705829	0.146458	0.000214864	-0.487587	0.179039
167546159	rs13122365	3.51626e-06	-1.36105	-1.92876e-10	1.80141e-05	-1.71364	-1.92876e-10	5.37844e-05	-1.69357	-1.92876e-10
167546677	rs80320966	6.45883e-06	-1.17784e-10	-0.753001	5.1405e-05	-1.17784e-10	-0.665063	0.00014466	-1.17784e-10	-0.704165
167546706	rs117932561	4.71326e-06	-1.17784e-10	-1.06807	3.53379e-05	-1.17784e-10	-1.03984	0.00010344	-1.17784e-10	-1.03956
167546962	rs6419311	7.49583e-06	-1.11155	0.507445	3.54572e-05	-1.43207	0.395603	0.00018077	-1.20694	0.72561
167547429	rs7673076	1.0025e-06	-1.57976	-1.03619	6.34385e-06	-1.68792	-1.06939	2.18075e-05	-1.606	-0.990297
167547711	rs72635146	1.23473e-05	-1.17784e-10	-0.105016	9.37389e-05	-1.17784e-10	-0.0642851	0.000278801	-1.17784e-10	-0.0480534
167547716	rs72635147	1.35545e-05	0.777791	-0.789524	4.93932e-05	0.0742899	-0.779275	0.000193559	0.361114	-0.774085
167548606	rs6536988	9.98896e-07	-1.59717	-1.02239	6.36391e-06	-1.69586	-1.05829	2.17846e-05	-1.62163	-0.975721
167548667	rs72635148	1.26202e-05	-1.17784e-10	-0.08315	9.58488e-05	-1.17784e-10	-0.0420265	0.00028512	-1.17784e-10	-0.0256404
167548911	rs10212749	4.63872e-06	-1.17784e-10	-1.08401	3.47743e-05	-1.17784e-10	-1.05592	0.000101825	-1.17784e-10	-1.05529
167549386	rs117821067	4.54571e-06	-1.17784e-10	-1.10427	3.40083e-05	-1.17784e-10	-1.0782	9.95778e-05	-1.17784e-10	-1.07761
167549632	rs6844386	4.68667e-06	-1.17784e-10	-1.07373	3.51678e-05	-1.17784e-10	-1.04467	0.00010298	-1.17784e-10	-1.04402
167549647	rs6844192	4.69904e-06	-1.17784e-10	-1.07109	3.53149e-05	-1.17784e-10	-1.04049	0.000103332	-1.17784e-10	-1.04061
167549840	rs6821728	6.61789e-06	-1.19548	0.466802	3.2211e-05	-1.48879	0.356303	0.000160337	-1.28374	0.682467
167550397	rs72635149	1.36011e-05	-1.17784e-10	-0.00829693	0.000103435	-1.17784e-10	0.0341429	0.000307846	-1.17784e-10	0.0510472
167550669	rs10001950	1.04849e-06	-1.71101	-0.860087	7.42435e-06	-1.71219	-0.887843	2.42775e-05	-1.71432	-0.774678
167550780	rs10034869	1.05008e-06	-1.70949	-0.860087	7.41486e-06	-1.71347	-0.887843	2.43063e-05	-1.71314	-0.774678
167551174	rs7658952	1.05335e-06	-1.71101	-0.855466	7.4574e-06	-1.71219	-0.883402	2.44025e-05	-1.71432	-0.769544
167551359	rs7664464	1.05495e-06	-1.70949	-0.855466	7.44787e-06	-1.71347	-0.883402	2.44314e-05	-1.71314	-0.769544
167551810	rs72978220	4.8963e-06	-1.17784e-10	-1.02997	3.68385e-05	-1.17784e-10	-0.998254	0.000107919	-1.17784e-10	-0.997176
167552158	rs6822910	4.87381e-06	-1.17784e-10	-1.03457	3.66559e-05	-1.17784e-10	-1.00322	0.000107382	-1.17784e-10	-1.00216
167552816	rs139113518	4.77099e-06	-1.17784e-10	-1.0559	3.45359e-05	-1.17784e-10	-1.0628	0.000101028	-1.17784e-10	-1.06315
167552929	rs117274344	4.86387e-06	-1.17784e-10	-1.03662	3.65752e-05	-1.17784e-10	-1.00543	0.000107145	-1.17784e-10	-1.00437
167553454	rs117579720	4.82367e-06	-1.17784e-10	-1.04491	3.62485e-05	-1.17784e-10	-1.0144	0.000106186	-1.17784e-10	-1.01336
167553587	rs7438628	5.10858e-06	-1.17784e-10	-0.987529	3.8558e-05	-1.17784e-10	-0.952635	0.000112967	-1.17784e-10	-0.951453
167553877	rs6536989	5.93363e-06	-1.28597	0.448159	2.97517e-05	-1.55368	0.341768	0.000142984	-1.37598	0.660164
167553884	rs111773267	1.48982e-05	0.032465	0.0503238	6.57778e-05	-0.54733	0.128815	0.000250926	-0.313442	0.160047
167553954	rs112802780	1.49071e-05	0.032465	0.0509221	6.62582e-05	-0.54733	0.136091	0.000251848	-0.313442	0.163717
167554573	rs72635150	1.05361e-05	-1.17784e-10	-0.263641	7.99343e-05	-1.17784e-10	-0.223593	0.000237049	-1.17784e-10	-0.210286
167554761	rs192907271	5.01395e-06	-1.17784e-10	-1.00623	3.95386e-05	-1.17784e-10	-0.927521	0.000107424	-1.17784e-10	-1.00177
167555345	rs115677012	2.64524e-06	-1.64569	-1.92876e-10	1.79137e-05	-1.71923	-1.92876e-10	5.41104e-05	-1.68753	-1.92876e-10
167555629	rs72635151	1.50242e-05	0.961708	-0.870493	5.33435e-05	0.230659	-0.858705	0.000211083	0.529271	-0.855573
167556584	rs78965048	1.21162e-05	-1.17784e-10	-0.123903	9.07365e-05	-1.17784e-10	-0.0968389	0.000268322	-1.17784e-10	-0.0863635
167556784	rs77388539	1.54996e-05	0.0503712	0.0719914	6.82556e-05	-0.532676	0.151137	0.000260807	-0.297396	0.182624
167557591	rs74646471	2.50746e-06	-1.69918	-1.92876e-10	1.92254e-05	-1.64857	-1.92876e-10	5.79069e-05	-1.61972	-1.92876e-10
167557797	rs28419741	1.08665e-06	-1.71887	-0.816474	8.12613e-06	-1.66385	-0.845868	2.55365e-05	-1.71176	-0.726689
167557845	rs28516922	6.03667e-06	-1.33587	0.515276	3.08423e-05	-1.58394	0.408033	0.000147318	-1.42023	0.734272
167558013	rs28419277	1.26902e-06	-1.71666	-0.663537	9.05044e-06	-1.70388	-0.698109	3.00007e-05	-1.71833	-0.559002
167558658	rs55867414	5.859e-06	-1.36542	0.51495	3.03034e-05	-1.60126	0.407717	0.000143484	-1.44626	0.733926
167559106	rs28391069	1.19118e-06	-1.66942	-0.774084	1.26136e-05	-1.29189	-0.778137	2.94792e-05	-1.51765	-0.777217
167559248	rs72635152	9.7497e-06	-1.17784e-10	-0.341213	7.38471e-05	-1.17784e-10	-0.302801	0.00021888	-1.17784e-10	-0.29003
167559298	rs72635153	1.44486e-05	0.957435	-0.905285	5.13018e-05	0.227015	-0.894087	0.000202918	0.525358	-0.89111
167559319	rs28502536	3.39807e-06	-1.39524	-1.92876e-10	2.21229e-05	-1.50818	-1.92876e-10	7.32274e-05	-1.38498	-1.92876e-10
167559605	rs79859203	3.80367e-06	-1.28248	-1.92876e-10	2.8658e-05	-1.24937	-1.92876e-10	0.000100731	-1.0661	-1.92876e-10
167559813	rs28680860	7.68817e-06	-1.52194	0.943173	4.55813e-05	-1.6808	0.895504	0.000204323	-1.57711	1.21826
167559842	rs28689028	1.32507e-06	-1.71808	-0.618906	9.50491e-06	-1.69814	-0.65485	3.14692e-05	-1.71908	-0.51046
167559982	rs28403362	9.53857e-06	-1.17784e-10	-0.363106	7.22137e-05	-1.17784e-10	-0.325168	0.000214005	-1.17784e-10	-0.312552
167560402	rs28445683	1.20541e-06	-1.71001	-0.721612	7.72789e-06	-1.7002	-0.859762	2.81868e-05	-1.70849	-0.631205
167560422	rs112195994	1.58658e-05	0.0518231	0.0938948	6.9896e-05	-0.531487	0.173697	0.000267173	-0.296095	0.20544
167561119	rs72635154	1.40305e-05	0.942879	-0.920098	4.99583e-05	0.214606	-0.908216	0.000197232	0.51203	-0.906204
167561167	rs80123623	3.35892e-06	-1.40683	-1.92876e-10	2.02284e-05	-1.59771	-1.92876e-10	6.59883e-05	-1.48908	-1.92876e-10
167561386	rs28719011	1.17733e-06	-1.71884	-0.736368	8.80278e-06	-1.66115	-0.768576	2.78991e-05	-1.71139	-0.638565
167561516	rs72635155	1.40559e-05	0.948348	-0.923757	4.99579e-05	0.219268	-0.912886	0.000197471	0.517037	-0.909995
167561523	rs72635156	1.40559e-05	0.948348	-0.923757	4.99579e-05	0.219268	-0.912886	0.000197471	0.517037	-0.909995
167561808	rs28453146	1.19291e-06	-1.71902	-0.723036	8.94066e-06	-1.65991	-0.754273	2.83832e-05	-1.71083	-0.62192
167562106	rs72635157	1.40053e-05	0.948348	-0.927363	4.97748e-05	0.219268	-0.916557	0.000196744	0.517037	-0.913684
167562127	rs72635158	1.42889e-05	0.964792	-0.923757	5.06633e-05	0.233289	-0.912886	0.000200468	0.532095	-0.909995
167562731	rs28477911	6.55031e-06	-1.29942	0.560487	3.27041e-05	-1.5717	0.454399	0.000159069	-1.39872	0.789503
167563175	rs138364068	4.88293e-06	-1.17784e-10	-1.03271	3.6849e-05	-1.17784e-10	-0.99797	0.00010797	-1.17784e-10	-0.996697
167563712	rs77660415	1.39676e-05	0.00184651	0.0164415	6.22543e-05	-0.572349	0.0987785	0.000235867	-0.340857	0.125574
167563894	rs28609819	1.22264e-06	-1.7192	-0.698237	9.109e-06	-1.66634	-0.7292	2.92064e-05	-1.71257	-0.591598
167563967	rs75275358	1.92935e-05	-1.17784e-10	0.341317	0.000124228	-1.17784e-10	0.217318	0.000356931	-1.17784e-10	0.198989
167563971	rs77114634	9.08448e-06	-1.17784e-10	-0.411883	6.88255e-05	-1.17784e-10	-0.373225	0.000203733	-1.17784e-10	-0.361743
167563972	rs80201260	9.08448e-06	-1.17784e-10	-0.411883	6.88255e-05	-1.17784e-10	-0.373225	0.000203733	-1.17784e-10	-0.361743
167564550	rs28429012	1.48235e-06	-1.71494	-0.509886	1.05621e-05	-1.70147	-0.546052	3.56351e-05	-1.71881	-0.386407
167564725	rs114813470	6.89352e-06	-0.687868	-1.92876e-10	4.51047e-05	-0.795811	-1.92876e-10	0.000148055	-0.680966	-1.92876e-10
167564815	rs75992693	1.33205e-05	-0.0394666	0.0103188	5.98132e-05	-0.606028	0.0924555	0.000225865	-0.377803	0.119187
167564944	rs72635159	1.31537e-05	0.909687	-0.951433	4.69958e-05	0.186331	-0.941072	0.000185284	0.481651	-0.938315
167565500	rs149152974	4.29378e-06	-1.16128	-1.92876e-10	2.85292e-05	-1.25387	-1.92876e-10	9.52027e-05	-1.12254	-1.92876e-10
167565989	rs72635160	1.30286e-05	0.913114	-0.964414	4.65137e-05	0.189249	-0.9543	0.000183411	0.484787	-0.951608
167566167	rs28594927	6.13322e-06	-1.30823	0.503499	3.08445e-05	-1.57321	0.397367	0.000148078	-1.40511	0.724294
167566244	rs28463696	5.94375e-06	-1.30823	0.472118	2.99211e-05	-1.57321	0.36697	0.000143223	-1.40511	0.690958
167566265	rs28555495	6.17925e-06	-1.30823	0.510975	3.10688e-05	-1.57321	0.40461	0.000149258	-1.40511	0.732233
167566386	rs72635161	8.6298e-06	-1.17784e-10	-0.463228	6.53005e-05	-1.17784e-10	-0.425798	0.000193229	-1.17784e-10	-0.414676
167566741	rs117648088	7.74088e-06	-0.324	-0.247934	3.6252e-05	-0.835206	-0.179097	0.000133788	-0.630668	-0.151628
167566752	rs28465152	1.18607e-05	0.817705	-0.962925	4.30761e-05	0.108142	-0.949972	0.000169013	0.39756	-0.946134
167566958	rs72635162	9.30113e-06	-1.17784e-10	-0.388314	7.08269e-05	-1.17784e-10	-0.344559	0.000210408	-1.17784e-10	-0.329502
167567046	rs75813092	8.63214e-06	-1.17784e-10	-0.462958	6.47779e-05	-1.17784e-10	-0.433834	0.000196863	-1.17784e-10	-0.396045
167567658	rs28612841	1.33216e-05	0.887831	-0.916895	4.80248e-05	0.16773	-0.900811	0.000189049	0.461657	-0.898204
167567976	rs28827865	1.02772e-06	-1.54256	-1.04855	7.69688e-06	-1.46655	-1.09743	2.5676e-05	-1.42303	-1.00997
167568083	rs28768419	1.0437e-06	-1.44349	-1.13218	7.78717e-06	-1.45875	-1.09357	2.16755e-05	-1.45383	-1.14854
167569056	rs28805433	1.26752e-05	0.834208	-0.91301	4.60683e-05	0.122152	-0.896825	0.000180727	0.412637	-0.894203
167569482	rs28799342	4.29588e-06	-1.15173	-0.00905872	2.42866e-05	-1.11397	-0.300901	0.000124475	-1.01116	0.156708
167569858	rs141040378	2.59583e-06	-1.66454	-1.92876e-10	1.7919e-05	-1.71894	-1.92876e-10	5.32443e-05	-1.70366	-1.92876e-10
167570065	rs79690577	7.76624e-06	-1.17784e-10	-0.568664	5.90151e-05	-1.17784e-10	-0.527006	0.00017428	-1.17784e-10	-0.517891
167570326	rs181273785	4.90215e-06	-1.17784e-10	-1.02878	3.57191e-05	-1.17784e-10	-1.02911	0.000107105	-1.17784e-10	-1.00474
167570398	rs78183506	1.21555e-05	-1.17784e-10	-0.120668	8.2175e-05	-1.17784e-10	-0.195947	0.000263349	-1.17784e-10	-0.105072
167570698	rs141264213	1.22067e-05	-1.17784e-10	-0.116464	8.28455e-05	-1.17784e-10	-0.187821	0.000263348	-1.17784e-10	-0.105074
167570703	rs143597336	4.79232e-06	-1.17784e-10	-1.05144	3.63432e-05	-1.17784e-10	-1.01179	0.000106817	-1.17784e-10	-1.00743
167570976	rs28494630	5.14388e-06	-0.971584	-0.00905872	2.86382e-05	-0.949155	-0.300901	0.000149155	-0.830276	0.156708
167571068	rs28713613	4.93203e-06	-0.769873	-0.252827	2.80254e-05	-0.760065	-0.511621	0.000141186	-0.624408	-0.104064
167571126	rs28680567	8.7713e-06	-1.17784e-10	-0.446964	6.68303e-05	-1.17784e-10	-0.402642	0.000197841	-1.17784e-10	-0.391088
167571376	rs138702363	5.36307e-06	-0.938914	-1.92876e-10	3.50096e-05	-1.04918	-1.92876e-10	0.000119741	-0.893221	-1.92876e-10
167571420	rs75307686	2.55288e-06	-1.68123	-1.92876e-10	1.93425e-05	-1.64249	-1.92876e-10	5.24854e-05	-1.71802	-1.92876e-10
167571581	rs72635163	1.28878e-05	0.882233	-0.944404	4.64659e-05	0.162968	-0.929048	0.000182825	0.456537	-0.926558
167571706	rs28408994	5.01743e-06	-0.769873	-0.235658	2.84408e-05	-0.760065	-0.496907	0.000143813	-0.624408	-0.0856327
167571890	rs72635164	1.29562e-05	0.887529	-0.944404	4.66757e-05	0.167473	-0.929048	0.000183713	0.461381	-0.926558
167572089	rs72635165	1.28198e-05	0.876943	-0.944404	4.62573e-05	0.158469	-0.929048	0.000181943	0.4517	-0.926558
167572251	rs75332735	4.87172e-06	-1.17784e-10	-1.035	3.70102e-05	-1.17784e-10	-0.993604	0.000108798	-1.17784e-10	-0.989063
167572273	rs28580082	1.0387e-06	-1.55526	-1.02522	7.73305e-06	-1.48178	-1.07752	2.59131e-05	-1.43953	-0.984274
167572527	rs28367117	9.06242e-07	-1.60536	-1.11154	6.53932e-06	-1.57711	-1.14986	2.11051e-05	-1.54874	-1.08029
167572681	rs28440831	1.27522e-05	0.871658	-0.944404	4.60499e-05	0.153975	-0.929048	0.000181066	0.446868	-0.926558
167572777	rs115986384	4.29227e-05	1.14095	-1.92876e-10	0.000347357	1.24556	-1.92876e-10	0.00114923	1.3683	-1.92876e-10
167573155	rs75768685	2.84682e-06	-1.57225	-1.92876e-10	2.09922e-05	-1.56065	-1.92876e-10	6.64104e-05	-1.4827	-1.92876e-10
167574440	rs72635166	8.6805e-06	-1.17784e-10	-0.457371	6.6119e-05	-1.17784e-10	-0.413342	0.000195721	-1.17784e-10	-0.401864
167574517	rs182157732	2.61796e-06	-1.65606	-1.92876e-10	2.34062e-05	-1.4518	-1.92876e-10	5.26567e-05	-1.71476	-1.92876e-10
167574518	rs28417811	4.93067e-06	-0.828585	-0.194391	2.77784e-05	-0.819083	-0.461455	0.000141126	-0.687526	-0.0413739
167575084	rs74794290	4.83774e-06	-1.17784e-10	-1.042	3.6725e-05	-1.17784e-10	-1.00134	0.000107951	-1.17784e-10	-0.996877
167576063	rs143108838	9.3964e-06	-0.226093	-0.15203	4.32899e-05	-0.756934	-0.0799454	0.000161313	-0.543994	-0.0512107
167576162	rs36137680	2.58676e-06	-1.66804	-1.92876e-10	2.46585e-05	-1.39968	-1.92876e-10	5.98632e-05	-1.58649	-1.92876e-10
167576842	rs144761753	8.61315e-06	-1.17784e-10	-0.465159	6.55915e-05	-1.17784e-10	-0.421352	0.000194148	-1.17784e-10	-0.40993
167576996	rs144436177	1.03483e-06	-1.59824	-0.985968	7.59161e-06	-1.53417	-1.04358	2.55476e-05	-1.49667	-0.941334
167577173	rs36158000	1.15422e-05	-0.0216585	-0.150784	5.11426e-05	-0.591522	-0.0786581	0.000193787	-0.361884	-0.0499073
167577378	rs36150706	1.04349e-06	-1.59824	-0.977635	7.63969e-06	-1.53417	-1.03727	2.57488e-05	-1.49667	-0.933489
167578244	rs141176063	2.87819e-05	1.88154	-1.14025	7.22604e-05	0.820175	-1.1447	0.000293853	1.14924	-1.14471
167578515	rs36152032	5.02374e-06	-0.916897	-0.0873796	2.78803e-05	-0.907877	-0.368999	0.000143873	-0.78275	0.0731271
167578556	rs36158748	5.52874e-06	-0.861706	-0.046785	3.05288e-05	-0.852382	-0.333746	0.000159465	-0.723198	0.11647
167578642	rs139731047	1.01049e-05	-0.104547	-0.200886	4.53982e-05	-0.658888	-0.130437	0.00017077	-0.435892	-0.10234
167578879	rs142830347	1.21784e-05	0.833877	-0.95266	4.42183e-05	0.121871	-0.93753	0.000173436	0.412334	-0.935076
167578898	rs147845224	2.47454e-06	-1.7124	-1.92876e-10	1.8361e-05	-1.69457	-1.92876e-10	5.25516e-05	-1.71676	-1.92876e-10
167579144	rs147617648	3.07587e-05	1.94605	-1.13833	7.64291e-05	0.874396	-1.14283	0.00031186	1.20685	-1.14285
167579358	rs150113842	9.97827e-06	-0.108371	-0.20967	4.48486e-05	-0.661987	-0.139518	0.000168631	-0.439301	-0.111537
167579577	rs138458557	8.48286e-06	-1.17784e-10	-0.480403	6.45711e-05	-1.17784e-10	-0.437031	0.000191106	-1.17784e-10	-0.425722
167579612	rs143066559	3.1492e-05	1.96962	-1.13833	7.79595e-05	0.894222	-1.14283	0.000318496	1.2279	-1.14285
167580245	rs148349571	3.1466e-05	1.96962	-1.13916	7.78967e-05	0.894222	-1.14364	0.00031824	1.2279	-1.14365
167580561	rs141543039	4.74859e-06	-1.0606	-1.92876e-10	2.52145e-05	-1.37738	-1.92876e-10	8.51833e-05	-1.23375	-1.92876e-10
167580662	rs150847491	1.04102e-06	-1.61846	-0.959789	7.57378e-06	-1.5594	-1.02071	2.55659e-05	-1.52443	-0.912864
167581102	rs139322370	4.30481e-06	-1.15872	-1.92876e-10	2.70104e-05	-1.30858	-1.92876e-10	7.58105e-05	-1.35032	-1.92876e-10
167581165	rs182955521	2.50099e-06	-1.70176	-1.92876e-10	1.81222e-05	-1.70766	-1.92876e-10	5.24216e-05	-1.71923	-1.92876e-10
167581595	rs139723890	1.03506e-05	0.873187	-1.15459	3.25181e-05	0.0356288	-1.15863	0.000126441	0.319868	-1.15864
167581704	rs145298900	4.95828e-06	-1.17784e-10	-1.01739	3.77355e-05	-1.17784e-10	-0.974196	0.00011095	-1.17784e-10	-0.969468
167581830	rs36166620	2.61346e-05	1.77596	-1.13115	6.6689e-05	0.73163	-1.13639	0.000269737	1.05508	-1.13619
167582150	rs140212774	2.62838e-05	1.78275	-1.13224	6.70347e-05	0.737317	-1.1369	0.000271175	1.06113	-1.13692
167582607	rs144798866	6.34666e-06	-0.770521	-1.92876e-10	4.77456e-05	-0.738911	-1.92876e-10	0.000153226	-0.646638	-1.92876e-10
167583028	rs143919127	4.74241e-06	-1.17784e-10	-1.06191	3.5923e-05	-1.17784e-10	-1.02342	0.000105569	-1.17784e-10	-1.01918
167583196	rs147233127	4.98206e-06	-1.17784e-10	-1.01261	3.79345e-05	-1.17784e-10	-0.968938	0.000111541	-1.17784e-10	-0.964162
167583636	rs150582836	1.06835e-06	-1.616	-0.936335	7.75564e-06	-1.5563	-1.00008	2.63138e-05	-1.52101	-0.887452
167584283	rs145570099	2.55874e-05	1.75786	-1.13421	6.5527e-05	0.716481	-1.13882	0.000264723	1.03896	-1.13883
167584622	rs140782204	8.04169e-06	-1.17784e-10	-0.533811	6.11172e-05	-1.17784e-10	-0.492005	0.000180812	-1.17784e-10	-0.481096
167584784	rs151319312	5.28979e-06	-0.997655	0.0449845	2.88462e-05	-0.989101	-0.253721	0.000151815	-0.870172	0.214283
167585917	rs183262899	1.71439e-05	-1.17784e-10	0.22319	0.00012279	-1.17784e-10	0.205679	0.000400524	-1.17784e-10	0.314221
167585941	rs187318460	4.03768e-06	-1.17784e-10	-1.22278	2.95955e-05	-1.17784e-10	-1.21717	8.70423e-05	-1.17784e-10	-1.21216
167585948	rs566092116	4.13342e-06	-1.17784e-10	-1.19935	3.00834e-05	-1.17784e-10	-1.20083	8.84406e-05	-1.17784e-10	-1.19622
167585949	rs536834941	4.13246e-06	-1.17784e-10	-1.19958	3.00766e-05	-1.17784e-10	-1.20105	8.84188e-05	-1.17784e-10	-1.19647
167585965	rs183125094	7.89297e-06	-1.17784e-10	-0.552478	6.03689e-05	-1.17784e-10	-0.504324	0.000176872	-1.17784e-10	-0.503125
167586025	rs141351078	2.64594e-05	1.77796	-1.1208	6.75157e-05	0.733311	-1.12575	0.000273051	1.05687	-1.12577
167586351	rs144114355	3.68192e-05	2.13021	-1.14264	7.44233e-05	0.851993	-1.14702	0.000306363	1.19326	-1.14704
167587520	rs181274239	5.15258e-06	-1.17784e-10	-0.978952	3.72291e-05	-1.17784e-10	-0.987708	0.000114327	-1.17784e-10	-0.939487
167587657	rs138143060	2.99819e-05	1.94183	-1.15969	7.32057e-05	0.852899	-1.16442	0.000300448	1.19153	-1.16481
167588054	rs149572481	1.19266e-06	-1.45497	-0.987288	8.57747e-06	-1.41067	-1.04499	2.99344e-05	-1.33702	-0.942522
167588330	rs138150539	3.61509e-06	-1.33333	-1.92876e-10	2.57891e-05	-1.35485	-1.92876e-10	8.70943e-05	-1.21156	-1.92876e-10
167588364	rs142531978	1.04515e-05	-0.271708	-1.92876e-10	4.52098e-05	-0.793483	-1.92876e-10	0.000163062	-0.584423	-1.92876e-10
167588516	rs116457035	1.0631e-05	-1.17784e-10	-0.254676	8.12499e-05	-1.17784e-10	-0.207268	0.000241385	-1.17784e-10	-0.192159
167589287	rs72635167	4.61248e-06	-1.17784e-10	-1.08968	3.3508e-05	-1.17784e-10	-1.09301	9.81582e-05	-1.17784e-10	-1.09197
167589611	rs10006678	5.55493e-06	-0.0694773	-0.834287	8.57765e-05	0.618142	-0.771194	0.000127569	-0.0376295	-0.792267
167590875	rs79763929	3.32586e-05	-1.17784e-10	0.885864	0.000287292	-1.17784e-10	1.0557	0.000917517	-1.17784e-10	1.14312
167591257	rs79324005	4.86985e-06	-1.17784e-10	-1.03539	3.42728e-05	-1.17784e-10	-1.07044	0.000108576	-1.17784e-10	-0.991097
167591436	rs182290493	4.08031e-06	-1.17784e-10	-1.21228	3.01462e-05	-1.17784e-10	-1.19874	8.80896e-05	-1.17784e-10	-1.2002
167592156	rs11944508	2.60501e-05	-1.35563	1.9972	0.000154624	-1.44903	1.88522	0.000984872	-1.30553	2.51949
167592393	rs147930866	4.36026e-06	-1.17784e-10	-1.14592	3.11391e-05	-1.17784e-10	-1.16634	9.342e-05	-1.17784e-10	-1.14145
167592720	rs12506933	9.88067e-06	-1.3329	1.00503	5.63373e-05	-1.426	0.85256	0.000326057	-1.27787	1.38639
167593287	rs75152967	1.86353e-05	-1.17784e-10	0.306606	0.000149569	-1.17784e-10	0.40296	0.000459414	-1.17784e-10	0.451399
167593844	rs7340944	5.26715e-05	-1.17784e-10	1.34563	0.000445431	-1.17784e-10	1.49424	0.00119505	-1.17784e-10	1.40739
167594029	rs56850382	2.91056e-06	-0.681838	-0.868266	6.97967e-05	0.472376	-0.831587	6.95191e-05	-0.630828	-0.806122
167594209	rs140923388	9.06309e-06	-1.17784e-10	-0.41424	7.34934e-05	-1.17784e-10	-0.307602	0.00022559	-1.17784e-10	-0.259834
167594367	rs78540517	1.00367e-05	-1.40873	1.09653	0.000139787	-0.911978	1.2473	0.000255925	-1.30472	1.17105
167594680	rs13123780	2.46099e-06	-1.71789	-1.92876e-10	1.95011e-05	-1.63433	-1.92876e-10	5.44652e-05	-1.68099	-1.92876e-10
167594972	rs10032330	4.25422e-05	-1.63465	2.76669	0.000291612	-1.7106	2.78122	0.00174661	-1.59167	3.37855
167595158	rs78130448	2.82464e-06	-0.735716	-0.844354	6.61582e-05	0.39374	-0.80649	6.75106e-05	-0.686032	-0.780236
167595169	rs73861395	1.00297e-05	-1.36404	1.05113	5.79314e-05	-1.44261	0.897066	0.000336108	-1.29739	1.43627
167595468	rs6818026	2.81525e-06	-0.739044	-0.844354	6.92947e-05	0.44006	-0.80649	7.1139e-05	-0.63368	-0.780236
167596236	rs10026269	4.42569e-05	-1.61258	2.78415	0.000299942	-1.70268	2.80147	0.00182578	-1.56487	3.39608
167597678	rs79237915	9.03383e-06	-1.17784e-10	-0.417473	6.4747e-05	-1.17784e-10	-0.434311	0.000212594	-1.17784e-10	-0.31917
167597763	rs77054025	1.30642e-05	-1.24729	1.19872	0.000193992	-0.683594	1.34661	0.000396141	-0.955241	1.25846
167598745	rs147967756	2.63953e-05	0.654738	-1.92876e-10	0.000277578	1.02131	-1.92876e-10	0.000999676	1.22888	-1.92876e-10
167599050	rs182096872	4.03658e-06	-1.17784e-10	-1.22305	2.957e-05	-1.17784e-10	-1.21804	8.64734e-05	-1.17784e-10	-1.21871
167599719	rs73861396	1.79245e-05	-1.29385	1.56157	0.000103862	-1.35457	1.39284	0.000672855	-1.15342	1.98639
167599725	rs73861397	3.65987e-05	-1.30262	2.28418	0.000223843	-1.36268	2.16883	0.00154602	-1.16353	2.82842
167599828	rs73861398	1.75391e-05	-1.31987	1.56585	0.000100643	-1.37863	1.38542	0.000655158	-1.18349	1.98981
167600305	rs116300948	3.37371e-06	-1.40244	-1.92876e-10	2.54828e-05	-1.36679	-1.92876e-10	7.81842e-05	-1.31948	-1.92876e-10
167600366	rs34543394	2.49885e-06	-1.70262	-1.92876e-10	1.89557e-05	-1.66269	-1.92876e-10	5.3496e-05	-1.69895	-1.92876e-10
167600676	rs58399114	4.54638e-05	-1.285	2.48347	0.000272974	-1.34637	2.35095	0.00192855	-1.14321	3.02918
167600869	rs28667373	4.05347e-05	-1.4564	2.5401	0.000256292	-1.47079	2.41231	0.00174044	-1.30879	3.09213
167601202	rs115511328	3.82561e-06	-1.27673	-1.92876e-10	2.44461e-05	-1.40833	-1.92876e-10	7.4813e-05	-1.36356	-1.92876e-10
167601415	rs78655851	1.14805e-05	-1.2953	1.11749	0.000166069	-0.755321	1.26293	0.000343132	-1.01667	1.17623
167601438	rs77923888	5.52967e-06	-1.17784e-10	-0.908322	4.02724e-05	-1.17784e-10	-0.909131	0.000112337	-1.17784e-10	-0.957051
167601556	rs114882201	4.00498e-05	0.434106	0.637568	0.000205039	0.496528	0.221872	0.00112733	0.58009	0.768964
167602105	rs3924566	4.08962e-05	-1.38714	2.47973	0.000257169	-1.40559	2.35052	0.00178285	-1.22394	3.03136
167602281	rs7434449	1.16174e-05	-1.28973	1.12379	0.000168556	-0.746936	1.26941	0.000347807	-1.0095	1.1826
167603432	rs4132264	3.98085e-05	-1.44941	2.51504	0.000251142	-1.464	2.38522	0.00171589	-1.30007	3.06921
167605220	rs10006942	4.37265e-05	-1.60501	2.76451	0.000295481	-1.69813	2.78194	0.00184296	-1.55004	3.39061
167606051	rs79768852	5.43411e-06	-0.925755	-1.92876e-10	4.41914e-05	-0.816268	-1.92876e-10	0.000151134	-0.660386	-1.92876e-10
167606479	rs57952152	4.20306e-06	-1.17784e-10	-1.18264	3.04999e-05	-1.17784e-10	-1.18708	9.16695e-05	-1.17784e-10	-1.16036
167606484	rs28470639	3.84511e-05	-1.39816	2.42909	0.00023905	-1.42719	2.29907	0.00163477	-1.25191	2.97261
167606779	rs10007526	4.60011e-05	-1.61842	2.82864	0.000311188	-1.70594	2.84154	0.00190062	-1.5762	3.44759
167607492	rs7692681	3.81164e-05	-1.39816	2.42035	0.000237842	-1.42719	2.294	0.00161797	-1.25191	2.96228
167607726	rs7661107	4.09178e-05	-1.38486	2.47797	0.000256488	-1.40834	2.35062	0.00176025	-1.22937	3.02403
167607727	rs116957515	4.78999e-06	-1.17784e-10	-1.05192	3.62279e-05	-1.17784e-10	-1.01497	0.000108709	-1.17784e-10	-0.989879
167609476	rs3919798	4.44031e-05	-1.60449	2.77935	0.000297786	-1.70059	2.79217	0.00183264	-1.5597	3.39466
167610410	rs6845338	3.98193e-05	-1.42501	2.49092	0.000250445	-1.44489	2.36334	0.00170089	-1.27754	3.03789
167611044	rs77640897	1.62614e-05	-1.17848	1.34883	0.000251307	-0.582782	1.50466	0.000503147	-0.868323	1.41065
167611112	rs74462830	5.81816e-06	-1.17784e-10	-0.857467	4.24173e-05	-1.17784e-10	-0.857242	0.000117714	-1.17784e-10	-0.910296
167611971	rs4143463	4.3956e-06	-1.17784e-10	-1.13785	3.21099e-05	-1.17784e-10	-1.13563	9.20793e-05	-1.17784e-10	-1.1559
167612066	rs113853724	3.3962e-06	-1.39579	-1.92876e-10	1.97445e-05	-1.62192	-1.92876e-10	6.40077e-05	-1.51955	-1.92876e-10
167612443	rs11938687	4.26285e-05	-1.40697	2.54104	0.000269101	-1.41664	2.40692	0.00185681	-1.24115	3.08921
167612453	rs11933732	3.90631e-05	-1.39937	2.4461	0.000246988	-1.40915	2.31369	0.00169314	-1.23176	2.98755
167612476	rs72978295	1.934e-06	-1.00784	-0.951022	3.53662e-05	-0.122717	-0.916325	5.41233e-05	-0.791329	-0.895958
167613188	rs79129364	1.30965e-05	-1.3447	1.2986	0.000186257	-0.830592	1.45292	0.000386709	-1.0807	1.35982
167613320	rs76023109	1.58301e-05	-1.2219	1.36537	0.00023993	-0.646144	1.52169	0.000484403	-0.923028	1.42739
167614099	rs6835107	4.42138e-05	-1.33191	2.5025	0.000277325	-1.34509	2.36549	0.00195383	-1.14994	3.04894
167614928	rs28645359	2.56137e-05	-1.32603	1.9507	0.000161214	-1.33688	1.81482	0.00108111	-1.1421	2.4493
167615348	rs11945682	4.64814e-05	-1.57701	2.79761	0.00030978	-1.67574	2.80681	0.0019773	-1.4995	3.41044
167616964	rs112496154	1.24541e-05	-1.17784e-10	-0.0963972	9.6974e-05	-1.17784e-10	-0.0303556	0.000292617	-1.17784e-10	0.00031345
167617392	rs111264026	1.2036e-05	-1.17784e-10	-0.130551	9.51934e-05	-1.17784e-10	-0.0488877	0.000290291	-1.17784e-10	-0.00766948
167617485	rs28551156	4.0364e-05	-1.39937	2.47886	0.000254151	-1.40915	2.34228	0.00175533	-1.23176	3.02362
167617556	rs28438787	4.33659e-05	-1.34028	2.4915	0.000272102	-1.35331	2.35469	0.00191146	-1.16009	3.03716
167617754	rs111701221	3.60726e-06	-1.3355	-1.92876e-10	2.15308e-05	-1.53531	-1.92876e-10	8.88294e-05	-1.19183	-1.92876e-10
167618383	rs12510378	4.82933e-05	-1.22014	2.47899	0.0002848	-1.30122	2.34821	0.00212396	-1.03373	3.01622
167619655	rs138000672	4.53788e-06	-1.17784e-10	-1.10599	3.38297e-05	-1.17784e-10	-1.08346	0.000100984	-1.17784e-10	-1.06359
167619995	rs41413146	1.54134e-05	0.37363	-0.256841	0.000126437	0.435175	-0.200229	0.000418131	0.517583	-0.160339
167620424	rs78978585	6.60481e-06	-1.17784e-10	-0.730652	4.67409e-05	-1.17784e-10	-0.760179	0.000133691	-1.17784e-10	-0.783023
167620607	rs76980506	6.32618e-06	-1.17784e-10	-0.773753	4.48291e-05	-1.17784e-10	-0.80194	0.00012836	-1.17784e-10	-0.823716
167620679	rs76447645	3.42038e-05	-1.17784e-10	0.913887	0.000291945	-1.17784e-10	1.07177	0.000939724	-1.17784e-10	1.16703
167620759	rs76437096	2.87772e-05	-1.17784e-10	0.741132	0.000244059	-1.17784e-10	0.892613	0.000782644	-1.17784e-10	0.984126
167620994	rs77987088	5.83309e-06	-1.17784e-10	-0.854904	4.24794e-05	-1.17784e-10	-0.855779	0.000118012	-1.17784e-10	-0.907766
167621023	rs41344248	5.87115e-06	-1.17784e-10	-0.8484	4.27563e-05	-1.17784e-10	-0.849282	0.000118725	-1.17784e-10	-0.901744
167621892	rs146406911	2.95553e-05	0.453482	0.31433	0.000157562	0.516183	-0.0611613	0.000822739	0.600111	0.433976
167621918	rs12513201	3.4717e-06	-1.3738	-1.92876e-10	2.06914e-05	-1.57508	-1.92876e-10	6.849e-05	-1.45186	-1.92876e-10
167621939	rs7684028	2.84922e-06	-1.30316	-0.268246	1.58869e-05	-1.55062	-0.288685	7.12797e-05	-1.30612	-0.105821
167621960	rs7695046	2.68601e-06	-1.55911	-0.0712822	1.84278e-05	-1.67398	-0.0169617	7.53802e-05	-1.49334	0.137334
167622160	rs6553485	4.06049e-05	-1.34855	2.43399	0.000256276	-1.36144	2.3029	0.0017804	-1.17015	2.97619
167622511	rs117753255	5.87115e-06	-1.17784e-10	-0.8484	4.27563e-05	-1.17784e-10	-0.849282	0.000118725	-1.17784e-10	-0.901744
167622658	rs149762720	1.05636e-06	-1.39489	-1.16873	7.44458e-06	-1.45578	-1.14153	2.10181e-05	-1.48029	-1.15288
167622773	rs13435745	4.13364e-05	-1.34028	2.44357	0.0002596	-1.35331	2.30765	0.0018158	-1.16009	2.98582
167622805	rs149482277	5.27709e-06	-0.955075	-1.92876e-10	3.87024e-05	-0.948896	-1.92876e-10	0.000135513	-0.769485	-1.92876e-10
167623212	rs28885145	3.62927e-05	-1.36563	2.33879	0.000228477	-1.37821	2.20485	0.00157354	-1.19098	2.87351
167623358	rs12640405	5.77731e-06	-1.17784e-10	-0.864511	4.20737e-05	-1.17784e-10	-0.865374	0.000116968	-1.17784e-10	-0.916653
167623548	rs118060900	4.98866e-06	-1.17784e-10	-1.01128	3.62416e-05	-1.17784e-10	-1.01459	0.000109795	-1.17784e-10	-0.979937
167623773	rs11931942	3.79532e-05	-1.3101	2.328	0.00023636	-1.33371	2.19427	0.00165059	-1.1316	2.86194
167623829	rs192083113	3.34977e-06	-1.40956	-1.92876e-10	2.37612e-05	-1.43674	-1.92876e-10	7.52244e-05	-1.35808	-1.92876e-10
167623965	rs9996245	2.34602e-06	-1.37494	-0.390789	1.34618e-05	-1.59508	-0.409866	5.81022e-05	-1.37763	-0.238716
167624025	rs117393106	5.70485e-06	-1.17784e-10	-0.877134	4.15466e-05	-1.17784e-10	-0.877982	0.000115612	-1.17784e-10	-0.928316
167625748	rs7674577	2.29429e-06	-1.34874	-0.43929	1.31486e-05	-1.5708	-0.457677	5.72839e-05	-1.33928	-0.291248
167626155	rs10002710	2.83743e-05	-1.37362	2.10065	0.000179477	-1.38606	1.97131	0.00120667	-1.20076	2.61782
167626348	rs10034471	3.19963e-05	-1.38958	2.23675	0.000203916	-1.39559	2.1085	0.00137634	-1.21571	2.76434
167626377	rs57224305	5.57979e-06	-1.17784e-10	-0.899298	4.0637e-05	-1.17784e-10	-0.900119	0.000113273	-1.17784e-10	-0.948749
167626507	rs78799231	0.000173132	-1.17784e-10	2.53561	0.00112802	-1.17784e-10	2.42342	0.00506464	-1.17784e-10	2.85149
167626795	rs78513764	5.44799e-06	-1.17784e-10	-0.923204	4.07901e-05	-1.17784e-10	-0.896359	0.000113018	-1.17784e-10	-0.951005
167627995	rs77775069	9.58415e-06	-1.68249	1.32415	0.000103326	-1.44616	1.47925	0.000239245	-1.58675	1.38569
167628013	rs12644650	3.94677e-05	-1.57011	2.62715	0.000260136	-1.67974	2.63614	0.00163502	-1.50645	3.22731
167628044	rs77384941	1.95423e-05	-1.24067	1.5948	0.000278271	-0.734012	1.75781	0.000577845	-0.97875	1.6595
167628088	rs55881721	2.82053e-05	-1.33724	2.0583	0.000177719	-1.35438	1.92979	0.00120149	-1.15952	2.57228
167628232	rs78099024	1.95312e-05	-1.24811	1.60167	0.000288039	-0.706578	1.76488	0.000588265	-0.967828	1.66645
167628609	rs11941551	4.54439e-05	-1.5333	2.73133	0.000293962	-1.6618	2.74045	0.00190561	-1.46526	3.33927
167628832	rs72980232	4.27333e-05	-1.56466	2.70119	0.000280946	-1.67691	2.71027	0.001782	-1.49994	3.30688
167629004	rs72980234	5.45939e-05	-1.5333	2.91477	0.000320893	-1.6618	2.82811	0.00229658	-1.46526	3.52589
167629206	rs58197768	5.86416e-06	-0.849591	-1.92876e-10	4.79262e-05	-0.735136	-1.92876e-10	0.000164989	-0.572674	-1.92876e-10
167629560	rs79277010	1.61655e-05	-1.50525	1.66968	0.000210535	-1.08996	1.83481	0.000453331	-1.29716	1.73523
167629838	rs6553543	4.53647e-05	-1.55096	2.74725	0.000295823	-1.67142	2.75638	0.00189872	-1.48597	3.35636
167629953	rs6553544	4.38315e-05	-1.53929	2.70119	0.000284282	-1.6651	2.71027	0.00183202	-1.47226	3.30688
167630087	rs7682852	4.38315e-05	-1.53929	2.70119	0.000284282	-1.6651	2.71027	0.00183202	-1.47226	3.30688
167630305	rs148626359	2.48749e-06	-1.70718	-1.92876e-10	2.04605e-05	-1.5863	-1.92876e-10	5.59467e-05	-1.65415	-1.92876e-10
167630463	rs79022584	5.01915e-05	-1.53929	2.83668	0.00032456	-1.6651	2.84277	0.00211822	-1.47226	3.45204
167630773	rs72980237	4.72351e-05	-1.53929	2.77597	0.000306384	-1.6651	2.78514	0.00198524	-1.47226	3.38721
167630858	rs2219237	4.4041e-05	-1.56466	2.73133	0.000289553	-1.67691	2.74045	0.00184065	-1.49994	3.33927
167631782	rs149415160	4.13083e-06	-1.17784e-10	-1.19997	3.06223e-05	-1.17784e-10	-1.18307	8.94397e-05	-1.17784e-10	-1.18499
167631889	rs60555966	4.52987e-05	-1.5333	2.72813	0.000293021	-1.6618	2.73724	0.00189907	-1.46526	3.33583
167632039	rs147058547	2.53812e-06	-1.68703	-1.92876e-10	2.29034e-05	-1.47351	-1.92876e-10	6.01485e-05	-1.58174	-1.92876e-10
167632252	rs77272645	2.62055e-06	-1.00285	-0.652222	1.55214e-05	-1.20193	-0.660647	6.29462e-05	-0.873616	-0.662656
167632329	rs56333751	4.61674e-05	-1.53013	2.74396	0.000297021	-1.66408	2.75309	0.00191908	-1.47177	3.35282
167632381	rs57247717	4.61674e-05	-1.53013	2.74396	0.000297021	-1.66408	2.75309	0.00191908	-1.47177	3.35282
167632465	rs10005315	4.18427e-05	-1.53874	2.65421	0.000270758	-1.66681	2.66324	0.00172964	-1.47928	3.2564
167632620	rs57571560	4.34076e-05	-1.56174	2.71392	0.000284	-1.67884	2.72302	0.00179579	-1.50591	3.32056
167632713	rs72980245	4.98034e-05	-1.51475	2.80439	0.000314888	-1.66617	2.81359	0.00204273	-1.47422	3.41771
167632753	rs72980247	4.69673e-05	-1.52722	2.75822	0.000303012	-1.6584	2.76737	0.00197542	-1.45816	3.36815
167632931	rs74944954	2.40289e-05	-1.30417	1.86497	0.000347484	-0.789588	2.03551	0.000714908	-1.03909	1.93269
167633134	rs10866348	4.45634e-05	-1.56861	2.74707	0.000292252	-1.6802	2.75301	0.00185245	-1.50681	3.35252
167633141	rs10866349	2.27704e-05	-1.37374	1.88075	0.000140407	-1.41605	1.7558	0.000921769	-1.23341	2.38115
167633150	rs12504158	4.329e-06	-1.17784e-10	-1.15311	3.26845e-05	-1.17784e-10	-1.1179	9.0515e-05	-1.17784e-10	-1.17304
167633376	rs10866350	4.65888e-05	-1.52104	2.74396	0.000299761	-1.6549	2.75309	0.00195943	-1.45097	3.35282
167633858	rs9990895	4.45422e-05	-1.53593	2.71392	0.000289028	-1.66129	2.72302	0.00186899	-1.46596	3.32056
167633910	rs60986622	4.72583e-05	-1.52104	2.75822	0.000304074	-1.6549	2.76737	0.00198968	-1.45097	3.36815
167633916	rs113690227	1.03281e-05	-1.17784e-10	-0.283581	8.08514e-05	-1.17784e-10	-0.212185	0.00024648	-1.17784e-10	-0.17127
167633984	rs56090642	4.72583e-05	-1.52104	2.75822	0.000304074	-1.6549	2.76737	0.00198968	-1.45097	3.36815
167634454	rs954218	3.66988e-05	-1.58055	2.56484	0.000242752	-1.68652	2.57376	0.00150687	-1.52106	3.1603
167634639	rs954217	3.81885e-05	-1.57003	2.59412	0.000251277	-1.68131	2.60307	0.00157469	-1.50853	3.19179
167634706	rs12503564	1.76648e-05	-1.38156	1.63469	0.000109537	-1.42338	1.51484	0.000700266	-1.24269	2.1156
167634729	rs77503417	5.5781e-06	-1.17784e-10	-0.899602	4.06247e-05	-1.17784e-10	-0.900422	0.000113242	-1.17784e-10	-0.949029
167634875	rs111793944	1.09788e-05	-1.17784e-10	-0.222484	8.61382e-05	-1.17784e-10	-0.148846	0.000262926	-1.17784e-10	-0.106681
167635232	rs79242349	2.28602e-05	-1.52658	2.03753	0.000296059	-1.12694	2.2127	0.00063798	-1.32734	2.1071
167635532	rs2198739	3.88976e-05	-1.56463	2.60711	0.000255269	-1.67857	2.61609	0.00160712	-1.50212	3.20577
167635533	rs185408614	2.61439e-05	-1.52437	2.16953	0.000340326	-1.12306	2.34817	0.000731321	-1.32419	2.24049
167635674	rs2198738	1.60377e-05	-1.38156	1.53806	9.96536e-05	-1.42338	1.42028	0.000630777	-1.24269	2.01109
167636289	rs75068292	4.2811e-06	-1.17784e-10	-1.16424	3.07738e-05	-1.17784e-10	-1.17813	9.35401e-05	-1.17784e-10	-1.14016
167636404	rs114052539	1.71304e-05	0.0158226	0.206584	9.20305e-05	0.0719007	-0.154579	0.000467642	0.147108	0.322043
167636826	rs113179552	3.90244e-06	-1.25685	-1.92876e-10	2.22065e-05	-1.50442	-1.92876e-10	7.46942e-05	-1.36515	-1.92876e-10
167637210	rs17695876	5.48857e-06	-1.17784e-10	-0.915782	4.01528e-05	-1.17784e-10	-0.912106	0.000112224	-1.17784e-10	-0.958056
167637223	rs148277927	1.44045e-05	-1.17784e-10	0.0490881	0.000102043	-1.17784e-10	0.020592	0.000319967	-1.17784e-10	0.0896661
167637306	rs58197672	4.16872e-05	-1.53642	2.64817	0.000269111	-1.67109	2.66141	0.001726	-1.48188	3.25689
167637332	rs141705704	5.57749e-06	-1.17784e-10	-0.899712	4.06797e-05	-1.17784e-10	-0.899069	0.000113423	-1.17784e-10	-0.947428
167637378	rs113264175	1.07735e-05	-1.17784e-10	-0.241358	8.44697e-05	-1.17784e-10	-0.168405	0.000257735	-1.17784e-10	-0.126622
167638099	rs147721108	5.99169e-06	-1.17784e-10	-0.828076	4.36331e-05	-1.17784e-10	-0.828982	0.000120983	-1.17784e-10	-0.882901
167638234	rs143285800	6.07161e-06	-1.17784e-10	-0.814827	4.42144e-05	-1.17784e-10	-0.815748	0.000122481	-1.17784e-10	-0.870596
167638844	rs146286360	6.2182e-06	-1.17784e-10	-0.79097	4.52807e-05	-1.17784e-10	-0.791918	0.00012523	-1.17784e-10	-0.848403
167638926	rs138014036	2.47722e-06	-1.71131	-1.92876e-10	1.81084e-05	-1.70842	-1.92876e-10	5.24822e-05	-1.71808	-1.92876e-10
167639143	rs141132463	1.42318e-06	-1.16829	-1.09726	9.92664e-06	-1.2486	-1.06097	2.78717e-05	-1.28157	-1.06937
167640082	rs199906990	5.24049e-06	-1.17784e-10	-0.962036	3.80354e-05	-1.17784e-10	-0.966281	0.000105837	-1.17784e-10	-1.01665
167640270	rs188894464	5.77618e-06	-1.17784e-10	-0.864707	4.14237e-05	-1.17784e-10	-0.880946	0.00011572	-1.17784e-10	-0.927376
167640766	rs201505385	5.45753e-06	-1.17784e-10	-0.921454	3.91155e-05	-1.17784e-10	-0.938278	0.000109801	-1.17784e-10	-0.97988
167640990	rs28829357	1.37309e-05	-1.17784e-10	0.0012014	0.00011727	-1.17784e-10	0.159678	0.000370703	-1.17784e-10	0.236849
167641341	rs12646736	7.81315e-06	-1.17784e-10	-0.562642	5.53029e-05	-1.17784e-10	-0.591973	0.000152121	-1.17784e-10	-0.653877
167641754	rs143108544	9.2742e-06	-1.17784e-10	-0.391213	6.87926e-05	-1.17784e-10	-0.373701	0.000176885	-1.17784e-10	-0.50305
167641767	rs202150967	7.35017e-06	-1.17784e-10	-0.623726	5.43776e-05	-1.17784e-10	-0.608846	0.000142664	-1.17784e-10	-0.718057
167642647	rs199633459	4.51455e-05	-1.17784e-10	1.19144	0.000319032	-1.17784e-10	1.16049	0.000795017	-1.17784e-10	0.999811
167642663	rs200279228	4.53574e-05	-1.17784e-10	1.19612	0.000320643	-1.17784e-10	1.16553	0.000797505	-1.17784e-10	1.00294
167642710	rs374526964	0.000193833	-1.17784e-10	2.64855	0.00124887	-1.17784e-10	2.5252	0.00322958	-1.17784e-10	2.40155
167642714	rs201524001	0.000167437	-1.17784e-10	2.50216	0.00108136	-1.17784e-10	2.38118	0.00280318	-1.17784e-10	2.25996
167642763	rs199811320	0.000111698	-1.17784e-10	2.09735	0.000779993	-1.17784e-10	2.05449	0.00191454	-1.17784e-10	1.87868
167642806	rs199711971	6.32878e-05	-1.17784e-10	1.52924	0.000443648	-1.17784e-10	1.49023	0.0011066	-1.17784e-10	1.33049
167642869	rs192046445	5.84355e-06	-1.17784e-10	-0.853111	4.20622e-05	-1.17784e-10	-0.865649	0.000117152	-1.17784e-10	-0.915076
167642980	rs571497932	4.7474e-06	-1.17784e-10	-1.06085	3.43348e-05	-1.17784e-10	-1.06864	9.71647e-05	-1.17784e-10	-1.10214
167643131	rs190970542	2.869e-06	-1.56449	-1.92876e-10	1.97566e-05	-1.62131	-1.92876e-10	6.48705e-05	-1.50616	-1.92876e-10
167643295	rs17052537	5.5507e-06	-1.17784e-10	-0.904526	4.21519e-05	-1.17784e-10	-0.863519	0.000126486	-1.17784e-10	-0.83842
167643343	rs77284984	4.17419e-06	-1.17784e-10	-1.18953	3.10984e-05	-1.17784e-10	-1.16764	9.16051e-05	-1.17784e-10	-1.16107
167643563	rs12647003	5.47e-06	-1.17784e-10	-0.919171	3.93287e-05	-1.17784e-10	-0.932844	0.000110979	-1.17784e-10	-0.969215
167643601	rs12505657	5.39969e-06	-1.54804	0.615931	3.36401e-05	-1.52449	0.435412	0.000163354	-1.39548	0.81285
167643785	rs113653597	5.80217e-06	-1.57516	0.71494	3.403e-05	-1.60371	0.526154	0.0001671	-1.47436	0.914395
167643857	rs6856033	1.93705e-06	-1.18681	-0.770472	1.52577e-05	-1.17964	-0.700074	4.15654e-05	-1.21723	-0.734054
167644235	rs17052538	8.97923e-07	-1.50253	-1.22359	5.76753e-06	-1.62904	-1.22351	1.87418e-05	-1.52544	-1.22235
167644331	rs17644847	5.95776e-06	-1.17784e-10	-0.833755	4.17092e-05	-1.17784e-10	-0.874077	0.000121545	-1.17784e-10	-0.878266
167644834	rs140052238	0.000167036	-1.17784e-10	2.49976	0.00100497	-1.17784e-10	2.30792	0.00411994	-1.17784e-10	2.64504
167645029	rs13109075	8.57836e-07	-1.5484	-1.2234	5.68717e-06	-1.64532	-1.22126	1.96978e-05	-1.47455	-1.2235
167645134	rs10029316	6.19021e-06	-0.795481	-1.92876e-10	2.86497e-05	-1.24966	-1.92876e-10	0.000117506	-0.912063	-1.92876e-10
167645237	rs34057847	3.30644e-06	-1.42258	-1.92876e-10	1.81882e-05	-1.70403	-1.92876e-10	5.53656e-05	-1.66459	-1.92876e-10
167645352	rs2318457	8.99227e-07	-1.67507	-1.0496	7.80716e-06	-1.44929	-1.10047	2.2213e-05	-1.51506	-1.06281
167647164	rs6843982	3.55196e-06	-0.487801	-0.86315	2.3954e-05	-0.574084	-0.854581	5.33474e-05	-0.871017	-0.83071
167647323	rs4860006	3.70326e-06	-0.388189	-0.921046	2.51355e-05	-0.465404	-0.915112	5.5575e-05	-0.766978	-0.893842
167647480	rs62352801	0.00171226	2.36979	2.45733	0.00591735	1.64606	2.43479	0.0454849	1.67069	3.37589
167647745	rs113633860	4.75622e-06	-1.17784e-10	-1.059	3.57634e-05	-1.17784e-10	-1.02787	0.000105651	-1.17784e-10	-1.01841
167647806	rs4860007	4.58572e-06	0.127884	-1.22339	1.48535e-05	-0.684033	-1.22253	5.41802e-05	-0.467019	-1.21922
167647977	rs62352802	0.00097559	1.89224	2.37235	0.00340148	1.17097	2.35619	0.0258101	1.17248	3.30749
167648041	rs138959633	4.09777e-06	-1.17784e-10	-1.20801	3.00851e-05	-1.17784e-10	-1.20077	8.74833e-05	-1.17784e-10	-1.2071
167648055	rs4859971	8.52526e-07	-1.59347	-1.18453	5.61533e-06	-1.70105	-1.17825	1.97154e-05	-1.55051	-1.14664
167648454	rs6851516	2.11237e-06	-1.63948	-0.231154	1.38665e-05	-1.7141	-0.261222	5.5395e-05	-1.65995	-0.00411806
167648687	rs72695575	8.41377e-07	-1.57154	-1.21962	6.19367e-06	-1.56267	-1.2186	1.88105e-05	-1.53121	-1.21293
167648719	rs6832027	3.13563e-06	-0.324886	-1.15073	2.26581e-05	-0.322093	-1.16219	4.25523e-05	-0.786084	-1.14173
167649042	rs72695578	8.35843e-07	-1.58291	-1.21485	6.25265e-06	-1.55842	-1.21337	1.9029e-05	-1.52688	-1.20571
167649165	rs2198737	2.12418e-06	-1.6504	-0.214664	1.39453e-05	-1.71543	-0.254232	5.53466e-05	-1.66439	-0.000543402
167649479	rs9312532	1.98203e-06	-1.6651	-0.26923	1.32777e-05	-1.71879	-0.299924	5.17999e-05	-1.68237	-0.0487976
167649643	rs9312535	2.30534e-06	-1.66335	-0.119875	1.53974e-05	-1.71649	-0.154106	6.19905e-05	-1.66785	0.116281
167649716	rs145290855	3.73716e-06	-1.30012	-1.92876e-10	4.17339e-05	-0.873484	-1.92876e-10	9.86365e-05	-1.08711	-1.92876e-10
167649758	rs6827306	9.47066e-07	-1.69699	-0.975847	7.77431e-06	-1.55789	-0.996081	2.16905e-05	-1.64932	-0.952361
167649794	rs6812497	2.29348e-06	-1.65972	-0.128654	1.5151e-05	-1.71565	-0.171086	6.08332e-05	-1.66438	0.0939597
167649802	rs113968476	3.65546e-06	-0.691656	-0.630571	1.64406e-05	-1.1065	-0.698541	4.38167e-05	-1.30512	-0.593419
167650280	rs6813547	2.44877e-06	-1.65599	-0.0668749	1.62828e-05	-1.71469	-0.100004	6.63459e-05	-1.66079	0.177117
167650690	rs6819071	2.23722e-06	-1.67354	-0.139679	1.50964e-05	-1.71835	-0.171989	6.02909e-05	-1.6776	0.0982281
167650729	rs6819104	2.27682e-06	-1.65599	-0.139679	1.51518e-05	-1.71469	-0.171989	6.13131e-05	-1.66079	0.0982281
167651010	rs77674221	2.5029e-06	-1.701	-1.92876e-10	1.87715e-05	-1.67246	-1.92876e-10	5.27658e-05	-1.71269	-1.92876e-10
167651241	rs7658503	2.26972e-06	-1.65599	-0.142804	1.51053e-05	-1.71469	-0.175066	6.11019e-05	-1.66079	0.0947778
167651397	rs7658860	2.25007e-06	-1.64906	-0.158427	1.48869e-05	-1.71386	-0.190454	6.01814e-05	-1.6587	0.0775167
167651556	rs72695581	9.40829e-07	-1.70048	-0.978964	6.89122e-06	-1.70318	-0.971368	2.11483e-05	-1.68946	-0.937533
167651583	rs6553661	2.23348e-06	-1.64906	-0.165828	1.47788e-05	-1.71386	-0.197742	5.96911e-05	-1.6587	0.0693359
167651694	rs75694143	5.80302e-06	-1.17784e-10	-0.860071	3.94913e-05	-1.17784e-10	-0.928717	0.000128402	-1.17784e-10	-0.823384
167651962	rs6853202	2.25754e-06	-1.71063	-0.0935393	1.59838e-05	-1.71238	-0.120843	6.23556e-05	-1.71511	0.169407
167652109	rs17597615	1.80267e-05	-1.56442	1.83783	0.000116337	-1.53674	1.68843	0.000715191	-1.48797	2.38196
167652162	rs6826647	2.27367e-06	-1.71202	-0.085035	1.61405e-05	-1.71103	-0.112442	6.28878e-05	-1.71605	0.178848
167652786	rs11943562	0.00028717	0.895252	2.14637	0.000989338	0.172253	2.11998	0.00577254	-0.0817001	3.06402
167653371	rs977643	2.16121e-06	-1.6446	-0.203181	1.42634e-05	-1.71258	-0.234523	5.75123e-05	-1.65456	0.0280027
167653444	rs17519333	2.15276e-06	-0.825505	-1.02619	1.06268e-05	-1.21972	-1.0217	2.58834e-05	-1.39905	-1.0259
167653541	rs114690128	3.08285e-06	-1.19512	-0.297479	1.67171e-05	-1.44877	-0.339594	5.48033e-05	-1.37759	-0.297212
167653890	rs6839971	2.27165e-06	-1.70913	-0.0888153	1.60388e-05	-1.71361	-0.116176	6.27502e-05	-1.71404	0.174652
167653894	rs72695585	8.62379e-07	-1.57179	-1.19472	6.34386e-06	-1.56524	-1.19207	1.94001e-05	-1.53385	-1.17942
167654104	rs17597643	3.05455e-06	-1.50182	-1.92876e-10	2.01191e-05	-1.60313	-1.92876e-10	6.07134e-05	-1.57239	-1.92876e-10
167654212	rs17696022	4.2699e-06	-1.17784e-10	-1.16686	3.14558e-05	-1.17784e-10	-1.15621	9.10979e-05	-1.17784e-10	-1.16662
167654337	rs11942144	1.62401e-05	-1.55214	1.72118	0.000105221	-1.52343	1.57469	0.000639581	-1.47302	2.25528
167654427	rs10021354	9.7276e-07	-1.67281	-0.973258	8.35729e-06	-1.48727	-0.99439	2.27944e-05	-1.60087	-0.951165
167654607	rs72695587	8.60393e-07	-1.57462	-1.1942	6.329e-06	-1.56813	-1.19153	1.93512e-05	-1.53702	-1.17878
167654673	rs111679042	4.64462e-06	-1.08274	-1.92876e-10	5.00915e-05	-0.690947	-1.92876e-10	0.000128431	-0.823159	-1.92876e-10
167654960	rs6846930	2.30251e-06	-1.71202	-0.0724268	1.63428e-05	-1.71103	-0.0999859	6.37737e-05	-1.71605	0.192837
167655041	rs62352805	0.000255043	0.823535	2.09945	0.000896103	0.120014	2.07324	0.00517635	-0.137762	3.01106
167655218	rs3762246	2.32107e-06	-1.71184	-0.0645825	1.6536e-05	-1.70702	-0.092236	6.42287e-05	-1.71764	0.201537
167655235	rs3762245	0.000262138	0.858164	2.09226	0.00090947	0.135921	2.07214	0.005157	-0.123369	2.99293
167655409	rs146868740	8.98141e-06	-1.17784e-10	-0.423294	6.21848e-05	-1.17784e-10	-0.474688	0.000196832	-1.17784e-10	-0.396201
167655482	rs3762244	2.19546e-06	-1.65682	-0.175233	1.45832e-05	-1.71584	-0.209081	5.85193e-05	-1.6659	0.0567011
167655602	rs7674160	2.34973e-06	-1.71248	-0.0516752	1.66442e-05	-1.71325	-0.0794831	6.5364e-05	-1.71443	0.215846
167655724	rs2054147	2.35406e-06	-1.71063	-0.0516752	1.66588e-05	-1.71238	-0.0794831	6.53196e-05	-1.71511	0.215846
167655790	rs112898415	2.52553e-06	-1.692	-1.92876e-10	1.79138e-05	-1.71923	-1.92876e-10	5.24671e-05	-1.71837	-1.92876e-10
167655803	rs7695294	2.35453e-06	-1.71043	-0.0516752	1.67204e-05	-1.70869	-0.0794831	6.51989e-05	-1.71695	0.215846
167655962	rs17597712	4.24213e-06	-1.17338	-1.92876e-10	2.42482e-05	-1.41646	-1.92876e-10	6.71336e-05	-1.47187	-1.92876e-10
167656073	rs1057377	3.36942e-06	-1.40371	-1.92876e-10	2.05867e-05	-1.58015	-1.92876e-10	5.58322e-05	-1.6562	-1.92876e-10
167656278	rs12499704	2.25352e-06	-1.63614	-0.169822	1.47794e-05	-1.70989	-0.201676	6.01481e-05	-1.64666	0.0649187
167656709	rs79031869	1.22212e-05	-1.17784e-10	-0.115274	9.29879e-05	-1.17784e-10	-0.0723287	0.000266094	-1.17784e-10	-0.0947009
167656823	rs75897620	2.0786e-06	-0.804486	-1.08227	1.10762e-05	-1.09901	-1.10099	2.89741e-05	-1.23472	-1.07743
167657220	rs72695589	8.63009e-07	-1.57905	-1.18673	6.34961e-06	-1.57266	-1.18375	1.94315e-05	-1.542	-1.16966
167657775	rs12501700	2.31907e-06	-1.64042	-0.136861	1.52198e-05	-1.71129	-0.170908	6.18311e-05	-1.65066	0.0965196
167657872	rs6813903	2.29009e-06	-1.653	-0.136861	1.51648e-05	-1.71491	-0.170908	6.11123e-05	-1.66236	0.0965196
167658259	rs952650	0.000238214	0.865714	1.98901	0.000832102	0.155912	1.96325	0.00472378	-0.104462	2.88627
167658358	rs75989674	2.46451e-06	-1.71646	-1.92876e-10	2.30202e-05	-1.46843	-1.92876e-10	6.26914e-05	-1.54033	-1.92876e-10
167658412	rs74780037	8.49408e-06	-1.17784e-10	-0.47908	6.40628e-05	-1.17784e-10	-0.444934	0.000171927	-1.17784e-10	-0.531483
167658565	rs2242115	6.45996e-06	-1.17784e-10	-0.752828	4.35259e-05	-1.17784e-10	-0.831442	0.000143646	-1.17784e-10	-0.711201
167658622	rs34665704	1.82278e-05	0.2845	-1.92876e-10	9.42205e-05	-0.0591604	-1.92876e-10	0.000602673	0.722822	-1.92876e-10
167658880	rs7675734	3.14719e-06	-1.47194	-1.92876e-10	2.38604e-05	-1.43258	-1.92876e-10	6.37981e-05	-1.52283	-1.92876e-10
167659185	rs17519417	1.39512e-05	-1.54671	1.56382	9.07948e-05	-1.51755	1.42136	0.000542497	-1.46642	2.08406
167659314	rs17597733	3.93509e-06	-1.24852	-1.92876e-10	3.50627e-05	-1.04766	-1.92876e-10	0.000112202	-0.958251	-1.92876e-10
167659338	rs7681289	8.87941e-07	-1.68254	-1.05476	7.3979e-06	-1.53224	-1.07136	2.03119e-05	-1.63244	-1.0349
167659473	rs10027405	2.09928e-06	-1.62465	-0.252201	1.43063e-05	-1.7051	-0.239001	5.48647e-05	-1.63741	-0.0362754
167659866	rs376790993	4.09038e-06	-1.17784e-10	-1.20981	2.96991e-05	-1.17784e-10	-1.21368	8.72709e-05	-1.17784e-10	-1.20954
167660542	rs9918043	1.3818e-05	-1.55274	1.56027	8.9892e-05	-1.52408	1.41789	0.00053646	-1.47374	2.08018
167661037	rs7693792	0.00022089	0.906112	1.8731	0.000767356	0.190343	1.84781	0.00427736	-0.0724989	2.75504
167661105	rs72695590	8.52116e-07	-1.58994	-1.18855	6.26743e-06	-1.5838	-1.18563	1.91524e-05	-1.55427	-1.17186
167661368	rs7689694	9.14403e-07	-1.68613	-1.0218	7.73973e-06	-1.51845	-1.03998	2.12338e-05	-1.62282	-1.00014
167661512	rs7678556	8.90145e-07	-1.70656	-1.02826	7.25821e-06	-1.57579	-1.04687	2.02627e-05	-1.66108	-1.00869
167661584	rs7678726	1.45921e-05	-1.56578	1.62781	9.46589e-05	-1.53821	1.48369	0.000568302	-1.48962	2.15373
167661745	rs56711230	0.000217638	0.88481	1.87958	0.00075842	0.172181	1.85426	0.00423682	-0.0893612	2.76238
167661791	rs7668057	8.9837e-07	-1.70036	-1.02526	7.42701e-06	-1.55639	-1.04329	2.06201e-05	-1.6485	-1.00379
167661939	rs7679349	9.01488e-07	-1.70036	-1.0218	7.45159e-06	-1.55639	-1.03998	2.06955e-05	-1.6485	-1.00014
167662272	rs2318483	8.57052e-07	-1.58994	-1.18277	6.30516e-06	-1.5838	-1.17963	1.92863e-05	-1.55427	-1.16489
167662287	rs2318484	8.63431e-07	-1.55553	-1.20976	6.21852e-06	-1.56935	-1.20791	1.89562e-05	-1.53774	-1.19868
167662914	rs138287255	3.31145e-06	-1.42106	-1.92876e-10	2.13381e-05	-1.5443	-1.92876e-10	5.99588e-05	-1.58489	-1.92876e-10
167662963	rs13146675	2.55649e-06	-1.60295	-0.076867	1.64061e-05	-1.69691	-0.110236	6.8314e-05	-1.61546	0.161026
167663304	rs141718856	4.25673e-06	-1.17784e-10	-1.16995	3.08052e-05	-1.17784e-10	-1.17711	8.96563e-05	-1.17784e-10	-1.18257
167663664	rs7691894	1.95575e-06	-1.63237	-0.315302	1.28668e-05	-1.71101	-0.339133	5.13537e-05	-1.65188	-0.0879322
167663701	rs11929824	1.46085e-05	-1.55274	1.6159	9.48981e-05	-1.52408	1.47209	0.000569962	-1.47374	2.14076
167663751	rs11929833	1.46085e-05	-1.55274	1.6159	9.48981e-05	-1.52408	1.47209	0.000569962	-1.47374	2.14076
167663933	rs72695593	8.72569e-07	-1.57423	-1.18053	6.65922e-06	-1.53148	-1.17731	2.0361e-05	-1.50272	-1.16221
167664015	rs72695594	8.54188e-07	-1.58994	-1.18612	6.28328e-06	-1.5838	-1.18311	1.92088e-05	-1.55427	-1.16892
167664214	rs62352806	0.000190781	0.759576	1.8731	0.000668636	0.0526312	1.84781	0.00380224	-0.190244	2.75504
167664236	rs62352807	0.000191437	0.763009	1.8731	0.000679393	0.0685912	1.84781	0.00382064	-0.185418	2.75504
167664346	rs62352808	0.000191437	0.763009	1.8731	0.000679393	0.0685912	1.84781	0.00382064	-0.185418	2.75504
167664371	rs80336024	7.00659e-06	-1.17784e-10	-0.671598	4.68887e-05	-1.17784e-10	-0.757022	0.000156328	-1.17784e-10	-0.626596
167664400	rs144776596	4.04541e-06	-1.22087	-1.92876e-10	2.34121e-05	-1.45155	-1.92876e-10	6.50446e-05	-1.50348	-1.92876e-10
167664510	rs2219236	9.7023e-07	-1.69872	-0.949955	8.11359e-06	-1.53657	-0.974689	2.24973e-05	-1.63403	-0.931127
167664591	rs2318485	9.69824e-07	-1.69837	-0.950718	8.08696e-06	-1.53697	-0.97758	2.25295e-05	-1.63369	-0.930034
167664936	rs2168401	9.68099e-07	-1.69687	-0.954001	8.12635e-06	-1.53114	-0.978547	2.24869e-05	-1.63031	-0.93531
167664953	rs2168400	9.7023e-07	-1.69872	-0.949955	8.11359e-06	-1.53657	-0.974689	2.24973e-05	-1.63403	-0.931127
167664964	rs79862732	1.80792e-06	-0.954401	-1.07187	9.33387e-06	-1.30322	-1.06793	2.31636e-05	-1.46435	-1.07162
167664966	rs140922083	1.24368e-05	-0.0977877	-1.92876e-10	0.000116318	0.151533	-1.92876e-10	0.000168754	-0.55011	-1.92876e-10
167665046	rs2124450	9.7023e-07	-1.69872	-0.949955	8.11359e-06	-1.53657	-0.974689	2.24973e-05	-1.63403	-0.931127
167665227	rs113465405	8.72982e-07	-1.56777	-1.18652	6.5148e-06	-1.54719	-1.18353	1.9891e-05	-1.51888	-1.1694
167665384	rs62352830	1.4453e-05	-1.55274	1.6052	9.39142e-05	-1.52408	1.46167	0.000563363	-1.47374	2.12912
167665533	rs7679195	9.7023e-07	-1.69872	-0.949955	8.11359e-06	-1.53657	-0.974689	2.24973e-05	-1.63403	-0.931127
167665553	rs7674513	9.72023e-07	-1.69687	-0.949955	8.15776e-06	-1.53114	-0.974689	2.25812e-05	-1.63031	-0.931127
167665621	rs7674681	1.93501e-06	-1.65272	-0.305614	1.29196e-05	-1.71548	-0.330576	5.12601e-05	-1.66556	-0.0760833
167665639	rs138655958	7.94127e-06	-1.17784e-10	-0.546376	6.31893e-05	-1.17784e-10	-0.458664	0.000173802	-1.17784e-10	-0.520637
167665694	rs6553787	9.68099e-07	-1.69687	-0.954001	8.12635e-06	-1.53114	-0.978547	2.24869e-05	-1.63031	-0.93531
167665775	rs6553788	9.64219e-07	-1.69687	-0.958016	8.09531e-06	-1.53114	-0.982374	2.23937e-05	-1.63031	-0.939462
167665804	rs6553792	9.66313e-07	-1.69872	-0.954001	8.08235e-06	-1.53657	-0.978547	2.24034e-05	-1.63403	-0.93531
167666009	rs6832684	1.15855e-05	-1.49056	1.32187	7.74995e-05	-1.43407	1.17954	0.000442484	-1.36794	1.78179
167666036	rs6837703	0.000182728	0.742311	1.84724	0.00065059	0.0510318	1.82205	0.00365038	-0.201679	2.72571
167666178	rs28782800	1.96615e-06	-1.63676	-0.305614	1.29604e-05	-1.71232	-0.330576	5.17658e-05	-1.65574	-0.0760833
167666468	rs62352831	0.000171489	0.742311	1.78376	0.000610735	0.0510318	1.75883	0.00339668	-0.201679	2.65368
167666748	rs116478398	2.53708e-06	-1.68744	-1.92876e-10	1.9823e-05	-1.61795	-1.92876e-10	5.65939e-05	-1.64265	-1.92876e-10
167667015	rs4549411	1.93604e-06	-1.64519	-0.312615	1.28419e-05	-1.7146	-0.337482	5.0985e-05	-1.66311	-0.0839134
167667081	rs11732467	1.73928e-06	-0.970336	-1.09464	8.91215e-06	-1.32638	-1.091	2.22197e-05	-1.48317	-1.09441
167667322	rs147529449	6.6258e-06	-1.17784e-10	-0.727479	4.45459e-05	-1.17784e-10	-0.808277	0.000147493	-1.17784e-10	-0.684769
167667749	rs6817584	1.50012e-06	-1.18141	-1.0315	1.81597e-05	-0.651684	-1.05391	4.26748e-05	-0.898546	-1.0264
167668082	rs144214730	3.03945e-06	-0.918784	-0.587989	1.42849e-05	-1.2888	-0.656791	3.94659e-05	-1.45385	-0.549267
167668148	rs146742159	0.000169316	0.742311	1.77101	0.000603029	0.0510318	1.74614	0.00334785	-0.201679	2.6392
167668214	rs185940998	2.49037e-06	-1.70602	-1.92876e-10	2.00747e-05	-1.60534	-1.92876e-10	6.10499e-05	-1.56686	-1.92876e-10
167668259	rs148033293	3.01049e-06	-0.918784	-0.597564	1.41564e-05	-1.2888	-0.665831	3.90785e-05	-1.45385	-0.559131
167668271	rs75548038	9.66078e-07	-1.69494	-0.958016	8.14003e-06	-1.52563	-0.982374	2.2479e-05	-1.62651	-0.939462
167668283	rs150109899	7.74497e-06	-1.17784e-10	-0.571407	5.14302e-05	-1.17784e-10	-0.664572	0.000173467	-1.17784e-10	-0.522567
167668288	rs138476866	0.00016101	0.723758	1.73926	0.000575146	0.035304	1.71452	0.00318258	-0.216239	2.60313
167668670	rs181211055	1.24705e-05	-1.17784e-10	-0.0950861	7.81593e-05	-1.17784e-10	-0.24605	0.000285473	-1.17784e-10	-0.0244039
167668782	rs78333672	9.66078e-07	-1.69494	-0.958016	8.14003e-06	-1.52563	-0.982374	2.2479e-05	-1.62651	-0.939462
167669099	rs144465979	1.91723e-06	-1.64103	-0.326541	1.26805e-05	-1.71352	-0.351216	5.03791e-05	-1.65948	-0.0994955
167669943	rs141235596	4.06513e-06	-1.17784e-10	-1.216	2.95477e-05	-1.17784e-10	-1.21879	8.6726e-05	-1.17784e-10	-1.2158
167670652	rs13114286	9.65998e-07	-1.69256	-0.960484	8.04451e-06	-1.53604	-0.983767	2.22683e-05	-1.63294	-0.942452
167670799	rs6813646	1.01058e-06	-1.55899	-1.04893	1.06362e-05	-1.17027	-1.07027	2.67238e-05	-1.34893	-1.04407
167670960	rs10003311	9.82495e-07	-1.68211	-0.954001	8.33478e-06	-1.50581	-0.978547	2.28955e-05	-1.6123	-0.93531
167671014	rs11937180	9.64168e-07	-1.69294	-0.962	8.15464e-06	-1.52004	-0.986171	2.24736e-05	-1.62263	-0.943584
167671122	rs11932154	9.64168e-07	-1.69294	-0.962	8.15464e-06	-1.52004	-0.986171	2.24736e-05	-1.62263	-0.943584
167671126	rs11935104	9.64168e-07	-1.69294	-0.962	8.15464e-06	-1.52004	-0.986171	2.24736e-05	-1.62263	-0.943584
167671168	rs11940325	0.000151879	0.703229	1.70141	0.000544322	0.0179127	1.67683	0.00299986	-0.232332	2.5601
167671179	rs72695600	8.66013e-07	-1.57983	-1.18248	6.60356e-06	-1.53786	-1.17933	2.0175e-05	-1.50957	-1.16454
167671211	rs11935138	9.62236e-07	-1.69494	-0.962	8.10919e-06	-1.52563	-0.986171	2.23865e-05	-1.62651	-0.943584
167671227	rs28469298	1.89479e-06	-1.64519	-0.334155	1.2572e-05	-1.7146	-0.358724	4.97705e-05	-1.66311	-0.108021
167671294	rs10003707	9.68017e-07	-1.69294	-0.958016	8.18566e-06	-1.52004	-0.982374	2.25664e-05	-1.62263	-0.939462
167671562	rs2198736	9.71912e-07	-1.69294	-0.954001	8.21704e-06	-1.52004	-0.978547	2.26603e-05	-1.62263	-0.93531
167671609	rs2198735	9.71912e-07	-1.69294	-0.954001	8.21704e-06	-1.52004	-0.978547	2.26603e-05	-1.62263	-0.93531
167671857	rs2219235	9.71912e-07	-1.69294	-0.954001	8.21704e-06	-1.52004	-0.978547	2.26603e-05	-1.62263	-0.93531
167671875	rs2219234	1.88177e-06	-1.64519	-0.34105	1.24868e-05	-1.7146	-0.365523	4.93876e-05	-1.66311	-0.115745
167672125	rs3828018	1.87667e-06	-1.64103	-0.347919	1.2416e-05	-1.71352	-0.372296	4.91871e-05	-1.65948	-0.123442
167672184	rs3790359	0.000204232	0.624011	2.0768	0.000739825	-0.0490691	2.05068	0.00431474	-0.294252	2.98549
167672248	rs79917824	9.56793e-06	-1.17784e-10	-0.360034	6.26159e-05	-1.17784e-10	-0.467779	0.00021585	-1.17784e-10	-0.303967
167672322	rs3790358	1.86889e-06	-1.64519	-0.347919	1.24025e-05	-1.7146	-0.372296	4.90089e-05	-1.66311	-0.123442
167672408	rs62355160	4.22572e-06	-1.17726	-1.92876e-10	2.81472e-05	-1.26735	-1.92876e-10	8.18106e-05	-1.27415	-1.92876e-10
167672920	rs28699632	1.85614e-06	-1.64519	-0.354761	1.23191e-05	-1.7146	-0.379042	4.86344e-05	-1.66311	-0.131113
167673137	rs78547900	4.66637e-06	-1.17784e-10	-1.07807	3.35637e-05	-1.17784e-10	-1.09135	9.96216e-05	-1.17784e-10	-1.07717
167673387	rs7671353	9.81814e-07	-1.69085	-0.945949	8.32746e-06	-1.51437	-0.970868	2.29404e-05	-1.61867	-0.926986
167673477	rs7671414	9.8105e-07	-1.69085	-0.946727	8.31763e-06	-1.51437	-0.97205	2.29139e-05	-1.61867	-0.92814
167673568	rs72695601	7.84927e-07	-1.68418	-1.17644	6.20687e-06	-1.60607	-1.17307	1.72765e-05	-1.67187	-1.15734
167673928	rs7697656	1.8029e-06	-1.64923	-0.379819	1.19917e-05	-1.71557	-0.405012	4.7124e-05	-1.66662	-0.159147
167673973	rs115476609	1.0597e-05	-0.25788	-1.92876e-10	8.44135e-05	-0.169071	-1.92876e-10	0.000239374	-0.200525	-1.92876e-10
167674091	rs3748526	9.9833e-07	-1.67402	-0.946097	8.67573e-06	-1.47244	-0.971828	2.35981e-05	-1.58871	-0.92868
167674183	rs2219233	1.02034e-06	-1.66041	-0.937903	8.8775e-06	-1.45726	-0.96402	2.40735e-05	-1.57721	-0.920234
167674257	rs7693595	1.79347e-06	-1.64923	-0.385065	1.1945e-05	-1.71557	-0.408915	4.68431e-05	-1.66662	-0.165126
167674372	rs2198734	1.29064e-05	-1.5258	1.46507	8.43512e-05	-1.495	1.32519	0.000499553	-1.44124	1.97641
167674379	rs72697504	8.54841e-07	-1.59854	-1.17675	6.50198e-06	-1.5593	-1.17339	1.98493e-05	-1.53267	-1.15771
167674634	rs17645162	1.76861e-06	-1.64923	-0.399023	1.17818e-05	-1.71557	-0.422673	4.61139e-05	-1.66662	-0.180816
167674677	rs28626960	4.30678e-06	-0.336804	-0.821457	1.27364e-05	-1.21968	-0.84066	4.56536e-05	-1.18701	-0.670462
167674905	rs10517901	1.74939e-06	-1.65355	-0.40563	1.16944e-05	-1.71651	-0.429184	4.56018e-05	-1.67036	-0.188247
167675226	rs17645192	1.76099e-06	-1.65355	-0.399023	1.17708e-05	-1.71651	-0.422673	4.59419e-05	-1.67036	-0.180816
167675287	rs7658611	1.0012e-06	-1.6713	-0.945949	8.73904e-06	-1.46613	-0.970868	2.37471e-05	-1.58411	-0.926986
167675395	rs7658810	1.25156e-05	-1.53987	1.4484	8.17434e-05	-1.51017	1.30895	0.000482317	-1.45816	1.95821
167675635	rs2305593	1.81071e-06	-1.65475	-0.369983	1.21249e-05	-1.71647	-0.393062	4.74575e-05	-1.67029	-0.148431
167675957	rs74333413	8.39423e-06	-1.17784e-10	-0.490905	5.49325e-05	-1.17784e-10	-0.598693	0.000186627	-1.17784e-10	-0.449439
167676235	rs13116696	1.78196e-06	-1.65355	-0.387182	1.18815e-05	-1.71651	-0.413307	4.6315e-05	-1.67036	-0.172728
167676398	rs28433769	1.69933e-06	-1.65408	-0.434133	1.18796e-05	-1.71731	-0.412659	4.37634e-05	-1.67481	-0.224946
167676494	rs6827226	2.22666e-06	-0.803349	-1.0146	9.99202e-06	-1.29304	-1.00998	2.43566e-05	-1.47145	-1.0143
167676846	rs57067289	0.000120576	0.9855	1.18833	0.000337397	0.050448	1.16601	0.0016952	-0.216146	1.97315
167676881	rs60230975	0.000119891	0.9855	1.18263	0.000335489	0.050448	1.16034	0.00168412	-0.216146	1.96659
167683124	rs7671287	1.68819e-06	-1.65355	-0.441242	1.18039e-05	-1.71651	-0.419864	4.36085e-05	-1.67036	-0.232943
167683152	rs74197863	2.27059e-06	-0.776859	-1.02155	9.88395e-06	-1.29688	-1.017	2.41723e-05	-1.47209	-1.02126
167683182	rs7690787	1.75942e-06	-1.65355	-0.39991	1.17437e-05	-1.71651	-0.424977	4.59328e-05	-1.67036	-0.181014
167683517	rs2318486	1.2077e-05	-1.5258	1.39865	7.9234e-05	-1.495	1.2626	0.000465318	-1.44124	1.90541
167683661	rs2168405	1.75696e-06	-1.64923	-0.40563	1.17053e-05	-1.71557	-0.429184	4.57725e-05	-1.66662	-0.188247
167683728	rs2124457	1.76861e-06	-1.64923	-0.399023	1.17818e-05	-1.71557	-0.422673	4.61139e-05	-1.66662	-0.180816
167683734	rs2318487	2.22693e-06	-0.790372	-1.02745	9.73679e-06	-1.30591	-1.02297	2.38647e-05	-1.47899	-1.02716
167683902	rs2054146	1.74939e-06	-1.65355	-0.40563	1.16944e-05	-1.71651	-0.429184	4.56018e-05	-1.67036	-0.188247
167683916	rs72697509	8.89406e-07	-1.58857	-1.14708	6.83257e-06	-1.54029	-1.14281	2.09645e-05	-1.51252	-1.1232
167684022	rs78270924	7.81531e-06	-1.17784e-10	-0.562366	5.19202e-05	-1.17784e-10	-0.655091	0.000175279	-1.17784e-10	-0.512176
167684049	rs2054145	1.75696e-06	-1.64923	-0.40563	1.17053e-05	-1.71557	-0.429184	4.57725e-05	-1.66662	-0.188247
167684182	rs2054144	1.75696e-06	-1.64923	-0.40563	1.17053e-05	-1.71557	-0.429184	4.57725e-05	-1.66662	-0.188247
167684898	rs2318488	1.7433e-06	-1.65046	-0.412211	1.16565e-05	-1.71327	-0.435669	4.57147e-05	-1.66048	-0.195653
167684929	rs4602517	1.7433e-06	-1.65046	-0.412211	1.16565e-05	-1.71327	-0.435669	4.57147e-05	-1.66048	-0.195653
167684974	rs115780769	3.21547e-06	-1.45048	-1.92876e-10	2.08665e-05	-1.56665	-1.92876e-10	5.88014e-05	-1.60439	-1.92876e-10
167684981	rs13143115	1.73368e-06	-1.64948	-0.418722	1.1594e-05	-1.71352	-0.440792	4.53682e-05	-1.66065	-0.203089
167684992	rs62355169	1.19008e-05	-1.52588	1.38403	7.94134e-05	-1.48125	1.25112	0.00046006	-1.42795	1.88075
167685013	rs13127151	1.71387e-06	-1.65379	-0.425903	1.14985e-05	-1.71471	-0.447873	4.48256e-05	-1.6646	-0.211177
167685139	rs12501132	1.70769e-06	-1.65736	-0.425946	1.14542e-05	-1.71724	-0.449204	4.44248e-05	-1.67363	-0.21112
167685199	rs7689431	1.71421e-06	-1.65355	-0.425946	1.14626e-05	-1.71651	-0.449204	4.45706e-05	-1.67036	-0.21112
167685213	rs7689440	1.65307e-06	-1.01466	-1.10115	8.57539e-06	-1.3583	-1.0976	2.15392e-05	-1.50776	-1.10092
167685389	rs7689792	1.72656e-06	-1.65355	-0.418766	1.1544e-05	-1.71651	-0.442128	4.49325e-05	-1.67036	-0.203032
167685488	rs7694474	1.71421e-06	-1.65355	-0.425946	1.14626e-05	-1.71651	-0.449204	4.45706e-05	-1.67036	-0.21112
167685715	rs79128379	2.87227e-06	-0.95147	-0.611877	1.36369e-05	-1.31268	-0.679336	3.77939e-05	-1.47252	-0.573879
167685853	rs371524290	6.8636e-06	-1.17784e-10	-0.692217	4.56692e-05	-1.17784e-10	-0.783375	0.000151674	-1.17784e-10	-0.656819
167687436	rs143728661	4.36728e-06	-1.14431	-1.92876e-10	2.47836e-05	-1.39462	-1.92876e-10	6.78184e-05	-1.46172	-1.92876e-10
167687702	rs6813465	1.15334e-05	-1.53987	1.36667	7.54924e-05	-1.51017	1.2294	0.000441137	-1.45816	1.86897
167687734	rs6813483	1.1418e-05	-1.53987	1.35661	7.47576e-05	-1.51017	1.21962	0.000436318	-1.45816	1.85798
167687822	rs143961565	2.54092e-06	-1.68592	-1.92876e-10	1.82267e-05	-1.70191	-1.92876e-10	5.28553e-05	-1.71099	-1.92876e-10
167687824	rs78209273	1.70503e-06	-1.65736	-0.427504	1.14366e-05	-1.71724	-0.450739	4.43468e-05	-1.67363	-0.212876
167688721	rs12506064	1.68755e-06	-1.66106	-0.434114	1.13443e-05	-1.71785	-0.458232	4.37431e-05	-1.6768	-0.223419
167688838	rs62355202	1.46325e-05	-1.48421	1.54901	0.000100924	-1.3988	1.40837	0.00061084	-1.32749	2.06377
167688955	rs34794594	1.18905e-05	-1.53987	1.39716	7.78757e-05	-1.51017	1.26048	0.000454243	-1.45816	1.89824
167688965	rs9684307	1.68755e-06	-1.66106	-0.434114	1.13443e-05	-1.71785	-0.458232	4.37431e-05	-1.6768	-0.223419
167689009	rs112632424	1.75696e-06	-1.66106	-0.393807	1.17861e-05	-1.71785	-0.420023	4.57719e-05	-1.6768	-0.178083
167689041	rs9685077	1.71394e-06	-1.65736	-0.422295	1.15436e-05	-1.71724	-0.441433	4.42219e-05	-1.67363	-0.215697
167689378	rs9684858	1.69959e-06	-1.66106	-0.42701	1.14239e-05	-1.71785	-0.451237	4.40942e-05	-1.6768	-0.215425
167689514	rs150633299	1.72928e-06	-1.65784	-0.412906	1.15319e-05	-1.71923	-0.440452	4.40583e-05	-1.68854	-0.204501
167689696	rs10024175	1.69959e-06	-1.66106	-0.42701	1.14239e-05	-1.71785	-0.451237	4.40942e-05	-1.6768	-0.215425
167689851	rs149359065	1.68755e-06	-1.66106	-0.434114	1.13443e-05	-1.71785	-0.458232	4.37431e-05	-1.6768	-0.223419
167689966	rs10017298	1.6938e-06	-1.65736	-0.434114	1.13513e-05	-1.71724	-0.458232	4.38817e-05	-1.67363	-0.223419
167689983	rs6811155	9.37166e-06	-1.39836	1.0176	6.32817e-05	-1.34426	0.887057	0.000347127	-1.25461	1.42575
167689996	rs10024474	1.6938e-06	-1.65736	-0.434114	1.13513e-05	-1.71724	-0.458232	4.38817e-05	-1.67363	-0.223419
167690181	rs6854042	8.9409e-06	-1.53987	1.11206	5.90265e-05	-1.51017	0.983354	0.000330597	-1.45816	1.58051
167690300	rs6825308	1.17708e-05	-1.53987	1.38705	7.71127e-05	-1.51017	1.25064	0.000449256	-1.45816	1.8872
167690341	rs12507377	1.69962e-06	-1.66106	-0.42699	1.14075e-05	-1.71785	-0.452671	4.40428e-05	-1.6768	-0.216591
167690347	rs12509913	1.70057e-06	-1.66106	-0.426433	1.13959e-05	-1.71785	-0.453687	4.39841e-05	-1.6768	-0.217925
167690351	rs62355204	0.00010206	0.703229	1.30388	0.000367347	0.0179127	1.2836	0.00190247	-0.232332	2.10469
167690388	rs6844868	1.17708e-05	-1.53987	1.38705	7.71127e-05	-1.51017	1.25064	0.000449256	-1.45816	1.8872
167690485	rs6816941	1.75558e-06	-0.982652	-1.073	9.02904e-06	-1.33528	-1.06907	2.25503e-05	-1.49006	-1.07274
167690559	rs143626752	9.02248e-07	-1.57423	-1.14708	6.89297e-06	-1.53148	-1.14281	2.11709e-05	-1.50272	-1.1232
167690760	rs4860015	1.69351e-06	-1.66464	-0.42701	1.14182e-05	-1.71836	-0.451237	4.396e-05	-1.67985	-0.215425
167691100	rs2124456	1.03776e-06	-1.65086	-0.930523	9.13639e-06	-1.43751	-0.955026	2.46612e-05	-1.56257	-0.910753
167691151	rs11131774	1.2054e-05	-1.55894	1.42989	7.90751e-05	-1.52675	1.29235	0.000461673	-1.47765	1.93395
167691172	rs11131775	1.21436e-05	-1.56318	1.44153	7.91744e-05	-1.53405	1.3009	0.000463147	-1.48562	1.94511
167691181	rs11131776	2.56609e-06	-0.709698	-0.966368	1.10237e-05	-1.24491	-0.959841	2.6583e-05	-1.43157	-0.966709
167691549	rs2100536	1.69294e-06	-1.67146	-0.420525	1.14837e-05	-1.71902	-0.44485	4.40275e-05	-1.68561	-0.20813
167691609	rs4859978	1.69294e-06	-1.67146	-0.420525	1.14837e-05	-1.71902	-0.44485	4.40275e-05	-1.68561	-0.20813
167691688	rs4860018	1.69294e-06	-1.67146	-0.420525	1.14837e-05	-1.71902	-0.44485	4.40275e-05	-1.68561	-0.20813
167691711	rs4627894	1.69294e-06	-1.67146	-0.420525	1.14837e-05	-1.71902	-0.44485	4.40275e-05	-1.68561	-0.20813
167691805	rs4860020	1.69294e-06	-1.67146	-0.420525	1.14837e-05	-1.71902	-0.44485	4.40275e-05	-1.68561	-0.20813
167691950	rs4859980	1.6589e-06	-1.68528	-0.42701	1.14091e-05	-1.71915	-0.451237	4.336e-05	-1.69359	-0.215425
167691994	rs62355207	1.13318e-05	-1.55802	1.36719	7.34795e-05	-1.53635	1.22856	0.000427481	-1.48464	1.864
167692012	rs62355208	9.42152e-05	0.76742	1.15971	0.000330997	0.0572939	1.14002	0.00169455	-0.182322	1.93894
167692197	rs1037631	1.13581e-05	-1.56578	1.37726	7.40651e-05	-1.53821	1.23836	0.00043006	-1.48962	1.875
167692456	rs79181345	9.4686e-06	-1.17784e-10	-0.370469	6.5754e-05	-1.17784e-10	-0.418878	0.00019385	-1.17784e-10	-0.41147
167692474	rs1037630	1.14445e-05	-1.55933	1.37838	7.48482e-05	-1.53121	1.24188	0.000436145	-1.48175	1.88117
167692553	rs3925714	2.00313e-05	-1.55933	1.93817	0.000122213	-1.53121	1.73218	0.000799226	-1.48175	2.48684
167692792	rs140885793	2.58768e-06	-1.66769	-1.92876e-10	2.03299e-05	-1.59271	-1.92876e-10	6.18071e-05	-1.55453	-1.92876e-10
167692801	rs17696319	2.08948e-06	-1.65788	-0.223659	1.36689e-05	-1.71792	-0.27176	5.44414e-05	-1.67793	-0.00349907
167692892	rs11946234	2.01902e-05	-1.54041	1.92716	0.000122528	-1.51799	1.72153	0.000800472	-1.46826	2.47491
167692947	rs17597957	2.04998e-05	-1.54724	1.9492	0.000124263	-1.52524	1.74284	0.000813203	-1.47636	2.49879
167692976	rs17597978	2.01449e-05	-1.54724	1.93174	0.000122096	-1.52524	1.72525	0.000796046	-1.47636	2.47747
167693038	rs28527797	1.00276e-06	-1.67402	-0.941665	8.7233e-06	-1.47244	-0.966359	2.37373e-05	-1.58871	-0.922797
167693200	rs17052591	1.00942e-06	-1.6713	-0.93777	8.81986e-06	-1.46613	-0.961662	2.39568e-05	-1.58411	-0.918195
167693443	rs193263380	2.52151e-05	0.608993	-1.92876e-10	0.000159953	0.470079	-1.92876e-10	0.000875056	1.09574	-1.92876e-10
167693601	rs17598006	1.75762e-05	-1.54724	1.79534	0.000117968	-1.52524	1.69085	0.000685711	-1.47636	2.32827
167693612	rs4860021	2.14677e-06	-1.65408	-0.200401	1.39676e-05	-1.71731	-0.250744	5.5916e-05	-1.67481	0.020106
167693875	rs4860022	2.18824e-06	-1.65788	-0.177477	1.42747e-05	-1.71792	-0.228388	5.71677e-05	-1.67793	0.0453663
167693974	rs10034086	1.02327e-06	-1.66637	-0.929076	8.85596e-06	-1.47003	-0.953682	2.41123e-05	-1.58656	-0.909268
167694003	rs72635168	7.5632e-06	-0.662424	0.0672686	2.74184e-05	-1.21919	-0.0743925	7.93545e-05	-1.41189	0.107262
167694030	rs6822872	1.97372e-05	-1.54041	1.90447	0.000119687	-1.51799	1.69807	0.000784517	-1.46826	2.45478
167694036	rs10034162	1.96667e-06	-1.65788	-0.28423	1.35245e-05	-1.71792	-0.282376	5.0765e-05	-1.67793	-0.0734158
167694225	rs75674853	1.69667e-05	0.212804	-1.92876e-10	5.91284e-05	-0.525087	-1.92876e-10	0.000154858	-0.636041	-1.92876e-10
167694282	rs6552223	1.60085e-05	-1.54724	1.70191	0.000108237	-1.52524	1.60477	0.00062065	-1.47636	2.22858
167694753	rs6844855	1.75765e-06	-1.65408	-0.400391	1.25248e-05	-1.71731	-0.35977	4.45667e-05	-1.67481	-0.206758
167694843	rs745244	1.73316e-06	-1.66155	-0.406948	1.24274e-05	-1.71841	-0.366487	4.39727e-05	-1.68094	-0.214047
167695360	rs114089467	2.46375e-06	-1.71677	-1.92876e-10	1.84504e-05	-1.68971	-1.92876e-10	5.29671e-05	-1.70888	-1.92876e-10
167695412	rs897512	3.28781e-06	-0.897167	-0.531061	1.45032e-05	-1.2917	-0.638731	4.10652e-05	-1.4543	-0.509092
167695661	rs897511	2.53873e-06	-1.71657	0.0297827	1.83116e-05	-1.70369	0.00643184	7.31604e-05	-1.69256	0.306663
167695930	rs75225689	7.20201e-06	-1.17784e-10	-0.64409	4.67007e-05	-1.17784e-10	-0.76104	0.000157678	-1.17784e-10	-0.617996
167696109	rs17519766	1.89834e-06	-0.891684	-1.08579	9.31245e-06	-1.28813	-1.08531	2.29542e-05	-1.45766	-1.08739
167696320	rs183258616	6.60113e-06	-0.731209	-1.92876e-10	2.96925e-05	-1.2139	-1.92876e-10	9.6897e-05	-1.1049	-1.92876e-10
167696527	rs147318521	4.14197e-06	-1.19728	-1.92876e-10	2.44197e-05	-1.40941	-1.92876e-10	6.77279e-05	-1.46305	-1.92876e-10
167696538	rs2219238	1.2609e-06	-1.17708	-1.20954	6.15822e-06	-1.56731	-1.2197	1.7852e-05	-1.57611	-1.22033
167696884	rs144782687	5.36076e-05	1.36324	-1.92876e-10	0.000261667	0.962274	-1.92876e-10	0.00183901	1.83843	-1.92876e-10
167696999	rs17598075	2.48733e-06	-0.673549	-1.03369	1.02932e-05	-1.24019	-1.03313	2.47624e-05	-1.43365	-1.03558
167697017	rs35743573	7.08847e-06	-0.659981	-1.92876e-10	1.90436e-05	-1.65807	-1.92876e-10	5.88876e-05	-1.60292	-1.92876e-10
167697419	rs74558373	2.81956e-06	-0.549938	-1.03193	1.13847e-05	-1.14116	-1.03137	2.68274e-05	-1.3553	-1.03383
167697512	rs139382447	9.10237e-07	-1.53849	-1.17401	6.77119e-06	-1.51954	-1.17258	2.08595e-05	-1.48663	-1.15411
167697937	rs11935662	2.70914e-06	-0.582328	-1.03949	1.11575e-05	-1.15374	-1.03894	2.6364e-05	-1.3652	-1.04135
167698248	rs6817936	8.11544e-07	-1.62253	-1.20473	6.15905e-06	-1.59971	-1.18717	1.68184e-05	-1.67125	-1.18483
167698563	rs17052594	3.06362e-05	0.568475	0.235256	0.00015644	0.23544	0.212437	0.00040521	-0.378564	0.704416
167698667	rs113351490	7.47777e-06	-1.17784e-10	-0.606516	5.64635e-05	-1.17784e-10	-0.571204	0.00016239	-1.17784e-10	-0.588553
167699242	rs116105787	4.10774e-05	1.09701	-1.92876e-10	0.000204213	0.714365	-1.92876e-10	0.00138094	1.55197	-1.92876e-10
167699942	rs7698457	1.36392e-06	-1.56194	-0.746142	1.06731e-05	-1.43295	-0.804121	2.97353e-05	-1.54261	-0.743607
167700120	rs7698841	1.27462e-06	-1.62806	-0.747746	9.48903e-06	-1.54024	-0.814425	2.71233e-05	-1.61853	-0.759625
167700524	rs80275077	1.15689e-05	-1.17784e-10	-0.170133	8.37017e-05	-1.17784e-10	-0.177539	0.000272782	-1.17784e-10	-0.0698782
167700962	rs72697515	9.49834e-07	-1.49134	-1.17857	7.00589e-06	-1.47594	-1.1821	2.17824e-05	-1.43306	-1.16439
167701199	rs143312778	4.20081e-06	-1.17784e-10	-1.18317	3.05314e-05	-1.17784e-10	-1.18604	8.71024e-05	-1.17784e-10	-1.21147
167701638	rs62355209	9.09616e-07	-1.6475	-1.06568	6.14089e-06	-1.71565	-1.07418	1.91316e-05	-1.68976	-1.03746
167701888	rs62355210	7.43208e-07	-1.69905	-1.21618	5.35235e-06	-1.7121	-1.21517	1.5611e-05	-1.71844	-1.21213
167702202	rs139788175	6.58751e-06	-0.733275	-1.92876e-10	3.42174e-05	-1.07206	-1.92876e-10	9.09349e-05	-1.16841	-1.92876e-10
167702791	rs77119644	2.77087e-06	-1.59929	-1.92876e-10	2.11102e-05	-1.55504	-1.92876e-10	6.56796e-05	-1.49376	-1.92876e-10
167703002	rs57868511	2.9111e-06	-1.54992	-1.92876e-10	1.86106e-05	-1.68107	-1.92876e-10	5.25996e-05	-1.71584	-1.92876e-10
167703580	rs148869646	4.10236e-06	-1.17784e-10	-1.20689	2.96074e-05	-1.17784e-10	-1.21677	8.71347e-05	-1.17784e-10	-1.2111
167703897	rs17598103	4.59767e-06	-1.0929	-1.92876e-10	2.87086e-05	-1.2476	-1.92876e-10	7.84687e-05	-1.31585	-1.92876e-10
167704517	rs17052596	4.03477e-06	-1.17784e-10	-1.2235	2.94184e-05	-1.17784e-10	-1.22318	8.61014e-05	-1.17784e-10	-1.22303
167704731	rs17696409	1.39636e-06	-1.48067	-0.803906	8.40796e-06	-1.64084	-0.834777	2.85245e-05	-1.55846	-0.769326
167705125	rs75423686	2.48052e-06	-1.70998	-1.92876e-10	2.95282e-05	-1.21945	-1.92876e-10	7.43747e-05	-1.36944	-1.92876e-10
167705507	rs62355211	8.62263e-07	-1.69453	-1.07211	6.06886e-06	-1.71923	-1.0824	1.8769e-05	-1.69956	-1.04678
167706242	rs79822768	5.12209e-06	-1.17784e-10	-0.984887	3.54237e-05	-1.17784e-10	-1.03742	0.000109787	-1.17784e-10	-0.980007
167706275	rs75136312	2.95776e-06	-1.53402	-1.92876e-10	2.0221e-05	-1.59808	-1.92876e-10	5.74113e-05	-1.62831	-1.92876e-10
167706322	rs28427162	1.99327e-06	-1.53484	-0.393833	1.10683e-05	-1.70428	-0.496434	3.8403e-05	-1.61706	-0.413359
167707049	rs28733166	8.4165e-07	-1.67288	-1.11796	5.8939e-06	-1.71502	-1.11586	1.81169e-05	-1.67884	-1.10287
167707173	rs28458956	4.94044e-06	-1.17784e-10	-1.02099	3.43178e-05	-1.17784e-10	-1.06913	0.000105853	-1.17784e-10	-1.0165
167707552	rs76405737	2.49539e-06	-1.704	-1.92876e-10	1.79255e-05	-1.71857	-1.92876e-10	5.26837e-05	-1.71425	-1.92876e-10
167708160	rs76940282	4.81174e-06	-1.17784e-10	-1.04739	3.31656e-05	-1.17784e-10	-1.10329	0.000101087	-1.17784e-10	-1.06257
167708821	rs62355212	9.27735e-07	-1.67003	-1.02343	7.17708e-06	-1.59484	-1.03906	1.9059e-05	-1.70564	-1.02538
167709024	rs76749555	2.40819e-05	0.563012	-1.92876e-10	6.08989e-05	-0.495583	-1.92876e-10	0.000160686	-0.599098	-1.92876e-10
167709098	rs147992562	2.466e-06	-1.71585	-1.92876e-10	1.88597e-05	-1.66777	-1.92876e-10	5.39784e-05	-1.68997	-1.92876e-10
167709161	rs150279172	4.45414e-06	-1.17784e-10	-1.12462	3.23192e-05	-1.17784e-10	-1.12914	9.04675e-05	-1.17784e-10	-1.17356
167709190	rs55702925	1.21634e-06	-1.6532	-0.769406	8.50325e-06	-1.6184	-0.845946	2.39949e-05	-1.7126	-0.788112
167709255	rs28463317	1.20378e-06	-1.53608	-0.896903	7.43397e-06	-1.68368	-0.91506	2.14263e-05	-1.71603	-0.897901
167709323	rs114419040	6.06354e-06	-0.816156	-1.92876e-10	6.45046e-05	-0.438062	-1.92876e-10	0.000140713	-0.731828	-1.92876e-10
167709529	rs116494991	2.58071e-06	-1.67038	-1.92876e-10	1.86751e-05	-1.67761	-1.92876e-10	5.39823e-05	-1.6899	-1.92876e-10
167709614	rs7669297	1.1274e-06	-1.64306	-0.85548	7.68931e-06	-1.64046	-0.924512	2.19458e-05	-1.71734	-0.872639
167709990	rs7670065	9.15991e-07	-1.66359	-1.04261	6.97551e-06	-1.60456	-1.05783	1.86366e-05	-1.70872	-1.0447
167710347	rs2054143	5.23743e-06	-0.962619	-1.92876e-10	2.95352e-05	-1.21922	-1.92876e-10	9.05075e-05	-1.17312	-1.92876e-10
167710352	rs142723601	2.61144e-06	-1.65855	-1.92876e-10	1.88565e-05	-1.66794	-1.92876e-10	5.44576e-05	-1.68113	-1.92876e-10
167710607	rs76339045	4.54718e-06	-1.17784e-10	-1.10394	3.15754e-05	-1.17784e-10	-1.15242	9.5537e-05	-1.17784e-10	-1.11904
167710822	rs9312234	4.14783e-06	-1.17784e-10	-1.19587	2.962e-05	-1.17784e-10	-1.21635	8.77917e-05	-1.17784e-10	-1.20359
167711178	rs75201921	4.55936e-06	-1.17784e-10	-1.10127	3.16407e-05	-1.17784e-10	-1.15035	9.57763e-05	-1.17784e-10	-1.11654
167711475	rs62355239	1.16169e-06	-1.46486	-1.00372	6.55407e-06	-1.70589	-1.01883	1.95388e-05	-1.70181	-1.00434
167711481	rs62355240	9.97104e-07	-1.65762	-0.963731	7.09888e-06	-1.62409	-1.02077	1.98176e-05	-1.71415	-0.977833
167711854	rs10517903	1.02361e-06	-1.65871	-0.936402	7.32391e-06	-1.61711	-0.996543	2.0389e-05	-1.71232	-0.951236
167712058	rs79765506	4.55434e-06	-1.17784e-10	-1.10237	3.16137e-05	-1.17784e-10	-1.15121	9.56775e-05	-1.17784e-10	-1.11757
167712352	rs80132396	2.50034e-06	-1.70203	-1.92876e-10	2.07926e-05	-1.5702	-1.92876e-10	5.92398e-05	-1.59696	-1.92876e-10
167712471	rs74628833	2.56752e-06	-1.67551	-1.92876e-10	1.96978e-05	-1.62429	-1.92876e-10	5.64396e-05	-1.64538	-1.92876e-10
167712742	rs17645338	1.07178e-06	-1.59529	-0.953836	6.63232e-06	-1.70431	-1.00853	1.98717e-05	-1.71027	-0.978986
167713145	rs77791205	4.55434e-06	-1.17784e-10	-1.10237	3.16137e-05	-1.17784e-10	-1.15121	9.56775e-05	-1.17784e-10	-1.11757
167713535	rs78699746	4.5695e-06	-1.17784e-10	-1.09905	3.16952e-05	-1.17784e-10	-1.14863	9.59756e-05	-1.17784e-10	-1.11446
167713699	rs2198744	1.2239e-06	-1.5379	-0.878508	7.19566e-06	-1.68933	-0.941987	2.15866e-05	-1.71386	-0.892623
167713865	rs78014358	4.56442e-06	-1.17784e-10	-1.10016	3.16678e-05	-1.17784e-10	-1.1495	9.58756e-05	-1.17784e-10	-1.1155
167714096	rs62355241	1.05103e-06	-1.62526	-0.94342	6.65309e-06	-1.70749	-1.00222	2.04305e-05	-1.70396	-0.957559
167714310	rs17052602	2.57419e-06	-1.67292	-1.92876e-10	1.96245e-05	-1.62802	-1.92876e-10	5.62545e-05	-1.64867	-1.92876e-10
167715036	rs10018183	1.15775e-05	-0.169384	-1.92876e-10	2.7964e-05	-1.27388	-1.92876e-10	9.74292e-05	-1.09943	-1.92876e-10
167715106	rs62355242	1.49475e-06	-1.16115	-1.05534	6.87471e-06	-1.61126	-1.06569	2.32259e-05	-1.50298	-1.03031
167715416	rs9637685	9.67711e-07	-1.64608	-1.00519	6.80881e-06	-1.62521	-1.06137	1.88008e-05	-1.71482	-1.02983
167715948	rs112813860	3.33095e-06	-1.41519	-1.92876e-10	2.80066e-05	-1.27236	-1.92876e-10	7.28165e-05	-1.39061	-1.92876e-10
167716088	rs62355243	3.71786e-06	-1.3053	-1.92876e-10	2.0899e-05	-1.5651	-1.92876e-10	5.74732e-05	-1.62723	-1.92876e-10
167716288	rs17052606	2.48428e-06	-1.70847	-1.92876e-10	2.12534e-05	-1.54828	-1.92876e-10	6.0432e-05	-1.57703	-1.92876e-10
167716381	rs72494051	6.30432e-06	-1.17784e-10	-0.777215	4.15649e-05	-1.17784e-10	-0.877542	0.000131259	-1.17784e-10	-0.801376
167716388	rs17052608	2.12161e-06	-0.672886	-1.19339	1.4355e-05	-0.725619	-1.21508	2.84652e-05	-1.1188	-1.21107
167716436	rs62355244	3.74151e-06	-1.29896	-1.92876e-10	2.09802e-05	-1.56122	-1.92876e-10	5.76461e-05	-1.62423	-1.92876e-10
167716606	rs142556306	6.73431e-06	-1.17784e-10	-0.711234	4.6561e-05	-1.17784e-10	-0.764036	0.000141739	-1.17784e-10	-0.724566
167717376	rs62355245	3.62419e-06	-1.33082	-1.92876e-10	2.05794e-05	-1.58051	-1.92876e-10	5.67982e-05	-1.63905	-1.92876e-10
167717459	rs10031976	1.25307e-05	-0.0902647	-1.92876e-10	2.75931e-05	-1.28723	-1.92876e-10	9.71232e-05	-1.10257	-1.92876e-10
167718054	rs17052616	1.28651e-05	-0.0639293	-1.92876e-10	2.79713e-05	-1.27362	-1.92876e-10	9.87138e-05	-1.08633	-1.92876e-10
167718338	rs28363930	1.7199e-06	-1.1731	-0.903081	6.84309e-06	-1.69578	-0.985783	2.3016e-05	-1.61685	-0.925518
167719121	rs72697521	7.76228e-07	-1.71816	-1.1536	5.60153e-06	-1.71807	-1.16369	1.69219e-05	-1.70965	-1.14029
167719166	rs28548065	1.77178e-06	-1.18614	-0.860322	7.04682e-06	-1.70156	-0.950661	2.36954e-05	-1.62951	-0.883762
167720077	rs2318490	7.58144e-07	-1.68175	-1.21358	7.77263e-06	-1.34897	-1.20522	1.74122e-05	-1.61796	-1.20343
167720429	rs1304643	4.00578e-06	-0.0431423	-1.18757	3.27432e-05	0.0541607	-1.17026	5.33206e-05	-0.539131	-1.1631
167720627	rs75253558	5.378e-06	-0.936133	-1.92876e-10	4.43576e-05	-0.812515	-1.92876e-10	0.000112797	-0.952965	-1.92876e-10
167720747	rs2318491	3.57102e-06	-0.148424	-1.19717	2.90351e-05	-0.0541831	-1.18211	4.82111e-05	-0.627198	-1.17576
167720786	rs2318492	9.67013e-07	-1.70771	-0.94428	7.23798e-06	-1.60931	-1.01615	2.19997e-05	-1.64494	-0.942587
167721194	rs12645340	6.7985e-06	-1.17784e-10	-0.701748	4.44362e-05	-1.17784e-10	-0.810743	0.000141267	-1.17784e-10	-0.727899
167721896	rs117544470	7.63775e-06	-1.17784e-10	-0.585346	4.63061e-05	-1.17784e-10	-0.769524	0.000143799	-1.17784e-10	-0.710137
167722308	rs6858153	7.32347e-07	-1.714	-1.21595	6.96693e-06	-1.46219	-1.20144	1.64715e-05	-1.67282	-1.20409
167722472	rs141388514	4.39939e-06	-1.13698	-1.92876e-10	2.13747e-05	-1.54259	-1.92876e-10	6.16361e-05	-1.5573	-1.92876e-10
167722498	rs72494052	6.90126e-06	-1.17784e-10	-0.686746	4.50336e-05	-1.17784e-10	-0.797388	0.000143348	-1.17784e-10	-0.713276
167722560	rs72494053	7.56635e-06	-1.17784e-10	-0.594739	4.84225e-05	-1.17784e-10	-0.724834	0.000162049	-1.17784e-10	-0.590654
167723375	rs62355247	3.97208e-06	-0.0431423	-1.19602	3.24171e-05	0.0541607	-1.18027	5.27478e-05	-0.539131	-1.1739
167723559	rs72635169	3.9767e-06	-0.0431423	-1.19485	3.24643e-05	0.0541607	-1.17882	5.28301e-05	-0.539131	-1.17234
167723597	rs77526960	4.65198e-06	-1.08116	-1.92876e-10	2.6508e-05	-1.32735	-1.92876e-10	7.8697e-05	-1.31295	-1.92876e-10
167724072	rs78232267	3.72217e-06	-1.30414	-1.92876e-10	2.05948e-05	-1.57976	-1.92876e-10	5.68388e-05	-1.63833	-1.92876e-10
167724220	rs79112928	7.03683e-06	-1.17784e-10	-0.667292	4.54037e-05	-1.17784e-10	-0.789204	0.000150672	-1.17784e-10	-0.663449
167724519	rs11943188	1.11735e-05	-0.204907	-1.92876e-10	2.18239e-05	-1.52179	-1.92876e-10	7.32081e-05	-1.38525	-1.92876e-10
167724598	rs4241627	1.48221e-06	-1.07509	-1.14983	5.85232e-06	-1.65379	-1.18417	1.81046e-05	-1.63343	-1.14896
167724694	rs73863823	2.21068e-06	-0.651179	-1.17397	1.48312e-05	-0.704463	-1.2036	2.93204e-05	-1.10233	-1.19794
167724963	rs11131987	2.74036e-06	-1.61036	-1.92876e-10	1.93561e-05	-1.64179	-1.92876e-10	6.04399e-05	-1.5769	-1.92876e-10
167725073	rs59719897	1.11735e-05	-0.204907	-1.92876e-10	2.18239e-05	-1.52179	-1.92876e-10	7.32081e-05	-1.38525	-1.92876e-10
167725079	rs147073979	3.23326e-06	-1.44496	-1.92876e-10	2.018e-05	-1.60011	-1.92876e-10	5.72926e-05	-1.63038	-1.92876e-10
167725156	rs41369447	1.70882e-06	-1.14371	-0.938938	6.6563e-06	-1.69317	-1.01606	2.24405e-05	-1.61162	-0.956062
167726018	rs62355250	3.77073e-06	-1.29118	-1.92876e-10	2.10808e-05	-1.55643	-1.92876e-10	5.78608e-05	-1.62051	-1.92876e-10
167726158	rs75838065	6.76682e-06	-1.17784e-10	-0.706419	4.38643e-05	-1.17784e-10	-0.823696	0.00014487	-1.17784e-10	-0.702714
167726268	rs6846491	7.31472e-07	-1.70769	-1.22345	6.36272e-06	-1.53341	-1.22093	1.58637e-05	-1.69264	-1.22188
167726840	rs111421141	2.66629e-06	-1.63776	-1.92876e-10	2.11528e-05	-1.55303	-1.92876e-10	6.37002e-05	-1.52436	-1.92876e-10
167726979	rs79794363	5.44426e-06	-0.923887	-1.92876e-10	1.9876e-05	-1.61529	-1.92876e-10	6.36109e-05	-1.52577	-1.92876e-10
167727136	rs1551491	7.23132e-07	-1.71912	-1.2235	6.98981e-06	-1.43921	-1.22114	1.65889e-05	-1.65043	-1.21938
167727185	rs17519960	1.12097e-06	-1.53654	-0.967718	6.33643e-06	-1.71635	-1.04213	2.04001e-05	-1.67708	-0.98593
167727226	rs77897988	7.06564e-06	-1.17784e-10	-0.663206	4.59894e-05	-1.17784e-10	-0.776386	0.000146677	-1.17784e-10	-0.690319
167727651	rs1551490	4.00043e-06	-1.23205	-1.92876e-10	1.82132e-05	-1.70265	-1.92876e-10	5.42671e-05	-1.68463	-1.92876e-10
167727753	rs12500478	2.07373e-06	-0.714465	-1.17464	2.45444e-05	-0.18306	-1.22125	2.74323e-05	-1.1644	-1.20243
167727898	rs28736843	8.05553e-06	-0.532091	-1.92876e-10	1.964e-05	-1.62723	-1.92876e-10	6.34465e-05	-1.52835	-1.92876e-10
167728031	rs62355252	5.40061e-06	-0.931938	-1.92876e-10	1.98185e-05	-1.61818	-1.92876e-10	6.33595e-05	-1.52973	-1.92876e-10
167728057	rs28668043	8.05553e-06	-0.532091	-1.92876e-10	1.964e-05	-1.62723	-1.92876e-10	6.34465e-05	-1.52835	-1.92876e-10
167728337	rs7661104	3.45123e-06	-1.37972	-1.92876e-10	1.99999e-05	-1.60907	-1.92876e-10	5.56e-05	-1.66037	-1.92876e-10
167728712	rs62355253	8.15073e-06	-0.520342	-1.92876e-10	1.97048e-05	-1.62394	-1.92876e-10	6.37473e-05	-1.52363	-1.92876e-10
167728722	rs62355254	7.96192e-06	-0.54378	-1.92876e-10	1.95766e-05	-1.63046	-1.92876e-10	6.31509e-05	-1.53302	-1.92876e-10
167728853	rs11735453	7.28132e-07	-1.71827	-1.21745	6.68347e-06	-1.48179	-1.22337	1.61988e-05	-1.67065	-1.22296
167728892	rs62355255	8.15073e-06	-0.520342	-1.92876e-10	1.97048e-05	-1.62394	-1.92876e-10	6.37473e-05	-1.52363	-1.92876e-10
167730244	rs10032215	3.82747e-06	-1.27625	-1.92876e-10	1.80808e-05	-1.70995	-1.92876e-10	5.3673e-05	-1.69564	-1.92876e-10
167730289	rs2873705	9.09159e-07	-1.52495	-1.18874	8.75883e-06	-1.26429	-1.17045	1.91812e-05	-1.56061	-1.16401
167730442	rs6844043	7.54107e-07	-1.68834	-1.21234	7.08286e-06	-1.45335	-1.19377	1.69434e-05	-1.65099	-1.19768
167730567	rs4143465	7.32573e-07	-1.71893	-1.21071	6.99308e-06	-1.46821	-1.19166	1.67521e-05	-1.66441	-1.19562
167730577	rs10034594	3.81625e-06	-1.27918	-1.92876e-10	1.80732e-05	-1.71037	-1.92876e-10	5.36369e-05	-1.69632	-1.92876e-10
167730728	rs4143464	7.38516e-07	-1.71893	-1.20263	7.07636e-06	-1.46821	-1.17983	1.6944e-05	-1.66441	-1.18423
167730797	rs62355257	5.49345e-06	-0.914893	-1.92876e-10	1.99411e-05	-1.61202	-1.92876e-10	6.38945e-05	-1.52132	-1.92876e-10
167731131	rs62355258	5.49345e-06	-0.914893	-1.92876e-10	1.99411e-05	-1.61202	-1.92876e-10	6.38945e-05	-1.52132	-1.92876e-10
167731457	rs147699899	2.52214e-06	-1.69334	-1.92876e-10	1.97404e-05	-1.62213	-1.92876e-10	5.64352e-05	-1.64546	-1.92876e-10
167731842	rs13108216	7.00288e-06	-1.17784e-10	-0.672129	4.52862e-05	-1.17784e-10	-0.791796	0.000143895	-1.17784e-10	-0.709471
167731888	rs143200770	3.40461e-06	-1.39332	-1.92876e-10	6.43554e-05	-0.440377	-1.92876e-10	9.05283e-05	-1.17289	-1.92876e-10
167732430	rs74287161	2.0489e-06	-0.790904	-1.11024	1.32552e-05	-0.851553	-1.16886	2.75438e-05	-1.21552	-1.14725
167732474	rs77849076	6.94066e-06	-1.17784e-10	-0.681053	4.52627e-05	-1.17784e-10	-0.792314	0.000144146	-1.17784e-10	-0.707725
167732948	rs10032567	9.28483e-06	-0.390068	-1.92876e-10	2.38209e-05	-1.43424	-1.92876e-10	8.12377e-05	-1.28117	-1.92876e-10
167733075	rs77527101	4.26354e-06	-1.16835	-1.92876e-10	2.19595e-05	-1.5156	-1.92876e-10	5.82025e-05	-1.61462	-1.92876e-10
167733450	rs142304122	4.67121e-06	-1.17784e-10	-1.07703	3.54688e-05	-1.17784e-10	-1.03614	0.000101339	-1.17784e-10	-1.06008
167733628	rs6821241	7.26405e-07	-1.71865	-1.21945	6.72721e-06	-1.47505	-1.22359	1.62405e-05	-1.66758	-1.22346
167733857	rs184186430	9.78375e-06	-1.17784e-10	-0.337727	6.48457e-05	-1.17784e-10	-0.432787	0.000192792	-1.17784e-10	-0.416942
167733862	rs62355259	5.69237e-06	-0.879324	-1.92876e-10	2.02066e-05	-1.59879	-1.92876e-10	6.50444e-05	-1.50348	-1.92876e-10
167734642	rs10007161	8.1993e-06	-0.514401	-1.92876e-10	1.97379e-05	-1.62226	-1.92876e-10	6.39007e-05	-1.52122	-1.92876e-10
167734669	rs17598332	1.40519e-06	-1.51751	-0.760767	7.63516e-06	-1.70899	-0.863043	2.39764e-05	-1.7161	-0.785376
167735135	rs6823089	3.0678e-06	-0.461686	-1.0358	7.68282e-06	-1.46687	-1.09895	2.72251e-05	-1.32186	-1.05255
167735320	rs78406624	1.28076e-06	-1.39408	-0.976912	1.04501e-05	-1.22072	-1.03746	2.5188e-05	-1.44401	-1.00818
167735341	rs78876122	2.51252e-06	-1.69716	-1.92876e-10	2.05216e-05	-1.58332	-1.92876e-10	5.85417e-05	-1.60881	-1.92876e-10
167735385	rs6829719	8.39773e-06	-0.490489	-1.92876e-10	1.9874e-05	-1.61539	-1.92876e-10	6.45277e-05	-1.51146	-1.92876e-10
167735652	rs6834977	3.3079e-06	-1.42214	-1.92876e-10	1.79202e-05	-1.71887	-1.92876e-10	5.26828e-05	-1.71426	-1.92876e-10
167735865	rs62356760	7.68605e-07	-1.65919	-1.22244	6.87799e-06	-1.45294	-1.22353	1.63158e-05	-1.66335	-1.22307
167736261	rs62356761	3.45094e-06	-1.3798	-1.92876e-10	1.99989e-05	-1.60912	-1.92876e-10	5.5598e-05	-1.6604	-1.92876e-10
167736380	rs17052635	3.3636e-06	-1.40544	-1.92876e-10	1.79345e-05	-1.71807	-1.92876e-10	5.28071e-05	-1.71191	-1.92876e-10
167736792	rs12646607	7.67786e-07	-1.65919	-1.22351	6.88492e-06	-1.45294	-1.22252	1.63442e-05	-1.66335	-1.22134
167736917	rs10009425	3.37105e-06	-1.40322	-1.92876e-10	1.7937e-05	-1.71793	-1.92876e-10	5.28252e-05	-1.71156	-1.92876e-10
167738021	rs55734645	8.89532e-07	-1.57235	-1.16316	8.70186e-06	-1.31101	-1.13025	1.92878e-05	-1.58987	-1.12921
167738195	rs1037629	7.79477e-07	-1.70785	-1.15973	7.74278e-06	-1.43115	-1.12688	1.80658e-05	-1.65888	-1.12565
167738464	rs2198743	9.00149e-07	-1.5644	-1.15925	8.99152e-06	-1.28249	-1.12603	1.96948e-05	-1.57341	-1.12478
167738615	rs115048444	8.43334e-06	-0.486257	-1.92876e-10	4.57097e-05	-0.782487	-1.92876e-10	0.000137561	-0.754484	-1.92876e-10
167738685	rs4318675	1.35822e-06	-1.08896	-1.22331	1.02148e-05	-1.06354	-1.21742	2.17728e-05	-1.37665	-1.22124
167738944	rs1023875	3.26408e-06	-1.43547	-1.92876e-10	1.79145e-05	-1.71919	-1.92876e-10	5.2599e-05	-1.71586	-1.92876e-10
167739119	rs17520051	5.96479e-06	-0.832576	-1.92876e-10	2.05756e-05	-1.58069	-1.92876e-10	6.66248e-05	-1.47948	-1.92876e-10
167739123	rs114144435	2.68376e-06	-1.63123	-1.92876e-10	1.80233e-05	-1.71313	-1.92876e-10	5.2426e-05	-1.71915	-1.92876e-10
167740569	rs76900777	6.87219e-06	-1.17784e-10	-0.690967	4.48024e-05	-1.17784e-10	-0.802537	0.000142154	-1.17784e-10	-0.721643
167741172	rs150892935	4.82711e-06	-1.17784e-10	-1.0442	3.3253e-05	-1.17784e-10	-1.10065	0.000100149	-1.17784e-10	-1.0719
167741414	rs28494108	1.23155e-06	-1.24735	-1.16282	1.17791e-05	-0.942073	-1.1964	2.43122e-05	-1.29811	-1.18946
167741445	rs12645677	6.88545e-06	-1.17784e-10	-0.68904	4.45406e-05	-1.17784e-10	-0.808397	0.000147419	-1.17784e-10	-0.685273
167741610	rs9999341	5.58703e-06	-0.898002	-1.92876e-10	2.0288e-05	-1.59477	-1.92876e-10	6.17244e-05	-1.55587	-1.92876e-10
167741693	rs17052638	3.35538e-06	-1.40789	-1.92876e-10	1.7932e-05	-1.71821	-1.92876e-10	5.27876e-05	-1.71228	-1.92876e-10
167741740	rs149794784	3.03632e-05	-1.17784e-10	0.79478	0.000187321	-1.17784e-10	0.628027	0.00061074	-1.17784e-10	0.73612
167742294	rs2198742	8.68748e-07	-1.71457	-1.04458	7.60789e-06	-1.4705	-1.10512	2.17017e-05	-1.56286	-1.0383
167742872	rs2198741	1.29034e-06	-1.71442	-0.649126	9.489e-06	-1.58579	-0.768879	2.99608e-05	-1.65079	-0.627871
167742889	rs150107425	4.15426e-06	-1.17784e-10	-1.19432	3.01506e-05	-1.17784e-10	-1.19859	8.75673e-05	-1.17784e-10	-1.20614
167743130	rs79605460	4.26529e-06	-1.17784e-10	-1.16794	3.04399e-05	-1.17784e-10	-1.18904	9.16049e-05	-1.17784e-10	-1.16107
167743180	rs10011960	1.28843e-06	-1.71112	-0.653911	9.31074e-06	-1.6005	-0.773134	2.95063e-05	-1.6612	-0.632743
167743210	rs59443386	1.28689e-06	-1.71231	-0.653911	9.35561e-06	-1.59569	-0.773134	2.96061e-05	-1.65783	-0.632743
167744175	rs62353201	6.01602e-06	-0.824024	-1.92876e-10	2.06456e-05	-1.5773	-1.92876e-10	6.69224e-05	-1.47502	-1.92876e-10
167744429	rs954722	8.60618e-07	-1.71797	-1.05058	6.9282e-06	-1.5599	-1.1093	2.01501e-05	-1.63193	-1.04341
167744565	rs80149495	2.55708e-06	-1.67958	-1.92876e-10	1.94202e-05	-1.63848	-1.92876e-10	5.87994e-05	-1.60442	-1.92876e-10
167745188	rs62353202	3.72312e-06	-1.30389	-1.92876e-10	2.09171e-05	-1.56423	-1.92876e-10	5.75116e-05	-1.62657	-1.92876e-10
167745201	rs921857	3.23771e-06	-0.221012	-1.22257	1.79819e-05	-0.493681	-1.22175	3.25261e-05	-0.974037	-1.22247
167745216	rs921856	1.19581e-06	-1.71627	-0.723356	9.87501e-06	-1.48411	-0.830676	3.00894e-05	-1.57362	-0.700762
167745822	rs11735271	3.27989e-06	-0.2075	-1.22314	1.82237e-05	-0.481457	-1.22062	3.28669e-05	-0.964498	-1.22159
167746644	rs78664204	2.50319e-06	-1.70088	-1.92876e-10	1.79228e-05	-1.71872	-1.92876e-10	5.26929e-05	-1.71407	-1.92876e-10
167746649	rs62353203	3.1787e-06	-0.329573	-1.1324	1.70953e-05	-0.591672	-1.17432	3.19123e-05	-1.05	-1.16556
167746840	rs12511156	3.88729e-06	-1.26074	-1.92876e-10	0.000126605	0.236277	-1.92876e-10	0.000125468	-0.846499	-1.92876e-10
167747014	rs117818871	4.51197e-06	-1.17784e-10	-1.11172	3.28887e-05	-1.17784e-10	-1.11167	9.42081e-05	-1.17784e-10	-1.13305
167747431	rs114046544	3.76564e-06	-1.29253	-1.92876e-10	2.30461e-05	-1.4673	-1.92876e-10	6.23459e-05	-1.54585	-1.92876e-10
167747839	rs34194518	6.18058e-06	-0.797039	-1.92876e-10	2.06429e-05	-1.57743	-1.92876e-10	6.69149e-05	-1.47513	-1.92876e-10
167747853	rs74622400	6.82185e-06	-1.17784e-10	-0.698319	4.45106e-05	-1.17784e-10	-0.809071	0.000141143	-1.17784e-10	-0.728779
167748415	rs60246774	2.52987e-06	-0.547179	-1.1431	1.42679e-05	-0.764849	-1.18194	2.77323e-05	-1.18223	-1.17372
167749440	rs13121323	3.65637e-06	-1.32198	-1.92876e-10	7.39493e-05	-0.301419	-1.92876e-10	0.000288248	-0.0147308	-1.92876e-10
167749783	rs17701990	1.6978e-06	-1.22839	-0.86073	1.35049e-05	-1.0667	-0.935047	3.16828e-05	-1.32894	-0.893837
167749944	rs4859994	1.08539e-06	-1.63537	-0.901147	1.46464e-05	-0.858746	-1.06186	2.76624e-05	-1.38104	-0.977437
167750028	rs62353205	6.19185e-06	-0.795216	-1.92876e-10	2.08866e-05	-1.56569	-1.92876e-10	6.79443e-05	-1.45986	-1.92876e-10
167750625	rs6849616	8.27883e-07	-1.71727	-1.09006	7.2784e-06	-1.4795	-1.14039	2.05351e-05	-1.57147	-1.08495
167750866	rs6850087	1.14239e-06	-1.71896	-0.766373	9.29837e-06	-1.50584	-0.869121	2.81805e-05	-1.59198	-0.747945
167751065	rs58200612	1.95485e-06	-0.831063	-1.11707	1.33785e-05	-0.848654	-1.1625	2.73384e-05	-1.21684	-1.15342
167751066	rs200588589	4.03577e-06	-1.17784e-10	-1.22325	2.9613e-05	-1.17784e-10	-1.21659	8.62378e-05	-1.17784e-10	-1.22144
167751542	rs17702008	1.94266e-06	-0.831063	-1.12333	1.33056e-05	-0.848654	-1.16796	2.7191e-05	-1.21684	-1.15883
167752224	rs2318494	1.23727e-06	-1.7089	-0.696647	1.00191e-05	-1.49765	-0.802657	3.09627e-05	-1.55497	-0.690803
167752615	rs62353206	3.75019e-06	-1.29664	-1.92876e-10	2.10101e-05	-1.55979	-1.92876e-10	5.77097e-05	-1.62313	-1.92876e-10
167752836	rs193246583	3.21997e-06	-1.44908	-1.92876e-10	2.14154e-05	-1.54069	-1.92876e-10	5.86e-05	-1.60782	-1.92876e-10
167752923	rs6824889	2.73667e-06	-0.390855	-1.22085	1.74251e-05	-0.523855	-1.22303	3.13469e-05	-1.01006	-1.22337
167753460	rs7669089	2.68706e-06	-0.407088	-1.22291	1.55707e-05	-0.638048	-1.22136	2.90919e-05	-1.08613	-1.22196
167753666	rs76412826	7.49195e-06	-1.17784e-10	-0.60462	4.87365e-05	-1.17784e-10	-0.718369	0.000154046	-1.17784e-10	-0.6413
167753814	rs72697528	2.47337e-06	-1.71287	-1.92876e-10	1.83005e-05	-1.69787	-1.92876e-10	5.46556e-05	-1.6775	-1.92876e-10
167754353	rs62353208	6.12126e-06	-0.806682	-1.92876e-10	2.05653e-05	-1.58119	-1.92876e-10	6.65845e-05	-1.48008	-1.92876e-10
167754371	rs80035646	7.93441e-06	-1.17784e-10	-0.547242	5.10479e-05	-1.17784e-10	-0.672034	0.000169533	-1.17784e-10	-0.545507
167755348	rs6552659	1.35104e-06	-1.71896	-0.598615	1.08114e-05	-1.50584	-0.718361	3.34736e-05	-1.59198	-0.575815
167755738	rs7659747	7.64685e-06	-0.584157	-1.92876e-10	3.70322e-05	-0.993012	-1.92876e-10	0.000111122	-0.967921	-1.92876e-10
167756785	rs12640605	1.42277e-06	-1.71176	-0.554083	1.03741e-05	-1.58724	-0.678245	3.29576e-05	-1.65284	-0.530492
167756859	rs12650356	7.50141e-06	-1.17784e-10	-0.603358	4.88366e-05	-1.17784e-10	-0.716318	0.000154542	-1.17784e-10	-0.638087
167757172	rs12640699	1.62834e-06	-1.71913	-0.411759	1.5269e-05	-1.3398	-0.539174	4.44377e-05	-1.47903	-0.405437
167757806	rs6552687	1.45276e-06	-1.71176	-0.533226	1.05851e-05	-1.58724	-0.658109	3.38027e-05	-1.65284	-0.505173
167757905	rs112835460	7.06369e-06	-1.17784e-10	-0.663482	5.09989e-05	-1.17784e-10	-0.672995	0.000154679	-1.17784e-10	-0.637203
167758027	rs2198740	5.66448e-06	-0.884234	-1.92876e-10	3.27632e-05	-1.11549	-1.92876e-10	0.000102014	-1.05344	-1.92876e-10
167759019	rs62353209	3.89178e-06	-1.25958	-1.92876e-10	2.15003e-05	-1.53673	-1.92876e-10	5.87626e-05	-1.60505	-1.92876e-10
167760028	rs7698253	1.259e-06	-1.52747	-0.860661	2.00159e-05	-0.57476	-1.03351	3.44357e-05	-1.19647	-0.942992
167760045	rs148833027	6.19185e-06	-0.795216	-1.92876e-10	2.08866e-05	-1.56569	-1.92876e-10	6.79443e-05	-1.45986	-1.92876e-10
167760175	rs7698485	1.1853e-06	-1.61059	-0.83787	1.65048e-05	-0.782908	-1.01824	3.06607e-05	-1.3329	-0.922673
167761508	rs4859995	9.57528e-07	-1.71831	-0.943545	8.11584e-06	-1.49286	-1.01812	2.36025e-05	-1.58192	-0.935286
167761509	rs117614805	7.38462e-06	-1.17784e-10	-0.61905	4.77813e-05	-1.17784e-10	-0.738164	0.000150572	-1.17784e-10	-0.66411
167762116	rs2124453	9.75062e-07	-1.71727	-0.926434	8.34453e-06	-1.4795	-1.00369	2.42261e-05	-1.57147	-0.919657
167762331	rs76071301	6.5632e-06	-1.17784e-10	-0.736972	5.29866e-05	-1.17784e-10	-0.634759	0.0001438	-1.17784e-10	-0.710131
167762548	rs72697531	7.41785e-07	-1.71508	-1.20207	5.35897e-06	-1.71908	-1.20695	1.59158e-05	-1.71696	-1.19429
167762940	rs79683184	2.12827e-06	-1.17412	-0.689023	1.76189e-05	-0.955094	-0.780729	4.08968e-05	-1.23938	-0.728125
167763031	rs77629181	2.51102e-06	-1.69776	-1.92876e-10	2.05524e-05	-1.58182	-1.92876e-10	5.8621e-05	-1.60746	-1.92876e-10
167763298	rs6829321	8.38514e-06	-0.491988	-1.92876e-10	4.28795e-05	-0.846404	-1.92876e-10	0.00013409	-0.780042	-1.92876e-10
167763369	rs6829373	9.45083e-07	-1.71405	-0.960883	8.34898e-06	-1.45162	-1.03104	2.40123e-05	-1.54941	-0.950571
167763437	rs186285271	9.12978e-06	-0.406908	-1.92876e-10	5.36622e-05	-0.62209	-1.92876e-10	0.000174194	-0.518383	-1.92876e-10
167763557	rs145177458	4.57711e-06	-1.09738	-1.92876e-10	2.5679e-05	-1.35913	-1.92876e-10	7.00035e-05	-1.43001	-1.92876e-10
167764092	rs2124452	2.10442e-06	-0.699408	-1.175	1.45737e-05	-0.718264	-1.20732	2.88804e-05	-1.11669	-1.1987
167764265	rs74287163	1.59219e-06	-1.67715	-0.47619	9.82568e-06	-1.71905	-0.600745	3.1661e-05	-1.70911	-0.514362
167764335	rs7697008	2.9944e-06	-1.52171	-1.92876e-10	1.88524e-05	-1.66816	-1.92876e-10	5.34234e-05	-1.7003	-1.92876e-10
167764431	rs76580768	6.25224e-06	-0.78551	-1.92876e-10	2.09697e-05	-1.56172	-1.92876e-10	6.82954e-05	-1.45471	-1.92876e-10
167764495	rs11132237	4.0229e-06	-1.22645	-1.92876e-10	2.23001e-05	-1.50021	-1.92876e-10	6.04267e-05	-1.57712	-1.92876e-10
167765089	rs78201610	3.49291e-06	-1.36771	-1.92876e-10	1.90702e-05	-1.65667	-1.92876e-10	5.53267e-05	-1.6653	-1.92876e-10
167765297	rs12640666	7.44749e-06	-1.17784e-10	-0.610573	4.84752e-05	-1.17784e-10	-0.723745	0.000153159	-1.17784e-10	-0.647073
167765615	rs76029788	2.51389e-06	-1.69662	-1.92876e-10	2.04942e-05	-1.58466	-1.92876e-10	5.84713e-05	-1.61002	-1.92876e-10
167765672	rs76946984	7.97356e-06	-1.17784e-10	-0.542318	5.12318e-05	-1.17784e-10	-0.668438	0.000169902	-1.17784e-10	-0.543331
167765735	rs2168402	1.15349e-06	-1.6053	-0.870353	1.64732e-05	-0.761317	-1.04174	3.01982e-05	-1.31949	-0.95128
167765943	rs114800499	2.54536e-06	-1.68418	-1.92876e-10	1.79289e-05	-1.71838	-1.92876e-10	5.24427e-05	-1.71883	-1.92876e-10
167766300	rs78661796	7.53522e-06	-1.17784e-10	-0.598861	4.86123e-05	-1.17784e-10	-0.720922	0.000153229	-1.17784e-10	-0.646621
167766433	rs72697533	7.54471e-07	-1.6972	-1.20299	5.57904e-06	-1.6767	-1.20909	1.69806e-05	-1.64868	-1.1978
167766698	rs76811453	4.10217e-06	-1.17784e-10	-1.20693	2.96023e-05	-1.17784e-10	-1.21694	8.71655e-05	-1.17784e-10	-1.21074
167767811	rs74539360	2.77958e-06	-1.59615	-1.92876e-10	1.8234e-05	-1.70151	-1.92876e-10	5.24642e-05	-1.71842	-1.92876e-10
167769642	rs62353210	6.25224e-06	-0.78551	-1.92876e-10	2.09697e-05	-1.56172	-1.92876e-10	6.82954e-05	-1.45471	-1.92876e-10
167770109	rs35102463	2.53338e-06	-1.6889	-1.92876e-10	1.80075e-05	-1.71401	-1.92876e-10	5.2458e-05	-1.71854	-1.92876e-10
167770918	rs149163334	5.243e-06	-1.17784e-10	-0.961556	3.73956e-05	-1.17784e-10	-0.983244	0.000106272	-1.17784e-10	-1.01255
167771360	rs72697535	2.75168e-06	-1.60624	-1.92876e-10	2.10645e-05	-1.55721	-1.92876e-10	6.48134e-05	-1.50704	-1.92876e-10
167771434	rs6834387	1.47412e-06	-1.65589	-0.574495	1.63727e-05	-0.951156	-0.858027	3.52707e-05	-1.4363	-0.6792
167771759	rs62353211	4.18536e-06	-1.18686	-1.92876e-10	2.25307e-05	-1.48992	-1.92876e-10	6.10134e-05	-1.56746	-1.92876e-10
167771836	rs146096716	2.73112e-06	-1.61374	-1.92876e-10	2.08755e-05	-1.56622	-1.92876e-10	6.41473e-05	-1.51737	-1.92876e-10
167771860	rs138931219	7.54903e-06	-1.17784e-10	-0.597031	4.9072e-05	-1.17784e-10	-0.71151	0.000155184	-1.17784e-10	-0.633938
167771946	rs141383759	6.39486e-06	-1.17784e-10	-0.762956	4.46828e-05	-1.17784e-10	-0.805209	0.000139173	-1.17784e-10	-0.742835
167772180	rs368353173	5.38866e-06	-1.17784e-10	-0.934154	3.83911e-05	-1.17784e-10	-0.956972	0.000108925	-1.17784e-10	-0.987889
167772554	rs139162047	4.26303e-06	-1.16847	-1.92876e-10	1.84237e-05	-1.69116	-1.92876e-10	5.68859e-05	-1.6375	-1.92876e-10
167773457	rs4859969	1.50192e-06	-1.6606	-0.551103	1.66683e-05	-0.953702	-0.837589	3.60351e-05	-1.43745	-0.656609
167773818	rs62353214	4.54523e-06	-1.10437	-1.92876e-10	1.87589e-05	-1.67313	-1.92876e-10	5.85363e-05	-1.60891	-1.92876e-10
167773860	rs12331675	4.44951e-06	-1.12566	-1.92876e-10	1.85144e-05	-1.68625	-1.92876e-10	5.73588e-05	-1.62923	-1.92876e-10
167773949	rs74681854	4.32742e-06	-1.17784e-10	-1.15348	3.07967e-05	-1.17784e-10	-1.17739	9.09087e-05	-1.17784e-10	-1.1687
167774109	rs74287164	7.68303e-06	-1.17784e-10	-0.579435	4.94675e-05	-1.17784e-10	-0.703481	0.000156117	-1.17784e-10	-0.627947
167774302	rs79979221	7.64609e-06	-1.17784e-10	-0.584256	5.32756e-05	-1.17784e-10	-0.629319	0.000169296	-1.17784e-10	-0.546902
167774320	rs185171234	4.40907e-06	-1.13479	-1.92876e-10	2.49618e-05	-1.38745	-1.92876e-10	6.82529e-05	-1.45533	-1.92876e-10
167776168	rs2068609	7.58641e-06	-1.17784e-10	-0.592092	4.92916e-05	-1.17784e-10	-0.707044	0.00015593	-1.17784e-10	-0.629146
167776603	rs56258049	2.77958e-06	-1.59615	-1.92876e-10	1.8234e-05	-1.70151	-1.92876e-10	5.24642e-05	-1.71842	-1.92876e-10
167776873	rs897514	2.60801e-06	-1.6872	0.0273349	2.34868e-05	-1.24067	-0.207687	6.44477e-05	-1.48868	-0.0240152
167777021	rs75476330	5.487e-06	-1.17784e-10	-0.916069	4.39958e-05	-1.17784e-10	-0.820705	0.000120228	-1.17784e-10	-0.889162
167777082	rs55711272	9.00868e-07	-1.57659	-1.14626	6.12494e-06	-1.67648	-1.11595	1.71076e-05	-1.71271	-1.12632
167777305	rs897513	1.21816e-06	-1.65466	-0.766445	7.9294e-06	-1.68082	-0.853396	2.48967e-05	-1.71054	-0.753281
167777390	rs141747343	5.37709e-06	-1.17784e-10	-0.936303	3.80454e-05	-1.17784e-10	-0.966019	0.000114422	-1.17784e-10	-0.938659
167777595	rs77371188	7.62822e-06	-1.17784e-10	-0.586595	4.95373e-05	-1.17784e-10	-0.702072	0.000156764	-1.17784e-10	-0.623813
167778011	rs62353215	4.52867e-06	-1.10802	-1.92876e-10	2.37494e-05	-1.43724	-1.92876e-10	6.37172e-05	-1.5241	-1.92876e-10
167778165	rs35646569	1.60778e-06	-1.07836	-1.06524	8.19547e-06	-1.46056	-1.04066	2.10938e-05	-1.59539	-1.03418
167778309	rs72697537	1.23793e-06	-1.6704	-0.734609	1.44463e-05	-0.993119	-0.941238	2.95904e-05	-1.46035	-0.830753
167778722	rs115153554	3.0658e-06	-1.49814	-1.92876e-10	2.32343e-05	-1.45917	-1.92876e-10	6.76784e-05	-1.46379	-1.92876e-10
167779629	rs62353217	4.20064e-06	-1.18321	-1.92876e-10	2.25847e-05	-1.48752	-1.92876e-10	6.11324e-05	-1.56551	-1.92876e-10
167779965	rs144399416	6.78151e-06	-0.70425	-1.92876e-10	3.67826e-05	-0.999774	-1.92876e-10	9.45013e-05	-1.12994	-1.92876e-10
167780082	rs80151066	2.87988e-06	-1.5607	-1.92876e-10	1.8046e-05	-1.71187	-1.92876e-10	5.2724e-05	-1.71348	-1.92876e-10
167780083	rs115921504	2.90378e-06	-1.55244	-1.92876e-10	1.80162e-05	-1.71353	-1.92876e-10	5.28115e-05	-1.71182	-1.92876e-10
167780915	rs7660401	9.49415e-07	-1.71825	-0.952104	7.38293e-06	-1.58487	-1.02076	2.21259e-05	-1.62784	-0.953969
167781482	rs10029969	6.61515e-06	-0.729087	-1.92876e-10	2.1216e-05	-1.55004	-1.92876e-10	6.93363e-05	-1.43958	-1.92876e-10
167781651	rs62353218	6.61515e-06	-0.729087	-1.92876e-10	2.1216e-05	-1.55004	-1.92876e-10	6.93363e-05	-1.43958	-1.92876e-10
167781734	rs141644273	2.00194e-05	0.378252	-1.92876e-10	0.000127907	0.246509	-1.92876e-10	0.000678559	0.841419	-1.92876e-10
167782707	rs114799703	2.46743e-06	-1.71527	-1.92876e-10	1.83102e-05	-1.69734	-1.92876e-10	5.46191e-05	-1.67817	-1.92876e-10
167783083	rs62353219	6.74302e-06	-0.709943	-1.92876e-10	2.13857e-05	-1.54208	-1.92876e-10	7.00483e-05	-1.42937	-1.92876e-10
167783571	rs62353220	6.74302e-06	-0.709943	-1.92876e-10	2.13857e-05	-1.54208	-1.92876e-10	7.00483e-05	-1.42937	-1.92876e-10
167783703	rs189316301	2.47178e-06	-1.71351	-1.92876e-10	1.80358e-05	-1.71244	-1.92876e-10	5.33381e-05	-1.7019	-1.92876e-10
167783792	rs72697539	7.92765e-07	-1.6914	-1.15928	5.66236e-06	-1.70427	-1.16669	1.67297e-05	-1.71517	-1.14619
167783879	rs150680705	4.38079e-06	-1.17784e-10	-1.14122	3.14388e-05	-1.17784e-10	-1.15676	9.33235e-05	-1.17784e-10	-1.14248
167784376	rs79012697	7.84603e-06	-1.17784e-10	-0.558442	5.08169e-05	-1.17784e-10	-0.676569	0.000161107	-1.17784e-10	-0.596486
167785513	rs4859997	1.06708e-06	-1.37651	-1.17701	1.09162e-05	-1.06056	-1.15399	2.42326e-05	-1.32016	-1.1707
167785934	rs144965399	4.34527e-06	-1.17784e-10	-1.14936	3.12097e-05	-1.17784e-10	-1.16407	9.25727e-05	-1.17784e-10	-1.15056
167785953	rs60537597	7.29925e-06	-1.17784e-10	-0.630678	4.76614e-05	-1.17784e-10	-0.740677	0.000151087	-1.17784e-10	-0.660694
167786089	rs12498421	7.39895e-07	-1.71769	-1.20201	7.03199e-06	-1.46848	-1.18584	1.698e-05	-1.64877	-1.19774
167786501	rs4566679	1.72805e-06	-1.69202	-0.379438	1.1412e-05	-1.6497	-0.520432	3.7693e-05	-1.69358	-0.355501
167786572	rs4289464	1.59587e-06	-1.717	-0.434036	1.1678e-05	-1.57691	-0.570182	3.74717e-05	-1.64409	-0.41088
167787116	rs4859998	1.92861e-06	-1.66174	-0.299915	1.17553e-05	-1.70047	-0.440026	3.93208e-05	-1.71494	-0.291859
167787153	rs142279215	2.6976e-06	-1.62609	-1.92876e-10	1.81728e-05	-1.70487	-1.92876e-10	5.28208e-05	-1.71165	-1.92876e-10
167787309	rs10049559	6.74302e-06	-0.709943	-1.92876e-10	2.13857e-05	-1.54208	-1.92876e-10	7.00483e-05	-1.42937	-1.92876e-10
167787710	rs62353259	3.03472e-06	-0.355007	-1.15332	1.17624e-05	-1.01516	-1.12473	2.71221e-05	-1.24237	-1.13584
167787733	rs77073253	7.80671e-06	-1.17784e-10	-0.563466	5.02639e-05	-1.17784e-10	-0.687512	0.000166349	-1.17784e-10	-0.564463
167787891	rs7691474	1.45243e-06	-1.68405	-0.56116	1.49819e-05	-1.06263	-0.835327	3.36406e-05	-1.50306	-0.659762
167787992	rs62354060	6.68799e-06	-0.718136	-1.92876e-10	2.1573e-05	-1.53335	-1.92876e-10	7.08278e-05	-1.4183	-1.92876e-10
167788080	rs75925418	4.36695e-06	-1.17784e-10	-1.14439	3.14595e-05	-1.17784e-10	-1.1561	9.06831e-05	-1.17784e-10	-1.17118
167788342	rs6553015	7.24e-07	-1.71921	-1.2222	7.00718e-06	-1.44586	-1.21201	1.68073e-05	-1.63575	-1.22098
167788964	rs76022439	1.74413e-06	-0.840602	-1.22159	9.77086e-06	-1.11039	-1.215	2.44842e-05	-1.26264	-1.21789
167789207	rs7440269	2.90597e-06	-0.392906	-1.15878	1.13669e-05	-1.04231	-1.13178	2.63479e-05	-1.26467	-1.1425
167789355	rs62354061	6.62106e-06	-0.728194	-1.92876e-10	2.148e-05	-1.53767	-1.92876e-10	7.04391e-05	-1.4238	-1.92876e-10
167789684	rs80268038	4.1272e-06	-1.17784e-10	-1.20085	2.9811e-05	-1.17784e-10	-1.20992	8.79564e-05	-1.17784e-10	-1.20171
167789802	rs57136544	3.71572e-06	-0.315646	-0.99023	1.44662e-05	-0.986806	-0.94618	3.32757e-05	-1.21898	-0.954743
167790507	rs12647293	6.70651e-06	-1.17784e-10	-0.715371	4.41193e-05	-1.17784e-10	-0.817901	0.000138379	-1.17784e-10	-0.748555
167790958	rs7672200	7.2465e-07	-1.71899	-1.22153	6.98767e-06	-1.44568	-1.21497	1.68129e-05	-1.63633	-1.22007
167790986	rs113282683	1.08999e-05	-0.2297	-1.92876e-10	7.98701e-05	-0.224396	-1.92876e-10	0.000340049	0.150538	-1.92876e-10
167791697	rs74559350	6.73718e-06	-1.17784e-10	-0.710809	4.40766e-05	-1.17784e-10	-0.81887	0.000138651	-1.17784e-10	-0.74659
167791799	rs10026881	9.96967e-07	-1.40203	-1.21946	9.93779e-06	-1.10288	-1.20558	2.23938e-05	-1.35198	-1.21778
167791824	rs10026895	1.03276e-06	-1.70868	-0.877533	7.60163e-06	-1.61588	-0.960557	2.30821e-05	-1.67101	-0.868488
167791964	rs10026986	6.69727e-06	-0.716751	-1.92876e-10	2.13702e-05	-1.5428	-1.92876e-10	6.99372e-05	-1.43095	-1.92876e-10
167792005	rs62354063	4.5011e-06	-1.11413	-1.92876e-10	2.36512e-05	-1.44138	-1.92876e-10	6.34982e-05	-1.52754	-1.92876e-10
167792205	rs111826356	6.6302e-06	-0.726816	-1.92876e-10	2.12805e-05	-1.54701	-1.92876e-10	6.95616e-05	-1.43634	-1.92876e-10
167793064	rs62354064	6.64239e-06	-0.724979	-1.92876e-10	2.15573e-05	-1.53408	-1.92876e-10	7.07145e-05	-1.4199	-1.92876e-10
167794132	rs60053973	1.9808e-06	-1.01408	-0.920871	7.03461e-06	-1.7074	-0.946551	2.31282e-05	-1.64621	-0.891295
167794371	rs140316493	4.04608e-06	-1.17784e-10	-1.2207	2.95891e-05	-1.17784e-10	-1.21739	8.69981e-05	-1.17784e-10	-1.21267
167794660	rs117535753	5.27106e-06	-1.17784e-10	-0.956218	3.77728e-05	-1.17784e-10	-0.973209	0.000111799	-1.17784e-10	-0.961852
167794816	rs150994146	3.07015e-06	-1.49672	-1.92876e-10	1.79725e-05	-1.71596	-1.92876e-10	5.33433e-05	-1.7018	-1.92876e-10
167794933	rs13103887	1.30917e-06	-1.1858	-1.16326	5.5473e-06	-1.71911	-1.17237	1.70457e-05	-1.68996	-1.1527
167795292	rs13111333	7.43174e-07	-1.71888	-1.1964	6.2966e-06	-1.56219	-1.2026	1.74152e-05	-1.63196	-1.18925
167795452	rs72986050	6.40723e-06	-1.17784e-10	-0.761022	4.22588e-05	-1.17784e-10	-0.860984	0.000132665	-1.17784e-10	-0.790725
167796003	rs4241628	1.42243e-06	-1.71827	-0.547815	1.05811e-05	-1.57244	-0.673288	3.3499e-05	-1.64065	-0.526381
167796603	rs4128681	8.98726e-07	-1.71266	-1.01257	7.12964e-06	-1.60471	-1.03582	2.06023e-05	-1.66356	-0.98959
167796810	rs78450743	4.72625e-05	1.23727	-1.92876e-10	0.000224233	0.807888	-1.92876e-10	0.000207002	-0.345823	-1.92876e-10
167796914	rs10517910	1.01829e-06	-1.70918	-0.891137	7.47377e-06	-1.621	-0.9724	2.26901e-05	-1.67435	-0.88227
167797557	rs17702109	1.06447e-06	-1.64845	-0.907529	7.04828e-06	-1.68566	-0.966356	2.05109e-05	-1.71675	-0.940842
167797635	rs117669590	4.04174e-06	-1.17784e-10	-1.22178	2.95409e-05	-1.17784e-10	-1.21902	8.68067e-05	-1.17784e-10	-1.21487
167797810	rs9996592	8.99957e-07	-1.68144	-1.04242	6.58601e-06	-1.65593	-1.06392	1.93051e-05	-1.6971	-1.02109
167798911	rs10027880	1.50206e-06	-1.71633	-0.495283	1.10926e-05	-1.57273	-0.625787	3.5327e-05	-1.64087	-0.473038
167799209	rs62354068	6.48449e-06	-0.749037	-1.92876e-10	2.1043e-05	-1.55823	-1.92876e-10	6.86083e-05	-1.45014	-1.92876e-10
167799220	rs186276389	2.49273e-06	-1.70507	-1.92876e-10	2.02971e-05	-1.59432	-1.92876e-10	5.8034e-05	-1.61752	-1.92876e-10
167799409	rs9990722	6.35773e-06	-0.768779	-1.92876e-10	2.08757e-05	-1.56621	-1.92876e-10	6.79019e-05	-1.46049	-1.92876e-10
167799451	rs9990732	6.35773e-06	-0.768779	-1.92876e-10	2.08757e-05	-1.56621	-1.92876e-10	6.79019e-05	-1.46049	-1.92876e-10
167799474	rs12647487	6.99883e-06	-1.17784e-10	-0.672707	4.56065e-05	-1.17784e-10	-0.784748	0.000144425	-1.17784e-10	-0.705793
167799598	rs10021984	6.24079e-06	-0.787343	-1.92876e-10	2.07219e-05	-1.57361	-1.92876e-10	6.72503e-05	-1.47013	-1.92876e-10
167799695	rs17702127	9.93435e-07	-1.47008	-1.15495	6.24575e-06	-1.58348	-1.18941	1.85047e-05	-1.57946	-1.18106
167799899	rs13123001	1.40994e-06	-1.27809	-0.996818	6.49243e-06	-1.71413	-1.02003	1.99099e-05	-1.7113	-0.976038
167799953	rs76089643	7.01751e-06	-1.17784e-10	-0.670041	4.57151e-05	-1.17784e-10	-0.782369	0.000144799	-1.17784e-10	-0.703209
167800916	rs9996631	6.24079e-06	-0.787343	-1.92876e-10	2.07219e-05	-1.57361	-1.92876e-10	6.72503e-05	-1.47013	-1.92876e-10
167801275	rs9996973	6.12126e-06	-0.806682	-1.92876e-10	2.05653e-05	-1.58119	-1.92876e-10	6.65845e-05	-1.48008	-1.92876e-10
167801478	rs9997140	6.18058e-06	-0.797039	-1.92876e-10	2.06429e-05	-1.57743	-1.92876e-10	6.69149e-05	-1.47513	-1.92876e-10
167801896	rs78651116	2.54148e-06	-1.6857	-1.92876e-10	1.92492e-05	-1.64733	-1.92876e-10	5.81797e-05	-1.61501	-1.92876e-10
167801983	rs17520371	6.12126e-06	-0.806682	-1.92876e-10	2.05653e-05	-1.58119	-1.92876e-10	6.65845e-05	-1.48008	-1.92876e-10
167802006	rs76758424	5.54041e-06	-1.17784e-10	-0.906382	4.11134e-05	-1.17784e-10	-0.888463	0.000115148	-1.17784e-10	-0.932332
167802246	rs17598700	6.12126e-06	-0.806682	-1.92876e-10	2.05653e-05	-1.58119	-1.92876e-10	6.65845e-05	-1.48008	-1.92876e-10
167802361	rs62354069	6.12126e-06	-0.806682	-1.92876e-10	2.05653e-05	-1.58119	-1.92876e-10	6.65845e-05	-1.48008	-1.92876e-10
167802622	rs4860000	1.06151e-06	-1.37423	-1.18452	5.55562e-06	-1.69726	-1.19273	1.61438e-05	-1.71908	-1.17793
167802722	rs17598718	6.12126e-06	-0.806682	-1.92876e-10	2.05653e-05	-1.58119	-1.92876e-10	6.65845e-05	-1.48008	-1.92876e-10
167802803	rs17645671	9.39843e-07	-1.46615	-1.21434	6.01682e-06	-1.58668	-1.22356	1.7696e-05	-1.5832	-1.22201
167802839	rs6826435	1.40533e-06	-1.27809	-1.00009	6.47235e-06	-1.71413	-1.02313	1.9842e-05	-1.7113	-0.979455
167802961	rs17520406	6.12126e-06	-0.806682	-1.92876e-10	2.05653e-05	-1.58119	-1.92876e-10	6.65845e-05	-1.48008	-1.92876e-10
167803084	rs28567527	6.12126e-06	-0.806682	-1.92876e-10	2.05653e-05	-1.58119	-1.92876e-10	6.65845e-05	-1.48008	-1.92876e-10
167803141	rs28716663	6.12126e-06	-0.806682	-1.92876e-10	2.05653e-05	-1.58119	-1.92876e-10	6.65845e-05	-1.48008	-1.92876e-10
167803670	rs62354071	8.84675e-07	-1.52888	-1.2121	5.78692e-06	-1.62585	-1.22334	1.70303e-05	-1.62251	-1.22104
167803743	rs112739104	2.4584e-06	-1.71894	-1.92876e-10	1.8263e-05	-1.69992	-1.92876e-10	5.39105e-05	-1.69123	-1.92876e-10
167804226	rs113631656	2.4729e-06	-1.71306	-1.92876e-10	1.79606e-05	-1.71662	-1.92876e-10	5.24269e-05	-1.71913	-1.92876e-10
167806293	rs73861903	1.34568e-06	-1.54914	-0.772406	8.50774e-06	-1.61794	-0.845882	2.43053e-05	-1.67975	-0.808109
167807082	rs12642160	9.91643e-06	-1.17784e-10	-0.324257	6.22218e-05	-1.17784e-10	-0.474094	0.000211114	-1.17784e-10	-0.326152
167808130	rs4349627	9.18636e-07	-1.5817	-1.12161	5.86433e-06	-1.66156	-1.17435	1.75854e-05	-1.65893	-1.15255
167808432	rs11132570	1.00693e-06	-1.40361	-1.20794	5.47328e-06	-1.69242	-1.2125	1.57323e-05	-1.71921	-1.20362
167808659	rs116195347	2.51864e-06	-1.69473	-1.92876e-10	1.90649e-05	-1.65695	-1.92876e-10	5.42509e-05	-1.68493	-1.92876e-10
167808809	rs149005856	4.03546e-06	-1.17784e-10	-1.22333	2.94562e-05	-1.17784e-10	-1.2219	8.64397e-05	-1.17784e-10	-1.2191
167808889	rs17598772	6.23998e-06	-0.787473	-1.92876e-10	2.04629e-05	-1.58619	-1.92876e-10	6.5953e-05	-1.48961	-1.92876e-10
167808920	rs74791511	4.78973e-06	-1.17784e-10	-1.05198	3.41189e-05	-1.17784e-10	-1.07495	0.000102533	-1.17784e-10	-1.04837
167809058	rs17520441	7.24109e-06	-0.638678	-1.92876e-10	4.03393e-05	-0.907473	-1.92876e-10	0.000108536	-0.991466	-1.92876e-10
167809133	rs5028425	7.35606e-07	-1.71381	-1.2117	5.98401e-06	-1.59995	-1.21576	1.6616e-05	-1.66022	-1.20796
167809377	rs80149332	7.4632e-06	-1.17784e-10	-0.608466	4.8307e-05	-1.17784e-10	-0.727221	0.000153714	-1.17784e-10	-0.643457
167809560	rs10517906	3.70382e-06	-0.295654	-1.01343	1.40607e-05	-0.972344	-0.989069	3.2743e-05	-1.20702	-0.982846
167809874	rs7661721	1.02987e-06	-1.40361	-1.18541	5.5824e-06	-1.69242	-1.19276	1.61275e-05	-1.71921	-1.17881
167810891	rs13113012	1.34646e-06	-1.31074	-1.01023	6.43289e-06	-1.71123	-1.03215	1.95874e-05	-1.71415	-0.989511
167811158	rs139631645	3.13809e-06	-1.47484	-1.92876e-10	2.04899e-05	-1.58487	-1.92876e-10	5.78841e-05	-1.62011	-1.92876e-10
167811318	rs117927416	4.03453e-06	-1.17784e-10	-1.22356	2.9434e-05	-1.17784e-10	-1.22265	8.63284e-05	-1.17784e-10	-1.22039
167811446	rs6832604	1.12994e-06	-1.29008	-1.20621	5.36517e-06	-1.71383	-1.21104	1.58831e-05	-1.71162	-1.20167
167811462	rs148635301	4.03445e-06	-1.17784e-10	-1.22358	2.94303e-05	-1.17784e-10	-1.22277	8.63082e-05	-1.17784e-10	-1.22063
167811472	rs6846447	1.12895e-06	-1.29008	-1.20708	5.36119e-06	-1.71383	-1.21178	1.58675e-05	-1.71162	-1.20266
167812294	rs139057875	2.51757e-06	-1.69515	-1.92876e-10	1.79677e-05	-1.71622	-1.92876e-10	5.30357e-05	-1.70759	-1.92876e-10
167812963	rs10001800	9.41033e-07	-1.71821	-0.961022	7.35724e-06	-1.57445	-1.03467	2.17101e-05	-1.64269	-0.958085
167813611	rs28594898	6.01021e-06	-0.824991	-1.92876e-10	2.01797e-05	-1.60012	-1.92876e-10	6.47486e-05	-1.50804	-1.92876e-10
167813744	rs4314314	6.40365e-06	-0.761582	-1.92876e-10	2.05057e-05	-1.5841	-1.92876e-10	6.61461e-05	-1.48669	-1.92876e-10
167813778	rs79477526	8.62521e-06	-1.17784e-10	-0.463761	5.50555e-05	-1.17784e-10	-0.596456	0.000176946	-1.17784e-10	-0.502708
167813818	rs17520532	6.07277e-06	-0.814635	-1.92876e-10	2.04646e-05	-1.5861	-1.92876e-10	6.59564e-05	-1.48956	-1.92876e-10
167814393	rs12646018	7.89077e-06	-1.17784e-10	-0.552756	5.07923e-05	-1.17784e-10	-0.677054	0.000162265	-1.17784e-10	-0.58932
167814606	rs10517907	1.47812e-06	-1.71082	-0.516857	1.04154e-05	-1.61555	-0.645959	3.33137e-05	-1.67121	-0.501378
167815236	rs17598884	5.95342e-06	-0.834484	-1.92876e-10	2.01102e-05	-1.60357	-1.92876e-10	6.44514e-05	-1.51264	-1.92876e-10
167815322	rs4860001	1.15909e-06	-1.67624	-0.794571	7.58736e-06	-1.69436	-0.883958	2.37775e-05	-1.71185	-0.797962
167815359	rs4860002	9.69963e-07	-1.70952	-0.939423	7.16636e-06	-1.61991	-1.01549	2.15196e-05	-1.67416	-0.935429
167815372	rs4860003	1.10488e-06	-1.31163	-1.20708	5.37756e-06	-1.71078	-1.21178	1.58199e-05	-1.71462	-1.20266
167815733	rs17520609	1.07789e-06	-1.63555	-0.907899	6.87083e-06	-1.62014	-1.05737	2.02479e-05	-1.69254	-0.977958
167815850	rs6553313	7.28227e-07	-1.71417	-1.22143	5.92963e-06	-1.60192	-1.22292	1.63966e-05	-1.66179	-1.21969
167815902	rs17520623	5.84236e-06	-0.853316	-1.92876e-10	1.9975e-05	-1.61032	-1.92876e-10	6.38709e-05	-1.52169	-1.92876e-10
167816775	rs10014429	6.15866e-06	-0.800591	-1.92876e-10	2.02125e-05	-1.5985	-1.92876e-10	6.49001e-05	-1.5057	-1.92876e-10
167816995	rs10014713	6.92625e-06	-0.683132	-1.92876e-10	2.11393e-05	-1.55366	-1.92876e-10	6.88072e-05	-1.44724	-1.92876e-10
167817347	rs12646167	8.52955e-06	-1.17784e-10	-0.474914	5.43402e-05	-1.17784e-10	-0.609533	0.000174859	-1.17784e-10	-0.514573
167817725	rs28547236	6.12047e-06	-0.806811	-1.92876e-10	2.03152e-05	-1.59343	-1.92876e-10	6.53262e-05	-1.49916	-1.92876e-10
167817796	rs111355171	2.4595e-06	-1.71849	-1.92876e-10	1.83157e-05	-1.69704	-1.92876e-10	5.40971e-05	-1.68777	-1.92876e-10
167817905	rs10517908	2.09707e-06	-0.829624	-1.04828	6.39627e-06	-1.68006	-1.06902	2.2064e-05	-1.556	-1.0286
167818410	rs10018199	8.11988e-07	-1.71728	-1.10944	7.03132e-06	-1.51304	-1.14138	1.98996e-05	-1.59564	-1.09221
167819246	rs368315866	3.21462e-06	-1.45074	-1.92876e-10	2.13702e-05	-1.5428	-1.92876e-10	6.52838e-05	-1.49981	-1.92876e-10
167819576	rs28499875	6.19181e-06	-0.795222	-1.92876e-10	2.0158e-05	-1.60119	-1.92876e-10	6.4379e-05	-1.51376	-1.92876e-10
167819898	rs74483071	7.86038e-06	-1.17784e-10	-0.556615	5.03116e-05	-1.17784e-10	-0.686562	0.000161068	-1.17784e-10	-0.596727
167820216	rs67647350	9.02506e-07	-1.70086	-1.02017	7.47674e-06	-1.48579	-1.10721	2.00405e-05	-1.60639	-1.07441
167820325	rs56851639	7.3458e-07	-1.7095	-1.21741	6.84885e-06	-1.45818	-1.22254	1.84189e-05	-1.5516	-1.21358
167820340	rs56311229	8.83662e-07	-1.54504	-1.19709	5.85205e-06	-1.63284	-1.20517	1.70707e-05	-1.62827	-1.21292
167820648	rs74287165	5.94463e-06	-1.17784e-10	-0.835962	4.11246e-05	-1.17784e-10	-0.888193	0.000130173	-1.17784e-10	-0.809684
167820799	rs62354109	7.04432e-06	-0.666228	-1.92876e-10	2.14187e-05	-1.54054	-1.92876e-10	6.95979e-05	-1.43582	-1.92876e-10
167821157	rs13126813	9.31101e-07	-1.67615	-1.01369	7.04504e-06	-1.55018	-1.10229	1.93005e-05	-1.64958	-1.06884
167821252	rs10019607	2.66486e-06	-0.779176	-0.859123	7.76377e-06	-1.60257	-0.952755	2.64298e-05	-1.51539	-0.88867
167821328	rs77158985	1.63101e-06	-0.914199	-1.21505	1.44316e-05	-0.720065	-1.21531	3.8981e-05	-0.80215	-1.21333
167821360	rs112468025	2.45821e-06	-1.71902	-1.92876e-10	1.82506e-05	-1.7006	-1.92876e-10	5.38667e-05	-1.69204	-1.92876e-10
167821498	rs77117107	7.45485e-06	-1.17784e-10	-0.609586	4.79816e-05	-1.17784e-10	-0.733981	0.00015301	-1.17784e-10	-0.648047
167821652	rs77898980	7.3553e-06	-1.17784e-10	-0.623029	4.74094e-05	-1.17784e-10	-0.745977	0.000151032	-1.17784e-10	-0.66106
167821834	rs12649412	7.37378e-06	-1.17784e-10	-0.62052	4.75156e-05	-1.17784e-10	-0.74374	0.000151399	-1.17784e-10	-0.658631
167821848	rs10022395	2.63318e-06	-0.788913	-0.861344	7.72251e-06	-1.60599	-0.95467	2.62546e-05	-1.51991	-0.890799
167822003	rs11132786	9.05166e-07	-1.67277	-1.04532	6.98025e-06	-1.55669	-1.10502	1.86394e-05	-1.65373	-1.09954
167822014	rs12649447	2.62214e-06	-0.788913	-0.865545	7.69463e-06	-1.60599	-0.958287	2.61492e-05	-1.51991	-0.894825
167822098	rs12648340	7.01034e-06	-1.17784e-10	-0.671064	4.54263e-05	-1.17784e-10	-0.788706	0.000144176	-1.17784e-10	-0.707517
167822137	rs12649478	7.51231e-06	-1.17784e-10	-0.601906	4.83119e-05	-1.17784e-10	-0.727121	0.000154152	-1.17784e-10	-0.640611
167822177	rs117225509	5.13646e-06	-1.17784e-10	-0.982086	3.63211e-05	-1.17784e-10	-1.0124	0.000111174	-1.17784e-10	-0.967458
167822944	rs112005653	4.09041e-06	-1.17784e-10	-1.20981	2.97401e-05	-1.17784e-10	-1.2123	8.7543e-05	-1.17784e-10	-1.20642
167823094	rs75341555	7.5744e-06	-1.17784e-10	-0.593676	4.86687e-05	-1.17784e-10	-0.719763	0.000155386	-1.17784e-10	-0.63264
167823254	rs10025945	5.96478e-06	-0.832578	-1.92876e-10	1.98956e-05	-1.6143	-1.92876e-10	6.32678e-05	-1.53118	-1.92876e-10
167823313	rs74287166	7.51231e-06	-1.17784e-10	-0.601906	4.83119e-05	-1.17784e-10	-0.727121	0.000154152	-1.17784e-10	-0.640611
167823339	rs76903205	7.5744e-06	-1.17784e-10	-0.593676	4.86687e-05	-1.17784e-10	-0.719763	0.000155386	-1.17784e-10	-0.63264
167823607	rs4859970	9.18493e-07	-1.68193	-1.02154	7.27652e-06	-1.53466	-1.08549	1.92707e-05	-1.64039	-1.07958
167823699	rs74287167	7.61559e-06	-1.17784e-10	-0.588253	4.89053e-05	-1.17784e-10	-0.714912	0.000156204	-1.17784e-10	-0.627387
167823715	rs10019784	6.65777e-06	-0.722665	-1.92876e-10	2.07059e-05	-1.57438	-1.92876e-10	6.66682e-05	-1.47882	-1.92876e-10
167823839	rs76254114	7.13518e-06	-1.17784e-10	-0.653412	4.61441e-05	-1.17784e-10	-0.77303	0.000146657	-1.17784e-10	-0.690452
167823952	rs114970968	9.04258e-06	-0.416505	-1.92876e-10	2.31717e-05	-1.46187	-1.92876e-10	7.64437e-05	-1.342	-1.92876e-10
167823971	rs113347613	7.92656e-06	-0.54823	-1.92876e-10	2.18966e-05	-1.51847	-1.92876e-10	7.13282e-05	-1.41126	-1.92876e-10
167824004	rs74462944	3.63482e-06	-0.497739	-0.830152	8.76137e-06	-1.50674	-0.927705	3.0605e-05	-1.39651	-0.860876
167824208	rs9991390	7.28399e-06	-0.632771	-1.92876e-10	2.14536e-05	-1.53891	-1.92876e-10	6.97465e-05	-1.43368	-1.92876e-10
167824350	rs10020340	6.79283e-06	-0.702582	-1.92876e-10	2.08663e-05	-1.56666	-1.92876e-10	6.73325e-05	-1.46891	-1.92876e-10
167824444	rs13103911	8.7743e-06	-1.17784e-10	-0.446623	5.52072e-05	-1.17784e-10	-0.593705	0.000186016	-1.17784e-10	-0.452717
167824831	rs76660087	7.22851e-06	-1.17784e-10	-0.640417	4.66806e-05	-1.17784e-10	-0.76147	0.000148512	-1.17784e-10	-0.677884
167824866	rs77541370	4.0496e-06	-1.17784e-10	-1.21983	3.01253e-05	-1.17784e-10	-1.19943	8.61537e-05	-1.17784e-10	-1.22242
167824912	rs75587703	3.43685e-06	-1.38389	-1.92876e-10	2.90867e-05	-1.23452	-1.92876e-10	7.95156e-05	-1.3026	-1.92876e-10
167825025	rs3936140	1.5598e-06	-1.71637	-0.457526	1.15651e-05	-1.51549	-0.641311	3.82535e-05	-1.59889	-0.435423
167825233	rs75783102	7.32025e-06	-1.17784e-10	-0.627805	4.7208e-05	-1.17784e-10	-0.750235	0.000150336	-1.17784e-10	-0.665682
167825397	rs77846954	7.79974e-06	-1.17784e-10	-0.56436	4.99633e-05	-1.17784e-10	-0.693509	0.000159863	-1.17784e-10	-0.604234
167825398	rs151049236	7.29922e-06	-1.17784e-10	-0.630683	4.70871e-05	-1.17784e-10	-0.7528	0.000149918	-1.17784e-10	-0.668466
167825533	rs180834824	3.90133e-06	-1.25713	-1.92876e-10	2.57159e-05	-1.35769	-1.92876e-10	7.92642e-05	-1.30577	-1.92876e-10
167825580	rs140380205	2.51303e-06	-1.69696	-1.92876e-10	1.79151e-05	-1.71916	-1.92876e-10	5.25986e-05	-1.71586	-1.92876e-10
167825616	rs79997160	7.30233e-06	-1.17784e-10	-0.630256	4.7105e-05	-1.17784e-10	-0.75242	0.000149979	-1.17784e-10	-0.668054
167825970	rs77398552	7.86589e-06	-1.17784e-10	-0.555914	5.03433e-05	-1.17784e-10	-0.685933	0.000161177	-1.17784e-10	-0.596048
167826468	rs9997969	6.72479e-06	-0.712649	-1.92876e-10	2.07854e-05	-1.57055	-1.92876e-10	6.69978e-05	-1.47389	-1.92876e-10
167826584	rs79638421	2.52482e-06	-1.69228	-1.92876e-10	1.96995e-05	-1.62421	-1.92876e-10	5.65011e-05	-1.64429	-1.92876e-10
167827369	rs114728378	7.41724e-06	-1.17784e-10	-0.614643	4.77655e-05	-1.17784e-10	-0.738496	0.000152263	-1.17784e-10	-0.652943
167828098	rs17052666	7.45474e-06	-1.17784e-10	-0.6096	4.7981e-05	-1.17784e-10	-0.733993	0.000153008	-1.17784e-10	-0.64806
167828344	rs79380975	7.47332e-06	-1.17784e-10	-0.60711	4.80878e-05	-1.17784e-10	-0.73177	0.000153378	-1.17784e-10	-0.64565
167828524	rs147520897	3.21278e-06	-1.45131	-1.92876e-10	2.2006e-05	-1.51348	-1.92876e-10	6.10482e-05	-1.56689	-1.92876e-10
167828755	rs10018856	6.79283e-06	-0.702582	-1.92876e-10	2.08663e-05	-1.56666	-1.92876e-10	6.73325e-05	-1.46891	-1.92876e-10
167828990	rs77790749	8.96987e-06	-1.17784e-10	-0.424579	5.66746e-05	-1.17784e-10	-0.567473	0.000183096	-1.17784e-10	-0.468541
167829049	rs12650927	4.99809e-06	-1.17784e-10	-1.00939	3.54071e-05	-1.17784e-10	-1.03788	0.000108088	-1.17784e-10	-0.995606
167829846	rs77020983	7.57201e-06	-1.17784e-10	-0.593992	4.86549e-05	-1.17784e-10	-0.720045	0.000155338	-1.17784e-10	-0.632946
167829913	rs78094227	7.59515e-06	-1.17784e-10	-0.590941	4.87879e-05	-1.17784e-10	-0.717316	0.000155798	-1.17784e-10	-0.629991
167829957	rs17599065	2.74091e-06	-1.61016	-1.92876e-10	2.37199e-05	-1.43849	-1.92876e-10	7.20556e-05	-1.40111	-1.92876e-10
167830032	rs4444855	8.85014e-07	-1.53985	-1.20075	5.94385e-06	-1.62917	-1.19327	1.77581e-05	-1.62451	-1.1772
167830128	rs10031083	5.78022e-06	-0.864008	-1.92876e-10	1.96853e-05	-1.62493	-1.92876e-10	6.23681e-05	-1.5455	-1.92876e-10
167830721	rs6553415	2.73902e-06	-1.61085	-1.92876e-10	1.92009e-05	-1.64984	-1.92876e-10	5.96818e-05	-1.58953	-1.92876e-10
167831038	rs79008701	4.03441e-06	-1.17784e-10	-1.22359	2.95694e-05	-1.17784e-10	-1.21806	8.60702e-05	-1.17784e-10	-1.22339
167831048	rs149038684	2.99393e-06	-1.52186	-1.92876e-10	1.79316e-05	-1.71823	-1.92876e-10	5.30027e-05	-1.70821	-1.92876e-10
167831097	rs17052668	8.31406e-06	-1.17784e-10	-0.500502	5.29159e-05	-1.17784e-10	-0.636094	0.000170078	-1.17784e-10	-0.542293
167831446	rs74618880	7.67046e-06	-1.17784e-10	-0.581073	4.92206e-05	-1.17784e-10	-0.708485	0.000157295	-1.17784e-10	-0.620431
167832008	rs28550869	5.77681e-06	-0.864598	-1.92876e-10	1.94835e-05	-1.63523	-1.92876e-10	6.15967e-05	-1.55794	-1.92876e-10
167832189	rs75800860	7.55091e-06	-1.17784e-10	-0.596782	4.85337e-05	-1.17784e-10	-0.72254	0.000154919	-1.17784e-10	-0.635648
167833349	rs76942767	2.60468e-06	-0.867952	-0.793189	7.90299e-06	-1.64202	-0.89554	2.67348e-05	-1.56723	-0.825352
167833360	rs4406047	1.07729e-06	-1.52807	-1.01593	6.10644e-06	-1.69145	-1.104	1.79751e-05	-1.71879	-1.07077
167833650	rs75575840	9.18582e-06	-1.17784e-10	-0.400789	5.79257e-05	-1.17784e-10	-0.545637	0.000185945	-1.17784e-10	-0.4531
167833973	rs62354113	8.49178e-07	-1.56602	-1.21591	5.67502e-06	-1.65188	-1.21684	1.65589e-05	-1.64864	-1.22299
167834179	rs10003506	2.67121e-06	-0.848568	-0.78735	8.07195e-06	-1.62616	-0.890245	2.72868e-05	-1.54699	-0.825158
167834440	rs9999386	2.51353e-06	-0.884544	-0.812216	7.80837e-06	-1.63767	-0.911936	2.62289e-05	-1.56278	-0.848906
167834811	rs72697548	7.82526e-07	-1.66457	-1.19911	5.61826e-06	-1.6865	-1.19227	1.60061e-05	-1.70397	-1.20161
167835273	rs78923836	9.04913e-06	-1.17784e-10	-0.415782	5.71431e-05	-1.17784e-10	-0.55924	0.000183267	-1.17784e-10	-0.467607
167835728	rs148880481	7.72234e-07	-1.67643	-1.20049	5.55915e-06	-1.69551	-1.19384	1.58908e-05	-1.70989	-1.20292
167836477	rs77369224	9.5348e-06	-1.17784e-10	-0.363502	5.97443e-05	-1.17784e-10	-0.514724	0.000192971	-1.17784e-10	-0.41601
167836496	rs78244522	9.3187e-06	-1.17784e-10	-0.386427	5.86861e-05	-1.17784e-10	-0.532595	0.000188548	-1.17784e-10	-0.4392
167837014	rs17052669	9.14982e-06	-1.17784e-10	-0.404715	5.77196e-05	-1.17784e-10	-0.549201	0.00018524	-1.17784e-10	-0.4569
167837259	rs77619370	9.14982e-06	-1.17784e-10	-0.404715	5.77196e-05	-1.17784e-10	-0.549201	0.00018524	-1.17784e-10	-0.4569
167837393	rs117829714	9.14982e-06	-1.17784e-10	-0.404715	5.77196e-05	-1.17784e-10	-0.549201	0.00018524	-1.17784e-10	-0.4569
167837472	rs141842943	4.05271e-06	-1.17784e-10	-1.21906	2.96279e-05	-1.17784e-10	-1.21608	8.72144e-05	-1.17784e-10	-1.21018
167837678	rs17645839	1.61346e-06	-1.56192	-0.578149	1.04531e-05	-1.62727	-0.630637	2.86786e-05	-1.68573	-0.636668
167837707	rs6846723	8.96467e-07	-1.62403	-1.10371	6.07789e-06	-1.63588	-1.16426	1.70887e-05	-1.69713	-1.143
167837916	rs149616059	8.12286e-06	-1.17784e-10	-0.523768	5.42298e-05	-1.17784e-10	-0.611567	0.000173933	-1.17784e-10	-0.519885
167837989	rs80089536	8.52251e-06	-1.17784e-10	-0.475739	5.39056e-05	-1.17784e-10	-0.617564	0.000172472	-1.17784e-10	-0.528319
167838854	rs28754440	1.46929e-06	-1.01332	-1.22035	9.13549e-06	-1.17704	-1.21559	2.72042e-05	-1.15161	-1.22357
167839115	rs75240451	4.39932e-06	-1.17784e-10	-1.137	3.09346e-05	-1.17784e-10	-1.17292	9.52438e-05	-1.17784e-10	-1.12211
167839166	rs17520763	1.74788e-06	-1.38242	-0.677625	1.18089e-05	-1.43379	-0.70216	3.35799e-05	-1.58041	-0.584217
167839898	rs111432672	4.02313e-05	1.0762	-1.92876e-10	0.000160899	0.475976	-1.92876e-10	0.000987645	1.21677	-1.92876e-10
167840222	rs79122584	3.19838e-06	-0.964406	-0.491399	1.57325e-05	-1.31126	-0.537812	4.68105e-05	-1.42112	-0.411324
167840347	rs117443590	4.24412e-06	-1.17784e-10	-1.17291	3.02601e-05	-1.17784e-10	-1.19497	8.82281e-05	-1.17784e-10	-1.19863
167841045	rs28408251	8.04548e-06	0.26072	-0.794059	1.79525e-05	-0.928593	-0.788476	3.9556e-05	-1.21025	-0.790584
167841057	rs4416504	2.075e-06	-1.24937	-0.639118	1.40349e-05	-1.26808	-0.695174	3.99912e-05	-1.4624	-0.527496
167841284	rs17052671	1.54207e-06	-1.34315	-0.842176	9.32371e-06	-1.46586	-0.906379	2.28146e-05	-1.63313	-0.91802
167841411	rs142027034	4.17041e-06	-1.17784e-10	-1.19043	2.98802e-05	-1.17784e-10	-1.2076	8.70856e-05	-1.17784e-10	-1.21166
167841649	rs17052672	2.71938e-06	-1.61805	-1.92876e-10	2.1219e-05	-1.5499	-1.92876e-10	6.50613e-05	-1.50322	-1.92876e-10
167841789	rs79394366	8.26559e-06	-0.506348	-1.92876e-10	2.24588e-05	-1.49312	-1.92876e-10	7.17041e-05	-1.406	-1.92876e-10
167841973	rs76393877	2.75172e-06	-1.19228	-0.413948	1.43776e-05	-1.47338	-0.465751	4.44741e-05	-1.55674	-0.326906
167842635	rs112215448	4.13337e-06	-0.202132	-0.997224	1.21421e-05	-1.11495	-0.993166	2.89727e-05	-1.3175	-0.994699
167842736	rs28528818	2.18472e-06	-1.16107	-0.675894	1.52853e-05	-1.15387	-0.724033	4.22739e-05	-1.37746	-0.556924
167843124	rs72697554	4.20107e-06	-1.18311	-1.92876e-10	4.89508e-05	-0.713982	-1.92876e-10	9.82154e-05	-1.09139	-1.92876e-10
167843125	rs35829572	1.90835e-06	-0.970737	-1.00147	1.4143e-05	-0.900919	-1.05466	2.61833e-05	-1.32245	-1.09098
167843507	rs28604493	1.27737e-05	0.651107	-0.722171	2.38017e-05	-0.63991	-0.795132	4.90758e-05	-0.975405	-0.809781
167843608	rs10020692	1.90982e-06	-1.23563	-0.735809	1.32328e-05	-1.23531	-0.786786	3.67579e-05	-1.44314	-0.631058
167843730	rs147798239	2.58761e-06	-1.66772	-1.92876e-10	1.79915e-05	-1.7149	-1.92876e-10	5.24396e-05	-1.71889	-1.92876e-10
167843756	rs62352343	8.26559e-06	-0.506348	-1.92876e-10	2.24588e-05	-1.49312	-1.92876e-10	7.17041e-05	-1.406	-1.92876e-10
167844096	rs8180142	1.5547e-06	-1.12637	-1.0508	6.79431e-06	-1.6254	-1.06331	2.21782e-05	-1.61434	-0.965109
167844149	rs144916101	4.97573e-06	-1.01388	-1.92876e-10	2.73696e-05	-1.29537	-1.92876e-10	7.36992e-05	-1.37856	-1.92876e-10
167844396	rs62352344	1.08236e-05	0.673695	-0.910414	2.16392e-05	-0.62465	-0.905643	4.50773e-05	-0.962728	-0.907445
167844505	rs55949400	1.58433e-06	-1.07357	-1.08472	1.19893e-05	-1.01438	-1.10641	2.3143e-05	-1.40313	-1.13373
167844718	rs11943293	1.43452e-06	-1.18101	-1.07661	6.49037e-06	-1.64635	-1.08813	2.10118e-05	-1.63655	-0.996913
167844751	rs72697557	3.95821e-06	-0.225549	-1.01711	1.19216e-05	-1.11322	-1.01323	2.8422e-05	-1.31669	-1.0147
167845145	rs75201913	3.13215e-06	-1.47673	-1.92876e-10	2.5249e-05	-1.37601	-1.92876e-10	7.88693e-05	-1.31076	-1.92876e-10
167845880	rs62352345	3.16522e-06	-0.403136	-1.06309	8.3997e-06	-1.40395	-1.07265	2.34663e-05	-1.42709	-1.0959
167846123	rs62352346	1.80496e-06	-1.03777	-0.990145	7.56765e-06	-1.594	-0.986911	2.45573e-05	-1.58222	-0.895324
167846232	rs62352347	6.90962e-06	0.314628	-1.00016	1.54908e-05	-0.868419	-0.996131	3.3778e-05	-1.16109	-0.997654
167846532	rs11729998	1.72749e-06	-1.4659	-0.605878	1.22688e-05	-1.46304	-0.6347	3.59957e-05	-1.60158	-0.493576
167846702	rs141913522	4.10868e-06	-1.17784e-10	-1.20535	3.04988e-05	-1.17784e-10	-1.18711	8.96433e-05	-1.17784e-10	-1.18271
167847047	rs11736135	3.25073e-06	-0.388618	-1.05095	8.56521e-06	-1.39683	-1.06026	2.3876e-05	-1.42023	-1.08545
167847173	rs35350419	2.50138e-06	-1.70161	-1.92876e-10	2.53002e-05	-1.37399	-1.92876e-10	8.05843e-05	-1.28925	-1.92876e-10
167847262	rs10014833	1.63299e-06	-1.14019	-0.987848	7.27087e-06	-1.63553	-0.985392	2.35792e-05	-1.62585	-0.892342
167847352	rs10014920	1.85338e-06	-1.01359	-0.987848	7.65903e-06	-1.58352	-0.985392	2.4902e-05	-1.57126	-0.892342
167847652	rs10026195	1.62207e-06	-1.14019	-0.994558	7.22037e-06	-1.63553	-0.992363	2.34096e-05	-1.62585	-0.89956
167848130	rs78318043	1.32645e-06	-1.52557	-0.810372	8.02172e-06	-1.69428	-0.828364	2.21666e-05	-1.71685	-0.863118
167848220	rs4563526	1.65118e-06	-1.02573	-1.09123	6.87904e-06	-1.58882	-1.0875	2.18792e-05	-1.57679	-1.01622
167848839	rs56208637	3.76946e-06	-1.29152	-1.92876e-10	3.33474e-05	-1.09782	-1.92876e-10	0.000105267	-1.02205	-1.92876e-10
167848994	rs4257677	1.4196e-06	-1.12754	-1.14054	6.29913e-06	-1.62591	-1.13848	1.97409e-05	-1.61486	-1.081
167849158	rs4597860	1.59966e-06	-1.01188	-1.13678	6.64345e-06	-1.57686	-1.1343	2.09165e-05	-1.56329	-1.07472
167849707	rs12647672	1.51413e-06	-1.08824	-1.11537	6.49591e-06	-1.60681	-1.12681	2.08844e-05	-1.59354	-1.04601
167849712	rs9654307	1.57052e-06	-1.25395	-0.913101	1.09957e-05	-1.2759	-0.931391	2.91913e-05	-1.4722	-0.832477
167849776	rs9654308	1.43498e-05	0.755323	-0.710039	2.73422e-05	-0.59243	-0.703935	5.66535e-05	-0.935359	-0.706239
167849782	rs149844703	2.63377e-06	-1.65003	-1.92876e-10	2.40086e-05	-1.42639	-1.92876e-10	7.48133e-05	-1.36356	-1.92876e-10
167849896	rs146880036	4.0428e-06	-1.17784e-10	-1.22151	2.94093e-05	-1.17784e-10	-1.22349	8.60923e-05	-1.17784e-10	-1.22313
167849940	rs140643470	2.51019e-06	-1.69809	-1.92876e-10	2.02121e-05	-1.59852	-1.92876e-10	6.35034e-05	-1.52746	-1.92876e-10
167849945	rs10461313	2.75719e-06	-1.24204	-0.362198	1.44979e-05	-1.51327	-0.417531	4.56387e-05	-1.59016	-0.26764
167849995	rs62352349	7.28502e-06	-0.632629	-1.92876e-10	2.1622e-05	-1.53108	-1.92876e-10	6.86587e-05	-1.4494	-1.92876e-10
167850087	rs143297753	2.70207e-06	-1.62443	-1.92876e-10	1.83806e-05	-1.6935	-1.92876e-10	5.32331e-05	-1.70387	-1.92876e-10
167850100	rs10023402	1.14197e-05	0.755323	-0.938431	2.04835e-05	-0.59243	-0.992748	4.20865e-05	-0.935359	-1.00347
167850192	rs9312449	1.34546e-06	-1.19712	-1.1246	6.16864e-06	-1.64979	-1.13553	1.97151e-05	-1.63928	-1.05789
167850263	rs11936667	3.78724e-06	-0.509569	-0.777244	1.06187e-05	-1.44616	-0.79602	2.9327e-05	-1.46632	-0.833721
167850572	rs10461314	1.30555e-06	-1.21785	-1.13398	6.06914e-06	-1.65722	-1.14436	1.9321e-05	-1.64727	-1.07009
167851132	rs7699507	1.00074e-05	0.286537	-0.601665	2.26509e-05	-0.889646	-0.594951	4.9477e-05	-1.17956	-0.597485
167851245	rs138917027	4.03451e-06	-1.17784e-10	-1.22357	2.94783e-05	-1.17784e-10	-1.22114	8.63513e-05	-1.17784e-10	-1.22013
167851419	rs142939653	8.10293e-06	-0.526224	-1.92876e-10	3.03066e-05	-1.19343	-1.92876e-10	8.34396e-05	-1.25443	-1.92876e-10
167851496	rs138146628	5.83344e-06	-1.17784e-10	-0.854843	4.55713e-05	-1.17784e-10	-0.785519	0.000136111	-1.17784e-10	-0.76508
167851706	rs181421993	2.46285e-06	-1.71713	-1.92876e-10	1.80225e-05	-1.71318	-1.92876e-10	5.31489e-05	-1.70545	-1.92876e-10
167851901	rs75652453	2.82674e-06	-1.13688	-0.442444	1.46887e-05	-1.42695	-0.490767	4.48383e-05	-1.51988	-0.355615
167852308	rs10022739	6.21558e-06	0.272546	-1.06394	1.27567e-05	-0.96229	-1.09645	3.63052e-05	-1.08176	-1.00483
167852350	rs12509181	9.29287e-06	0.337721	-0.726924	5.10575e-05	0.0153131	-0.687158	0.000149298	0.0691204	-0.74173
167852604	rs144538855	7.57001e-06	-1.17784e-10	-0.594255	5.87717e-05	-1.17784e-10	-0.531138	0.000172041	-1.17784e-10	-0.530821
167852745	rs182826855	4.13791e-06	-1.17784e-10	-1.19826	2.95554e-05	-1.17784e-10	-1.21853	8.62518e-05	-1.17784e-10	-1.22128
167852757	rs4429751	9.56275e-06	0.20926	-0.569834	1.89257e-05	-1.20257	-0.461707	5.73319e-05	-1.26983	-0.359865
167852917	rs28594115	1.98615e-05	1.44717	-1.07683	1.69669e-05	-0.631721	-1.14181	6.99366e-05	-0.315857	-1.11511
167852982	rs28360752	3.28123e-06	-0.206912	-1.22332	8.68783e-06	-1.21988	-1.22299	3.19078e-05	-0.993352	-1.22235
167853233	rs148965133	4.4778e-06	-1.17784e-10	-1.11932	3.10257e-05	-1.17784e-10	-1.16998	8.9646e-05	-1.17784e-10	-1.18268
167853560	rs6828808	1.65345e-05	1.40866	-1.22166	3.28677e-05	0.0672041	-1.17951	4.77048e-05	-0.630154	-1.18337
167853851	rs76519080	0.000194974	2.65441	-1.92876e-10	7.74987e-05	-0.254537	-1.92876e-10	0.000309317	0.0558149	-1.92876e-10
167853866	rs59898202	1.53592e-06	-1.09947	-1.08985	5.72667e-06	-1.69728	-1.16239	1.71458e-05	-1.67996	-1.15683
167854629	rs72971662	1.42686e-06	-1.16046	-1.10251	5.62453e-06	-1.70811	-1.16955	1.67402e-05	-1.69615	-1.16459
167854830	rs75118928	5.7871e-06	-1.17784e-10	-0.862819	3.96207e-05	-1.17784e-10	-0.925448	0.000118469	-1.17784e-10	-0.903903
167855606	rs35568971	0.000234053	2.8371	-1.92876e-10	8.62082e-05	-0.148032	-1.92876e-10	0.00034773	0.172873	-1.92876e-10
167855755	rs144476635	4.36067e-06	-1.17784e-10	-1.14583	3.03571e-05	-1.17784e-10	-1.19177	8.83344e-05	-1.17784e-10	-1.19742
167855827	rs72971664	1.23824e-06	-1.18949	-1.21526	5.31176e-06	-1.71187	-1.223	1.56967e-05	-1.70174	-1.22336
167855830	rs113501112	2.57313e-06	-1.67333	-1.92876e-10	1.82494e-05	-1.70066	-1.92876e-10	5.27084e-05	-1.71378	-1.92876e-10
167856269	rs79589859	1.1989e-06	-1.21746	-1.21959	5.30658e-06	-1.71484	-1.22102	1.56472e-05	-1.70652	-1.22175
167856420	rs76441792	3.65393e-06	-1.32265	-1.92876e-10	4.1101e-05	-0.888766	-1.92876e-10	0.000138986	-0.744176	-1.92876e-10
167856460	rs148759203	4.08262e-06	-1.17784e-10	-1.21171	2.94083e-05	-1.17784e-10	-1.22352	8.60581e-05	-1.17784e-10	-1.22353
167857236	rs72971666	1.18359e-06	-1.22865	-1.22125	5.31164e-06	-1.71583	-1.21907	1.56444e-05	-1.70824	-1.22019
167857369	rs6851188	0.00241283	6.38532	-1.21522	0.000117163	1.29672	-1.13795	0.000181974	0.669051	-1.14374
167857405	rs115397479	9.96063e-06	-0.319809	-1.92876e-10	3.73128e-05	-0.985463	-1.92876e-10	0.000125222	-0.848462	-1.92876e-10
167857441	rs75955099	1.25146e-06	-1.17222	-1.22192	5.38612e-06	-1.70972	-1.21126	1.58702e-05	-1.69849	-1.21562
167857622	rs34541936	0.000230553	2.82203	-1.92876e-10	8.54493e-05	-0.156875	-1.92876e-10	0.000344372	0.163169	-1.92876e-10
167857723	rs6553431	2.05653e-05	1.62173	-1.21658	3.88539e-05	0.216254	-1.16124	5.47397e-05	-0.510122	-1.16584
167858029	rs34976848	0.000218843	2.76991	-1.92876e-10	8.28815e-05	-0.187387	-1.92876e-10	0.000333024	0.129663	-1.92876e-10
167858619	rs35634721	2.33895e-05	1.75686	-1.22303	9.46014e-06	-1.15315	-1.20456	3.36074e-05	-0.956858	-1.20695
167858835	rs57543435	2.38807e-05	1.77582	-1.2212	9.61001e-06	-1.14548	-1.19651	3.41654e-05	-0.947967	-1.19937
167859710	rs12648120	0.00255261	4.46984	0.756581	0.000200539	-0.360342	1.05655	0.000470329	-0.701855	1.17674
167860492	rs76683587	1.61011e-06	-0.934386	-1.20776	5.54595e-06	-1.69267	-1.19906	1.61238e-05	-1.70855	-1.18971
167860736	rs62355379	0.0019969	6.18943	-1.20853	0.000104653	1.17509	-1.12924	0.000167264	0.573258	-1.13224
167860887	rs114021938	2.45803e-06	-1.71909	-1.92876e-10	2.75444e-05	-1.289	-1.92876e-10	5.74124e-05	-1.62829	-1.92876e-10
167860888	rs35333635	3.07935e-05	2.03098	-1.22212	1.05125e-05	-1.03503	-1.2172	3.82365e-05	-0.815923	-1.21884
167861017	rs12649043	0.00205661	6.21089	-1.20052	0.000108134	1.19068	-1.11211	0.000170125	0.574792	-1.11681
167861619	rs59211613	3.14551e-05	2.05069	-1.22058	1.05765e-05	-1.02659	-1.21957	3.85314e-05	-0.806234	-1.22084
167862433	rs34374004	2.87968e-05	1.92357	-1.18176	1.07183e-05	-1.08471	-1.14814	3.81369e-05	-0.877749	-1.15962
167862624	rs76287638	1.75026e-06	-1.02042	-1.03827	6.80702e-06	-1.67605	-1.01079	1.9992e-05	-1.69851	-0.984709
167862936	rs4634252	1.62559e-06	-0.962669	-1.16991	5.81623e-06	-1.68946	-1.15469	1.69627e-05	-1.70802	-1.13952
167863452	rs140102264	4.09929e-06	-1.17784e-10	-1.20764	2.94421e-05	-1.17784e-10	-1.22237	8.60553e-05	-1.17784e-10	-1.22356
167863523	rs62355380	2.13913e-05	1.6511	-1.20657	3.92753e-05	0.225803	-1.16	5.53432e-05	-0.506497	-1.1585
167863560	rs62355381	2.08726e-05	1.62397	-1.20398	3.87516e-05	0.205206	-1.15283	5.49397e-05	-0.522749	-1.14957
167863562	rs78686651	4.19902e-05	2.34201	-1.22302	1.08398e-05	-1.0035	-1.21807	3.94267e-05	-0.786734	-1.21738
167863676	rs4301146	5.7521e-05	2.65634	-1.22264	1.24759e-05	-0.861941	-1.21906	4.64948e-05	-0.620788	-1.21842
167863690	rs35673614	5.98846e-05	2.69671	-1.22274	1.27044e-05	-0.84402	-1.21883	4.74585e-05	-0.600515	-1.21818
167863769	rs150176216	1.04867e-05	-0.26834	-1.92876e-10	3.81369e-05	-0.963615	-1.92876e-10	0.000108452	-0.992241	-1.92876e-10
167864383	rs17052681	5.87381e-05	2.67756	-1.22292	1.26026e-05	-0.852533	-1.21836	4.70274e-05	-0.610142	-1.21768
167864439	rs114845010	4.70273e-06	-1.07031	-1.92876e-10	0.000110397	0.0992892	-1.92876e-10	0.000273923	-0.0657063	-1.92876e-10
167864930	rs12644678	0.00192198	4.77749	0.165174	0.000108935	-0.278651	0.364604	0.000274669	-0.633769	0.570782
167865025	rs13138278	0.00024082	2.8656	-1.92876e-10	8.82415e-05	-0.12472	-1.92876e-10	0.000355537	0.195077	-1.92876e-10
167865290	rs112632064	2.6518e-06	-1.64321	-1.92876e-10	1.83905e-05	-1.69296	-1.92876e-10	5.29653e-05	-1.70892	-1.92876e-10
167865293	rs75962135	2.45082e-05	0.580557	-1.92876e-10	5.97157e-05	-0.515203	-1.92876e-10	0.000157422	-0.619621	-1.92876e-10
167865350	rs11725742	0.00464908	7.02919	-1.20321	0.000144593	1.5898	-1.22067	0.00022192	0.942152	-1.21839
167865460	rs62355382	0.00114001	4.28953	0.130818	8.85514e-05	-0.496	0.374784	0.000219458	-0.818702	0.531312
167865491	rs62355383	2.62756e-06	-1.6524	-1.92876e-10	1.8267e-05	-1.6997	-1.92876e-10	5.25192e-05	-1.71737	-1.92876e-10
167865711	rs13144616	6.07383e-05	2.64584	-1.15771	1.26081e-05	-0.87195	-1.19851	4.6889e-05	-0.630835	-1.19993
167865980	rs13114933	6.96372e-05	2.74689	-1.12204	1.34997e-05	-0.827105	-1.17502	5.04736e-05	-0.580086	-1.17702
167866712	rs6823924	7.24745e-05	2.74689	-1.08211	1.38919e-05	-0.827105	-1.14639	5.19127e-05	-0.580086	-1.1489
167866843	rs7682265	7.25691e-05	2.74689	-1.0808	1.39053e-05	-0.827105	-1.14542	5.1962e-05	-0.580086	-1.14795
167866984	rs76644440	5.94686e-06	-0.835586	-1.92876e-10	3.85067e-05	-0.953965	-1.92876e-10	5.53289e-05	-1.66526	-1.92876e-10
167867095	rs7682844	1.83441e-06	-0.973984	-1.03774	6.01093e-06	-1.69839	-1.11283	1.78044e-05	-1.68326	-1.11584
167867240	rs112539665	2.74007e-06	-1.61046	-1.92876e-10	1.87706e-05	-1.67251	-1.92876e-10	5.37073e-05	-1.695	-1.92876e-10
167867692	rs80301886	5.14337e-06	-1.17784e-10	-0.980742	3.50039e-05	-1.17784e-10	-1.04934	0.000101713	-1.17784e-10	-1.05639
167867995	rs116507883	2.54506e-06	-1.6843	-1.92876e-10	2.17353e-05	-1.52586	-1.92876e-10	5.96208e-05	-1.59055	-1.92876e-10
167868271	rs72971679	1.80184e-06	-0.987621	-1.04202	5.9778e-06	-1.70062	-1.11613	1.76943e-05	-1.68621	-1.1191
167868632	rs79570077	1.36881e-05	-0.00192493	-1.92876e-10	0.000254333	0.933845	-1.92876e-10	0.0010843	1.31013	-1.92876e-10
167868761	rs12502105	0.006507	7.22705	-1.06486	0.000163574	1.68637	-1.1939	0.000243895	1.01467	-1.19648
167869220	rs10005354	6.69926e-05	2.68457	-1.09844	1.33516e-05	-0.854836	-1.15832	4.9723e-05	-0.61145	-1.16063
167869647	rs72697571	2.24083e-05	-0.0784139	0.569396	3.35724e-05	-1.40469	0.3136	0.000123577	-1.38289	0.521204
167870489	rs183028254	4.59742e-06	-1.17784e-10	-1.09296	3.26699e-05	-1.17784e-10	-1.11834	9.50077e-05	-1.17784e-10	-1.12459
167870822	rs4327515	3.07361e-05	2.01868	-1.21169	4.91912e-05	0.507331	-1.21641	6.55727e-05	-0.282195	-1.2132
167870891	rs114916043	1.26161e-05	-0.0834793	-1.92876e-10	0.00022976	0.832237	-1.92876e-10	0.000972668	1.20149	-1.92876e-10
167873508	rs62355385	2.86098e-06	-1.56729	-1.92876e-10	1.92792e-05	-1.64577	-1.92876e-10	5.40404e-05	-1.68882	-1.92876e-10
167874780	rs79365560	6.20857e-05	2.56578	-1.05572	1.30813e-05	-0.907013	-1.1266	4.83519e-05	-0.670624	-1.12942
167875126	rs4508920	3.08335e-05	2.01691	-1.20676	4.76623e-05	0.478971	-1.21963	6.35683e-05	-0.30944	-1.217
167875174	rs137936999	1.30175e-06	-1.26806	-1.08668	7.10791e-06	-1.58067	-1.06292	2.04715e-05	-1.61935	-1.04017
167875269	rs11731174	0.000773535	4.47906	-0.446534	5.03449e-05	-0.416841	-0.269059	0.000122171	-0.759212	-0.113917
167875283	rs11727903	0.00753388	7.31861	-1.00989	0.000172944	1.71575	-1.16758	0.000255315	1.03582	-1.17188
167875284	rs11727904	0.000752985	4.47906	-0.473459	4.89064e-05	-0.416841	-0.298048	0.000118177	-0.759212	-0.147157
167875294	rs34090900	0.000249469	2.90088	-1.92876e-10	8.95068e-05	-0.110483	-1.92876e-10	0.00036235	0.214058	-1.92876e-10
167875647	rs139216210	2.53535e-06	-1.68812	-1.92876e-10	2.05217e-05	-1.58332	-1.92876e-10	6.30344e-05	-1.53487	-1.92876e-10
167875848	rs61475814	1.77884e-06	-1.02049	-1.022	6.04151e-06	-1.70555	-1.1006	1.78478e-05	-1.6929	-1.10378
167875998	rs35475805	0.000263467	2.95548	-1.92876e-10	9.24434e-05	-0.0782018	-1.92876e-10	0.000375396	0.24943	-1.92876e-10
167876114	rs11943574	0.00784695	7.36706	-1.01763	0.000177427	1.74564	-1.17188	0.000261159	1.06261	-1.17603
167876402	rs188780807	5.7243e-06	-1.17784e-10	-0.873729	4.47994e-05	-1.17784e-10	-0.802604	0.000124073	-1.17784e-10	-0.85768
167876599	rs6856040	7.14547e-05	2.70386	-1.05325	1.39266e-05	-0.846278	-1.12472	5.18947e-05	-0.601764	-1.12757
167876671	rs553720581	2.58336e-06	-1.66936	-1.92876e-10	1.98391e-05	-1.61714	-1.92876e-10	5.70357e-05	-1.63487	-1.92876e-10
167877830	rs72971686	1.76217e-06	-1.03303	-1.01888	6.04593e-06	-1.70725	-1.09816	1.78481e-05	-1.69528	-1.10137
167877888	rs74964510	4.58224e-06	-1.17784e-10	-1.09626	3.2133e-05	-1.17784e-10	-1.13492	9.47705e-05	-1.17784e-10	-1.12709
167877987	rs4241629	0.00685258	7.22645	-1.01252	0.000163125	1.65902	-1.16931	0.000242268	0.985049	-1.17355
167879471	rs13112454	7.74037e-05	2.78797	-1.05738	1.44146e-05	-0.808695	-1.12786	5.39787e-05	-0.559294	-1.13067
167879595	rs35699779	3.09043e-06	-1.49014	-1.92876e-10	1.85208e-05	-1.68591	-1.92876e-10	5.45207e-05	-1.67997	-1.92876e-10
167879610	rs113810959	2.61473e-06	-1.65729	-1.92876e-10	2.44252e-05	-1.40918	-1.92876e-10	7.41385e-05	-1.37262	-1.92876e-10
167879671	rs28676875	7.80569e-05	2.77221	-1.03322	1.45574e-05	-0.816676	-1.11002	5.45722e-05	-0.56473	-1.1143
167880346	rs72697573	5.16626e-05	0.256471	1.06981	6.63407e-05	-1.25721	0.847219	0.00023402	-1.23422	1.01108
167880717	rs138786124	6.01477e-06	-1.17784e-10	-0.824233	3.72011e-05	-1.17784e-10	-0.98846	0.000130503	-1.17784e-10	-0.807158
167881956	rs72971687	1.79296e-06	-1.00046	-1.03412	6.00234e-06	-1.70262	-1.11003	1.77534e-05	-1.68889	-1.11308
167882233	rs7696936	0.00127158	5.54874	-1.01918	1.41267e-05	-0.784074	-1.17266	2.72118e-05	-1.19813	-1.17677
167882295	rs72971691	1.80076e-06	-0.993716	-1.03652	5.99492e-06	-1.70158	-1.1123	1.77234e-05	-1.68749	-1.11617
167882361	rs12511619	0.00138517	5.65666	-1.04153	8.21126e-05	0.96671	-1.16342	0.000157062	0.554626	-1.17654
167882573	rs140441427	7.04081e-06	-0.666727	-1.92876e-10	6.40034e-05	-0.445862	-1.92876e-10	7.08254e-05	-1.41833	-1.92876e-10
167883550	rs145475657	3.41361e-05	2.13445	-1.22254	7.68347e-05	0.960291	-1.22343	0.000844061	2.2826	-1.22293
167883914	rs74503917	1.10549e-05	-0.215574	-1.92876e-10	3.29134e-05	-1.11092	-1.92876e-10	9.09954e-05	-1.16774	-1.92876e-10
167883955	rs13102367	2.03889e-06	-0.682716	-1.22333	5.52539e-06	-1.71593	-1.17951	1.99079e-05	-1.51634	-1.1711
167883989	rs114928820	1.90737e-05	1.36149	-1.03163	4.73974e-05	0.322937	-1.06917	0.000461841	1.49411	-1.03744
167884541	rs76410970	2.48492e-06	-1.70821	-1.92876e-10	2.01525e-05	-1.60147	-1.92876e-10	6.15997e-05	-1.5579	-1.92876e-10
167884883	rs115746370	1.23866e-05	-0.101837	-1.92876e-10	0.000264156	0.971741	-1.92876e-10	0.000691916	0.860912	-1.92876e-10
167884914	rs72697576	2.79847e-05	-0.119858	0.833067	6.17512e-05	-1.10712	0.62544	0.000170804	-1.32165	0.783613
167885136	rs115078432	0.000120814	2.1758	-1.92876e-10	0.000270316	0.994794	-1.92876e-10	0.00299081	2.32475	-1.92876e-10
167885206	rs75957723	1.01759e-05	-0.298424	-1.92876e-10	3.52779e-05	-1.04154	-1.92876e-10	9.54688e-05	-1.11975	-1.92876e-10
167885605	rs138862791	0.000120814	2.1758	-1.92876e-10	0.000270316	0.994794	-1.92876e-10	0.00299081	2.32475	-1.92876e-10
167885759	rs76759501	1.87707e-06	-0.960358	-1.02838	5.97452e-06	-1.7117	-1.1056	1.75556e-05	-1.70364	-1.10954
167886058	rs12500468	0.00171472	5.87839	-1.04984	1.45151e-05	-0.742067	-1.18754	2.74023e-05	-1.17666	-1.19126
167886381	rs145628459	0.0001231	2.19455	-1.92876e-10	0.000274579	1.01044	-1.92876e-10	0.00304847	2.34384	-1.92876e-10
167886629	rs13123889	8.14039e-05	2.84703	-1.06606	1.30872e-05	-0.89872	-1.13444	4.78112e-05	-0.67343	-1.13786
167886956	rs12511389	2.09609e-06	-0.658345	-1.22003	5.39103e-06	-1.71443	-1.20564	1.91347e-05	-1.52691	-1.20014
167887036	rs78723104	3.65038e-06	-0.100163	-1.22346	5.27219e-06	-1.71912	-1.22323	1.55605e-05	-1.71238	-1.22143
167887631	rs115987585	2.52609e-06	-1.69178	-1.92876e-10	1.80472e-05	-1.71181	-1.92876e-10	5.32217e-05	-1.70409	-1.92876e-10
167887940	rs11935140	0.000112179	3.23877	-1.13712	7.01997e-06	-1.43742	-1.21862	1.59868e-05	-1.68577	-1.22101
167888328	rs13126235	4.6762e-05	2.29406	-1.06744	1.03784e-05	-1.1296	-1.13548	3.65479e-05	-0.94105	-1.13888
167888389	rs6829167	0.000119162	3.30063	-1.13859	7.12283e-06	-1.42252	-1.21897	1.60671e-05	-1.68052	-1.22126
167888427	rs144342117	4.23804e-06	-1.17435	-1.92876e-10	2.84618e-05	-1.25623	-1.92876e-10	8.06475e-05	-1.28846	-1.92876e-10
167888779	rs4431249	0.00184063	5.9571	-1.05769	1.488e-05	-0.713709	-1.19107	2.78957e-05	-1.15548	-1.1946
167889102	rs28877899	0.00184244	5.9571	-1.05671	1.48929e-05	-0.713709	-1.19021	2.79034e-05	-1.15548	-1.19433
167889446	rs114359118	0.000127285	2.22798	-1.92876e-10	0.000282358	1.03838	-1.92876e-10	0.00315411	2.37791	-1.92876e-10
167889796	rs4446346	7.67396e-07	-1.71516	-1.16804	1.34844e-05	-0.819307	-1.18396	2.96716e-05	-1.09886	-1.1895
167889855	rs12019286	0.00176898	5.91977	-1.06006	1.46654e-05	-0.727193	-1.19211	2.75887e-05	-1.16556	-1.19558
167889938	rs12019279	0.00176898	5.91977	-1.06006	1.46654e-05	-0.727193	-1.19211	2.75887e-05	-1.16556	-1.19558
167890112	rs12019282	0.00178814	5.93054	-1.06006	1.50258e-05	-0.702919	-1.19211	2.81372e-05	-1.14588	-1.19558
167890202	rs75716170	4.75513e-06	0.163241	-1.22247	5.33417e-06	-1.70708	-1.22359	1.59522e-05	-1.68597	-1.22299
167890296	rs72697580	2.55412e-05	-0.151853	0.773697	5.75157e-05	-1.12486	0.572123	0.000159402	-1.33258	0.725453
167890415	rs10006814	0.00176525	5.91977	-1.06217	1.46519e-05	-0.727193	-1.19303	2.75646e-05	-1.16556	-1.19645
167890464	rs10022900	0.00176525	5.91977	-1.06217	1.46519e-05	-0.727193	-1.19303	2.75646e-05	-1.16556	-1.19645
167890510	rs75624237	5.87798e-06	-0.847238	-1.92876e-10	3.78751e-05	-0.970504	-1.92876e-10	5.51368e-05	-1.66873	-1.92876e-10
167891387	rs17599192	3.86391e-06	-0.043547	-1.22322	5.28855e-06	-1.71816	-1.22109	1.56853e-05	-1.70824	-1.21759
167891502	rs7662556	2.02725e-06	-0.693588	-1.21818	5.36078e-06	-1.71652	-1.20917	1.93534e-05	-1.51148	-1.2042
167891735	rs6553451	0.00165935	5.84984	-1.0541	1.46253e-05	-0.733204	-1.18884	2.75839e-05	-1.169	-1.19232
167891751	rs6553452	0.0017774	5.91977	-1.05531	1.46963e-05	-0.727193	-1.19001	2.76435e-05	-1.16556	-1.1936
167891820	rs6833708	7.15302e-05	2.70299	-1.05132	1.24586e-05	-0.959115	-1.12327	4.51453e-05	-0.741764	-1.1269
167892158	rs77043118	4.98897e-06	0.212273	-1.22349	5.35348e-06	-1.70389	-1.22316	1.60388e-05	-1.68227	-1.22127
167892596	rs2703838	0.00192343	6.00559	-1.06217	1.78346e-05	-0.530622	-1.19303	3.40638e-05	-0.953863	-1.19645
167892808	rs34881429	4.49372e-05	2.2559	-1.06908	1.02157e-05	-1.14417	-1.13671	3.58973e-05	-0.957803	-1.14009
167892885	rs1346376	7.48198e-07	-1.71865	-1.18988	1.24116e-05	-0.883811	-1.20236	2.79523e-05	-1.14168	-1.20638
167893608	rs72697581	2.909e-05	-0.0817823	0.833729	6.29515e-05	-1.0915	0.629068	0.000174143	-1.30343	0.784761
167893984	rs17052698	2.10145e-06	-0.658345	-1.21748	5.36617e-06	-1.71443	-1.21026	1.90329e-05	-1.52691	-1.20547
167894030	rs2558146	0.00186201	5.95902	-1.04806	1.49551e-05	-0.713016	-1.18673	2.80251e-05	-1.15496	-1.19049
167894298	rs13101560	9.30457e-05	3.05237	-1.13773	6.723e-06	-1.4805	-1.21877	1.5768e-05	-1.69945	-1.22112
167894400	rs2703839	0.00164513	5.83777	-1.05064	1.43004e-05	-0.756602	-1.18791	2.70981e-05	-1.18748	-1.19161
167894898	rs142735238	0.000130836	2.25549	-1.92876e-10	0.000288928	1.06138	-1.92876e-10	0.00324376	2.40593	-1.92876e-10
167894912	rs1896478	0.00156444	5.83777	-1.10093	1.40104e-05	-0.756602	-1.2084	2.65836e-05	-1.18748	-1.21078
167894938	rs144496606	0.000127573	2.23024	-1.92876e-10	0.00028289	1.04026	-1.92876e-10	0.00316136	2.3802	-1.92876e-10
167895047	rs148391621	1.23711e-05	-0.103085	-1.92876e-10	4.00597e-05	-0.914427	-1.92876e-10	0.000108912	-0.988016	-1.92876e-10
167895969	rs115850850	0.000126506	2.22184	-1.92876e-10	0.000280912	1.03324	-1.92876e-10	0.00313442	2.37165	-1.92876e-10
167896080	rs1346377	2.38589e-05	-0.0718286	0.625535	4.9946e-05	-1.05808	0.364228	0.000145086	-1.28131	0.580085
167896086	rs1346378	0.00159503	5.80007	-1.04387	1.41537e-05	-0.770027	-1.18479	2.69086e-05	-1.19745	-1.18866
167897360	rs13138354	8.27776e-05	2.96056	-1.16285	6.55846e-06	-1.50069	-1.22336	1.5645e-05	-1.70494	-1.22346
167897673	rs115445224	1.10597e-05	-0.215141	-1.92876e-10	5.10003e-05	-0.672966	-1.92876e-10	0.000136441	-0.762662	-1.92876e-10
167898029	rs34796926	0.000229558	2.81771	-1.92876e-10	8.01586e-05	-0.220791	-1.92876e-10	0.000320459	0.0912027	-1.92876e-10
167898317	rs10000535	7.16491e-05	2.8106	-1.15727	6.35837e-06	-1.53214	-1.22289	1.55317e-05	-1.71208	-1.22359
167898329	rs116540181	0.00013004	2.24939	-1.92876e-10	0.000287457	1.05628	-1.92876e-10	0.00322365	2.39972	-1.92876e-10
167898530	rs35142952	0.000214807	2.75129	-1.92876e-10	7.71647e-05	-0.258856	-1.92876e-10	0.00030732	0.0493379	-1.92876e-10
167898758	rs74862051	4.15715e-06	-1.17784e-10	-1.19362	2.99045e-05	-1.17784e-10	-1.20679	8.9013e-05	-1.17784e-10	-1.18977
167898814	rs1834833	8.52247e-05	3.04926	-1.22242	0.000174922	1.78302	-1.22348	0.00208892	3.18868	-1.22283
167899125	rs79012761	4.03899e-06	-1.17784e-10	-1.22245	2.95306e-05	-1.17784e-10	-1.21937	8.60528e-05	-1.17784e-10	-1.22359
167899457	rs142237268	3.76499e-05	2.23251	-1.22263	8.33932e-05	1.04216	-1.22339	0.000932691	2.38252	-1.223
167899470	rs1896479	8.17817e-05	2.93484	-1.14924	6.5981e-06	-1.49628	-1.22174	1.56712e-05	-1.70338	-1.22336
167899528	rs1896480	0.000229558	2.81771	-1.92876e-10	8.01586e-05	-0.220791	-1.92876e-10	0.000320459	0.0912027	-1.92876e-10
167900115	rs13106418	3.91917e-05	2.12087	-1.07086	9.69835e-06	-1.1948	-1.13804	3.38154e-05	-1.01624	-1.14139
167901033	rs17702475	2.19495e-05	-0.18226	0.652554	4.81857e-05	-1.14353	0.413794	0.000130654	-1.3476	0.541606
167901422	rs1863783	0.0015738	5.83777	-1.09497	1.40129e-05	-0.756602	-1.20822	2.65436e-05	-1.18748	-1.21228
167901478	rs1365948	0.00145715	5.7587	-1.09291	1.36345e-05	-0.784688	-1.20751	2.60127e-05	-1.2083	-1.21167
167901669	rs962154	8.00432e-05	2.92911	-1.16499	6.51355e-06	-1.50744	-1.22347	1.56205e-05	-1.70663	-1.22334
167901716	rs117490595	4.82062e-06	-1.17784e-10	-1.04555	3.30673e-05	-1.17784e-10	-1.10625	9.57196e-05	-1.17784e-10	-1.11713
167901882	rs80316919	3.67164e-06	-0.102113	-1.2157	5.34734e-06	-1.71893	-1.20927	1.59143e-05	-1.70939	-1.20195
167902039	rs2262359	0.00106312	4.83602	-0.48551	1.71934e-05	-1.49386	-0.26641	5.3893e-05	-1.53827	-0.153278
167902098	rs34270822	2.14348e-06	-0.634926	-1.22109	5.65031e-06	-1.71273	-1.16036	2.00073e-05	-1.5367	-1.14575
167902186	rs113155751	2.57561e-05	0.63022	-1.92876e-10	4.34969e-05	-0.832108	-1.92876e-10	0.000135856	-0.766954	-1.92876e-10
167902573	rs1593770	4.83561e-06	0.169732	-1.21218	5.45332e-06	-1.70393	-1.20464	1.64648e-05	-1.681	-1.19633
167902783	rs117203469	5.90078e-06	-1.17784e-10	-0.843366	3.92468e-05	-1.17784e-10	-0.934928	0.000113616	-1.17784e-10	-0.945732
167903493	rs2703840	0.00137734	5.56609	-0.956631	4.44034e-05	0.244947	-1.05643	0.000267757	0.960574	-1.04905
167903716	rs79812627	2.68735e-05	0.00353939	0.669153	5.59283e-05	-1.01003	0.429303	0.000147558	-1.24204	0.557707
167904215	rs79999924	5.34837e-06	0.263196	-1.20485	5.54863e-06	-1.69578	-1.19547	1.68231e-05	-1.67029	-1.18551
167904574	rs13125129	8.33077e-05	2.99211	-1.18802	6.61392e-06	-1.49383	-1.2218	1.57469e-05	-1.70315	-1.21876
167904774	rs74502890	5.62662e-06	0.311774	-1.20272	5.59405e-06	-1.69023	-1.19286	1.70076e-05	-1.66241	-1.18248
167904857	rs2558127	0.00153047	5.80007	-1.08519	1.38744e-05	-0.770027	-1.20472	2.636e-05	-1.19745	-1.20926
167904943	rs78714293	2.59806e-06	-1.66369	-1.92876e-10	3.23407e-05	-1.12847	-1.92876e-10	8.68395e-05	-1.21449	-1.92876e-10
167905277	rs13126650	8.13505e-05	2.96056	-1.18024	6.5603e-06	-1.50069	-1.22307	1.56819e-05	-1.70494	-1.2211
167905722	rs1427630	0.0015374	5.80007	-1.08067	1.38979e-05	-0.770027	-1.20303	2.6399e-05	-1.19745	-1.20778
167906669	rs115662962	4.42705e-05	2.39445	-1.22258	9.55047e-05	1.1778	-1.22342	0.0011	2.54747	-1.22296
167906748	rs148043875	2.64271e-06	-1.64664	-1.92876e-10	2.52366e-05	-1.3765	-1.92876e-10	7.91715e-05	-1.30694	-1.92876e-10
167907141	rs74542959	4.76114e-06	0.164945	-1.22291	5.36928e-06	-1.70376	-1.22035	1.61555e-05	-1.67983	-1.21646
167907187	rs6823223	2.24525e-06	-0.58604	-1.22359	5.54263e-06	-1.70845	-1.18388	1.91271e-05	-1.556	-1.17145
167907388	rs72697588	2.47278e-06	-1.71311	-1.92876e-10	1.92667e-05	-1.64642	-1.92876e-10	5.73232e-05	-1.62985	-1.92876e-10
167907714	rs146195236	0.000140733	2.32841	-1.92876e-10	0.000307115	1.12242	-1.92876e-10	0.00349388	2.48022	-1.92876e-10
167907991	rs2703841	0.00159793	5.87934	-1.12133	1.41078e-05	-0.741726	-1.21635	2.66584e-05	-1.17641	-1.21904
167908246	rs2558133	0.00158927	5.83777	-1.08519	1.4062e-05	-0.756602	-1.20472	2.66241e-05	-1.18748	-1.20926
167908594	rs34904028	3.61951e-05	2.04648	-1.076	9.40134e-06	-1.22206	-1.14188	3.26397e-05	-1.04786	-1.14516
167908657	rs1896481	6.87584e-05	2.83323	-1.22108	0.00014672	1.59824	-1.21452	0.00168187	2.96948	-1.22037
167908881	rs1427631	0.00178656	5.95902	-1.08942	1.46658e-05	-0.713016	-1.20627	2.74672e-05	-1.15496	-1.2106
167909280	rs115312646	4.10994e-05	2.31985	-1.22231	9.02893e-05	1.11525	-1.21703	0.00102072	2.4715	-1.22179
167910216	rs1346379	0.00171345	5.91723	-1.08942	1.44461e-05	-0.728106	-1.20627	2.7159e-05	-1.16625	-1.2106
167911014	rs115984184	0.000130345	2.25174	-1.92876e-10	0.000288022	1.05824	-1.92876e-10	0.00323138	2.40211	-1.92876e-10
167911363	rs7673131	1.62064e-06	-1.08182	-1.05381	5.81587e-06	-1.71904	-1.12517	1.70009e-05	-1.71652	-1.12877
167911815	rs2059734	0.00181321	5.97383	-1.08942	1.48212e-05	-0.70247	-1.20627	2.77035e-05	-1.14639	-1.2106
167912051	rs75457781	5.59546e-06	0.319532	-1.21603	5.49275e-06	-1.69165	-1.20972	1.66692e-05	-1.66249	-1.20249
167912244	rs76611749	1.66237e-06	-1.05639	-1.05381	5.81989e-06	-1.71834	-1.12517	1.70331e-05	-1.71462	-1.12877
167912423	rs17052724	2.06796e-06	-0.670566	-1.22132	5.62963e-06	-1.71522	-1.16154	2.02839e-05	-1.52166	-1.14706
167912700	rs6842698	1.40953e-06	-1.43838	-0.836808	8.49502e-06	-1.6637	-0.801617	2.3105e-05	-1.69922	-0.839283
167913404	rs2703844	0.00142412	5.73577	-1.09291	1.35918e-05	-0.787826	-1.20751	2.59686e-05	-1.20999	-1.21167
167913500	rs145223790	5.14462e-06	-1.17784e-10	-0.980498	3.43472e-05	-1.17784e-10	-1.06828	0.000108152	-1.17784e-10	-0.995018
167913619	rs115085015	3.01483e-06	-1.51491	-1.92876e-10	1.82436e-05	-1.70098	-1.92876e-10	5.25684e-05	-1.71644	-1.92876e-10
167913696	rs75580157	7.9681e-05	2.94475	-1.18517	6.46458e-06	-1.51609	-1.22237	1.56522e-05	-1.7082	-1.21974
167914129	rs143198113	2.52671e-06	-1.69153	-1.92876e-10	2.24352e-05	-1.49417	-1.92876e-10	6.08862e-05	-1.56955	-1.92876e-10
167914437	rs1863782	0.00147557	5.77332	-1.09497	1.3764e-05	-0.774524	-1.20822	2.62095e-05	-1.20015	-1.21228
167914759	rs71620409	0.000212105	2.73863	-1.92876e-10	7.66087e-05	-0.266087	-1.92876e-10	0.000304884	0.0413795	-1.92876e-10
167914952	rs34260276	0.000220639	2.77808	-1.92876e-10	7.83565e-05	-0.243529	-1.92876e-10	0.000312546	0.0662005	-1.92876e-10
167915428	rs115807423	4.79407e-05	2.47143	-1.21991	0.000101891	1.24246	-1.22335	0.00119242	2.62587	-1.22068
167916274	rs2558135	0.00134296	5.68742	-1.10323	1.34362e-05	-0.795856	-1.21099	2.57074e-05	-1.21714	-1.21464
167916802	rs6815881	3.71542e-05	2.08044	-1.08381	9.60414e-06	-1.19494	-1.14767	3.346e-05	-1.01738	-1.15082
167916803	rs12509015	1.94565e-06	-0.729409	-1.22344	5.52238e-06	-1.71806	-1.17793	2.04554e-05	-1.4949	-1.1654
167916858	rs151012728	0.000153392	2.41455	-1.92876e-10	0.000330123	1.19467	-1.92876e-10	0.00381423	2.56794	-1.92876e-10
167916904	rs2703843	5.9985e-05	2.54505	-1.06941	1.17184e-05	-1.00668	-1.13696	4.21531e-05	-0.796916	-1.14033
167917510	rs76816393	4.03678e-06	-1.17784e-10	-1.223	2.9407e-05	-1.17784e-10	-1.22357	8.65829e-05	-1.17784e-10	-1.21745
167917523	rs80199630	2.73866e-06	-1.61098	-1.92876e-10	1.79861e-05	-1.7152	-1.92876e-10	5.24216e-05	-1.71923	-1.92876e-10
167917734	rs13140269	0.000229486	2.81739	-1.92876e-10	8.02764e-05	-0.219323	-1.92876e-10	0.000320549	0.0914835	-1.92876e-10
167917926	rs2010146	7.39771e-05	2.90267	-1.21736	0.000154454	1.65755	-1.22245	0.00180827	3.03994	-1.21837
167918667	rs10517922	1.83251e-06	-0.78984	-1.22293	5.55504e-06	-1.71923	-1.17087	2.11822e-05	-1.46588	-1.15951
167919096	rs183718275	4.33204e-06	-1.17784e-10	-1.15241	3.22853e-05	-1.17784e-10	-1.13018	9.43445e-05	-1.17784e-10	-1.1316
167919134	rs2873821	1.65021e-06	-0.894507	-1.22304	5.5643e-06	-1.71648	-1.17195	2.24806e-05	-1.40519	-1.1607
167919238	rs34970437	0.000250314	2.90427	-1.92876e-10	8.24349e-05	-0.192789	-1.92876e-10	0.000329604	0.119338	-1.92876e-10
167919870	rs76978508	0.000237086	2.84997	-1.92876e-10	7.99084e-05	-0.223917	-1.92876e-10	0.000318529	0.08516	-1.92876e-10
167920238	rs2077684	0.00306322	5.6852	-0.276428	7.65654e-05	-0.177659	-0.0889942	0.000193187	-0.422487	0.00759297
167920443	rs13117854	0.000237086	2.84997	-1.92876e-10	7.99084e-05	-0.223917	-1.92876e-10	0.000318529	0.08516	-1.92876e-10
167920518	rs2059735	0.000222106	2.7847	-1.92876e-10	7.69875e-05	-0.261155	-1.92876e-10	0.000305755	0.0442311	-1.92876e-10
167921800	rs13137584	0.000227838	2.81019	-1.92876e-10	7.81131e-05	-0.24664	-1.92876e-10	0.000310673	0.0601899	-1.92876e-10
167921806	rs62352378	2.92624e-06	-1.54473	-1.92876e-10	2.29873e-05	-1.46986	-1.92876e-10	6.59439e-05	-1.48975	-1.92876e-10
167922249	rs115810411	0.000170697	2.52144	-1.92876e-10	0.000361161	1.28453	-1.92876e-10	0.00425284	2.67679	-1.92876e-10
167922415	rs150954289	0.000170697	2.52144	-1.92876e-10	0.000361161	1.28453	-1.92876e-10	0.00425284	2.67679	-1.92876e-10
167922567	rs2558138	4.3857e-05	2.34786	-1.18537	5.82376e-06	-1.62075	-1.2221	1.54941e-05	-1.71839	-1.21971
167923202	rs2558139	0.000801596	4.45861	-0.390451	1.66521e-05	-1.59139	-0.200867	5.47262e-05	-1.63255	-0.0436575
167923342	rs113637771	5.5909e-06	-1.17784e-10	-0.897309	3.92303e-05	-1.17784e-10	-0.935349	0.000117279	-1.17784e-10	-0.913994
167923385	rs192493027	4.63136e-05	2.44058	-1.22359	9.94712e-05	1.21653	-1.22146	0.00115225	2.59445	-1.22354
167924264	rs6848156	4.59564e-05	2.40288	-1.19363	5.88788e-06	-1.61203	-1.21987	1.55359e-05	-1.71899	-1.21641
167924711	rs115598965	0.000162863	2.47446	-1.92876e-10	0.000347167	1.24501	-1.92876e-10	0.00405419	2.62896	-1.92876e-10
167924932	rs114529136	0.000162863	2.47446	-1.92876e-10	0.000347167	1.24501	-1.92876e-10	0.00405419	2.62896	-1.92876e-10
167925272	rs17646122	3.64772e-05	-0.0601595	1.0384	7.27772e-05	-1.00891	0.69151	0.000214896	-1.21995	0.911552
167926578	rs1965063	0.000787461	5.25518	-1.20482	1.131e-05	-0.960824	-1.21829	2.28879e-05	-1.33249	-1.21546
167926590	rs13105146	0.0003085	3.11327	-1.92876e-10	9.34957e-05	-0.0668832	-1.92876e-10	0.000376887	0.253392	-1.92876e-10
167928406	rs77279793	2.48031e-06	-1.71007	-1.92876e-10	2.47255e-05	-1.39696	-1.92876e-10	6.00763e-05	-1.58294	-1.92876e-10
167929921	rs34584032	1.63596e-06	-0.913158	-1.21306	5.81455e-06	-1.7149	-1.12954	2.37974e-05	-1.3941	-1.11487
167930494	rs149369384	4.40877e-05	2.37997	-1.21224	9.46916e-05	1.16565	-1.21983	0.00109408	2.53273	-1.21362
167930638	rs116175577	4.39941e-05	2.3886	-1.223	9.50398e-05	1.17289	-1.22339	0.00109327	2.54152	-1.22314
167930896	rs34244687	0.000229202	2.81615	-1.92876e-10	7.87386e-05	-0.238664	-1.92876e-10	0.000312253	0.065263	-1.92876e-10
167930911	rs143711147	9.03722e-06	-0.417099	-1.92876e-10	3.99982e-05	-0.915963	-1.92876e-10	0.000107397	-1.00202	-1.92876e-10
167931873	rs141804981	4.07117e-05	2.29969	-1.21162	8.86189e-05	1.09901	-1.21947	0.00104903	2.4901	-1.21304
167932140	rs72699606	2.58854e-06	-1.66736	-1.92876e-10	2.17604e-05	-1.5247	-1.92876e-10	6.76334e-05	-1.46445	-1.92876e-10
167932327	rs2558141	0.0819669	9.79301	-1.09739	1.23587e-05	-0.879973	-1.21047	2.75226e-05	-1.14901	-1.21454
167932509	rs10517920	1.56761e-06	-0.955421	-1.21348	5.82886e-06	-1.71119	-1.13079	2.44347e-05	-1.36633	-1.11622
167933010	rs6553490	6.38046e-05	2.7374	-1.20002	6.25228e-06	-1.55475	-1.2171	1.56559e-05	-1.71499	-1.21271
167934503	rs2558142	0.000642288	4.97529	-1.12871	1.01838e-05	-1.06538	-1.21862	2.13422e-05	-1.39744	-1.22043
167934846	rs12503165	4.98036e-05	2.49051	-1.20088	5.99332e-06	-1.59751	-1.21664	1.55995e-05	-1.7192	-1.21212
167935130	rs35404060	0.00021601	2.75688	-1.92876e-10	7.57795e-05	-0.27697	-1.92876e-10	0.000300482	0.0268345	-1.92876e-10
167935185	rs114367900	4.04473e-05	2.29114	-1.20959	8.80947e-05	1.09185	-1.21824	0.00104188	2.48135	-1.21112
167935208	rs151287888	2.71644e-06	-1.61913	-1.92876e-10	1.79566e-05	-1.71684	-1.92876e-10	5.24592e-05	-1.71852	-1.92876e-10
167935212	rs2558144	4.81275e-05	2.46104	-1.20563	5.9819e-06	-1.60248	-1.21358	1.56592e-05	-1.71923	-1.20826
167935612	rs111516527	4.09726e-06	-1.17784e-10	-1.20813	2.95333e-05	-1.17784e-10	-1.21928	8.67406e-05	-1.17784e-10	-1.21563
167935763	rs10008454	4.94859e-05	2.48887	-1.20563	6.01002e-06	-1.59779	-1.21358	1.56597e-05	-1.7192	-1.20826
167936290	rs116573648	2.64645e-06	-1.64523	-1.92876e-10	1.98135e-05	-1.61843	-1.92876e-10	5.54064e-05	-1.66386	-1.92876e-10
167936454	rs71620411	0.000210291	2.73004	-1.92876e-10	7.46353e-05	-0.292185	-1.92876e-10	0.000295492	0.0100894	-1.92876e-10
167937564	rs59535532	1.77571e-06	-0.828104	-1.21615	5.73549e-06	-1.71885	-1.13928	2.23886e-05	-1.44463	-1.12537
167938121	rs36091699	0.000221904	2.7838	-1.92876e-10	7.69478e-05	-0.261671	-1.92876e-10	0.000305581	0.0436638	-1.92876e-10
167938604	rs2703842	0.00152765	5.87565	-1.16262	6.02371e-06	-1.5856	-1.2235	1.56723e-05	-1.70343	-1.22323
167939309	rs35881228	0.00020474	2.70329	-1.92876e-10	7.35144e-05	-0.307316	-1.92876e-10	0.00029061	-0.00657167	-1.92876e-10
167939446	rs72635171	4.62316e-06	-1.17784e-10	-1.08737	3.47732e-05	-1.17784e-10	-1.05595	9.79501e-05	-1.17784e-10	-1.09409
167939529	rs113827530	5.02137e-06	-1.17784e-10	-1.00475	3.53169e-05	-1.17784e-10	-1.04044	0.000105065	-1.17784e-10	-1.02397
167939694	rs13123137	2.30339e-06	-0.757978	-1.02609	6.6511e-06	-1.71798	-0.992034	2.48362e-05	-1.48682	-0.979433
167939771	rs62352380	7.57848e-07	-1.71891	-1.17681	1.1241e-05	-0.995762	-1.18946	2.56889e-05	-1.23787	-1.19462
167939896	rs12644155	0.000152426	2.40823	-1.92876e-10	6.26262e-05	-0.467615	-1.92876e-10	0.000242626	-0.187031	-1.92876e-10
167939925	rs12643432	0.051587	9.31694	-1.08436	1.09562e-05	-1.00485	-1.20605	2.49453e-05	-1.25105	-1.21081
167940757	rs114713459	5.9856e-05	2.48059	-1.0071	0.000122552	1.25083	-1.04709	0.00154145	2.6752	-1.01327
167941035	rs187191157	2.47028e-06	-1.71412	-1.92876e-10	1.79144e-05	-1.71919	-1.92876e-10	5.26353e-05	-1.71516	-1.92876e-10
167941162	rs35118956	0.00021878	2.76962	-1.92876e-10	7.63299e-05	-0.269733	-1.92876e-10	0.000302883	0.0347958	-1.92876e-10
167941342	rs34645638	3.41162e-06	-0.199569	-1.19169	5.31516e-06	-1.71372	-1.22051	1.99568e-05	-1.46767	-1.21731
167941765	rs75832333	2.46123e-06	-1.71779	-1.92876e-10	1.91319e-05	-1.65344	-1.92876e-10	5.79609e-05	-1.61878	-1.92876e-10
167941802	rs116281921	5.35066e-05	2.36846	-1.0071	0.000111537	1.15665	-1.04709	0.00137438	2.56048	-1.01327
167942472	rs112188379	5.16563e-06	-1.17784e-10	-0.976422	3.62467e-05	-1.17784e-10	-1.01445	0.000107951	-1.17784e-10	-0.996877
167943152	rs7685624	0.000479924	4.70325	-1.14808	9.38301e-06	-1.14379	-1.2221	2.01115e-05	-1.45418	-1.22308
167943458	rs115986420	0.000135584	2.29114	-1.92876e-10	0.000297868	1.09185	-1.92876e-10	0.00349786	2.48135	-1.92876e-10
167944176	rs35280774	1.62634e-06	-0.914089	-1.21803	5.72036e-06	-1.71483	-1.14594	2.33939e-05	-1.39351	-1.13256
167944254	rs35140653	0.000246637	2.88947	-1.92876e-10	8.17374e-05	-0.201286	-1.92876e-10	0.000326544	0.110012	-1.92876e-10
167944650	rs79944236	8.92002e-06	-0.430152	-1.92876e-10	0.000163794	0.493812	-1.92876e-10	0.000902488	1.1266	-1.92876e-10
167944755	rs7664643	3.06009e-06	-0.295086	-1.20492	5.38909e-06	-1.70632	-1.2141	2.09685e-05	-1.42663	-1.2089
167944831	rs117582664	4.32789e-06	-1.17784e-10	-1.15337	3.22726e-05	-1.17784e-10	-1.13058	9.18912e-05	-1.17784e-10	-1.15795
167945179	rs143653793	0.000129928	2.24853	-1.92876e-10	0.000287436	1.0562	-1.92876e-10	0.0033486	2.43775	-1.92876e-10
167945569	rs35087411	2.62904e-06	-1.65183	-1.92876e-10	1.91231e-05	-1.6539	-1.92876e-10	6.60256e-05	-1.48851	-1.92876e-10
167945718	rs13125499	0.000229202	2.81615	-1.92876e-10	7.87386e-05	-0.238664	-1.92876e-10	0.000312253	0.065263	-1.92876e-10
167945762	rs76090793	5.17226e-06	0.1472	-1.12234	5.77914e-06	-1.70925	-1.14129	1.69347e-05	-1.693	-1.15619
167945766	rs1365944	0.000712149	5.08198	-1.13215	1.06171e-05	-1.02295	-1.21939	2.19451e-05	-1.36898	-1.22103
167945914	rs7671612	0.0604474	9.45716	-1.06608	1.14034e-05	-0.971692	-1.19919	2.54894e-05	-1.23541	-1.20488
167946011	rs1820596	7.42202e-05	1.57458	0.114008	2.20061e-05	-1.49135	-0.022133	6.42177e-05	-1.44645	-0.0698195
167946487	rs75113710	1.14161e-05	-0.183429	-1.92876e-10	0.00023227	0.843103	-1.92876e-10	0.00133055	1.5148	-1.92876e-10
167947051	rs1344656	1.71254e-06	-0.86059	-1.21988	5.6604e-06	-1.71786	-1.15344	2.24658e-05	-1.42613	-1.14043
167947117	rs75685219	4.75003e-06	-1.17784e-10	-1.0603	3.22701e-05	-1.17784e-10	-1.13066	9.2075e-05	-1.17784e-10	-1.15595
167947544	rs1344657	1.62533e-06	-0.914089	-1.21865	5.70633e-06	-1.71483	-1.14839	2.33386e-05	-1.39351	-1.13493
167947738	rs189796388	2.52585e-06	-1.69187	-1.92876e-10	2.42353e-05	-1.41699	-1.92876e-10	8.02505e-05	-1.2934	-1.92876e-10
167947990	rs114671133	0.000224759	2.79658	-1.92876e-10	7.75097e-05	-0.254395	-1.92876e-10	0.000308036	0.0516649	-1.92876e-10
167948030	rs17052771	1.58175e-06	-1.08097	-1.07895	5.71101e-06	-1.7186	-1.1438	1.67094e-05	-1.71517	-1.14741
167949067	rs72635172	4.63716e-06	-1.17784e-10	-1.08435	3.25999e-05	-1.17784e-10	-1.12049	9.51585e-05	-1.17784e-10	-1.12301
167949431	rs115322168	2.98566e-05	1.7824	-1.00445	6.86376e-05	0.668731	-1.04469	0.000756111	1.96029	-1.01065
167949707	rs180793533	2.70895e-06	-1.62189	-1.92876e-10	1.84821e-05	-1.688	-1.92876e-10	5.33104e-05	-1.70242	-1.92876e-10
167949947	rs75550754	2.96627e-06	-1.53114	-1.92876e-10	4.56185e-05	-0.784484	-1.92876e-10	0.000119935	-0.891603	-1.92876e-10
167949972	rs34659707	0.000230921	2.82363	-1.92876e-10	7.87144e-05	-0.238972	-1.92876e-10	0.000313303	0.0686181	-1.92876e-10
167950109	rs143123174	4.23389e-05	2.18088	-1.05362	9.14364e-05	0.999667	-1.08882	0.00108351	2.36849	-1.05908
167950148	rs10022441	1.99733e-05	1.48318	-1.10723	6.24008e-06	-1.56104	-1.21276	1.56685e-05	-1.71121	-1.21569
167950197	rs57641426	1.34822e-06	-1.23565	-1.08402	5.7466e-06	-1.70863	-1.14756	1.66418e-05	-1.71556	-1.15108
167950401	rs60845081	1.46805e-06	-1.13939	-1.09512	5.64762e-06	-1.71787	-1.15569	1.64501e-05	-1.7192	-1.15902
167950496	rs35926182	0.000233906	2.83647	-1.92876e-10	7.92939e-05	-0.231638	-1.92876e-10	0.000315838	0.076678	-1.92876e-10
167950682	rs10471190	0.000882701	5.29327	-1.12874	1.11239e-05	-0.977056	-1.21864	2.28135e-05	-1.3307	-1.2205
167951139	rs13124292	0.00085028	5.24681	-1.11969	1.10816e-05	-0.983095	-1.21642	2.27197e-05	-1.33663	-1.21869
167951679	rs10012353	0.000848683	5.24681	-1.12157	1.10762e-05	-0.983095	-1.21691	2.27106e-05	-1.33663	-1.21909
167951933	rs7662976	0.000928896	5.29703	-1.08148	1.13639e-05	-0.972329	-1.20203	2.32591e-05	-1.32783	-1.20403
167951966	rs7663000	0.000867016	5.27004	-1.12343	1.16899e-05	-0.928699	-1.21738	2.35437e-05	-1.30022	-1.21948
167951994	rs7657434	0.000868632	5.27004	-1.12157	1.16954e-05	-0.928699	-1.21691	2.35527e-05	-1.30022	-1.21909
167952099	rs7676661	0.00085028	5.24681	-1.11969	1.10816e-05	-0.983095	-1.21642	2.27197e-05	-1.33663	-1.21869
167952102	rs7663397	0.000848683	5.24681	-1.12157	1.10762e-05	-0.983095	-1.21691	2.27106e-05	-1.33663	-1.21909
167952103	rs114433750	1.11274e-05	-0.209036	-1.92876e-10	3.71934e-05	-0.988666	-1.92876e-10	0.000101479	-1.0587	-1.92876e-10
167952503	rs9312475	0.000847104	5.24681	-1.12343	1.1071e-05	-0.983095	-1.21738	2.27018e-05	-1.33663	-1.21948
167952539	rs9312476	0.000845542	5.24681	-1.12528	1.1066e-05	-0.983095	-1.21783	2.26935e-05	-1.33663	-1.21985
167952749	rs114651190	0.000127742	2.23156	-1.92876e-10	0.000283385	1.04201	-1.92876e-10	0.00329093	2.42037	-1.92876e-10
167952801	rs10471192	2.19552e-06	-0.609106	-1.22292	5.48326e-06	-1.7112	-1.1919	1.9002e-05	-1.55104	-1.18297
167952824	rs9284943	0.000848724	5.24681	-1.12152	1.10783e-05	-0.983095	-1.21671	2.27119e-05	-1.33663	-1.21903
167953101	rs1427623	0.000771444	5.17045	-1.14063	1.07611e-05	-1.00778	-1.22109	2.22397e-05	-1.35436	-1.22231
167953146	rs1427624	0.0846766	9.7771	-1.04896	1.24933e-05	-0.887274	-1.19233	2.74585e-05	-1.16705	-1.19883
167953563	rs17052834	1.51062e-06	-1.10375	-1.10218	5.61271e-06	-1.71897	-1.1608	1.63783e-05	-1.7186	-1.16399
167953995	rs72699613	2.48564e-06	-1.70792	-1.92876e-10	1.79389e-05	-1.71783	-1.92876e-10	5.27189e-05	-1.71358	-1.92876e-10
167954032	rs6827658	0.000841369	5.24681	-1.13023	1.10528e-05	-0.983095	-1.21902	2.2673e-05	-1.33663	-1.22075
167954614	rs11722292	8.99373e-05	2.02246	-0.141795	2.4373e-05	-1.43036	0.0190329	6.98672e-05	-1.6022	0.170244
167954844	rs7695680	0.000746723	5.13276	-1.13552	1.06421e-05	-1.01985	-1.22013	2.2064e-05	-1.36299	-1.22161
167954983	rs7677172	0.00083693	5.24681	-1.13552	1.10405e-05	-0.983095	-1.22013	2.26535e-05	-1.33663	-1.22161
167955098	rs7668212	0.000841369	5.24681	-1.13023	1.10528e-05	-0.983095	-1.21902	2.2673e-05	-1.33663	-1.22075
167955474	rs189414670	4.21484e-05	2.17247	-1.04972	9.11127e-05	0.992644	-1.08534	0.00107835	2.35988	-1.05524
167955569	rs148878876	4.17468e-05	2.16407	-1.05089	9.03815e-05	0.985631	-1.08639	0.00106788	2.35128	-1.0564
167955753	rs765749	0.000848954	5.24681	-1.12125	1.10765e-05	-0.983095	-1.21688	2.27124e-05	-1.33663	-1.21901
167955991	rs143573076	3.9721e-05	2.15567	-1.09224	8.65296e-05	0.978628	-1.12294	0.00101658	2.34269	-1.09704
167956138	rs7689768	0.000822452	5.21131	-1.11747	1.09607e-05	-0.994604	-1.21588	2.25437e-05	-1.34491	-1.21819
167956373	rs76674652	3.96984e-05	2.15567	-1.09281	8.64865e-05	0.978628	-1.12344	0.00101601	2.34269	-1.0976
167956420	rs11943986	7.6293e-05	2.89148	-1.17534	6.39003e-06	-1.52669	-1.22337	1.56019e-05	-1.70906	-1.2221
167956473	rs11931152	0.000845682	5.2537	-1.13201	1.09736e-05	-0.989892	-1.21941	2.25904e-05	-1.33997	-1.22105
167956518	rs115014514	4.09367e-05	2.14729	-1.05371	8.89016e-05	0.971635	-1.0889	0.00104679	2.3341	-1.05917
167956606	rs6818745	1.70741e-06	-0.861171	-1.2223	5.4292e-06	-1.71784	-1.19517	2.14538e-05	-1.42579	-1.18686
167956817	rs6854001	0.000822184	5.21131	-1.11779	1.09603e-05	-0.994604	-1.21591	2.25417e-05	-1.34491	-1.21827
167956870	rs80073171	0.000238552	2.85614	-1.92876e-10	8.05612e-05	-0.215781	-1.92876e-10	0.000320195	0.0903767	-1.92876e-10
167957145	rs115435623	3.49975e-05	1.9663	-1.02947	7.81457e-05	0.821002	-1.06722	0.000890677	2.14874	-1.03531
167957293	rs72635173	4.08345e-06	-1.17784e-10	-1.21151	2.9646e-05	-1.17784e-10	-1.21547	8.65077e-05	-1.17784e-10	-1.21832
167957685	rs34505077	0.000238691	2.85672	-1.92876e-10	8.05881e-05	-0.215447	-1.92876e-10	0.000320312	0.0907429	-1.92876e-10
167958068	rs13113307	0.000876889	5.28636	-1.12843	1.12007e-05	-0.970199	-1.21862	2.28925e-05	-1.32731	-1.22043
167958392	rs11132844	3.85594e-05	2.19001	-1.15626	9.14778e-06	-1.19382	-1.19747	3.1991e-05	-1.01359	-1.19951
167958405	rs140797323	4.16227e-06	-1.17784e-10	-1.19239	3.08191e-05	-1.17784e-10	-1.17666	8.85119e-05	-1.17784e-10	-1.19541
167958406	rs11132845	3.77575e-05	2.16988	-1.15714	9.03507e-06	-1.20567	-1.19802	3.16686e-05	-1.02319	-1.20004
167958489	rs13132588	0.000220259	2.77636	-1.92876e-10	7.69713e-05	-0.261365	-1.92876e-10	0.000304565	0.0403321	-1.92876e-10
167958497	rs112112326	6.78867e-06	0.233619	-0.936814	6.92342e-06	-1.70051	-0.96938	2.00489e-05	-1.68425	-0.996126
167958698	rs11132846	0.000503334	4.58973	-0.986928	6.57197e-06	-1.55926	-1.16273	1.67045e-05	-1.69078	-1.17209
167959102	rs11132847	0.0380418	8.92311	-0.995118	1.02974e-05	-1.10544	-1.16747	2.33927e-05	-1.34983	-1.1763
167959195	rs140418865	2.46708e-06	-1.71541	-1.92876e-10	1.9083e-05	-1.656	-1.92876e-10	5.49888e-05	-1.67142	-1.92876e-10
167959369	rs7660050	3.95249e-06	-0.0727221	-1.17138	5.27579e-06	-1.7181	-1.22356	1.89978e-05	-1.51135	-1.22288
167960106	rs114092773	3.28286e-05	2.03014	-1.15728	7.37251e-05	0.874049	-1.1785	0.000838826	2.21413	-1.16068
167960790	rs28837392	7.59546e-07	-1.67018	-1.22331	6.54703e-06	-1.50609	-1.2197	1.78506e-05	-1.57819	-1.21833
167960855	rs12498852	0.0904101	9.83657	-1.04291	1.2321e-05	-0.903422	-1.19007	2.70677e-05	-1.18306	-1.19715
167961410	rs13128738	0.000217371	2.76316	-1.92876e-10	7.63952e-05	-0.268878	-1.92876e-10	0.000302061	0.0320773	-1.92876e-10
167961738	rs17599599	2.45971e-06	-1.71841	-1.92876e-10	1.87382e-05	-1.67423	-1.92876e-10	5.58482e-05	-1.65591	-1.92876e-10
167962200	rs17521233	9.38852e-05	2.70797	-0.784342	1.40926e-05	-1.10101	-0.85814	5.51398e-05	-0.815211	-0.85347
167962314	rs74535637	4.47391e-06	-1.17784e-10	-1.12019	3.08962e-05	-1.17784e-10	-1.17416	8.88087e-05	-1.17784e-10	-1.19207
167962448	rs10517919	8.81176e-06	0.502089	-0.944451	7.13627e-06	-1.66304	-0.976566	2.09268e-05	-1.6346	-1.00292
167963422	rs35447722	2.59113e-06	-1.66635	-1.92876e-10	1.94325e-05	-1.63785	-1.92876e-10	6.79943e-05	-1.45913	-1.92876e-10
167964135	rs113163889	1.40499e-05	0.0241662	-1.92876e-10	3.19074e-05	-1.14196	-1.92876e-10	9.87994e-05	-1.08546	-1.92876e-10
167964302	rs10002501	0.00152525	5.86255	-1.15109	0.000129386	1.43345	-1.17545	0.00113332	2.5155	-1.16114
167964511	rs79935253	7.50171e-07	-1.68428	-1.22162	6.95799e-06	-1.45663	-1.20828	1.88253e-05	-1.53768	-1.20567
167964685	rs11935736	3.97178e-06	-0.0413858	-1.19785	5.51847e-06	-1.67627	-1.22043	1.68051e-05	-1.63921	-1.21766
167964867	rs78454074	9.59648e-06	0.528845	-0.885898	7.53358e-06	-1.66411	-0.921319	2.20272e-05	-1.63572	-0.950552
167964906	rs1593769	0.0952687	9.89884	-1.05283	1.24544e-05	-0.888686	-1.19404	2.73164e-05	-1.17008	-1.20098
167965156	rs117828532	5.55051e-06	-1.17784e-10	-0.90456	4.0927e-05	-1.17784e-10	-0.893009	0.000112309	-1.17784e-10	-0.957295
167965203	rs116525196	5.87656e-05	2.22075	-0.765643	0.00010573	1.03297	-0.976881	0.0014685	2.40931	-0.79586
167965282	rs10008537	0.000452109	4.68827	-1.1928	5.97843e-05	0.693757	-1.20781	0.000459297	1.65037	-1.19923
167965308	rs10008546	0.0750646	9.67009	-1.06243	1.18654e-05	-0.933222	-1.19795	2.61961e-05	-1.20856	-1.20439
167965816	rs116048299	0.000113435	2.11278	-1.92876e-10	0.000256635	0.942855	-1.92876e-10	0.0029141	2.29877	-1.92876e-10
167967702	rs13126575	0.000218992	2.77058	-1.92876e-10	7.63719e-05	-0.269183	-1.92876e-10	0.000303067	0.0354011	-1.92876e-10
167967858	rs141910292	9.28447e-06	-0.390107	-1.92876e-10	3.285e-05	-1.11285	-1.92876e-10	9.0203e-05	-1.17649	-1.92876e-10
167968263	rs34260224	9.85469e-06	0.501807	-0.83231	7.91159e-06	-1.66596	-0.870513	2.31287e-05	-1.63531	-0.902166
167968335	rs77056561	4.92335e-05	1.27812	-1.92876e-10	0.00074527	2.00895	-1.92876e-10	0.00363366	2.51944	-1.92876e-10
167968530	rs142621157	3.43024e-05	2.01372	-1.09696	7.6344e-05	0.860404	-1.12995	0.000867403	2.19732	-1.11037
167969111	rs13133234	0.00154897	5.92041	-1.19352	0.000128869	1.46233	-1.20832	0.00112836	2.54983	-1.19986
167969836	rs62352384	3.2089e-06	-1.45252	-1.92876e-10	2.02788e-05	-1.59522	-1.92876e-10	5.59763e-05	-1.65362	-1.92876e-10
167970505	rs10007176	7.80094e-07	-1.65736	-1.20943	6.70828e-06	-1.51613	-1.18533	1.83878e-05	-1.58651	-1.18035
167971825	rs116438938	3.77081e-05	2.10646	-1.09503	8.26067e-05	0.937586	-1.12829	0.00095556	2.29229	-1.10855
167971835	rs62352385	7.87061e-07	-1.71824	-1.13965	1.28324e-05	-0.897072	-1.15575	2.94691e-05	-1.13258	-1.16263
167971872	rs10006283	1.63147e-05	1.37977	-1.20616	7.75968e-06	-1.37579	-1.18007	2.78366e-05	-1.17743	-1.17477
167972054	rs147955775	4.40567e-06	-1.17784e-10	-1.13556	3.04497e-05	-1.17784e-10	-1.18872	8.81791e-05	-1.17784e-10	-1.19918
167972084	rs10006554	0.0806285	9.7261	-1.04694	1.21217e-05	-0.918456	-1.19135	2.66586e-05	-1.19664	-1.1988
167972675	rs116953737	7.61481e-07	-1.69092	-1.20002	7.3768e-06	-1.43711	-1.16935	1.99382e-05	-1.5214	-1.16452
167972766	rs62352386	2.53978e-06	-1.68637	-1.92876e-10	2.08733e-05	-1.56633	-1.92876e-10	6.33605e-05	-1.52971	-1.92876e-10
167973268	rs116736105	7.9308e-07	-1.63425	-1.21604	6.39804e-06	-1.55287	-1.19594	1.76411e-05	-1.61586	-1.19246
167973679	rs74358917	2.81213e-06	-1.58451	-1.92876e-10	1.8069e-05	-1.7106	-1.92876e-10	5.25088e-05	-1.71757	-1.92876e-10
167974142	rs1427633	0.12312	10.2934	-1.19092	1.44438e-05	-0.713438	-1.22109	3.06396e-05	-1.03443	-1.22183
167974274	rs1427634	9.13691e-05	3.06096	-1.1645	6.26908e-06	-1.5463	-1.22287	1.54846e-05	-1.71545	-1.22325
167974411	rs77588362	1.26535e-05	-0.0805134	-1.92876e-10	2.15377e-05	-1.53499	-1.92876e-10	6.19953e-05	-1.55149	-1.92876e-10
167974633	rs115969673	3.86378e-06	-1.2668	-1.92876e-10	1.91491e-05	-1.65254	-1.92876e-10	5.43771e-05	-1.68261	-1.92876e-10
167974966	rs13139476	0.000358298	3.26291	-1.92876e-10	9.46029e-05	-0.0551104	-1.92876e-10	0.000385615	0.276287	-1.92876e-10
167975038	rs77264133	8.15647e-07	-1.59966	-1.22256	6.04029e-06	-1.59419	-1.21216	1.684e-05	-1.64781	-1.20699
167975079	rs17052929	0.000280234	3.01717	-1.92876e-10	8.20661e-05	-0.197273	-1.92876e-10	0.000330009	0.120569	-1.92876e-10
167975130	rs11732359	7.73409e-07	-1.67552	-1.19987	1.0141e-05	-1.08047	-1.20775	2.43992e-05	-1.27281	-1.21119
167975361	rs139148515	1.14287e-05	1.02142	-1.20374	3.10194e-05	0.0447591	-1.21494	0.000281316	1.16376	-1.20283
167975921	rs71620412	0.000373681	3.30495	-1.92876e-10	9.69331e-05	-0.0307775	-1.92876e-10	0.000396025	0.302925	-1.92876e-10
167976123	rs10010405	3.71361e-06	-1.70407	0.397628	2.42419e-05	-1.66945	0.25274	7.60977e-05	-1.71236	0.36583
167976180	rs10010502	0.000295065	3.06875	-1.92876e-10	8.46296e-05	-0.166514	-1.92876e-10	0.000341266	0.15411	-1.92876e-10
167976231	rs10023710	0.000291199	3.05556	-1.92876e-10	8.39967e-05	-0.174021	-1.92876e-10	0.000338464	0.145864	-1.92876e-10
167976473	rs114123083	5.32189e-05	1.35596	-1.92876e-10	0.000136982	0.315055	-1.92876e-10	0.00131973	1.50663	-1.92876e-10
167976499	rs142986959	1.37057e-05	1.20598	-1.20661	3.53386e-05	0.176981	-1.2168	0.000317563	1.2879	-1.20577
167976629	rs546837596	3.18413e-06	-1.46027	-1.92876e-10	2.23817e-05	-1.49656	-1.92876e-10	5.50849e-05	-1.66968	-1.92876e-10
167976769	rs10022032	5.8492e-06	-1.17784e-10	-0.852145	4.21058e-05	-1.17784e-10	-0.864612	0.000118294	-1.17784e-10	-0.905383
167976806	rs138803617	2.71204e-06	-1.62075	-1.92876e-10	1.79329e-05	-1.71816	-1.92876e-10	5.27329e-05	-1.71331	-1.92876e-10
167976828	rs181887070	6.02363e-05	1.47983	-1.92876e-10	0.000151536	0.416025	-1.92876e-10	0.00149819	1.63346	-1.92876e-10
167976877	rs187378173	0.000384535	3.33359	-1.92876e-10	9.85572e-05	-0.0141611	-1.92876e-10	0.000403291	0.321105	-1.92876e-10
167977188	rs145619509	7.70224e-07	-1.65602	-1.2235	6.48674e-06	-1.51854	-1.21649	1.77746e-05	-1.58846	-1.21232
167977220	rs138235130	2.70087e-06	-1.62488	-1.92876e-10	1.79332e-05	-1.71814	-1.92876e-10	5.29553e-05	-1.7091	-1.92876e-10
167977236	rs116399572	0.000295065	3.06875	-1.92876e-10	8.46296e-05	-0.166514	-1.92876e-10	0.000341266	0.15411	-1.92876e-10
167977342	rs111243819	0.000409995	2.3034	1.0943	0.000241313	0.159185	0.722111	0.000614831	-0.200426	0.943222
167977980	rs6813192	6.16152e-06	-0.753835	-0.046291	1.51201e-05	-1.6839	-0.204871	5.04835e-05	-1.70784	-0.049065
167978130	rs10029840	8.91628e-07	-1.50992	-1.22324	5.60474e-06	-1.66072	-1.22046	1.58946e-05	-1.69504	-1.21753
167978156	rs144323962	1.7446e-05	1.45073	-1.21007	4.37351e-05	0.392266	-1.21891	0.000433942	1.60367	-1.20932
167980218	rs370240881	4.07193e-06	-1.17784e-10	-1.21433	2.96693e-05	-1.17784e-10	-1.21469	8.77442e-05	-1.17784e-10	-1.20413
167981125	rs34220301	0.000339035	3.20765	-1.92876e-10	9.16352e-05	-0.0869827	-1.92876e-10	0.000372383	0.241371	-1.92876e-10
167981435	rs28447083	8.34238e-07	-1.57761	-1.22208	5.85696e-06	-1.61486	-1.22231	1.63641e-05	-1.6632	-1.22026
167982046	rs13137632	6.36019e-06	-0.662101	-0.106291	1.41084e-05	-1.69897	-0.259056	4.81937e-05	-1.69602	-0.107306
167982357	rs78154791	0.000343613	3.22107	-1.92876e-10	9.23457e-05	-0.0792595	-1.92876e-10	0.000375548	0.249834	-1.92876e-10
167983397	rs56355319	8.43718e-06	-0.485802	-1.92876e-10	0.000107354	0.0713327	-1.92876e-10	0.000479284	0.493742	-1.92876e-10
167983499	rs35612453	0.00148297	5.90641	-1.22306	0.000114394	1.35784	-1.22298	0.000954832	2.40588	-1.2229
167984542	rs34167511	0.000368658	3.29142	-1.92876e-10	9.6176e-05	-0.0386188	-1.92876e-10	0.000392641	0.294342	-1.92876e-10
167985115	rs79228826	8.88914e-06	-0.433619	-1.92876e-10	3.19024e-05	-1.14212	-1.92876e-10	8.77409e-05	-1.20416	-1.92876e-10
167985805	rs146575596	2.48499e-06	-1.70818	-1.92876e-10	1.93662e-05	-1.64127	-1.92876e-10	6.06579e-05	-1.5733	-1.92876e-10
167986086	rs115605107	7.90149e-07	-1.63108	-1.22291	6.21104e-06	-1.55723	-1.22124	1.71265e-05	-1.6193	-1.21863
167986092	rs151252353	5.30387e-06	-1.17784e-10	-0.950014	4.04968e-05	-1.17784e-10	-0.903575	0.000115686	-1.17784e-10	-0.927675
167986123	rs77459766	4.47819e-06	-1.17784e-10	-1.11923	3.15739e-05	-1.17784e-10	-1.15247	9.36183e-05	-1.17784e-10	-1.13933
167986159	rs75108868	2.45992e-06	-1.71832	-1.92876e-10	1.84503e-05	-1.68972	-1.92876e-10	5.49406e-05	-1.6723	-1.92876e-10
167986616	rs34986886	9.43014e-06	0.270899	-0.645438	9.30938e-06	-1.68169	-0.692088	2.67006e-05	-1.66278	-0.731093
167986860	rs146168966	4.11365e-06	-1.17784e-10	-1.20414	2.94496e-05	-1.17784e-10	-1.22212	8.764e-05	-1.17784e-10	-1.20531
167987237	rs75754634	4.7753e-06	-1.17784e-10	-1.05499	3.33381e-05	-1.17784e-10	-1.0981	9.92584e-05	-1.17784e-10	-1.08083
167987276	rs116317010	5.80792e-05	1.44336	-1.92876e-10	0.000147091	0.38625	-1.92876e-10	0.00144329	1.59613	-1.92876e-10
167987446	rs111707638	1.11792e-05	-0.204394	-1.92876e-10	2.80783e-05	-1.2698	-1.92876e-10	8.63136e-05	-1.22057	-1.92876e-10
167987504	rs1427626	3.661e-06	-1.36083	0.0401159	1.9337e-05	-1.56831	-0.0744706	5.5012e-05	-1.70922	0.038223
167987742	rs112827094	3.99269e-06	-0.0306076	-1.20338	6.94028e-06	-1.44717	-1.22028	2.90199e-05	-1.09068	-1.21989
167988027	rs76849517	1.42185e-05	1.2132	-1.1771	3.69139e-05	0.199254	-1.19546	0.000351849	1.36037	-1.17572
167988946	rs35227215	0.000412288	3.40327	-1.92876e-10	0.000102639	0.0264192	-1.92876e-10	0.000421587	0.365474	-1.92876e-10
167989078	rs34429821	0.00172697	6.0512	-1.21552	0.00012559	1.45006	-1.22184	0.00107081	2.51255	-1.21494
167989364	rs114476122	8.35317e-06	-0.495809	-1.92876e-10	4.65679e-05	-0.763886	-1.92876e-10	0.00012429	-0.855931	-1.92876e-10
167989860	rs78489518	7.81054e-06	-0.562975	-1.92876e-10	2.66079e-05	-1.32359	-1.92876e-10	7.43962e-05	-1.36915	-1.92876e-10
167990257	rs147849990	5.17717e-05	-1.17784e-10	1.32839	0.000334893	-1.17784e-10	1.20901	0.00109529	-1.17784e-10	1.32022
167990485	rs10021383	8.61379e-07	-1.5441	-1.22357	5.73526e-06	-1.64032	-1.21784	1.61712e-05	-1.68138	-1.21393
167990694	rs34943552	1.80853e-06	-0.82091	-1.20502	5.8894e-06	-1.71697	-1.11467	2.10866e-05	-1.50546	-1.12445
167990816	rs140749977	4.61728e-06	-1.17784e-10	-1.08864	3.20895e-05	-1.17784e-10	-1.13627	9.26354e-05	-1.17784e-10	-1.14988
167991498	rs13118139	0.000401173	3.37594	-1.92876e-10	0.000101016	0.0104807	-1.92876e-10	0.000414306	0.348053	-1.92876e-10
167991632	rs74702735	2.44175e-06	-0.97744	-0.748297	8.37731e-06	-1.68877	-0.790503	2.34308e-05	-1.69886	-0.825639
167991655	rs76594455	2.79271e-06	-0.872192	-0.719247	8.46673e-06	-1.7059	-0.762753	2.37432e-05	-1.71224	-0.799021
167991696	rs114680461	8.49109e-07	-1.55855	-1.22346	5.80104e-06	-1.6301	-1.21667	1.63177e-05	-1.67421	-1.21209
167991856	rs78290399	1.60007e-05	-1.17784e-10	0.154183	9.59255e-05	-1.17784e-10	-0.0412265	0.000308085	-1.17784e-10	0.0518225
167991930	rs62352392	0.000262333	1.69309	1.25807	0.000205495	-0.226734	0.947356	0.000508249	-0.54812	1.10054
167991939	rs10050203	8.67708e-07	-1.54082	-1.21953	5.69069e-06	-1.64249	-1.22347	1.60091e-05	-1.68288	-1.22251
167991988	rs116799441	1.35988e-05	1.19224	-1.20071	3.56663e-05	0.182315	-1.21291	0.000336202	1.3389	-1.19973
167992004	rs10050205	7.58061e-07	-1.69504	-1.2004	7.2927e-06	-1.41942	-1.1985	1.88448e-05	-1.54266	-1.19965
167992822	rs371671653	4.06561e-06	-1.17784e-10	-1.21589	2.95208e-05	-1.17784e-10	-1.2197	8.69773e-05	-1.17784e-10	-1.21291
167993204	rs80153515	8.46058e-07	-1.56504	-1.22058	5.79183e-06	-1.62515	-1.2232	1.62165e-05	-1.67067	-1.22185
167993372	rs116117543	1.34108e-05	1.17832	-1.20071	3.52674e-05	0.171066	-1.21291	0.000331439	1.32463	-1.19973
167993482	rs35563250	0.000462403	3.51799	-1.92876e-10	0.000109777	0.0936501	-1.92876e-10	0.000453701	0.438885	-1.92876e-10
167993493	rs12651267	4.03728e-06	-1.17784e-10	-1.22288	2.94187e-05	-1.17784e-10	-1.22317	8.60525e-05	-1.17784e-10	-1.22359
167993733	rs35835656	0.000151963	2.40518	-1.92876e-10	0.000116977	0.157178	-1.92876e-10	0.000424677	0.372776	-1.92876e-10
167993922	rs76007432	4.16772e-06	-1.17784e-10	-1.19108	2.98615e-05	-1.17784e-10	-1.20823	8.79467e-05	-1.17784e-10	-1.20182
167994443	rs77706826	1.3318e-05	1.17137	-1.20071	3.507e-05	0.165455	-1.21291	0.000329087	1.3175	-1.19973
167994647	rs192438569	2.46197e-06	-1.71749	-1.92876e-10	1.83501e-05	-1.69516	-1.92876e-10	5.51162e-05	-1.66911	-1.92876e-10
167994668	rs35472457	0.000482805	3.56116	-1.92876e-10	0.000112605	0.119089	-1.92876e-10	0.000466466	0.466633	-1.92876e-10
167994965	rs13120507	2.47043e-06	-1.71406	-1.92876e-10	2.4823e-05	-1.39303	-1.92876e-10	7.44205e-05	-1.36882	-1.92876e-10
167995002	rs185961053	1.06234e-05	-0.255393	-1.92876e-10	3.72368e-05	-0.987499	-1.92876e-10	0.000106033	-1.0148	-1.92876e-10
167995065	rs28743155	0.00166244	6.01258	-1.21499	0.000122563	1.42541	-1.22158	0.00104131	2.48407	-1.21438
167995093	rs35046243	0.000468855	3.53184	-1.92876e-10	0.000110676	0.101807	-1.92876e-10	0.000457756	0.447784	-1.92876e-10
167995201	rs185867193	4.20894e-06	-1.17784e-10	-1.18124	3.01486e-05	-1.17784e-10	-1.19866	8.98944e-05	-1.17784e-10	-1.17992
167995460	rs115736030	7.84948e-07	-1.63736	-1.22323	6.27053e-06	-1.54844	-1.2205	1.72638e-05	-1.61237	-1.21757
167995610	rs62352440	2.90418e-06	-1.5523	-1.92876e-10	2.34575e-05	-1.44961	-1.92876e-10	7.11997e-05	-1.41306	-1.92876e-10
167995689	rs6829378	4.07874e-06	-1.70633	0.493672	2.68296e-05	-1.6644	0.349108	8.37311e-05	-1.71442	0.463481
167996053	rs34871472	0.00054166	3.67619	-1.92876e-10	0.000120544	0.187213	-1.92876e-10	0.000502408	0.540861	-1.92876e-10
167996249	rs71620413	0.000462403	3.51799	-1.92876e-10	0.000109777	0.0936501	-1.92876e-10	0.000453701	0.438885	-1.92876e-10
167996337	rs1365947	2.49105e-06	-0.891214	-0.814532	7.75075e-06	-1.70339	-0.853616	2.18048e-05	-1.71039	-0.886035
167996658	rs35324233	4.01121e-06	-1.26034	0.0309862	1.8205e-05	-1.62329	-0.0798111	5.39862e-05	-1.71878	0.0289566
167997219	rs28594647	3.83161e-06	-0.0644011	-1.21076	6.80745e-06	-1.46387	-1.22291	2.81845e-05	-1.11719	-1.22259
167997454	rs28619070	8.33488e-07	-1.57945	-1.22114	5.86248e-06	-1.61327	-1.22296	1.6365e-05	-1.66204	-1.22137
167997479	rs28376492	0.000355392	4.46529	-1.21052	2.36603e-05	-0.218146	-1.22285	0.000149849	0.553601	-1.22252
167998392	rs17599698	7.62977e-06	0.314242	-0.900634	7.60629e-06	-1.61355	-0.962268	2.5632e-05	-1.4942	-0.940506
167998518	rs187210088	4.18613e-06	-1.17784e-10	-1.18667	3.00245e-05	-1.17784e-10	-1.20278	8.93996e-05	-1.17784e-10	-1.18544
167998823	rs151008746	1.28431e-05	1.14291	-1.20854	3.40993e-05	0.142481	-1.218	0.00031707	1.28832	-1.20775
167999057	rs116762882	7.81097e-07	-1.64192	-1.22359	6.32683e-06	-1.5417	-1.2183	1.74076e-05	-1.60702	-1.21462
167999350	rs1427635	0.000413937	2.29555	1.11172	0.000270851	0.183429	0.81334	0.000639844	-0.176979	0.959651
168000124	rs78729628	8.106e-06	-0.525846	-1.92876e-10	3.00077e-05	-1.20334	-1.92876e-10	8.28177e-05	-1.26191	-1.92876e-10
168000318	rs74319598	1.41987e-05	1.23423	-1.19953	3.69283e-05	0.216274	-1.21209	0.000351407	1.38192	-1.19853
168000626	rs13110285	0.00051851	3.63251	-1.92876e-10	0.000117458	0.161284	-1.92876e-10	0.000488419	0.512622	-1.92876e-10
168001307	rs116366466	1.34226e-05	1.17832	-1.19983	3.52886e-05	0.171066	-1.2123	0.000331736	1.32463	-1.19884
168001380	rs76548849	2.49163e-06	-0.986246	-0.719267	8.62852e-06	-1.68695	-0.762772	2.40983e-05	-1.69737	-0.79904
168001518	rs28405279	8.59938e-07	-1.54767	-1.22168	5.72172e-06	-1.63789	-1.22263	1.60878e-05	-1.6797	-1.2208
168002014	rs13434541	8.23324e-07	-1.59653	-1.21633	5.95339e-06	-1.59735	-1.22348	1.65253e-05	-1.6502	-1.22346
168002419	rs9998279	8.26304e-07	-1.59267	-1.21657	5.93074e-06	-1.60114	-1.22351	1.6479e-05	-1.65304	-1.22343
168002476	rs10027078	4.52437e-06	-1.69817	0.589196	2.89258e-05	-1.67819	0.438124	9.24828e-05	-1.70905	0.557518
168002501	rs114135097	7.82271e-07	-1.64041	-1.22359	6.31521e-06	-1.54396	-1.21788	1.73859e-05	-1.60882	-1.21408
168002608	rs7683288	3.26661e-06	-0.986437	-0.448259	1.13186e-05	-1.68691	-0.491438	3.10626e-05	-1.69734	-0.54521
168002733	rs72699631	0.000265913	1.92624	1.03848	0.000190837	-0.0956792	0.742301	0.000463676	-0.427564	0.888198
168002917	rs115873968	7.8228e-07	-1.64041	-1.22358	6.31784e-06	-1.54396	-1.21746	1.73952e-05	-1.60882	-1.21354
168003131	rs28680316	0.000323627	4.37548	-1.21433	2.2625e-05	-0.262229	-1.22351	0.000141805	0.499281	-1.22338
168003155	rs17599740	2.84359e-06	-0.962284	-0.611099	9.4568e-06	-1.69892	-0.659143	2.64093e-05	-1.70548	-0.699361
168004128	rs28535787	8.52086e-07	-1.55658	-1.22194	5.75925e-06	-1.63155	-1.22244	1.6165e-05	-1.67524	-1.22046
168004158	rs35142942	0.00043026	3.44594	-1.92876e-10	0.000105231	0.0513638	-1.92876e-10	0.000433234	0.392725	-1.92876e-10
168004426	rs13117458	1.5239e-06	-0.976258	-1.22092	5.6223e-06	-1.7184	-1.15965	2.18097e-05	-1.43422	-1.16197
168004478	rs7654164	3.30397e-05	2.10212	-1.22286	9.34542e-06	-1.14858	-1.22133	3.53752e-05	-0.893784	-1.21876
168004571	rs7677876	8.33835e-07	-1.57761	-1.22256	5.86009e-06	-1.61486	-1.22178	1.63778e-05	-1.6632	-1.21942
168004574	rs116764073	1.50403e-05	1.29151	-1.19922	3.86912e-05	0.262693	-1.21188	0.000372763	1.44061	-1.19821
168004608	rs79147797	0.000418609	3.41849	-1.92876e-10	0.000103555	0.0353068	-1.92876e-10	0.000425701	0.375185	-1.92876e-10
168004898	rs62352442	0.000433223	2.23493	1.21787	0.000286099	0.141773	0.909765	0.00068248	-0.21446	1.06164
168004991	rs1365949	4.54871e-06	-1.17784e-10	-1.10361	3.16581e-05	-1.17784e-10	-1.1498	9.15892e-05	-1.17784e-10	-1.16124
168005021	rs144119353	5.51591e-05	1.39177	-1.92876e-10	0.000141033	0.344198	-1.92876e-10	0.00136903	1.5433	-1.92876e-10
168005278	rs140936057	1.35326e-05	1.18528	-1.19863	3.55171e-05	0.176686	-1.21147	0.00033452	1.33176	-1.19761
168005340	rs78284396	4.91671e-06	-1.17784e-10	-1.02581	3.56047e-05	-1.17784e-10	-1.03232	0.000104986	-1.17784e-10	-1.02472
168005819	rs75838288	4.66871e-06	-1.17784e-10	-1.07757	3.2226e-05	-1.17784e-10	-1.13202	9.24989e-05	-1.17784e-10	-1.15136
168006019	rs7666534	0.000379092	2.10146	1.21787	0.00026569	0.0677652	0.909765	0.000634952	-0.286643	1.06164
168006221	rs76460707	5.68265e-05	1.42155	-1.92876e-10	0.000144498	0.368466	-1.92876e-10	0.00141142	1.5738	-1.92876e-10
168006278	rs138583843	5.66137e-06	-0.884785	-1.92876e-10	3.22126e-05	-1.13244	-1.92876e-10	8.36182e-05	-1.25229	-1.92876e-10
168007122	rs114172907	2.59439e-06	-1.6651	-1.92876e-10	2.47923e-05	-1.39426	-1.92876e-10	7.80746e-05	-1.32089	-1.92876e-10
168007274	rs6830687	2.8679e-05	1.9605	-1.22279	8.85393e-06	-1.20249	-1.22145	3.31397e-05	-0.958886	-1.21894
168007294	rs72699633	2.83707e-06	-1.57568	-1.92876e-10	1.86612e-05	-1.67835	-1.92876e-10	5.30484e-05	-1.70735	-1.92876e-10
168007305	rs60075852	0.000351889	2.02139	1.22348	0.000253596	0.0131386	0.917806	0.00060838	-0.33551	1.06776
168007361	rs75706099	4.15648e-06	-1.17784e-10	-1.19378	2.95771e-05	-1.17784e-10	-1.2178	8.61402e-05	-1.17784e-10	-1.22258
168007441	rs62352444	3.03365e-06	-1.50868	-1.92876e-10	1.99003e-05	-1.61406	-1.92876e-10	5.52474e-05	-1.66673	-1.92876e-10
168007480	rs149313364	2.61607e-06	-1.65678	-1.92876e-10	2.22093e-05	-1.50429	-1.92876e-10	6.90587e-05	-1.4436	-1.92876e-10
168007719	rs115012991	5.6008e-05	1.40705	-1.92876e-10	0.000142799	0.356641	-1.92876e-10	0.00139061	1.55894	-1.92876e-10
168007813	rs7698061	4.858e-06	-1.70633	0.668511	3.17219e-05	-1.6644	0.516608	9.95782e-05	-1.71442	0.636814
168008144	rs34098560	0.000401173	3.37594	-1.92876e-10	0.000101016	0.0104807	-1.92876e-10	0.000414306	0.348053	-1.92876e-10
168008228	rs35972855	0.000401173	3.37594	-1.92876e-10	0.000101016	0.0104807	-1.92876e-10	0.000414306	0.348053	-1.92876e-10
168008343	rs142126764	1.37789e-05	1.19922	-1.19453	3.60239e-05	0.187952	-1.20857	0.000340754	1.34604	-1.19343
168008588	rs114561551	1.37789e-05	1.19922	-1.19453	3.60239e-05	0.187952	-1.20857	0.000340754	1.34604	-1.19343
168008751	rs7688165	0.000434887	2.1418	1.31484	0.000299918	0.095388	1.00332	0.000715399	-0.2619	1.15619
168008980	rs116055527	1.37587e-05	1.2062	-1.20298	3.60158e-05	0.193599	-1.21444	0.000340256	1.3532	-1.20206
168009000	rs34091850	0.000389798	3.34718	-1.92876e-10	9.93389e-05	-0.0062606	-1.92876e-10	0.000406791	0.329747	-1.92876e-10
168009189	rs75741973	1.57661e-05	-1.17784e-10	0.139415	9.46485e-05	-1.17784e-10	-0.0546286	0.000304282	-1.17784e-10	0.039404
168009342	rs78379534	0.000384535	3.33359	-1.92876e-10	9.85572e-05	-0.0141611	-1.92876e-10	0.000403291	0.321105	-1.92876e-10
168009678	rs1896482	2.71744e-06	-0.953541	-0.665218	9.02834e-06	-1.69338	-0.711046	2.51942e-05	-1.7026	-0.749335
168009783	rs149890118	2.80693e-06	-0.918445	-0.667915	8.95133e-06	-1.69937	-0.71363	2.50133e-05	-1.70732	-0.751821
168009887	rs147739081	2.59585e-06	-1.00527	-0.659266	9.17651e-06	-1.68281	-0.705343	2.55532e-05	-1.69394	-0.743849
168011464	rs6822214	0.000379396	4.53192	-1.21179	2.44452e-05	-0.185232	-1.22313	0.000155983	0.59406	-1.22286
168011686	rs6553546	8.61292e-07	-1.5454	-1.22237	5.71643e-06	-1.63944	-1.22201	1.60867e-05	-1.68077	-1.21979
168011731	rs148942840	4.11776e-06	-1.17784e-10	-1.20314	2.95435e-05	-1.17784e-10	-1.21893	8.62375e-05	-1.17784e-10	-1.22145
168011939	rs115477866	0.000395141	3.36079	-1.92876e-10	0.000100129	0.00165893	-1.92876e-10	0.000410329	0.338407	-1.92876e-10
168012384	rs141838623	4.22519e-06	-1.17784e-10	-1.17739	3.00422e-05	-1.17784e-10	-1.2022	8.92354e-05	-1.17784e-10	-1.18727
168012450	rs7671983	8.62035e-07	-1.5441	-1.22281	5.71488e-06	-1.64032	-1.2214	1.60916e-05	-1.68138	-1.21887
168012986	rs34103358	0.000373681	3.30495	-1.92876e-10	9.69331e-05	-0.0307775	-1.92876e-10	0.000396025	0.302925	-1.92876e-10
168013069	rs12505847	4.39387e-06	-1.2965	0.158263	2.09257e-05	-1.60567	0.0418541	6.14244e-05	-1.71688	0.156132
168013299	rs28625551	5.19746e-06	-1.70909	0.738811	3.41459e-05	-1.65821	0.584054	0.000106595	-1.71604	0.706528
168013532	rs7683298	8.77407e-07	-1.52697	-1.22227	5.64924e-06	-1.65115	-1.22212	1.59559e-05	-1.68876	-1.21996
168013631	rs139572911	9.96788e-06	-1.17784e-10	-0.319082	6.93844e-05	-1.17784e-10	-0.365137	0.000204329	-1.17784e-10	-0.358821
168014664	rs10019197	0.000348603	3.23548	-1.92876e-10	9.31165e-05	-0.0709469	-1.92876e-10	0.000378984	0.258942	-1.92876e-10
168014723	rs11132860	0.000362402	4.4865	-1.21219	2.39005e-05	-0.207692	-1.22321	0.000151722	0.56646	-1.22296
168015230	rs4992204	4.27512e-06	-1.34895	0.183308	2.20936e-05	-1.57317	0.0636576	6.33439e-05	-1.71054	0.180571
168016038	rs10009507	0.000283251	3.02788	-1.92876e-10	8.26861e-05	-0.189746	-1.92876e-10	0.000332665	0.128584	-1.92876e-10
168016229	rs7697703	8.98773e-07	-1.50253	-1.22264	5.57675e-06	-1.66453	-1.22166	1.58287e-05	-1.69747	-1.21926
168016382	rs13124945	0.000334298	3.19358	-1.92876e-10	9.08965e-05	-0.0950767	-1.92876e-10	0.000369094	0.232499	-1.92876e-10
168017535	rs62352445	0.000539556	2.21199	1.46031	0.000365862	0.157878	1.13958	0.000872602	-0.206242	1.29917
168018190	rs115430140	5.32301e-05	1.35617	-1.92876e-10	0.000137006	0.315226	-1.92876e-10	0.00132002	1.50685	-1.92876e-10
168018358	rs72699642	0.000226466	1.51195	1.2922	0.000204862	-0.264578	0.982118	0.000553644	-0.496297	1.13427
168018666	rs28638048	0.000290596	4.26301	-1.20953	2.14397e-05	-0.316949	-1.2226	0.000132683	0.431636	-1.22223
168018759	rs72699643	0.000609701	2.29555	1.49897	0.000389249	0.183429	1.17599	0.000930899	-0.176979	1.33458
168018814	rs116329818	2.49239e-06	-1.70521	-1.92876e-10	1.83662e-05	-1.69429	-1.92876e-10	5.54331e-05	-1.66338	-1.92876e-10
168019334	rs114897952	7.89745e-07	-1.63108	-1.22342	6.2199e-06	-1.55723	-1.21981	1.71607e-05	-1.6193	-1.21663
168019408	rs62352446	0.000565483	2.26209	1.45714	0.00037229	0.178144	1.13673	0.000884432	-0.187641	1.29403
168019887	rs113151844	1.08181e-05	-1.17784e-10	-0.237227	7.31966e-05	-1.17784e-10	-0.31165	0.000222583	-1.17784e-10	-0.273251
168019978	rs72699646	0.000235797	1.5823	1.26222	0.000208848	-0.217248	0.954055	0.00056168	-0.452869	1.10525
168020467	rs185043513	1.45746e-05	1.26363	-1.2028	3.77343e-05	0.24009	-1.21432	0.000360947	1.41205	-1.20187
168020480	rs2114756	8.9657e-07	-1.50507	-1.22256	5.5833e-06	-1.66324	-1.22178	1.58389e-05	-1.69666	-1.21942
168020613	rs75308800	4.35061e-06	-1.17784e-10	-1.14813	3.08627e-05	-1.17784e-10	-1.17525	9.11508e-05	-1.17784e-10	-1.16604
168020868	rs188252387	1.45722e-05	1.25659	-1.19593	3.76983e-05	0.234386	-1.20957	0.000360874	1.40484	-1.19486
168021279	rs62352447	0.000618645	2.3566	1.45248	0.000388653	0.225534	1.13235	0.000924283	-0.139048	1.28951
168021551	rs114203538	1.45722e-05	1.25659	-1.19593	3.76983e-05	0.234386	-1.20957	0.000360874	1.40484	-1.19486
168021608	rs10027321	0.000170892	2.52258	-1.92876e-10	7.43805e-05	-0.295605	-1.92876e-10	0.000300191	0.0258652	-1.92876e-10
168022366	rs145652426	5.64217e-05	1.4144	-1.92876e-10	0.000143658	0.362638	-1.92876e-10	0.00140113	1.56648	-1.92876e-10
168022564	rs79695307	5.82529e-06	-0.856241	-1.92876e-10	2.20394e-05	-1.51197	-1.92876e-10	7.01987e-05	-1.42722	-1.92876e-10
168022694	rs11939479	7.74791e-07	-1.71264	-1.16097	1.29541e-05	-0.869367	-1.17402	2.94675e-05	-1.11382	-1.18144
168024507	rs140449578	5.9091e-06	-0.841956	-1.92876e-10	2.89062e-05	-1.24074	-1.92876e-10	9.02708e-05	-1.17574	-1.92876e-10
168025489	rs75082360	5.97571e-06	-0.830747	-1.92876e-10	5.26824e-05	-0.640517	-1.92876e-10	6.45413e-05	-1.51125	-1.92876e-10
168025512	rs150728098	1.54351e-05	1.31316	-1.19497	3.94955e-05	0.280269	-1.20888	0.00038278	1.46279	-1.19388
168026017	rs7681847	2.78773e-06	-1.54921	-0.0440133	1.67406e-05	-1.64103	-0.145933	5.92416e-05	-1.53014	-0.0667853
168026530	rs146808901	4.5272e-06	-1.17784e-10	-1.10835	3.18881e-05	-1.17784e-10	-1.14257	9.4424e-05	-1.17784e-10	-1.13076
168026983	rs112270293	1.30576e-05	-1.17784e-10	-0.049077	8.81496e-05	-1.17784e-10	-0.125763	0.000269522	-1.17784e-10	-0.0819009
168027197	rs79358006	2.65394e-05	0.660181	-1.92876e-10	0.000117751	0.163777	-1.92876e-10	0.000308187	0.0521539	-1.92876e-10
168027228	rs78250400	3.16405e-05	0.835987	-1.92876e-10	0.000137733	0.32052	-1.92876e-10	0.000358822	0.204274	-1.92876e-10
168027288	rs72699649	0.000923891	2.29555	1.9146	0.000605999	0.183429	1.61865	0.00152378	-0.176979	1.82737
168027788	rs11132867	2.0155e-06	-0.756943	-1.16064	4.10808e-05	0.284904	-1.17416	9.87588e-05	0.0951139	-1.18099
168027986	rs7340962	1.66475e-06	-1.16337	-0.945406	7.2483e-06	-1.64657	-0.977465	2.03977e-05	-1.65936	-1.00377
168029135	rs1579404	7.31276e-06	0.570437	-1.19927	6.89109e-05	0.823111	-1.19509	0.000237551	0.992027	-1.2002
168029470	rs11946086	7.80251e-07	-1.69304	-1.17355	1.09938e-05	-1.02195	-1.18552	2.56995e-05	-1.24061	-1.19148
168029931	rs62352449	1.85084e-06	-0.831152	-1.17166	3.65282e-05	0.177149	-1.18386	8.83457e-05	-0.00733946	-1.18996
168030792	rs142147495	3.82101e-05	1.02465	-1.92876e-10	0.000163079	0.489439	-1.92876e-10	0.000422825	0.368406	-1.92876e-10
168031142	rs35553216	2.83269e-06	-0.405831	-1.17139	6.17548e-05	0.702006	-1.18363	0.000143308	0.476185	-1.18974
168032012	rs79664935	5.45764e-06	-0.921434	-1.92876e-10	2.72718e-05	-1.29895	-1.92876e-10	8.48308e-05	-1.23789	-1.92876e-10
168032155	rs815215	2.11555e-06	-0.756429	-1.11271	4.25272e-05	0.27253	-1.12718	0.00010273	0.0887749	-1.13522
168032341	rs188004490	8.28698e-06	-1.17784e-10	-0.503764	5.53675e-05	-1.17784e-10	-0.590806	0.000172122	-1.17784e-10	-0.530349
168032437	rs114596493	7.96785e-07	-1.6228	-1.22282	6.04103e-06	-1.59238	-1.21384	1.68291e-05	-1.6467	-1.20874
168032460	rs79017560	8.401e-07	-1.5691	-1.22358	5.72856e-06	-1.64126	-1.21807	1.6155e-05	-1.68222	-1.21411
168032677	rs114677498	1.79904e-05	0.271389	-1.92876e-10	8.34813e-05	-0.180176	-1.92876e-10	0.000220881	-0.280927	-1.92876e-10
168032755	rs12331021	8.66739e-07	-1.53794	-1.22353	5.60678e-06	-1.66119	-1.21963	1.59088e-05	-1.69549	-1.21619
168033180	rs59266230	0.00110745	2.36632	2.02505	0.000646443	0.25031	1.61638	0.00179455	-0.122735	1.93669
168033940	rs116297114	2.54703e-06	-1.68352	-1.92876e-10	1.81611e-05	-1.70552	-1.92876e-10	5.45332e-05	-1.67974	-1.92876e-10
168033949	rs2629387	2.15162e-06	-0.743548	-1.10868	4.34845e-05	0.291038	-1.12343	0.000104934	0.10641	-1.13163
168034257	rs815213	2.13279e-06	-0.756429	-1.10459	4.28506e-05	0.27253	-1.11961	0.000103478	0.0887749	-1.12796
168034319	rs17599814	1.56768e-06	-1.19279	-0.976057	7.12189e-06	-1.63538	-1.00624	2.00548e-05	-1.64917	-1.03092
168034518	rs113178155	4.0388e-06	-1.17784e-10	-1.2225	2.97192e-05	-1.17784e-10	-1.213	8.66008e-05	-1.17784e-10	-1.21724
168034701	rs112069860	2.45772e-06	-1.71921	-1.92876e-10	1.94453e-05	-1.63719	-1.92876e-10	5.79958e-05	-1.61818	-1.92876e-10
168034990	rs79288442	6.28696e-05	1.52261	-1.92876e-10	0.00102046	2.32321	-1.92876e-10	0.00481584	2.80111	-1.92876e-10
168035020	rs62352453	0.00142797	2.53871	2.10685	0.000760093	0.331329	1.69731	0.00211895	-0.040686	2.02081
168035025	rs116348410	0.00147673	2.58055	2.09858	0.000776476	0.360402	1.68956	0.00215776	-0.0143721	2.01264
168035026	rs115640546	0.00144755	2.5606	2.09858	0.000765781	0.346533	1.68956	0.00213083	-0.0269273	2.01264
168035274	rs145912282	1.41351e-05	1.23475	-1.20454	3.68194e-05	0.216696	-1.21547	0.000349799	1.38245	-1.20365
168035690	rs140163055	1.56266e-05	1.33452	-1.20399	3.99373e-05	0.297622	-1.21511	0.000387661	1.48467	-1.20309
168036224	rs815212	3.98914e-06	-1.7127	0.477826	2.8549e-05	-1.54965	0.296473	0.000111596	-1.40888	0.445214
168036232	rs74898857	1.57285e-05	1.34166	-1.20463	4.01528e-05	0.303424	-1.21553	0.000390249	1.49198	-1.20375
168036377	rs115036658	5.80781e-05	1.44334	-1.92876e-10	0.000147088	0.386234	-1.92876e-10	0.00144326	1.59611	-1.92876e-10
168036879	rs143903490	1.57205e-05	1.34166	-1.20515	4.01395e-05	0.303424	-1.21586	0.000390045	1.49198	-1.20427
168038730	rs815216	8.20168e-07	-1.66637	-1.15032	1.19969e-05	-0.975213	-1.14494	2.97779e-05	-1.13846	-1.14633
168038735	rs149769294	2.46568e-06	-1.71598	-1.92876e-10	1.79438e-05	-1.71755	-1.92876e-10	5.30952e-05	-1.70647	-1.92876e-10
168038893	rs34560893	0.000334298	3.19358	-1.92876e-10	9.08965e-05	-0.0950767	-1.92876e-10	0.000369094	0.232499	-1.92876e-10
168039224	rs10517917	0.00232619	2.83953	2.29401	0.00103392	0.468116	1.8682	0.00282709	0.0664061	2.20204
168039292	rs71620414	0.000275483	3.00007	-1.92876e-10	8.13926e-05	-0.205514	-1.92876e-10	0.000326948	0.111249	-1.92876e-10
168039440	rs815217	4.68567e-06	-1.7072	0.633256	3.25858e-05	-1.56308	0.442164	0.000127463	-1.4274	0.596677
168039629	rs80213399	5.2476e-05	1.34191	-1.92876e-10	0.000135426	0.303625	-1.92876e-10	0.00130087	1.49223	-1.92876e-10
168039789	rs114306555	8.26914e-07	-1.58594	-1.22257	5.83979e-06	-1.62713	-1.21297	1.64111e-05	-1.67292	-1.20768
168040016	rs815218	4.67489e-06	-1.71916	0.642914	3.59836e-05	-1.47305	0.451312	0.000145	-1.30806	0.606239
168040139	rs367976409	4.03675e-06	-1.17784e-10	-1.22301	2.94227e-05	-1.17784e-10	-1.22303	8.6117e-05	-1.17784e-10	-1.22285
168042013	rs114447296	1.54548e-05	1.32027	-1.2008	3.95622e-05	0.286044	-1.21297	0.000383291	1.47007	-1.19983
168042325	rs114248899	1.98076e-05	1.56228	-1.19466	4.84059e-05	0.483481	-1.20866	0.000494153	1.71786	-1.19356
168042593	rs34457514	0.000334298	3.19358	-1.92876e-10	9.08965e-05	-0.0950767	-1.92876e-10	0.000369094	0.232499	-1.92876e-10
168042910	rs62352454	0.00120126	2.3377	2.13498	0.000676275	0.192581	1.71922	0.00191543	-0.165988	2.04513
168043162	rs72621916	1.4206e-06	-1.0669	-1.20047	5.30025e-06	-1.71587	-1.22118	2.0768e-05	-1.42318	-1.22196
168043417	rs13109171	0.00126249	5.73724	-1.21485	0.000115338	1.36453	-1.22146	0.000862336	2.29494	-1.21385
168043811	rs76014607	8.18919e-06	-0.515635	-1.92876e-10	3.02101e-05	-1.19662	-1.92876e-10	8.33436e-05	-1.25558	-1.92876e-10
168044726	rs7435823	0.000465777	1.48614	2.03912	0.00037853	-0.300908	1.63241	0.00121231	-0.526964	1.94869
168045132	rs139887435	4.47843e-06	-1.17784e-10	-1.11918	3.1336e-05	-1.17784e-10	-1.16003	9.06863e-05	-1.17784e-10	-1.17115
168045255	rs2558125	0.00321061	2.93163	2.52414	0.00146261	0.592555	2.09063	0.00395819	0.18068	2.42431
168045848	rs116396952	5.52954e-05	1.38032	0.0139153	0.000131341	0.347889	-0.0748873	0.00133835	1.52463	-0.00398222
168046173	rs115946651	2.56758e-06	-1.67549	-1.92876e-10	2.06831e-05	-1.57548	-1.92876e-10	6.31939e-05	-1.53234	-1.92876e-10
168046625	rs184945590	1.97843e-05	1.55046	-1.18402	4.91261e-05	0.48725	-1.19766	0.000492283	1.69863	-1.17813
168046725	rs2450094	7.82599e-07	-1.70479	-1.15879	1.09694e-05	-1.05071	-1.15897	2.87521e-05	-1.16305	-1.15679
168046733	rs34564429	0.000171334	2.52517	-1.92876e-10	6.34133e-05	-0.455124	-1.92876e-10	0.000247102	-0.16875	-1.92876e-10
168046873	rs72699656	3.51142e-06	-1.36243	-1.92876e-10	2.13809e-05	-1.5423	-1.92876e-10	5.83555e-05	-1.612	-1.92876e-10
168047184	rs11132889	3.63439e-06	-1.30583	-0.0221823	1.88934e-05	-1.48208	-0.183903	7.2084e-05	-1.35376	-0.046963
168047238	rs17599890	0.000204163	2.70047	-1.92876e-10	6.9836e-05	-0.358649	-1.92876e-10	0.000274914	-0.0620954	-1.92876e-10
168047325	rs17052975	0.000137184	0.809426	1.49345	0.000192929	-0.474003	1.13153	0.000625371	-0.658182	1.41798
168047425	rs145294451	3.21492e-05	1.98521	-1.13327	8.83876e-05	1.02497	-1.14804	0.000963732	2.30542	-1.11316
168047676	rs116987974	5.09904e-06	-1.17784e-10	-0.989398	3.58742e-05	-1.17784e-10	-1.02478	0.000110957	-1.17784e-10	-0.969411
168048203	rs78439434	1.5526e-06	-1.20956	-0.968962	7.22626e-06	-1.62913	-0.997943	2.03747e-05	-1.64856	-1.01569
168048532	rs186439710	2.48757e-05	1.72577	-1.13033	5.98067e-05	0.631669	-1.14535	0.000630463	1.87781	-1.10991
168048573	rs62352455	3.38457e-06	-1.39922	-1.92876e-10	2.12879e-05	-1.54666	-1.92876e-10	5.81117e-05	-1.61618	-1.92876e-10
168048669	rs147478783	2.03459e-05	1.52533	-1.1309	5.06802e-05	0.466616	-1.14588	0.000513342	1.67294	-1.11055
168048900	rs35065151	3.89959e-06	-1.37923	0.121655	1.88898e-05	-1.61528	-0.0508991	7.19273e-05	-1.49139	0.0884902
168049266	rs117439862	4.05612e-06	-1.17784e-10	-1.21822	2.94947e-05	-1.17784e-10	-1.22059	8.62575e-05	-1.17784e-10	-1.22121
168050872	rs17703178	4.3754e-06	-1.17784e-10	-1.14245	3.07108e-05	-1.17784e-10	-1.18018	9.07271e-05	-1.17784e-10	-1.1707
168051499	rs71620415	0.000174246	2.54202	-1.92876e-10	6.39996e-05	-0.445921	-1.92876e-10	0.000249633	-0.158559	-1.92876e-10
168051701	rs1485327	6.1437e-06	0.349823	-1.15285	4.79711e-05	0.416419	-1.15062	0.000189506	0.720326	-1.15446
168052023	rs9968512	0.000135706	0.613393	1.67865	0.000173175	-0.750716	1.30022	0.000593286	-0.886809	1.59393
168052748	rs10023307	3.85432e-06	-0.152789	-1.11647	3.281e-05	-0.000336919	-1.11373	0.000127566	0.288531	-1.11845
168052793	rs13125626	1.51062e-06	-0.984906	-1.22102	5.65692e-06	-1.71745	-1.15447	2.04079e-05	-1.50436	-1.15827
168052827	rs2558128	1.5812e-06	-1.07544	-1.08483	1.45117e-05	-0.844718	-1.08513	4.45659e-05	-0.798709	-1.08288
168053128	rs35250002	0.000187538	2.61553	-1.92876e-10	6.66334e-05	-0.405592	-1.92876e-10	0.000261023	-0.113944	-1.92876e-10
168053198	rs147099779	2.82727e-06	-1.57914	-1.92876e-10	1.80261e-05	-1.71298	-1.92876e-10	5.30267e-05	-1.70776	-1.92876e-10
168054033	rs7659299	0.00015011	0.686863	1.70606	0.000184869	-0.710931	1.32578	0.000634533	-0.846603	1.62094
168055022	rs12498755	8.10185e-06	-0.624989	0.0986314	2.4909e-05	-1.66251	0.272947	7.71399e-05	-1.71456	0.381631
168055236	rs193052227	2.66725e-06	-1.6374	-1.92876e-10	1.79209e-05	-1.71883	-1.92876e-10	5.29659e-05	-1.7089	-1.92876e-10
168055477	rs28465014	0.000134767	0.571841	1.71326	0.000174143	-0.777424	1.3325	0.000598864	-0.911556	1.62804
168055483	rs79450713	4.70252e-06	-1.07035	-1.92876e-10	4.25781e-05	-0.853457	-1.92876e-10	5.56986e-05	-1.6586	-1.92876e-10
168055580	rs860092	8.12253e-07	-1.71895	-1.10745	1.43552e-05	-0.81298	-1.12771	3.2228e-05	-1.07331	-1.13241
168055834	rs17521607	3.19282e-06	-1.45755	-1.92876e-10	3.94463e-05	-0.929857	-1.92876e-10	0.00015808	-0.615451	-1.92876e-10
168056043	rs77436429	3.07522e-06	-1.49507	-1.92876e-10	4.908e-05	-0.711346	-1.92876e-10	0.000127946	-0.826947	-1.92876e-10
168056478	rs12640303	6.11094e-06	-1.27783	0.469463	2.40696e-05	-1.68976	0.265915	8.51231e-05	-1.64972	0.415271
168056496	rs67976303	1.73188e-06	-0.864813	-1.20443	5.91414e-06	-1.71717	-1.11028	2.08232e-05	-1.52357	-1.11891
168056563	rs815237	8.90641e-07	-1.66765	-1.06662	1.01931e-05	-1.19354	-1.08955	2.47354e-05	-1.37625	-1.09407
168056596	rs77291222	8.09677e-06	-1.17784e-10	-0.526985	5.23637e-05	-1.17784e-10	-0.646584	0.000164105	-1.17784e-10	-0.578044
168057337	rs181940848	6.5869e-05	1.56922	-1.92876e-10	0.00016525	0.502661	-1.92876e-10	0.00163003	1.7178	-1.92876e-10
168057920	rs815235	2.08812e-06	-0.76234	-1.11985	1.89503e-05	-0.542875	-1.1201	5.79839e-05	-0.500229	-1.11816
168057995	rs113176903	3.42807e-06	-1.38645	-1.92876e-10	2.17711e-05	-1.52421	-1.92876e-10	6.12508e-05	-1.56358	-1.92876e-10
168058156	rs116158184	2.09111e-05	1.5446	-1.12277	5.1874e-05	0.482436	-1.13842	0.00052827	1.69264	-1.10158
168061105	rs141414122	2.12159e-05	1.56288	-1.12658	5.24751e-05	0.497451	-1.14191	0.000535983	1.71132	-1.10577
168061273	rs1385517	4.80212e-06	-1.04939	-1.92876e-10	3.09146e-05	-1.17357	-1.92876e-10	5.30439e-05	-1.70743	-1.92876e-10
168061690	rs138734235	6.27086e-06	-0.782536	-1.92876e-10	3.02106e-05	-1.1966	-1.92876e-10	9.46127e-05	-1.12876	-1.92876e-10
168062533	rs76505762	4.39473e-06	-1.17784e-10	-1.13804	3.1177e-05	-1.17784e-10	-1.16512	9.25297e-05	-1.17784e-10	-1.15102
168063002	rs815233	8.21417e-07	-1.71599	-1.09918	9.38484e-06	-1.26624	-1.09946	2.59657e-05	-1.32444	-1.09733
168063243	rs815232	8.20867e-07	-1.71666	-1.09918	9.30699e-06	-1.27457	-1.09946	2.57646e-05	-1.33222	-1.09733
168063480	rs193200279	4.06939e-06	-1.17784e-10	-1.21496	2.95441e-05	-1.17784e-10	-1.21891	8.64669e-05	-1.17784e-10	-1.21879
168064977	rs150257573	4.81174e-06	-1.17784e-10	-1.04739	3.32785e-05	-1.17784e-10	-1.09989	0.000100978	-1.17784e-10	-1.06364
168065521	rs13145979	9.58052e-07	-1.52515	-1.13615	1.53946e-05	-0.737104	-1.13368	4.90181e-05	-0.64842	-1.13794
168065580	rs74976818	0.000228621	2.81361	-1.92876e-10	7.43843e-05	-0.295553	-1.92876e-10	0.000294717	0.00746447	-1.92876e-10
168065861	rs74777323	1.33201e-06	-1.26735	-1.06441	6.74999e-06	-1.60812	-1.08714	1.90782e-05	-1.62914	-1.10086
168066285	rs138150474	4.99542e-05	1.45232	-0.159668	0.000121332	0.406764	-0.213031	0.00126706	1.59827	-0.132372
168066365	rs116782977	1.86614e-05	0.308006	-1.92876e-10	6.10443e-05	-0.493199	-1.92876e-10	0.0001653	-0.570789	-1.92876e-10
168066709	rs79731746	7.28595e-06	-0.632502	-1.92876e-10	2.79994e-05	-1.27261	-1.92876e-10	7.76001e-05	-1.32698	-1.92876e-10
168068673	rs12501351	3.47641e-06	-1.47413	0.10168	1.80984e-05	-1.63943	-0.0695445	6.75573e-05	-1.53434	0.0687635
168068996	rs140483536	1.98482e-05	1.42168	-1.05202	5.0092e-05	0.381691	-1.07263	0.000503107	1.56693	-1.02468
168069151	rs72699670	2.47059e-06	-1.71399	-1.92876e-10	1.86064e-05	-1.68129	-1.92876e-10	5.81259e-05	-1.61594	-1.92876e-10
168069412	rs815227	8.42374e-07	-1.71731	-1.07267	8.6797e-06	-1.36835	-1.07546	2.42915e-05	-1.41253	-1.0759
168069756	rs815226	9.08247e-07	-1.70458	-1.01011	1.26707e-05	-1.0285	-1.03701	2.98275e-05	-1.24077	-1.04235
168069787	rs6553573	9.73013e-07	-1.5071	-1.13871	1.59828e-05	-0.697018	-1.13627	5.17045e-05	-0.592538	-1.14047
168070651	rs13137938	0.000162004	2.46917	-1.92876e-10	6.15101e-05	-0.485597	-1.92876e-10	0.000238897	-0.202519	-1.92876e-10
168070938	rs1564862	1.22392e-06	-1.34461	-1.07179	1.92281e-05	-0.557769	-1.09066	5.55964e-05	-0.55786	-1.10257
168071743	rs78088794	3.7647e-05	1.97731	-0.967506	8.58154e-05	0.840231	-0.992831	0.000971618	2.13474	-0.934335
168072813	rs189177766	1.65372e-05	0.18716	-1.92876e-10	5.55916e-05	-0.586765	-1.92876e-10	0.000150998	-0.661287	-1.92876e-10
168072838	rs1531945	8.82321e-07	-1.7101	-1.03355	9.38941e-06	-1.30634	-1.05887	2.44863e-05	-1.41655	-1.06389
168072877	rs62353580	4.3391e-06	-1.15078	-1.92876e-10	2.34919e-05	-1.44814	-1.92876e-10	6.27829e-05	-1.53887	-1.92876e-10
168073317	rs77867827	4.56441e-05	2.16736	-0.964938	0.000100804	0.998776	-0.990393	0.00118287	2.32875	-0.931606
168073668	rs6840755	0.000129231	0.75843	1.48472	0.000157588	-0.664417	1.11961	0.000532812	-0.803294	1.40291
168073690	rs815225	7.47029e-07	-1.71149	-1.19861	8.86969e-06	-1.22342	-1.19874	2.44436e-05	-1.2844	-1.19778
168074077	rs815224	1.38792e-06	-1.13884	-1.1518	1.27034e-05	-0.910912	-1.15202	3.87781e-05	-0.8703	-1.1504
168074573	rs815222	7.57487e-07	-1.71723	-1.17897	8.46723e-06	-1.28946	-1.17914	2.35073e-05	-1.34338	-1.17786
168074664	rs10005736	0.000117461	0.64468	1.50297	0.00014889	-0.738172	1.13658	0.00050649	-0.871932	1.42088
168074701	rs115079330	1.7236e-05	1.20771	-0.979157	4.50734e-05	0.207378	-1.00388	0.000436946	1.34798	-0.946725
168075537	rs10008797	0.000156741	0.933172	1.50297	0.000179831	-0.549367	1.13658	0.000603988	-0.695882	1.42088
168076516	rs71620419	4.00878e-05	1.07262	-1.92876e-10	4.0592e-05	-0.901227	-1.92876e-10	0.000126697	-0.83675	-1.92876e-10
168076592	rs114241004	2.18705e-05	1.44578	-0.979093	5.47285e-05	0.401409	-1.00382	0.000557509	1.59158	-0.946657
168076695	rs1079310	5.65094e-06	-0.790351	-0.0962775	1.41561e-05	-1.70389	-0.250761	4.6588e-05	-1.71847	-0.118743
168077419	rs148876387	5.01519e-05	1.29661	-1.92876e-10	0.000132215	0.279628	-1.92876e-10	0.00123339	1.43897	-1.92876e-10
168077714	rs114076542	4.05028e-05	1.08292	-1.92876e-10	0.000111185	0.106393	-1.92876e-10	0.000991045	1.22021	-1.92876e-10
168078448	rs72699674	2.61011e-06	-1.65906	-1.92876e-10	2.62194e-05	-1.3383	-1.92876e-10	6.4965e-05	-1.5047	-1.92876e-10
168078662	rs72699675	2.60546e-06	-1.66084	-1.92876e-10	2.61014e-05	-1.34281	-1.92876e-10	6.47457e-05	-1.50808	-1.92876e-10
168079579	rs145780506	7.01708e-06	-0.670102	-1.92876e-10	3.24832e-05	-1.12408	-1.92876e-10	0.000104409	-1.03024	-1.92876e-10
168080117	rs17703374	7.96309e-06	-0.0990033	-0.444629	3.12901e-05	-0.607975	-0.553523	6.94408e-05	-0.901255	-0.536822
168080157	rs72699676	2.61563e-06	-1.65694	-1.92876e-10	2.64646e-05	-1.32899	-1.92876e-10	6.54124e-05	-1.49784	-1.92876e-10
168080180	rs10517911	7.8318e-06	-0.0990033	-0.461255	3.08115e-05	-0.607975	-0.568936	6.83656e-05	-0.901255	-0.552427
168080398	rs72699677	2.62454e-06	-1.65354	-1.92876e-10	2.65808e-05	-1.32461	-1.92876e-10	6.56377e-05	-1.4944	-1.92876e-10
168080606	rs72699678	2.46129e-06	-1.71776	-1.92876e-10	1.88754e-05	-1.66694	-1.92876e-10	5.93856e-05	-1.5945	-1.92876e-10
168080941	rs192999240	4.67542e-05	1.22646	-1.92876e-10	0.000124885	0.222592	-1.92876e-10	0.00114794	1.36717	-1.92876e-10
168081801	rs188315051	3.35022e-05	0.893162	-1.92876e-10	9.5456e-05	-0.0461326	-1.92876e-10	0.000815928	1.02577	-1.92876e-10
168081889	rs28825393	8.8323e-06	0.0834916	-0.523527	1.82678e-05	-1.07311	-0.626545	4.9147e-05	-1.17296	-0.610775
168082080	rs191741884	4.03678e-06	-1.17784e-10	-1.223	2.94117e-05	-1.17784e-10	-1.2234	8.61215e-05	-1.17784e-10	-1.22279
168082117	rs140122941	1.52517e-06	-1.00932	-1.18702	5.60735e-06	-1.69129	-1.18943	1.60287e-05	-1.70056	-1.20361
168082247	rs114083491	5.96358e-06	-0.83278	-1.92876e-10	1.82007e-05	-1.70334	-1.92876e-10	5.29012e-05	-1.71013	-1.92876e-10
168082736	rs7680101	4.16923e-05	1.11187	-1.92876e-10	4.30358e-05	-0.842766	-1.92876e-10	0.000136629	-0.76128	-1.92876e-10
168083276	rs72699679	2.61965e-06	-1.65541	-1.92876e-10	2.64591e-05	-1.3292	-1.92876e-10	6.54109e-05	-1.49786	-1.92876e-10
168083435	rs13137059	3.14157e-05	0.828857	-1.92876e-10	3.65004e-05	-1.00747	-1.92876e-10	0.000114205	-0.940553	-1.92876e-10
168083680	rs139738319	5.86145e-06	-0.850052	-1.92876e-10	2.8556e-05	-1.25293	-1.92876e-10	7.82704e-05	-1.31838	-1.92876e-10
168083898	rs142145628	3.24129e-05	0.860108	-1.92876e-10	9.2966e-05	-0.0725642	-1.92876e-10	0.000788743	0.991889	-1.92876e-10
168084157	rs10017958	1.65618e-06	-1.7091	-0.404841	1.11583e-05	-1.67824	-0.514367	3.16939e-05	-1.71738	-0.505048
168084398	rs55710431	8.22676e-06	-0.084836	-0.426222	3.22049e-05	-0.596237	-0.536443	7.13673e-05	-0.89118	-0.519532
168084469	rs191532182	4.20297e-06	-1.17784e-10	-1.18266	3.12422e-05	-1.17784e-10	-1.16303	9.04153e-05	-1.17784e-10	-1.17414
168084715	rs10029441	8.3947e-06	0.0468328	-0.537683	1.76405e-05	-1.09499	-0.639613	4.75357e-05	-1.19306	-0.624015
168084995	rs35831079	4.58145e-05	1.20615	-1.92876e-10	4.39954e-05	-0.820712	-1.92876e-10	0.000137299	-0.756391	-1.92876e-10
168085738	rs4607248	8.20928e-06	-0.0706083	-0.442577	3.20963e-05	-0.584438	-0.551619	7.09953e-05	-0.881044	-0.534895
168085790	rs114237989	4.58145e-05	1.20615	-1.92876e-10	4.39954e-05	-0.820712	-1.92876e-10	0.000137299	-0.756391	-1.92876e-10
168085881	rs9312511	1.77025e-06	-1.7015	-0.345829	1.16474e-05	-1.69035	-0.459373	3.36269e-05	-1.71353	-0.4497
168086135	rs11722191	8.16053e-06	-0.0706083	-0.448532	3.19195e-05	-0.584438	-0.557142	7.05994e-05	-0.881044	-0.540487
168086299	rs190978930	4.08192e-06	-1.17784e-10	-1.21188	2.98032e-05	-1.17784e-10	-1.21018	8.70607e-05	-1.17784e-10	-1.21195
168086654	rs2200399	1.75734e-06	-1.7015	-0.353153	1.15879e-05	-1.69035	-0.464494	3.35132e-05	-1.71353	-0.453086
168086766	rs2220190	4.46058e-05	1.17941	-1.92876e-10	4.46919e-05	-0.805005	-1.92876e-10	0.000142128	-0.721822	-1.92876e-10
168087338	rs147640172	1.02435e-05	-0.29181	-1.92876e-10	3.71273e-05	-0.990445	-1.92876e-10	0.00010163	-1.05722	-1.92876e-10
168087675	rs11735983	1.7404e-06	-1.70631	-0.358023	1.15966e-05	-1.68334	-0.470747	3.3159e-05	-1.71609	-0.461147
168088089	rs76768985	3.13599e-05	0.827079	-1.92876e-10	0.000381316	1.33883	-1.92876e-10	0.00178671	1.80958	-1.92876e-10
168088670	rs76491788	4.39038e-06	-1.17784e-10	-1.13903	3.15167e-05	-1.17784e-10	-1.15428	9.16888e-05	-1.17784e-10	-1.16015
168089719	rs28775385	8.15283e-06	-0.0548882	-0.465196	3.18431e-05	-0.571389	-0.572588	7.02881e-05	-0.869824	-0.556125
168089923	rs114424731	2.57227e-06	-1.67366	-1.92876e-10	3.68893e-05	-0.996876	-1.92876e-10	9.31275e-05	-1.14458	-1.92876e-10
168090370	rs72699683	2.56912e-06	-1.67489	-1.92876e-10	3.67088e-05	-1.00178	-1.92876e-10	9.27211e-05	-1.14896	-1.92876e-10
168090668	rs72621917	1.0207e-05	-1.17784e-10	-0.295372	7.01897e-05	-1.17784e-10	-0.353596	0.000211133	-1.17784e-10	-0.326063
168091325	rs1485324	1.75032e-06	-1.70319	-0.355463	1.15692e-05	-1.68809	-0.46836	3.32928e-05	-1.71447	-0.458744
168091465	rs117023432	1.05699e-05	-1.17784e-10	-0.260443	7.01583e-05	-1.17784e-10	-0.354045	0.000231786	-1.17784e-10	-0.232737
168091481	rs1385512	8.51326e-06	0.742498	-1.21932	5.54349e-06	-1.67384	-1.21833	1.61435e-05	-1.67423	-1.2228
168091511	rs71620421	2.50554e-06	-1.69995	-1.92876e-10	1.93077e-05	-1.64429	-1.92876e-10	5.74455e-05	-1.62772	-1.92876e-10
168091741	rs1463611	8.42934e-06	0.0965874	-0.583319	1.74244e-05	-1.06527	-0.681661	4.68138e-05	-1.16574	-0.666632
168091951	rs17053053	2.61811e-06	-1.656	-1.92876e-10	1.79993e-05	-1.71447	-1.92876e-10	5.24687e-05	-1.71833	-1.92876e-10
168092017	rs72699686	2.64346e-06	-1.64636	-1.92876e-10	1.98126e-05	-1.61848	-1.92876e-10	5.54492e-05	-1.66308	-1.92876e-10
168092211	rs71620422	4.7418e-05	1.24055	-1.92876e-10	4.48443e-05	-0.801603	-1.92876e-10	0.000140042	-0.736613	-1.92876e-10
168093060	rs74744981	3.39562e-06	-1.39596	-1.92876e-10	1.82417e-05	-1.70109	-1.92876e-10	5.30007e-05	-1.70825	-1.92876e-10
168093423	rs4859972	8.37833e-06	-0.00583688	-0.486965	3.16783e-05	-0.556422	-0.592745	6.98881e-05	-0.85512	-0.576538
168093529	rs72699688	2.71606e-06	-1.61927	-1.92876e-10	1.82371e-05	-1.70134	-1.92876e-10	5.24848e-05	-1.71803	-1.92876e-10
168093599	rs72621918	8.8883e-06	-1.17784e-10	-0.433715	6.14022e-05	-1.17784e-10	-0.487352	0.000184297	-1.17784e-10	-0.462006
168093638	rs72699690	2.46162e-06	-1.71763	-1.92876e-10	1.96849e-05	-1.62495	-1.92876e-10	6.31528e-05	-1.53299	-1.92876e-10
168094098	rs141042088	2.47754e-06	-1.71118	-1.92876e-10	1.82479e-05	-1.70075	-1.92876e-10	5.39221e-05	-1.69101	-1.92876e-10
168094120	rs12649233	8.17e-06	-0.0310158	-0.486965	3.05925e-05	-0.591297	-0.592745	6.79053e-05	-0.883901	-0.576538
168094212	rs12649263	6.53873e-06	-0.157388	-0.583319	1.47746e-05	-1.23023	-0.681661	4.02895e-05	-1.31583	-0.666632
168094216	rs17600269	1.72741e-06	-0.86887	-1.20295	5.38504e-06	-1.71734	-1.20383	1.55677e-05	-1.71862	-1.21473
168094650	rs72699691	2.46581e-06	-1.71593	-1.92876e-10	1.9235e-05	-1.64806	-1.92876e-10	6.10766e-05	-1.56642	-1.92876e-10
168094763	rs72699693	2.66155e-06	-1.63954	-1.92876e-10	2.74819e-05	-1.29127	-1.92876e-10	6.73215e-05	-1.46907	-1.92876e-10
168094765	rs35993203	3.26179e-05	0.866413	-1.92876e-10	3.72346e-05	-0.98756	-1.92876e-10	0.000116608	-0.91973	-1.92876e-10
168094813	rs35227700	4.40224e-05	1.16625	-1.92876e-10	4.30358e-05	-0.842765	-1.92876e-10	0.000134199	-0.779225	-1.92876e-10
168095403	rs9991817	8.12712e-06	-0.0310158	-0.492228	3.04439e-05	-0.591297	-0.597615	6.75712e-05	-0.883901	-0.581469
168098184	rs13109419	4.40224e-05	1.16625	-1.92876e-10	4.30358e-05	-0.842765	-1.92876e-10	0.000134199	-0.779225	-1.92876e-10
168098186	rs72699696	2.62454e-06	-1.65354	-1.92876e-10	2.65808e-05	-1.32461	-1.92876e-10	6.56377e-05	-1.4944	-1.92876e-10
168098935	rs10029237	1.8177e-06	-1.7039	-0.316978	1.18545e-05	-1.69512	-0.436978	3.44532e-05	-1.7115	-0.427454
168099900	rs114116697	2.78466e-05	0.708262	-1.92876e-10	8.23824e-05	-0.193426	-1.92876e-10	0.000674996	0.836155	-1.92876e-10
168100007	rs116396969	3.56267e-05	0.954646	-1.92876e-10	0.000100277	0.00314303	-1.92876e-10	0.000869	1.08879	-1.92876e-10
168100489	rs7667846	4.35229e-06	-1.62104	0.473291	2.85323e-05	-1.4533	0.199536	8.47647e-05	-1.59017	0.351496
168101374	rs79368587	3.42243e-05	0.914486	-1.92876e-10	9.70998e-05	-0.0290586	-1.92876e-10	0.000833959	1.04763	-1.92876e-10
168101448	rs1485321	7.80769e-07	-1.65517	-1.21075	5.54068e-06	-1.67499	-1.21769	1.5694e-05	-1.70224	-1.22303
168101796	rs11737501	8.7403e-06	0.115386	-0.565891	1.75261e-05	-1.07276	-0.668342	4.71068e-05	-1.1718	-0.654329
168102122	rs7690599	8.58232e-06	-0.00059346	-0.468153	3.18211e-05	-0.566406	-0.578263	7.0311e-05	-0.862461	-0.563164
168102710	rs62353585	4.84592e-06	-1.04031	-1.92876e-10	4.81333e-05	-0.730824	-1.92876e-10	0.000149241	-0.672988	-1.92876e-10
168103206	rs116801006	2.60148e-06	-1.66237	-1.92876e-10	2.33323e-05	-1.45496	-1.92876e-10	7.21156e-05	-1.40028	-1.92876e-10
168103233	rs71620423	4.35581e-05	1.15564	-1.92876e-10	4.27852e-05	-0.848605	-1.92876e-10	0.00013339	-0.785273	-1.92876e-10
168103870	rs12650775	9.12888e-06	0.153934	-0.56094	1.8015e-05	-1.0498	-0.663792	4.83358e-05	-1.15066	-0.649723
168104162	rs4859973	1.83803e-06	-0.793477	-1.21628	6.04679e-06	-1.62266	-1.18262	1.62769e-05	-1.70535	-1.18346
168104853	rs11737761	8.44636e-06	-0.0165621	-0.468153	3.14078e-05	-0.579477	-0.578263	6.95234e-05	-0.873725	-0.563164
168105007	rs78902798	3.77998e-05	1.01385	-1.92876e-10	0.000105164	0.0507274	-1.92876e-10	0.000923352	1.14946	-1.92876e-10
168105562	rs149166364	4.01791e-06	-1.22769	-1.92876e-10	2.18747e-05	-1.51947	-1.92876e-10	6.13208e-05	-1.56243	-1.92876e-10
168105690	rs10006528	8.58232e-06	-0.00059346	-0.468153	3.18211e-05	-0.566406	-0.578263	7.0311e-05	-0.862461	-0.563164
168105921	rs12640384	8.58232e-06	-0.00059346	-0.468153	3.18211e-05	-0.566406	-0.578263	7.0311e-05	-0.862461	-0.563164
168105929	rs72699699	8.58232e-06	-0.00059346	-0.468153	3.18211e-05	-0.566406	-0.578263	7.0311e-05	-0.862461	-0.563164
168106108	rs9993550	9.28628e-06	0.166059	-0.555971	1.82293e-05	-1.04254	-0.659224	4.88858e-05	-1.14397	-0.645098
168106132	rs13129111	4.07483e-05	1.08896	-1.92876e-10	4.12509e-05	-0.885124	-1.92876e-10	0.000128437	-0.823111	-1.92876e-10
168106348	rs13139648	4.07483e-05	1.08896	-1.92876e-10	4.12509e-05	-0.885124	-1.92876e-10	0.000128437	-0.823111	-1.92876e-10
168106446	rs6553593	1.74696e-06	-1.71089	-0.349682	1.1643e-05	-1.68397	-0.466128	3.32654e-05	-1.71616	-0.45788
168106684	rs7661088	4.87288e-06	-1.03477	-1.92876e-10	4.91368e-05	-0.71019	-1.92876e-10	0.00015123	-0.659753	-1.92876e-10
168107413	rs10013203	9.103e-06	0.140639	-0.550484	1.80452e-05	-1.05774	-0.654179	4.84529e-05	-1.15797	-0.63999
168108000	rs12506811	8.46839e-06	-0.0193038	-0.462806	3.14927e-05	-0.58172	-0.573321	6.9737e-05	-0.875656	-0.558164
168108504	rs7667304	2.61011e-06	-1.65906	-1.92876e-10	2.62194e-05	-1.3383	-1.92876e-10	6.4965e-05	-1.5047	-1.92876e-10
168108838	rs77904897	2.55033e-06	-1.68223	-1.92876e-10	2.15395e-05	-1.53491	-1.92876e-10	6.60919e-05	-1.48751	-1.92876e-10
168109225	rs72699700	2.72833e-06	-1.61476	-1.92876e-10	2.79571e-05	-1.27413	-1.92876e-10	6.83252e-05	-1.45427	-1.92876e-10
168112886	rs78873132	3.817e-05	1.0236	-1.92876e-10	0.000105993	0.0585707	-1.92876e-10	0.000932616	1.15944	-1.92876e-10
168113936	rs75185336	4.2864e-06	-1.17784e-10	-1.163	3.05846e-05	-1.17784e-10	-1.1843	9.05503e-05	-1.17784e-10	-1.17265
168114531	rs115041242	3.2947e-05	0.876451	-1.92876e-10	9.41885e-05	-0.0595005	-1.92876e-10	0.00080207	1.00864	-1.92876e-10
168114838	rs78297936	5.52058e-06	-1.17784e-10	-0.909966	4.21299e-05	-1.17784e-10	-0.864041	0.000123815	-1.17784e-10	-0.859764
168114993	rs13120774	3.80674e-05	1.02091	-1.92876e-10	4.1381e-05	-0.881976	-1.92876e-10	0.000129422	-0.815474	-1.92876e-10
168115584	rs34496346	4.3024e-06	-0.0396297	-1.11965	6.8898e-06	-1.56061	-1.11415	2.5536e-05	-1.29805	-1.14042
168115689	rs140163854	3.22562e-05	0.855259	-1.92876e-10	9.26066e-05	-0.0764378	-1.92876e-10	0.000784832	0.986918	-1.92876e-10
168116589	rs111352941	3.27138e-06	-1.43324	-1.92876e-10	1.87766e-05	-1.67219	-1.92876e-10	5.49994e-05	-1.67123	-1.92876e-10
168116774	rs72701404	2.8886e-06	-1.55768	-1.92876e-10	1.80229e-05	-1.71315	-1.92876e-10	5.49188e-05	-1.6727	-1.92876e-10
168117672	rs35651504	3.33412e-05	0.888345	-1.92876e-10	3.70514e-05	-0.992492	-1.92876e-10	0.000114994	-0.933672	-1.92876e-10
168117686	rs67882810	4.17906e-06	-0.0739602	-1.1144	6.97196e-06	-1.55413	-1.10877	2.54854e-05	-1.30472	-1.13572
168117694	rs72701406	2.87758e-06	-1.5615	-1.92876e-10	1.79675e-05	-1.71623	-1.92876e-10	5.5089e-05	-1.6696	-1.92876e-10
168118275	rs71620425	3.6388e-05	0.975788	-1.92876e-10	3.8804e-05	-0.946276	-1.92876e-10	0.000120544	-0.886537	-1.92876e-10
168118575	rs114391017	3.3412e-06	-1.41212	-1.92876e-10	5.83129e-05	-0.538975	-1.92876e-10	0.000150633	-0.663705	-1.92876e-10
168118767	rs183235456	3.25475e-05	0.864251	-1.92876e-10	9.15294e-05	-0.0881378	-1.92876e-10	0.000742986	0.932126	-1.92876e-10
168118840	rs10213065	1.58839e-06	-1.71875	-0.436986	1.13283e-05	-1.63025	-0.547249	3.06655e-05	-1.71596	-0.539454
168118888	rs34780953	3.34876e-05	0.892726	-1.92876e-10	3.71269e-05	-0.990458	-1.92876e-10	0.000115138	-0.932419	-1.92876e-10
168119613	rs76950710	4.08356e-06	-1.21148	-1.92876e-10	1.90627e-05	-1.65706	-1.92876e-10	5.53182e-05	-1.66545	-1.92876e-10
168121331	rs13141228	3.3865e-05	0.903931	-1.92876e-10	3.73475e-05	-0.984533	-1.92876e-10	0.000115849	-0.926264	-1.92876e-10
168122047	rs139591051	3.7967e-06	-1.28432	-1.92876e-10	2.55487e-05	-1.36421	-1.92876e-10	7.33161e-05	-1.38377	-1.92876e-10
168122107	rs1385519	1.65307e-06	-1.71652	-0.399291	1.20101e-05	-1.60955	-0.509506	3.19392e-05	-1.7115	-0.503216
168122138	rs13127139	3.4949e-05	0.935439	-1.92876e-10	3.79771e-05	-0.967814	-1.92876e-10	0.000117878	-0.908898	-1.92876e-10
168123810	rs13328003	1.07361e-05	0.171199	-0.416035	3.99766e-05	-0.387535	-0.528969	8.53962e-05	-0.714559	-0.516693
168123841	rs73861949	1.69051e-05	0.209163	-1.92876e-10	5.57916e-05	-0.583175	-1.92876e-10	0.000404189	0.32333	-1.92876e-10
168123856	rs7657042	9.79456e-06	-0.336623	-1.92876e-10	4.64318e-05	-0.766814	-1.92876e-10	0.00011132	-0.966141	-1.92876e-10
168123873	rs13140992	3.37476e-05	0.900459	-1.92876e-10	3.72789e-05	-0.98637	-1.92876e-10	0.000115628	-0.928173	-1.92876e-10
168124241	rs35568380	3.33735e-05	0.889312	-1.92876e-10	3.706e-05	-0.99226	-1.92876e-10	0.000114923	-0.934293	-1.92876e-10
168124284	rs76820676	4.82768e-06	-1.17784e-10	-1.04408	3.39374e-05	-1.17784e-10	-1.08028	0.000101638	-1.17784e-10	-1.05713
168124349	rs184998838	2.93457e-05	0.760696	-1.92876e-10	8.58842e-05	-0.151798	-1.92876e-10	0.000712298	0.889945	-1.92876e-10
168124490	rs13434405	1.08802e-05	0.346144	-0.577652	1.99571e-05	-0.933005	-0.678206	5.29092e-05	-1.04265	-0.667322
168124799	rs7672843	1.67855e-06	-1.71919	-0.381333	1.17655e-05	-1.64515	-0.494477	3.21462e-05	-1.7184	-0.489861
168125825	rs116115191	2.90357e-05	0.750077	-1.92876e-10	8.51624e-05	-0.160238	-1.92876e-10	0.000704582	0.879052	-1.92876e-10
168126272	rs115946542	2.47898e-06	-1.7106	-1.92876e-10	1.96266e-05	-1.62791	-1.92876e-10	6.28704e-05	-1.53748	-1.92876e-10
168127588	rs35781521	3.31523e-05	0.882663	-1.92876e-10	3.69302e-05	-0.995768	-1.92876e-10	0.000114505	-0.937938	-1.92876e-10
168128189	rs56905468	1.88327e-05	0.317146	-1.92876e-10	6.06335e-05	-0.499951	-1.92876e-10	0.00045168	0.434421	-1.92876e-10
168128646	rs28444899	1.48832e-06	-1.69794	-0.522867	9.76579e-06	-1.7002	-0.625708	3.19375e-05	-1.59324	-0.621528
168128810	rs72701407	4.4518e-06	-1.12514	-1.92876e-10	3.73569e-05	-0.984282	-1.92876e-10	0.000138697	-0.746257	-1.92876e-10
168129028	rs149760798	3.03154e-06	-1.50938	-1.92876e-10	2.73785e-05	-1.29504	-1.92876e-10	8.68429e-05	-1.21445	-1.92876e-10
168129076	rs72701408	4.54815e-06	-1.10373	-1.92876e-10	3.82564e-05	-0.960486	-1.92876e-10	0.000142543	-0.718907	-1.92876e-10
168130202	rs115546448	4.8659e-06	-1.0362	-1.92876e-10	4.12271e-05	-0.885703	-1.92876e-10	0.000155283	-0.6333	-1.92876e-10
168131073	rs10031137	1.79026e-06	-1.47266	-0.563423	1.19829e-05	-1.4609	-0.660423	4.621e-05	-1.18866	-0.656695
168131137	rs13143783	0.000138738	2.31414	-1.92876e-10	0.000116501	0.1531	-1.92876e-10	0.000677019	0.839147	-1.92876e-10
168131261	rs35632116	2.13596e-05	0.443053	-1.92876e-10	3.08738e-05	-1.17489	-1.92876e-10	9.47638e-05	-1.12716	-1.92876e-10
168131448	rs10022799	1.77935e-06	-1.47878	-0.563423	1.19081e-05	-1.46716	-0.660423	4.57966e-05	-1.19765	-0.656695
168131456	rs75604058	2.55832e-06	-1.6791	-1.92876e-10	1.79357e-05	-1.71801	-1.92876e-10	5.24438e-05	-1.71881	-1.92876e-10
168131476	rs116429057	6.18337e-05	1.506	-1.92876e-10	0.00015689	0.45075	-1.92876e-10	0.001528	1.65316	-1.92876e-10
168131613	rs59345687	2.83982e-05	0.727876	-1.92876e-10	8.36741e-05	-0.177869	-1.92876e-10	0.000688716	0.856277	-1.92876e-10
168131697	rs34327549	2.13596e-05	0.443053	-1.92876e-10	3.08738e-05	-1.17489	-1.92876e-10	9.47638e-05	-1.12716	-1.92876e-10
168131741	rs72701411	5.4123e-06	-0.929775	-1.92876e-10	4.63517e-05	-0.768541	-1.92876e-10	0.000177405	-0.500115	-1.92876e-10
168131850	rs71620427	2.13596e-05	0.443053	-1.92876e-10	3.08738e-05	-1.17489	-1.92876e-10	9.47638e-05	-1.12716	-1.92876e-10
168132279	rs115864078	2.83359e-05	0.725679	-1.92876e-10	0.000359656	1.28035	-1.92876e-10	0.00142955	1.58656	-1.92876e-10
168132300	rs28654424	6.09692e-06	-0.143696	-0.66697	1.3166e-05	-1.27061	-0.756554	3.55738e-05	-1.36041	-0.74653
168132650	rs34855078	2.11676e-05	0.434019	-1.92876e-10	3.07343e-05	-1.17942	-1.92876e-10	9.43173e-05	-1.13189	-1.92876e-10
168132694	rs138388993	5.02758e-06	-1.00351	-1.92876e-10	4.27413e-05	-0.849632	-1.92876e-10	0.000161801	-0.592183	-1.92876e-10
168132720	rs116833679	5.46839e-06	-0.919466	-1.92876e-10	4.68789e-05	-0.757231	-1.92876e-10	0.000179691	-0.487312	-1.92876e-10
168132818	rs149253297	6.03801e-05	1.48221	-1.92876e-10	0.00015386	0.431245	-1.92876e-10	0.00149128	1.62884	-1.92876e-10
168133537	rs114449290	5.05214e-06	-0.998637	-1.92876e-10	4.29715e-05	-0.844261	-1.92876e-10	0.000162794	-0.58607	-1.92876e-10
168133759	rs142945836	5.82715e-05	1.44666	-1.92876e-10	0.000149445	0.402129	-1.92876e-10	0.00143804	1.59248	-1.92876e-10
168134407	rs71620428	2.11676e-05	0.434019	-1.92876e-10	3.07343e-05	-1.17942	-1.92876e-10	9.43173e-05	-1.13189	-1.92876e-10
168134540	rs150860583	5.62165e-05	1.41076	-1.92876e-10	0.000145119	0.372759	-1.92876e-10	0.00138619	1.55576	-1.92876e-10
168134849	rs9998947	6.16654e-06	-0.121361	-0.677951	1.31782e-05	-1.25865	-0.767579	3.55492e-05	-1.34971	-0.757922
168135352	rs80150059	5.26473e-06	-0.957421	-1.92876e-10	3.36e-05	-1.09027	-1.92876e-10	5.38333e-05	-1.69266	-1.92876e-10
168135377	rs7658246	1.29795e-06	-1.66494	-0.692721	8.63045e-06	-1.66883	-0.780677	2.83234e-05	-1.55904	-0.775821
168135438	rs10003880	1.49539e-06	-1.6603	-0.55576	9.53871e-06	-1.69254	-0.656901	2.77156e-05	-1.71219	-0.644371
168136279	rs10002479	1.48011e-06	-1.64025	-0.58608	9.40677e-06	-1.67857	-0.684803	2.71581e-05	-1.70429	-0.672584
168136506	rs72975592	3.04446e-05	0.797459	-1.92876e-10	8.84339e-05	-0.122543	-1.92876e-10	0.000739669	0.92765	-1.92876e-10
168136671	rs9996196	1.48471e-06	-1.6603	-0.562928	9.48493e-06	-1.69254	-0.662555	2.76369e-05	-1.71219	-0.647213
168137082	rs9996643	1.31904e-06	-1.68216	-0.659386	8.70569e-06	-1.69064	-0.750185	2.80657e-05	-1.59884	-0.745165
168137208	rs75558073	2.09566e-05	0.424005	-1.92876e-10	3.05808e-05	-1.18443	-1.92876e-10	9.38258e-05	-1.13711	-1.92876e-10
168137469	rs34870090	2.09566e-05	0.424005	-1.92876e-10	3.05808e-05	-1.18443	-1.92876e-10	9.38258e-05	-1.13711	-1.92876e-10
168137650	rs13121912	2.09566e-05	0.424005	-1.92876e-10	3.05808e-05	-1.18443	-1.92876e-10	9.38258e-05	-1.13711	-1.92876e-10
168137708	rs13142375	1.94363e-05	0.348691	-1.92876e-10	2.94616e-05	-1.22171	-1.92876e-10	9.02435e-05	-1.17604	-1.92876e-10
168137719	rs17703512	4.66608e-06	-0.662359	-0.415772	1.34063e-05	-1.69437	-0.314706	3.87418e-05	-1.71839	-0.303242
168137863	rs13142639	2.03596e-05	0.395101	-1.92876e-10	3.01439e-05	-1.19882	-1.92876e-10	9.24274e-05	-1.15213	-1.92876e-10
168137979	rs7683098	1.4436e-06	-1.65495	-0.596359	9.22254e-06	-1.6889	-0.694249	2.67399e-05	-1.71026	-0.682137
168138032	rs35970214	2.0769e-05	0.415013	-1.92876e-10	3.04439e-05	-1.18891	-1.92876e-10	9.33876e-05	-1.14179	-1.92876e-10
168138223	rs138456275	5.48041e-06	-1.17784e-10	-0.91727	3.73507e-05	-1.17784e-10	-0.984447	0.000111882	-1.17784e-10	-0.961104
168138235	rs77731211	2.0563e-05	0.405045	-1.92876e-10	3.02932e-05	-1.19388	-1.92876e-10	9.29051e-05	-1.14697	-1.92876e-10
168138459	rs13102417	2.03596e-05	0.395101	-1.92876e-10	3.01439e-05	-1.19882	-1.92876e-10	9.24274e-05	-1.15213	-1.92876e-10
168138661	rs114829345	6.5819e-06	-0.734126	-1.92876e-10	3.52198e-05	-1.04319	-1.92876e-10	9.64634e-05	-1.10939	-1.92876e-10
168138913	rs13121764	2.03596e-05	0.395101	-1.92876e-10	3.01439e-05	-1.19882	-1.92876e-10	9.24274e-05	-1.15213	-1.92876e-10
168139333	rs7687091	1.60955e-06	-1.50819	-0.634307	1.08083e-05	-1.49729	-0.727189	4.10621e-05	-1.24142	-0.72205
168139380	rs9312517	6.63854e-06	-0.00275903	-0.722799	1.34949e-05	-1.19399	-0.808496	3.61507e-05	-1.29158	-0.79928
168139775	rs28521481	2.26791e-06	-1.15916	-0.640431	8.84649e-06	-1.69011	-0.73467	2.54957e-05	-1.71701	-0.723027
168139855	rs7692597	1.71939e-05	0.226103	-1.92876e-10	5.52022e-05	-0.593795	-1.92876e-10	0.000366275	0.224831	-1.92876e-10
168139857	rs71620429	2.01786e-05	0.386172	-1.92876e-10	3.00108e-05	-1.20324	-1.92876e-10	9.20014e-05	-1.15675	-1.92876e-10
168139859	rs62353586	3.00774e-06	-1.51726	-1.92876e-10	2.9116e-05	-1.23351	-1.92876e-10	9.078e-05	-1.17011	-1.92876e-10
168140179	rs145507450	3.83252e-06	-1.27493	-1.92876e-10	2.57665e-05	-1.35572	-1.92876e-10	7.39239e-05	-1.37552	-1.92876e-10
168140368	rs13119837	1.99799e-05	0.376275	-1.92876e-10	2.98643e-05	-1.20813	-1.92876e-10	9.15325e-05	-1.16186	-1.92876e-10
168140628	rs13105052	1.99799e-05	0.376275	-1.92876e-10	2.98643e-05	-1.20813	-1.92876e-10	9.15325e-05	-1.16186	-1.92876e-10
168141001	rs13142925	1.98031e-05	0.367388	-1.92876e-10	2.97336e-05	-1.21252	-1.92876e-10	9.11143e-05	-1.16644	-1.92876e-10
168141031	rs76157618	5.74385e-05	-1.17784e-10	1.43227	0.000430666	-1.17784e-10	1.46053	0.00132608	-1.17784e-10	1.51143
168141092	rs10001399	5.80693e-06	-0.166983	-0.692416	1.26751e-05	-1.28299	-0.782168	3.43283e-05	-1.37148	-0.771101
168141659	rs28403027	6.14223e-06	-0.143696	-0.659566	1.32237e-05	-1.27061	-0.752178	3.57802e-05	-1.36041	-0.740744
168141739	rs76663480	1.9609e-05	0.357536	-1.92876e-10	2.95898e-05	-1.21737	-1.92876e-10	9.0654e-05	-1.1715	-1.92876e-10
168141947	rs12505330	6.25201e-06	-0.121361	-0.664186	1.33264e-05	-1.25865	-0.756401	3.60109e-05	-1.34971	-0.745018
168142114	rs75562482	1.94363e-05	0.348691	-1.92876e-10	2.94616e-05	-1.22171	-1.92876e-10	9.02435e-05	-1.17604	-1.92876e-10
168142245	rs80281539	1.9609e-05	0.357536	-1.92876e-10	2.95898e-05	-1.21737	-1.92876e-10	9.0654e-05	-1.1715	-1.92876e-10
168142287	rs114313851	1.9878e-05	0.371164	-1.92876e-10	3.09458e-05	-1.17256	-1.92876e-10	9.51459e-05	-1.12314	-1.92876e-10
168142357	rs565411233	1.6249e-05	-1.17784e-10	0.169584	0.000111787	-1.17784e-10	0.111795	0.000316668	-1.17784e-10	0.0793029
168142418	rs77634468	5.17552e-06	-0.974511	-1.92876e-10	4.41283e-05	-0.817696	-1.92876e-10	0.000167786	-0.555865	-1.92876e-10
168142640	rs7693556	3.6714e-06	-1.31788	-1.92876e-10	2.93855e-05	-1.2243	-1.92876e-10	0.000105209	-1.0226	-1.92876e-10
168142693	rs35380609	1.9609e-05	0.357536	-1.92876e-10	2.95898e-05	-1.21737	-1.92876e-10	9.0654e-05	-1.1715	-1.92876e-10
168142893	rs7666037	1.15867e-05	-0.168594	-1.92876e-10	4.07179e-05	-0.898131	-1.92876e-10	0.000239488	-0.200047	-1.92876e-10
168143235	rs72701416	6.6065e-06	-0.730396	-1.92876e-10	5.76252e-05	-0.550838	-1.92876e-10	0.000226667	-0.255072	-1.92876e-10
168143292	rs35001603	1.94363e-05	0.348691	-1.92876e-10	2.94616e-05	-1.22171	-1.92876e-10	9.02435e-05	-1.17604	-1.92876e-10
168143325	rs77072054	4.39876e-06	-1.13713	-1.92876e-10	6.58876e-05	-0.416848	-1.92876e-10	0.000276443	-0.0565474	-1.92876e-10
168143402	rs76348151	5.17552e-06	-0.974511	-1.92876e-10	4.41283e-05	-0.817696	-1.92876e-10	0.000167786	-0.555865	-1.92876e-10
168143440	rs79569687	1.94363e-05	0.348691	-1.92876e-10	2.94616e-05	-1.22171	-1.92876e-10	9.02435e-05	-1.17604	-1.92876e-10
168143686	rs114134194	6.98388e-06	-0.674845	-1.92876e-10	1.98928e-05	-1.61444	-1.92876e-10	5.92675e-05	-1.59649	-1.92876e-10
168144464	rs71620430	1.74536e-06	-1.52436	-0.537126	1.16258e-05	-1.51389	-0.63769	4.38392e-05	-1.26592	-0.632107
168144557	rs68085176	7.19263e-05	1.65719	-1.92876e-10	7.79552e-05	-0.248664	-1.92876e-10	0.000425921	0.375702	-1.92876e-10
168144805	rs72701417	5.10189e-06	-0.988839	-1.92876e-10	4.34378e-05	-0.833468	-1.92876e-10	0.000164805	-0.573791	-1.92876e-10
168144860	rs71620431	1.92466e-05	0.338886	-1.92876e-10	2.93204e-05	-1.22651	-1.92876e-10	8.97917e-05	-1.18106	-1.92876e-10
168144893	rs10005047	6.3366e-06	-0.155915	-0.616193	1.36703e-05	-1.27712	-0.712457	3.70314e-05	-1.36623	-0.700554
168145418	rs181184453	4.31439e-06	-1.17784e-10	-1.15649	3.11293e-05	-1.17784e-10	-1.16665	9.23424e-05	-1.17784e-10	-1.15305
168145518	rs13126864	1.85468e-05	0.301848	-1.92876e-10	2.87963e-05	-1.24455	-1.92876e-10	8.81143e-05	-1.19992	-1.92876e-10
168145523	rs17053109	6.37265e-06	-0.155915	-0.61052	1.37854e-05	-1.27712	-0.704072	3.72704e-05	-1.36623	-0.694122
168146396	rs78409236	5.12455e-06	-0.984408	-1.92876e-10	4.36503e-05	-0.828589	-1.92876e-10	0.000165722	-0.568243	-1.92876e-10
168146454	rs10024767	1.7744e-06	-1.53514	-0.50985	1.17915e-05	-1.52495	-0.612471	4.42277e-05	-1.28243	-0.60677
168146568	rs71620432	1.85468e-05	0.301848	-1.92876e-10	2.87963e-05	-1.24455	-1.92876e-10	8.81143e-05	-1.19992	-1.92876e-10
168146621	rs71620433	5.82258e-05	1.44588	-1.92876e-10	3.8452e-05	-0.955388	-1.92876e-10	0.00014057	-0.732846	-1.92876e-10
168146958	rs71620434	1.88927e-05	0.320323	-1.92876e-10	2.90559e-05	-1.23558	-1.92876e-10	8.89452e-05	-1.19053	-1.92876e-10
168147188	rs77470094	3.31232e-05	0.881783	-1.92876e-10	9.45909e-05	-0.055237	-1.92876e-10	0.000806466	1.01411	-1.92876e-10
168147243	rs72701421	5.10189e-06	-0.988839	-1.92876e-10	4.34378e-05	-0.833468	-1.92876e-10	0.000164805	-0.573791	-1.92876e-10
168147352	rs2062380	1.88927e-05	0.320323	-1.92876e-10	2.90559e-05	-1.23558	-1.92876e-10	8.89452e-05	-1.19053	-1.92876e-10
168147524	rs10517927	3.20917e-06	-0.956047	-0.49639	1.24725e-05	-1.71851	-0.362765	3.67257e-05	-1.6769	-0.398178
168147629	rs2062382	1.73397e-06	-1.55818	-0.50985	1.14836e-05	-1.55141	-0.612471	4.2602e-05	-1.31988	-0.60677
168147677	rs9312521	6.73363e-06	-0.109012	-0.602324	1.41974e-05	-1.25201	-0.699727	3.83637e-05	-1.34376	-0.687678
168147867	rs9312522	2.13035e-06	-1.18368	-0.67849	9.00776e-06	-1.63904	-0.76767	2.46919e-05	-1.70933	-0.762744
168149393	rs72701423	5.05214e-06	-0.998637	-1.92876e-10	4.29715e-05	-0.844261	-1.92876e-10	0.000162794	-0.58607	-1.92876e-10
168149746	rs74468247	2.74427e-06	-1.60893	-1.92876e-10	1.79543e-05	-1.71697	-1.92876e-10	5.29009e-05	-1.71013	-1.92876e-10
168150023	rs6850485	1.75783e-06	-1.52979	-0.524579	1.16779e-05	-1.51946	-0.62764	4.39128e-05	-1.27421	-0.622134
168150327	rs115124526	3.52211e-05	0.943196	-1.92876e-10	9.93604e-05	-0.00604441	-1.92876e-10	0.000858862	1.07706	-1.92876e-10
168150594	rs1385513	1.48962e-06	-1.71913	-0.5008	9.9251e-06	-1.69849	-0.611238	3.13026e-05	-1.64469	-0.590164
168150818	rs1385514	9.18084e-07	-1.4869	-1.21702	7.41128e-06	-1.37826	-1.22354	2.9201e-05	-1.08113	-1.22322
168150827	rs1385515	9.07753e-07	-1.49583	-1.2194	7.36052e-06	-1.38514	-1.22353	2.88168e-05	-1.09402	-1.22357
168150985	rs79363050	6.50405e-05	1.55656	-1.92876e-10	0.000197198	0.679408	-1.92876e-10	0.00183508	1.83629	-1.92876e-10
168151367	rs114412301	2.46518e-06	-1.71618	-1.92876e-10	2.01863e-05	-1.5998	-1.92876e-10	6.1683e-05	-1.55654	-1.92876e-10
168151703	rs72701431	8.56622e-06	-0.762209	0.291585	8.12895e-05	-0.585442	0.37866	0.000308982	-0.29384	0.34857
168152277	rs7691019	1.55579e-06	-1.06827	-1.1082	6.17297e-06	-1.68225	-1.10236	1.70557e-05	-1.71675	-1.12531
168152910	rs115469267	6.58225e-05	1.56851	-1.92876e-10	0.000199225	0.689637	-1.92876e-10	0.00185807	1.84874	-1.92876e-10
168154181	rs7657608	2.07573e-06	-1.16886	-0.719279	8.12629e-06	-1.66736	-0.842336	2.49562e-05	-1.70854	-0.75289
168154273	rs112976140	4.10114e-05	1.0954	-1.92876e-10	0.000133235	0.287314	-1.92876e-10	0.00113418	1.35511	-1.92876e-10
168155178	rs11557043	2.82798e-06	-1.57889	-1.92876e-10	1.95466e-05	-1.632	-1.92876e-10	5.67705e-05	-1.63954	-1.92876e-10
168156453	rs17600510	1.8091e-06	-1.71881	-0.306807	1.1847e-05	-1.67346	-0.459262	4.25507e-05	-1.59122	-0.336632
168156684	rs17053119	7.03218e-06	-0.545716	-0.122236	6.65581e-05	-0.358904	-0.0478186	0.000263196	-0.0320788	-0.0735746
168157594	rs17053121	6.5495e-06	-0.665377	-0.0736848	6.00104e-05	-0.51261	0.00232891	0.000233809	-0.200073	-0.0239736
168158491	rs1485325	2.71176e-06	-1.62085	-1.92876e-10	1.88192e-05	-1.66992	-1.92876e-10	5.47601e-05	-1.67559	-1.92876e-10
168158959	rs76154576	4.43797e-06	-1.17784e-10	-1.12825	3.14642e-05	-1.17784e-10	-1.15595	9.37248e-05	-1.17784e-10	-1.13819
168160774	rs17053125	2.13877e-05	-0.647939	1.0923	0.000202454	-0.493955	1.19967	0.00078214	-0.17915	1.16263
168160823	rs115949239	1.25221e-05	-0.0909553	-1.92876e-10	4.97407e-05	-0.697974	-1.92876e-10	0.000313829	0.0702975	-1.92876e-10
168161255	rs144997768	1.25801e-05	-0.0863333	-1.92876e-10	4.99232e-05	-0.694313	-1.92876e-10	0.000315354	0.0751427	-1.92876e-10
168161845	rs148243057	2.76525e-06	-1.60132	-1.92876e-10	1.79416e-05	-1.71768	-1.92876e-10	5.28803e-05	-1.71052	-1.92876e-10
168162185	rs17600543	9.41621e-07	-1.49164	-1.18696	1.00537e-05	-1.08087	-1.21599	5.63861e-05	-0.448122	-1.19821
168162770	rs138001962	1.39144e-05	0.014471	-1.92876e-10	5.40907e-05	-0.614136	-1.92876e-10	0.000350476	0.180741	-1.92876e-10
168163038	rs59628205	1.99268e-05	-0.539399	0.913015	0.000194199	-0.352103	1.01619	0.000760999	-0.0245063	0.980586
168163697	rs140994519	1.39144e-05	0.014471	-1.92876e-10	5.40907e-05	-0.614136	-1.92876e-10	0.000350476	0.180741	-1.92876e-10
168163815	rs55768899	2.73706e-06	-1.61157	-1.92876e-10	1.89445e-05	-1.66328	-1.92876e-10	5.51037e-05	-1.66933	-1.92876e-10
168163830	rs34366440	8.99961e-07	-1.53111	-1.19275	9.37525e-06	-1.14823	-1.21849	5.09896e-05	-0.54395	-1.20298
168164250	rs144940489	1.38481e-05	0.00969842	-1.92876e-10	5.3885e-05	-0.617946	-1.92876e-10	0.00034873	0.175745	-1.92876e-10
168164708	rs11947715	1.238e-06	-1.29445	-1.11051	1.15459e-05	-0.98874	-1.16973	5.86936e-05	-0.475179	-1.13104
168164902	rs74973210	3.4078e-06	-1.39238	-1.92876e-10	1.81724e-05	-1.7049	-1.92876e-10	5.27059e-05	-1.71383	-1.92876e-10
168164943	rs34618292	1.77334e-06	-1.71844	-0.327143	1.15619e-05	-1.67665	-0.480441	4.14453e-05	-1.59659	-0.357586
168165105	rs67665405	2.00629e-05	-0.588532	0.968956	0.000190143	-0.430478	1.07346	0.000740903	-0.108081	1.0374
168165724	rs72621919	4.19237e-06	-1.17784e-10	-1.18518	3.02589e-05	-1.17784e-10	-1.19501	8.92579e-05	-1.17784e-10	-1.18702
168165886	rs11937355	1.6785e-06	-1.719	-0.38155	1.10728e-05	-1.67041	-0.529901	3.9655e-05	-1.58729	-0.411047
168165897	rs72701435	2.2596e-05	-0.327719	0.827043	0.000223193	-0.124907	0.928144	0.000897187	0.227461	0.893251
168165951	rs13107764	1.67125e-06	-1.71907	-0.385814	1.10327e-05	-1.67016	-0.533771	3.95504e-05	-1.58574	-0.415235
168165976	rs13144552	9.47873e-07	-1.46742	-1.20457	1.03981e-05	-1.04072	-1.22246	5.88186e-05	-0.391709	-1.21239
168166045	rs143554379	1.56033e-05	0.129035	-1.92876e-10	5.92752e-05	-0.522607	-1.92876e-10	0.000381608	0.265841	-1.92876e-10
168166205	rs11934634	1.09544e-05	-1.68357	1.45885	9.53749e-05	-1.62129	1.57431	0.000282476	-1.56946	1.5345
168166320	rs6827429	1.65104e-06	-1.71881	-0.398232	1.08732e-05	-1.67346	-0.545035	3.88573e-05	-1.59122	-0.427432
168166432	rs6821647	1.62175e-06	-1.71844	-0.416503	1.06607e-05	-1.67665	-0.561592	3.7962e-05	-1.59659	-0.445375
168166440	rs17522190	2.25347e-05	-0.307733	0.804338	0.000222775	-0.103519	0.904885	0.000897686	0.251087	0.870182
168166486	rs6817102	1.32623e-06	-1.20996	-1.12615	1.28154e-05	-0.873808	-1.18035	6.68227e-05	-0.331369	-1.14514
168166788	rs6827192	1.61438e-06	-1.71881	-0.420689	1.06542e-05	-1.67346	-0.565383	3.80097e-05	-1.59122	-0.449486
168166789	rs6833251	1.61658e-06	-1.71844	-0.419693	1.06026e-05	-1.67665	-0.567053	3.77853e-05	-1.59659	-0.450042
168166990	rs143547582	1.59662e-05	0.152025	-1.92876e-10	6.04014e-05	-0.503786	-1.92876e-10	0.000404709	0.324617	-1.92876e-10
168167021	rs145730838	1.58866e-05	0.147029	-1.92876e-10	6.01587e-05	-0.507812	-1.92876e-10	0.000402602	0.319395	-1.92876e-10
168167025	rs138642612	4.22171e-06	-1.17784e-10	-1.17821	3.02096e-05	-1.17784e-10	-1.19664	8.94315e-05	-1.17784e-10	-1.18508
168167327	rs72701439	2.1282e-05	-0.327719	0.76713	0.000209904	-0.124907	0.866761	0.000844196	0.227461	0.832371
168167491	rs144349821	1.59662e-05	0.152025	-1.92876e-10	6.04014e-05	-0.503786	-1.92876e-10	0.000404709	0.324617	-1.92876e-10
168167952	rs11933479	1.04339e-06	-1.61951	-0.956461	8.78074e-06	-1.38526	-1.04697	3.53751e-05	-1.13268	-0.979869
168168074	rs17600562	5.70607e-06	-0.876919	-1.92876e-10	5.46917e-05	-0.603086	-1.92876e-10	0.000166448	-0.563867	-1.92876e-10
168168426	rs13143692	9.03823e-07	-1.50324	-1.21633	5.57728e-06	-1.6628	-1.22329	2.32004e-05	-1.31367	-1.22071
168168539	rs13110464	1.68378e-06	-1.59503	-0.50238	1.24493e-05	-1.43818	-0.644957	5.30364e-05	-1.16566	-0.541912
168168566	rs13120711	1.79696e-06	-1.7192	-0.313151	1.18568e-05	-1.66674	-0.465152	4.27529e-05	-1.58015	-0.342969
168168870	rs10517929	9.58326e-07	-1.47359	-1.18743	1.03606e-05	-1.05087	-1.21592	5.88036e-05	-0.405925	-1.19842
168169259	rs17053127	2.81409e-06	-1.58381	-1.92876e-10	1.94091e-05	-1.63906	-1.92876e-10	5.63818e-05	-1.64641	-1.92876e-10
168169600	rs140393448	1.59662e-05	0.152025	-1.92876e-10	6.04014e-05	-0.503786	-1.92876e-10	0.000404709	0.324617	-1.92876e-10
168169633	rs13134784	1.06681e-06	-1.61479	-0.938987	8.98372e-06	-1.37667	-1.03271	3.63822e-05	-1.12131	-0.963166
168170541	rs72701440	2.86466e-06	-1.566	-1.92876e-10	1.82472e-05	-1.70078	-1.92876e-10	5.25913e-05	-1.716	-1.92876e-10
168170582	rs186905826	3.66071e-06	-1.32079	-1.92876e-10	7.03812e-05	-0.350872	-1.92876e-10	0.00017918	-0.490161	-1.92876e-10
168171298	rs34710442	1.05881e-06	-1.61479	-0.946509	8.92864e-06	-1.37667	-1.03886	3.61215e-05	-1.12131	-0.970358
168171573	rs191767667	1.64638e-05	0.182715	-1.92876e-10	6.19155e-05	-0.479028	-1.92876e-10	0.000417898	0.356685	-1.92876e-10
168172025	rs142675864	3.15138e-05	-1.17784e-10	0.831975	0.000200489	-1.17784e-10	0.695961	0.000551957	-1.17784e-10	0.634917
168172399	rs13113987	9.1575e-07	-1.70559	-1.00087	7.25053e-06	-1.54225	-1.08147	2.61281e-05	-1.39409	-1.02145
168172401	rs73861955	2.77295e-06	-1.59854	-1.92876e-10	1.91252e-05	-1.65379	-1.92876e-10	5.56012e-05	-1.66035	-1.92876e-10
168172937	rs67314880	1.055e-06	-1.62863	-0.936286	8.51852e-06	-1.40212	-1.06043	3.52897e-05	-1.15509	-0.959868
168172993	rs73861956	2.78232e-06	-1.59516	-1.92876e-10	1.91729e-05	-1.6513	-1.92876e-10	5.57328e-05	-1.65798	-1.92876e-10
168172998	rs114671594	2.50505e-06	-1.70014	-1.92876e-10	1.85226e-05	-1.68581	-1.92876e-10	5.3057e-05	-1.70719	-1.92876e-10
168173158	rs17600597	8.01114e-06	-0.670149	0.132532	7.76928e-05	-0.493142	0.241107	0.00029995	-0.181972	0.207034
168173864	rs142195709	9.9448e-06	-0.3214	-1.92876e-10	4.98838e-05	-0.695102	-1.92876e-10	0.000134502	-0.776975	-1.92876e-10
168174051	rs7681804	1.46987e-06	-1.71923	-0.514045	1.00605e-05	-1.66321	-0.632965	3.5649e-05	-1.57444	-0.530396
168174597	rs17600604	1.57752e-06	-1.71907	-0.443531	1.06563e-05	-1.67016	-0.568484	3.77932e-05	-1.58574	-0.46068
168174695	rs1485318	9.26514e-07	-1.49751	-1.19727	9.91705e-06	-1.09072	-1.21982	5.51603e-05	-0.462038	-1.20627
168175041	rs75008432	1.67248e-05	0.198441	-1.92876e-10	6.27072e-05	-0.466322	-1.92876e-10	0.00042482	0.373114	-1.92876e-10
168175448	rs139628850	1.5701e-05	0.135275	-1.92876e-10	5.95919e-05	-0.517278	-1.92876e-10	0.000397686	0.30711	-1.92876e-10
168175638	rs77428687	1.90452e-05	-1.17784e-10	0.328367	0.000124474	-1.17784e-10	0.219301	0.000396068	-1.17784e-10	0.303034
168175642	rs117575096	4.08625e-06	-1.17784e-10	-1.21082	3.02337e-05	-1.17784e-10	-1.19584	8.73005e-05	-1.17784e-10	-1.2092
168175697	rs7694278	1.17951e-06	-1.71724	-0.736104	1.47976e-05	-1.26391	-0.64642	5.4479e-05	-1.01542	-0.665318
168176029	rs17522266	9.86731e-07	-1.62863	-1.00318	8.32584e-06	-1.40212	-1.08331	3.31092e-05	-1.15509	-1.02365
168176191	rs118110360	4.79889e-06	-1.17784e-10	-1.05007	3.54691e-05	-1.17784e-10	-1.03614	0.000105744	-1.17784e-10	-1.01753
168176290	rs147648436	1.55937e-05	0.128414	-1.92876e-10	5.92638e-05	-0.5228	-1.92876e-10	0.000394844	0.299938	-1.92876e-10
168176838	rs147785885	1.56715e-05	0.133396	-1.92876e-10	5.95019e-05	-0.51879	-1.92876e-10	0.000396905	0.305146	-1.92876e-10
168177156	rs115426792	1.70681e-05	0.218764	-1.92876e-10	6.37464e-05	-0.449885	-1.92876e-10	0.000433934	0.394339	-1.92876e-10
168177565	rs35352642	1.55182e-06	-1.71893	-0.460091	1.06476e-05	-1.65581	-0.583652	3.80471e-05	-1.56267	-0.477056
168177680	rs34263334	1.51685e-06	-1.71923	-0.482585	1.03538e-05	-1.66321	-0.604232	3.6775e-05	-1.57444	-0.499297
168177687	rs35819591	1.50382e-06	-1.71923	-0.491214	1.02725e-05	-1.66321	-0.612119	3.64626e-05	-1.57444	-0.507828
168178093	rs80115177	1.05795e-05	-1.17784e-10	-0.259536	6.86182e-05	-1.17784e-10	-0.37624	0.000212275	-1.17784e-10	-0.320669
168178611	rs17600618	4.63468e-06	-0.552016	-0.532866	4.40062e-05	-0.365687	-0.454781	0.000174079	-0.0396335	-0.479411
168178930	rs72701447	9.95599e-06	-0.55767	0.237394	9.78104e-05	-0.371776	0.350009	0.000382535	-0.0464176	0.314685
168179034	rs72701448	9.4508e-06	-0.605463	0.233113	9.24875e-05	-0.42329	0.345565	0.000359593	-0.103873	0.310292
168179343	rs116135844	1.42402e-06	-1.04145	-1.22351	6.05947e-06	-1.58056	-1.22261	1.6467e-05	-1.65582	-1.22137
168179471	rs7686536	1.46544e-06	-1.71907	-0.517232	9.9619e-06	-1.67016	-0.635872	3.51373e-05	-1.58574	-0.533546
168180186	rs1485319	1.45895e-06	-1.71907	-0.521668	9.92167e-06	-1.67016	-0.639918	3.49836e-05	-1.58574	-0.537931
168180254	rs1485320	1.49229e-06	-1.71923	-0.498907	1.02005e-05	-1.66321	-0.619147	3.61864e-05	-1.57444	-0.515433
168180282	rs150649740	1.58376e-05	0.143937	-1.92876e-10	6.00091e-05	-0.510303	-1.92876e-10	0.000401303	0.316164	-1.92876e-10
168180619	rs13108030	1.77445e-06	-1.69115	-0.35381	1.20617e-05	-1.6287	-0.486058	4.41802e-05	-1.51835	-0.371924
168180676	rs140614969	1.60281e-05	0.155893	-1.92876e-10	6.059e-05	-0.500668	-1.92876e-10	0.000406349	0.328659	-1.92876e-10
168180681	rs10517930	1.76571e-06	-1.69115	-0.358752	1.2007e-05	-1.6287	-0.490608	4.39647e-05	-1.51835	-0.376814
168180919	rs13125393	1.77014e-06	-1.68864	-0.358752	1.20606e-05	-1.62424	-0.490608	4.42567e-05	-1.51173	-0.376814
168181071	rs2171022	1.86078e-06	-0.93644	-1.06102	1.53508e-05	-0.741479	-1.13215	8.69324e-05	-0.128639	-1.08478
168181171	rs2319134	1.74928e-06	-1.69115	-0.368101	1.19041e-05	-1.6287	-0.499213	4.35599e-05	-1.51835	-0.386065
168181188	rs2319135	1.37111e-06	-1.71715	-0.585676	1.76363e-05	-1.2132	-0.521639	6.81901e-05	-0.953585	-0.502668
168182309	rs35685914	1.8254e-06	-0.930862	-1.08579	1.50764e-05	-0.741193	-1.15048	8.5524e-05	-0.122159	-1.1076
168182352	rs145758269	1.6109e-05	0.160927	-1.92876e-10	6.08364e-05	-0.496609	-1.92876e-10	0.000408492	0.33392	-1.92876e-10
168182694	rs17522294	1.61428e-06	-1.69716	-0.442407	1.09777e-05	-1.64148	-0.567454	3.9776e-05	-1.53572	-0.459568
168182959	rs7678446	1.6803e-06	-1.69355	-0.40593	1.14473e-05	-1.63306	-0.533989	4.16874e-05	-1.52486	-0.42349
168182973	rs7659452	1.82227e-06	-0.930862	-1.0875	1.50576e-05	-0.741193	-1.15172	8.53897e-05	-0.122159	-1.10917
168183018	rs7696807	1.64993e-06	-1.69115	-0.42657	1.13085e-05	-1.6287	-0.550543	4.10103e-05	-1.51835	-0.446379
168184522	rs35498128	1.70649e-06	-1.69115	-0.392863	1.16099e-05	-1.6287	-0.524235	4.25173e-05	-1.51835	-0.41029
168185293	rs115458850	1.5859e-05	0.14529	-1.92876e-10	6.00745e-05	-0.509212	-1.92876e-10	0.000401871	0.317578	-1.92876e-10
168185430	rs72701454	9.15467e-06	-0.554755	0.150569	8.92753e-05	-0.368637	0.255564	0.000352469	-0.0429202	0.229331
168185623	rs13109519	1.65332e-06	-1.68602	-0.429644	1.13269e-05	-1.61967	-0.557948	4.15488e-05	-1.505	-0.446679
168186072	rs35500310	1.64632e-06	-1.68602	-0.433887	1.12829e-05	-1.61967	-0.561832	4.13748e-05	-1.505	-0.450876
168186764	rs11947793	1.71708e-06	-1.43873	-0.639093	1.21107e-05	-1.35554	-0.755168	5.32727e-05	-1.03805	-0.665081
168186770	rs11944143	1.60442e-06	-1.69355	-0.452137	1.09486e-05	-1.63306	-0.578529	3.98356e-05	-1.52486	-0.468927
168186821	rs4466069	9.20102e-07	-1.49751	-1.20421	9.89427e-06	-1.09072	-1.22212	5.48559e-05	-0.462038	-1.2118
168186833	rs4328943	1.70359e-06	-1.43873	-0.646979	1.20256e-05	-1.35554	-0.762224	5.28636e-05	-1.03805	-0.672789
168187097	rs4299612	1.53107e-06	-1.68737	-0.505116	1.05226e-05	-1.62438	-0.626893	3.83319e-05	-1.51095	-0.521316
168187161	rs115935482	3.37887e-06	-1.40091	-1.92876e-10	6.01675e-05	-0.507666	-1.92876e-10	0.000154416	-0.638903	-1.92876e-10
168187191	rs4266319	1.50382e-06	-1.69239	-0.518056	1.03081e-05	-1.63318	-0.638681	3.735e-05	-1.52411	-0.534109
168187210	rs4543149	1.51138e-06	-1.68737	-0.518056	1.03993e-05	-1.62438	-0.638681	3.78447e-05	-1.51095	-0.534109
168188028	rs72701458	7.51067e-06	-0.62618	0.0240545	7.24824e-05	-0.445645	0.124191	0.000283969	-0.128842	0.0991555
168188034	rs79406311	1.46095e-05	0.0632195	-1.92876e-10	5.62412e-05	-0.575148	-1.92876e-10	0.00036882	0.231758	-1.92876e-10
168188212	rs188560005	1.45383e-05	0.0583399	-1.92876e-10	5.60218e-05	-0.579057	-1.92876e-10	0.000366942	0.226652	-1.92876e-10
168189285	rs34189962	1.50754e-06	-1.68737	-0.520603	1.03681e-05	-1.62438	-0.641691	3.7725e-05	-1.51095	-0.537276
168189847	rs143133656	1.77628e-05	0.258658	-1.92876e-10	6.58407e-05	-0.41756	-1.92876e-10	0.00045239	0.435992	-1.92876e-10
168190306	rs188376246	1.4681e-05	0.0681064	-1.92876e-10	5.64619e-05	-0.571232	-1.92876e-10	0.000370711	0.23687	-1.92876e-10
168190396	rs145876510	4.16647e-06	-1.17784e-10	-1.19138	2.98157e-05	-1.17784e-10	-1.20976	8.79747e-05	-1.17784e-10	-1.2015
168190625	rs138776668	1.64971e-05	0.184734	-1.92876e-10	6.20166e-05	-0.477397	-1.92876e-10	0.000418781	0.358795	-1.92876e-10
168190916	rs17522315	3.01485e-05	0.97197	-0.184284	0.000190281	0.732432	-0.0887309	0.00151822	1.73479	-0.0880441
168191036	rs78133914	1.66651e-05	0.194867	-1.92876e-10	6.25263e-05	-0.469211	-1.92876e-10	0.000423237	0.36938	-1.92876e-10
168191045	rs138275699	1.49066e-05	0.0833557	-1.92876e-10	5.71565e-05	-0.559004	-1.92876e-10	0.000376672	0.252822	-1.92876e-10
168191092	rs13117708	9.64389e-07	-1.44323	-1.21148	1.07574e-05	-1.0057	-1.22351	6.19007e-05	-0.335733	-1.21729
168191407	rs148484965	2.46714e-06	-1.71539	-1.92876e-10	1.9564e-05	-1.63111	-1.92876e-10	5.9047e-05	-1.60022	-1.92876e-10
168191413	rs141709087	2.46145e-06	-1.7177	-1.92876e-10	1.93105e-05	-1.64415	-1.92876e-10	5.81539e-05	-1.61546	-1.92876e-10
168191465	rs150567401	1.66651e-05	0.194867	-1.92876e-10	6.25263e-05	-0.469211	-1.92876e-10	0.000423237	0.36938	-1.92876e-10
168191678	rs369606356	1.49066e-05	0.0833557	-1.92876e-10	5.71565e-05	-0.559004	-1.92876e-10	0.000376672	0.252822	-1.92876e-10
168191717	rs185177942	1.66651e-05	0.194867	-1.92876e-10	6.25263e-05	-0.469211	-1.92876e-10	0.000423237	0.36938	-1.92876e-10
168192699	rs144010378	1.5651e-05	0.132082	-1.92876e-10	5.9439e-05	-0.519848	-1.92876e-10	0.000396361	0.303773	-1.92876e-10
168193316	rs142144748	2.80552e-06	-1.58686	-1.92876e-10	1.79699e-05	-1.7161	-1.92876e-10	5.29892e-05	-1.70846	-1.92876e-10
168194465	rs111370601	8.99679e-06	-1.17784e-10	-0.421582	6.23848e-05	-1.17784e-10	-0.471476	0.000194082	-1.17784e-10	-0.410273
168194763	rs117998611	8.93687e-06	-1.17784e-10	-0.428264	6.20196e-05	-1.17784e-10	-0.477347	0.000189529	-1.17784e-10	-0.434009
168194884	rs150194625	1.67248e-05	0.198441	-1.92876e-10	6.27072e-05	-0.466322	-1.92876e-10	0.00042482	0.373114	-1.92876e-10
168195253	rs186048184	1.67248e-05	0.198441	-1.92876e-10	6.27072e-05	-0.466322	-1.92876e-10	0.00042482	0.373114	-1.92876e-10
168195294	rs72621920	5.53379e-06	-1.17784e-10	-0.907577	4.12484e-05	-1.17784e-10	-0.885185	0.000126258	-1.17784e-10	-0.840226
168195471	rs144177373	1.68098e-05	0.203511	-1.92876e-10	6.29647e-05	-0.462223	-1.92876e-10	0.000427076	0.378409	-1.92876e-10
168195694	rs115998434	1.40149e-05	0.0216738	-1.92876e-10	0.000196351	0.675107	-1.92876e-10	0.000817279	1.02743	-1.92876e-10
168195833	rs146210604	1.50278e-05	0.0914489	-1.92876e-10	5.7529e-05	-0.55251	-1.92876e-10	0.000379874	0.261286	-1.92876e-10
168196054	rs139209207	1.51018e-05	0.096365	-1.92876e-10	5.77565e-05	-0.548563	-1.92876e-10	0.000381832	0.266428	-1.92876e-10
168196760	rs116309698	2.45773e-06	-1.71921	-1.92876e-10	1.91674e-05	-1.65159	-1.92876e-10	5.70921e-05	-1.63389	-1.92876e-10
168196969	rs149846143	2.98603e-05	0.778081	-1.92876e-10	0.00010092	0.00952726	-1.92876e-10	0.000776989	0.976875	-1.92876e-10
168197041	rs145891180	8.80846e-06	-0.442737	-1.92876e-10	3.78138e-05	-0.972123	-1.92876e-10	0.000216811	-0.299526	-1.92876e-10
168197132	rs72979533	4.88079e-06	-1.03314	-1.92876e-10	2.32395e-05	-1.45895	-1.92876e-10	6.63242e-05	-1.484	-1.92876e-10
168200122	rs370606713	2.16066e-05	0.454549	-1.92876e-10	7.72484e-05	-0.257772	-1.92876e-10	0.000554921	0.640274	-1.92876e-10
168200995	rs140459539	3.25509e-06	-1.43823	-1.92876e-10	1.8737e-05	-1.6743	-1.92876e-10	5.42831e-05	-1.68434	-1.92876e-10
168201415	rs201227791	5.07616e-06	-1.17784e-10	-0.993895	3.5316e-05	-1.17784e-10	-1.04046	0.000108402	-1.17784e-10	-0.992707
168202943	rs150894397	7.92878e-06	-1.43851	0.890559	4.35931e-05	-1.46487	0.634968	0.000144559	-1.49275	0.787884
168202983	rs7441658	1.30127e-06	-1.70566	-0.64945	8.92207e-06	-1.6545	-0.761768	3.13141e-05	-1.56575	-0.668733
168203378	rs62331962	4.15406e-06	-1.19436	-1.92876e-10	3.77372e-05	-0.974152	-1.92876e-10	0.000114035	-0.942046	-1.92876e-10
168203589	rs148926360	1.90767e-05	0.330017	-1.92876e-10	6.9773e-05	-0.359551	-1.92876e-10	0.000487361	0.510454	-1.92876e-10
168203854	rs74503481	4.05889e-06	-1.17784e-10	-1.21754	2.99182e-05	-1.17784e-10	-1.20633	8.66734e-05	-1.17784e-10	-1.21641
168204513	rs75981527	1.76718e-05	0.253523	-1.92876e-10	6.55671e-05	-0.421725	-1.92876e-10	0.000449971	0.430632	-1.92876e-10
168204564	rs35520897	1.06046e-06	-1.34236	-1.21739	1.07741e-05	-1.00479	-1.22286	6.5843e-05	-0.269699	-1.22158
168205261	rs36080544	1.25518e-06	-1.70666	-0.684516	8.59854e-06	-1.65822	-0.79499	3.01487e-05	-1.56979	-0.702624
168205279	rs183704188	1.76718e-05	0.253523	-1.92876e-10	6.55671e-05	-0.421725	-1.92876e-10	0.000449971	0.430632	-1.92876e-10
168205692	rs141759717	1.76718e-05	0.253523	-1.92876e-10	6.55671e-05	-0.421725	-1.92876e-10	0.000449971	0.430632	-1.92876e-10
168205714	rs191775694	4.39947e-06	-1.13697	-1.92876e-10	4.03967e-05	-0.90605	-1.92876e-10	0.000122245	-0.872524	-1.92876e-10
168206250	rs138472039	3.76007e-06	-1.29401	-1.92876e-10	7.35772e-05	-0.306463	-1.92876e-10	0.000186807	-0.448478	-1.92876e-10
168206712	rs35627758	1.84633e-06	-0.831031	-1.17422	1.33354e-05	-0.804312	-1.21007	7.66429e-05	-0.151264	-1.18813
168207560	rs62331963	4.16891e-06	-1.1908	-1.92876e-10	3.78979e-05	-0.969902	-1.92876e-10	0.000114531	-0.937706	-1.92876e-10
168207731	rs117911362	3.49047e-05	-1.17784e-10	0.934172	0.000226807	-1.17784e-10	0.819302	0.000713868	-1.17784e-10	0.892146
168208208	rs151263359	5.92112e-06	-0.569888	-0.270037	5.66906e-05	-0.384938	-0.182252	0.000224353	-0.0610867	-0.204243
168208229	rs189350176	1.78544e-05	0.2638	-1.92876e-10	6.6116e-05	-0.413387	-1.92876e-10	0.000454825	0.44136	-1.92876e-10
168208455	rs72979540	3.47817e-06	-1.37194	-1.92876e-10	1.92808e-05	-1.64569	-1.92876e-10	5.56924e-05	-1.65871	-1.92876e-10
168208840	rs149976055	3.80093e-06	-1.28321	-1.92876e-10	2.01392e-05	-1.60213	-1.92876e-10	5.79643e-05	-1.61873	-1.92876e-10
168208983	rs114905903	3.50222e-05	0.977935	-0.0404027	0.000222368	0.738126	0.06141	0.00177621	1.74154	0.0621408
168209038	rs143134378	1.78544e-05	0.2638	-1.92876e-10	6.6116e-05	-0.413387	-1.92876e-10	0.000454825	0.44136	-1.92876e-10
168209338	rs146965640	4.04127e-06	-1.17784e-10	-1.22189	2.94589e-05	-1.17784e-10	-1.2218	8.66748e-05	-1.17784e-10	-1.21639
168209441	rs143465082	4.70372e-06	-0.790515	-0.279582	4.42124e-05	-0.623564	-0.192227	0.000170033	-0.328448	-0.214113
168209497	rs147322992	1.61853e-05	0.165655	-1.92876e-10	6.10689e-05	-0.492796	-1.92876e-10	0.000410515	0.33886	-1.92876e-10
168210453	rs144797756	1.77233e-05	0.256432	-1.92876e-10	6.57219e-05	-0.419366	-1.92876e-10	0.00045134	0.433668	-1.92876e-10
168210641	rs34899022	8.40255e-07	-1.57873	-1.21377	6.17198e-06	-1.56123	-1.22355	2.97482e-05	-1.06644	-1.21934
168210781	rs148568975	1.62666e-05	0.170666	-1.92876e-10	6.13162e-05	-0.488754	-1.92876e-10	0.00041267	0.344096	-1.92876e-10
168210914	rs72701463	5.37903e-06	-0.622501	-0.313442	5.11873e-05	-0.441674	-0.227633	0.000201343	-0.124405	-0.249138
168211052	rs10004837	1.71612e-06	-1.48424	-0.59414	1.05274e-05	-1.6133	-0.637514	2.88332e-05	-1.68382	-0.633204
168211119	rs17053132	3.36947e-06	-1.40369	-1.92876e-10	1.90089e-05	-1.65989	-1.92876e-10	5.49835e-05	-1.67152	-1.92876e-10
168211502	rs140020348	1.81328e-05	0.27927	-1.92876e-10	6.69516e-05	-0.400828	-1.92876e-10	0.000462228	0.457506	-1.92876e-10
168211966	rs35186337	1.35571e-06	-1.7155	-0.598621	9.07549e-06	-1.68116	-0.718056	3.16047e-05	-1.60712	-0.61813
168212053	rs115972249	1.95058e-05	0.352262	-1.92876e-10	4.53838e-05	-0.789643	-1.92876e-10	0.000130358	-0.808271	-1.92876e-10
168212083	rs186833807	1.6523e-05	0.186301	-1.92876e-10	6.20951e-05	-0.476131	-1.92876e-10	0.000419466	0.360431	-1.92876e-10
168212259	rs79465230	5.17628e-06	-1.17784e-10	-0.974364	3.59669e-05	-1.17784e-10	-1.0222	0.000108628	-1.17784e-10	-0.990625
168212344	rs66682966	1.51371e-06	-1.01239	-1.19149	1.29937e-05	-0.822111	-1.21823	6.85071e-05	-0.249128	-1.20249
168212569	rs76804972	4.79534e-06	-1.0508	-1.92876e-10	2.61141e-05	-1.34232	-1.92876e-10	6.96138e-05	-1.43559	-1.92876e-10
168212609	rs77187305	1.84273e-05	0.295381	-1.92876e-10	6.78339e-05	-0.387736	-1.92876e-10	0.000470065	0.474319	-1.92876e-10
168212813	rs36027990	1.3282e-06	-1.67102	-0.663609	8.86046e-06	-1.64687	-0.776326	3.17924e-05	-1.53726	-0.682067
168212861	rs34988712	1.06395e-06	-1.33656	-1.2199	1.09704e-05	-0.988042	-1.22156	6.56956e-05	-0.270648	-1.22287
168213939	rs72621921	4.32903e-06	-1.17784e-10	-1.15311	3.11286e-05	-1.17784e-10	-1.16667	9.21066e-05	-1.17784e-10	-1.15561
168214191	rs2319267	3.46234e-06	-1.3765	-1.92876e-10	1.92405e-05	-1.64778	-1.92876e-10	5.55869e-05	-1.6606	-1.92876e-10
168214407	rs2319266	3.49371e-06	-1.36749	-1.92876e-10	1.93205e-05	-1.64363	-1.92876e-10	5.57966e-05	-1.65684	-1.92876e-10
168214408	rs2319265	3.46206e-06	-1.37659	-1.92876e-10	1.92398e-05	-1.64782	-1.92876e-10	5.55851e-05	-1.66064	-1.92876e-10
168214885	rs180756502	5.19309e-06	-1.17784e-10	-0.97112	3.58709e-05	-1.17784e-10	-1.02487	0.000109533	-1.17784e-10	-0.982329
168215607	rs78762068	1.21752e-05	-0.119049	-1.92876e-10	4.86475e-05	-0.720197	-1.92876e-10	0.00030472	0.04084	-1.92876e-10
168215673	rs78079618	1.21752e-05	-0.119049	-1.92876e-10	4.86475e-05	-0.720197	-1.92876e-10	0.00030472	0.04084	-1.92876e-10
168215868	rs76083607	1.27723e-05	-0.0711683	-1.92876e-10	5.0527e-05	-0.682291	-1.92876e-10	0.000320406	0.0910382	-1.92876e-10
168216094	rs72979548	3.41399e-06	-1.39057	-1.92876e-10	1.92097e-05	-1.64938	-1.92876e-10	5.54094e-05	-1.6638	-1.92876e-10
168216251	rs114019020	1.27629e-05	-0.0719091	-1.92876e-10	5.04973e-05	-0.682878	-1.92876e-10	0.000320158	0.0902618	-1.92876e-10
168216375	rs116381157	1.26385e-05	-0.0817044	-1.92876e-10	5.01066e-05	-0.690645	-1.92876e-10	0.000316888	0.079995	-1.92876e-10
168216673	rs116504300	2.05085e-05	0.402389	-1.92876e-10	7.40185e-05	-0.300483	-1.92876e-10	0.000525563	0.585918	-1.92876e-10
168216832	rs13116056	1.03494e-06	-1.36736	-1.21674	1.04021e-05	-1.03938	-1.22341	6.2676e-05	-0.319148	-1.22143
168217274	rs151233589	1.87358e-05	0.311988	-1.92876e-10	6.87563e-05	-0.374229	-1.92876e-10	0.000478281	0.491646	-1.92876e-10
168217405	rs141321792	4.31581e-06	-1.17784e-10	-1.15616	3.1662e-05	-1.17784e-10	-1.14968	9.32216e-05	-1.17784e-10	-1.14357
168217639	rs7696272	3.49378e-06	-1.36746	-1.92876e-10	1.94196e-05	-1.63852	-1.92876e-10	5.59506e-05	-1.65408	-1.92876e-10
168217777	rs147576071	2.02921e-05	0.391782	-1.92876e-10	7.33794e-05	-0.309155	-1.92876e-10	0.000519784	0.574861	-1.92876e-10
168217896	rs116292096	3.0608e-06	-1.49977	-1.92876e-10	1.87579e-05	-1.67318	-1.92876e-10	5.34907e-05	-1.69905	-1.92876e-10
168217942	rs142088060	1.45324e-05	0.0579286	-1.92876e-10	6.26489e-05	-0.467252	-1.92876e-10	0.000410389	0.338554	-1.92876e-10
168217947	rs145730798	1.33887e-05	-0.024037	-1.92876e-10	5.24553e-05	-0.644837	-1.92876e-10	0.000336625	0.140418	-1.92876e-10
168218015	rs138369611	1.39423e-05	-1.17784e-10	0.0164742	9.42183e-05	-1.17784e-10	-0.0591839	0.000291708	-1.17784e-10	-0.00280002
168218320	rs148836631	2.55477e-06	-1.68049	-1.92876e-10	1.79466e-05	-1.7174	-1.92876e-10	5.30371e-05	-1.70756	-1.92876e-10
168218619	rs143814309	1.35159e-05	-0.0145849	-1.92876e-10	5.28516e-05	-0.637309	-1.92876e-10	0.000339974	0.150318	-1.92876e-10
168218633	rs114609670	1.35159e-05	-0.0145849	-1.92876e-10	5.28516e-05	-0.637309	-1.92876e-10	0.000339974	0.150318	-1.92876e-10
168218760	rs72701465	4.12628e-06	-0.78155	-0.419524	3.856e-05	-0.613829	-0.338755	0.000148718	-0.317482	-0.359018
168218922	rs79244679	1.35678e-05	-0.0107499	-1.92876e-10	5.30134e-05	-0.634254	-1.92876e-10	0.000341342	0.154334	-1.92876e-10
168218923	rs77186678	1.36321e-05	-0.00601907	-1.92876e-10	5.32137e-05	-0.630483	-1.92876e-10	0.000343038	0.159288	-1.92876e-10
168219545	rs146130037	1.28224e-05	-0.0672583	-1.92876e-10	5.0684e-05	-0.679189	-1.92876e-10	0.000321722	0.095136	-1.92876e-10
168219773	rs76140052	1.28822e-05	-0.0626005	-1.92876e-10	5.08717e-05	-0.675492	-1.92876e-10	0.000323296	0.100017	-1.92876e-10
168219869	rs72701466	4.13985e-06	-0.732615	-0.465176	3.87593e-05	-0.56075	-0.386678	0.000150563	-0.257789	-0.406381
168219934	rs77698432	1.28822e-05	-0.0626005	-1.92876e-10	5.08717e-05	-0.675492	-1.92876e-10	0.000323296	0.100017	-1.92876e-10
168220068	rs115904447	1.28822e-05	-0.0626005	-1.92876e-10	5.08717e-05	-0.675492	-1.92876e-10	0.000323296	0.100017	-1.92876e-10
168220221	rs73861968	3.79786e-06	-1.28401	-1.92876e-10	2.01308e-05	-1.60255	-1.92876e-10	5.79418e-05	-1.61911	-1.92876e-10
168220442	rs185217465	1.75588e-05	0.247107	-1.92876e-10	6.52269e-05	-0.426927	-1.92876e-10	0.000446968	0.423934	-1.92876e-10
168220475	rs72701467	3.48847e-06	-0.880811	-0.488177	3.22046e-05	-0.72184	-0.410849	0.000122588	-0.439463	-0.430263
168220533	rs76734403	6.10284e-06	0.350739	-1.16044	2.24635e-05	-0.342662	-1.15025	0.000158972	0.532067	-1.14189
168220959	rs79781920	1.30098e-05	-0.0527444	-1.92876e-10	5.12714e-05	-0.667666	-1.92876e-10	0.000326653	0.110345	-1.92876e-10
168221103	rs76265206	1.30098e-05	-0.0527444	-1.92876e-10	5.12714e-05	-0.667666	-1.92876e-10	0.000326653	0.110345	-1.92876e-10
168221627	rs77595675	1.36969e-05	-0.00128127	-1.92876e-10	5.34151e-05	-0.626705	-1.92876e-10	0.000344744	0.164249	-1.92876e-10
168221785	rs116189111	3.81427e-06	-0.754711	-0.52499	3.55351e-05	-0.584704	-0.449572	0.000137734	-0.284709	-0.468516
168222032	rs115175362	6.56905e-06	-0.73608	-1.92876e-10	3.03486e-05	-1.19205	-1.92876e-10	0.000158955	-0.609931	-1.92876e-10
168222037	rs72979556	3.2196e-06	-1.44919	-1.92876e-10	1.89383e-05	-1.66361	-1.92876e-10	5.47109e-05	-1.67649	-1.92876e-10
168222152	rs115501028	1.45453e-05	0.0588174	-1.92876e-10	5.60433e-05	-0.578674	-1.92876e-10	0.000367126	0.227152	-1.92876e-10
168222169	rs78512069	1.4687e-05	0.068514	-1.92876e-10	5.64803e-05	-0.570905	-1.92876e-10	0.000370869	0.237297	-1.92876e-10
168222270	rs138313535	1.43283e-05	0.0437901	-1.92876e-10	5.53731e-05	-0.590703	-1.92876e-10	0.000361398	0.211428	-1.92876e-10
168222371	rs141445144	1.38481e-05	0.00969842	-1.92876e-10	5.3885e-05	-0.617946	-1.92876e-10	0.00034873	0.175745	-1.92876e-10
168222885	rs80074738	1.43283e-05	0.0437901	-1.92876e-10	5.53731e-05	-0.590703	-1.92876e-10	0.000361398	0.211428	-1.92876e-10
168222889	rs79026629	3.31457e-06	-1.42012	-1.92876e-10	5.81984e-05	-0.54094	-1.92876e-10	0.000149463	-0.671501	-1.92876e-10
168223020	rs116340244	1.43283e-05	0.0437901	-1.92876e-10	5.53731e-05	-0.590703	-1.92876e-10	0.000361398	0.211428	-1.92876e-10
168223035	rs74854511	1.43283e-05	0.0437901	-1.92876e-10	5.53731e-05	-0.590703	-1.92876e-10	0.000361398	0.211428	-1.92876e-10
168223468	rs114745734	5.50636e-06	0.057192	-0.969738	2.15554e-05	-0.579976	-0.954198	0.000143946	0.225451	-0.934563
168224004	rs74540547	4.67338e-05	-1.17784e-10	1.22602	0.0003651	-1.17784e-10	1.29537	0.000899901	-1.17784e-10	1.12373
168224109	rs55760674	4.48371e-05	-1.51431	2.6989	0.000224407	-1.53117	2.33983	0.00080457	-1.56398	2.57574
168224954	rs74785671	3.21872e-06	-1.44947	-1.92876e-10	1.86573e-05	-1.67856	-1.92876e-10	5.40697e-05	-1.68828	-1.92876e-10
168224994	rs11947929	2.46461e-06	-1.71641	-1.92876e-10	1.8091e-05	-1.70939	-1.92876e-10	5.24902e-05	-1.71793	-1.92876e-10
168225228	rs147231257	1.98894e-05	0.371737	-1.92876e-10	7.21877e-05	-0.325529	-1.92876e-10	0.000509034	0.553963	-1.92876e-10
168225275	rs188622911	1.80927e-05	0.27706	-1.92876e-10	6.68316e-05	-0.402623	-1.92876e-10	0.000461163	0.4552	-1.92876e-10
168225538	rs79441402	3.10817e-06	-1.48442	-1.92876e-10	1.8893e-05	-1.666	-1.92876e-10	5.37501e-05	-1.69421	-1.92876e-10
168225750	rs72701468	2.38304e-05	0.994255	-0.441743	0.0001484	0.753704	-0.358587	0.00118867	1.76003	-0.357988
168225908	rs72979557	3.03753e-06	-1.50741	-1.92876e-10	1.82091e-05	-1.70288	-1.92876e-10	5.29697e-05	-1.70883	-1.92876e-10
168226093	rs72701469	3.01911e-06	-0.711587	-0.801901	2.78504e-05	-0.537974	-0.739976	0.000108485	-0.232221	-0.759722
168226191	rs148434539	2.51507e-06	-1.69615	-1.92876e-10	1.79546e-05	-1.71695	-1.92876e-10	5.31129e-05	-1.70613	-1.92876e-10
168226309	rs60173739	4.85137e-06	-1.03919	-1.92876e-10	1.80657e-05	-1.71078	-1.92876e-10	5.24421e-05	-1.71884	-1.92876e-10
168226964	rs72701470	2.60816e-06	-0.852413	-0.807392	2.37612e-05	-0.690888	-0.745857	9.07979e-05	-0.404434	-0.765482
168227041	rs186068547	7.18288e-06	0.386571	-1.03332	2.62343e-05	-0.313413	-1.02432	0.00019049	0.569429	-0.998381
168227071	rs77911154	1.02648e-05	-1.17784e-10	-0.289731	7.29327e-05	-1.17784e-10	-0.315262	0.000231524	-1.17784e-10	-0.233867
168227994	rs192158178	7.20012e-06	0.539895	-1.18425	3.03856e-05	-0.010732	-1.1801	0.000225742	0.908397	-1.16756
168228908	rs76995266	3.52023e-06	-0.965372	-0.394551	4.48772e-05	-0.401198	-0.39967	0.000166145	-0.267484	-0.298204
168229187	rs6825627	3.50945e-06	-1.36299	-1.92876e-10	3.11807e-05	-1.165	-1.92876e-10	0.000114047	-0.941945	-1.92876e-10
168229381	rs6553666	9.57116e-06	-1.6461	1.2864	6.18226e-05	-1.4607	0.980167	0.000240935	-1.40989	1.21586
168229698	rs7687545	3.69659e-06	-0.590961	-0.720077	2.46587e-05	-0.72782	-0.671848	0.000129616	-0.155744	-0.65823
168229800	rs7668767	3.49409e-06	-0.580899	-0.786479	2.23448e-05	-0.760134	-0.738073	0.000116638	-0.191917	-0.727558
168230273	rs13150951	3.82244e-06	-1.15988	-0.117683	1.70695e-05	-1.35384	-0.413667	9.3063e-05	-0.951022	-0.194254
168230664	rs6553668	8.8986e-06	-1.58852	1.15596	6.03356e-05	-1.35975	0.854876	0.000236953	-1.30025	1.08956
168230847	rs67821223	3.1012e-06	-0.281829	-1.20483	2.25098e-05	-0.270101	-1.22075	0.000141277	0.483807	-1.21164
168230926	rs139163993	2.90556e-06	-1.55183	-1.92876e-10	1.8995e-05	-1.66062	-1.92876e-10	5.77114e-05	-1.6231	-1.92876e-10
168230940	rs6553669	2.9782e-06	-0.605051	-0.922079	1.81325e-05	-0.778998	-0.928097	9.51808e-05	-0.222219	-0.900555
168231018	rs7694621	9.60996e-05	-1.40651	3.35345	0.000428179	-1.32808	2.78282	0.00199487	-1.33386	3.25364
168231083	rs116992025	1.17589e-05	-1.17784e-10	-0.153838	6.64785e-05	-1.17784e-10	-0.40792	0.000218653	-1.17784e-10	-0.291068
168231270	rs13121433	3.74792e-06	-1.18977	-0.107475	1.67517e-05	-1.38137	-0.404928	9.04701e-05	-0.989127	-0.184406
168231406	rs13107201	3.80801e-06	-1.16632	-0.115025	1.69594e-05	-1.36258	-0.411392	9.23175e-05	-0.961629	-0.19169
168231506	rs13127240	3.81114e-06	-1.1655	-0.115025	1.68994e-05	-1.36613	-0.411392	9.20498e-05	-0.964532	-0.19169
168231772	rs72621922	9.1028e-06	-1.17784e-10	-0.409868	6.88572e-05	-1.17784e-10	-0.372764	0.000190942	-1.17784e-10	-0.426584
168231966	rs72621923	8.98254e-06	-1.17784e-10	-0.423167	6.7927e-05	-1.17784e-10	-0.386364	0.000188445	-1.17784e-10	-0.439746
168231967	rs4860010	2.61882e-06	-0.580829	-1.0749	1.41342e-05	-0.862164	-1.09404	7.25206e-05	-0.340171	-1.05451
168232006	rs12648842	4.17932e-06	-1.15414	-0.0341603	1.90842e-05	-1.35705	-0.298885	0.000100099	-0.951286	-0.121103
168232049	rs4860011	1.05375e-06	-1.35536	-1.21074	5.9555e-06	-1.62064	-1.19985	2.13285e-05	-1.41314	-1.20537
168232064	rs10024543	1.31681e-06	-1.1509	-1.19234	5.52798e-06	-1.69633	-1.19865	1.60659e-05	-1.71502	-1.18683
168232131	rs62331966	2.51006e-06	-1.69814	-1.92876e-10	1.82042e-05	-1.70314	-1.92876e-10	5.26891e-05	-1.71414	-1.92876e-10
168232287	rs9996069	1.00422e-06	-1.40085	-1.21339	5.7884e-06	-1.64562	-1.20332	2.02858e-05	-1.46046	-1.20817
168232528	rs62331967	2.53991e-06	-1.68632	-1.92876e-10	1.79151e-05	-1.71916	-1.92876e-10	5.30456e-05	-1.7074	-1.92876e-10
168232569	rs10027257	9.94057e-07	-1.40746	-1.21695	5.76367e-06	-1.64473	-1.20849	2.02308e-05	-1.45871	-1.21263
168232596	rs74843893	8.52722e-06	-0.66816	0.192973	9.22606e-05	-0.102105	0.0219233	0.000348453	0.000579544	0.174371
168232701	rs13120290	9.33837e-06	-0.384319	-1.92876e-10	2.45702e-05	-1.40326	-1.92876e-10	8.11161e-05	-1.28267	-1.92876e-10
168232886	rs35500841	4.55084e-06	-1.14267	0.0395351	2.05563e-05	-1.34786	-0.233775	0.000108909	-0.937926	-0.0501105
168233020	rs79592352	8.59411e-06	-0.645085	0.177713	9.35879e-05	-0.0735129	0.00761632	0.000353479	0.030061	0.159211
168233119	rs79647185	8.59411e-06	-0.645085	0.177713	9.35879e-05	-0.0735129	0.00761632	0.000353479	0.030061	0.159211
168233457	rs6847631	3.1318e-06	-1.47684	-1.92876e-10	3.2934e-05	-1.11029	-1.92876e-10	0.000120739	-0.884924	-1.92876e-10
168233967	rs6843904	4.48902e-06	-1.15635	0.0395351	2.03322e-05	-1.35882	-0.233775	0.000107188	-0.953861	-0.0501105
168233978	rs72621924	5.04219e-06	-1.17784e-10	-1.00061	3.97042e-05	-1.17784e-10	-0.923341	0.00010947	-1.17784e-10	-0.982899
168234313	rs6553674	9.76357e-07	-1.42495	-1.21742	5.71122e-06	-1.65315	-1.20921	1.98982e-05	-1.47468	-1.21324
168234482	rs76428761	5.31693e-06	-1.17784e-10	-0.947554	4.22063e-05	-1.17784e-10	-0.862229	0.000115661	-1.17784e-10	-0.927886
168234696	rs6553675	6.45703e-06	-1.60736	0.854079	4.94984e-05	-1.28231	0.579448	0.000195722	-1.20619	0.804339
168234731	rs12651298	8.91791e-06	-1.17784e-10	-0.430389	6.74271e-05	-1.17784e-10	-0.393751	0.000187103	-1.17784e-10	-0.446892
168235082	rs75735610	1.53235e-05	0.110935	-1.92876e-10	5.34516e-05	-0.626021	-1.92876e-10	0.000273596	-0.0669012	-1.92876e-10
168235101	rs34980359	4.59648e-06	-1.14478	0.0516156	2.07423e-05	-1.34954	-0.223078	0.000109916	-0.940374	-0.0384655
168235535	rs191884292	1.07132e-05	-1.17784e-10	-0.246976	6.13024e-05	-1.17784e-10	-0.488979	0.00020047	-1.17784e-10	-0.377887
168236001	rs187063021	4.64984e-06	-1.17784e-10	-1.08162	3.53383e-05	-1.17784e-10	-1.03983	0.000101125	-1.17784e-10	-1.0622
168236093	rs145958170	4.49079e-06	-1.09731	-0.0191106	2.02828e-05	-1.31128	-0.283744	0.000108582	-0.885259	-0.105787
168236296	rs111819544	9.03517e-06	-0.663336	0.246011	9.68345e-05	-0.096122	0.0643267	0.000365849	0.006749	0.21692
168236549	rs185086862	3.10414e-06	-1.48571	-1.92876e-10	1.85443e-05	-1.68464	-1.92876e-10	5.545e-05	-1.66307	-1.92876e-10
168236767	rs10008596	1.08232e-06	-1.32207	-1.21727	5.93426e-06	-1.61507	-1.20898	2.14463e-05	-1.39995	-1.21305
168236901	rs10008779	2.50957e-06	-0.621492	-1.07684	1.35235e-05	-0.902876	-1.0975	6.86862e-05	-0.389895	-1.05911
168237044	rs13150053	4.71141e-06	-1.11668	0.0482187	2.10622e-05	-1.33123	-0.226087	0.000112773	-0.911432	-0.0417402
168237086	rs10008967	3.54497e-06	-1.35292	-1.92876e-10	3.26979e-05	-1.11749	-1.92876e-10	0.000120532	-0.886637	-1.92876e-10
168237207	rs75257379	7.39641e-06	-0.823487	0.206033	8.22554e-05	-0.221887	0.0269185	0.000303704	-0.139842	0.177342
168237249	rs112956991	8.17017e-06	-0.678949	0.160989	8.77173e-05	-0.115494	-0.0151856	0.000329666	-0.0132291	0.132756
168237470	rs145433561	4.00835e-06	-1.23007	-1.92876e-10	3.41042e-05	-1.07538	-1.92876e-10	7.3282e-05	-1.38424	-1.92876e-10
168238118	rs569233601	4.46081e-06	-1.12312	-1.92876e-10	2.72725e-05	-1.29892	-1.92876e-10	8.77441e-05	-1.20413	-1.92876e-10
168238512	rs2319138	5.99687e-06	-1.55985	0.732641	4.83626e-05	-1.19252	0.466446	0.000191271	-1.10925	0.684386
168238559	rs72701478	5.89144e-06	-0.844949	-1.92876e-10	2.86899e-05	-1.24825	-1.92876e-10	7.91736e-05	-1.30691	-1.92876e-10
168238881	rs17053144	6.67436e-06	-0.810653	0.0904774	6.98497e-05	-0.277454	-0.0809981	0.00025846	-0.186788	0.0629767
168239294	rs6553681	6.3815e-06	-1.56297	0.797919	5.10991e-05	-1.19819	0.527158	0.000202767	-1.11535	0.74886
168239406	rs9994322	3.13805e-06	-1.47485	-1.92876e-10	3.30381e-05	-1.10714	-1.92876e-10	0.000121186	-0.88123	-1.92876e-10
168239735	rs72621926	5.1397e-06	-1.17784e-10	-0.981455	4.0594e-05	-1.17784e-10	-0.901177	0.000111669	-1.17784e-10	-0.963013
168239797	rs538340037	3.40281e-06	-1.39385	-1.92876e-10	2.29734e-05	-1.47046	-1.92876e-10	8.64315e-05	-1.2192	-1.92876e-10
168239835	rs62331968	2.54274e-06	-1.68521	-1.92876e-10	1.84146e-05	-1.69165	-1.92876e-10	5.30666e-05	-1.70701	-1.92876e-10
168240173	rs2319137	2.44043e-06	-0.604274	-1.122	1.31672e-05	-0.888018	-1.13905	6.67156e-05	-0.370954	-1.10716
168240283	rs17522391	4.65092e-06	-1.09699	0.0156021	2.08829e-05	-1.31101	-0.254856	0.000112595	-0.885276	-0.0694758
168240780	rs7665578	3.18007e-06	-1.46155	-1.92876e-10	3.37375e-05	-1.08619	-1.92876e-10	0.000124189	-0.856749	-1.92876e-10
168240912	rs7665794	4.72861e-06	-1.08042	0.0156021	2.10713e-05	-1.30203	-0.254856	0.000114382	-0.869531	-0.0694758
168240965	rs117711666	1.20778e-05	-1.17784e-10	-0.127083	6.80513e-05	-1.17784e-10	-0.384537	0.000224186	-1.17784e-10	-0.266078
168240972	rs72621927	8.97185e-06	-1.17784e-10	-0.424358	6.78443e-05	-1.17784e-10	-0.387583	0.000188223	-1.17784e-10	-0.440925
168241020	rs13103525	4.76717e-06	-1.08042	0.0237238	2.12232e-05	-1.30203	-0.247674	0.000115282	-0.869531	-0.0616373
168241962	rs141620438	4.1619e-06	-1.17784e-10	-1.19248	3.04825e-05	-1.17784e-10	-1.18765	8.77478e-05	-1.17784e-10	-1.20409
168242362	rs72979584	6.43591e-06	-0.706915	-0.0496419	7.11364e-05	-0.130886	-0.209314	0.000262109	-0.0394561	-0.0703352
168242677	rs72621928	5.24904e-06	-1.17784e-10	-0.960405	4.15893e-05	-1.17784e-10	-0.876954	0.000114132	-1.17784e-10	-0.941192
168242925	rs6830324	4.85817e-06	-1.09262	0.0548359	2.1602e-05	-1.31188	-0.220132	0.000117136	-0.883615	-0.031602
168243109	rs72621929	8.3229e-06	-1.17784e-10	-0.499439	6.29597e-05	-1.17784e-10	-0.462303	0.00017553	-1.17784e-10	-0.51074
168243183	rs34993166	4.85817e-06	-1.09262	0.0548359	2.1602e-05	-1.31188	-0.220132	0.000117136	-0.883615	-0.031602
168243463	rs115633566	8.38735e-06	-1.17784e-10	-0.491725	6.33728e-05	-1.17784e-10	-0.455763	0.000177041	-1.17784e-10	-0.502171
168243871	rs141778625	2.45913e-06	-1.71864	-1.92876e-10	2.30545e-05	-1.46694	-1.92876e-10	6.33059e-05	-1.53057	-1.92876e-10
168244127	rs13145999	4.95857e-06	-1.08042	0.0630891	2.1976e-05	-1.30203	-0.212818	0.000119748	-0.869531	-0.0236322
168244170	rs10014450	2.61313e-06	-0.534042	-1.12386	1.39584e-05	-0.827232	-1.14148	7.17587e-05	-0.293829	-1.11141
168244275	rs58282786	2.03604e-06	-0.74765	-1.15979	2.54626e-05	-0.174578	-1.19301	8.42337e-05	-0.0839284	-1.16103
168244365	rs72621931	2.15446e-06	-0.694205	-1.1567	2.72832e-05	-0.107377	-1.19115	9.05618e-05	-0.0148046	-1.15772
168244493	rs13117225	4.71565e-06	-1.13065	0.0630891	2.16035e-05	-1.31912	-0.212818	0.000115961	-0.901666	-0.0236322
168244586	rs72621932	2.15962e-06	-0.694205	-1.15431	2.73621e-05	-0.107377	-1.18826	9.09131e-05	-0.0148046	-1.15384
168244746	rs74786375	6.97818e-06	-0.655861	-0.0198009	7.69364e-05	-0.0868578	-0.174961	0.000288087	0.0163018	-0.0315916
168245608	rs10015859	2.40967e-06	-0.551804	-1.18715	1.30091e-05	-0.842632	-1.19652	6.60068e-05	-0.313314	-1.17548
168245659	rs59437213	2.10107e-06	-0.679883	-1.19612	2.92218e-05	-0.014678	-1.21521	9.5116e-05	0.0697978	-1.19325
168245699	rs78546819	1.60402e-06	-0.932104	-1.21383	5.78605e-06	-1.63158	-1.21777	1.63401e-05	-1.67339	-1.21154
168245775	rs72621933	5.50596e-06	-1.17784e-10	-0.912618	4.38905e-05	-1.17784e-10	-0.8231	0.000119072	-1.17784e-10	-0.898824
168246016	rs115499195	2.85939e-06	-1.56784	-1.92876e-10	2.19802e-05	-1.51466	-1.92876e-10	6.7571e-05	-1.46537	-1.92876e-10
168246121	rs10023463	3.4974e-06	-0.171502	-1.19493	1.78705e-05	-0.51849	-1.20316	9.37795e-05	0.0468766	-1.18448
168246742	rs114419546	3.41874e-06	-1.38918	-1.92876e-10	2.15035e-05	-1.53658	-1.92876e-10	5.79849e-05	-1.61837	-1.92876e-10
168247089	rs184519289	5.40866e-06	-0.930448	-1.92876e-10	3.70747e-05	-0.991865	-1.92876e-10	9.52298e-05	-1.12226	-1.92876e-10
168247874	rs140070647	2.88581e-06	-1.55865	-1.92876e-10	2.61784e-05	-1.33987	-1.92876e-10	8.50778e-05	-1.23499	-1.92876e-10
168248080	rs9312540	3.46836e-06	-0.191851	-1.18292	1.7735e-05	-0.536406	-1.19285	9.30427e-05	0.0251345	-1.17063
168248166	rs6822558	1.30064e-06	-1.13245	-1.22314	6.52357e-06	-1.50964	-1.21973	2.45804e-05	-1.25484	-1.22176
168248382	rs6553688	3.20522e-06	-1.46926	0.0155881	3.35072e-05	-1.07451	-0.0185273	0.000113072	-0.842294	-0.108229
168248846	rs78880947	2.57594e-06	-1.67223	-1.92876e-10	1.97453e-05	-1.62188	-1.92876e-10	5.29142e-05	-1.70988	-1.92876e-10
168248951	rs7668603	1.28507e-06	-1.14473	-1.2229	6.47972e-06	-1.51696	-1.21917	2.43199e-05	-1.26576	-1.2215
168249006	rs7677928	3.46837e-06	-0.191851	-1.18291	1.77208e-05	-0.536406	-1.19365	9.29111e-05	0.0251345	-1.17204
168249685	rs73861979	5.43052e-06	-0.667453	-0.258963	6.54628e-05	-0.0244617	-0.398855	0.000239799	0.0695324	-0.268285
168249874	rs72621934	5.18188e-06	-1.17784e-10	-0.973283	4.09524e-05	-1.17784e-10	-0.892388	0.000111906	-1.17784e-10	-0.960891
168250020	rs72621935	4.90967e-06	-1.17784e-10	-1.02724	3.84688e-05	-1.17784e-10	-0.954951	0.000105879	-1.17784e-10	-1.01625
168250252	rs72621936	7.6602e-06	-1.17784e-10	-0.582412	5.77137e-05	-1.17784e-10	-0.549304	0.000160124	-1.17784e-10	-0.602606
168250392	rs13151771	2.109e-06	-1.04311	-0.829124	1.06937e-05	-1.27178	-0.963362	5.49754e-05	-0.826584	-0.845082
168250491	rs117172924	6.38869e-06	-1.17784e-10	-0.76392	4.60772e-05	-1.17784e-10	-0.774479	0.000128852	-1.17784e-10	-0.81989
168250905	rs10022398	3.84926e-06	-0.103241	-1.16733	2.04457e-05	-0.408375	-1.17865	0.000109937	0.175388	-1.15403
168251190	rs78631758	4.61524e-06	-1.08909	-1.92876e-10	2.11249e-05	-1.55435	-1.92876e-10	5.34938e-05	-1.69899	-1.92876e-10
168251242	rs67526911	1.9405e-06	-0.780999	-1.17451	2.39605e-05	-0.225947	-1.20244	7.70524e-05	-0.161173	-1.17289
168251802	rs59568364	3.69797e-06	-1.63317	0.322504	2.08059e-05	-1.67575	0.106187	7.33695e-05	-1.66891	0.285867
168251992	rs78744080	3.60773e-06	-1.33537	-1.92876e-10	1.98678e-05	-1.6157	-1.92876e-10	5.52872e-05	-1.66601	-1.92876e-10
168252076	rs74330309	4.34728e-06	-1.1489	-1.92876e-10	2.05033e-05	-1.58421	-1.92876e-10	5.41656e-05	-1.68651	-1.92876e-10
168252106	rs61369844	3.65762e-06	-1.63727	0.315631	2.06139e-05	-1.67865	0.0998139	7.26457e-05	-1.67203	0.279076
168252526	rs76014092	4.3775e-06	-1.14197	-1.92876e-10	2.04882e-05	-1.58495	-1.92876e-10	5.38837e-05	-1.69172	-1.92876e-10
168252539	rs2319139	3.07228e-06	-0.343602	-1.15243	1.62877e-05	-0.647933	-1.16645	8.33213e-05	-0.116849	-1.139
168252561	rs2319140	3.07827e-06	-0.341655	-1.15243	1.63744e-05	-0.642629	-1.16645	8.37403e-05	-0.111833	-1.139
168253048	rs72621937	4.85195e-06	-1.17784e-10	-1.03907	3.79988e-05	-1.17784e-10	-0.967244	0.00010491	-1.17784e-10	-1.02545
168253087	rs72621938	2.07046e-06	-0.731683	-1.15899	2.57418e-05	-0.163895	-1.19279	8.31765e-05	-0.0978036	-1.15978
168253243	rs115587422	4.10193e-06	-1.20699	-1.92876e-10	1.96201e-05	-1.62824	-1.92876e-10	6.23374e-05	-1.54599	-1.92876e-10
168254624	rs10027487	3.19633e-06	-0.304866	-1.15158	1.6849e-05	-0.613717	-1.16679	8.68013e-05	-0.0750632	-1.13987
168254650	rs12510804	3.45287e-06	-1.60862	0.229374	1.94311e-05	-1.65785	0.0199225	6.82135e-05	-1.64977	0.193864
168255330	rs10517933	3.67008e-06	-0.160907	-1.15733	1.93843e-05	-0.468915	-1.17142	0.000102981	0.102542	-1.14655
168255687	rs72621939	6.6388e-06	-1.17784e-10	-0.725518	4.98948e-05	-1.17784e-10	-0.694881	0.000139678	-1.17784e-10	-0.73921
168255714	rs6854104	2.20597e-06	-1.41065	-0.416629	2.39696e-05	-0.99452	-0.433492	8.48787e-05	-0.746249	-0.49108
168255715	rs62331994	3.29356e-06	-1.62897	0.202492	1.87636e-05	-1.67275	-0.000129799	6.54797e-05	-1.66569	0.168877
168255807	rs6854296	2.09614e-06	-1.11747	-0.76088	1.09153e-05	-1.30506	-0.909578	5.61159e-05	-0.865899	-0.785233
168256194	rs6841286	2.09437e-06	-1.48939	-0.389809	2.19936e-05	-1.1071	-0.406952	7.61472e-05	-0.880367	-0.465517
168256202	rs11942633	2.00397e-06	-0.798622	-1.1247	1.12983e-05	-1.08138	-1.09876	5.42136e-05	-0.564277	-1.12134
168256388	rs72621940	6.52729e-06	-1.17784e-10	-0.742458	4.90314e-05	-1.17784e-10	-0.712338	0.000137365	-1.17784e-10	-0.755913
168256540	rs62331995	2.52253e-06	-1.69319	-1.92876e-10	1.82838e-05	-1.69878	-1.92876e-10	5.28247e-05	-1.71157	-1.92876e-10
168256771	rs6831560	2.34577e-06	-1.36621	-0.399631	2.60736e-05	-0.927202	-0.416672	9.32409e-05	-0.668484	-0.474881
168256989	rs11132983	3.20638e-06	-1.64916	0.195851	1.8387e-05	-1.68687	-0.00628003	6.40666e-05	-1.68094	0.162315
168257110	rs6848004	2.1401e-06	-1.48939	-0.368211	2.24688e-05	-1.1071	-0.385576	7.77321e-05	-0.880367	-0.444917
168257214	rs17600829	2.16201e-05	0.455173	-1.92876e-10	7.26463e-05	-0.319196	-1.92876e-10	0.000402681	0.319592	-1.92876e-10
168257350	rs10025735	2.1742e-06	-1.4558	-0.385984	2.30339e-05	-1.06466	-0.403166	8.05498e-05	-0.827807	-0.461869
168257831	rs2319141	2.19756e-06	-1.4558	-0.375296	2.32789e-05	-1.06466	-0.392588	8.13751e-05	-0.827807	-0.451676
168258132	rs72621941	6.59508e-06	-1.17784e-10	-0.732125	4.95563e-05	-1.17784e-10	-0.701689	0.000138771	-1.17784e-10	-0.745725
168258212	rs114918321	4.5219e-06	-1.10952	-1.92876e-10	2.14824e-05	-1.53756	-1.92876e-10	6.12768e-05	-1.56315	-1.92876e-10
168258308	rs6553692	2.22818e-06	-1.4558	-0.361462	2.35998e-05	-1.06466	-0.378895	8.24563e-05	-0.827807	-0.438477
168258536	rs117359427	1.0752e-05	-1.17784e-10	-0.243354	6.14345e-05	-1.17784e-10	-0.486827	0.000203067	-1.17784e-10	-0.365015
168258921	rs2319142	4.52344e-06	0.0554024	-1.16458	2.38286e-05	-0.256081	-1.17783	0.000132157	0.359826	-1.15439
168259295	rs2319143	2.45326e-06	-0.974089	-0.746945	1.26095e-05	-1.17227	-0.89808	6.856e-05	-0.679175	-0.771667
168259300	rs10031176	4.63018e-06	0.0751546	-1.16101	2.43366e-05	-0.238141	-1.17468	0.000135535	0.381201	-1.15052
168259395	rs17703652	2.14632e-06	-0.70451	-1.15018	2.6791e-05	-0.129842	-1.18689	8.68189e-05	-0.0630374	-1.15169
168259588	rs13149443	2.26289e-06	-1.48622	-0.315584	2.37928e-05	-1.10194	-0.333477	8.22325e-05	-0.874333	-0.394668
168259615	rs59526659	2.17779e-06	-0.680918	-1.15922	2.74195e-05	-0.100349	-1.1932	8.86755e-05	-0.0329344	-1.16063
168259622	rs66633523	2.51782e-06	-0.952965	-0.742091	1.27375e-05	-1.16618	-0.894067	6.92764e-05	-0.673507	-0.766941
168259640	rs72621942	4.66707e-06	-1.17784e-10	-1.07792	3.63197e-05	-1.17784e-10	-1.01244	0.000100754	-1.17784e-10	-1.06587
168260187	rs4385095	2.70619e-06	-1.31148	-0.311425	3.08527e-05	-0.846215	-0.32936	0.000111314	-0.575502	-0.390695
168260311	rs17647174	2.19036e-06	-0.673251	-1.16113	2.76469e-05	-0.0907795	-1.1945	8.93769e-05	-0.0231679	-1.16252
168260519	rs2319144	4.02142e-06	-0.0523095	-1.1745	2.14249e-05	-0.353729	-1.18651	0.000116336	0.243102	-1.16517
168260676	rs2319145	3.80832e-06	-0.113213	-1.16805	2.03916e-05	-0.408798	-1.18088	0.000109659	0.176973	-1.15815
168260976	rs142686504	3.37289e-06	-1.40268	-1.92876e-10	1.92326e-05	-1.64819	-1.92876e-10	5.41172e-05	-1.6874	-1.92876e-10
168261024	rs71620440	2.42074e-06	-0.92781	-0.806566	1.25428e-05	-1.12807	-0.947583	6.94205e-05	-0.609766	-0.828604
168261095	rs151020358	4.00508e-06	-1.23089	-1.92876e-10	2.09566e-05	-1.56235	-1.92876e-10	5.72761e-05	-1.63067	-1.92876e-10
168261184	rs67727901	2.49067e-06	-0.886386	-0.819512	1.2865e-05	-1.09219	-0.958096	7.19906e-05	-0.560816	-0.841201
168261837	rs12640969	1.16482e-06	-1.69496	-0.77092	8.86488e-06	-1.55243	-0.870274	3.07771e-05	-1.48909	-0.762696
168261842	rs35048341	4.38601e-06	0.0313388	-1.17137	2.4271e-05	-0.231558	-1.18396	0.00013774	0.410268	-1.16345
168263355	rs11932073	7.43389e-07	-1.69456	-1.22043	5.81122e-06	-1.62195	-1.22306	1.79116e-05	-1.57394	-1.21916
168263759	rs75931796	1.52134e-06	-1.00813	-1.19073	1.32898e-05	-0.808116	-1.20969	4.71845e-05	-0.626855	-1.19763
168263762	rs12640692	3.74674e-06	-0.300277	-0.997287	1.76075e-05	-0.642189	-1.09429	0.000106152	-0.000513102	-1.01317
168263778	rs2319136	1.59504e-06	-1.39687	-0.75468	1.17277e-05	-1.22503	-0.917821	3.95958e-05	-1.24689	-0.752942
168263830	rs4276311	6.46163e-06	0.345452	-1.09802	3.69589e-05	0.126047	-1.12104	0.000232618	0.856528	-1.08568
168263861	rs72621943	6.22619e-06	-1.17784e-10	-0.789685	4.65322e-05	-1.17784e-10	-0.764654	0.000130831	-1.17784e-10	-0.804649
168263934	rs62331997	2.48438e-06	-1.70843	-1.92876e-10	1.80348e-05	-1.7125	-1.92876e-10	5.25129e-05	-1.71749	-1.92876e-10
168264228	rs34525588	6.74972e-06	-0.855958	0.147008	2.68337e-05	-1.25817	-0.0569719	9.77382e-05	-1.20711	0.110853
168264249	rs13111850	2.27266e-06	-1.61279	-0.184713	1.56568e-05	-1.65726	-0.196631	4.66577e-05	-1.57327	-0.262441
168264351	rs60183114	2.4637e-06	-1.71678	-1.92876e-10	1.79273e-05	-1.71847	-1.92876e-10	5.24301e-05	-1.71907	-1.92876e-10
168264451	rs13143452	6.66207e-06	-0.868838	0.146819	2.78184e-05	-1.22392	-0.0551821	0.000100779	-1.1769	0.111282
168264641	rs60041663	2.45806e-06	-1.71908	-1.92876e-10	1.79811e-05	-1.71548	-1.92876e-10	5.24407e-05	-1.71887	-1.92876e-10
168264699	rs11947323	2.58805e-06	-0.79622	-0.871326	1.31749e-05	-1.02699	-0.999499	7.51549e-05	-0.467331	-0.891669
168264783	rs146369170	2.1181e-05	-1.17784e-10	0.434656	0.000146511	-1.17784e-10	0.382301	0.000404871	-1.17784e-10	0.325016
168265088	rs113319262	1.53183e-05	-0.109379	0.219974	0.000105273	0.024775	0.0269826	0.000428326	0.186248	0.195083
168265136	rs76332902	9.31057e-06	-0.3873	-1.92876e-10	3.35457e-05	-1.09189	-1.92876e-10	0.000116235	-0.922934	-1.92876e-10
168267126	rs191738911	4.04836e-06	-1.17784e-10	-1.22014	2.94116e-05	-1.17784e-10	-1.22341	8.61827e-05	-1.17784e-10	-1.22208
168270314	rs113482622	2.48069e-06	-1.70991	-1.92876e-10	1.79229e-05	-1.71872	-1.92876e-10	5.26429e-05	-1.71502	-1.92876e-10
168270334	rs141213347	2.97473e-06	-0.509389	-1.01891	2.57983e-05	-0.305022	-1.04947	0.000134306	0.219699	-0.998131
168270372	rs62332010	2.46727e-06	-1.71534	-1.92876e-10	1.79431e-05	-1.71759	-1.92876e-10	5.24216e-05	-1.71923	-1.92876e-10
168270549	rs188802861	4.40369e-06	-1.13601	-1.92876e-10	5.56123e-05	-0.586393	-1.92876e-10	0.000172906	-0.525804	-1.92876e-10
168270558	rs12498297	6.3797e-06	-0.846712	0.0813829	2.66134e-05	-1.207	-0.116383	9.57991e-05	-1.15921	0.0429079
168270583	rs28888805	2.92752e-06	-0.525388	-1.01891	2.51105e-05	-0.332047	-1.04947	0.000130367	0.189934	-0.998131
168270758	rs148643949	1.68032e-05	-1.17784e-10	0.203121	8.99173e-05	-1.17784e-10	-0.105908	0.000305115	-1.17784e-10	0.0421369
168270957	rs62332011	2.47704e-06	-1.71139	-1.92876e-10	1.79176e-05	-1.71902	-1.92876e-10	5.25919e-05	-1.71599	-1.92876e-10
168271225	rs77617926	3.72455e-06	-1.3035	-1.92876e-10	4.37897e-05	-0.8254	-1.92876e-10	0.000135241	-0.771492	-1.92876e-10
168271469	rs72621944	4.42033e-06	-1.17784e-10	-1.13224	3.39229e-05	-1.17784e-10	-1.08071	9.51086e-05	-1.17784e-10	-1.12353
168271946	rs60197422	2.46251e-06	-1.71727	-1.92876e-10	1.79227e-05	-1.71873	-1.92876e-10	5.24384e-05	-1.71891	-1.92876e-10
168271988	rs10007822	2.99632e-06	-0.496553	-1.02451	2.66875e-05	-0.262983	-1.05762	0.000140417	0.274307	-1.00824
168272131	rs61309185	2.46251e-06	-1.71727	-1.92876e-10	1.79227e-05	-1.71873	-1.92876e-10	5.24384e-05	-1.71891	-1.92876e-10
168272305	rs17053176	2.46888e-06	-1.71468	-1.92876e-10	1.79144e-05	-1.71919	-1.92876e-10	5.24889e-05	-1.71795	-1.92876e-10
168272426	rs17053177	2.47168e-06	-1.71355	-1.92876e-10	1.79137e-05	-1.71923	-1.92876e-10	5.2522e-05	-1.71732	-1.92876e-10
168272457	rs11132987	2.23345e-06	-0.954141	-0.860761	1.78166e-05	-0.784354	-0.940315	5.2558e-05	-0.871122	-0.845513
168272635	rs62332015	2.48843e-06	-1.7068	-1.92876e-10	1.79357e-05	-1.71801	-1.92876e-10	5.27617e-05	-1.71277	-1.92876e-10
168272723	rs62332016	2.46649e-06	-1.71565	-1.92876e-10	1.79395e-05	-1.71779	-1.92876e-10	5.24219e-05	-1.71923	-1.92876e-10
168273323	rs75744863	2.48187e-06	-1.70944	-1.92876e-10	1.89351e-05	-1.66378	-1.92876e-10	5.59653e-05	-1.65382	-1.92876e-10
168273353	rs62332017	2.47037e-06	-1.71408	-1.92876e-10	1.79141e-05	-1.71921	-1.92876e-10	5.25084e-05	-1.71758	-1.92876e-10
168273407	rs10011422	2.25727e-06	-0.954141	-0.850152	1.79845e-05	-0.784354	-0.930932	5.31302e-05	-0.871122	-0.834685
168273463	rs11938223	1.44124e-06	-1.22769	-1.02526	7.22052e-06	-1.53229	-1.09558	2.37999e-05	-1.47968	-1.02919
168273684	rs17053179	2.47438e-06	-1.71246	-1.92876e-10	1.79143e-05	-1.7192	-1.92876e-10	5.25593e-05	-1.71661	-1.92876e-10
168273723	rs2319273	2.11185e-06	-1.00827	-0.862618	1.62244e-05	-0.87539	-0.942892	4.34557e-05	-1.05997	-0.846844
168273744	rs17053183	2.47547e-06	-1.71202	-1.92876e-10	1.7915e-05	-1.71916	-1.92876e-10	5.25738e-05	-1.71633	-1.92876e-10
168273916	rs78660119	4.12274e-06	-1.17784e-10	-1.20193	3.06373e-05	-1.17784e-10	-1.18258	8.90384e-05	-1.17784e-10	-1.18948
168274254	rs138174770	3.22974e-06	-1.44605	-1.92876e-10	2.58705e-05	-1.3517	-1.92876e-10	8.198e-05	-1.27208	-1.92876e-10
168274884	rs7686116	2.82076e-06	-0.475758	-1.10569	2.29508e-05	-0.346716	-1.12473	0.000117764	0.1733	-1.08317
168275038	rs144191738	3.81125e-06	-1.28049	-1.92876e-10	2.38989e-05	-1.43097	-1.92876e-10	6.28594e-05	-1.53765	-1.92876e-10
168275313	rs13133505	4.83212e-06	-1.04454	0.0013764	2.16618e-05	-1.35561	-0.173637	7.80927e-05	-1.31517	-0.00548151
168275363	rs13133531	9.87064e-06	-0.328885	-1.92876e-10	2.52492e-05	-1.376	-1.92876e-10	8.3749e-05	-1.25073	-1.92876e-10
168275660	rs13107891	2.16893e-06	-1.1	-0.74422	1.89561e-05	-0.861669	-0.801002	5.49032e-05	-0.951094	-0.721887
168275693	rs72701490	2.62922e-06	-0.529966	-1.12179	2.13113e-05	-0.403699	-1.14186	0.000107908	0.106283	-1.10355
168276055	rs4859974	2.63911e-06	-0.925819	-0.722188	2.15726e-05	-0.753074	-0.7803	6.267e-05	-0.841317	-0.699353
168276088	rs10020597	1.66161e-06	-1.71082	-0.399844	1.13509e-05	-1.57913	-0.596374	3.95319e-05	-1.62315	-0.378296
168276190	rs56004134	2.48054e-06	-1.70997	-1.92876e-10	1.8013e-05	-1.71371	-1.92876e-10	5.24822e-05	-1.71808	-1.92876e-10
168276382	rs4859975	1.76116e-06	-0.961162	-1.09132	8.5306e-06	-1.31478	-1.14636	2.76691e-05	-1.26625	-1.09198
168276411	rs4859976	1.6818e-06	-1.00475	-1.09384	8.25957e-06	-1.34514	-1.14829	2.66482e-05	-1.30133	-1.0945
168276457	rs117268917	4.08505e-06	-1.17784e-10	-1.21111	2.95514e-05	-1.17784e-10	-1.21867	8.6875e-05	-1.17784e-10	-1.21408
168276476	rs4859977	2.23725e-06	-1.06058	-0.752627	1.96366e-05	-0.81851	-0.808893	5.68974e-05	-0.906815	-0.730488
168276671	rs11943013	2.59671e-06	-0.937478	-0.726726	2.12061e-05	-0.765944	-0.784566	6.16194e-05	-0.853583	-0.703993
168276814	rs11937744	3.40967e-06	-0.759542	-0.632291	1.68075e-05	-1.00595	-0.777028	9.42046e-05	-0.477706	-0.655377
168276983	rs12504924	2.59671e-06	-0.937478	-0.726726	2.12061e-05	-0.765944	-0.784566	6.16194e-05	-0.853583	-0.703993
168277102	rs11132989	2.59671e-06	-0.937478	-0.726726	2.12061e-05	-0.765944	-0.784566	6.16194e-05	-0.853583	-0.703993
168277109	rs11132990	2.59671e-06	-0.937478	-0.726726	2.12061e-05	-0.765944	-0.784566	6.16194e-05	-0.853583	-0.703993
168277219	rs11132991	2.59671e-06	-0.937478	-0.726726	2.12061e-05	-0.765944	-0.784566	6.16194e-05	-0.853583	-0.703993
168277239	rs35862258	1.08917e-05	-0.230449	-1.92876e-10	2.65373e-05	-1.32625	-1.92876e-10	8.87365e-05	-1.19288	-1.92876e-10
168277250	rs541599865	1.45197e-05	-1.17784e-10	0.0570543	7.90484e-05	-1.17784e-10	-0.234738	0.000265958	-1.17784e-10	-0.0952133
168277314	rs11132993	2.54006e-06	-0.965496	-0.720766	2.05376e-05	-0.804666	-0.777874	5.99615e-05	-0.885985	-0.698865
168277339	rs35547296	2.92937e-06	-0.807395	-0.736269	1.41638e-05	-1.08904	-0.865068	7.92989e-05	-0.547386	-0.757942
168277344	rs11132994	2.5916e-06	-0.941299	-0.724875	2.10105e-05	-0.778032	-0.781742	6.12483e-05	-0.860554	-0.703063
168277363	rs13116806	1.69896e-06	-1.69643	-0.39201	1.16347e-05	-1.56273	-0.588073	4.04764e-05	-1.60643	-0.371401
168277456	rs10024029	2.60582e-06	-0.934292	-0.726409	2.12872e-05	-0.762426	-0.784268	6.18463e-05	-0.85023	-0.703669
168277544	rs10021961	2.72014e-06	-0.493963	-1.1238	2.20936e-05	-0.365846	-1.14366	0.000112578	0.150824	-1.10573
168277559	rs10021965	2.60582e-06	-0.934292	-0.726409	2.12872e-05	-0.762426	-0.784268	6.18463e-05	-0.85023	-0.703669
168277610	rs10026479	2.60582e-06	-0.934292	-0.726409	2.12872e-05	-0.762426	-0.784268	6.18463e-05	-0.85023	-0.703669
168277661	rs140466021	1.46632e-05	-1.17784e-10	0.0668926	7.97349e-05	-1.17784e-10	-0.226091	0.000268426	-1.17784e-10	-0.0859773
168277992	rs10029506	1.69481e-06	-1.69103	-0.399844	1.17273e-05	-1.5465	-0.596374	4.07014e-05	-1.59399	-0.378296
168278059	rs4566682	2.6161e-06	-0.925819	-0.730947	2.13957e-05	-0.753074	-0.788534	6.21111e-05	-0.841317	-0.70831
168278137	rs73861808	2.49332e-06	-1.70484	-1.92876e-10	1.82174e-05	-1.70242	-1.92876e-10	5.2897e-05	-1.71021	-1.92876e-10
168278222	rs4635838	2.62659e-06	-0.9173	-0.735465	2.15063e-05	-0.743675	-0.792778	6.23813e-05	-0.832356	-0.71293
168278303	rs34684421	5.04921e-06	-1.03867	0.039452	2.25333e-05	-1.35129	-0.138509	8.16873e-05	-1.31063	0.0349742
168278347	rs7679061	2.6161e-06	-0.925819	-0.730947	2.13957e-05	-0.753074	-0.788534	6.21111e-05	-0.841317	-0.70831
168278411	rs35559442	1.71123e-06	-0.977772	-1.10346	8.36255e-06	-1.32555	-1.15548	2.69718e-05	-1.28064	-1.10312
168278548	rs62332031	2.48824e-06	-1.70687	-1.92876e-10	1.81363e-05	-1.70688	-1.92876e-10	5.27616e-05	-1.71277	-1.92876e-10
168278929	rs4580677	2.6161e-06	-0.925819	-0.730947	2.13957e-05	-0.753074	-0.788534	6.21111e-05	-0.841317	-0.70831
168278985	rs4639103	2.60431e-06	-0.925819	-0.735465	2.13051e-05	-0.753074	-0.792778	6.18249e-05	-0.841317	-0.71293
168279280	rs7678332	2.6161e-06	-0.925819	-0.730947	2.13957e-05	-0.753074	-0.788534	6.21111e-05	-0.841317	-0.70831
168279317	rs12108386	3.58723e-06	-0.677712	-0.663358	1.66204e-05	-0.990194	-0.803971	9.30206e-05	-0.459909	-0.685823
168279328	rs7678368	2.6161e-06	-0.925819	-0.730947	2.13957e-05	-0.753074	-0.788534	6.21111e-05	-0.841317	-0.70831
168279349	rs7697185	2.6161e-06	-0.925819	-0.730947	2.13957e-05	-0.753074	-0.788534	6.21111e-05	-0.841317	-0.70831
168279545	rs114911456	6.91544e-06	-0.684693	-1.92876e-10	2.9825e-05	-1.20945	-1.92876e-10	8.24972e-05	-1.26579	-1.92876e-10
168279631	rs4301147	2.628e-06	-0.925819	-0.726409	2.14872e-05	-0.753074	-0.784268	6.24001e-05	-0.841317	-0.703669
168279656	rs4487374	3.65383e-06	-0.659316	-0.663358	1.67432e-05	-0.982832	-0.803971	9.41011e-05	-0.448359	-0.685823
168279737	rs4330375	2.61569e-06	-0.925819	-0.731104	2.13926e-05	-0.753074	-0.788681	6.21012e-05	-0.841317	-0.708471
168279883	rs12645389	4.16529e-06	-1.17784e-10	-1.19166	3.12992e-05	-1.17784e-10	-1.16121	8.98808e-05	-1.17784e-10	-1.18007
168280034	rs11132997	2.62394e-06	-0.925819	-0.727953	2.1482e-05	-0.753074	-0.784508	6.23941e-05	-0.841317	-0.703764
168280043	rs145984139	3.37895e-06	-1.40088	-1.92876e-10	1.80264e-05	-1.71296	-1.92876e-10	5.36617e-05	-1.69585	-1.92876e-10
168280443	rs11941483	5.55628e-06	-0.980183	0.0766608	2.34341e-05	-1.34765	-0.10295	8.56509e-05	-1.30168	0.0734117
168280479	rs4602516	2.60385e-06	-0.925819	-0.735641	2.13016e-05	-0.753074	-0.792945	6.18137e-05	-0.841317	-0.713111
168280625	rs4453959	2.60385e-06	-0.925819	-0.735641	2.13016e-05	-0.753074	-0.792945	6.18137e-05	-0.841317	-0.713111
168280629	rs62332033	1.73669e-06	-0.984737	-1.08173	8.45943e-06	-1.33062	-1.13889	2.74181e-05	-1.28599	-1.08135
168280671	rs4516745	2.60385e-06	-0.925819	-0.735641	2.13016e-05	-0.753074	-0.792945	6.18137e-05	-0.841317	-0.713111
168280716	rs59240262	2.50414e-06	-1.7005	-1.92876e-10	1.83024e-05	-1.69777	-1.92876e-10	5.30819e-05	-1.70672	-1.92876e-10
168280743	rs28592757	2.84728e-06	-0.462805	-1.10928	2.27225e-05	-0.351871	-1.12957	0.000116256	0.165451	-1.0882
168280831	rs4604078	2.51931e-06	-0.950263	-0.744203	2.05682e-05	-0.780067	-0.800985	5.97186e-05	-0.867039	-0.721869
168280833	rs4585334	2.53066e-06	-0.950263	-0.739707	2.06552e-05	-0.780067	-0.796763	5.9994e-05	-0.867039	-0.717269
168281119	rs13106758	2.51931e-06	-0.950263	-0.744203	2.05682e-05	-0.780067	-0.800985	5.97186e-05	-0.867039	-0.721869
168281165	rs13117106	2.53066e-06	-0.950263	-0.739707	2.06552e-05	-0.780067	-0.796763	5.9994e-05	-0.867039	-0.717269
168281392	rs11730552	2.60875e-06	-0.552956	-1.10662	2.07096e-05	-0.44599	-1.12821	0.000104177	0.0546603	-1.08712
168281485	rs11734061	2.54844e-06	-0.934292	-0.748678	2.08465e-05	-0.762426	-0.805186	6.04535e-05	-0.85023	-0.726447
168281651	rs115352107	5.00779e-06	-1.00745	-1.92876e-10	2.4508e-05	-1.4058	-1.92876e-10	6.35355e-05	-1.52695	-1.92876e-10
168281719	rs11132999	2.52705e-06	-0.942719	-0.748678	2.06534e-05	-0.771732	-0.805186	5.99198e-05	-0.859098	-0.726447
168281779	rs72621946	8.04667e-06	-1.17784e-10	-0.533192	6.11061e-05	-1.17784e-10	-0.492187	0.000171578	-1.17784e-10	-0.533517
168281809	rs11728220	2.53784e-06	-0.942719	-0.744419	2.07362e-05	-0.771732	-0.801188	6.01815e-05	-0.859098	-0.72209
168281944	rs10018271	2.51518e-06	-0.942719	-0.753386	2.05623e-05	-0.771732	-0.809605	5.96318e-05	-0.859098	-0.731265
168282007	rs10022744	2.52646e-06	-0.942719	-0.748913	2.06488e-05	-0.771732	-0.805407	5.99054e-05	-0.859098	-0.726688
168282538	rs10025480	2.41506e-06	-0.983339	-0.753386	1.9659e-05	-0.816659	-0.809605	5.71346e-05	-0.901878	-0.731265
168282743	rs7694248	2.44529e-06	-0.966894	-0.757393	1.9945e-05	-0.798456	-0.813364	5.78953e-05	-0.884551	-0.735365
168282749	rs7694251	2.46565e-06	-0.958601	-0.757393	2.01287e-05	-0.789285	-0.813364	5.84031e-05	-0.875818	-0.735365
168283047	rs77130113	1.76497e-06	-1.29258	-0.757732	9.19514e-06	-1.65329	-0.732828	2.54961e-05	-1.68569	-0.754339
168283049	rs113625341	8.25418e-06	-0.50773	-1.92876e-10	7.17585e-05	-0.331493	-1.92876e-10	0.000244788	-0.178159	-1.92876e-10
168283163	rs7663541	2.47922e-06	-0.97514	-0.735365	2.01768e-05	-0.807581	-0.792685	5.87027e-05	-0.893238	-0.712828
168283181	rs4860012	2.45898e-06	-0.983339	-0.735365	1.99944e-05	-0.816659	-0.792685	5.81977e-05	-0.901878	-0.712828
168283752	rs2319272	2.47722e-06	-0.966894	-0.744419	2.01893e-05	-0.798456	-0.801188	5.8669e-05	-0.884551	-0.72209
168283823	rs59936092	2.47699e-06	-1.7114	-1.92876e-10	1.79933e-05	-1.7148	-1.92876e-10	5.24577e-05	-1.71854	-1.92876e-10
168283844	rs61328002	1.22141e-06	-1.20441	-1.21403	1.48367e-05	-0.687345	-1.22035	7.9271e-05	-0.0981425	-1.20754
168283971	rs7434438	2.42589e-06	-0.983339	-0.748913	1.97417e-05	-0.816659	-0.805407	5.73966e-05	-0.901878	-0.726688
168284053	rs11939958	3.59558e-06	-0.675184	-0.663561	1.65205e-05	-0.996048	-0.804147	9.24612e-05	-0.46574	-0.686022
168284095	rs145589095	4.15991e-06	-1.17784e-10	-1.19296	3.01041e-05	-1.17784e-10	-1.20014	8.78745e-05	-1.17784e-10	-1.20264
168284166	rs10029068	2.46611e-06	-0.966894	-0.748913	2.01043e-05	-0.798456	-0.805407	5.83998e-05	-0.884551	-0.726688
168284196	rs10024817	2.43682e-06	-0.983339	-0.744419	1.98251e-05	-0.816659	-0.801188	5.76612e-05	-0.901878	-0.72209
168284348	rs12509959	4.90538e-06	-1.08226	0.0541431	2.21491e-05	-1.38315	-0.123848	8.0257e-05	-1.34424	0.0509223
168284451	rs4376176	8.06409e-06	-1.17784e-10	-0.531029	6.11418e-05	-1.17784e-10	-0.491602	0.000171325	-1.17784e-10	-0.534992
168284588	rs4362851	7.77392e-07	-1.67254	-1.19772	6.32209e-06	-1.5429	-1.21784	1.8306e-05	-1.5743	-1.19702
168284744	rs2319270	3.65143e-06	-0.97514	-0.348192	2.90855e-05	-0.807581	-0.426977	8.67609e-05	-0.893238	-0.322158
168284977	rs60197291	2.48502e-06	-1.70817	-1.92876e-10	1.84406e-05	-1.69024	-1.92876e-10	5.33709e-05	-1.70129	-1.92876e-10
168285002	rs55921534	2.6187e-06	-0.552956	-1.10282	2.0787e-05	-0.44599	-1.12448	0.000104725	0.0546603	-1.08187
168285645	rs2319268	2.51078e-06	-0.966894	-0.730962	2.04461e-05	-0.798456	-0.788548	5.94821e-05	-0.884551	-0.708325
168286012	rs7677299	2.56348e-06	-0.950263	-0.726822	2.09068e-05	-0.780067	-0.784656	6.07898e-05	-0.867039	-0.704091
168286099	rs72701499	2.51598e-06	-1.69579	-1.92876e-10	1.79607e-05	-1.71661	-1.92876e-10	5.32211e-05	-1.7041	-1.92876e-10
168286475	rs72621947	8.09875e-06	-1.17784e-10	-0.52674	6.1412e-05	-1.17784e-10	-0.487193	0.000172059	-1.17784e-10	-0.530716
168286739	rs7655671	3.62872e-06	-0.97514	-0.35443	2.89129e-05	-0.807581	-0.432928	8.62134e-05	-0.893238	-0.328488
168286748	rs72621948	4.73563e-06	-1.17784e-10	-1.06334	3.70573e-05	-1.17784e-10	-0.992333	0.000103172	-1.17784e-10	-1.04216
168287312	rs78059986	3.9842e-06	-1.23611	-1.92876e-10	4.82807e-05	-0.727765	-1.92876e-10	0.000149533	-0.671032	-1.92876e-10
168287340	rs72621949	8.09875e-06	-1.17784e-10	-0.52674	6.1412e-05	-1.17784e-10	-0.487193	0.000172059	-1.17784e-10	-0.530716
168287360	rs4860013	2.56348e-06	-0.950263	-0.726822	2.09068e-05	-0.780067	-0.784656	6.07898e-05	-0.867039	-0.704091
168287802	rs73861836	2.4953e-06	-1.70404	-1.92876e-10	1.8233e-05	-1.70157	-1.92876e-10	5.29304e-05	-1.70957	-1.92876e-10
168288120	rs2319252	3.91249e-06	-0.942719	-0.311558	3.12198e-05	-0.771732	-0.392013	9.31737e-05	-0.859098	-0.284988
168288293	rs2319251	3.55381e-06	-0.677018	-0.673413	1.63883e-05	-0.995561	-0.812667	9.14114e-05	-0.467508	-0.695674
168288328	rs2319250	1.66663e-06	-1.71285	-0.394797	1.1302e-05	-1.58785	-0.59197	3.94495e-05	-1.63035	-0.373183
168288347	rs2319249	4.03528e-06	-0.942719	-0.280655	3.21552e-05	-0.771732	-0.362493	9.61406e-05	-0.859098	-0.253642
168288537	rs2873936	2.85327e-06	-0.813813	-0.756171	1.36548e-05	-1.10697	-0.883731	7.57095e-05	-0.574978	-0.776671
168288641	rs17053204	1.8994e-06	-0.773136	-1.20378	8.53563e-06	-1.24005	-1.2205	2.68325e-05	-1.18537	-1.20357
168289532	rs55821329	2.46515e-06	-1.7162	-1.92876e-10	1.79335e-05	-1.71813	-1.92876e-10	5.24242e-05	-1.71918	-1.92876e-10
168289796	rs28366521	2.61422e-06	-0.552956	-1.10453	2.0733e-05	-0.44599	-1.12708	0.000104163	0.0546603	-1.08726
168289882	rs17053210	2.46381e-06	-1.71674	-1.92876e-10	1.79278e-05	-1.71845	-1.92876e-10	5.24295e-05	-1.71908	-1.92876e-10
168290225	rs10011478	3.96039e-06	-0.942719	-0.299389	3.15848e-05	-0.771732	-0.380392	9.4331e-05	-0.859098	-0.272644
168290410	rs17647331	4.59177e-06	-1.17784e-10	-1.09418	3.4126e-05	-1.17784e-10	-1.07474	9.59904e-05	-1.17784e-10	-1.1143
168290489	rs2319254	3.96039e-06	-0.942719	-0.299389	3.15848e-05	-0.771732	-0.380392	9.4331e-05	-0.859098	-0.272644
168290991	rs72621950	4.67255e-06	-1.17784e-10	-1.07674	3.6463e-05	-1.17784e-10	-1.0085	0.000101708	-1.17784e-10	-1.05644
168291426	rs10014896	2.79262e-06	-0.499274	-1.09219	2.21741e-05	-0.389927	-1.11595	0.000112753	0.120725	-1.07408
168291604	rs4526003	4.95398e-06	-0.802636	-0.215623	3.89759e-05	-0.64657	-0.295286	0.000111785	-0.740352	-0.22162
168291988	rs12648914	7.62652e-06	-1.17784e-10	-0.586818	5.77318e-05	-1.17784e-10	-0.548991	0.000162055	-1.17784e-10	-0.590619
168292128	rs56035108	2.4626e-06	-1.71723	-1.92876e-10	1.7923e-05	-1.71871	-1.92876e-10	5.24376e-05	-1.71893	-1.92876e-10
168292265	rs2319248	1.09594e-06	-1.38984	-1.137	7.78519e-06	-1.41407	-1.13851	3.11969e-05	-1.09609	-1.14214
168292322	rs4621457	4.62437e-06	0.0652873	-1.1524	2.90155e-05	-0.0669084	-1.17006	0.000167189	0.606059	-1.16549
168292352	rs72621951	7.75071e-06	-1.17784e-10	-0.570666	5.86994e-05	-1.17784e-10	-0.532368	0.000164686	-1.17784e-10	-0.574514
168292406	rs12509055	4.76176e-06	-1.02201	-0.0358244	2.12148e-05	-1.34041	-0.209687	7.63379e-05	-1.29618	-0.0472029
168292438	rs2319247	2.87097e-06	-0.784761	-0.77904	1.37241e-05	-1.08304	-0.902602	7.66331e-05	-0.542347	-0.797176
168292643	rs76173032	4.05357e-06	-1.17784e-10	-1.21885	2.94065e-05	-1.17784e-10	-1.22358	8.61596e-05	-1.17784e-10	-1.22235
168292723	rs2873935	5.12722e-06	-0.982121	-0.00176462	2.68498e-05	-1.15811	-0.156427	0.000145516	-0.666015	-0.0322529
168292832	rs4532266	1.22825e-06	-1.27039	-1.14247	8.87366e-06	-1.27778	-1.14393	3.7322e-05	-0.911523	-1.14744
168292864	rs4532267	1.10562e-06	-1.37344	-1.1446	8.03488e-06	-1.37532	-1.14568	3.25073e-05	-1.04748	-1.14961
168292887	rs7655767	1.13597e-06	-1.34184	-1.14912	8.21256e-06	-1.34861	-1.15052	3.36577e-05	-1.00842	-1.15389
168293011	rs117224815	1.34834e-05	-1.17784e-10	-0.0169914	7.40787e-05	-1.17784e-10	-0.29967	0.000248117	-1.17784e-10	-0.16465
168293245	rs17053214	2.45977e-06	-1.71838	-1.92876e-10	1.79146e-05	-1.71918	-1.92876e-10	5.2479e-05	-1.71814	-1.92876e-10
168293350	rs7656638	3.35909e-06	-0.693476	-0.713303	1.60659e-05	-0.981695	-0.846403	8.92977e-05	-0.453828	-0.732748
168293418	rs9685507	2.45786e-06	-1.71916	-1.92876e-10	1.79168e-05	-1.71906	-1.92876e-10	5.25721e-05	-1.71637	-1.92876e-10
168293581	rs13105384	2.76551e-06	-0.799344	-0.801881	1.33e-05	-1.09507	-0.921966	7.37214e-05	-0.558719	-0.81954
168293678	rs79864863	2.5728e-06	-1.67345	-1.92876e-10	2.08743e-05	-1.56628	-1.92876e-10	7.11725e-05	-1.41345	-1.92876e-10
168293715	rs2706835	2.00599e-06	-1.63148	-0.290831	1.44759e-05	-1.43088	-0.501435	5.01447e-05	-1.49234	-0.271299
168293808	rs13142876	2.79652e-06	-0.916791	-0.673285	1.42233e-05	-1.13941	-0.810508	7.52211e-05	-0.665324	-0.692797
168293992	rs2706079	5.31545e-06	-0.690358	-0.257475	4.47624e-05	-0.463094	-0.340336	0.000132347	-0.562992	-0.230134
168294218	rs17601255	2.81233e-06	-0.535198	-1.04924	2.22187e-05	-0.427438	-1.07643	0.000113067	0.0765455	-1.02712
168294317	rs182182963	4.00097e-06	-1.23191	-1.92876e-10	2.967e-05	-1.21466	-1.92876e-10	0.000106937	-1.00631	-1.92876e-10
168294491	rs113608145	2.66566e-06	-1.638	-1.92876e-10	1.89769e-05	-1.66158	-1.92876e-10	5.67819e-05	-1.63933	-1.92876e-10
168294635	rs17053215	2.53234e-06	-1.68931	-1.92876e-10	1.88321e-05	-1.66924	-1.92876e-10	5.62148e-05	-1.64937	-1.92876e-10
168294662	rs17053216	2.53234e-06	-1.68931	-1.92876e-10	1.88321e-05	-1.66924	-1.92876e-10	5.62148e-05	-1.64937	-1.92876e-10
168294696	rs62332056	2.53234e-06	-1.68931	-1.92876e-10	1.88321e-05	-1.66924	-1.92876e-10	5.62148e-05	-1.64937	-1.92876e-10
168294868	rs28674006	2.75937e-06	-0.945909	-0.65754	1.26992e-05	-1.26886	-0.794403	6.45229e-05	-0.834017	-0.677515
168294976	rs17053218	2.56157e-06	-1.67783	-1.92876e-10	1.86176e-05	-1.68069	-1.92876e-10	5.56167e-05	-1.66007	-1.92876e-10
168295021	rs62332057	2.53473e-06	-1.68836	-1.92876e-10	1.8855e-05	-1.66802	-1.92876e-10	5.62957e-05	-1.64793	-1.92876e-10
168295060	rs62332058	2.53473e-06	-1.68836	-1.92876e-10	1.8855e-05	-1.66802	-1.92876e-10	5.62957e-05	-1.64793	-1.92876e-10
168295096	rs77966211	5.86513e-06	-0.849426	-1.92876e-10	2.68784e-05	-1.31347	-1.92876e-10	6.85075e-05	-1.45161	-1.92876e-10
168295352	rs62332059	2.53963e-06	-1.68643	-1.92876e-10	1.89018e-05	-1.66554	-1.92876e-10	5.64604e-05	-1.64501	-1.92876e-10
168295441	rs7660761	2.49753e-06	-0.980604	-0.722544	1.1621e-05	-1.3001	-0.851878	5.80145e-05	-0.87675	-0.741109
168295551	rs62333560	2.53716e-06	-1.68741	-1.92876e-10	1.88783e-05	-1.66679	-1.92876e-10	5.63776e-05	-1.64648	-1.92876e-10
168295574	rs2319246	2.53885e-06	-0.629838	-1.0569	1.75866e-05	-0.653223	-1.08444	8.67139e-05	-0.179338	-1.0366
168295650	rs62333561	2.53963e-06	-1.68643	-1.92876e-10	1.89018e-05	-1.66554	-1.92876e-10	5.64604e-05	-1.64501	-1.92876e-10
168295871	rs62333562	2.54469e-06	-1.68444	-1.92876e-10	1.89499e-05	-1.663	-1.92876e-10	5.66289e-05	-1.64203	-1.92876e-10
168296181	rs143292103	1.29475e-05	-1.17784e-10	-0.0575504	7.14988e-05	-1.17784e-10	-0.335118	0.000238872	-1.17784e-10	-0.202625
168296183	rs2706073	3.32339e-06	-1.03902	-0.378442	1.51317e-05	-1.28382	-0.60419	7.43579e-05	-0.927196	-0.442467
168296322	rs11732804	2.45479e-06	-0.663741	-1.05667	1.70217e-05	-0.686757	-1.08355	8.33083e-05	-0.219696	-1.03631
168296380	rs60582465	2.54214e-06	-1.68544	-1.92876e-10	1.89257e-05	-1.66428	-1.92876e-10	5.65442e-05	-1.64353	-1.92876e-10
168296406	rs6839910	2.54942e-06	-1.71495	0.0323652	1.5943e-05	-1.69305	-0.142727	5.41215e-05	-1.71132	0.0240031
168296549	rs78466384	2.34379e-06	-0.93148	-0.8352	1.08531e-05	-1.27243	-0.947918	5.61683e-05	-0.798674	-0.851525
168296746	rs57620462	2.53963e-06	-1.68643	-1.92876e-10	1.89018e-05	-1.66554	-1.92876e-10	5.64604e-05	-1.64501	-1.92876e-10
168297030	rs60599168	2.47227e-06	-1.71331	-1.92876e-10	1.80848e-05	-1.70972	-1.92876e-10	5.3352e-05	-1.70164	-1.92876e-10
168297356	rs62333565	2.53716e-06	-1.68741	-1.92876e-10	1.88783e-05	-1.66679	-1.92876e-10	5.63776e-05	-1.64648	-1.92876e-10
168297386	rs9996171	2.16949e-06	-1.01264	-0.83132	1.04846e-05	-1.31024	-0.944648	5.30543e-05	-0.859509	-0.847727
168297602	rs72621952	4.08512e-06	-1.17784e-10	-1.2111	2.9553e-05	-1.17784e-10	-1.21861	8.69109e-05	-1.17784e-10	-1.21367
168297612	rs62333566	2.48717e-06	-1.71557	0.00826644	1.55397e-05	-1.69462	-0.16678	5.2675e-05	-1.71217	-0.00223834
168297678	rs60809040	2.54214e-06	-1.68544	-1.92876e-10	1.89257e-05	-1.66428	-1.92876e-10	5.65442e-05	-1.64353	-1.92876e-10
168297785	rs2952425	3.08083e-06	-0.639246	-0.854004	2.22534e-05	-0.673906	-0.828398	0.000106929	-0.201464	-0.804927
168297915	rs117472847	1.32097e-05	-1.17784e-10	-0.0374969	7.27621e-05	-1.17784e-10	-0.317603	0.000243398	-1.17784e-10	-0.183854
168298302	rs9760045	2.12723e-06	-1.02533	-0.838295	1.03306e-05	-1.31988	-0.949809	5.20092e-05	-0.873519	-0.853614
168298464	rs2706838	3.53631e-06	-0.50535	-0.850017	2.40057e-05	-0.601389	-0.82512	0.000117331	-0.111869	-0.801683
168298759	rs74583190	4.99683e-06	-1.17784e-10	-1.00965	3.57267e-05	-1.17784e-10	-1.0289	0.000108165	-1.17784e-10	-0.994896
168298916	rs62333568	3.0547e-06	-1.71356	0.211795	1.88583e-05	-1.68976	0.0219147	6.51899e-05	-1.70947	0.208222
168299800	rs79077344	3.0477e-06	-1.50406	-1.92876e-10	2.21687e-05	-1.50612	-1.92876e-10	6.34203e-05	-1.52877	-1.92876e-10
168299957	rs2706061	1.40497e-06	-1.65173	-0.626706	9.16144e-06	-1.6839	-0.705898	2.90603e-05	-1.61791	-0.691274
168300025	rs2706062	1.95488e-06	-1.62844	-0.319687	1.70795e-05	-1.37076	-0.396158	5.01313e-05	-1.47154	-0.29237
168300236	rs28733086	3.7008e-06	-0.450626	-0.859275	2.42233e-05	-0.582642	-0.83484	0.000119696	-0.0832748	-0.810322
168300262	rs4377613	2.44193e-06	-0.695445	-1.03021	1.68799e-05	-0.718112	-1.06056	8.2523e-05	-0.257532	-1.00794
168300376	rs11940700	2.29236e-06	-0.908231	-0.880637	1.05039e-05	-1.26708	-0.985975	5.40934e-05	-0.791873	-0.895966
168300602	rs149936686	6.16088e-06	-1.17784e-10	-0.80023	3.75533e-05	-1.17784e-10	-0.979037	0.000121906	-1.17784e-10	-0.875304
168300607	rs28494883	2.32143e-06	-0.773143	-1.00312	1.69131e-05	-0.72294	-1.05377	8.71114e-05	-0.237746	-0.973618
168301362	rs2706840	2.32601e-06	-1.66688	-0.107415	1.51784e-05	-1.6135	-0.271427	4.99817e-05	-1.65557	-0.111322
168301771	rs2252135	2.18238e-06	-1.67807	-0.159968	1.42107e-05	-1.62968	-0.321129	4.67096e-05	-1.66798	-0.166625
168301820	rs2319239	2.4897e-06	-1.70629	-1.92876e-10	1.84043e-05	-1.69221	-1.92876e-10	5.46738e-05	-1.67717	-1.92876e-10
168301944	rs2706065	2.03461e-06	-1.61734	-0.290805	1.31056e-05	-1.59009	-0.44167	4.21955e-05	-1.63229	-0.303948
168302619	rs34765936	2.43387e-06	-0.948674	-0.780294	1.13659e-05	-1.29714	-0.87704	5.67756e-05	-0.835157	-0.804288
168302966	rs9995172	1.33127e-06	-1.40756	-0.924757	7.68679e-06	-1.66512	-0.900176	2.17484e-05	-1.67945	-0.919561
168303815	rs148408280	2.55884e-06	-1.67889	-1.92876e-10	1.79525e-05	-1.71707	-1.92876e-10	5.26317e-05	-1.71523	-1.92876e-10
168304047	rs59852633	2.49782e-06	-1.70303	-1.92876e-10	1.84896e-05	-1.68759	-1.92876e-10	5.49876e-05	-1.67144	-1.92876e-10
168304371	rs60752310	2.5174e-06	-1.69522	-1.92876e-10	1.86868e-05	-1.67698	-1.92876e-10	5.56995e-05	-1.65858	-1.92876e-10
168304936	rs62333570	2.50314e-06	-1.7009	-1.92876e-10	1.85443e-05	-1.68464	-1.92876e-10	5.51865e-05	-1.66783	-1.92876e-10
168304973	rs12643373	6.82438e-06	-1.17784e-10	-0.697948	5.22606e-05	-1.17784e-10	-0.648556	0.000152052	-1.17784e-10	-0.654329
168305155	rs112901146	7.95654e-06	-0.544456	-1.92876e-10	8.2785e-05	-0.188552	-1.92876e-10	0.000209837	-0.332222	-1.92876e-10
168305165	rs12651154	4.52762e-06	-1.17784e-10	-1.10825	3.4127e-05	-1.17784e-10	-1.07471	9.84897e-05	-1.17784e-10	-1.0886
168305294	rs147608409	1.21129e-05	-1.17784e-10	-0.124181	6.74673e-05	-1.17784e-10	-0.393155	0.000224448	-1.17784e-10	-0.264909
168305332	rs75390722	2.80281e-06	-1.58783	-1.92876e-10	1.94776e-05	-1.63553	-1.92876e-10	5.89245e-05	-1.6023	-1.92876e-10
168305495	rs76633391	3.40054e-06	-1.39452	-1.92876e-10	2.11483e-05	-1.55324	-1.92876e-10	5.69838e-05	-1.63578	-1.92876e-10
168305796	rs62333571	2.15114e-06	-1.71428	-0.138169	1.37079e-05	-1.69144	-0.29539	4.58803e-05	-1.71042	-0.142092
168305899	rs78154244	6.17017e-06	-0.798723	-1.92876e-10	2.7558e-05	-1.2885	-1.92876e-10	7.65846e-05	-1.34016	-1.92876e-10
168306012	rs2952474	2.68639e-06	-1.63025	-1.92876e-10	1.88563e-05	-1.66795	-1.92876e-10	5.95386e-05	-1.59193	-1.92876e-10
168306564	rs117463571	1.19099e-05	-1.17784e-10	-0.14108	6.64842e-05	-1.17784e-10	-0.407834	0.000220934	-1.17784e-10	-0.280686
168306637	rs79592241	4.38876e-06	-1.17784e-10	-1.1394	3.27383e-05	-1.17784e-10	-1.11625	9.36861e-05	-1.17784e-10	-1.1386
168306740	rs138962490	5.44208e-06	-1.17784e-10	-0.924288	3.75484e-05	-1.17784e-10	-0.979168	0.000116742	-1.17784e-10	-0.918585
168307812	rs2952427	5.96664e-06	-1.65387	0.821601	4.30904e-05	-1.39644	0.554945	0.000158834	-1.46366	0.852964
168307826	rs2952428	5.98483e-06	-1.65082	0.821601	4.3381e-05	-1.38972	0.554945	0.000159787	-1.45767	0.852964
168307924	rs2952429	2.50022e-06	-1.57672	-0.125352	2.0049e-05	-1.35711	-0.249507	6.53438e-05	-1.43535	-0.0635429
168308058	rs17601548	2.08324e-06	-0.762048	-1.12248	1.52347e-05	-0.741883	-1.13934	7.27683e-05	-0.288153	-1.10312
168308124	rs17601569	1.89287e-06	-0.826879	-1.15347	1.39088e-05	-0.804887	-1.16739	6.49744e-05	-0.367348	-1.13721
168308726	rs2706080	4.80428e-06	-1.58599	0.537046	3.43471e-05	-1.35859	0.290306	0.000122787	-1.43425	0.566153
168308785	rs2319238	2.20127e-06	-1.06509	-0.764322	1.0568e-05	-1.38207	-0.864904	5.08882e-05	-0.960194	-0.788727
168308980	rs2319237	2.01503e-06	-0.777984	-1.13983	1.47568e-05	-0.757987	-1.15511	7.0019e-05	-0.307653	-1.12213
168309019	rs72621953	4.24247e-06	-1.17784e-10	-1.1733	3.16563e-05	-1.17784e-10	-1.14986	9.16772e-05	-1.17784e-10	-1.16028
168309729	rs146881717	1.16596e-05	-1.17784e-10	-0.162316	6.52707e-05	-1.17784e-10	-0.426255	0.0002166	-1.17784e-10	-0.300498
168310437	rs67044218	4.20019e-06	-1.17784e-10	-1.18332	3.12573e-05	-1.17784e-10	-1.16254	9.06508e-05	-1.17784e-10	-1.17154
168310619	rs10006265	5.56441e-06	-1.60433	0.702274	3.9769e-05	-1.3655	0.443789	0.000145611	-1.43032	0.732711
168310663	rs9999068	2.00683e-06	-0.777984	-1.14391	1.47025e-05	-0.757987	-1.15879	6.97048e-05	-0.307653	-1.12663
168310695	rs62333589	6.64768e-06	-0.724182	-1.92876e-10	5.73349e-05	-0.555889	-1.92876e-10	0.000158554	-0.612456	-1.92876e-10
168310724	rs9999156	2.03907e-06	-0.762048	-1.14391	1.49412e-05	-0.741883	-1.15879	7.10775e-05	-0.288153	-1.12663
168311400	rs10006992	2.12481e-06	-0.793785	-1.07098	1.55128e-05	-0.773956	-1.08918	7.39022e-05	-0.327018	-1.04879
168311932	rs185504534	4.6122e-06	-1.08974	-1.92876e-10	5.92955e-05	-0.522265	-1.92876e-10	0.000184665	-0.460007	-1.92876e-10
168312240	rs17053223	4.26629e-06	-1.17784e-10	-1.1677	3.18706e-05	-1.17784e-10	-1.14311	9.22533e-05	-1.17784e-10	-1.15401
168312602	rs117144888	1.15928e-05	-1.17784e-10	-0.168067	6.49462e-05	-1.17784e-10	-0.431239	0.000215442	-1.17784e-10	-0.305861
168313041	rs74821082	1.15687e-06	-1.4605	-1.01223	6.8649e-06	-1.6869	-0.991477	1.95622e-05	-1.6971	-1.00785
168313458	rs17647472	1.01147e-06	-1.38372	-1.22332	1.01724e-05	-1.0619	-1.22322	4.61144e-05	-0.62606	-1.22137
168313459	rs72621955	4.3393e-06	-1.17784e-10	-1.15074	3.25189e-05	-1.17784e-10	-1.12298	9.40043e-05	-1.17784e-10	-1.13521
168313587	rs72621956	4.3393e-06	-1.17784e-10	-1.15074	3.25189e-05	-1.17784e-10	-1.12298	9.40043e-05	-1.17784e-10	-1.13521
168313711	rs2706831	2.33764e-06	-1.5766	-0.192705	1.90807e-05	-1.34325	-0.312877	6.18777e-05	-1.4206	-0.132795
168313734	rs143188801	2.56526e-06	-1.67639	-1.92876e-10	1.79167e-05	-1.71907	-1.92876e-10	5.24617e-05	-1.71847	-1.92876e-10
168313859	rs76462496	3.52731e-06	-1.35791	-1.92876e-10	5.14548e-05	-0.664094	-1.92876e-10	5.25632e-05	-1.71654	-1.92876e-10
168313865	rs2706830	2.4331e-06	-1.1889	-0.540388	1.25736e-05	-1.47252	-0.600686	5.67627e-05	-1.10354	-0.536136
168314293	rs185232506	4.24918e-06	-1.17784e-10	-1.17172	3.16726e-05	-1.17784e-10	-1.14935	9.14636e-05	-1.17784e-10	-1.16261
168314857	rs72621957	4.32302e-06	-1.17784e-10	-1.1545	3.23753e-05	-1.17784e-10	-1.1274	9.36154e-05	-1.17784e-10	-1.13936
168314909	rs72621958	4.32302e-06	-1.17784e-10	-1.1545	3.23753e-05	-1.17784e-10	-1.1274	9.36154e-05	-1.17784e-10	-1.13936
168315492	rs201955855	1.15836e-05	-1.17784e-10	-0.168858	6.49017e-05	-1.17784e-10	-0.431924	0.000215283	-1.17784e-10	-0.306599
168316492	rs72621959	4.24983e-06	-1.17784e-10	-1.17157	3.17227e-05	-1.17784e-10	-1.14777	9.18555e-05	-1.17784e-10	-1.15834
168316748	rs2706826	2.24231e-06	-1.59517	-0.215778	1.78741e-05	-1.38689	-0.334555	5.79962e-05	-1.46164	-0.156532
168316848	rs2706825	2.5727e-06	-1.1331	-0.540388	1.3408e-05	-1.40826	-0.600686	6.27388e-05	-1.00344	-0.536136
168318001	rs7676758	1.9051e-06	-0.810638	-1.16328	1.43446e-05	-0.765297	-1.17613	6.74653e-05	-0.318804	-1.14813
168318742	rs72621960	6.41246e-06	-1.17784e-10	-0.760206	4.62856e-05	-1.17784e-10	-0.769967	0.000136705	-1.17784e-10	-0.760728
168319264	rs12504160	2.83397e-06	-1.71498	0.13821	1.75724e-05	-1.69082	-0.0476462	5.92389e-05	-1.71089	0.113921
168319271	rs10049827	1.94709e-06	-0.847137	-1.10498	1.45826e-05	-0.80402	-1.12095	6.83589e-05	-0.368455	-1.08533
168319354	rs28404651	1.96093e-06	-1.03692	-0.908108	9.56442e-06	-1.35084	-0.995905	4.64747e-05	-0.912696	-0.926948
168319660	rs202131560	1.083e-05	-1.17784e-10	-0.236132	6.12362e-05	-1.17784e-10	-0.49006	0.000202209	-1.17784e-10	-0.369252
168320366	rs116980649	1.20645e-05	-1.17784e-10	-0.128185	6.72329e-05	-1.17784e-10	-0.396635	0.00022361	-1.17784e-10	-0.268648
168320714	rs73861894	2.50701e-06	-1.69936	-1.92876e-10	1.83873e-05	-1.69314	-1.92876e-10	5.44889e-05	-1.68056	-1.92876e-10
168321158	rs2706834	2.15267e-06	-1.04399	-0.807756	1.02984e-05	-1.36965	-0.903162	4.96794e-05	-0.942	-0.830962
168321441	rs6838337	2.28278e-06	-1.01508	-0.777978	1.08125e-05	-1.3459	-0.878194	5.29945e-05	-0.906393	-0.801971
168321615	rs6553761	2.20614e-06	-0.63538	-1.19183	1.70342e-05	-0.568383	-1.20119	8.39074e-05	-0.0673922	-1.18145
168322272	rs117420447	1.18045e-05	-1.17784e-10	-0.149965	6.59735e-05	-1.17784e-10	-0.415545	0.00021911	-1.17784e-10	-0.288977
168322305	rs2319255	2.0055e-06	-0.780939	-1.14162	1.45793e-05	-0.7704	-1.1548	6.88935e-05	-0.320839	-1.12515
168322489	rs140134490	2.53101e-06	-1.68983	-1.92876e-10	1.90019e-05	-1.66026	-1.92876e-10	5.25591e-05	-1.71661	-1.92876e-10
168322855	rs6850905	2.45613e-06	-1.60132	-0.118537	1.80892e-05	-1.39929	-0.310195	6.1047e-05	-1.47264	-0.0942637
168323148	rs2706097	2.13567e-06	-1.61046	-0.249203	1.57842e-05	-1.41443	-0.431364	5.2703e-05	-1.48637	-0.227513
168323205	rs7661975	1.90668e-06	-1.07254	-0.900544	9.56451e-06	-1.35727	-0.989472	4.63141e-05	-0.923493	-0.919612
168323376	rs1962499	1.04036e-06	-1.66056	-0.918328	8.30833e-06	-1.47717	-1.01037	2.52623e-05	-1.54398	-0.905261
168323780	rs2706095	2.02097e-06	-0.994814	-0.920058	9.51342e-06	-1.34504	-1.00705	4.62271e-05	-0.906487	-0.938498
168323898	rs72621961	4.55581e-06	-1.17784e-10	-1.10205	3.43965e-05	-1.17784e-10	-1.06684	9.91208e-05	-1.17784e-10	-1.08221
168324025	rs112111671	4.60222e-06	-1.09191	-1.92876e-10	4.37851e-05	-0.825504	-1.92876e-10	0.000114905	-0.93445	-1.92876e-10
168324027	rs72621962	4.55244e-06	-1.17784e-10	-1.10279	3.43675e-05	-1.17784e-10	-1.06769	9.90416e-05	-1.17784e-10	-1.08301
168324109	rs3849581	1.22262e-05	0.285887	-0.400758	0.000112116	0.64581	-0.531072	0.000445866	0.820357	-0.39889
168324256	rs62333590	2.46834e-06	-1.7149	-1.92876e-10	1.83083e-05	-1.69744	-1.92876e-10	5.24263e-05	-1.71914	-1.92876e-10
168324567	rs6815538	4.35881e-06	-1.66075	0.514505	2.27415e-05	-1.69533	0.214722	7.92923e-05	-1.63833	0.332916
168324628	rs72703309	2.54136e-06	-1.68575	-1.92876e-10	1.82039e-05	-1.70316	-1.92876e-10	5.47189e-05	-1.67634	-1.92876e-10
168324774	rs112160490	4.89944e-06	-1.02933	-1.92876e-10	2.62642e-05	-1.33659	-1.92876e-10	8.16041e-05	-1.27667	-1.92876e-10
168324918	rs141757017	9.34093e-06	-1.17784e-10	-0.384044	5.33374e-05	-1.17784e-10	-0.628159	0.000175294	-1.17784e-10	-0.51209
168325171	rs75460819	3.65899e-06	-1.32126	-1.92876e-10	2.0176e-05	-1.6003	-1.92876e-10	5.53896e-05	-1.66416	-1.92876e-10
168325188	rs34535833	7.55151e-07	-1.7127	-1.18659	5.37673e-06	-1.71883	-1.20388	1.89552e-05	-1.55562	-1.18085
168325426	rs73861897	2.02756e-06	-1.44966	-0.461956	1.20274e-05	-1.69825	-0.419362	3.41649e-05	-1.69126	-0.456092
168325690	rs2952432	8.74413e-07	-1.57439	-1.17826	9.13692e-06	-1.21811	-1.17436	3.72e-05	-0.869205	-1.19304
168325834	rs7675231	2.48601e-06	-1.22423	-0.483545	2.30141e-05	-0.877913	-0.590777	8.3489e-05	-0.794739	-0.459099
168325872	rs17647508	1.19564e-06	-1.21911	-1.22066	9.71797e-06	-1.11151	-1.21931	3.12358e-05	-1.01385	-1.22314
168326033	rs143865452	2.58992e-06	-1.66682	-1.92876e-10	1.79155e-05	-1.71913	-1.92876e-10	5.24721e-05	-1.71827	-1.92876e-10
168326122	rs13106354	7.46247e-07	-1.70093	-1.21022	5.32909e-06	-1.71247	-1.21915	1.75958e-05	-1.60268	-1.20822
168326213	rs148619240	3.21015e-06	-1.45213	-1.92876e-10	2.02068e-05	-1.59878	-1.92876e-10	5.50543e-05	-1.67023	-1.92876e-10
168326556	rs78914555	3.18718e-06	-1.45931	-1.92876e-10	2.01099e-05	-1.60359	-1.92876e-10	5.48868e-05	-1.67328	-1.92876e-10
168326720	rs11737033	8.76185e-07	-1.5891	-1.16153	8.98163e-06	-1.25264	-1.15698	3.58414e-05	-0.920383	-1.17906
168326873	rs72703310	9.65357e-07	-1.5835	-1.07021	9.97958e-06	-1.24209	-1.06216	3.94253e-05	-0.906606	-1.09754
168327233	rs3860620	1.0384e-06	-1.39059	-1.19018	5.36349e-06	-1.71392	-1.21127	1.65236e-05	-1.69866	-1.1751
168327475	rs148938792	2.94367e-06	-1.53879	-1.92876e-10	1.89889e-05	-1.66095	-1.92876e-10	5.31323e-05	-1.70577	-1.92876e-10
168327664	rs186046604	3.28525e-06	-1.42901	-1.92876e-10	2.73375e-05	-1.29654	-1.92876e-10	7.78139e-05	-1.32423	-1.92876e-10
168329624	rs78668795	2.8586e-06	-0.955737	-0.61238	2.20914e-05	-0.845661	-0.663948	8.28839e-05	-0.722587	-0.538524
168330046	rs147524864	4.83275e-06	-1.04303	-1.92876e-10	2.54279e-05	-1.36895	-1.92876e-10	7.06515e-05	-1.42079	-1.92876e-10
168330080	rs11737146	2.7081e-06	-1.6222	-1.92876e-10	1.7914e-05	-1.71921	-1.92876e-10	5.24235e-05	-1.7192	-1.92876e-10
168330652	rs80189105	2.71171e-06	-1.01038	-0.610487	2.0835e-05	-0.904184	-0.663978	7.78197e-05	-0.785166	-0.538992
168330866	rs58085639	2.63313e-06	-1.26619	-0.384083	1.3744e-05	-1.6448	-0.339394	3.94744e-05	-1.62497	-0.377928
168331126	rs10020486	1.99322e-06	-1.21538	-0.713314	9.72032e-06	-1.52574	-0.804839	3.57398e-05	-1.40733	-0.694962
168331777	rs9991669	2.06007e-06	-1.17813	-0.717584	9.7437e-06	-1.51947	-0.808706	3.58883e-05	-1.39883	-0.699308
168332140	rs72621963	1.10914e-06	-1.3023	-1.21256	8.95834e-06	-1.20361	-1.20861	2.84348e-05	-1.11336	-1.21758
168332560	rs72621964	7.48723e-06	-1.17784e-10	-0.605251	5.35641e-05	-1.17784e-10	-0.623919	0.00016222	-1.17784e-10	-0.5896
168332989	rs2319256	2.48235e-06	-1.03509	-0.674158	1.35763e-05	-1.26314	-0.733338	4.00255e-05	-1.3001	-0.688941
168333040	rs9997936	2.01852e-06	-1.20247	-0.713611	9.79606e-06	-1.51771	-0.805109	3.60943e-05	-1.39715	-0.695265
168333053	rs34664469	7.32438e-07	-1.71204	-1.21779	5.27486e-06	-1.71901	-1.22284	1.8326e-05	-1.55385	-1.21638
168333075	rs79640031	2.45476e-06	-0.986275	-0.734146	1.9035e-05	-0.878347	-0.780173	7.033e-05	-0.757521	-0.667833
168333190	rs111888367	1.02953e-05	-1.17784e-10	-0.286761	7.10415e-05	-1.17784e-10	-0.341534	0.00022116	-1.17784e-10	-0.279664
168333295	rs149096340	3.90949e-06	-1.25504	-1.92876e-10	4.96392e-05	-0.700017	-1.92876e-10	5.29665e-05	-1.70889	-1.92876e-10
168333572	rs10050232	1.00598e-06	-1.41374	-1.19875	5.32743e-06	-1.71501	-1.21692	1.6272e-05	-1.70119	-1.18792
168333685	rs75145217	1.11068e-05	-1.17784e-10	-0.210894	7.44845e-05	-1.17784e-10	-0.294207	0.00024731	-1.17784e-10	-0.167909
168333999	rs73861900	2.24514e-06	-1.27768	-0.532004	1.1889e-05	-1.63779	-0.491389	3.42264e-05	-1.61914	-0.526416
168334028	rs2706836	2.5173e-06	-1.02628	-0.668988	1.40642e-05	-1.23271	-0.728454	4.14385e-05	-1.2705	-0.683841
168334133	rs77319333	2.22156e-06	-1.01038	-0.809858	1.73121e-05	-0.904184	-0.849208	6.33555e-05	-0.785166	-0.744625
168334384	rs12650355	9.51364e-06	-1.17784e-10	-0.365724	6.90924e-05	-1.17784e-10	-0.369354	0.000208105	-1.17784e-10	-0.340511
168334803	rs12502751	8.61628e-07	-1.59596	-1.17142	8.80956e-06	-1.26236	-1.1666	3.51082e-05	-0.934592	-1.18553
168335465	rs137934695	2.72653e-06	-1.61542	-1.92876e-10	1.86214e-05	-1.68048	-1.92876e-10	5.32784e-05	-1.70302	-1.92876e-10
168335655	rs147336000	4.2108e-06	-1.17784e-10	-1.1808	3.07257e-05	-1.17784e-10	-1.1797	8.88945e-05	-1.17784e-10	-1.1911
168335825	rs72703312	3.33945e-06	-1.41264	-1.92876e-10	2.70651e-05	-1.30655	-1.92876e-10	8.56747e-05	-1.22799	-1.92876e-10
168335976	rs12501419	4.17091e-06	-1.17784e-10	-1.19032	3.02751e-05	-1.17784e-10	-1.19447	8.75933e-05	-1.17784e-10	-1.20585
168336120	rs72703314	2.65453e-06	-1.64218	-1.92876e-10	1.8938e-05	-1.66363	-1.92876e-10	5.78729e-05	-1.6203	-1.92876e-10
168336304	rs2250633	2.68789e-06	-0.907539	-0.722154	2.1211e-05	-0.794157	-0.756121	7.8677e-05	-0.667624	-0.645577
168336332	rs62333591	2.52221e-06	-1.69332	-1.92876e-10	1.8514e-05	-1.68627	-1.92876e-10	5.48894e-05	-1.67323	-1.92876e-10
168336641	rs2952481	2.67819e-06	-1.12292	-0.51039	1.54366e-05	-1.3121	-0.555959	4.4752e-05	-1.34651	-0.530903
168337361	rs72621965	9.31297e-06	-1.17784e-10	-0.387042	6.68847e-05	-1.17784e-10	-0.401827	0.000203601	-1.17784e-10	-0.362392
168337525	rs72621966	5.47293e-06	-1.17784e-10	-0.918635	4.23362e-05	-1.17784e-10	-0.859156	0.000122874	-1.17784e-10	-0.867395
168337543	rs2706843	2.67918e-06	-1.11956	-0.513377	1.56396e-05	-1.29614	-0.558849	4.5357e-05	-1.33014	-0.533846
168337827	rs2706844	2.47571e-06	-0.920084	-0.79184	1.95687e-05	-0.807553	-0.823316	7.1956e-05	-0.68191	-0.720587
168337878	rs2952430	2.48599e-06	-1.70778	-1.92876e-10	1.82042e-05	-1.70315	-1.92876e-10	5.24412e-05	-1.71886	-1.92876e-10
168337971	rs117755914	5.74832e-06	-1.17784e-10	-0.869543	4.18301e-05	-1.17784e-10	-0.871182	0.000118491	-1.17784e-10	-0.903713
168338369	rs6837064	2.50816e-06	-1.6989	-1.92876e-10	1.84669e-05	-1.68882	-1.92876e-10	5.46311e-05	-1.67795	-1.92876e-10
168338435	rs2319257	9.51179e-06	-0.365917	-1.92876e-10	2.38107e-05	-1.43466	-1.92876e-10	7.81028e-05	-1.32053	-1.92876e-10
168338456	rs76151678	1.96496e-06	-1.34056	-0.602422	1.16342e-05	-1.58695	-0.5639	3.47509e-05	-1.53322	-0.597125
168338506	rs2952482	1.14154e-06	-1.71923	-0.766836	9.29817e-06	-1.63605	-0.738933	2.51247e-05	-1.65616	-0.798542
168339018	rs76654334	2.34143e-06	-0.933154	-0.834533	1.85209e-05	-0.821516	-0.864382	6.76933e-05	-0.696808	-0.766757
168339611	rs72621967	9.10671e-06	-1.17784e-10	-0.409438	6.54165e-05	-1.17784e-10	-0.424024	0.000199026	-1.17784e-10	-0.385118
168339650	rs62333592	2.51356e-06	-1.69675	-1.92876e-10	1.83313e-05	-1.69619	-1.92876e-10	5.32289e-05	-1.70395	-1.92876e-10
168340012	rs62333593	9.84111e-07	-1.54619	-1.08827	1.01096e-05	-1.21107	-1.08024	3.91474e-05	-0.898885	-1.11233
168340897	rs73864205	2.09953e-06	-1.23471	-0.642027	1.17226e-05	-1.53854	-0.604734	3.5532e-05	-1.47122	-0.636901
168340939	rs2319260	9.06468e-06	-1.17784e-10	-0.414064	6.51173e-05	-1.17784e-10	-0.428608	0.000198094	-1.17784e-10	-0.389813
168341296	rs11935296	2.09568e-06	-1.23471	-0.643864	1.17004e-05	-1.53854	-0.606629	3.54665e-05	-1.47122	-0.638747
168341359	rs2319261	1.01606e-06	-1.52261	-1.07991	1.06243e-05	-1.16763	-1.07402	4.13456e-05	-0.849173	-1.10741
168342069	rs2706833	8.50122e-07	-1.61502	-1.1658	6.46726e-06	-1.57729	-1.16076	2.33161e-05	-1.36906	-1.16035
168342659	rs72703315	1.42593e-06	-1.32983	-0.933794	1.0248e-05	-1.31824	-0.959474	3.38012e-05	-1.28313	-0.874927
168342792	rs12645590	8.86729e-06	-1.17784e-10	-0.43608	6.37121e-05	-1.17784e-10	-0.450424	0.000193716	-1.17784e-10	-0.412159
168342938	rs12645615	5.0367e-06	-1.17784e-10	-1.0017	3.86376e-05	-1.17784e-10	-0.950573	0.000112264	-1.17784e-10	-0.957697
168343094	rs62333594	2.69554e-06	-1.62685	-1.92876e-10	1.79337e-05	-1.71812	-1.92876e-10	5.24478e-05	-1.71873	-1.92876e-10
168343276	rs10013164	7.23756e-07	-1.7183	-1.22345	5.70251e-06	-1.64053	-1.22337	1.87339e-05	-1.52517	-1.22305
168343459	rs10006075	7.23829e-07	-1.7182	-1.22345	5.6925e-06	-1.64228	-1.22337	1.87932e-05	-1.52201	-1.22305
168343902	rs8180236	7.23982e-07	-1.71791	-1.22353	5.69644e-06	-1.64149	-1.22347	1.8703e-05	-1.52666	-1.22321
168343988	rs116852145	2.59214e-05	-1.17784e-10	0.63662	0.000171183	-1.17784e-10	0.537934	0.000532129	-1.17784e-10	0.598334
168344082	rs143844240	2.31301e-05	-1.17784e-10	0.522686	0.000153225	-1.17784e-10	0.427112	0.000475397	-1.17784e-10	0.485598
168344708	rs4472164	2.74052e-06	-1.6103	-1.92876e-10	1.84292e-05	-1.69086	-1.92876e-10	5.88864e-05	-1.60294	-1.92876e-10
168344876	rs4516743	8.86729e-06	-1.17784e-10	-0.43608	6.37121e-05	-1.17784e-10	-0.450424	0.000193716	-1.17784e-10	-0.412159
168344919	rs72703316	3.01657e-06	-1.51433	-1.92876e-10	2.40139e-05	-1.42616	-1.92876e-10	7.51232e-05	-1.35942	-1.92876e-10
168345028	rs4590068	8.78714e-06	-1.17784e-10	-0.445161	6.31414e-05	-1.17784e-10	-0.459422	0.000191939	-1.17784e-10	-0.421376
168345114	rs184468205	2.93294e-06	-1.54245	-1.92876e-10	1.81448e-05	-1.70641	-1.92876e-10	5.36258e-05	-1.69652	-1.92876e-10
168345139	rs2319258	8.59788e-07	-1.63837	-1.13115	6.56246e-06	-1.59926	-1.12418	2.33615e-05	-1.40398	-1.12349
168345213	rs62333595	2.54199e-06	-1.6855	-1.92876e-10	1.90503e-05	-1.65772	-1.92876e-10	5.4891e-05	-1.6732	-1.92876e-10
168345607	rs34607048	1.29399e-06	-1.29703	-1.0637	1.46535e-05	-0.8375	-1.08262	3.8126e-05	-1.01839	-1.01927
168345682	rs2319259	9.05103e-07	-1.58342	-1.13473	6.19769e-06	-1.65272	-1.1279	2.37325e-05	-1.38449	-1.12722
168345698	rs12503422	1.22739e-05	-1.17784e-10	-0.110979	7.90752e-05	-1.17784e-10	-0.234399	0.00027347	-1.17784e-10	-0.0673609
168345785	rs8180155	3.91697e-05	-1.17784e-10	1.04945	0.000287757	-1.17784e-10	1.05732	0.000876754	-1.17784e-10	1.09767
168345977	rs77725218	2.32085e-06	-0.845826	-0.930693	1.85647e-05	-0.72835	-0.955187	6.75452e-05	-0.597536	-0.868219
168346279	rs76352334	2.22312e-06	-0.855109	-0.964431	1.77732e-05	-0.738239	-0.988868	6.41638e-05	-0.608059	-0.909054
168346371	rs72621968	1.26203e-05	-1.17784e-10	-0.0831445	8.54918e-05	-1.17784e-10	-0.156378	0.000266625	-1.17784e-10	-0.0927107
168346568	rs72703317	2.7974e-06	-1.58976	-1.92876e-10	1.92007e-05	-1.64985	-1.92876e-10	5.86982e-05	-1.60614	-1.92876e-10
168347216	rs117851893	1.26485e-05	-1.17784e-10	-0.0809128	8.73157e-05	-1.17784e-10	-0.135268	0.000267454	-1.17784e-10	-0.0896028
168347232	rs4330376	2.53322e-06	-1.68896	-1.92876e-10	1.816e-05	-1.70558	-1.92876e-10	5.27214e-05	-1.71353	-1.92876e-10
168347416	rs76500491	2.39413e-06	-0.75577	-0.989661	1.94132e-05	-0.632574	-1.00627	6.97894e-05	-0.495774	-0.937296
168347491	rs114014885	3.24786e-06	-1.44045	-1.92876e-10	2.84465e-05	-1.25677	-1.92876e-10	9.34294e-05	-1.14135	-1.92876e-10
168347737	rs34116384	1.02444e-06	-1.50198	-1.09233	1.05441e-05	-1.14454	-1.10469	2.71283e-05	-1.32554	-1.05244
168347746	rs150051525	1.27754e-05	-1.17784e-10	-0.0709251	8.8171e-05	-1.17784e-10	-0.12552	0.000270129	-1.17784e-10	-0.079653
168347881	rs113861595	1.4334e-05	-1.17784e-10	0.0441811	9.86611e-05	-1.17784e-10	-0.0131074	0.000302953	-1.17784e-10	0.0350269
168348547	rs34463742	2.52389e-06	-1.69265	-1.92876e-10	1.82087e-05	-1.7029	-1.92876e-10	5.26406e-05	-1.71507	-1.92876e-10
168348637	rs2706845	1.44869e-05	-1.17784e-10	0.0547962	9.96898e-05	-1.17784e-10	-0.00273437	0.000306175	-1.17784e-10	0.0456037
168348929	rs4419497	1.07146e-06	-1.35149	-1.19794	1.04826e-05	-1.05689	-1.19818	4.32641e-05	-0.702686	-1.20854
168349340	rs72621969	1.29957e-05	-1.17784e-10	-0.053834	8.943e-05	-1.17784e-10	-0.111341	0.000275305	-1.17784e-10	-0.0606732
168349550	rs17601772	2.31606e-06	-0.791228	-0.987354	1.8737e-05	-0.67025	-1.00405	6.72243e-05	-0.535773	-0.934744
168349776	rs144501529	3.97024e-06	-1.23962	-1.92876e-10	4.80385e-05	-0.732796	-1.92876e-10	0.000148762	-0.676205	-1.92876e-10
168349831	rs17523416	3.20661e-06	-1.45324	-1.92876e-10	1.80227e-05	-1.71317	-1.92876e-10	5.24649e-05	-1.71841	-1.92876e-10
168350165	rs62333596	1.02304e-06	-1.49616	-1.09952	1.05716e-05	-1.1351	-1.11153	2.71174e-05	-1.31771	-1.06066
168350182	rs2319244	1.33761e-06	-1.69896	-0.628607	9.44852e-06	-1.70403	-0.654914	2.96011e-05	-1.6521	-0.638638
168350185	rs12506707	1.03629e-06	-1.35949	-1.22332	1.00609e-05	-1.07276	-1.22338	4.18273e-05	-0.721906	-1.2231
168350332	rs74514354	2.21787e-06	-0.825375	-0.996529	1.79096e-05	-0.706575	-1.01289	6.40253e-05	-0.574375	-0.944899
168350414	rs72621970	1.3035e-05	-1.17784e-10	-0.0508132	8.99191e-05	-1.17784e-10	-0.105888	0.000275596	-1.17784e-10	-0.0596171
168351130	rs6553778	1.35934e-06	-1.69486	-0.616594	9.59444e-06	-1.70045	-0.643168	2.97487e-05	-1.65904	-0.626726
168352047	rs115229924	4.65825e-06	-1.07981	-1.92876e-10	2.07883e-05	-1.57041	-1.92876e-10	6.50243e-05	-1.50379	-1.92876e-10
168352407	rs72621971	1.24582e-05	-1.17784e-10	-0.0960696	8.60337e-05	-1.17784e-10	-0.150059	0.000263447	-1.17784e-10	-0.104702
168352476	rs11728128	2.85076e-06	-1.57086	-1.92876e-10	1.94656e-05	-1.63615	-1.92876e-10	5.40904e-05	-1.6879	-1.92876e-10
168352809	rs143229414	2.72023e-06	-1.61773	-1.92876e-10	1.81939e-05	-1.70371	-1.92876e-10	5.27924e-05	-1.71218	-1.92876e-10
168352981	rs6812213	1.3444e-06	-1.7059	-0.616594	9.53228e-06	-1.70695	-0.643168	3.02069e-05	-1.64375	-0.626726
168353195	rs138785922	4.10952e-06	-1.17784e-10	-1.20514	2.98263e-05	-1.17784e-10	-1.20941	8.65397e-05	-1.17784e-10	-1.21795
168353335	rs34586928	1.05691e-06	-1.45899	-1.10412	1.11682e-05	-1.07583	-1.1159	2.83402e-05	-1.26833	-1.06594
168353359	rs72621972	1.18325e-05	-1.17784e-10	-0.147598	8.1619e-05	-1.17784e-10	-0.202736	0.000250219	-1.17784e-10	-0.156216
168353430	rs13136714	1.03488e-06	-1.48004	-1.10412	1.0854e-05	-1.10436	-1.1159	2.76499e-05	-1.29299	-1.06594
168354419	rs10517938	1.3444e-06	-1.7059	-0.616594	9.53228e-06	-1.70695	-0.643168	3.02069e-05	-1.64375	-0.626726
168354556	rs78680349	1.25222e-05	-1.17784e-10	-0.0909449	0.000101149	-1.17784e-10	0.0117959	0.000276216	-1.17784e-10	-0.0573684
168354904	rs79206276	4.29456e-06	-1.1611	-1.92876e-10	2.38071e-05	-1.43481	-1.92876e-10	7.2614e-05	-1.39339	-1.92876e-10
168355494	rs11941943	1.38338e-06	-1.69486	-0.599067	9.76033e-06	-1.70045	-0.626026	3.02703e-05	-1.65904	-0.609345
168355684	rs17523451	1.03161e-06	-1.36919	-1.21814	9.98176e-06	-1.08578	-1.21825	4.11895e-05	-0.738096	-1.22227
168355927	rs76321197	2.33696e-06	-0.762639	-1.00696	1.89537e-05	-0.639869	-1.02293	6.79362e-05	-0.503516	-0.956466
168356020	rs75198187	1.50609e-06	-1.47385	-0.735084	9.5083e-06	-1.65788	-0.694755	2.81574e-05	-1.6196	-0.721144
168356099	rs34871603	1.37981e-06	-1.70254	-0.593959	9.80847e-06	-1.70371	-0.617842	3.08169e-05	-1.65112	-0.599373
168356323	rs17601821	2.51108e-06	-1.69774	-1.92876e-10	1.82903e-05	-1.69843	-1.92876e-10	5.25432e-05	-1.71692	-1.92876e-10
168356759	rs142930157	2.81787e-06	-1.58247	-1.92876e-10	1.92985e-05	-1.64477	-1.92876e-10	5.38096e-05	-1.6931	-1.92876e-10
168357261	rs34514527	1.27415e-06	-1.59023	-0.785938	8.25711e-06	-1.69222	-0.8015	2.45415e-05	-1.70487	-0.773322
168357266	rs34773757	1.2776e-06	-1.59313	-0.78033	8.32107e-06	-1.69002	-0.795993	2.46565e-05	-1.70588	-0.767634
168357367	rs141555654	1.13384e-05	-1.17784e-10	-0.190255	7.85216e-05	-1.17784e-10	-0.241425	0.000240328	-1.17784e-10	-0.196548
168357565	rs112448253	2.61355e-06	-0.815881	-0.841861	1.94232e-05	-0.775167	-0.863162	6.98724e-05	-0.65618	-0.775701
168357681	rs143544109	1.13384e-05	-1.17784e-10	-0.190255	7.85216e-05	-1.17784e-10	-0.241425	0.000240328	-1.17784e-10	-0.196548
168357862	rs28873461	5.55186e-06	-1.17784e-10	-0.904317	4.16308e-05	-1.17784e-10	-0.875957	0.000114483	-1.17784e-10	-0.938123
168357902	rs71620447	1.32316e-06	-1.59313	-0.74529	8.62304e-06	-1.69002	-0.760346	2.56013e-05	-1.70588	-0.730029
168357946	rs145982177	6.72178e-06	-1.17784e-10	-0.713097	4.83486e-05	-1.17784e-10	-0.726361	0.000147251	-1.17784e-10	-0.686415
168358213	rs111408481	2.43719e-06	-1.6538	-0.0738029	1.82831e-05	-1.56179	-0.137029	4.93552e-05	-1.66383	-0.115677
168358359	rs113102690	2.50135e-06	-0.8433	-0.858319	1.85867e-05	-0.803203	-0.87915	6.6624e-05	-0.685943	-0.793544
168358515	rs192089140	1.12826e-05	-1.17784e-10	-0.195192	7.81445e-05	-1.17784e-10	-0.246238	0.000239148	-1.17784e-10	-0.201471
168359129	rs189458431	4.04292e-06	-1.17784e-10	-1.22148	2.9604e-05	-1.17784e-10	-1.21689	8.62507e-05	-1.17784e-10	-1.22129
168359259	rs140381933	4.172e-06	-1.17784e-10	-1.19005	3.02161e-05	-1.17784e-10	-1.19642	8.72786e-05	-1.17784e-10	-1.20945
168359570	rs148917466	8.40779e-07	-1.65059	-1.14129	5.64307e-06	-1.71269	-1.16168	1.76492e-05	-1.67279	-1.13507
168359700	rs11520555	2.61896e-06	-1.65567	-1.92876e-10	1.81818e-05	-1.70437	-1.92876e-10	5.26222e-05	-1.71541	-1.92876e-10
168360725	rs147474845	8.74114e-05	1.85218	-1.92876e-10	0.000390782	1.36335	-1.92876e-10	0.00272443	2.23146	-1.92876e-10
168361333	rs62333605	2.51028e-06	-1.69806	-1.92876e-10	1.8366e-05	-1.69429	-1.92876e-10	5.32536e-05	-1.70349	-1.92876e-10
168361409	rs151015223	2.43726e-06	-0.850587	-0.876989	1.81174e-05	-0.810655	-0.897272	6.47719e-05	-0.693858	-0.813823
168361641	rs115610589	2.49773e-06	-0.836651	-0.866416	1.8567e-05	-0.796403	-0.887011	6.65197e-05	-0.678721	-0.802333
168361686	rs112235362	8.32485e-07	-1.65059	-1.1512	5.59499e-06	-1.71269	-1.17024	1.74684e-05	-1.67279	-1.14536
168361741	rs35850368	2.81638e-06	-1.583	-1.92876e-10	1.80406e-05	-1.71217	-1.92876e-10	5.68309e-05	-1.63847	-1.92876e-10
168361919	rs62333606	2.46527e-06	-1.71615	-1.92876e-10	1.80414e-05	-1.71213	-1.92876e-10	5.26627e-05	-1.71464	-1.92876e-10
168362558	rs4860014	8.22742e-07	-1.59028	-1.22329	8.61617e-06	-1.22764	-1.22351	3.26238e-05	-0.971741	-1.22177
168362635	rs2706823	9.23832e-07	-1.71841	-0.979266	7.1076e-06	-1.65812	-0.985519	2.76377e-05	-1.42797	-0.931395
168362801	rs2706072	3.33223e-06	-1.34735	-0.0674549	2.04798e-05	-1.45002	-0.135338	6.00479e-05	-1.47113	-0.112278
168362952	rs2706822	2.40183e-06	-1.63152	-0.110703	1.80283e-05	-1.53967	-0.173187	4.80773e-05	-1.65016	-0.15558
168363185	rs78640402	1.37338e-06	-1.1875	-1.11367	1.04661e-05	-1.13824	-1.11842	3.28127e-05	-1.04938	-1.13836
168363263	rs2706071	9.26336e-07	-1.71829	-0.976681	7.14495e-06	-1.65543	-0.982967	2.77824e-05	-1.42558	-0.92857
168363398	rs2706070	9.29547e-07	-1.71829	-0.973221	7.1694e-06	-1.65543	-0.979551	2.78877e-05	-1.42558	-0.924788
168363474	rs2319243	1.42802e-06	-1.63154	-0.630618	9.45184e-06	-1.71119	-0.647395	2.94225e-05	-1.68316	-0.613639
168363537	rs62333618	2.541e-06	-1.68589	-1.92876e-10	1.86079e-05	-1.68121	-1.92876e-10	5.38253e-05	-1.69281	-1.92876e-10
168363599	rs17601869	2.46255e-06	-1.71725	-1.92876e-10	1.85933e-05	-1.682	-1.92876e-10	5.76451e-05	-1.62425	-1.92876e-10
168363857	rs75392487	1.37338e-06	-1.1875	-1.11367	1.04661e-05	-1.13824	-1.11842	3.28127e-05	-1.04938	-1.13836
168364343	rs145441762	5.42004e-06	-1.17784e-10	-0.928347	3.85993e-05	-1.17784e-10	-0.951563	0.000119802	-1.17784e-10	-0.892715
168364625	rs2706069	3.12429e-06	-1.36066	-0.118582	1.927e-05	-1.46132	-0.184923	5.64966e-05	-1.48198	-0.162392
168364638	rs2319242	8.58715e-07	-1.55366	-1.2171	8.65176e-06	-1.22847	-1.21856	3.17092e-05	-0.99874	-1.22321
168365112	rs116286277	2.46171e-06	-1.71759	-1.92876e-10	1.79371e-05	-1.71793	-1.92876e-10	5.42307e-05	-1.6853	-1.92876e-10
168365498	rs79933484	1.10709e-05	-1.17784e-10	-0.214127	7.69678e-05	-1.17784e-10	-0.261411	0.000235752	-1.17784e-10	-0.215771
168365551	rs74864321	1.33091e-06	-1.18139	-1.15119	1.01676e-05	-1.13186	-1.15373	3.19666e-05	-1.04253	-1.17133
168366059	rs11936627	1.48979e-06	-1.61377	-0.606044	9.75611e-06	-1.70374	-0.623167	2.98217e-05	-1.6946	-0.588719
168366518	rs11133037	1.46921e-06	-1.60965	-0.624073	9.61081e-06	-1.70097	-0.640943	2.91904e-05	-1.69771	-0.607001
168367246	rs62333619	2.46599e-06	-1.71586	-1.92876e-10	1.79826e-05	-1.71539	-1.92876e-10	5.26201e-05	-1.71545	-1.92876e-10
168367333	rs2319240	2.49483e-06	-0.826897	-0.877331	1.85555e-05	-0.78643	-0.897604	6.6435e-05	-0.668133	-0.814195
168368652	rs34209900	1.68357e-06	-1.60121	-0.496323	1.08626e-05	-1.70456	-0.514915	3.3313e-05	-1.69507	-0.477532
168368768	rs2706067	3.21846e-06	-1.35811	-0.0914373	2.00428e-05	-1.44833	-0.158602	5.88011e-05	-1.4686	-0.135788
168368850	rs79330158	2.54977e-06	-1.68245	-1.92876e-10	1.86764e-05	-1.67754	-1.92876e-10	5.39911e-05	-1.68973	-1.92876e-10
168368857	rs72703320	2.72862e-06	-1.61466	-1.92876e-10	1.8975e-05	-1.66168	-1.92876e-10	5.80583e-05	-1.61711	-1.92876e-10
168368859	rs72703321	2.7856e-06	-1.59399	-1.92876e-10	1.92728e-05	-1.6461	-1.92876e-10	5.92569e-05	-1.59667	-1.92876e-10
168370018	rs75092817	2.46478e-06	-0.823278	-0.893071	1.83421e-05	-0.78273	-0.912871	6.55637e-05	-0.664205	-0.831325
168370625	rs62333620	2.57287e-06	-1.67343	-1.92876e-10	1.8856e-05	-1.66797	-1.92876e-10	5.44318e-05	-1.6816	-1.92876e-10
168370840	rs79251033	5.12205e-06	-1.17784e-10	-0.984896	3.90995e-05	-1.17784e-10	-0.938688	0.000110634	-1.17784e-10	-0.972325
168371141	rs57814872	9.03326e-07	-1.49658	-1.22354	1.05055e-05	-1.02931	-1.22359	4.07158e-05	-0.751133	-1.2208
168371489	rs75320396	1.35658e-06	-1.19731	-1.11618	1.0342e-05	-1.14849	-1.12009	3.24057e-05	-1.06039	-1.13983
168371561	rs62333622	9.03505e-07	-1.49638	-1.22354	1.08062e-05	-1.00109	-1.22359	4.19113e-05	-0.722193	-1.2208
168371998	rs192992497	2.80782e-06	-1.58604	-1.92876e-10	1.80655e-05	-1.7108	-1.92876e-10	5.2506e-05	-1.71763	-1.92876e-10
168373351	rs143104557	9.50898e-06	-1.17784e-10	-0.366214	5.41601e-05	-1.17784e-10	-0.612853	0.000178204	-1.17784e-10	-0.495624
168373892	rs2706074	1.01939e-06	-1.71922	-0.880026	7.6997e-06	-1.67494	-0.888677	2.95078e-05	-1.46917	-0.824726
168374111	rs190516602	2.90523e-06	-1.55194	-1.92876e-10	2.84396e-05	-1.25701	-1.92876e-10	6.18883e-05	-1.55322	-1.92876e-10
168374659	rs77055462	1.05443e-05	-1.17784e-10	-0.262868	7.33848e-05	-1.17784e-10	-0.309081	0.000224241	-1.17784e-10	-0.265831
168374893	rs6841602	1.39966e-06	-1.16471	-1.11752	1.06793e-05	-1.11442	-1.12207	3.35286e-05	-1.02382	-1.14233
168375063	rs2706821	1.23545e-06	-1.35288	-1.05413	9.51177e-06	-1.29237	-1.0599	2.87344e-05	-1.23453	-1.08593
168375266	rs75614602	3.46314e-06	-1.37628	-1.92876e-10	2.73378e-05	-1.29653	-1.92876e-10	8.7628e-05	-1.20545	-1.92876e-10
168375863	rs6854438	2.38623e-06	-0.840984	-0.907753	1.77927e-05	-0.800834	-0.925178	6.35055e-05	-0.683426	-0.844
168376093	rs7681743	1.671e-06	-1.59458	-0.510444	1.07984e-05	-1.69524	-0.530161	3.24502e-05	-1.70364	-0.495202
168376163	rs28492887	4.01288e-06	-1.22894	-1.92876e-10	3.13261e-05	-1.16035	-1.92876e-10	0.000101712	-1.05641	-1.92876e-10
168376165	rs75671965	1.73985e-05	0.237933	-1.92876e-10	9.71906e-05	-0.0281244	-1.92876e-10	0.000596505	0.712536	-1.92876e-10
168376301	rs75311832	5.85667e-06	-1.17784e-10	-0.850868	4.479e-05	-1.17784e-10	-0.802813	0.000129804	-1.17784e-10	-0.812523
168376692	rs2252437	2.83399e-06	-1.35133	-0.225437	1.77061e-05	-1.44245	-0.288439	5.18601e-05	-1.46295	-0.267054
168376915	rs6553798	2.28079e-06	-0.881283	-0.912644	1.69932e-05	-0.842055	-0.929932	6.04585e-05	-0.727232	-0.849363
168377323	rs6553799	1.18674e-06	-1.38572	-1.06152	9.11359e-06	-1.32788	-1.06715	2.74828e-05	-1.27241	-1.09258
168377326	rs12649155	1.63199e-06	-1.60535	-0.523301	1.06136e-05	-1.69982	-0.542838	3.21639e-05	-1.69951	-0.508196
168377503	rs80342680	2.65012e-06	-1.64385	-1.92876e-10	1.94513e-05	-1.63689	-1.92876e-10	5.59301e-05	-1.65445	-1.92876e-10
168378074	rs77848083	1.01415e-05	-1.17784e-10	-0.301812	7.06495e-05	-1.17784e-10	-0.347067	0.000215689	-1.17784e-10	-0.304715
168378150	rs78582793	1.01415e-05	-1.17784e-10	-0.301812	7.06495e-05	-1.17784e-10	-0.347067	0.000215689	-1.17784e-10	-0.304715
168378420	rs2319264	9.14983e-07	-1.48371	-1.22359	1.03011e-05	-1.04902	-1.22353	4.5696e-05	-0.636299	-1.22024
168378590	rs77225034	5.21465e-06	-1.17784e-10	-0.966977	3.96278e-05	-1.17784e-10	-0.925267	0.000114915	-1.17784e-10	-0.934356
168379054	rs76843457	8.68093e-06	-1.17784e-10	-0.457322	6.0882e-05	-1.17784e-10	-0.495861	0.000184891	-1.17784e-10	-0.458784
168379171	rs35474386	2.74217e-06	-1.6097	-1.92876e-10	1.79243e-05	-1.71864	-1.92876e-10	5.4132e-05	-1.68713	-1.92876e-10
168379558	rs1987056	8.72605e-06	-1.17784e-10	-0.452138	6.11903e-05	-1.17784e-10	-0.490809	0.000185851	-1.17784e-10	-0.453605
168380411	rs6846744	2.01642e-06	-0.991972	-0.925154	1.30495e-05	-1.0921	-0.943954	5.11712e-05	-0.877024	-0.866351
168380980	rs76219251	8.60773e-06	-1.17784e-10	-0.465789	6.03817e-05	-1.17784e-10	-0.504112	0.000183334	-1.17784e-10	-0.467243
168381550	rs17523610	2.21216e-06	-0.966731	-0.857752	1.42614e-05	-1.06864	-0.878598	5.65851e-05	-0.849879	-0.792928
168382012	rs72703323	2.53342e-06	-1.68888	-1.92876e-10	1.82389e-05	-1.70124	-1.92876e-10	5.48441e-05	-1.67406	-1.92876e-10
168382809	rs76918696	5.74076e-06	-0.870858	-1.92876e-10	4.04216e-05	-0.905433	-1.92876e-10	5.7599e-05	-1.62505	-1.92876e-10
168382817	rs1382238	1.13047e-06	-1.68358	-0.812233	7.84103e-06	-1.71829	-0.827134	2.56791e-05	-1.63738	-0.795496
168383183	rs7661537	1.12496e-06	-1.68358	-0.817119	7.8035e-06	-1.71829	-0.831931	2.55515e-05	-1.63738	-0.800481
168384453	rs11736359	1.11727e-06	-1.6851	-0.822461	7.76618e-06	-1.71785	-0.837174	2.53502e-05	-1.63983	-0.805932
168384632	rs11736237	4.69618e-06	-1.0717	-1.92876e-10	6.07865e-05	-0.497431	-1.92876e-10	0.000189429	-0.434538	-1.92876e-10
168385251	rs113787187	2.47614e-06	-1.71175	-1.92876e-10	1.79679e-05	-1.71621	-1.92876e-10	5.24218e-05	-1.71923	-1.92876e-10
168385479	rs1478232	2.19026e-06	-1.613	-0.221427	1.80858e-05	-1.43648	-0.273197	4.68518e-05	-1.58423	-0.247335
168387369	rs9312556	9.8323e-07	-1.52169	-1.11368	6.91464e-06	-1.55429	-1.11687	2.18862e-05	-1.45541	-1.13729
168387452	rs116255162	2.53865e-06	-1.68682	-1.92876e-10	1.92488e-05	-1.64735	-1.92876e-10	5.65115e-05	-1.64411	-1.92876e-10
168387822	rs116752387	5.2092e-06	-0.968023	-1.92876e-10	6.99894e-05	-0.356455	-1.92876e-10	0.000218869	-0.290077	-1.92876e-10
168388140	rs80073004	1.74857e-06	-1.12298	-0.936668	1.14319e-05	-1.21329	-0.955095	4.38638e-05	-1.0185	-0.878959
168388342	rs10517939	8.83225e-07	-1.53265	-1.20998	9.4365e-06	-1.14946	-1.21076	4.03303e-05	-0.761281	-1.22017
168388408	rs17704165	1.10026e-06	-1.37043	-1.15247	7.57262e-06	-1.42568	-1.15458	2.52462e-05	-1.27848	-1.1714
168388824	rs12644036	1.9775e-05	-1.17784e-10	0.365967	0.000118832	-1.17784e-10	0.172916	0.000424258	-1.17784e-10	0.371789
168389054	rs1478239	2.64614e-06	-1.64535	-1.92876e-10	1.84403e-05	-1.69026	-1.92876e-10	5.24942e-05	-1.71785	-1.92876e-10
168389208	rs17523654	8.70106e-07	-1.5454	-1.21219	9.20495e-06	-1.17191	-1.21315	3.91266e-05	-0.790459	-1.22129
168389344	rs13150354	2.30827e-06	-1.5898	-0.192152	1.9313e-05	-1.39934	-0.244683	4.94964e-05	-1.55821	-0.218439
168389658	rs192989593	4.84142e-06	-1.04124	-1.92876e-10	6.33754e-05	-0.455723	-1.92876e-10	0.000197704	-0.391779	-1.92876e-10
168389663	rs34790673	8.78003e-07	-1.71869	-1.02987	6.51533e-06	-1.69364	-1.037	2.56618e-05	-1.4482	-0.985349
168390248	rs12646941	2.86427e-06	-1.29236	-0.273779	1.84269e-05	-1.36683	-0.324161	5.395e-05	-1.3915	-0.298997
168390470	rs17704183	1.17752e-06	-1.62267	-0.83237	7.92701e-06	-1.68878	-0.845739	2.37582e-05	-1.69528	-0.815342
168391112	rs17053293	1.45626e-06	-1.27416	-0.968422	1.00079e-05	-1.31564	-0.985782	3.70187e-05	-1.15328	-0.913849
168391239	rs75213707	4.03456e-06	-1.17784e-10	-1.22355	2.94388e-05	-1.17784e-10	-1.22248	8.60526e-05	-1.17784e-10	-1.22359
168391333	rs6817078	3.46404e-06	-1.10554	-0.270473	2.17095e-05	-1.21353	-0.313513	6.9097e-05	-1.17094	-0.272104
168391917	rs75624581	5.95912e-06	-1.17784e-10	-0.833526	4.20584e-05	-1.17784e-10	-0.865739	0.000131983	-1.17784e-10	-0.795879
168392179	rs17053296	2.75076e-06	-1.60657	-1.92876e-10	1.79141e-05	-1.71921	-1.92876e-10	5.456e-05	-1.67925	-1.92876e-10
168392223	rs7694220	1.18815e-06	-1.6796	-0.766446	8.22751e-06	-1.71641	-0.780906	2.66349e-05	-1.64828	-0.748054
168392426	rs148098671	4.09262e-06	-1.20926	-1.92876e-10	2.40756e-05	-1.4236	-1.92876e-10	6.47471e-05	-1.50806	-1.92876e-10
168392826	rs56678518	8.95811e-07	-1.51561	-1.21287	9.9453e-06	-1.09391	-1.21379	4.30674e-05	-0.6942	-1.22159
168393165	rs138064821	4.03507e-06	-1.17784e-10	-1.22343	2.94062e-05	-1.17784e-10	-1.22359	8.61564e-05	-1.17784e-10	-1.22239
168393631	rs114504200	3.73521e-06	-1.30065	-1.92876e-10	2.23587e-05	-1.49758	-1.92876e-10	7.06944e-05	-1.42019	-1.92876e-10
168394154	rs118151187	8.27637e-06	-1.17784e-10	-0.505046	5.8254e-05	-1.17784e-10	-0.539986	0.000176346	-1.17784e-10	-0.506106
168394164	rs117191239	8.31003e-06	-1.17784e-10	-0.500987	5.8485e-05	-1.17784e-10	-0.536027	0.000177062	-1.17784e-10	-0.502051
168394276	rs115411072	2.65653e-06	-1.64143	-1.92876e-10	2.02362e-05	-1.59733	-1.92876e-10	5.9459e-05	-1.59327	-1.92876e-10
168394544	rs7671943	4.81443e-06	-1.04683	-1.92876e-10	2.74755e-05	-1.2915	-1.92876e-10	8.43292e-05	-1.24382	-1.92876e-10
168395045	rs75355082	1.86476e-06	-1.10638	-0.888942	1.21575e-05	-1.19799	-0.908867	4.70501e-05	-1.00051	-0.826828
168395222	rs74467310	2.27398e-06	-1.0424	-0.754522	1.48881e-05	-1.12607	-0.778168	5.95775e-05	-0.909804	-0.68147
168395997	rs79063107	2.23364e-06	-1.07232	-0.742495	1.46478e-05	-1.15406	-0.766446	5.84074e-05	-0.942562	-0.668547
168396299	rs183868335	4.5322e-06	-1.10724	-1.92876e-10	4.90418e-05	-0.712125	-1.92876e-10	8.95973e-05	-1.18323	-1.92876e-10
168397266	rs17053300	2.21416e-06	-1.08406	-0.739513	1.45302e-05	-1.16503	-0.763539	5.78455e-05	-0.955432	-0.665344
168397337	rs72703325	3.14327e-06	-1.47319	-1.92876e-10	2.52158e-05	-1.37733	-1.92876e-10	7.92842e-05	-1.30551	-1.92876e-10
168397390	rs6838532	9.24068e-07	-1.71922	-0.978195	6.77428e-06	-1.70436	-0.9873	2.64213e-05	-1.47533	-0.92905
168397964	rs72703326	2.99424e-06	-1.52176	-1.92876e-10	2.38012e-05	-1.43506	-1.92876e-10	7.43854e-05	-1.36929	-1.92876e-10
168398223	rs12499831	1.24258e-06	-1.6851	-0.716162	8.59751e-06	-1.71785	-0.73548	2.81807e-05	-1.63983	-0.700082
168399197	rs78468893	8.71544e-06	-1.17784e-10	-0.453354	6.0754e-05	-1.17784e-10	-0.497965	0.000184665	-1.17784e-10	-0.460008
168399343	rs79356973	8.92932e-06	-1.17784e-10	-0.42911	6.2201e-05	-1.17784e-10	-0.474428	0.000189177	-1.17784e-10	-0.435868
168399515	rs76762906	2.39483e-06	-1.02655	-0.718593	1.56495e-05	-1.11122	-0.743139	6.30028e-05	-0.892479	-0.642894
168399941	rs148259101	4.44865e-06	-1.17784e-10	-1.12585	3.27771e-05	-1.17784e-10	-1.11507	9.76902e-05	-1.17784e-10	-1.09675
168400413	rs55786536	8.01997e-07	-1.61595	-1.22315	8.41735e-06	-1.25151	-1.223	3.41821e-05	-0.929529	-1.21732
168400571	rs114345329	4.47709e-06	-1.11948	-1.92876e-10	5.69058e-05	-0.5634	-1.92876e-10	0.000177035	-0.502207	-1.92876e-10
168400614	rs62333637	9.4013e-07	-1.59823	-1.08196	6.12828e-06	-1.67352	-1.11836	1.81827e-05	-1.7044	-1.07368
168400843	rs2126866	5.09031e-06	-1.51424	0.523125	4.60993e-05	-1.22513	0.451133	0.000109212	-1.46835	0.483089
168400880	rs2126865	3.79673e-06	-1.53826	0.253952	3.40175e-05	-1.26211	0.184185	8.28872e-05	-1.48844	0.227369
168401003	rs2169736	9.45927e-07	-1.6833	-0.990737	6.65581e-06	-1.7133	-0.996006	2.20118e-05	-1.62893	-0.958041
168401478	rs142366390	5.82006e-06	-1.17784e-10	-0.857139	4.14905e-05	-1.17784e-10	-0.879334	0.000128479	-1.17784e-10	-0.822785
168402579	rs67201923	1.03833e-06	-1.50962	-1.07122	1.18952e-05	-1.15616	-0.9725	3.43293e-05	-1.08938	-1.05317
168402906	rs77867179	2.0903e-05	-1.17784e-10	0.421442	0.000166294	-1.17784e-10	0.50896	0.00043419	-1.17784e-10	0.39493
168403438	rs80228165	3.19609e-06	-1.45652	-1.92876e-10	2.60563e-05	-1.34454	-1.92876e-10	7.0686e-05	-1.4203	-1.92876e-10
168403671	rs9999852	7.42284e-07	-1.71923	-1.19724	5.59014e-06	-1.71649	-1.16731	1.64712e-05	-1.67612	-1.20082
168403745	rs10028586	2.69038e-06	-1.62877	-1.92876e-10	2.15833e-05	-1.53288	-1.92876e-10	7.19795e-05	-1.40217	-1.92876e-10
168404267	rs28436983	8.65756e-07	-1.59896	-1.16365	6.49827e-06	-1.61162	-1.12165	1.72521e-05	-1.66163	-1.16899
168404942	rs117178451	1.63706e-05	-1.17784e-10	0.177037	0.000132726	-1.17784e-10	0.283487	0.000346527	-1.17784e-10	0.169409
168405041	rs62333638	3.93722e-06	-1.48142	0.233449	2.9402e-05	-1.48698	0.263251	7.82663e-05	-1.52805	0.209616
168405248	rs147886052	4.14546e-06	-1.51192	0.315483	4.40064e-05	-1.20572	0.385254	0.000104515	-1.39976	0.370547
168405438	rs140878126	7.87059e-07	-1.68039	-1.17751	5.81999e-06	-1.68931	-1.15419	1.61934e-05	-1.71118	-1.18276
168405476	rs115011249	5.49307e-06	0.160759	-1.07572	2.44044e-05	-0.34391	-1.06613	6.30742e-05	-0.450992	-1.08325
168405738	rs72703328	1.24315e-06	-1.19519	-1.20561	7.76975e-06	-1.33472	-1.21984	2.35864e-05	-1.31438	-1.2035
168406550	rs62333639	2.92552e-06	-1.54498	-1.92876e-10	2.36135e-05	-1.44298	-1.92876e-10	6.2434e-05	-1.54444	-1.92876e-10
168406561	rs10517940	4.04757e-06	-1.22033	-1.92876e-10	2.89713e-05	-1.23849	-1.92876e-10	0.000107818	-0.998107	-1.92876e-10
168406760	rs17523798	6.97627e-06	-0.675936	-1.92876e-10	8.08551e-05	-0.212139	-1.92876e-10	0.000241574	-0.191376	-1.92876e-10
168406872	rs9790358	1.62093e-06	-1.59312	-0.542331	1.26487e-05	-1.65059	-0.416653	3.05912e-05	-1.69436	-0.563474
168407536	rs13151666	2.5726e-06	-1.67353	-1.92876e-10	2.05432e-05	-1.58227	-1.92876e-10	6.76522e-05	-1.46417	-1.92876e-10
168407742	rs1478231	5.44957e-06	-1.17784e-10	-0.922913	3.83773e-05	-1.17784e-10	-0.957332	0.000115535	-1.17784e-10	-0.928975
168408180	rs78562501	0.000993393	4.28268	-1.92876e-10	0.00235154	3.15803	-1.92876e-10	0.0310255	4.66401	-1.92876e-10
168408915	rs62333640	3.12152e-06	-0.372339	-1.10779	1.65177e-05	-0.698369	-1.102	4.31358e-05	-0.798286	-1.11591
168409256	rs11933435	8.54463e-07	-1.57227	-1.20346	6.22423e-06	-1.59908	-1.17727	1.71059e-05	-1.63307	-1.20606
168409667	rs11736227	3.97156e-06	-1.23929	-1.92876e-10	4.80615e-05	-0.732317	-1.92876e-10	0.000148835	-0.675712	-1.92876e-10
168410962	rs117731657	1.7616e-05	-1.17784e-10	0.250357	0.000142597	-1.17784e-10	0.355223	0.000371661	-1.17784e-10	0.239429
168411399	rs77763469	1.61074e-06	-1.01127	-1.13048	1.19316e-05	-0.980037	-1.14557	2.87508e-05	-1.21108	-1.10881
168411464	rs75063208	1.67848e-06	-1.57082	-0.529737	1.35869e-05	-1.59446	-0.401227	3.31168e-05	-1.62859	-0.549923
168412151	rs17053311	1.96466e-05	-1.17784e-10	0.359454	0.000149835	-1.17784e-10	0.40474	0.000410801	-1.17784e-10	0.339556
168412628	rs116824413	0.00081109	4.07993	-1.92876e-10	0.00241871	3.18619	-1.92876e-10	0.0323696	4.70642	-1.92876e-10
168413333	rs2873937	8.59243e-07	-1.5739	-1.19626	6.28478e-06	-1.60055	-1.16612	1.72024e-05	-1.63431	-1.1992
168413441	rs1124558	8.68907e-07	-1.56271	-1.19626	6.34875e-06	-1.59042	-1.16612	1.7351e-05	-1.62571	-1.1992
168414411	rs1600106	1.59671e-06	-1.58171	-0.568792	1.2876e-05	-1.60443	-0.445009	3.15806e-05	-1.63705	-0.588959
168414704	rs1600104	1.79453e-05	-0.512555	0.781435	0.000101813	-0.819942	0.83828	0.000249109	-0.913563	0.752901
168414883	rs115790085	0.000870027	4.15007	-1.92876e-10	0.00231018	3.14028	-1.92876e-10	0.0308398	4.65801	-1.92876e-10
168414993	rs17602245	2.71077e-06	-0.521012	-1.10021	1.46748e-05	-0.827241	-1.09143	3.85135e-05	-0.92047	-1.10707
168415081	rs72703330	1.13168e-06	-1.2784	-1.21635	7.21309e-06	-1.40548	-1.22342	2.16805e-05	-1.38708	-1.21506
168415934	rs6818088	2.6357e-06	-1.6493	-1.92876e-10	2.05816e-05	-1.5804	-1.92876e-10	5.62378e-05	-1.64896	-1.92876e-10
168416048	rs11133064	1.61287e-06	-1.01336	-1.12707	1.32977e-05	-0.878045	-1.13916	3.39465e-05	-1.04693	-1.10684
168416177	rs11730125	3.04071e-06	-0.43904	-1.06732	1.62975e-05	-0.756329	-1.05746	4.25296e-05	-0.853294	-1.07506
168416371	rs151175567	5.12444e-06	-1.17784e-10	-0.984429	3.62263e-05	-1.17784e-10	-1.01501	0.000108714	-1.17784e-10	-0.989832
168416654	rs62333654	2.08344e-05	-0.488686	0.906843	0.000118026	-0.799321	0.965427	0.000287707	-0.894038	0.877428
168416734	rs116665542	2.87362e-06	-0.485535	-1.07734	1.54933e-05	-0.796596	-1.0678	4.05392e-05	-0.891457	-1.08482
168417011	rs59853081	1.66113e-06	-1.60135	-0.509609	1.33732e-05	-1.63095	-0.380589	3.27188e-05	-1.65993	-0.530675
168417136	rs28853912	2.50084e-06	-1.70182	-1.92876e-10	1.94658e-05	-1.63614	-1.92876e-10	6.27042e-05	-1.54012	-1.92876e-10
168417216	rs62333655	4.37157e-06	-1.14333	-1.92876e-10	2.46748e-05	-1.39902	-1.92876e-10	7.50953e-05	-1.35979	-1.92876e-10
168417406	rs143228733	1.05052e-05	-1.17784e-10	-0.266578	8.47531e-05	-1.17784e-10	-0.165056	0.000238424	-1.17784e-10	-0.204502
168417867	rs13118714	1.24957e-05	-0.956283	0.863217	0.000165765	-0.564895	1.07067	0.000354352	-0.744354	0.936092
168417953	rs58471370	1.23787e-05	-1.17784e-10	-0.10247	9.88908e-05	-1.17784e-10	-0.0107821	0.000261531	-1.17784e-10	-0.111998
168418217	rs2199615	1.25816e-06	-1.27665	-1.11216	9.92017e-06	-1.18421	-1.12602	2.7449e-05	-1.27476	-1.09146
168418636	rs141908636	1.45689e-05	-1.17784e-10	0.0604394	0.000119394	-1.17784e-10	0.177629	0.000333867	-1.17784e-10	0.132189
168420237	rs79424456	2.53287e-06	-1.68909	-1.92876e-10	1.79888e-05	-1.71505	-1.92876e-10	5.27623e-05	-1.71276	-1.92876e-10
168420472	rs12646176	8.26806e-06	-0.881445	0.375395	0.000104074	-0.495138	0.535447	0.000231001	-0.6824	0.446269
168420529	rs1478229	2.17852e-06	-1.18907	-0.650736	1.62866e-05	-1.15369	-0.660764	4.31245e-05	-1.31591	-0.598553
168420876	rs74957015	5.42915e-06	-1.17784e-10	-0.926668	3.82322e-05	-1.17784e-10	-0.961119	0.000114636	-1.17784e-10	-0.936794
168420893	rs28441325	2.49736e-06	-1.70321	-1.92876e-10	1.9406e-05	-1.63921	-1.92876e-10	6.24208e-05	-1.54465	-1.92876e-10
168421055	rs141969554	3.75222e-05	-1.719	2.72548	0.00036109	-1.64021	2.92454	0.000952781	-1.66658	2.84741
168421067	rs11940749	8.14691e-07	-1.66109	-1.1623	6.03239e-06	-1.68542	-1.12224	1.67104e-05	-1.69443	-1.16809
168421145	rs28877119	2.49563e-06	-1.70391	-1.92876e-10	1.93757e-05	-1.64078	-1.92876e-10	6.22766e-05	-1.54697	-1.92876e-10
168421288	rs75130632	5.57601e-06	-1.17784e-10	-0.899976	3.95792e-05	-1.17784e-10	-0.926496	0.000118924	-1.17784e-10	-0.900069
168421421	rs11940910	7.97757e-07	-1.66634	-1.17806	5.8666e-06	-1.69191	-1.14361	1.63788e-05	-1.69921	-1.18335
168421730	rs6841551	9.98124e-06	-0.810184	0.492442	0.000141292	-0.307461	0.653493	0.000313719	-0.488789	0.558735
168421734	rs112369896	2.82277e-06	-0.61046	-0.970271	1.6525e-05	-0.931041	-0.868884	9.16744e-05	-0.219325	-0.940984
168421833	rs149587043	2.54285e-06	-1.68516	-1.92876e-10	1.88511e-05	-1.66823	-1.92876e-10	5.39429e-05	-1.69063	-1.92876e-10
168421967	rs1841947	2.24395e-06	-1.17854	-0.631673	1.70018e-05	-1.1256	-0.645879	4.47759e-05	-1.2915	-0.585383
168422937	rs12647477	1.04553e-05	-0.788074	0.516732	0.000149439	-0.27994	0.682031	0.000330124	-0.463087	0.584002
168423172	rs80302730	5.00686e-06	-1.17784e-10	-1.00764	3.56431e-05	-1.17784e-10	-1.03124	0.000106858	-1.17784e-10	-1.00705
168423751	rs34381383	1.06669e-05	-0.784591	0.533289	0.00015271	-0.275611	0.699355	0.000337102	-0.459043	0.600875
168423770	rs75620951	5.3353e-06	-1.17784e-10	-0.944105	3.78545e-05	-1.17784e-10	-0.971049	0.000113877	-1.17784e-10	-0.943434
168423971	rs72703334	1.06669e-05	-0.784591	0.533289	0.00015271	-0.275611	0.699355	0.000337102	-0.459043	0.600875
168425111	rs2319274	8.06429e-07	-1.62302	-1.21057	5.79964e-06	-1.65897	-1.18804	1.638e-05	-1.67009	-1.21241
168425324	rs6844303	1.26417e-05	-0.791806	0.710353	0.000184249	-0.284581	0.896069	0.000398699	-0.467422	0.777076
168425633	rs79385171	3.8147e-05	-1.718	2.741	0.000371107	-1.62875	2.94045	0.000977078	-1.65716	2.86317
168425902	rs117530997	5.87323e-06	-1.17784e-10	-0.848045	4.14883e-05	-1.17784e-10	-0.879387	0.000125372	-1.17784e-10	-0.847267
168425991	rs117830829	5.89126e-06	-1.17784e-10	-0.844981	4.16102e-05	-1.17784e-10	-0.876453	0.000125757	-1.17784e-10	-0.8442
168426236	rs77449530	2.30098e-05	-1.17784e-10	0.517472	0.000188601	-1.17784e-10	0.634833	0.000483883	-1.17784e-10	0.503292
168426251	rs2199614	1.27366e-05	-0.784591	0.71062	0.000186612	-0.275611	0.899845	0.000402392	-0.459043	0.777916
168426745	rs79668621	6.73358e-06	-1.17784e-10	-0.711343	4.73107e-05	-1.17784e-10	-0.748062	0.000143756	-1.17784e-10	-0.710434
168426764	rs76709625	2.23591e-06	-0.737085	-1.07671	0.168149	6.74	0.687807	2.70754e-05	-1.28353	-1.0964
168426881	rs1585666	1.97082e-06	-0.739951	-1.20005	1.17936e-05	-0.920538	-1.21671	3.37508e-05	-0.961684	-1.19786
168427406	rs68052544	1.80966e-06	-1.66542	-0.359889	1.4971e-05	-1.6855	-0.213181	3.68892e-05	-1.6925	-0.378136
168427806	rs114235578	2.48791e-06	-1.70701	-1.92876e-10	1.83315e-05	-1.69618	-1.92876e-10	5.28981e-05	-1.71018	-1.92876e-10
168428319	rs116857574	4.47408e-06	-1.17784e-10	-1.12015	3.16245e-05	-1.17784e-10	-1.15087	9.5069e-05	-1.17784e-10	-1.12395
168428396	rs77599916	2.9442e-05	-1.17784e-10	0.763972	0.000228014	-1.17784e-10	0.824611	0.000620619	-1.17784e-10	0.752166
168428870	rs28756826	1.38129e-06	-1.13223	-1.16321	1.05022e-05	-1.07713	-1.17609	2.65537e-05	-1.25021	-1.14918
168429448	rs141125989	1.78733e-05	-1.17784e-10	0.264861	0.00014523	-1.17784e-10	0.373519	0.000376269	-1.17784e-10	0.251752
168429878	rs117045501	1.90335e-05	-1.17784e-10	0.32775	0.000155002	-1.17784e-10	0.43864	0.000400582	-1.17784e-10	0.314366
168430119	rs10025173	2.45882e-06	-1.71877	-1.92876e-10	1.80228e-05	-1.71316	-1.92876e-10	5.4727e-05	-1.6762	-1.92876e-10
168430375	rs10032459	1.45373e-06	-1.08312	-1.1612	1.07431e-05	-1.05662	-1.17392	2.72109e-05	-1.22819	-1.14675
168430822	rs1160487	1.36716e-05	-0.710405	0.707272	0.000197901	-0.209878	0.892844	0.000425073	-0.400234	0.773943
168431604	rs10517942	1.41209e-06	-1.09747	-1.1759	1.09718e-05	-1.0219	-1.18757	2.95275e-05	-1.12946	-1.16377
168431738	rs149545217	2.45868e-06	-1.71882	-1.92876e-10	1.7929e-05	-1.71838	-1.92876e-10	5.39764e-05	-1.69	-1.92876e-10
168431796	rs76276004	1.9992e-05	-1.17784e-10	0.376881	0.000163543	-1.17784e-10	0.492278	0.000419708	-1.17784e-10	0.361006
168432718	rs6841727	1.88663e-06	-1.65792	-0.325742	1.5508e-05	-1.68857	-0.174878	3.80493e-05	-1.69597	-0.343702
168432927	rs11943978	1.12553e-06	-1.43456	-1.06563	6.81812e-06	-1.69318	-0.992032	2.02522e-05	-1.61058	-1.05971
168433197	rs10034529	2.47038e-06	-1.71408	-1.92876e-10	1.83625e-05	-1.69449	-1.92876e-10	5.70425e-05	-1.63475	-1.92876e-10
168433342	rs13131736	1.37023e-05	-0.757619	0.756733	0.000202514	-0.242136	0.948148	0.000435118	-0.427754	0.82482
168433754	rs17053323	3.7684e-05	-1.17784e-10	1.01079	0.000292906	-1.17784e-10	1.07505	0.00079379	-1.17784e-10	0.998267
168434368	rs1382237	1.43484e-05	-0.71967	0.764858	0.000214062	-0.195191	0.956657	0.000458428	-0.383833	0.833084
168434661	rs2219758	1.39165e-05	-0.750234	0.764858	0.000206122	-0.232987	0.956657	0.000442499	-0.419198	0.833084
168435239	rs116794041	6.6968e-06	-0.716821	-1.92876e-10	5.88872e-05	-0.529175	-1.92876e-10	0.000224456	-0.264872	-1.92876e-10
168436175	rs964578	1.58819e-06	-1.01515	-1.1407	1.1931e-05	-0.970834	-1.15483	3.00432e-05	-1.15435	-1.12157
168436485	rs7682433	2.27581e-06	-0.935496	-0.860616	1.59296e-05	-0.978223	-0.858397	4.24986e-05	-1.071	-0.858079
168437001	rs1478224	1.36604e-06	-1.15123	-1.1553	1.03277e-05	-1.10092	-1.16905	2.6284e-05	-1.26917	-1.14043
168437170	rs143229280	2.79185e-06	-0.565028	-1.02672	0.430583	7.50946	0.858637	3.20442e-05	-1.16182	-1.04962
168437544	rs75014103	2.16878e-06	-0.720601	-1.12368	0.193044	7.05926	0.506613	2.63257e-05	-1.26821	-1.13979
168437692	rs12645548	1.23101e-05	-0.840357	0.73233	0.00017313	-0.369831	0.919074	0.000375595	-0.549469	0.799428
168437803	rs62332360	1.83844e-06	-1.63084	-0.378692	1.48488e-05	-1.67203	-0.234849	3.63794e-05	-1.68048	-0.404074
168438248	rs10005798	2.46675e-06	-1.71555	-1.92876e-10	1.83008e-05	-1.69785	-1.92876e-10	5.66831e-05	-1.64108	-1.92876e-10
168438639	rs4550962	1.31404e-05	-0.858896	0.81614	0.000183586	-0.398868	1.00675	0.000398309	-0.575974	0.884649
168438641	rs35154180	1.30492e-05	-0.865863	0.81614	0.000182008	-0.407502	1.00675	0.000395122	-0.584008	0.884649
168438794	rs149495130	4.34857e-06	-1.1486	-1.92876e-10	4.04006e-05	-0.905954	-1.92876e-10	0.000100954	-1.06389	-1.92876e-10
168438992	rs11724516	8.16537e-07	-1.59808	-1.22305	5.67281e-06	-1.65438	-1.21473	1.62643e-05	-1.66618	-1.2234
168439040	rs10027909	2.46517e-06	-1.71619	-1.92876e-10	1.82717e-05	-1.69944	-1.92876e-10	5.65095e-05	-1.64414	-1.92876e-10
168439072	rs2169732	1.20937e-05	-0.872803	0.747041	0.000167496	-0.416109	0.932271	0.000363724	-0.592014	0.809856
168439090	rs185129166	3.45075e-06	-1.37986	-1.92876e-10	1.91302e-05	-1.65353	-1.92876e-10	6.62935e-05	-1.48446	-1.92876e-10
168439233	rs7680535	1.66209e-06	-0.991626	-1.11875	1.23288e-05	-0.957908	-1.13496	3.09998e-05	-1.14441	-1.10016
168439408	rs35462047	2.46666e-06	-1.71559	-1.92876e-10	1.79412e-05	-1.7177	-1.92876e-10	5.39345e-05	-1.69078	-1.92876e-10
168439865	rs11931502	7.67289e-06	-0.668115	0.0873589	5.28835e-05	-0.610172	-0.0265353	0.000169149	-0.7015	0.153728
168440426	rs79430851	2.13336e-06	-0.943647	-0.917106	1.53621e-05	-0.954734	-0.918159	4.18863e-05	-1.02331	-0.92028
168441362	rs117145089	2.46949e-05	-1.17784e-10	0.588148	0.000201277	-1.17784e-10	0.699882	0.000516204	-1.17784e-10	0.567951
168442372	rs77239946	3.05398e-06	-1.50201	-1.92876e-10	3.07356e-05	-1.17938	-1.92876e-10	9.59064e-05	-1.11518	-1.92876e-10
168442699	rs10004315	2.47075e-06	-1.71393	-1.92876e-10	1.79265e-05	-1.71852	-1.92876e-10	5.37168e-05	-1.69483	-1.92876e-10
168442929	rs17053332	1.00546e-06	-1.62087	-0.992138	1.14477e-05	-1.56645	-0.600552	2.23655e-05	-1.57477	-0.996268
168443928	rs17704305	1.07622e-05	-1.17784e-10	-0.242405	9.80614e-05	-1.17784e-10	-0.0192048	0.000229785	-1.17784e-10	-0.241407
168444060	rs62332362	4.91601e-06	-0.987243	-0.0387111	2.9812e-05	-1.05982	-0.150072	9.25833e-05	-1.16166	0.011217
168444121	rs10007907	2.47051e-06	-1.71402	-1.92876e-10	1.79182e-05	-1.71898	-1.92876e-10	5.31485e-05	-1.70546	-1.92876e-10
168445006	rs116856636	2.85429e-05	-1.17784e-10	0.732959	0.000219579	-1.17784e-10	0.786916	0.00059863	-1.17784e-10	0.716091
168445048	rs2319275	1.75487e-06	-0.964355	-1.0917	1.29906e-05	-0.930018	-1.11055	3.26935e-05	-1.12015	-1.07123
168445105	rs2319276	1.20752e-05	-1.0153	0.887999	0.000138792	-0.751413	1.07959	0.000273349	-1.02081	0.953004
168445221	rs118145826	2.25282e-05	-1.17784e-10	0.49632	0.000183099	-1.17784e-10	0.605229	0.000471159	-1.17784e-10	0.476643
168445402	rs62332363	7.67048e-06	-0.623306	0.042235	5.30378e-05	-0.564157	-0.069637	0.000168784	-0.6574	0.107466
168446013	rs75121043	4.63301e-06	0.133344	-1.21859	2.15127e-05	-0.32125	-1.21491	5.54336e-05	-0.444111	-1.21926
168446022	rs1585663	1.23532e-05	-0.845293	0.740757	0.000168101	-0.405931	0.925698	0.000363955	-0.584995	0.803472
168446122	rs62332364	7.67048e-06	-0.623306	0.042235	5.30378e-05	-0.564157	-0.069637	0.000168784	-0.6574	0.107466
168446583	rs10008086	2.4721e-06	-1.71338	-1.92876e-10	1.79232e-05	-1.7187	-1.92876e-10	5.36563e-05	-1.69595	-1.92876e-10
168446786	rs34620355	1.20424e-05	-0.928662	0.798646	0.000165497	-0.485648	0.989806	0.000359522	-0.656623	0.862847
168446900	rs78724995	2.50898e-05	-1.17784e-10	0.604013	0.000192669	-1.17784e-10	0.656174	0.000526506	-1.17784e-10	0.587711
168447197	rs72703345	2.3603e-05	-1.71902	2.26195	0.000220914	-1.65613	2.44911	0.000587394	-1.67941	2.37656
168447327	rs72703346	7.74731e-07	-1.65996	-1.21373	5.58149e-06	-1.69154	-1.1938	1.58685e-05	-1.69885	-1.21537
168447346	rs62332365	7.77043e-07	-1.65636	-1.21435	5.58925e-06	-1.68906	-1.19489	1.58934e-05	-1.69672	-1.21593
168447394	rs74972155	4.18693e-06	-1.17784e-10	-1.18648	3.01825e-05	-1.17784e-10	-1.19754	8.95052e-05	-1.17784e-10	-1.18426
168447662	rs72703347	4.80548e-06	-1.04869	-1.92876e-10	2.07159e-05	-1.5739	-1.92876e-10	6.6466e-05	-1.48186	-1.92876e-10
168447968	rs118151352	2.4921e-05	-1.17784e-10	0.597261	0.000202439	-1.17784e-10	0.70564	0.000522102	-1.17784e-10	0.579311
168448425	rs1600103	1.21635e-05	-1.09769	0.977682	0.000144546	-0.808137	1.17694	0.000287849	-1.06076	1.04464
168448710	rs147678501	7.93359e-06	-1.17784e-10	-0.547344	6.03266e-05	-1.17784e-10	-0.505025	0.0001703	-1.17784e-10	-0.540991
168449298	rs17602343	5.70617e-06	-0.876902	-1.92876e-10	6.65899e-05	-0.406245	-1.92876e-10	0.000199553	-0.382472	-1.92876e-10
168449435	rs67123576	1.15778e-05	-0.942668	0.773305	0.000158369	-0.503159	0.96329	0.000344739	-0.67287	0.837106
168449807	rs114345176	4.42999e-06	-1.13005	-1.92876e-10	3.02342e-05	-1.19582	-1.92876e-10	9.85875e-05	-1.08761	-1.92876e-10
168449838	rs77754177	2.05912e-05	-1.17784e-10	0.406413	0.000166307	-1.17784e-10	0.509039	0.000431809	-1.17784e-10	0.389432
168450001	rs77900770	2.50769e-06	-1.69909	-1.92876e-10	2.33983e-05	-1.45213	-1.92876e-10	5.95219e-05	-1.59221	-1.92876e-10
168450085	rs141674698	2.05912e-05	-1.17784e-10	0.406413	0.000166307	-1.17784e-10	0.509039	0.000431809	-1.17784e-10	0.389432
168450615	rs1518203	4.86529e-06	-1.14343	0.107109	3.55497e-05	-1.1078	0.0739393	9.62632e-05	-1.27429	0.162823
168450726	rs80346533	5.78323e-06	-1.17784e-10	-0.863488	4.08797e-05	-1.17784e-10	-0.894164	0.000123449	-1.17784e-10	-0.862726
168450895	rs76867747	5.57291e-06	-1.17784e-10	-0.900533	3.94583e-05	-1.17784e-10	-0.929553	0.000118954	-1.17784e-10	-0.899811
168451147	rs35526498	2.4784e-06	-1.71084	-1.92876e-10	1.79148e-05	-1.71917	-1.92876e-10	5.34212e-05	-1.70034	-1.92876e-10
168451332	rs17523992	1.93613e-05	-1.71922	2.06405	0.000181314	-1.65045	2.24589	0.000482538	-1.67488	2.17538
168451547	rs72703348	1.07916e-05	-0.936014	0.696334	0.000146816	-0.494836	0.87922	0.000321098	-0.665149	0.758342
168451548	rs72703349	1.07916e-05	-0.936014	0.696334	0.000146816	-0.494836	0.87922	0.000321098	-0.665149	0.758342
168452014	rs2319277	4.7744e-06	-1.04553	-0.0096484	3.45122e-05	-1.03235	-0.0311324	9.24058e-05	-1.20851	0.0561487
168452085	rs35308413	1.01264e-05	-0.933265	0.629965	0.00013871	-0.485574	0.813162	0.000302763	-0.657054	0.691451
168452152	rs10020921	1.73993e-06	-0.891948	-1.17266	1.42332e-05	-0.76775	-1.18147	3.48764e-05	-0.969452	-1.15729
168452158	rs10023693	1.7685e-06	-0.877471	-1.17085	1.44796e-05	-0.75223	-1.17983	3.54335e-05	-0.955668	-1.15523
168452634	rs60518548	2.02238e-05	-1.17784e-10	0.38841	0.000165092	-1.17784e-10	0.501706	0.000430878	-1.17784e-10	0.387272
168452763	rs12507971	6.01237e-06	-1.17784e-10	-0.82463	4.41163e-05	-1.17784e-10	-0.817969	0.000124046	-1.17784e-10	-0.857902
168453685	rs74998761	4.85606e-06	-1.03822	-1.92876e-10	2.69355e-05	-1.31135	-1.92876e-10	7.93231e-05	-1.30502	-1.92876e-10
168453716	rs75766808	4.61646e-06	-1.08882	-1.92876e-10	3.55331e-05	-1.03433	-1.92876e-10	9.70775e-05	-1.10304	-1.92876e-10
168454056	rs13103512	2.48729e-06	-1.70726	-1.92876e-10	1.79154e-05	-1.71914	-1.92876e-10	5.31772e-05	-1.70492	-1.92876e-10
168455386	rs1817389	4.895e-06	-1.02716	-0.00307457	3.54431e-05	-1.00852	-0.0283481	9.42979e-05	-1.19001	0.057915
168455396	rs11731275	3.39334e-06	-0.173042	-1.22359	1.53522e-05	-0.650266	-1.22327	4.2344e-05	-0.709188	-1.22354
168455953	rs1120854	3.78684e-06	-1.20183	-0.0850909	2.75669e-05	-1.17589	-0.112291	7.45125e-05	-1.33531	-0.0322715
168456000	rs145348237	1.29471e-05	-1.17784e-10	-0.057581	8.60029e-05	-1.17784e-10	-0.150417	0.000266626	-1.17784e-10	-0.0927035
168456407	rs72703352	0.000115003	-0.24234	2.36885	0.000804755	-0.487528	2.57327	0.00185239	-0.609198	2.45488
168456975	rs9994486	1.39021e-06	-1.14393	-1.14507	1.02789e-05	-1.1166	-1.1581	2.61663e-05	-1.28523	-1.12885
168457469	rs72703353	0.000115762	-0.266162	2.39925	0.000823942	-0.495213	2.60451	0.00193402	-0.596829	2.48563
168457699	rs72703354	6.88885e-06	-0.765221	0.076675	4.62019e-05	-0.738412	-0.0333658	0.000155453	-0.774316	0.14211
168458186	rs72703355	1.69357e-05	-1.71805	1.92903	0.000161215	-1.62921	2.10714	0.000427987	-1.65753	2.03807
168458397	rs191485720	2.50074e-06	-1.70186	-1.92876e-10	1.82817e-05	-1.6989	-1.92876e-10	5.26007e-05	-1.71582	-1.92876e-10
168458525	rs72703356	0.000111013	-0.266162	2.35736	0.000789213	-0.495213	2.56145	0.00185376	-0.596829	2.44325
168460238	rs79754188	8.01259e-06	-1.01258	0.475142	0.000100743	-0.642935	0.650706	0.000221383	-0.812686	0.534026
168460328	rs55761721	1.34468e-06	-1.17728	-1.14501	9.78207e-06	-1.16761	-1.15664	2.50562e-05	-1.32947	-1.12797
168460687	rs76682706	2.49061e-06	-1.70592	-1.92876e-10	1.79182e-05	-1.71898	-1.92876e-10	5.31037e-05	-1.70631	-1.92876e-10
168460807	rs115566463	3.3047e-06	-1.42311	-1.92876e-10	3.67603e-05	-1.00038	-1.92876e-10	8.42787e-05	-1.24442	-1.92876e-10
168460821	rs112019565	4.01193e-05	-1.69351	2.76691	0.000301497	-1.71302	2.81699	0.00101284	-1.69049	2.93245
168460979	rs59345443	2.55371e-05	-1.17784e-10	0.621682	0.000196152	-1.17784e-10	0.674093	0.00053585	-1.17784e-10	0.605302
168461180	rs34334329	7.62372e-06	-1.01526	0.428074	9.81446e-05	-0.61636	0.598004	0.000217951	-0.779904	0.485623
168461526	rs75496573	2.75486e-06	-1.60509	-1.92876e-10	1.97713e-05	-1.62057	-1.92876e-10	5.50063e-05	-1.67111	-1.92876e-10
168461657	rs77588031	3.85772e-06	-0.251896	-1.01648	1.80036e-05	-0.715657	-0.99857	4.85996e-05	-0.772723	-1.02221
168461957	rs116017542	2.52667e-06	-1.69155	-1.92876e-10	1.86607e-05	-1.67838	-1.92876e-10	5.40483e-05	-1.68867	-1.92876e-10
168462797	rs116900172	4.61433e-06	-1.17784e-10	-1.08928	3.30178e-05	-1.17784e-10	-1.10775	9.84682e-05	-1.17784e-10	-1.08882
168462798	rs72703358	8.44816e-05	-0.294233	2.11232	0.000597786	-0.520966	2.3094	0.00141135	-0.621483	2.19523
168463155	rs115655019	2.88508e-06	-1.5589	-1.92876e-10	2.80293e-05	-1.27155	-1.92876e-10	8.69756e-05	-1.21292	-1.92876e-10
168463285	rs67669280	4.30991e-06	-1.22627	0.0687415	3.16638e-05	-1.18938	0.0397517	8.31287e-05	-1.38314	0.124977
168463362	rs34311776	6.98773e-06	-1.07907	0.404773	8.83867e-05	-0.696607	0.57353	0.000197675	-0.853845	0.461918
168463511	rs115988809	8.52672e-05	-0.320718	2.14806	0.000605307	-0.545242	2.34618	0.00142975	-0.644714	2.23141
168463524	rs35813981	6.80803e-06	-1.09787	0.397524	8.56528e-05	-0.72041	0.565914	0.000191975	-0.875731	0.454543
168463630	rs56072268	3.83817e-05	-1.67379	2.70292	0.000283556	-1.70771	2.75032	0.000959007	-1.66549	2.85284
168463708	rs13137471	2.48374e-06	-1.70869	-1.92876e-10	1.79139e-05	-1.71922	-1.92876e-10	5.32654e-05	-1.70326	-1.92876e-10
168463984	rs74779981	2.47493e-06	-1.71224	-1.92876e-10	2.15648e-05	-1.53374	-1.92876e-10	5.75312e-05	-1.62622	-1.92876e-10
168464681	rs62332368	2.49183e-06	-1.70543	-1.92876e-10	1.79194e-05	-1.71891	-1.92876e-10	5.30786e-05	-1.70678	-1.92876e-10
168464918	rs78815623	2.37765e-05	-1.17784e-10	0.550246	0.000182443	-1.17784e-10	0.601639	0.000499066	-1.17784e-10	0.534186
168465236	rs1026702	6.98244e-06	-1.02165	0.346594	8.86244e-05	-0.624357	0.503967	0.000197489	-0.787283	0.394413
168465380	rs1026701	8.58872e-05	-0.21341	2.04799	0.000524004	-0.586496	2.2432	0.00138302	-0.576641	2.13011
168465646	rs1600102	7.69118e-06	-0.985386	0.407011	0.000101022	-0.556768	0.567311	0.000224019	-0.722554	0.455735
168465661	rs67934221	0.000102051	-0.25821	2.26523	0.000640765	-0.608851	2.46672	0.00168152	-0.601108	2.35001
168465732	rs6852711	4.41193e-06	-1.13414	-1.92876e-10	1.99402e-05	-1.61206	-1.92876e-10	6.32803e-05	-1.53098	-1.92876e-10
168466135	rs76515065	2.31816e-05	-1.17784e-10	0.524909	0.000188576	-1.17784e-10	0.634705	0.000484744	-1.17784e-10	0.505068
168466999	rs117484630	2.32898e-05	-1.17784e-10	0.529565	0.000189484	-1.17784e-10	0.639505	0.000486993	-1.17784e-10	0.509698
168467209	rs11936438	4.8123e-06	-1.11534	0.0680701	3.31799e-05	-1.14657	0.0437167	9.0996e-05	-1.30246	0.134723
168467662	rs7660862	6.33869e-06	-1.13499	0.363211	4.28915e-05	-1.09392	0.247798	0.00017572	-0.946444	0.436785
168468122	rs116424243	1.02808e-05	-1.17784e-10	-0.288174	6.63618e-05	-1.17784e-10	-0.409676	0.000217139	-1.17784e-10	-0.298016
168468310	rs4860025	6.79773e-06	-0.940753	0.238892	4.68868e-05	-0.973809	0.216748	0.000126899	-1.15015	0.314992
168469263	rs74969195	2.32898e-05	-1.17784e-10	0.529565	0.000189484	-1.17784e-10	0.639505	0.000486993	-1.17784e-10	0.509698
168469324	rs149364563	8.70939e-06	-1.17784e-10	-0.454048	5.64471e-05	-1.17784e-10	-0.571495	0.000171088	-1.17784e-10	-0.536375
168470026	rs28504635	2.48729e-06	-1.70726	-1.92876e-10	1.79154e-05	-1.71914	-1.92876e-10	5.31772e-05	-1.70492	-1.92876e-10
168470029	rs1478241	6.92364e-06	-1.30975	0.626238	4.63869e-05	-1.27148	0.503704	0.000190008	-1.15095	0.719468
168470468	rs6825863	1.5039e-06	-1.12923	-1.08116	1.03341e-05	-1.16988	-1.09947	2.69579e-05	-1.32296	-1.06131
168470767	rs116901572	4.22447e-06	-1.17784e-10	-1.17756	3.11063e-05	-1.17784e-10	-1.16739	8.99506e-05	-1.17784e-10	-1.17929
168470916	rs10033874	1.50859e-06	-1.10941	-1.09786	1.05801e-05	-1.13242	-1.11341	2.74797e-05	-1.28805	-1.07705
168471186	rs7661910	6.38664e-06	-1.30975	0.545505	4.26741e-05	-1.27148	0.420278	0.000172809	-1.15095	0.624585
168471263	rs78149682	2.27249e-05	-1.17784e-10	0.505011	0.000184094	-1.17784e-10	0.610649	0.000476313	-1.17784e-10	0.487523
168471975	rs79836051	1.50484e-05	-1.17784e-10	0.0928234	0.000109009	-1.17784e-10	0.0866327	0.000311725	-1.17784e-10	0.0635678
168472024	rs1841949	6.29697e-05	-0.473989	1.99819	0.000449897	-0.692748	2.19697	0.00106691	-0.783351	2.07732
168472046	rs7668194	8.31916e-07	-1.71495	-1.08753	1.38575e-05	-1.2149	-0.761072	1.76239e-05	-1.7162	-1.0931
168472370	rs1878686	9.85527e-07	-1.57679	-1.05624	7.23805e-06	-1.67707	-0.948374	1.93556e-05	-1.66297	-1.0526
168472510	rs1878685	5.71726e-06	-1.44488	0.56992	3.92982e-05	-1.41341	0.479788	0.000157416	-1.31255	0.692888
168472966	rs6816291	5.29589e-06	0.181739	-1.13326	1.35692e-05	-0.806212	-1.19078	5.94252e-05	-0.450634	-1.1432
168472983	rs76818860	4.35061e-06	-1.17784e-10	-1.14813	3.13775e-05	-1.17784e-10	-1.15871	9.27438e-05	-1.17784e-10	-1.14871
168473019	rs6845819	1.18522e-05	-1.53943	1.39349	8.4217e-05	-1.43631	1.2649	0.000345005	-1.34831	1.51331
168473124	rs72989764	8.11349e-07	-1.70276	-1.12475	9.20038e-06	-1.55339	-0.832167	1.69771e-05	-1.71511	-1.13158
168473188	rs6553880	1.93441e-05	-1.11176	1.4557	4.65932e-05	-1.65891	0.895571	0.000316525	-1.42139	1.50024
168473481	rs77271206	5.70286e-06	0.00388988	-0.881372	2.47593e-05	-0.536656	-0.858939	6.68887e-05	-0.585141	-0.890382
168473540	rs1914620	5.65603e-06	-1.52781	0.642083	5.06924e-05	-1.02783	0.348813	0.000134137	-1.43846	0.658764
168473627	rs72989768	1.35314e-06	-1.10763	-1.20839	8.05502e-06	-1.3144	-1.2041	2.65064e-05	-1.19356	-1.20761
```
