## Supplementary material for "Characterization of shared and ancestry-specific signals driving complex traits using multi-ancestry fine-mapping": susiex_nc3.cs80.summary

```
# chr4:167474142-168474142
CS_ID	CS_LENGTH	CS_PURITY	MAX_PIP_SNP	BP	REF_ALLELE	ALT_ALLELE	REF_FRQ	BETA	SE	-LOG10P	MAX_PIP	POST-HOC_PROB_POP1	POST-HOC_PROB_POP2
1	13	0.794128	rs1427633	167974142	C,C	G,G	0.392644,0.209325	-0.022224,-0.00406958	0.00404873,0.0105074	7.3937,0.155816	0.12312	0.972934	0.27362
2	5	0.0477184	rs143229280	168437170	T,T	C,C	0.985089,0.993056	0.0783677,-0.109445	0.0163138,0.0514752	5.80767,1.4751	0.430583	0.680301	0.596059
3	751	0	rs62352801	167647480	C,C	T,T	0.873757,0.945437	0.0199371,0.0611465	0.00595306,0.0188207	3.09103,2.93609	0.0454849	0.433901	0.557978
```
