## Supplementary material for "Characterization of shared and ancestry-specific signals driving complex traits using multi-ancestry fine-mapping": s1.afreq

```
#CHROM	ID	REF	ALT	ALT_FREQS	OBS_CT
4	rs6817233	T	C	0.782306	1006
4	rs148372028	T	C	0.00994036	1006
4	rs10026602	A	G	0.782306	1006
4	rs9994211	G	A	0.792247	1006
4	rs187343664	G	A	0.0109344	1006
4	rs6813098	G	A	0.882704	1006
4	rs6819031	G	A	0.139165	1006
4	rs6845743	A	G	0.892644	1006
4	rs6819437	G	A	0.129225	1006
4	rs1500795	T	C	0.102386	1006
4	rs6839052	G	A	0.790258	1006
4	rs6817551	A	G	0.780318	1006
4	rs6837210	A	C	0.781312	1006
4	rs6843011	T	C	0.643141	1006
4	rs116346655	G	A	0.00994036	1006
4	rs115718515	G	A	0.0357853	1006
4	rs12644874	G	A	0.622266	1006
4	rs5005965	C	G	0.882704	1006
4	rs1532651	C	G	0.771372	1006
4	rs1059444	A	G	0.102386	1006
4	rs4324524	T	G	0.643141	1006
4	rs72704235	T	C	0.128231	1006
4	rs7693134	G	A	0.662028	1006
4	rs181514868	C	G	0.0198807	1006
4	rs7690555	A	G	0.791252	1006
4	rs2173810	A	C	0.781312	1006
4	rs74315547	C	G	0.0198807	1006
4	rs4596208	A	G	0.989066	1006
4	rs4364224	T	C	0.614314	1006
4	rs1548315	A	C	0.791252	1006
4	rs75903325	C	T	0.0765408	1006
4	rs17543365	A	G	0.0109344	1006
4	rs17615157	T	C	0.651093	1006
4	rs17054576	A	T	0.129225	1006
4	rs870717	A	G	0.780318	1006
4	rs4396955	C	T	0.130219	1006
4	rs3733656	T	C	0.770378	1006
4	rs11944074	T	G	0.0337972	1006
4	rs1136603	G	A	0.128231	1006
4	rs1071738	C	G	0.652087	1006
4	rs6839909	A	C	0.128231	1006
4	rs4529010	T	G	0.0675944	1006
4	rs72704240	T	G	0.130219	1006
4	rs79346677	G	A	0.0675944	1006
4	rs150687692	A	G	0.0119284	1006
4	rs2877381	G	A	0.780318	1006
4	rs72704241	G	T	0.127237	1006
4	rs72704242	C	T	0.127237	1006
4	rs2085573	A	G	0.966203	1006
4	rs1824270	A	C	0.780318	1006
4	rs192338572	G	A	0.0178926	1006
4	rs190950630	T	C	0.00795229	1006
4	rs10031084	A	C	0.131213	1006
4	rs7687968	G	A	0.790258	1006
4	rs55994233	G	A	0.0119284	1006
4	rs55764453	C	A	0.128231	1006
4	rs7662054	C	T	0.790258	1006
4	rs141144034	G	A	0.0139165	1006
4	rs62333036	G	A	0.0854871	1006
4	rs4407460	T	A	0.898608	1006
4	rs1115717	G	A	0.649105	1006
4	rs76730187	G	T	0.00994036	1006
4	rs6832306	C	G	0.780318	1006
4	rs6831097	G	A	0.649105	1006
4	rs6815188	A	T	0.780318	1006
4	rs72704247	T	C	0.130219	1006
4	rs12499488	C	A	0.779324	1006
4	rs28361879	C	T	0.780318	1006
4	rs78914616	T	C	0.107356	1006
4	rs62333037	A	G	0.0238569	1006
4	rs6854737	T	C	0.107356	1006
4	rs112756096	G	A	0.780318	1006
4	rs2331512	G	A	0.790258	1006
4	rs4491980	C	T	0.790258	1006
4	rs34605427	C	T	0.107356	1006
4	rs13116548	T	G	0.790258	1006
4	rs17543378	A	C	0.0685885	1006
4	rs72704252	T	G	0.129225	1006
4	rs11733358	T	C	0.0218688	1006
4	rs113614541	A	C	0.0159046	1006
4	rs72704255	G	C	0.128231	1006
4	rs11729275	C	G	0.780318	1006
4	rs10023864	A	G	0.780318	1006
4	rs11132668	T	C	0.897614	1006
4	rs35117578	A	G	0.0248509	1006
4	rs33922010	A	G	0.107356	1006
4	rs62333038	G	C	0.0506958	1006
4	rs6854947	G	A	0.780318	1006
4	rs72704263	C	T	0.0159046	1006
4	rs2125322	G	A	0.780318	1006
4	rs6845418	T	C	0.780318	1006
4	rs11735730	G	A	0.649105	1006
4	rs11132683	T	C	0.790258	1006
4	rs1531254	T	C	0.790258	1006
4	rs1531253	A	T	0.780318	1006
4	rs35752589	A	G	0.107356	1006
4	rs4692554	C	A	0.790258	1006
4	rs12510374	A	G	0.780318	1006
4	rs12511177	T	C	0.780318	1006
4	rs10518034	C	T	0.107356	1006
4	rs9994025	G	C	0.780318	1006
4	rs7668129	A	G	0.780318	1006
4	rs72704271	C	T	0.0407555	1006
4	rs114150784	C	T	0.0129225	1006
4	rs137935395	A	G	0.130219	1006
4	rs111890949	T	C	0.0487078	1006
4	rs10027483	C	T	0.780318	1006
4	rs9994219	A	G	0.780318	1006
4	rs9996622	A	G	0.780318	1006
4	rs150898062	G	A	0.0119284	1006
4	rs11724533	T	C	0.0149105	1006
4	rs10029991	C	T	0.780318	1006
4	rs13122491	T	C	0.651093	1006
4	rs4446276	T	C	0.633201	1006
4	rs1458293	T	C	0.651093	1006
4	rs72704274	T	C	0.129225	1006
4	rs112334970	G	T	0.0526839	1006
4	rs4692555	T	G	0.790258	1006
4	rs144201760	G	C	0.0328032	1006
4	rs9799845	G	T	0.780318	1006
4	rs9799768	T	C	0.780318	1006
4	rs6831613	G	C	0.780318	1006
4	rs143204227	T	C	0.0119284	1006
4	rs72704281	A	G	0.130219	1006
4	rs114933376	G	C	0.0198807	1006
4	rs1961697	C	T	0.780318	1006
4	rs3942	A	G	0.780318	1006
4	rs115706077	A	G	0.0109344	1006
4	rs4692679	C	T	0.790258	1006
4	rs13133097	C	A	0.780318	1006
4	rs28523331	G	A	0.780318	1006
4	rs13131748	G	A	0.780318	1006
4	rs9998281	T	C	0.790258	1006
4	rs10518037	T	C	0.780318	1006
4	rs76002967	C	G	0.054672	1006
4	rs6843588	G	A	0.630219	1006
4	rs12508020	C	A	0.780318	1006
4	rs11732949	C	T	0.780318	1006
4	rs11737286	A	T	0.107356	1006
4	rs141996154	C	T	0.00795229	1006
4	rs2331450	A	G	0.791252	1006
4	rs11725927	G	A	0.107356	1006
4	rs149886794	G	A	0.0188867	1006
4	rs34828165	G	A	0.17495	1006
4	rs74801381	G	A	0.0298211	1006
4	rs10000553	T	C	0.792247	1006
4	rs4692680	G	A	0.792247	1006
4	rs4692681	A	G	0.782306	1006
4	rs10004161	T	C	0.792247	1006
4	rs62334861	A	G	0.0516899	1006
4	rs10866328	C	A	0.650099	1006
4	rs113487303	G	A	0.0328032	1006
4	rs4692556	T	G	0.790258	1006
4	rs17054603	T	C	0.107356	1006
4	rs17054604	G	A	0.128231	1006
4	rs2054224	C	T	0.790258	1006
4	rs17054607	T	G	0.107356	1006
4	rs11727290	A	T	0.780318	1006
4	rs72704283	C	T	0.0407555	1006
4	rs13140600	A	G	0.107356	1006
4	rs17615264	G	A	0.0685885	1006
4	rs115062700	G	A	0.0248509	1006
4	rs149791508	A	T	0.0178926	1006
4	rs78250062	A	G	0.0168986	1006
4	rs1962681	A	C	0.790258	1006
4	rs34399018	T	A	0.107356	1006
4	rs1973112	A	G	0.780318	1006
4	rs1973113	C	G	0.780318	1006
4	rs1551615	A	G	0.966203	1006
4	rs1138563	A	G	0.790258	1006
4	rs74394581	A	T	0.0526839	1006
4	rs898002	T	C	0.790258	1006
4	rs4692557	G	T	0.888668	1006
4	rs4692682	T	C	0.780318	1006
4	rs76148652	T	C	0.0188867	1006
4	rs1379840	T	C	0.793241	1006
4	rs147278266	C	T	0.0149105	1006
4	rs76614656	A	G	0.0685885	1006
4	rs11894	C	T	0.782306	1006
4	rs7675263	C	T	0.897614	1006
4	rs34094943	A	T	0.105368	1006
4	rs185862911	C	T	0.00994036	1006
4	rs77307504	C	T	0.0168986	1006
4	rs11730894	C	T	0.792247	1006
4	rs1870306	T	G	0.782306	1006
4	rs181714845	T	C	0.0149105	1006
4	rs11722048	T	G	0.10835	1006
4	rs9784403	A	T	0.10835	1006
4	rs4692558	G	A	0.789264	1006
4	rs17543549	C	T	0.0387674	1006
4	rs72704286	C	T	0.00695825	1006
4	rs3762914	T	C	0.130219	1006
4	rs41278615	A	G	0.131213	1006
4	rs1870305	G	A	0.780318	1006
4	rs2877380	G	T	0.790258	1006
4	rs9312440	A	G	0.7833	1006
4	rs138361630	C	A	0.0109344	1006
4	rs1458290	G	A	0.130219	1006
4	rs1458291	G	A	0.129225	1006
4	rs28371817	G	A	0.858847	1006
4	rs2279038	G	A	0.649105	1006
4	rs2279039	T	C	0.789264	1006
4	rs1551611	A	G	0.634195	1006
4	rs1551612	A	G	0.971173	1006
4	rs78243976	G	C	0.0596421	1006
4	rs6553398	A	G	0.966203	1006
4	rs180977786	T	C	0.082505	1006
4	rs17615362	G	A	0.0765408	1006
4	rs17543599	G	T	0.2167	1006
4	rs4692684	C	G	0.748509	1006
4	rs77404015	A	T	0.0775348	1006
4	rs17054653	C	T	0.124254	1006
4	rs17543620	T	C	0.0765408	1006
4	rs4616717	T	C	0.966203	1006
4	rs6553399	C	T	0.747515	1006
4	rs6553400	T	C	0.967197	1006
4	rs34873431	G	A	0.117296	1006
4	rs1458292	G	A	0.746521	1006
4	rs72704289	A	C	0.0198807	1006
4	rs4692685	T	C	0.967197	1006
4	rs2331453	G	A	0.966203	1006
4	rs56248956	G	A	0.0467197	1006
4	rs17615397	G	A	0.0666004	1006
4	rs2331455	G	A	0.17495	1006
4	rs4692686	T	A	0.968191	1006
4	rs74695083	A	G	0.027833	1006
4	rs6553402	A	G	0.776342	1006
4	rs138275256	C	T	0.0139165	1006
4	rs74581741	G	A	0.0666004	1006
4	rs62334887	T	G	0.0188867	1006
4	rs1979284	G	C	0.769384	1006
4	rs4692687	G	A	0.866799	1006
4	rs4692560	A	G	0.879722	1006
4	rs10026258	G	A	0.0805169	1006
4	rs10016375	A	T	0.0328032	1006
4	rs34126074	C	A	0.0337972	1006
4	rs7664392	C	G	0.0427435	1006
4	rs76489012	A	G	0.028827	1006
4	rs6826001	G	T	0.877734	1006
4	rs6553404	C	T	0.877734	1006
4	rs6553405	C	A	0.877734	1006
4	rs17054666	G	A	0.0755467	1006
4	rs11132793	C	T	0.877734	1006
4	rs10518032	A	G	0.921471	1006
4	rs10518033	C	G	0.877734	1006
4	rs13434426	G	A	0.0347913	1006
4	rs10014681	C	T	0.877734	1006
4	rs150708893	C	T	0.0337972	1006
4	rs13435239	A	G	0.0337972	1006
4	rs62334889	G	T	0.0417495	1006
4	rs115196178	C	T	0.0178926	1006
4	rs2331452	A	C	0.84493	1006
4	rs10032280	G	A	0.0765408	1006
4	rs6553406	G	A	0.122266	1006
4	rs10024977	A	G	0.0725646	1006
4	rs4692688	G	A	0.924453	1006
4	rs10013640	C	T	0.10338	1006
4	rs13136020	T	G	0.969185	1006
4	rs10016501	C	T	0.0298211	1006
4	rs10016912	C	A	0.0308151	1006
4	rs6844831	G	A	0.864811	1006
4	rs9996476	G	C	0.0318091	1006
4	rs116717667	C	A	0.0208748	1006
4	rs28392699	G	C	0.0318091	1006
4	rs9996877	G	C	0.0318091	1006
4	rs9997084	G	C	0.0318091	1006
4	rs146791163	G	A	0.00994036	1006
4	rs62334890	C	T	0.0417495	1006
4	rs13147728	T	G	0.0337972	1006
4	rs13147755	T	C	0.0347913	1006
4	rs62334891	G	A	0.0457256	1006
4	rs62334892	A	G	0.0417495	1006
4	rs28401351	T	C	0.0347913	1006
4	rs62334893	G	A	0.0417495	1006
4	rs55901432	G	A	0.869781	1006
4	rs10212903	G	A	0.0467197	1006
4	rs2331548	G	A	0.954274	1006
4	rs144318129	C	T	0.0129225	1006
4	rs1471173	A	C	0.954274	1006
4	rs76093645	C	G	0.0437376	1006
4	rs62334894	G	A	0.0785288	1006
4	rs140351960	C	T	0.0208748	1006
4	rs7655324	T	C	0.821074	1006
4	rs34478693	C	T	0.127237	1006
4	rs59049918	C	A	0.0149105	1006
4	rs4692691	G	T	0.909543	1006
4	rs11732544	G	A	0.734592	1006
4	rs11724555	C	G	0.0149105	1006
4	rs181993264	C	T	0.00994036	1006
4	rs7664949	C	T	0.737575	1006
4	rs7693982	T	C	0.743539	1006
4	rs76450190	T	C	0.082505	1006
4	rs79632772	G	A	0.0308151	1006
4	rs143493817	G	A	0.00695825	1006
4	rs752625	G	A	0.734592	1006
4	rs10009678	T	C	0.796223	1006
4	rs7673669	T	C	0.798211	1006
4	rs17615499	C	T	0.054672	1006
4	rs898003	C	T	0.635189	1006
4	rs141469826	G	A	0.0139165	1006
4	rs114742385	G	A	0.0168986	1006
4	rs149942558	C	T	0.0178926	1006
4	rs76104307	T	C	0.0994036	1006
4	rs7686225	T	C	0.918489	1006
4	rs111275568	C	T	0.152087	1006
4	rs13132945	G	A	0.705765	1006
4	rs12510541	G	C	0.356859	1006
4	rs113461585	T	C	0.0994036	1006
4	rs146270715	G	A	0.0159046	1006
4	rs17626400	G	A	0.101392	1006
4	rs72704300	G	C	0.164016	1006
4	rs147386017	G	A	0.028827	1006
4	rs73864693	A	T	0.0666004	1006
4	rs12498384	G	A	0.744533	1006
4	rs57637087	T	C	0.111332	1006
4	rs57549417	T	C	0.112326	1006
4	rs17054696	T	C	0.112326	1006
4	rs7695133	C	T	0.112326	1006
4	rs7672755	A	G	0.112326	1006
4	rs7677670	T	C	0.112326	1006
4	rs7672930	A	G	0.11332	1006
4	rs7673121	A	G	0.112326	1006
4	rs141218522	C	A	0.0139165	1006
4	rs17054702	T	C	0.10835	1006
4	rs13133231	C	T	0.641153	1006
4	rs74564340	C	T	0.027833	1006
4	rs72706403	G	C	0.00497018	1006
4	rs17626424	G	A	0.125249	1006
4	rs112054388	A	G	0.115308	1006
4	rs17543834	A	G	0.229622	1006
4	rs4692693	G	T	0.152087	1006
4	rs13117584	C	T	0.417495	1006
4	rs191554273	C	T	0.00497018	1006
4	rs74550838	G	A	0.0149105	1006
4	rs78965093	C	T	0.00894632	1006
4	rs144422855	C	T	0.0636183	1006
4	rs12645936	T	A	0.637177	1006
4	rs6856775	G	T	0.812127	1006
4	rs77539432	C	T	0.0616302	1006
4	rs72706406	G	A	0.0874751	1006
4	rs75060397	C	T	0.0994036	1006
4	rs2034937	G	C	0.515905	1006
4	rs2034938	T	C	0.45825	1006
4	rs4692561	A	C	0.569583	1006
4	rs10017508	T	C	0.312127	1006
4	rs10003536	C	T	0.39165	1006
4	rs55772234	T	C	0.309145	1006
4	rs4692562	T	C	0.37674	1006
4	rs4692563	T	C	0.572565	1006
4	rs11735200	G	A	0.193837	1006
4	rs6553413	A	G	0.313121	1006
4	rs4692694	A	G	0.394632	1006
4	rs6818479	C	T	0.106362	1006
4	rs34537541	C	T	0.0198807	1006
4	rs975506	A	G	0.632207	1006
4	rs4692695	G	A	0.637177	1006
4	rs62332690	G	A	0.244533	1006
4	rs4692696	C	T	0.537773	1006
4	rs72706410	A	G	0.0705765	1006
4	rs10026485	T	C	0.100398	1006
4	rs10026490	T	G	0.101392	1006
4	rs149750309	G	A	0.0129225	1006
4	rs10034130	G	C	0.965209	1006
4	rs12505635	C	T	0.747515	1006
4	rs10012798	C	T	0.631213	1006
4	rs747279	C	A	0.936382	1006
4	rs11736883	T	G	0.10338	1006
4	rs11132795	A	T	0.518887	1006
4	rs116098283	T	C	0.0139165	1006
4	rs1902941	A	G	0.728628	1006
4	rs1902942	A	T	0.939364	1006
4	rs12508973	C	A	0.532803	1006
4	rs12498439	T	G	0.532803	1006
4	rs147448995	A	G	0.0596421	1006
4	rs12498476	T	C	0.532803	1006
4	rs9991554	T	A	0.116302	1006
4	rs13150221	A	C	0.195825	1006
4	rs77691570	G	A	0.0596421	1006
4	rs62332692	C	T	0.195825	1006
4	rs34218476	A	G	0.200795	1006
4	rs9991947	A	G	0.835984	1006
4	rs9994842	T	G	0.640159	1006
4	rs922014	T	C	0.936382	1006
4	rs17658335	G	A	0.525845	1006
4	rs6811972	A	G	0.424453	1006
4	rs35886442	T	C	0.197813	1006
4	rs17543916	C	T	0.0894632	1006
4	rs17626527	G	C	0.0755467	1006
4	rs6813631	A	G	0.379722	1006
4	rs150284432	C	T	0.0407555	1006
4	rs35281738	G	T	0.578529	1006
4	rs184871152	G	A	0.0109344	1006
4	rs72983058	G	A	0.101392	1006
4	rs141893878	C	T	0.0139165	1006
4	rs4692564	G	T	0.950298	1006
4	rs144981677	G	A	0.0129225	1006
4	rs17626533	G	T	0.0695825	1006
4	rs138730433	T	C	0.0139165	1006
4	rs116102217	G	A	0.0119284	1006
4	rs4235022	C	T	0.966203	1006
4	rs17054719	A	G	0.0576541	1006
4	rs7688048	A	G	0.963221	1006
4	rs13141672	C	T	0.157058	1006
4	rs12644235	G	C	0.158052	1006
4	rs113582743	C	T	0.586481	1006
4	rs898005	G	C	0.159046	1006
4	rs116396901	G	A	0.0188867	1006
4	rs1002479	A	C	0.201789	1006
4	rs72706417	G	A	0.158052	1006
4	rs12499756	C	T	0.579523	1006
4	rs7690395	C	T	0.0924453	1006
4	rs35827223	A	T	0.16004	1006
4	rs76667437	T	C	0.0258449	1006
4	rs7662473	C	G	0.109344	1006
4	rs6844814	A	G	0.101392	1006
4	rs2706720	G	A	0.593439	1006
4	rs116800166	C	T	0.0129225	1006
4	rs2608849	T	A	0.596421	1006
4	rs115199820	G	T	0.0258449	1006
4	rs17626593	G	A	0.153082	1006
4	rs62332694	A	G	0.0874751	1006
4	rs2608848	G	T	0.593439	1006
4	rs2608847	T	C	0.596421	1006
4	rs11730781	G	A	0.595427	1006
4	rs6553416	C	A	0.0874751	1006
4	rs11132796	G	A	0.595427	1006
4	rs11132797	C	T	0.595427	1006
4	rs4692565	G	A	0.0874751	1006
4	rs190602509	G	A	0.0129225	1006
4	rs7688854	G	A	0.129225	1006
4	rs2446172	A	T	0.595427	1006
4	rs2706746	G	A	0.595427	1006
4	rs17626617	T	C	0.154076	1006
4	rs2608852	C	T	0.594433	1006
4	rs78340240	T	G	0.0367793	1006
4	rs13139803	C	T	0.153082	1006
4	rs116259402	C	A	0.0119284	1006
4	rs3749572	C	T	0.0347913	1006
4	rs1471172	G	A	0.640159	1006
4	rs56299309	C	T	0.142147	1006
4	rs28434736	G	A	0.178926	1006
4	rs13130334	A	G	0.178926	1006
4	rs56334002	A	G	0.142147	1006
4	rs55982149	C	T	0.142147	1006
4	rs61139378	G	A	0.142147	1006
4	rs6851657	C	T	0.142147	1006
4	rs13103052	T	C	0.166004	1006
4	rs1551613	C	T	0.639165	1006
4	rs115822074	T	C	0.0168986	1006
4	rs6553418	G	A	0.142147	1006
4	rs7671805	A	G	0.142147	1006
4	rs77454966	C	G	0.0119284	1006
4	rs7682121	T	C	0.142147	1006
4	rs10471158	C	T	0.142147	1006
4	rs2706744	G	A	0.605368	1006
4	rs57697968	C	T	0.139165	1006
4	rs2706743	G	A	0.636183	1006
4	rs2054223	G	A	0.0536779	1006
4	rs13114954	C	T	0.136183	1006
4	rs59973343	T	C	0.166004	1006
4	rs143031757	A	G	0.0129225	1006
4	rs116431539	T	C	0.0129225	1006
4	rs35477638	C	T	0.136183	1006
4	rs13127632	G	A	0.136183	1006
4	rs2446173	T	C	0.358847	1006
4	rs2446174	T	C	0.167992	1006
4	rs9997176	T	C	0.0526839	1006
4	rs28601599	G	C	0.166004	1006
4	rs17658514	C	T	0.0387674	1006
4	rs78039703	C	T	0.0129225	1006
4	rs4072953	G	C	0.357853	1006
4	rs147280929	T	C	0.0248509	1006
4	rs72706430	C	T	0.136183	1006
4	rs114731121	C	A	0.0129225	1006
4	rs143833818	C	G	0.0129225	1006
4	rs17054728	G	C	0.164016	1006
4	rs17544108	T	C	0.137177	1006
4	rs10017472	G	A	0.355865	1006
4	rs3811813	G	A	0.136183	1006
4	rs4074347	A	T	0.399602	1006
4	rs4074346	A	T	0.399602	1006
4	rs74798922	A	G	0.0109344	1006
4	rs17544115	C	G	0.0447316	1006
4	rs34373186	G	T	0.137177	1006
4	rs35023354	C	T	0.0387674	1006
4	rs147756978	C	T	0.0308151	1006
4	rs17709556	A	C	0.142147	1006
4	rs6833014	C	T	0.353877	1006
4	rs4533724	C	T	0.355865	1006
4	rs3811814	C	T	0.0387674	1006
4	rs3811815	C	T	0.190855	1006
4	rs144948802	G	A	0.0129225	1006
4	rs71622325	C	A	0.0387674	1006
4	rs6553419	G	A	0.356859	1006
4	rs2069	G	C	0.0516899	1006
4	rs35422696	A	C	0.0516899	1006
4	rs6823936	G	A	0.164016	1006
4	rs13122032	A	G	0.188867	1006
4	rs34525057	C	T	0.0387674	1006
4	rs13102751	C	T	0.189861	1006
4	rs34842019	A	C	0.0387674	1006
4	rs139070494	G	T	0.0129225	1006
4	rs72706437	C	T	0.00596421	1006
4	rs34342940	C	A	0.136183	1006
4	rs140551094	G	A	0.0129225	1006
4	rs10023601	A	T	0.353877	1006
4	rs1976543	T	C	0.644135	1006
4	rs10012741	C	T	0.164016	1006
4	rs35307645	C	T	0.0387674	1006
4	rs35346763	C	T	0.137177	1006
4	rs74686794	G	A	0.0238569	1006
4	rs6820919	A	C	0.189861	1006
4	rs7693374	C	T	0.352883	1006
4	rs7655930	A	G	0.136183	1006
4	rs6553420	G	A	0.190855	1006
4	rs145175806	T	C	0.0129225	1006
4	rs6824828	T	C	0.189861	1006
4	rs75902603	T	C	0.0129225	1006
4	rs35802355	T	C	0.0407555	1006
4	rs35108213	A	T	0.136183	1006
4	rs59325299	T	C	0.163022	1006
4	rs140171351	G	T	0.0129225	1006
4	rs191539920	T	C	0.0328032	1006
4	rs6856344	C	G	0.163022	1006
4	rs138994220	G	A	0.0129225	1006
4	rs7686931	T	C	0.352883	1006
4	rs7657949	C	G	0.189861	1006
4	rs71622326	G	A	0.136183	1006
4	rs139690961	C	T	0.0129225	1006
4	rs2706715	T	C	0.645129	1006
4	rs9684601	G	A	0.163022	1006
4	rs35565048	C	T	0.0387674	1006
4	rs6553421	T	C	0.352883	1006
4	rs75827752	C	T	0.0228628	1006
4	rs72706443	T	C	0.0258449	1006
4	rs10003926	A	T	0.189861	1006
4	rs10003933	A	T	0.189861	1006
4	rs10008995	T	C	0.189861	1006
4	rs10016930	G	A	0.189861	1006
4	rs11732085	G	A	0.254473	1006
4	rs34879961	A	G	0.137177	1006
4	rs11932941	C	A	0.189861	1006
4	rs138536928	C	G	0.0129225	1006
4	rs79936568	A	T	0.0129225	1006
4	rs10866333	G	A	0.352883	1006
4	rs11132798	T	C	0.189861	1006
4	rs10009429	G	A	0.188867	1006
4	rs139200386	G	A	0.0129225	1006
4	rs13128393	T	A	0.189861	1006
4	rs34177233	T	A	0.136183	1006
4	rs116375217	T	C	0.0129225	1006
4	rs10015797	G	C	0.189861	1006
4	rs35612447	T	C	0.271372	1006
4	rs7660681	A	G	0.313121	1006
4	rs7670734	T	A	0.313121	1006
4	rs2063126	G	C	0.0347913	1006
4	rs7666351	A	C	0.0347913	1006
4	rs13149839	T	C	0.0387674	1006
4	rs56025518	G	A	0.0347913	1006
4	rs10000418	C	T	0.0387674	1006
4	rs28415626	C	T	0.136183	1006
4	rs72985042	G	C	0.0387674	1006
4	rs28470351	C	T	0.313121	1006
4	rs78862748	T	C	0.00795229	1006
4	rs17544267	T	C	0.0328032	1006
4	rs2009324	T	A	0.27336	1006
4	rs2009329	A	T	0.347913	1006
4	rs2660432	T	C	0.650099	1006
4	rs10004048	C	T	0.347913	1006
4	rs72706455	G	A	0.136183	1006
4	rs10050030	A	G	0.313121	1006
4	rs10049791	C	G	0.0387674	1006
4	rs10049792	C	T	0.313121	1006
4	rs10050036	A	G	0.313121	1006
4	rs35761730	T	G	0.136183	1006
4	rs9312445	A	G	0.313121	1006
4	rs10024401	A	G	0.313121	1006
4	rs10518039	A	G	0.313121	1006
4	rs138352813	C	T	0.0188867	1006
4	rs13128986	A	T	0.313121	1006
4	rs28647950	C	T	0.313121	1006
4	rs60940569	C	A	0.0347913	1006
4	rs10013790	T	C	0.313121	1006
4	rs7689533	T	C	0.313121	1006
4	rs13143698	C	T	0.312127	1006
4	rs13142867	G	A	0.0377734	1006
4	rs13126548	A	C	0.27336	1006
4	rs7655908	T	C	0.313121	1006
4	rs2660430	T	C	0.650099	1006
4	rs116740420	T	A	0.0347913	1006
4	rs7677704	G	A	0.313121	1006
4	rs35270296	C	A	0.0387674	1006
4	rs7656963	A	T	0.312127	1006
4	rs9312446	C	T	0.0387674	1006
4	rs35169897	C	T	0.272366	1006
4	rs72706464	A	G	0.0357853	1006
4	rs67620067	G	A	0.0387674	1006
4	rs72706466	C	A	0.0357853	1006
4	rs6553422	G	A	0.313121	1006
4	rs7675937	T	C	0.313121	1006
4	rs13129259	C	T	0.313121	1006
4	rs28667011	A	C	0.0387674	1006
4	rs6858436	C	T	0.347913	1006
4	rs72706468	C	T	0.0347913	1006
4	rs1827994	C	T	0.313121	1006
4	rs1976545	T	A	0.313121	1006
4	rs147346380	C	T	0.0328032	1006
4	rs115701127	C	T	0.0328032	1006
4	rs1976544	G	C	0.0387674	1006
4	rs145651043	A	C	0.0129225	1006
4	rs10021065	G	A	0.313121	1006
4	rs2706713	A	G	0.649105	1006
4	rs3109088	G	C	0.650099	1006
4	rs78260306	C	T	0.00596421	1006
4	rs7664461	C	T	0.312127	1006
4	rs13122679	T	C	0.0387674	1006
4	rs17626935	C	A	0.272366	1006
4	rs148253832	T	C	0.0109344	1006
4	rs13118066	A	C	0.0387674	1006
4	rs9991235	G	A	0.275348	1006
4	rs1395661	A	G	0.270378	1006
4	rs9312447	G	C	0.0745527	1006
4	rs9994441	G	C	0.117296	1006
4	rs6842644	C	T	0.0815109	1006
4	rs62332722	A	C	0.269384	1006
4	rs2660429	A	G	0.648111	1006
4	rs2660428	T	C	0.648111	1006
4	rs78554764	A	G	0.0367793	1006
4	rs2706732	T	C	0.648111	1006
4	rs2706731	T	G	0.648111	1006
4	rs72706476	C	T	0.05666	1006
4	rs2660403	T	C	0.0477137	1006
4	rs2706716	G	A	0.0477137	1006
4	rs2706717	C	G	0.522863	1006
4	rs17544477	G	A	0.133201	1006
4	rs181773495	T	C	0.0109344	1006
4	rs72706478	C	T	0.0198807	1006
4	rs2660398	C	T	0.0477137	1006
4	rs111409205	G	A	0.125249	1006
4	rs11931662	T	C	0.475149	1006
4	rs6842477	T	A	0.0218688	1006
4	rs79695222	T	G	0.0487078	1006
4	rs17627017	A	G	0.125249	1006
4	rs72706481	T	C	0.05666	1006
4	rs112555385	C	G	0.0576541	1006
4	rs112976893	T	A	0.0576541	1006
4	rs17544505	G	A	0.0347913	1006
4	rs11721702	C	T	0.266402	1006
4	rs116049376	G	T	0.0208748	1006
4	rs72706485	A	C	0.0576541	1006
4	rs2706723	C	T	0.522863	1006
4	rs61438349	A	G	0.125249	1006
4	rs180775917	C	A	0.0337972	1006
4	rs67056191	A	G	0.125249	1006
4	rs116827644	C	T	0.0437376	1006
4	rs4692697	T	C	0.522863	1006
4	rs116599133	G	A	0.00695825	1006
4	rs17593695	C	T	0.125249	1006
4	rs17515417	T	C	0.125249	1006
4	rs72706490	C	T	0.125249	1006
4	rs2660427	A	G	0.522863	1006
4	rs2706739	A	G	0.522863	1006
4	rs55657596	A	C	0.125249	1006
4	rs116289338	C	T	0.00994036	1006
4	rs56117835	C	T	0.125249	1006
4	rs140619010	A	G	0.055666	1006
4	rs3113831	C	T	0.522863	1006
4	rs111332477	T	C	0.125249	1006
4	rs3109090	C	T	0.521869	1006
4	rs114490346	T	C	0.125249	1006
4	rs147460447	T	G	0.0238569	1006
4	rs112257921	A	G	0.125249	1006
4	rs75234543	T	C	0.0258449	1006
4	rs2660426	T	C	0.522863	1006
4	rs72706492	A	C	0.0576541	1006
4	rs2706740	G	A	0.521869	1006
4	rs2706741	T	C	0.522863	1006
4	rs17054830	T	A	0.0218688	1006
4	rs4692698	A	T	0.647117	1006
4	rs3113832	G	C	0.521869	1006
4	rs72706494	C	T	0.125249	1006
4	rs67594695	T	C	0.125249	1006
4	rs13151643	T	C	0.523857	1006
4	rs2135776	T	C	0.125249	1006
4	rs67725542	T	A	0.125249	1006
4	rs2660423	A	T	0.0477137	1006
4	rs2706712	A	T	0.557654	1006
4	rs72706498	A	G	0.05666	1006
4	rs2660424	A	C	0.0477137	1006
4	rs2660425	A	G	0.522863	1006
4	rs12510701	G	A	0.521869	1006
4	rs6851776	T	C	0.521869	1006
4	rs17627053	T	A	0.125249	1006
4	rs2706721	G	A	0.521869	1006
4	rs74491819	C	T	0.0298211	1006
4	rs2660422	A	C	0.522863	1006
4	rs2706722	G	C	0.521869	1006
4	rs1848195	T	C	0.651093	1006
4	rs113165277	A	G	0.00497018	1006
4	rs3762929	A	T	0.0576541	1006
4	rs12500620	G	T	0.474155	1006
4	rs112631874	C	T	0.0308151	1006
4	rs2706737	C	G	0.521869	1006
4	rs2660421	G	A	0.521869	1006
4	rs75817292	C	G	0.0298211	1006
4	rs60382620	A	G	0.125249	1006
4	rs1395659	A	G	0.475149	1006
4	rs75494963	G	T	0.0228628	1006
4	rs62332726	T	G	0.267396	1006
4	rs11723743	G	A	0.0318091	1006
4	rs72708507	C	T	0.0576541	1006
4	rs2706754	G	T	0.521869	1006
4	rs2660419	C	T	0.522863	1006
4	rs2706752	T	C	0.522863	1006
4	rs73863694	T	C	0.0218688	1006
4	rs57244109	C	T	0.474155	1006
4	rs2660417	C	A	0.521869	1006
4	rs55722883	C	T	0.125249	1006
4	rs56324525	C	A	0.125249	1006
4	rs55857181	T	G	0.125249	1006
4	rs2660416	T	C	0.0477137	1006
4	rs2706751	C	T	0.522863	1006
4	rs2660415	T	A	0.648111	1006
4	rs182570782	T	C	0.0168986	1006
4	rs2706750	A	G	0.521869	1006
4	rs2706748	C	T	0.522863	1006
4	rs76812728	C	T	0.266402	1006
4	rs55971355	C	T	0.475149	1006
4	rs2660414	C	T	0.0477137	1006
4	rs67896455	G	T	0.125249	1006
4	rs9790493	G	C	0.26839	1006
4	rs6847734	T	C	0.0576541	1006
4	rs12499905	A	G	0.521869	1006
4	rs868050	T	C	0.326044	1006
4	rs13143597	G	C	0.0477137	1006
4	rs73863696	G	C	0.0218688	1006
4	rs2009747	G	A	0.125249	1006
4	rs62334169	A	T	0.22167	1006
4	rs17544603	C	T	0.122266	1006
4	rs140875400	T	C	0.0178926	1006
4	rs2706728	C	A	0.522863	1006
4	rs4692699	T	C	0.475149	1006
4	rs148385326	A	G	0.0328032	1006
4	rs2660412	G	A	0.521869	1006
4	rs2660411	G	A	0.521869	1006
4	rs2660410	C	T	0.521869	1006
4	rs2706729	G	A	0.521869	1006
4	rs2660409	T	C	0.522863	1006
4	rs7698807	G	A	0.0248509	1006
4	rs112861957	G	A	0.00596421	1006
4	rs2660407	G	A	0.522863	1006
4	rs2660406	A	T	0.522863	1006
4	rs2706730	A	G	0.522863	1006
4	rs1876398	G	A	0.323062	1006
4	rs2706727	C	T	0.522863	1006
4	rs2660405	T	C	0.522863	1006
4	rs2706726	C	T	0.522863	1006
4	rs2706725	T	C	0.527833	1006
4	rs4692700	T	A	0.346918	1006
4	rs2660404	A	C	0.522863	1006
4	rs2706724	G	A	0.522863	1006
4	rs6553423	C	T	0.650099	1006
4	rs7686489	T	C	0.131213	1006
4	rs115873145	A	G	0.00994036	1006
4	rs2706735	C	G	0.524851	1006
4	rs6820438	G	A	0.0248509	1006
4	rs6852230	T	C	0.00994036	1006
4	rs2706733	G	A	0.522863	1006
4	rs112721072	A	C	0.134195	1006
4	rs2660402	C	T	0.521869	1006
4	rs17627191	T	C	0.135189	1006
4	rs72708546	G	A	0.0526839	1006
4	rs2331608	C	T	0.256461	1006
4	rs2331609	C	T	0.332008	1006
4	rs17054840	G	A	0.0248509	1006
4	rs17054842	T	C	0.0248509	1006
4	rs13132763	A	G	0.530815	1006
4	rs1507167	A	G	0.469185	1006
4	rs9994846	G	A	0.326044	1006
4	rs139795296	G	A	0.0139165	1006
4	rs9992787	T	G	0.0258449	1006
4	rs62334170	C	T	0.258449	1006
4	rs2706745	A	G	0.527833	1006
4	rs2660401	A	G	0.662028	1006
4	rs2660400	C	A	0.523857	1006
4	rs62334171	T	C	0.263419	1006
4	rs6814821	C	T	0.133201	1006
4	rs10034818	G	A	0.0258449	1006
4	rs113306660	C	T	0.0387674	1006
4	rs73863702	C	A	0.0258449	1006
4	rs17054845	T	A	0.0258449	1006
4	rs6847319	C	T	0.0109344	1006
4	rs3109089	G	A	0.531809	1006
4	rs72708550	A	G	0.0536779	1006
4	rs72708552	A	C	0.0536779	1006
4	rs28546847	C	A	0.0109344	1006
4	rs13105241	T	A	0.0188867	1006
4	rs61132655	C	T	0.0109344	1006
4	rs113422209	C	T	0.0596421	1006
4	rs76118872	C	T	0.0506958	1006
4	rs1876397	T	A	0.737575	1006
4	rs7356245	C	T	0.0109344	1006
4	rs10518041	T	C	0.492048	1006
4	rs1876396	C	T	0.254473	1006
4	rs57728874	A	G	0.0109344	1006
4	rs74564606	A	G	0.0536779	1006
4	rs112944475	G	C	0.0506958	1006
4	rs17054860	G	C	0.0109344	1006
4	rs7696050	T	C	0.144135	1006
4	rs76139079	T	C	0.0536779	1006
4	rs148950054	G	C	0.0109344	1006
4	rs2660396	G	A	0.942346	1006
4	rs112549843	G	T	0.0536779	1006
4	rs1039707	A	G	0.0487078	1006
4	rs71643120	T	G	0.0188867	1006
4	rs17544750	A	G	0.259443	1006
4	rs188015727	T	G	0.00994036	1006
4	rs116091561	C	G	0.00795229	1006
4	rs72708557	T	A	0.0506958	1006
4	rs148888477	T	C	0.00695825	1006
4	rs113801242	C	T	0.0506958	1006
4	rs114654910	C	A	0.026839	1006
4	rs13107858	T	A	0.0745527	1006
4	rs56398134	C	T	0.138171	1006
4	rs57152705	C	T	0.138171	1006
4	rs13130049	T	G	0.0745527	1006
4	rs138722799	C	T	0.0188867	1006
4	rs72708561	G	A	0.0188867	1006
4	rs146346246	T	A	0.00994036	1006
4	rs62334172	G	A	0.388668	1006
4	rs13151571	T	A	0.0715706	1006
4	rs66498450	C	T	0.134195	1006
4	rs12501568	G	A	0.0715706	1006
4	rs1507171	G	A	0.922465	1006
4	rs9997599	C	T	0.0248509	1006
4	rs74595969	C	T	0.0119284	1006
4	rs13144922	A	G	0.0745527	1006
4	rs2068899	G	A	0.0715706	1006
4	rs4692703	A	C	0.0109344	1006
4	rs11936777	C	T	0.981113	1006
4	rs28540931	G	A	0.0109344	1006
4	rs12650909	G	A	0.542744	1006
4	rs145660601	G	A	0.0218688	1006
4	rs116515199	G	A	0.0109344	1006
4	rs117401278	G	T	0.0109344	1006
4	rs11736334	T	G	0.257455	1006
4	rs7688023	G	A	0.248509	1006
4	rs72708570	C	T	0.0188867	1006
4	rs113937635	C	T	0.0715706	1006
4	rs113282256	C	T	0.0178926	1006
4	rs17710102	T	C	0.12326	1006
4	rs13150924	G	A	0.166004	1006
4	rs13101957	C	A	0.166998	1006
4	rs13107941	G	A	0.233598	1006
4	rs11736901	T	G	0.0149105	1006
4	rs12512610	T	A	0.493042	1006
4	rs7653924	C	T	0.493042	1006
4	rs180977156	C	T	0.0208748	1006
4	rs62334208	C	T	0.0149105	1006
4	rs7683893	T	C	0.494036	1006
4	rs7689303	T	G	0.493042	1006
4	rs13112591	A	C	0.493042	1006
4	rs112653798	G	A	0.00795229	1006
4	rs17054867	C	G	0.0666004	1006
4	rs6829166	G	C	0.467197	1006
4	rs12513268	C	T	0.468191	1006
4	rs7657256	T	C	0.293241	1006
4	rs62334209	G	A	0.238569	1006
4	rs7662593	T	G	0.227634	1006
4	rs7678842	G	A	0.225646	1006
4	rs1507170	G	T	0.470179	1006
4	rs7340905	C	G	0.219682	1006
4	rs13147779	T	C	0.241551	1006
4	rs1395660	T	G	0.219682	1006
4	rs992939	A	G	0.471173	1006
4	rs4692566	A	G	0.758449	1006
4	rs114921832	C	T	0.0646123	1006
4	rs13149233	C	T	0.243539	1006
4	rs7376433	G	A	0.473161	1006
4	rs6841955	C	T	0.682903	1006
4	rs6840742	G	A	0.682903	1006
4	rs6823933	T	C	0.682903	1006
4	rs10009605	T	C	0.208748	1006
4	rs10009607	T	G	0.209742	1006
4	rs10866334	A	T	0.471173	1006
4	rs10009904	T	G	0.207753	1006
4	rs17544836	T	A	0.207753	1006
4	rs62334210	C	T	0.0139165	1006
4	rs141785723	G	C	0.0129225	1006
4	rs4692705	G	T	0.472167	1006
4	rs10013658	A	C	0.474155	1006
4	rs2174750	G	A	0.207753	1006
4	rs11733675	G	A	0.474155	1006
4	rs2174751	T	C	0.747515	1006
4	rs77045473	G	A	0.0646123	1006
4	rs1112821	A	C	0.472167	1006
4	rs76156699	T	C	0.0646123	1006
4	rs78670123	C	G	0.0646123	1006
4	rs113889674	T	C	0.0168986	1006
4	rs2135775	A	C	0.472167	1006
4	rs12509428	A	C	0.473161	1006
4	rs10780083	G	A	0.472167	1006
4	rs2331550	A	G	0.474155	1006
4	rs56801410	T	G	0.472167	1006
4	rs11132799	T	C	0.474155	1006
4	rs62334211	G	A	0.472167	1006
4	rs56315815	A	T	0.101392	1006
4	rs10025955	G	C	0.207753	1006
4	rs80284896	C	T	0.0367793	1006
4	rs4692706	G	T	0.683897	1006
4	rs10024420	T	C	0.208748	1006
4	rs138444111	A	G	0.0646123	1006
4	rs75978537	T	C	0.0646123	1006
4	rs2135777	T	C	0.684891	1006
4	rs55827943	A	G	0.208748	1006
4	rs12507033	C	A	0.251491	1006
4	rs9996504	G	A	0.208748	1006
4	rs75045661	A	G	0.0646123	1006
4	rs9996619	G	T	0.208748	1006
4	rs1117961	T	A	0.251491	1006
4	rs11723712	G	A	0.748509	1006
4	rs6829407	T	C	0.207753	1006
4	rs4692567	C	T	0.748509	1006
4	rs4692707	T	C	0.474155	1006
4	rs74651261	A	G	0.0646123	1006
4	rs6553424	A	G	0.792247	1006
4	rs7377412	T	A	0.89662	1006
4	rs4692708	A	C	0.251491	1006
4	rs4692709	C	T	0.539761	1006
4	rs79897345	C	T	0.0646123	1006
4	rs139971598	A	G	0.0646123	1006
4	rs4345132	A	C	0.738569	1006
4	rs4295223	A	G	0.904573	1006
4	rs12511773	T	C	0.733598	1006
4	rs79122457	T	C	0.0675944	1006
4	rs13115031	C	T	0.798211	1006
4	rs55909907	C	T	0.479125	1006
4	rs13121601	G	T	0.248509	1006
4	rs13128807	G	A	0.248509	1006
4	rs182652372	A	G	0.0308151	1006
4	rs4692710	T	A	0.485089	1006
4	rs78820824	T	C	0.00695825	1006
4	rs4692711	G	A	0.480119	1006
4	rs11736716	C	T	0.83002	1006
4	rs144662114	A	G	0.0258449	1006
4	rs6813751	T	G	0.485089	1006
4	rs4692568	T	C	0.480119	1006
4	rs4692712	C	T	0.485089	1006
4	rs62334213	A	G	0.105368	1006
4	rs10017932	G	A	0.485089	1006
4	rs76519323	C	A	0.0318091	1006
4	rs13114654	G	A	0.238569	1006
4	rs148164993	T	C	0.00894632	1006
4	rs4484258	C	G	0.34493	1006
4	rs10027891	C	T	0.485089	1006
4	rs4624625	C	T	0.480119	1006
4	rs139748544	A	G	0.0347913	1006
4	rs148070488	G	A	0.479125	1006
4	rs7677904	G	A	0.83002	1006
4	rs146413400	G	A	0.479125	1006
4	rs77685516	T	C	0.238569	1006
4	rs4692713	T	G	0.479125	1006
4	rs146412241	C	T	0.00596421	1006
4	rs10015672	T	A	0.106362	1006
4	rs12502013	C	T	0.479125	1006
4	rs10002073	C	A	0.106362	1006
4	rs12646631	A	C	0.83002	1006
4	rs12643651	C	T	0.485089	1006
4	rs12649500	G	A	0.83002	1006
4	rs7657709	G	A	0.106362	1006
4	rs6845991	A	G	0.485089	1006
4	rs139100515	G	A	0.054672	1006
4	rs7440651	A	T	0.106362	1006
4	rs143154839	C	T	0.00695825	1006
4	rs4692714	A	G	0.485089	1006
4	rs142932004	C	G	0.0427435	1006
4	rs4692715	A	G	0.485089	1006
4	rs4692716	G	C	0.83002	1006
4	rs28507296	G	A	0.106362	1006
4	rs12506508	T	C	0.83002	1006
4	rs66793825	C	T	0.485089	1006
4	rs6812122	C	T	0.478131	1006
4	rs6837214	A	C	0.481113	1006
4	rs13131089	G	C	0.0159046	1006
4	rs28690334	T	C	0.483101	1006
4	rs143195050	C	T	0.0328032	1006
4	rs4572835	A	G	0.345924	1006
4	rs4235023	G	C	0.475149	1006
4	rs4417927	T	G	0.347913	1006
4	rs13435077	C	T	0.106362	1006
4	rs62333101	T	C	0.10338	1006
4	rs4692717	G	T	0.482107	1006
4	rs67470044	G	A	0.106362	1006
4	rs4383583	T	G	0.477137	1006
4	rs10019795	C	G	0.483101	1006
4	rs6553426	T	G	0.827038	1006
4	rs6553427	C	T	0.893638	1006
4	rs10866336	C	G	0.484095	1006
4	rs144792128	C	T	0.0258449	1006
4	rs7672847	G	A	0.821074	1006
4	rs10866337	T	C	0.725646	1006
4	rs12506659	C	T	0.468191	1006
4	rs112701827	T	C	0.0159046	1006
4	rs76977157	A	T	0.0208748	1006
4	rs11736115	A	C	0.472167	1006
4	rs139753122	C	A	0.0477137	1006
4	rs13142592	A	C	0.242545	1006
4	rs4579080	C	G	0.471173	1006
4	rs6553428	G	T	0.824056	1006
4	rs7671546	A	G	0.833002	1006
4	rs6553429	T	C	0.244533	1006
4	rs4443239	T	G	0.240557	1006
4	rs4535301	G	T	0.469185	1006
4	rs73863935	G	C	0.106362	1006
4	rs7655225	T	C	0.987078	1006
4	rs13151266	C	A	0.236581	1006
4	rs13150073	G	A	0.237575	1006
4	rs13106653	C	T	0.345924	1006
4	rs4380483	T	G	0.237575	1006
4	rs72710307	T	C	0.112326	1006
4	rs56328251	G	A	0.10835	1006
4	rs112719768	C	T	0.0337972	1006
4	rs74972281	C	T	0.0149105	1006
4	rs13115156	C	G	0.239563	1006
4	rs28634121	T	C	0.10338	1006
4	rs62333102	G	A	0.239563	1006
4	rs13122191	T	A	0.239563	1006
4	rs56005647	G	A	0.101392	1006
4	rs61557923	A	C	0.250497	1006
4	rs6553430	C	T	0.828032	1006
4	rs10034062	C	A	0.832008	1006
4	rs4263354	A	G	0.502982	1006
4	rs4130981	C	T	0.831014	1006
4	rs9992218	C	T	0.0854871	1006
4	rs75266441	A	G	0.0218688	1006
4	rs10016247	T	C	0.828032	1006
4	rs13134831	C	T	0.32505	1006
4	rs4692718	G	A	0.502982	1006
4	rs6840471	A	G	0.32505	1006
4	rs62333105	C	T	0.0149105	1006
4	rs56262339	G	T	0.502982	1006
4	rs77788684	C	T	0.0139165	1006
4	rs72710310	C	A	0.083499	1006
4	rs4692719	C	T	0.503976	1006
4	rs62333107	C	T	0.0149105	1006
4	rs11727584	C	T	0.0715706	1006
4	rs34616566	C	T	0.612326	1006
4	rs35439882	T	C	0.0238569	1006
4	rs35819488	T	C	0.028827	1006
4	rs4449378	C	T	0.614314	1006
4	rs12507017	C	G	0.581511	1006
4	rs72710312	G	A	0.0745527	1006
4	rs72691003	C	T	0.0715706	1006
4	rs6839248	G	A	0.505964	1006
4	rs35093262	A	G	0.028827	1006
4	rs6553433	G	T	0.581511	1006
4	rs6845753	G	A	0.614314	1006
4	rs9997037	G	T	0.0745527	1006
4	rs68125812	G	T	0.028827	1006
4	rs68110737	A	G	0.0328032	1006
4	rs4692720	T	C	0.50497	1006
4	rs140720222	C	T	0.00894632	1006
4	rs62333139	G	A	0.506958	1006
4	rs34219150	C	T	0.505964	1006
4	rs4331740	G	T	0.262425	1006
4	rs4336184	C	T	0.259443	1006
4	rs11726267	C	G	0.0755467	1006
4	rs113363558	C	T	0.0477137	1006
4	rs139138766	G	A	0.0397614	1006
4	rs10006880	C	T	0.0755467	1006
4	rs6849776	A	G	0.343936	1006
4	rs76165128	A	G	0.0198807	1006
4	rs12641082	G	A	0.506958	1006
4	rs56276494	T	C	0.0149105	1006
4	rs1578975	G	A	0.0765408	1006
4	rs6553434	A	C	0.237575	1006
4	rs11132803	G	A	0.505964	1006
4	rs12642846	G	A	0.506958	1006
4	rs4130882	A	G	0.0765408	1006
4	rs12648554	A	C	0.507952	1006
4	rs10023550	A	G	0.233598	1006
4	rs62333142	G	A	0.0149105	1006
4	rs6836285	C	T	0.851889	1006
4	rs28768162	A	G	0.0765408	1006
4	rs28812266	T	C	0.0765408	1006
4	rs13152305	T	C	0.343936	1006
4	rs10866338	C	T	0.506958	1006
4	rs61273788	G	T	0.506958	1006
4	rs12331043	A	T	0.343936	1006
4	rs12331892	C	T	0.0765408	1006
4	rs57346805	C	T	0.506958	1006
4	rs56719270	C	G	0.506958	1006
4	rs113964506	T	A	0.0516899	1006
4	rs4349564	A	C	0.506958	1006
4	rs185762008	G	A	0.0139165	1006
4	rs115477334	C	T	0.0228628	1006
4	rs4295224	A	G	0.34493	1006
4	rs4377554	G	A	0.34493	1006
4	rs4276251	C	T	0.261431	1006
4	rs4605612	T	C	0.342942	1006
4	rs12500131	T	C	0.548708	1006
4	rs4263355	C	T	0.888668	1006
4	rs6851355	T	C	0.0735586	1006
4	rs35895340	C	T	0.027833	1006
4	rs9991161	C	G	0.345924	1006
4	rs10005287	T	C	0.888668	1006
4	rs62333145	T	G	0.544732	1006
4	rs4544675	G	A	0.343936	1006
4	rs56303376	G	A	0.543738	1006
4	rs10008463	T	G	0.0765408	1006
4	rs10008549	T	C	0.0745527	1006
4	rs13110378	G	C	0.343936	1006
4	rs5029110	T	C	0.888668	1006
4	rs6553435	A	G	0.888668	1006
4	rs7672874	T	G	0.345924	1006
4	rs13212	T	C	0.233598	1006
4	rs1129694	A	G	0.345924	1006
4	rs4692721	C	T	0.887674	1006
4	rs13131146	G	A	0.342942	1006
4	rs10018543	T	C	0.888668	1006
4	rs72691023	C	T	0.0715706	1006
4	rs7663120	C	A	0.888668	1006
4	rs11733142	A	T	0.0715706	1006
4	rs34871174	A	T	0.232604	1006
4	rs78641502	C	T	0.0487078	1006
4	rs7687276	G	A	0.341948	1006
4	rs7694502	C	G	0.343936	1006
4	rs72691026	A	G	0.0765408	1006
4	rs112573240	C	G	0.0745527	1006
4	rs7654031	C	T	0.343936	1006
4	rs144303105	G	A	0.0228628	1006
4	rs4352441	G	A	0.887674	1006
4	rs61405217	C	T	0.545726	1006
4	rs62333149	T	C	0.0139165	1006
4	rs4478142	C	T	0.232604	1006
4	rs4423835	G	C	0.232604	1006
4	rs9995713	G	C	0.34493	1006
4	rs6827421	T	C	0.343936	1006
4	rs149558082	C	T	0.00894632	1006
4	rs113377176	C	T	0.0526839	1006
4	rs6835759	A	G	0.348907	1006
4	rs79485467	G	A	0.0487078	1006
4	rs61379910	C	T	0.543738	1006
4	rs10023181	A	G	0.89165	1006
4	rs10011783	C	G	0.267396	1006
4	rs10023385	A	C	0.0765408	1006
4	rs10084904	C	T	0.264414	1006
4	rs72991155	G	A	0.027833	1006
4	rs7677603	G	C	0.89165	1006
4	rs190149968	C	A	0.0248509	1006
4	rs189306632	A	T	0.0159046	1006
4	rs62334470	T	G	0.545726	1006
4	rs72691037	A	G	0.0735586	1006
4	rs12500692	G	T	0.264414	1006
4	rs6831487	T	G	0.347913	1006
4	rs4692722	A	T	0.888668	1006
4	rs4580620	G	C	0.33002	1006
4	rs4426736	G	T	0.33002	1006
4	rs183360295	G	C	0.00397614	1006
4	rs6814498	C	G	0.887674	1006
4	rs4435705	C	T	0.230616	1006
4	rs7440486	T	C	0.918489	1006
4	rs75850691	C	T	0.0626243	1006
4	rs6419974	C	T	0.90159	1006
4	rs4283618	G	C	0.90159	1006
4	rs4283619	G	A	0.90159	1006
4	rs4554029	G	A	0.90159	1006
4	rs6553436	T	C	0.902584	1006
4	rs7660714	T	C	0.0725646	1006
4	rs4591555	G	A	0.826044	1006
4	rs13139185	A	T	0.90159	1006
4	rs72691042	G	A	0.0725646	1006
4	rs12644838	T	C	0.831014	1006
4	rs4557226	G	A	0.230616	1006
4	rs6819063	C	T	0.828032	1006
4	rs78529597	G	C	0.0149105	1006
4	rs71622340	C	A	0.0178926	1006
4	rs4692569	C	T	0.902584	1006
4	rs4267701	G	A	0.90159	1006
4	rs7436351	T	A	0.90159	1006
4	rs78008685	G	A	0.027833	1006
4	rs6841046	C	T	0.902584	1006
4	rs6824260	A	C	0.0735586	1006
4	rs4283620	G	A	0.23161	1006
4	rs72691049	T	A	0.0685885	1006
4	rs7655924	C	T	0.0705765	1006
4	rs4692723	C	T	0.90159	1006
4	rs4692725	A	G	0.90159	1006
4	rs62334471	G	A	0.831014	1006
4	rs6818768	C	T	0.902584	1006
4	rs111471788	G	C	0.0467197	1006
4	rs141439424	C	T	0.130219	1006
4	rs72691053	T	A	0.0795229	1006
4	rs115558916	G	A	0.0218688	1006
4	rs6553437	C	T	0.902584	1006
4	rs116647147	T	G	0.028827	1006
4	rs4692726	T	C	0.902584	1006
4	rs10017918	A	G	0.902584	1006
4	rs79000823	A	G	0.026839	1006
4	rs4692727	A	C	0.902584	1006
4	rs10084932	A	T	0.832008	1006
4	rs10084942	T	C	0.902584	1006
4	rs182336845	T	A	0.00695825	1006
4	rs4692728	C	G	0.902584	1006
4	rs13151656	G	C	0.828032	1006
4	rs7680152	C	T	0.900596	1006
4	rs13139925	T	C	0.827038	1006
4	rs13146554	T	A	0.90159	1006
4	rs72691056	T	C	0.0705765	1006
4	rs62334472	G	A	0.5666	1006
4	rs4692730	T	C	0.831014	1006
4	rs6553438	G	A	0.902584	1006
4	rs77658514	A	T	0.028827	1006
4	rs35886187	T	A	0.0974155	1006
4	rs7667282	T	G	0.171968	1006
4	rs79871967	A	T	0.0974155	1006
4	rs72973017	A	G	0.0974155	1006
4	rs4334719	T	C	0.0984095	1006
4	rs78093096	C	T	0.0516899	1006
4	rs114765038	G	A	0.0139165	1006
4	rs6851034	T	G	0.0944334	1006
4	rs7694656	T	C	0.167992	1006
4	rs7694449	A	T	0.0944334	1006
4	rs7699930	T	C	0.167992	1006
4	rs7671446	C	G	0.769384	1006
4	rs7654377	T	C	0.16501	1006
4	rs72973025	G	A	0.0984095	1006
4	rs4353861	C	T	0.769384	1006
4	rs61516087	A	G	0.0974155	1006
4	rs60567842	C	T	0.0984095	1006
4	rs72973032	A	G	0.0974155	1006
4	rs113053286	C	T	0.0974155	1006
4	rs72973034	A	G	0.0974155	1006
4	rs72973038	A	T	0.0974155	1006
4	rs28890249	T	C	0.100398	1006
4	rs111324888	C	T	0.0984095	1006
4	rs35845927	A	G	0.027833	1006
4	rs11735900	C	A	0.171968	1006
4	rs12650246	C	T	0.565606	1006
4	rs11724571	T	C	0.168986	1006
4	rs7693149	A	C	0.171968	1006
4	rs4619852	C	G	0.0974155	1006
4	rs150485205	C	T	0.0218688	1006
4	rs151131351	C	T	0.0159046	1006
4	rs56745507	C	T	0.0974155	1006
4	rs11940098	G	C	0.0974155	1006
4	rs28811607	T	C	0.168986	1006
4	rs28895684	T	C	0.0705765	1006
4	rs56229657	A	T	0.0984095	1006
4	rs77869623	G	T	0.0974155	1006
4	rs143799351	G	A	0.0218688	1006
4	rs12171444	G	C	0.0705765	1006
4	rs11132804	G	A	0.168986	1006
4	rs192047928	G	A	0.00695825	1006
4	rs11731553	T	C	0.0705765	1006
4	rs10866340	T	G	0.770378	1006
4	rs12647126	A	G	0.567594	1006
4	rs34259327	G	C	0.027833	1006
4	rs72691068	G	A	0.0685885	1006
4	rs11723499	C	G	0.0318091	1006
4	rs66657210	T	C	0.168986	1006
4	rs6840414	T	C	0.0984095	1006
4	rs75315960	T	C	0.0526839	1006
4	rs7666461	C	T	0.168986	1006
4	rs11132805	C	T	0.171968	1006
4	rs11947422	G	A	0.0984095	1006
4	rs13140560	T	C	0.027833	1006
4	rs12233903	T	C	0.0984095	1006
4	rs59279629	A	C	0.0815109	1006
4	rs4130123	C	T	0.0984095	1006
4	rs9312450	G	C	0.0705765	1006
4	rs72691070	T	C	0.0685885	1006
4	rs112670042	A	G	0.0685885	1006
4	rs113350051	G	A	0.0308151	1006
4	rs113705642	T	C	0.0685885	1006
4	rs66950983	T	A	0.027833	1006
4	rs6815829	C	T	0.0984095	1006
4	rs56225251	C	T	0.0685885	1006
4	rs112978232	C	A	0.0427435	1006
4	rs11732280	A	G	0.171968	1006
4	rs6553439	G	T	0.7833	1006
4	rs115561134	T	A	0.0487078	1006
4	rs145106058	G	A	0.0457256	1006
4	rs6829406	C	T	0.0984095	1006
4	rs140730145	T	G	0.0198807	1006
4	rs77104815	T	A	0.0974155	1006
4	rs59967290	G	A	0.0974155	1006
4	rs72973067	C	T	0.0974155	1006
4	rs9968532	T	C	0.172962	1006
4	rs59541420	C	T	0.0984095	1006
4	rs77690502	G	A	0.0974155	1006
4	rs72973071	C	T	0.0984095	1006
4	rs34099167	T	C	0.0974155	1006
4	rs67794467	C	T	0.16998	1006
4	rs6857243	T	C	0.583499	1006
4	rs59403226	G	T	0.0974155	1006
4	rs17627330	T	C	0.0258449	1006
4	rs17627342	G	A	0.0159046	1006
4	rs12650025	A	T	0.581511	1006
4	rs28850025	C	T	0.168986	1006
4	rs72691080	T	C	0.0705765	1006
4	rs57818220	T	C	0.0974155	1006
4	rs10023117	C	A	0.0705765	1006
4	rs114907386	C	T	0.0129225	1006
4	rs76568960	G	A	0.137177	1006
4	rs11733461	C	A	0.171968	1006
4	rs6836768	T	C	0.0298211	1006
4	rs7674548	A	T	0.580517	1006
4	rs79664434	C	T	0.0924453	1006
4	rs11733685	C	T	0.0705765	1006
4	rs116613993	T	G	0.0258449	1006
4	rs67414895	T	A	0.168986	1006
4	rs66464570	T	G	0.168986	1006
4	rs11945875	C	A	0.168986	1006
4	rs11936564	G	C	0.171968	1006
4	rs74456828	T	C	0.0188867	1006
4	rs62334476	A	G	0.0139165	1006
4	rs28735373	T	G	0.0705765	1006
4	rs72691085	G	A	0.0705765	1006
4	rs3924132	T	G	0.168986	1006
4	rs17054971	A	T	0.0705765	1006
4	rs6553440	T	G	0.581511	1006
4	rs9994855	C	T	0.0705765	1006
4	rs28877293	G	C	0.168986	1006
4	rs75913865	A	G	0.0228628	1006
4	rs28570980	A	G	0.173956	1006
4	rs62334479	G	C	0.0168986	1006
4	rs72973095	G	A	0.0984095	1006
4	rs139659734	G	A	0.0218688	1006
4	rs10004634	T	C	0.170974	1006
4	rs148619434	G	A	0.0208748	1006
4	rs151330289	G	A	0.0168986	1006
4	rs58180406	G	A	0.0984095	1006
4	rs79559959	T	C	0.028827	1006
4	rs28582197	C	T	0.0725646	1006
4	rs61168726	C	G	0.0974155	1006
4	rs4317165	A	G	0.0974155	1006
4	rs11934954	C	T	0.0974155	1006
4	rs149247596	G	A	0.0308151	1006
4	rs7667964	T	G	0.0705765	1006
4	rs13435313	G	T	0.215706	1006
4	rs28831525	C	T	0.168986	1006
4	rs111962412	C	T	0.0984095	1006
4	rs112919360	T	C	0.0228628	1006
4	rs10023872	G	T	0.0705765	1006
4	rs7682077	T	C	0.168986	1006
4	rs11943465	G	A	0.0974155	1006
4	rs72691094	C	T	0.565606	1006
4	rs62334480	G	A	0.5666	1006
4	rs11732275	A	G	0.0705765	1006
4	rs72974708	C	A	0.0974155	1006
4	rs72974709	G	C	0.0974155	1006
4	rs11734380	T	C	0.0705765	1006
4	rs6811876	T	C	0.168986	1006
4	rs72691096	C	T	0.0705765	1006
4	rs11946538	T	C	0.0974155	1006
4	rs7690821	C	G	0.170974	1006
4	rs112904743	C	A	0.0228628	1006
4	rs72974717	C	T	0.0984095	1006
4	rs12331199	G	A	0.171968	1006
4	rs58602886	G	A	0.0974155	1006
4	rs6855803	G	T	0.16998	1006
4	rs17054977	C	A	0.0984095	1006
4	rs33933790	C	T	0.0795229	1006
4	rs66509122	C	T	0.171968	1006
4	rs17544885	T	C	0.0685885	1006
4	rs114868487	G	A	0.0427435	1006
4	rs60370426	G	C	0.0974155	1006
4	rs17659247	C	T	0.0974155	1006
4	rs12331980	T	C	0.0705765	1006
4	rs6829886	T	C	0.16998	1006
4	rs6825023	A	T	0.0705765	1006
4	rs28703145	G	A	0.0705765	1006
4	rs28803273	A	G	0.0705765	1006
4	rs73864703	C	A	0.0994036	1006
4	rs114673275	C	T	0.0178926	1006
4	rs11132806	A	G	0.16998	1006
4	rs11132807	G	A	0.0994036	1006
4	rs7669099	G	A	0.167992	1006
4	rs28865705	C	T	0.171968	1006
4	rs34335628	T	C	0.027833	1006
4	rs72692903	T	C	0.0685885	1006
4	rs67022599	G	A	0.027833	1006
4	rs75589929	T	C	0.0129225	1006
4	rs115468066	T	C	0.00795229	1006
4	rs60522663	G	C	0.0994036	1006
4	rs10024319	G	A	0.0705765	1006
4	rs34413230	C	T	0.027833	1006
4	rs7654677	C	T	0.0705765	1006
4	rs10006588	C	T	0.0705765	1006
4	rs74637106	G	T	0.0815109	1006
4	rs6553441	C	T	0.581511	1006
4	rs10428434	G	A	0.0984095	1006
4	rs10012920	T	C	0.0705765	1006
4	rs4379028	C	A	0.0974155	1006
4	rs35460653	G	A	0.215706	1006
4	rs6856378	G	A	0.16998	1006
4	rs10019141	T	C	0.16998	1006
4	rs28744483	T	C	0.0715706	1006
4	rs11936957	C	T	0.168986	1006
4	rs11941560	A	G	0.0984095	1006
4	rs71622347	G	A	0.027833	1006
4	rs28417482	A	G	0.0705765	1006
4	rs112704865	C	T	0.0705765	1006
4	rs10028850	T	C	0.0705765	1006
4	rs56076741	A	G	0.0994036	1006
4	rs13119871	C	T	0.214712	1006
4	rs17054992	A	T	0.0705765	1006
4	rs17054997	A	C	0.027833	1006
4	rs61651883	T	C	0.0994036	1006
4	rs17054999	C	T	0.0705765	1006
4	rs55812407	G	A	0.0705765	1006
4	rs56347788	C	T	0.0685885	1006
4	rs11732322	C	A	0.0705765	1006
4	rs9997321	G	A	0.168986	1006
4	rs11722114	T	C	0.171968	1006
4	rs114452695	G	T	0.0248509	1006
4	rs17055003	C	T	0.027833	1006
4	rs60207859	G	T	0.0984095	1006
4	rs58691417	C	T	0.0705765	1006
4	rs11931954	T	C	0.0974155	1006
4	rs34587213	C	T	0.230616	1006
4	rs13434679	T	C	0.0705765	1006
4	rs148033222	G	A	0.0795229	1006
4	rs141704121	T	C	0.0188867	1006
4	rs62334503	G	C	0.5666	1006
4	rs11729737	G	C	0.0705765	1006
4	rs140743996	T	C	0.0576541	1006
4	rs11730723	G	A	0.0705765	1006
4	rs111910453	C	T	0.168986	1006
4	rs4431184	A	G	0.168986	1006
4	rs13111156	C	G	0.027833	1006
4	rs113687415	T	C	0.0685885	1006
4	rs112434773	T	G	0.0705765	1006
4	rs59189423	G	A	0.0974155	1006
4	rs11725103	T	C	0.0705765	1006
4	rs114979117	A	T	0.028827	1006
4	rs10001274	T	C	0.199801	1006
4	rs116276695	C	T	0.0129225	1006
4	rs28489925	G	T	0.0705765	1006
4	rs4296648	G	A	0.565606	1006
4	rs137896837	G	A	0.0198807	1006
4	rs7687728	C	T	0.565606	1006
4	rs115544526	A	G	0.0228628	1006
4	rs7693196	C	T	0.0984095	1006
4	rs72692926	C	G	0.0795229	1006
4	rs116358199	A	C	0.082505	1006
4	rs72692928	C	T	0.0705765	1006
4	rs112602996	A	G	0.0685885	1006
4	rs34829072	C	T	0.027833	1006
4	rs72974737	A	G	0.0984095	1006
4	rs10024935	G	A	0.0705765	1006
4	rs10027406	G	C	0.16998	1006
4	rs34540355	G	A	0.0497018	1006
4	rs10028237	G	C	0.0705765	1006
4	rs10022807	T	C	0.0705765	1006
4	rs12504510	C	T	0.230616	1006
4	rs11943164	T	C	0.082505	1006
4	rs11728394	C	A	0.0705765	1006
4	rs114964145	A	G	0.0258449	1006
4	rs6818590	A	C	0.0984095	1006
4	rs28650100	A	G	0.0705765	1006
4	rs72974740	T	C	0.0994036	1006
4	rs28545308	C	T	0.0705765	1006
4	rs59580257	T	A	0.0984095	1006
4	rs72692934	G	A	0.0705765	1006
4	rs78243998	G	C	0.0228628	1006
4	rs72692936	G	C	0.0705765	1006
4	rs35867013	C	T	0.23161	1006
4	rs10016460	T	A	0.0705765	1006
4	rs56064008	A	G	0.0894632	1006
4	rs72692941	T	A	0.0705765	1006
4	rs57526222	T	C	0.0984095	1006
4	rs11943094	A	G	0.171968	1006
4	rs10026242	A	T	0.0705765	1006
4	rs115520737	A	G	0.0874751	1006
4	rs144725987	T	G	0.028827	1006
4	rs28708569	C	A	0.0705765	1006
4	rs60121932	C	T	0.0705765	1006
4	rs72692947	G	A	0.0685885	1006
4	rs10032225	A	G	0.171968	1006
4	rs10032236	A	G	0.0705765	1006
4	rs10520156	G	A	0.230616	1006
4	rs13327970	T	C	0.171968	1006
4	rs13327919	C	T	0.0705765	1006
4	rs34551530	G	A	0.027833	1006
4	rs9998061	C	T	0.0705765	1006
4	rs111404214	G	A	0.0984095	1006
4	rs115793501	G	A	0.0139165	1006
4	rs13327988	T	G	0.0705765	1006
4	rs13328016	G	T	0.168986	1006
4	rs76005534	T	A	0.0974155	1006
4	rs184949722	C	T	0.0974155	1006
4	rs150747852	C	T	0.00994036	1006
4	rs7692349	T	C	0.171968	1006
4	rs10019176	A	G	0.0705765	1006
4	rs4440181	G	C	0.0974155	1006
4	rs10027897	T	C	0.0705765	1006
4	rs55724275	C	T	0.171968	1006
4	rs75142641	G	A	0.0218688	1006
4	rs7682772	G	A	0.0974155	1006
4	rs67757785	T	G	0.027833	1006
4	rs72692961	C	A	0.0685885	1006
4	rs12512274	A	T	0.927435	1006
4	rs79394885	C	T	0.0497018	1006
4	rs28679431	T	C	0.0705765	1006
4	rs74557505	T	C	0.0228628	1006
4	rs36020763	T	G	0.027833	1006
4	rs66678120	A	G	0.027833	1006
4	rs13102088	C	T	0.027833	1006
4	rs112315151	C	T	0.0974155	1006
4	rs7665092	A	T	0.168986	1006
4	rs7670271	T	C	0.168986	1006
4	rs111989212	C	T	0.0188867	1006
4	rs4342158	T	G	0.171968	1006
4	rs35301337	C	T	0.230616	1006
4	rs115548276	C	T	0.0129225	1006
4	rs7661708	C	T	0.168986	1006
4	rs114820224	C	T	0.0178926	1006
4	rs55689209	T	A	0.0974155	1006
4	rs55679731	A	G	0.107356	1006
4	rs60579393	A	G	0.168986	1006
4	rs10007145	T	G	0.0705765	1006
4	rs10007936	T	C	0.0705765	1006
4	rs9993493	T	C	0.168986	1006
4	rs72974758	T	C	0.0974155	1006
4	rs7699772	C	T	0.0705765	1006
4	rs7698452	G	A	0.0705765	1006
4	rs4235024	T	G	0.565606	1006
4	rs144719551	T	C	0.028827	1006
4	rs7661340	T	C	0.0705765	1006
4	rs6840797	G	T	0.168986	1006
4	rs72692987	A	G	0.0705765	1006
4	rs72692988	C	T	0.0705765	1006
4	rs72692990	A	G	0.0705765	1006
4	rs72692991	T	A	0.0685885	1006
4	rs72974761	C	G	0.0974155	1006
4	rs4464523	G	A	0.100398	1006
4	rs4629400	T	C	0.168986	1006
4	rs72974765	T	C	0.0974155	1006
4	rs11725757	C	G	0.565606	1006
4	rs4619853	T	C	0.230616	1006
4	rs10016485	T	C	0.230616	1006
4	rs9312452	T	C	0.168986	1006
4	rs12507019	A	G	0.230616	1006
4	rs7687585	T	A	0.171968	1006
4	rs7682570	A	G	0.0705765	1006
4	rs10461329	G	C	0.0984095	1006
4	rs116523146	C	T	0.0974155	1006
4	rs190846658	T	C	0.0258449	1006
4	rs76717142	C	T	0.0258449	1006
4	rs72974770	C	T	0.0984095	1006
4	rs62334509	G	A	0.107356	1006
4	rs58681170	T	C	0.0974155	1006
4	rs72692999	C	T	0.0705765	1006
4	rs57452030	C	T	0.0974155	1006
4	rs58983987	T	C	0.0974155	1006
4	rs17545118	G	A	0.0705765	1006
4	rs4692570	C	T	0.565606	1006
4	rs77826410	T	A	0.027833	1006
4	rs4257622	T	C	0.0705765	1006
4	rs6553444	T	C	0.0705765	1006
4	rs57900656	T	C	0.0974155	1006
4	rs72974774	T	C	0.0974155	1006
4	rs149226628	A	G	0.0188867	1006
4	rs72974775	G	C	0.0984095	1006
4	rs62334511	T	A	0.0149105	1006
4	rs72974776	G	C	0.0974155	1006
4	rs28529722	G	A	0.0705765	1006
4	rs4579081	A	C	0.168986	1006
4	rs12499239	G	A	0.567594	1006
4	rs10028880	A	G	0.0705765	1006
4	rs115532888	G	A	0.0139165	1006
4	rs17055039	G	C	0.0705765	1006
4	rs7688739	G	C	0.171968	1006
4	rs12498978	T	C	0.5666	1006
4	rs7665948	G	A	0.168986	1006
4	rs56366216	T	C	0.0715706	1006
4	rs62334513	A	G	0.0159046	1006
4	rs12054631	G	C	0.0974155	1006
4	rs112174133	A	G	0.171968	1006
4	rs72694707	T	A	0.0705765	1006
4	rs56815821	A	T	0.0984095	1006
4	rs10030209	T	C	0.0705765	1006
4	rs7682025	C	T	0.168986	1006
4	rs149909420	G	A	0.0139165	1006
4	rs9995759	G	A	0.0705765	1006
4	rs10018998	C	T	0.0705765	1006
4	rs72694708	C	T	0.0705765	1006
4	rs57396792	G	T	0.0974155	1006
4	rs28439336	A	G	0.168986	1006
4	rs28535010	C	T	0.230616	1006
4	rs62334514	G	A	0.0159046	1006
4	rs10520157	G	T	0.130219	1006
4	rs11132810	A	C	0.247515	1006
4	rs11722212	A	G	0.0675944	1006
4	rs10008853	G	A	0.0675944	1006
4	rs7696555	T	A	0.536779	1006
4	rs28505874	G	C	0.229622	1006
4	rs10015150	G	A	0.0675944	1006
4	rs145677708	C	G	0.0208748	1006
4	rs6553446	G	A	0.76839	1006
4	rs10024700	C	T	0.0685885	1006
4	rs11723638	T	C	0.0139165	1006
4	rs11935607	G	A	0.198807	1006
4	rs17627637	T	C	0.10835	1006
4	rs3797040	C	T	0.536779	1006
4	rs3797041	C	T	0.929423	1006
4	rs12501499	T	C	0.929423	1006
4	rs35590796	C	T	0.027833	1006
4	rs4692571	C	T	0.232604	1006
4	rs4692572	C	T	0.927435	1006
4	rs13152741	T	C	0.239563	1006
4	rs10021041	G	A	0.240557	1006
4	rs113841075	C	T	0.0675944	1006
4	rs7696352	G	A	0.371769	1006
4	rs34165464	A	G	0.028827	1006
4	rs137968407	T	C	0.0805169	1006
4	rs4434205	C	T	0.470179	1006
4	rs72694729	G	A	0.0685885	1006
4	rs7683123	A	C	0.0188867	1006
4	rs143673146	A	G	0.0238569	1006
4	rs7682861	G	A	0.0685885	1006
4	rs72694732	A	G	0.0685885	1006
4	rs11937417	A	G	0.372763	1006
4	rs13435226	T	C	0.239563	1006
4	rs62334531	T	G	0.133201	1006
4	rs28670063	T	C	0.525845	1006
4	rs112894450	G	A	0.0656064	1006
4	rs4692735	G	T	0.522863	1006
4	rs34838831	C	T	0.239563	1006
4	rs72694741	T	C	0.0685885	1006
4	rs17545251	T	C	0.133201	1006
4	rs116066997	G	T	0.0725646	1006
4	rs9996873	G	T	0.796223	1006
4	rs79297870	T	A	0.0715706	1006
4	rs72694742	G	T	0.0685885	1006
4	rs10023330	C	T	0.247515	1006
4	rs72694745	T	C	0.0685885	1006
4	rs11736294	G	A	0.750497	1006
4	rs143098499	C	A	0.00497018	1006
4	rs72694747	G	A	0.0685885	1006
4	rs28722107	G	A	0.750497	1006
4	rs17659581	T	C	0.185885	1006
4	rs55929104	A	G	0.0705765	1006
4	rs4692574	C	T	0.522863	1006
4	rs11944742	A	G	0.125249	1006
4	rs118051294	A	G	0.0198807	1006
4	rs17055059	G	A	0.0308151	1006
4	rs17055061	C	T	0.0666004	1006
4	rs17055064	T	C	0.0715706	1006
4	rs6845698	C	G	0.0198807	1006
4	rs13120831	G	A	0.245527	1006
4	rs6828910	A	G	0.521869	1006
4	rs6834147	T	C	0.893638	1006
4	rs10002133	G	A	0.245527	1006
4	rs79433682	T	C	0.00695825	1006
4	rs7434295	C	T	0.680915	1006
4	rs17627781	A	G	0.05666	1006
4	rs111884490	T	C	0.0715706	1006
4	rs72694754	A	T	0.0715706	1006
4	rs13136720	G	T	0.67992	1006
4	rs72694755	G	A	0.0715706	1006
4	rs62334533	C	A	0.245527	1006
4	rs13145908	C	G	0.245527	1006
4	rs9637705	T	A	0.125249	1006
4	rs13108826	C	T	0.245527	1006
4	rs10866341	A	G	0.678926	1006
4	rs56948468	T	C	0.246521	1006
4	rs6857404	C	T	0.67992	1006
4	rs62334535	G	A	0.125249	1006
4	rs6839362	A	T	0.677932	1006
4	rs7687043	T	C	0.248509	1006
4	rs7682661	A	G	0.926441	1006
4	rs17055068	A	G	0.0715706	1006
4	rs11723888	A	T	0.0725646	1006
4	rs115092174	G	A	0.0258449	1006
4	rs144075422	G	A	0.0337972	1006
4	rs17055075	A	G	0.0715706	1006
4	rs115850822	T	A	0.0337972	1006
4	rs148092973	T	C	0.0188867	1006
4	rs72694764	G	A	0.0715706	1006
4	rs7690784	G	C	0.122266	1006
4	rs28716464	T	G	0.0894632	1006
4	rs72694767	T	C	0.0894632	1006
4	rs11726813	C	T	0.0894632	1006
4	rs113202729	C	T	0.0377734	1006
4	rs34576933	A	G	0.00795229	1006
4	rs11727839	C	T	0.0894632	1006
4	rs114261344	A	G	0.0119284	1006
4	rs11941753	A	G	0.125249	1006
4	rs10008199	T	C	0.0894632	1006
4	rs17627811	C	A	0.525845	1006
4	rs17627829	A	G	0.127237	1006
4	rs11933931	C	T	0.465209	1006
4	rs28364750	C	T	0.0894632	1006
4	rs7678428	T	C	0.127237	1006
4	rs10520159	G	A	0.0894632	1006
4	rs10520160	A	G	0.0437376	1006
4	rs72694777	A	G	0.0894632	1006
4	rs62333164	G	A	0.337972	1006
4	rs10520161	A	T	0.125249	1006
4	rs11733978	A	C	0.0894632	1006
4	rs35621562	C	T	0.0218688	1006
4	rs55696229	C	T	0.0168986	1006
4	rs34755939	C	G	0.247515	1006
4	rs62333166	G	A	0.125249	1006
4	rs35582249	A	G	0.248509	1006
4	rs11721480	G	T	0.0894632	1006
4	rs35280277	A	G	0.247515	1006
4	rs35899341	A	G	0.247515	1006
4	rs62333170	G	A	0.245527	1006
4	rs13124022	G	T	0.247515	1006
4	rs7678712	G	C	0.00795229	1006
4	rs2331719	T	C	0.467197	1006
4	rs9761582	C	T	0.00795229	1006
4	rs12511877	A	G	0.521869	1006
4	rs13434675	G	A	0.0894632	1006
4	rs13435853	A	G	0.0894632	1006
4	rs11931360	T	A	0.125249	1006
4	rs112202884	C	A	0.0894632	1006
4	rs72694785	G	T	0.0894632	1006
4	rs112440231	G	A	0.125249	1006
4	rs111859532	G	A	0.0894632	1006
4	rs62333171	C	T	0.246521	1006
4	rs34436258	C	T	0.246521	1006
4	rs9998446	A	G	0.99006	1006
4	rs62333172	A	G	0.126243	1006
4	rs72694790	G	A	0.0646123	1006
4	rs75119568	A	G	0.126243	1006
4	rs34607126	A	T	0.246521	1006
4	rs9993016	C	A	0.99006	1006
4	rs55889555	C	T	0.0894632	1006
4	rs55638949	A	G	0.144135	1006
4	rs10222938	G	A	0.0894632	1006
4	rs55903412	T	G	0.0894632	1006
4	rs11723728	A	G	0.0646123	1006
4	rs34693969	C	A	0.246521	1006
4	rs71622352	T	A	0.0218688	1006
4	rs115477840	C	A	0.522863	1006
4	rs181525169	C	T	0.0894632	1006
4	rs76179196	C	A	0.00795229	1006
4	rs144395233	G	A	0.246521	1006
4	rs13150107	C	T	0.246521	1006
4	rs181990952	G	A	0.246521	1006
4	rs35078786	C	T	0.246521	1006
4	rs113446137	C	G	0.0238569	1006
4	rs13102795	G	T	0.246521	1006
4	rs33965812	A	G	0.248509	1006
4	rs3756284	T	C	0.126243	1006
4	rs72694795	C	T	0.0894632	1006
4	rs3923997	C	T	0.0894632	1006
4	rs2013478	C	T	0.340954	1006
4	rs1966021	G	A	0.126243	1006
4	rs116690583	C	T	0.0298211	1006
4	rs10520162	A	G	0.126243	1006
4	rs111313543	A	G	0.05666	1006
4	rs78525012	A	G	0.0427435	1006
4	rs2877436	T	C	0.0894632	1006
4	rs142262172	A	G	0.0258449	1006
4	rs115619306	T	G	0.0516899	1006
4	rs111761884	G	A	0.00795229	1006
4	rs2173825	G	A	0.126243	1006
4	rs77659893	T	C	0.0238569	1006
4	rs150833321	A	G	0.0258449	1006
4	rs4692740	A	G	0.522863	1006
4	rs11727855	C	T	0.0894632	1006
4	rs78422846	C	T	0.0238569	1006
4	rs11733111	A	G	0.0894632	1006
4	rs56124556	G	A	0.126243	1006
4	rs56117747	G	A	0.126243	1006
4	rs34245020	C	T	0.248509	1006
4	rs28420472	T	C	0.0894632	1006
4	rs28404050	A	G	0.0894632	1006
4	rs7660307	T	A	0.126243	1006
4	rs7677075	T	A	0.126243	1006
4	rs11940555	T	C	0.126243	1006
4	rs34703692	A	T	0.00795229	1006
4	rs147242889	T	C	0.0377734	1006
4	rs2047652	G	A	0.99006	1006
4	rs11940982	A	G	0.126243	1006
4	rs111582472	T	C	0.0238569	1006
4	rs113230294	C	G	0.0894632	1006
4	rs2270863	A	G	0.521869	1006
4	rs7667711	G	A	0.126243	1006
4	rs10213390	T	G	0.0894632	1006
4	rs113274113	T	G	0.0238569	1006
4	rs17051938	C	T	0.0894632	1006
4	rs6823311	A	G	0.519881	1006
4	rs6852201	C	T	0.519881	1006
4	rs35136788	G	A	0.249503	1006
4	rs72696626	C	T	0.519881	1006
4	rs13106440	A	G	0.00795229	1006
4	rs56917743	A	G	0.126243	1006
4	rs112272756	C	T	0.0417495	1006
4	rs72696630	A	G	0.0944334	1006
4	rs78905394	C	T	0.0427435	1006
4	rs62346178	A	G	0.122266	1006
4	rs111850317	A	G	0.0238569	1006
4	rs111543507	G	A	0.0656064	1006
4	rs62346179	T	G	0.126243	1006
4	rs35951896	C	T	0.271372	1006
4	rs13103449	A	G	0.00795229	1006
4	rs12330960	A	G	0.122266	1006
4	rs76222188	A	G	0.00795229	1006
4	rs11727690	G	A	0.0894632	1006
4	rs11946332	C	G	0.122266	1006
4	rs62346181	T	C	0.271372	1006
4	rs35981888	A	G	0.00795229	1006
4	rs78022702	A	T	0.0139165	1006
4	rs78757016	G	T	0.0238569	1006
4	rs17055093	C	T	0.0894632	1006
4	rs10520163	T	C	0.503976	1006
4	rs10520164	C	T	0.121272	1006
4	rs73864758	G	A	0.026839	1006
4	rs62346182	C	G	0.0894632	1006
4	rs1566522	A	G	0.503976	1006
4	rs9996636	A	G	0.485089	1006
4	rs147735184	C	T	0.0347913	1006
4	rs72696645	G	A	0.0894632	1006
4	rs35695165	A	T	0.271372	1006
4	rs13103267	G	A	0.271372	1006
4	rs17659801	A	G	0.121272	1006
4	rs72696649	T	A	0.361829	1006
4	rs62346184	C	T	0.271372	1006
4	rs58157393	A	C	0.485089	1006
4	rs17055097	C	A	0.0894632	1006
4	rs1058868	C	T	0.121272	1006
4	rs1010713	A	G	0.0894632	1006
4	rs56398350	A	G	0.121272	1006
4	rs78250844	C	T	0.026839	1006
4	rs72696653	G	A	0.0894632	1006
4	rs2062611	C	A	0.502982	1006
4	rs13115372	A	G	0.271372	1006
4	rs62346188	C	T	0.0168986	1006
4	rs11729850	C	T	0.0894632	1006
4	rs149287207	A	G	0.0506958	1006
4	rs72696657	C	T	0.5	1006
4	rs55833721	T	C	0.124254	1006
4	rs28374431	A	T	0.12326	1006
4	rs6842802	T	G	0.487078	1006
4	rs28704165	T	C	0.124254	1006
4	rs1058871	A	G	0.0198807	1006
4	rs11548437	C	G	0.00695825	1006
4	rs7438	A	G	0.501988	1006
4	rs13550	C	T	0.130219	1006
4	rs116835609	G	A	0.0198807	1006
4	rs6845516	G	A	0.128231	1006
4	rs72696662	A	G	0.0904573	1006
4	rs4420942	T	C	0.27336	1006
4	rs72696665	G	T	0.503976	1006
4	rs11942808	C	T	0.121272	1006
4	rs13111508	T	C	0.298211	1006
4	rs6816710	G	A	0.808151	1006
4	rs78969658	A	T	0.0159046	1006
4	rs79054996	G	A	0.0248509	1006
4	rs7679092	G	C	0.982107	1006
4	rs72696668	G	A	0.0129225	1006
4	rs13113917	C	T	0.982107	1006
4	rs2133955	C	A	0.982107	1006
4	rs72976688	G	A	0.0178926	1006
4	rs11732885	C	T	0.61332	1006
4	rs74541080	G	A	0.0367793	1006
4	rs4692741	A	T	0.982107	1006
4	rs4692742	C	T	0.611332	1006
4	rs72696674	G	T	0.0367793	1006
4	rs13141011	G	A	0.134195	1006
4	rs17628004	A	G	0.61332	1006
4	rs56277136	A	G	0.0377734	1006
4	rs6854083	A	G	0.0596421	1006
4	rs147631399	A	G	0.0139165	1006
4	rs71622355	G	A	0.0168986	1006
4	rs1971326	G	A	0.983101	1006
4	rs60578368	G	A	0.16998	1006
4	rs1542872	A	G	0.0407555	1006
4	rs6832007	T	C	0.190855	1006
4	rs6850430	C	T	0.0606362	1006
4	rs6832030	T	C	0.0606362	1006
4	rs6850446	C	T	0.983101	1006
4	rs17628016	G	A	0.167992	1006
4	rs55710525	T	A	0.16998	1006
4	rs7691713	G	T	0.922465	1006
4	rs17055114	A	G	0.212724	1006
4	rs3775988	C	G	0.745527	1006
4	rs72696684	A	C	0.0487078	1006
4	rs72976699	T	G	0.164016	1006
4	rs17055115	T	A	0.164016	1006
4	rs71643129	T	C	0.0178926	1006
4	rs7684296	C	T	0.162028	1006
4	rs35846719	A	C	0.0178926	1006
4	rs3775986	T	G	0.0149105	1006
4	rs6553453	T	C	0.983101	1006
4	rs1047642	C	T	0.819085	1006
4	rs6849004	C	G	0.983101	1006
4	rs184960612	C	T	0.0208748	1006
4	rs10018221	T	C	0.798211	1006
4	rs79468179	A	G	0.0119284	1006
4	rs10021555	T	C	0.796223	1006
4	rs10029498	G	A	0.796223	1006
4	rs6553454	G	T	0.0198807	1006
4	rs7693367	T	C	0.0198807	1006
4	rs143273035	A	G	0.00894632	1006
4	rs2331721	C	T	0.831014	1006
4	rs2877469	A	C	0.807157	1006
4	rs112921607	A	T	0.0168986	1006
4	rs9942227	A	T	0.0198807	1006
4	rs35744315	C	A	0.801193	1006
4	rs10020331	T	C	0.807157	1006
4	rs7661889	C	A	0.806163	1006
4	rs13151680	G	A	0.0188867	1006
4	rs11733986	A	T	0.827038	1006
4	rs112461853	C	T	0.0178926	1006
4	rs139232832	G	A	0.00994036	1006
4	rs10016129	C	T	0.806163	1006
4	rs35962500	T	C	0.0188867	1006
4	rs17055122	C	A	0.0188867	1006
4	rs35218368	G	A	0.0298211	1006
4	rs10034188	A	G	0.808151	1006
4	rs13122912	G	A	0.798211	1006
4	rs11540095	T	C	0.784294	1006
4	rs71622356	C	T	0.0208748	1006
4	rs12507746	C	T	0.885686	1006
4	rs4048724	G	A	0.833996	1006
4	rs55888352	C	A	0.0377734	1006
4	rs7669601	A	G	0.878728	1006
4	rs11737099	A	C	0.447316	1006
4	rs11737201	A	T	0.107356	1006
4	rs11721611	T	C	0.10835	1006
4	rs74613468	A	T	0.0516899	1006
4	rs4692745	G	A	0.630219	1006
4	rs113547774	G	T	0.0516899	1006
4	rs28599564	C	T	0.10835	1006
4	rs10004915	G	A	0.798211	1006
4	rs10005223	G	C	0.798211	1006
4	rs72978627	A	T	0.110338	1006
4	rs72698207	C	T	0.0328032	1006
4	rs2173827	C	G	0.810139	1006
4	rs7670727	G	A	0.797217	1006
4	rs72698208	G	A	0.0328032	1006
4	rs72698209	C	T	0.0328032	1006
4	rs113189092	T	C	0.0636183	1006
4	rs10006579	T	A	0.764414	1006
4	rs2173826	G	A	0.797217	1006
4	rs67776117	G	A	0.0337972	1006
4	rs1909882	G	A	0.653082	1006
4	rs72698210	G	T	0.0328032	1006
4	rs7683426	G	A	0.109344	1006
4	rs4692746	C	G	0.653082	1006
4	rs4692747	G	T	0.653082	1006
4	rs9998572	C	T	0.0347913	1006
4	rs6825894	A	G	0.810139	1006
4	rs114464794	A	C	0.0318091	1006
4	rs72698212	T	C	0.0328032	1006
4	rs12645783	T	G	0.66501	1006
4	rs144775940	G	T	0.0218688	1006
4	rs56389495	C	T	0.110338	1006
4	rs9312454	A	G	0.66501	1006
4	rs7673018	T	C	0.807157	1006
4	rs143462676	A	G	0.0347913	1006
4	rs4692748	G	A	0.66501	1006
4	rs56296903	G	A	0.0328032	1006
4	rs139342545	A	T	0.0328032	1006
4	rs28558420	C	A	0.111332	1006
4	rs56159723	C	A	0.0328032	1006
4	rs28681153	G	T	0.0347913	1006
4	rs4692749	T	G	0.66501	1006
4	rs115059136	C	T	0.0198807	1006
4	rs115881022	A	G	0.0477137	1006
4	rs7668558	G	A	0.763419	1006
4	rs116401606	G	A	0.0477137	1006
4	rs116262949	C	A	0.0328032	1006
4	rs4692750	C	A	0.688867	1006
4	rs72698222	C	T	0.0318091	1006
4	rs6833195	G	C	0.109344	1006
4	rs17628150	G	A	0.0318091	1006
4	rs72698225	T	C	0.0318091	1006
4	rs78496741	A	G	0.0248509	1006
4	rs77878950	A	C	0.110338	1006
4	rs6553458	C	T	0.810139	1006
4	rs56192312	C	A	0.0328032	1006
4	rs13118579	G	A	0.188867	1006
4	rs11735653	C	A	0.110338	1006
4	rs11735657	C	T	0.110338	1006
4	rs12641134	A	G	0.810139	1006
4	rs115727814	G	A	0.027833	1006
4	rs12641867	T	C	0.774354	1006
4	rs79367274	A	G	0.0208748	1006
4	rs2133954	A	G	0.775348	1006
4	rs4521310	C	T	0.650099	1006
4	rs79073672	C	T	0.0467197	1006
4	rs72698233	A	G	0.0318091	1006
4	rs72698234	A	T	0.0318091	1006
4	rs72698236	G	A	0.0318091	1006
4	rs111325435	C	T	0.0576541	1006
4	rs114799934	G	T	0.0298211	1006
4	rs72698238	G	C	0.0318091	1006
4	rs147249084	G	A	0.00497018	1006
4	rs4692751	G	A	0.763419	1006
4	rs12650742	G	A	0.763419	1006
4	rs12644857	C	A	0.763419	1006
4	rs62344460	T	C	0.796223	1006
4	rs55722406	G	A	0.0328032	1006
4	rs57128033	A	G	0.0328032	1006
4	rs67977438	A	G	0.0328032	1006
4	rs6827664	A	T	0.796223	1006
4	rs6828442	A	C	0.796223	1006
4	rs72698245	A	G	0.0318091	1006
4	rs7677932	A	G	0.796223	1006
4	rs1587536	A	G	0.796223	1006
4	rs55898197	C	T	0.0188867	1006
4	rs72698249	G	A	0.0318091	1006
4	rs115460818	C	T	0.0119284	1006
4	rs72698250	C	T	0.0377734	1006
4	rs3925554	T	C	0.796223	1006
4	rs1964036	A	G	0.652087	1006
4	rs6553459	G	A	0.0328032	1006
4	rs6836170	C	T	0.11332	1006
4	rs6834698	G	T	0.112326	1006
4	rs112725885	T	C	0.112326	1006
4	rs11132815	C	A	0.774354	1006
4	rs115939824	G	C	0.0188867	1006
4	rs7698887	C	T	0.0347913	1006
4	rs11132816	G	A	0.626243	1006
4	rs58501865	G	A	0.112326	1006
4	rs924518	A	C	0.112326	1006
4	rs80088561	G	T	0.111332	1006
4	rs12510928	C	T	0.626243	1006
4	rs80269481	G	A	0.111332	1006
4	rs9994595	A	T	0.774354	1006
4	rs185680899	G	A	0.0178926	1006
4	rs114205482	A	G	0.0198807	1006
4	rs72698254	G	A	0.0347913	1006
4	rs72698255	A	T	0.0367793	1006
4	rs6835612	C	T	0.373757	1006
4	rs35538400	A	T	0.225646	1006
4	rs150514218	T	C	0.0188867	1006
4	rs114261137	A	G	0.00795229	1006
4	rs12647010	C	G	0.100398	1006
4	rs75291891	T	C	0.0765408	1006
4	rs112242720	C	T	0.0337972	1006
4	rs79501185	C	T	0.0407555	1006
4	rs72698265	G	C	0.0337972	1006
4	rs72698267	C	T	0.0337972	1006
4	rs4692753	G	A	0.966203	1006
4	rs72698269	T	C	0.0337972	1006
4	rs77960430	T	C	0.0775348	1006
4	rs75909533	C	T	0.0775348	1006
4	rs17628162	C	G	0.0765408	1006
4	rs142830634	C	A	0.0178926	1006
4	rs1500931	T	A	0.965209	1006
4	rs56303187	A	G	0.0337972	1006
4	rs79966415	G	A	0.0765408	1006
4	rs1500930	A	G	0.460239	1006
4	rs72698279	A	G	0.0337972	1006
4	rs1500929	C	T	0.965209	1006
4	rs1500928	G	T	0.965209	1006
4	rs11132818	G	T	0.965209	1006
4	rs4692575	C	T	0.965209	1006
4	rs4692576	C	T	0.887674	1006
4	rs4692577	A	T	0.887674	1006
4	rs4692754	G	A	0.965209	1006
4	rs976316	C	T	0.965209	1006
4	rs72698290	C	T	0.0337972	1006
4	rs111953793	C	T	0.0646123	1006
4	rs975764	G	T	0.965209	1006
4	rs147824959	C	T	0.0188867	1006
4	rs71622358	C	T	0.0159046	1006
4	rs111752414	C	A	0.0337972	1006
4	rs77742101	G	T	0.0337972	1006
4	rs1995305	T	G	0.965209	1006
4	rs72698294	G	C	0.0337972	1006
4	rs10035008	G	C	0.964215	1006
4	rs6814791	T	C	0.964215	1006
4	rs4692755	C	T	0.893638	1006
4	rs59477939	A	G	0.0725646	1006
4	rs72698298	T	A	0.0337972	1006
4	rs4440180	C	G	0.107356	1006
4	rs187158550	A	G	0.00795229	1006
4	rs72698300	C	T	0.0337972	1006
4	rs4072504	T	G	0.107356	1006
4	rs10022857	T	C	0.0347913	1006
4	rs6822452	G	A	0.893638	1006
4	rs72700304	G	A	0.0337972	1006
4	rs72700306	C	T	0.0337972	1006
4	rs4692578	G	A	0.0397614	1006
4	rs72700309	C	T	0.0337972	1006
4	rs9312457	C	T	0.106362	1006
4	rs6824832	T	C	0.107356	1006
4	rs55958461	T	C	0.105368	1006
4	rs28678973	T	C	0.0357853	1006
4	rs4692581	T	C	0.894632	1006
4	rs10035018	T	C	0.143141	1006
4	rs9917849	T	A	0.291252	1006
4	rs56901526	T	C	0.0715706	1006
4	rs72984738	G	A	0.0715706	1006
4	rs192190900	G	A	0.0387674	1006
4	rs11132819	G	A	0.892644	1006
4	rs116270672	C	T	0.0218688	1006
4	rs62344484	C	G	0.142147	1006
4	rs114883936	A	G	0.0178926	1006
4	rs11945786	C	T	0.601392	1006
4	rs7692690	T	C	0.892644	1006
4	rs72700322	A	G	0.290258	1006
4	rs10866343	G	A	0.892644	1006
4	rs7666155	T	G	0.892644	1006
4	rs72700326	G	A	0.0337972	1006
4	rs142465374	A	G	0.028827	1006
4	rs74833830	G	A	0.0715706	1006
4	rs10020179	G	A	0.892644	1006
4	rs10028741	C	G	0.601392	1006
4	rs10012664	G	A	0.928429	1006
4	rs10015829	G	A	0.0228628	1006
4	rs72700329	G	C	0.028827	1006
4	rs72988882	G	T	0.0725646	1006
4	rs4692757	A	G	0.89662	1006
4	rs6852139	C	T	0.61332	1006
4	rs6852171	C	T	0.0735586	1006
4	rs72700330	G	A	0.028827	1006
4	rs6849310	A	G	0.902584	1006
4	rs6857210	A	G	0.0725646	1006
4	rs13121320	G	A	0.0168986	1006
4	rs13110366	A	G	0.895626	1006
4	rs72494059	T	C	0.115308	1006
4	rs11944018	T	G	0.855865	1006
4	rs7654944	T	A	0.961233	1006
4	rs4692758	A	G	0.17495	1006
4	rs142636087	T	C	0.0109344	1006
4	rs68157114	A	G	0.234592	1006
4	rs6553467	A	G	0.757455	1006
4	rs6553468	A	G	0.640159	1006
4	rs72700337	T	C	0.0188867	1006
4	rs56172650	C	T	0.11332	1006
4	rs11943556	C	G	0.826044	1006
4	rs67934505	C	T	0.11332	1006
4	rs62344514	C	T	0.11332	1006
4	rs62344515	T	C	0.115308	1006
4	rs62344516	G	A	0.11332	1006
4	rs72990519	C	T	0.05666	1006
4	rs7659128	C	T	0.05666	1006
4	rs6810718	A	C	0.715706	1006
4	rs6832876	G	A	0.713718	1006
4	rs74520699	G	A	0.055666	1006
4	rs62344517	A	G	0.0685885	1006
4	rs80069351	A	T	0.0666004	1006
4	rs10017192	C	A	0.895626	1006
4	rs56773514	G	A	0.180915	1006
4	rs60962442	A	C	0.308151	1006
4	rs6847701	G	A	0.263419	1006
4	rs56096038	C	T	0.446322	1006
4	rs6853401	G	A	0.126243	1006
4	rs6855361	C	T	0.450298	1006
4	rs80237391	G	A	0.0188867	1006
4	rs6856228	C	G	0.450298	1006
4	rs6811785	G	A	0.446322	1006
4	rs6813253	C	T	0.44831	1006
4	rs56117897	T	C	0.447316	1006
4	rs6812416	G	T	0.263419	1006
4	rs4642205	A	G	0.125249	1006
4	rs77721217	C	T	0.0526839	1006
4	rs188658303	T	A	0.0526839	1006
4	rs144456952	G	A	0.00497018	1006
4	rs143340882	G	A	0.0497018	1006
4	rs62344524	A	G	0.55169	1006
4	rs113397672	G	A	0.177932	1006
4	rs111373506	T	C	0.284294	1006
4	rs62344525	G	A	0.177932	1006
4	rs61614333	C	T	0.106362	1006
4	rs56788746	G	A	0.106362	1006
4	rs6817319	A	G	0.285288	1006
4	rs6840086	G	T	0.128231	1006
4	rs74868609	A	G	0.0139165	1006
4	rs72700352	T	C	0.266402	1006
4	rs114879463	G	A	0.0139165	1006
4	rs74648774	G	A	0.0516899	1006
4	rs11132825	T	C	0.437376	1006
4	rs7658866	T	C	0.715706	1006
4	rs76843607	T	C	0.0526839	1006
4	rs75477927	G	A	0.0258449	1006
4	rs6838580	G	A	0.447316	1006
4	rs76234867	G	C	0.0497018	1006
4	rs138633331	C	T	0.00894632	1006
4	rs28372206	A	G	0.447316	1006
4	rs12640035	T	A	0.447316	1006
4	rs184509504	T	C	0.00894632	1006
4	rs4594689	T	C	0.446322	1006
4	rs4285051	T	G	0.446322	1006
4	rs4416437	G	A	0.446322	1006
4	rs112696519	C	T	0.0506958	1006
4	rs10029344	C	A	0.445328	1006
4	rs7435648	G	A	0.0516899	1006
4	rs4692582	C	T	0.442346	1006
4	rs149775728	C	T	0.0149105	1006
4	rs10032101	C	T	0.77833	1006
4	rs4565042	G	T	0.445328	1006
4	rs6553470	G	A	0.445328	1006
4	rs77863946	T	C	0.0516899	1006
4	rs9990994	C	G	0.445328	1006
4	rs4634182	C	T	0.279324	1006
4	rs4358361	A	C	0.781312	1006
4	rs12498436	C	G	0.435388	1006
4	rs72700363	A	T	0.0208748	1006
4	rs184023733	G	C	0.0516899	1006
4	rs76765097	C	T	0.0994036	1006
4	rs72700364	G	C	0.279324	1006
4	rs11932569	T	C	0.445328	1006
4	rs74718782	A	T	0.399602	1006
4	rs1875318	A	G	0.40159	1006
4	rs10004128	T	C	0.444334	1006
4	rs62344552	G	A	0.168986	1006
4	rs11132826	T	C	0.779324	1006
4	rs12502965	A	G	0.445328	1006
4	rs146537840	G	A	0.0516899	1006
4	rs12503940	T	G	0.444334	1006
4	rs4399944	A	G	0.781312	1006
4	rs72700366	T	C	0.281312	1006
4	rs10010441	T	A	0.444334	1006
4	rs9999086	C	G	0.445328	1006
4	rs116053931	A	G	0.0526839	1006
4	rs12501175	C	T	0.445328	1006
4	rs78768893	C	T	0.0526839	1006
4	rs11728956	A	G	0.281312	1006
4	rs75495461	A	C	0.0258449	1006
4	rs10013860	T	C	0.445328	1006
4	rs11732788	G	T	0.280318	1006
4	rs146061917	G	A	0.054672	1006
4	rs77280633	G	T	0.0198807	1006
4	rs75959065	C	T	0.028827	1006
4	rs4444788	C	T	0.445328	1006
4	rs10019758	T	C	0.445328	1006
4	rs78743944	C	T	0.0119284	1006
4	rs75794143	G	C	0.0467197	1006
4	rs4692759	G	A	0.445328	1006
4	rs4597782	G	A	0.445328	1006
4	rs4077274	C	G	0.445328	1006
4	rs4077273	C	T	0.279324	1006
4	rs6419975	T	G	0.446322	1006
4	rs7672021	G	T	0.445328	1006
4	rs11932950	C	T	0.446322	1006
4	rs11932955	C	T	0.446322	1006
4	rs35473424	G	C	0.445328	1006
4	rs6853761	G	T	0.446322	1006
4	rs6855275	C	T	0.446322	1006
4	rs7356500	G	A	0.447316	1006
4	rs75270108	C	T	0.16998	1006
4	rs7356503	G	A	0.446322	1006
4	rs79646354	T	C	0.0516899	1006
4	rs11132827	C	T	0.951292	1006
4	rs12649295	G	A	0.445328	1006
4	rs113701119	G	T	0.0198807	1006
4	rs58660464	A	G	0.281312	1006
4	rs13142537	C	T	0.445328	1006
4	rs7670130	C	T	0.446322	1006
4	rs10022803	A	G	0.394632	1006
4	rs10025523	T	C	0.446322	1006
4	rs6832510	G	A	0.435388	1006
4	rs6816345	T	C	0.445328	1006
4	rs4692760	C	T	0.445328	1006
4	rs4692761	T	C	0.445328	1006
4	rs4692762	G	C	0.445328	1006
4	rs4692763	T	G	0.445328	1006
4	rs4692584	C	T	0.445328	1006
4	rs62344554	C	T	0.171968	1006
4	rs11132828	T	C	0.779324	1006
4	rs11132829	T	C	0.779324	1006
4	rs76484681	G	A	0.0516899	1006
4	rs75191024	A	G	0.0516899	1006
4	rs6848359	C	T	0.444334	1006
4	rs6846919	G	A	0.496024	1006
4	rs4692585	A	G	0.496024	1006
4	rs11737772	T	G	0.282306	1006
4	rs55806571	C	T	0.0516899	1006
4	rs11733641	C	A	0.779324	1006
4	rs11722298	T	C	0.779324	1006
4	rs11733738	C	T	0.280318	1006
4	rs12649429	C	A	0.779324	1006
4	rs183211633	G	A	0.0367793	1006
4	rs60051176	C	T	0.282306	1006
4	rs4076938	C	T	0.779324	1006
4	rs77047604	C	A	0.0516899	1006
4	rs4076939	A	C	0.779324	1006
4	rs4076940	T	C	0.496024	1006
4	rs4692764	A	G	0.444334	1006
4	rs4235027	G	A	0.779324	1006
4	rs112437255	A	C	0.0198807	1006
4	rs72700392	T	G	0.0258449	1006
4	rs4422386	T	A	0.779324	1006
4	rs10016256	C	T	0.779324	1006
4	rs9993324	G	A	0.779324	1006
4	rs7436146	T	G	0.94831	1006
4	rs115602690	C	T	0.0516899	1006
4	rs7439415	C	T	0.496024	1006
4	rs61136280	G	A	0.282306	1006
4	rs138986708	G	A	0.0516899	1006
4	rs56970216	C	G	0.282306	1006
4	rs62344557	G	A	0.171968	1006
4	rs4692765	T	C	0.779324	1006
4	rs4692766	G	A	0.777336	1006
4	rs4235028	A	G	0.779324	1006
4	rs4589990	C	A	0.779324	1006
4	rs13117692	C	T	0.779324	1006
4	rs10022533	C	T	0.775348	1006
4	rs10033861	A	T	0.444334	1006
4	rs10033931	A	G	0.77833	1006
4	rs9991683	T	A	0.77833	1006
4	rs61141806	C	A	0.279324	1006
4	rs4621396	A	G	0.780318	1006
4	rs11737627	A	G	0.444334	1006
4	rs11733422	C	T	0.028827	1006
4	rs4235029	A	T	0.780318	1006
```
