## Supplementary material for "Characterization of shared and ancestry-specific signals driving complex traits using multi-ancestry fine-mapping": s1_snps.txt

```
rs6817233
rs148372028
rs10026602
rs9994211
rs187343664
rs6813098
rs6819031
rs6845743
rs6819437
rs1500795
rs6839052
rs6817551
rs6837210
rs6843011
rs116346655
rs115718515
rs12644874
rs5005965
rs1532651
rs1059444
rs4324524
rs72704235
rs7693134
rs181514868
rs7690555
rs2173810
rs74315547
rs4596208
rs4364224
rs1548315
rs75903325
rs17543365
rs17615157
rs17054576
rs870717
rs4396955
rs3733656
rs11944074
rs1136603
rs1071738
rs6839909
rs4529010
rs72704240
rs79346677
rs150687692
rs2877381
rs72704241
rs72704242
rs2085573
rs1824270
rs192338572
rs190950630
rs10031084
rs7687968
rs55994233
rs55764453
rs7662054
rs141144034
rs62333036
rs4407460
rs1115717
rs76730187
rs6832306
rs6831097
rs6815188
rs72704247
rs12499488
rs28361879
rs78914616
rs62333037
rs6854737
rs112756096
rs2331512
rs4491980
rs34605427
rs13116548
rs17543378
rs72704252
rs11733358
rs113614541
rs72704255
rs11729275
rs10023864
rs11132668
rs35117578
rs33922010
rs62333038
rs6854947
rs72704263
rs2125322
rs6845418
rs11735730
rs11132683
rs1531254
rs1531253
rs35752589
rs4692554
rs12510374
rs12511177
rs10518034
rs9994025
rs7668129
rs72704271
rs114150784
rs137935395
rs111890949
rs10027483
rs9994219
rs9996622
rs150898062
rs11724533
rs10029991
rs13122491
rs4446276
rs1458293
rs72704274
rs112334970
rs4692555
rs144201760
rs9799845
rs9799768
rs6831613
rs143204227
rs72704281
rs114933376
rs1961697
rs3942
rs115706077
rs4692679
rs13133097
rs28523331
rs13131748
rs9998281
rs10518037
rs76002967
rs6843588
rs12508020
rs11732949
rs11737286
rs141996154
rs2331450
rs11725927
rs149886794
rs34828165
rs74801381
rs10000553
rs4692680
rs4692681
rs10004161
rs62334861
rs10866328
rs113487303
rs4692556
rs17054603
rs17054604
rs2054224
rs17054607
rs11727290
rs72704283
rs13140600
rs17615264
rs115062700
rs149791508
rs78250062
rs1962681
rs34399018
rs1973112
rs1973113
rs1551615
rs1138563
rs74394581
rs898002
rs4692557
rs4692682
rs76148652
rs1379840
rs147278266
rs76614656
rs11894
rs7675263
rs34094943
rs185862911
rs77307504
rs11730894
rs1870306
rs181714845
rs11722048
rs9784403
rs4692558
rs17543549
rs72704286
rs3762914
rs41278615
rs1870305
rs2877380
rs9312440
rs138361630
rs1458290
rs1458291
rs28371817
rs2279038
rs2279039
rs1551611
rs1551612
rs78243976
rs6553398
rs180977786
rs17615362
rs17543599
rs4692684
rs77404015
rs17054653
rs17543620
rs4616717
rs6553399
rs6553400
rs34873431
rs1458292
rs72704289
rs4692685
rs2331453
rs56248956
rs17615397
rs2331455
rs4692686
rs74695083
rs6553402
rs138275256
rs74581741
rs62334887
rs1979284
rs4692687
rs4692560
rs10026258
rs10016375
rs34126074
rs7664392
rs76489012
rs6826001
rs6553404
rs6553405
rs17054666
rs11132793
rs10518032
rs10518033
rs13434426
rs10014681
rs150708893
rs13435239
rs62334889
rs115196178
rs2331452
rs10032280
rs6553406
rs10024977
rs4692688
rs10013640
rs13136020
rs10016501
rs10016912
rs6844831
rs9996476
rs116717667
rs28392699
rs9996877
rs9997084
rs146791163
rs62334890
rs13147728
rs13147755
rs62334891
rs62334892
rs28401351
rs62334893
rs55901432
rs10212903
rs2331548
rs144318129
rs1471173
rs76093645
rs62334894
rs140351960
rs7655324
rs34478693
rs59049918
rs4692691
rs11732544
rs11724555
rs181993264
rs7664949
rs7693982
rs76450190
rs79632772
rs143493817
rs752625
rs10009678
rs7673669
rs17615499
rs898003
rs141469826
rs114742385
rs149942558
rs76104307
rs7686225
rs111275568
rs13132945
rs12510541
rs113461585
rs146270715
rs17626400
rs72704300
rs147386017
rs73864693
rs12498384
rs57637087
rs57549417
rs17054696
rs7695133
rs7672755
rs7677670
rs7672930
rs7673121
rs141218522
rs17054702
rs13133231
rs74564340
rs72706403
rs17626424
rs112054388
rs17543834
rs4692693
rs13117584
rs191554273
rs74550838
rs78965093
rs144422855
rs12645936
rs6856775
rs77539432
rs72706406
rs75060397
rs2034937
rs2034938
rs4692561
rs10017508
rs10003536
rs55772234
rs4692562
rs4692563
rs11735200
rs6553413
rs4692694
rs6818479
rs34537541
rs975506
rs4692695
rs62332690
rs4692696
rs72706410
rs10026485
rs10026490
rs149750309
rs10034130
rs12505635
rs10012798
rs747279
rs11736883
rs11132795
rs116098283
rs1902941
rs1902942
rs12508973
rs12498439
rs147448995
rs12498476
rs9991554
rs13150221
rs77691570
rs62332692
rs34218476
rs9991947
rs9994842
rs922014
rs17658335
rs6811972
rs35886442
rs17543916
rs17626527
rs6813631
rs150284432
rs35281738
rs184871152
rs72983058
rs141893878
rs4692564
rs144981677
rs17626533
rs138730433
rs116102217
rs4235022
rs17054719
rs7688048
rs13141672
rs12644235
rs113582743
rs898005
rs116396901
rs1002479
rs72706417
rs12499756
rs7690395
rs35827223
rs76667437
rs7662473
rs6844814
rs2706720
rs116800166
rs2608849
rs115199820
rs17626593
rs62332694
rs2608848
rs2608847
rs11730781
rs6553416
rs11132796
rs11132797
rs4692565
rs190602509
rs7688854
rs2446172
rs2706746
rs17626617
rs2608852
rs78340240
rs13139803
rs116259402
rs3749572
rs1471172
rs56299309
rs28434736
rs13130334
rs56334002
rs55982149
rs61139378
rs6851657
rs13103052
rs1551613
rs115822074
rs6553418
rs7671805
rs77454966
rs7682121
rs10471158
rs2706744
rs57697968
rs2706743
rs2054223
rs13114954
rs59973343
rs143031757
rs116431539
rs35477638
rs13127632
rs2446173
rs2446174
rs9997176
rs28601599
rs17658514
rs78039703
rs4072953
rs147280929
rs72706430
rs114731121
rs143833818
rs17054728
rs17544108
rs10017472
rs3811813
rs4074347
rs4074346
rs74798922
rs17544115
rs34373186
rs35023354
rs147756978
rs17709556
rs6833014
rs4533724
rs3811814
rs3811815
rs144948802
rs71622325
rs6553419
rs2069
rs35422696
rs6823936
rs13122032
rs34525057
rs13102751
rs34842019
rs139070494
rs72706437
rs34342940
rs140551094
rs10023601
rs1976543
rs10012741
rs35307645
rs35346763
rs74686794
rs6820919
rs7693374
rs7655930
rs6553420
rs145175806
rs6824828
rs75902603
rs35802355
rs35108213
rs59325299
rs140171351
rs191539920
rs6856344
rs138994220
rs7686931
rs7657949
rs71622326
rs139690961
rs2706715
rs9684601
rs35565048
rs6553421
rs75827752
rs72706443
rs10003926
rs10003933
rs10008995
rs10016930
rs11732085
rs34879961
rs11932941
rs138536928
rs79936568
rs10866333
rs11132798
rs10009429
rs139200386
rs13128393
rs34177233
rs116375217
rs10015797
rs35612447
rs7660681
rs7670734
rs2063126
rs7666351
rs13149839
rs56025518
rs10000418
rs28415626
rs72985042
rs28470351
rs78862748
rs17544267
rs2009324
rs2009329
rs2660432
rs10004048
rs72706455
rs10050030
rs10049791
rs10049792
rs10050036
rs35761730
rs9312445
rs10024401
rs10518039
rs138352813
rs13128986
rs28647950
rs60940569
rs10013790
rs7689533
rs13143698
rs13142867
rs13126548
rs7655908
rs2660430
rs116740420
rs7677704
rs35270296
rs7656963
rs9312446
rs35169897
rs72706464
rs67620067
rs72706466
rs6553422
rs7675937
rs13129259
rs28667011
rs6858436
rs72706468
rs1827994
rs1976545
rs147346380
rs115701127
rs1976544
rs145651043
rs10021065
rs2706713
rs3109088
rs78260306
rs7664461
rs13122679
rs17626935
rs148253832
rs13118066
rs9991235
rs1395661
rs9312447
rs9994441
rs6842644
rs62332722
rs2660429
rs2660428
rs78554764
rs2706732
rs2706731
rs72706476
rs2660403
rs2706716
rs2706717
rs17544477
rs181773495
rs72706478
rs2660398
rs111409205
rs11931662
rs6842477
rs79695222
rs17627017
rs72706481
rs112555385
rs112976893
rs17544505
rs11721702
rs116049376
rs72706485
rs2706723
rs61438349
rs180775917
rs67056191
rs116827644
rs4692697
rs116599133
rs17593695
rs17515417
rs72706490
rs2660427
rs2706739
rs55657596
rs116289338
rs56117835
rs140619010
rs3113831
rs111332477
rs3109090
rs114490346
rs147460447
rs112257921
rs75234543
rs2660426
rs72706492
rs2706740
rs2706741
rs17054830
rs4692698
rs3113832
rs72706494
rs67594695
rs13151643
rs2135776
rs67725542
rs2660423
rs2706712
rs72706498
rs2660424
rs2660425
rs12510701
rs6851776
rs17627053
rs2706721
rs74491819
rs2660422
rs2706722
rs1848195
rs113165277
rs3762929
rs12500620
rs112631874
rs2706737
rs2660421
rs75817292
rs60382620
rs1395659
rs75494963
rs62332726
rs11723743
rs72708507
rs2706754
rs2660419
rs2706752
rs73863694
rs57244109
rs2660417
rs55722883
rs56324525
rs55857181
rs2660416
rs2706751
rs2660415
rs182570782
rs2706750
rs2706748
rs76812728
rs55971355
rs2660414
rs67896455
rs9790493
rs6847734
rs12499905
rs868050
rs13143597
rs73863696
rs2009747
rs62334169
rs17544603
rs140875400
rs2706728
rs4692699
rs148385326
rs2660412
rs2660411
rs2660410
rs2706729
rs2660409
rs7698807
rs112861957
rs2660407
rs2660406
rs2706730
rs1876398
rs2706727
rs2660405
rs2706726
rs2706725
rs4692700
rs2660404
rs2706724
rs6553423
rs7686489
rs115873145
rs2706735
rs6820438
rs6852230
rs2706733
rs112721072
rs2660402
rs17627191
rs72708546
rs2331608
rs2331609
rs17054840
rs17054842
rs13132763
rs1507167
rs9994846
rs139795296
rs9992787
rs62334170
rs2706745
rs2660401
rs2660400
rs62334171
rs6814821
rs10034818
rs113306660
rs73863702
rs17054845
rs6847319
rs3109089
rs72708550
rs72708552
rs28546847
rs13105241
rs61132655
rs113422209
rs76118872
rs1876397
rs7356245
rs10518041
rs1876396
rs57728874
rs74564606
rs112944475
rs17054860
rs7696050
rs76139079
rs148950054
rs2660396
rs112549843
rs1039707
rs71643120
rs17544750
rs188015727
rs116091561
rs72708557
rs148888477
rs113801242
rs114654910
rs13107858
rs56398134
rs57152705
rs13130049
rs138722799
rs72708561
rs146346246
rs62334172
rs13151571
rs66498450
rs12501568
rs1507171
rs9997599
rs74595969
rs13144922
rs2068899
rs4692703
rs11936777
rs28540931
rs12650909
rs145660601
rs116515199
rs117401278
rs11736334
rs7688023
rs72708570
rs113937635
rs113282256
rs17710102
rs13150924
rs13101957
rs13107941
rs11736901
rs12512610
rs7653924
rs180977156
rs62334208
rs7683893
rs7689303
rs13112591
rs112653798
rs17054867
rs6829166
rs12513268
rs7657256
rs62334209
rs7662593
rs7678842
rs1507170
rs7340905
rs13147779
rs1395660
rs992939
rs4692566
rs114921832
rs13149233
rs7376433
rs6841955
rs6840742
rs6823933
rs10009605
rs10009607
rs10866334
rs10009904
rs17544836
rs62334210
rs141785723
rs4692705
rs10013658
rs2174750
rs11733675
rs2174751
rs77045473
rs1112821
rs76156699
rs78670123
rs113889674
rs2135775
rs12509428
rs10780083
rs2331550
rs56801410
rs11132799
rs62334211
rs56315815
rs10025955
rs80284896
rs4692706
rs10024420
rs138444111
rs75978537
rs2135777
rs55827943
rs12507033
rs9996504
rs75045661
rs9996619
rs1117961
rs11723712
rs6829407
rs4692567
rs4692707
rs74651261
rs6553424
rs7377412
rs4692708
rs4692709
rs79897345
rs139971598
rs4345132
rs4295223
rs12511773
rs79122457
rs13115031
rs55909907
rs13121601
rs13128807
rs182652372
rs4692710
rs78820824
rs4692711
rs11736716
rs144662114
rs6813751
rs4692568
rs4692712
rs62334213
rs10017932
rs76519323
rs13114654
rs148164993
rs4484258
rs10027891
rs4624625
rs139748544
rs148070488
rs7677904
rs146413400
rs77685516
rs4692713
rs146412241
rs10015672
rs12502013
rs10002073
rs12646631
rs12643651
rs12649500
rs7657709
rs6845991
rs139100515
rs7440651
rs143154839
rs4692714
rs142932004
rs4692715
rs4692716
rs28507296
rs12506508
rs66793825
rs6812122
rs6837214
rs13131089
rs28690334
rs143195050
rs4572835
rs4235023
rs4417927
rs13435077
rs62333101
rs4692717
rs67470044
rs4383583
rs10019795
rs6553426
rs6553427
rs10866336
rs144792128
rs7672847
rs10866337
rs12506659
rs112701827
rs76977157
rs11736115
rs139753122
rs13142592
rs4579080
rs6553428
rs7671546
rs6553429
rs4443239
rs4535301
rs73863935
rs7655225
rs13151266
rs13150073
rs13106653
rs4380483
rs72710307
rs56328251
rs112719768
rs74972281
rs13115156
rs28634121
rs62333102
rs13122191
rs56005647
rs61557923
rs6553430
rs10034062
rs4263354
rs4130981
rs9992218
rs75266441
rs10016247
rs13134831
rs4692718
rs6840471
rs62333105
rs56262339
rs77788684
rs72710310
rs4692719
rs62333107
rs11727584
rs34616566
rs35439882
rs35819488
rs4449378
rs12507017
rs72710312
rs72691003
rs6839248
rs35093262
rs6553433
rs6845753
rs9997037
rs68125812
rs68110737
rs4692720
rs140720222
rs62333139
rs34219150
rs4331740
rs4336184
rs11726267
rs113363558
rs139138766
rs10006880
rs6849776
rs76165128
rs12641082
rs56276494
rs1578975
rs6553434
rs11132803
rs12642846
rs4130882
rs12648554
rs10023550
rs62333142
rs6836285
rs28768162
rs28812266
rs13152305
rs10866338
rs61273788
rs12331043
rs12331892
rs57346805
rs56719270
rs113964506
rs4349564
rs185762008
rs115477334
rs4295224
rs4377554
rs4276251
rs4605612
rs12500131
rs4263355
rs6851355
rs35895340
rs9991161
rs10005287
rs62333145
rs4544675
rs56303376
rs10008463
rs10008549
rs13110378
rs5029110
rs6553435
rs7672874
rs13212
rs1129694
rs4692721
rs13131146
rs10018543
rs72691023
rs7663120
rs11733142
rs34871174
rs78641502
rs7687276
rs7694502
rs72691026
rs112573240
rs7654031
rs144303105
rs4352441
rs61405217
rs62333149
rs4478142
rs4423835
rs9995713
rs6827421
rs149558082
rs113377176
rs6835759
rs79485467
rs61379910
rs10023181
rs10011783
rs10023385
rs10084904
rs72991155
rs7677603
rs190149968
rs189306632
rs62334470
rs72691037
rs12500692
rs6831487
rs4692722
rs4580620
rs4426736
rs183360295
rs6814498
rs4435705
rs7440486
rs75850691
rs6419974
rs4283618
rs4283619
rs4554029
rs6553436
rs7660714
rs4591555
rs13139185
rs72691042
rs12644838
rs4557226
rs6819063
rs78529597
rs71622340
rs4692569
rs4267701
rs7436351
rs78008685
rs6841046
rs6824260
rs4283620
rs72691049
rs7655924
rs4692723
rs4692725
rs62334471
rs6818768
rs111471788
rs141439424
rs72691053
rs115558916
rs6553437
rs116647147
rs4692726
rs10017918
rs79000823
rs4692727
rs10084932
rs10084942
rs182336845
rs4692728
rs13151656
rs7680152
rs13139925
rs13146554
rs72691056
rs62334472
rs4692730
rs6553438
rs77658514
rs35886187
rs7667282
rs79871967
rs72973017
rs4334719
rs78093096
rs114765038
rs6851034
rs7694656
rs7694449
rs7699930
rs7671446
rs7654377
rs72973025
rs4353861
rs61516087
rs60567842
rs72973032
rs113053286
rs72973034
rs72973038
rs28890249
rs111324888
rs35845927
rs11735900
rs12650246
rs11724571
rs7693149
rs4619852
rs150485205
rs151131351
rs56745507
rs11940098
rs28811607
rs28895684
rs56229657
rs77869623
rs143799351
rs12171444
rs11132804
rs192047928
rs11731553
rs10866340
rs12647126
rs34259327
rs72691068
rs11723499
rs66657210
rs6840414
rs75315960
rs7666461
rs11132805
rs11947422
rs13140560
rs12233903
rs59279629
rs4130123
rs9312450
rs72691070
rs112670042
rs113350051
rs113705642
rs66950983
rs6815829
rs56225251
rs112978232
rs11732280
rs6553439
rs115561134
rs145106058
rs6829406
rs140730145
rs77104815
rs59967290
rs72973067
rs9968532
rs59541420
rs77690502
rs72973071
rs34099167
rs67794467
rs6857243
rs59403226
rs17627330
rs17627342
rs12650025
rs28850025
rs72691080
rs57818220
rs10023117
rs114907386
rs76568960
rs11733461
rs6836768
rs7674548
rs79664434
rs11733685
rs116613993
rs67414895
rs66464570
rs11945875
rs11936564
rs74456828
rs62334476
rs28735373
rs72691085
rs3924132
rs17054971
rs6553440
rs9994855
rs28877293
rs75913865
rs28570980
rs62334479
rs72973095
rs139659734
rs10004634
rs148619434
rs151330289
rs58180406
rs79559959
rs28582197
rs61168726
rs4317165
rs11934954
rs149247596
rs7667964
rs13435313
rs28831525
rs111962412
rs112919360
rs10023872
rs7682077
rs11943465
rs72691094
rs62334480
rs11732275
rs72974708
rs72974709
rs11734380
rs6811876
rs72691096
rs11946538
rs7690821
rs112904743
rs72974717
rs12331199
rs58602886
rs6855803
rs17054977
rs33933790
rs66509122
rs17544885
rs114868487
rs60370426
rs17659247
rs12331980
rs6829886
rs6825023
rs28703145
rs28803273
rs73864703
rs114673275
rs11132806
rs11132807
rs7669099
rs28865705
rs34335628
rs72692903
rs67022599
rs75589929
rs115468066
rs60522663
rs10024319
rs34413230
rs7654677
rs10006588
rs74637106
rs6553441
rs10428434
rs10012920
rs4379028
rs35460653
rs6856378
rs10019141
rs28744483
rs11936957
rs11941560
rs71622347
rs28417482
rs112704865
rs10028850
rs56076741
rs13119871
rs17054992
rs17054997
rs61651883
rs17054999
rs55812407
rs56347788
rs11732322
rs9997321
rs11722114
rs114452695
rs17055003
rs60207859
rs58691417
rs11931954
rs34587213
rs13434679
rs148033222
rs141704121
rs62334503
rs11729737
rs140743996
rs11730723
rs111910453
rs4431184
rs13111156
rs113687415
rs112434773
rs59189423
rs11725103
rs114979117
rs10001274
rs116276695
rs28489925
rs4296648
rs137896837
rs7687728
rs115544526
rs7693196
rs72692926
rs116358199
rs72692928
rs112602996
rs34829072
rs72974737
rs10024935
rs10027406
rs34540355
rs10028237
rs10022807
rs12504510
rs11943164
rs11728394
rs114964145
rs6818590
rs28650100
rs72974740
rs28545308
rs59580257
rs72692934
rs78243998
rs72692936
rs35867013
rs10016460
rs56064008
rs72692941
rs57526222
rs11943094
rs10026242
rs115520737
rs144725987
rs28708569
rs60121932
rs72692947
rs10032225
rs10032236
rs10520156
rs13327970
rs13327919
rs34551530
rs9998061
rs111404214
rs115793501
rs13327988
rs13328016
rs76005534
rs184949722
rs150747852
rs7692349
rs10019176
rs4440181
rs10027897
rs55724275
rs75142641
rs7682772
rs67757785
rs72692961
rs12512274
rs79394885
rs28679431
rs74557505
rs36020763
rs66678120
rs13102088
rs112315151
rs7665092
rs7670271
rs111989212
rs4342158
rs35301337
rs115548276
rs7661708
rs114820224
rs55689209
rs55679731
rs60579393
rs10007145
rs10007936
rs9993493
rs72974758
rs7699772
rs7698452
rs4235024
rs144719551
rs7661340
rs6840797
rs72692987
rs72692988
rs72692990
rs72692991
rs72974761
rs4464523
rs4629400
rs72974765
rs11725757
rs4619853
rs10016485
rs9312452
rs12507019
rs7687585
rs7682570
rs10461329
rs116523146
rs190846658
rs76717142
rs72974770
rs62334509
rs58681170
rs72692999
rs57452030
rs58983987
rs17545118
rs4692570
rs77826410
rs4257622
rs6553444
rs57900656
rs72974774
rs149226628
rs72974775
rs62334511
rs72974776
rs28529722
rs4579081
rs12499239
rs10028880
rs115532888
rs17055039
rs7688739
rs12498978
rs7665948
rs56366216
rs62334513
rs12054631
rs112174133
rs72694707
rs56815821
rs10030209
rs7682025
rs149909420
rs9995759
rs10018998
rs72694708
rs57396792
rs28439336
rs28535010
rs62334514
rs10520157
rs11132810
rs11722212
rs10008853
rs7696555
rs28505874
rs10015150
rs145677708
rs6553446
rs10024700
rs11723638
rs11935607
rs17627637
rs3797040
rs3797041
rs12501499
rs35590796
rs4692571
rs4692572
rs13152741
rs10021041
rs113841075
rs7696352
rs34165464
rs137968407
rs4434205
rs72694729
rs7683123
rs143673146
rs7682861
rs72694732
rs11937417
rs13435226
rs62334531
rs28670063
rs112894450
rs4692735
rs34838831
rs72694741
rs17545251
rs116066997
rs9996873
rs79297870
rs72694742
rs10023330
rs72694745
rs11736294
rs143098499
rs72694747
rs28722107
rs17659581
rs55929104
rs4692574
rs11944742
rs118051294
rs17055059
rs17055061
rs17055064
rs6845698
rs13120831
rs6828910
rs6834147
rs10002133
rs79433682
rs7434295
rs17627781
rs111884490
rs72694754
rs13136720
rs72694755
rs62334533
rs13145908
rs9637705
rs13108826
rs10866341
rs56948468
rs6857404
rs62334535
rs6839362
rs7687043
rs7682661
rs17055068
rs11723888
rs115092174
rs144075422
rs17055075
rs115850822
rs148092973
rs72694764
rs7690784
rs28716464
rs72694767
rs11726813
rs113202729
rs34576933
rs11727839
rs114261344
rs11941753
rs10008199
rs17627811
rs17627829
rs11933931
rs28364750
rs7678428
rs10520159
rs10520160
rs72694777
rs62333164
rs10520161
rs11733978
rs35621562
rs55696229
rs34755939
rs62333166
rs35582249
rs11721480
rs35280277
rs35899341
rs62333170
rs13124022
rs7678712
rs2331719
rs9761582
rs12511877
rs13434675
rs13435853
rs11931360
rs112202884
rs72694785
rs112440231
rs111859532
rs62333171
rs34436258
rs9998446
rs62333172
rs72694790
rs75119568
rs34607126
rs9993016
rs55889555
rs55638949
rs10222938
rs55903412
rs11723728
rs34693969
rs71622352
rs115477840
rs181525169
rs76179196
rs144395233
rs13150107
rs181990952
rs35078786
rs113446137
rs13102795
rs33965812
rs3756284
rs72694795
rs3923997
rs2013478
rs1966021
rs116690583
rs10520162
rs111313543
rs78525012
rs2877436
rs142262172
rs115619306
rs111761884
rs2173825
rs77659893
rs150833321
rs4692740
rs11727855
rs78422846
rs11733111
rs56124556
rs56117747
rs34245020
rs28420472
rs28404050
rs7660307
rs7677075
rs11940555
rs34703692
rs147242889
rs2047652
rs11940982
rs111582472
rs113230294
rs2270863
rs7667711
rs10213390
rs113274113
rs17051938
rs6823311
rs6852201
rs35136788
rs72696626
rs13106440
rs56917743
rs112272756
rs72696630
rs78905394
rs62346178
rs111850317
rs111543507
rs62346179
rs35951896
rs13103449
rs12330960
rs76222188
rs11727690
rs11946332
rs62346181
rs35981888
rs78022702
rs78757016
rs17055093
rs10520163
rs10520164
rs73864758
rs62346182
rs1566522
rs9996636
rs147735184
rs72696645
rs35695165
rs13103267
rs17659801
rs72696649
rs62346184
rs58157393
rs17055097
rs1058868
rs1010713
rs56398350
rs78250844
rs72696653
rs2062611
rs13115372
rs62346188
rs11729850
rs149287207
rs72696657
rs55833721
rs28374431
rs6842802
rs28704165
rs1058871
rs11548437
rs7438
rs13550
rs116835609
rs6845516
rs72696662
rs4420942
rs72696665
rs11942808
rs13111508
rs6816710
rs78969658
rs79054996
rs7679092
rs72696668
rs13113917
rs2133955
rs72976688
rs11732885
rs74541080
rs4692741
rs4692742
rs72696674
rs13141011
rs17628004
rs56277136
rs6854083
rs147631399
rs71622355
rs1971326
rs60578368
rs1542872
rs6832007
rs6850430
rs6832030
rs6850446
rs17628016
rs55710525
rs7691713
rs17055114
rs3775988
rs72696684
rs72976699
rs17055115
rs71643129
rs7684296
rs35846719
rs3775986
rs6553453
rs1047642
rs6849004
rs184960612
rs10018221
rs79468179
rs10021555
rs10029498
rs6553454
rs7693367
rs143273035
rs2331721
rs2877469
rs112921607
rs9942227
rs35744315
rs10020331
rs7661889
rs13151680
rs11733986
rs112461853
rs139232832
rs10016129
rs35962500
rs17055122
rs35218368
rs10034188
rs13122912
rs11540095
rs71622356
rs12507746
rs4048724
rs55888352
rs7669601
rs11737099
rs11737201
rs11721611
rs74613468
rs4692745
rs113547774
rs28599564
rs10004915
rs10005223
rs72978627
rs72698207
rs2173827
rs7670727
rs72698208
rs72698209
rs113189092
rs10006579
rs2173826
rs67776117
rs1909882
rs72698210
rs7683426
rs4692746
rs4692747
rs9998572
rs6825894
rs114464794
rs72698212
rs12645783
rs144775940
rs56389495
rs9312454
rs7673018
rs143462676
rs4692748
rs56296903
rs139342545
rs28558420
rs56159723
rs28681153
rs4692749
rs115059136
rs115881022
rs7668558
rs116401606
rs116262949
rs4692750
rs72698222
rs6833195
rs17628150
rs72698225
rs78496741
rs77878950
rs6553458
rs56192312
rs13118579
rs11735653
rs11735657
rs12641134
rs115727814
rs12641867
rs79367274
rs2133954
rs4521310
rs79073672
rs72698233
rs72698234
rs72698236
rs111325435
rs114799934
rs72698238
rs147249084
rs4692751
rs12650742
rs12644857
rs62344460
rs55722406
rs57128033
rs67977438
rs6827664
rs6828442
rs72698245
rs7677932
rs1587536
rs55898197
rs72698249
rs115460818
rs72698250
rs3925554
rs1964036
rs6553459
rs6836170
rs6834698
rs112725885
rs11132815
rs115939824
rs7698887
rs11132816
rs58501865
rs924518
rs80088561
rs12510928
rs80269481
rs9994595
rs185680899
rs114205482
rs72698254
rs72698255
rs6835612
rs35538400
rs150514218
rs114261137
rs12647010
rs75291891
rs112242720
rs79501185
rs72698265
rs72698267
rs4692753
rs72698269
rs77960430
rs75909533
rs17628162
rs142830634
rs1500931
rs56303187
rs79966415
rs1500930
rs72698279
rs1500929
rs1500928
rs11132818
rs4692575
rs4692576
rs4692577
rs4692754
rs976316
rs72698290
rs111953793
rs975764
rs147824959
rs71622358
rs111752414
rs77742101
rs1995305
rs72698294
rs10035008
rs6814791
rs4692755
rs59477939
rs72698298
rs4440180
rs187158550
rs72698300
rs4072504
rs10022857
rs6822452
rs72700304
rs72700306
rs4692578
rs72700309
rs9312457
rs6824832
rs55958461
rs28678973
rs4692581
rs10035018
rs9917849
rs56901526
rs72984738
rs192190900
rs11132819
rs116270672
rs62344484
rs114883936
rs11945786
rs7692690
rs72700322
rs10866343
rs7666155
rs72700326
rs142465374
rs74833830
rs10020179
rs10028741
rs10012664
rs10015829
rs72700329
rs72988882
rs4692757
rs6852139
rs6852171
rs72700330
rs6849310
rs6857210
rs13121320
rs13110366
rs72494059
rs11944018
rs7654944
rs4692758
rs142636087
rs68157114
rs6553467
rs6553468
rs72700337
rs56172650
rs11943556
rs67934505
rs62344514
rs62344515
rs62344516
rs72990519
rs7659128
rs6810718
rs6832876
rs74520699
rs62344517
rs80069351
rs10017192
rs56773514
rs60962442
rs6847701
rs56096038
rs6853401
rs6855361
rs80237391
rs6856228
rs6811785
rs6813253
rs56117897
rs6812416
rs4642205
rs77721217
rs188658303
rs144456952
rs143340882
rs62344524
rs113397672
rs111373506
rs62344525
rs61614333
rs56788746
rs6817319
rs6840086
rs74868609
rs72700352
rs114879463
rs74648774
rs11132825
rs7658866
rs76843607
rs75477927
rs6838580
rs76234867
rs138633331
rs28372206
rs12640035
rs184509504
rs4594689
rs4285051
rs4416437
rs112696519
rs10029344
rs7435648
rs4692582
rs149775728
rs10032101
rs4565042
rs6553470
rs77863946
rs9990994
rs4634182
rs4358361
rs12498436
rs72700363
rs184023733
rs76765097
rs72700364
rs11932569
rs74718782
rs1875318
rs10004128
rs62344552
rs11132826
rs12502965
rs146537840
rs12503940
rs4399944
rs72700366
rs10010441
rs9999086
rs116053931
rs12501175
rs78768893
rs11728956
rs75495461
rs10013860
rs11732788
rs146061917
rs77280633
rs75959065
rs4444788
rs10019758
rs78743944
rs75794143
rs4692759
rs4597782
rs4077274
rs4077273
rs6419975
rs7672021
rs11932950
rs11932955
rs35473424
rs6853761
rs6855275
rs7356500
rs75270108
rs7356503
rs79646354
rs11132827
rs12649295
rs113701119
rs58660464
rs13142537
rs7670130
rs10022803
rs10025523
rs6832510
rs6816345
rs4692760
rs4692761
rs4692762
rs4692763
rs4692584
rs62344554
rs11132828
rs11132829
rs76484681
rs75191024
rs6848359
rs6846919
rs4692585
rs11737772
rs55806571
rs11733641
rs11722298
rs11733738
rs12649429
rs183211633
rs60051176
rs4076938
rs77047604
rs4076939
rs4076940
rs4692764
rs4235027
rs112437255
rs72700392
rs4422386
rs10016256
rs9993324
rs7436146
rs115602690
rs7439415
rs61136280
rs138986708
rs56970216
rs62344557
rs4692765
rs4692766
rs4235028
rs4589990
rs13117692
rs10022533
rs10033861
rs10033931
rs9991683
rs61141806
rs4621396
rs11737627
rs11733422
rs4235029
```
