## Supplementary material for "Characterization of shared and ancestry-specific signals driving complex traits using multi-ancestry fine-mapping": s2.afreq

```
#CHROM	ID	REF	ALT	ALT_FREQS	OBS_CT
4	rs6817233	T	C	0.965278	1008
4	rs10026602	A	G	0.965278	1008
4	rs9994211	G	A	0.970238	1008
4	rs74431237	A	G	0.0396825	1008
4	rs6819031	G	A	0.0684524	1008
4	rs6819437	G	A	0.0625	1008
4	rs1500795	T	C	0.0267857	1008
4	rs6839052	G	A	0.97123	1008
4	rs6817551	A	G	0.96627	1008
4	rs6837210	A	C	0.97123	1008
4	rs6843011	T	C	0.902778	1008
4	rs12644874	G	A	0.89881	1008
4	rs1532651	C	G	0.964286	1008
4	rs1059444	A	G	0.0277778	1008
4	rs4324524	T	G	0.902778	1008
4	rs72704235	T	C	0.0644841	1008
4	rs7693134	G	A	0.907738	1008
4	rs7690555	A	G	0.972222	1008
4	rs2173810	A	C	0.96627	1008
4	rs4364224	T	C	0.899802	1008
4	rs1548315	A	C	0.972222	1008
4	rs78769983	C	A	0.047619	1008
4	rs117588152	C	T	0.0238095	1008
4	rs17615157	T	C	0.901786	1008
4	rs17054576	A	T	0.0644841	1008
4	rs870717	A	G	0.97123	1008
4	rs4396955	C	T	0.0625	1008
4	rs3733656	T	C	0.964286	1008
4	rs76997292	C	A	0.0386905	1008
4	rs1136603	G	A	0.0625	1008
4	rs1071738	C	G	0.902778	1008
4	rs6839909	A	C	0.0694444	1008
4	rs4529010	T	G	0.00198413	1008
4	rs72704240	T	G	0.0724206	1008
4	rs79346677	G	A	0.0257937	1008
4	rs2877381	G	A	0.96627	1008
4	rs145408396	A	G	0.00198413	1008
4	rs76750479	A	G	0.0257937	1008
4	rs72704241	G	T	0.0625	1008
4	rs72704242	C	T	0.0625	1008
4	rs1824270	A	C	0.965278	1008
4	rs77982161	G	A	0.339286	1008
4	rs10031084	A	C	0.0704365	1008
4	rs7687968	G	A	0.972222	1008
4	rs55764453	C	A	0.0625	1008
4	rs7662054	C	T	0.972222	1008
4	rs138569728	G	A	0.031746	1008
4	rs4407460	T	A	0.973214	1008
4	rs1115717	G	A	0.895833	1008
4	rs6832306	C	G	0.96627	1008
4	rs6831097	G	A	0.893849	1008
4	rs6815188	A	T	0.96627	1008
4	rs72704247	T	C	0.0704365	1008
4	rs12499488	C	A	0.96627	1008
4	rs28361879	C	T	0.96627	1008
4	rs112756096	G	A	0.965278	1008
4	rs2331512	G	A	0.97123	1008
4	rs4491980	C	T	0.97123	1008
4	rs117266945	C	T	0.164683	1008
4	rs13116548	T	G	0.972222	1008
4	rs17543378	A	C	0.0257937	1008
4	rs72704252	T	G	0.0704365	1008
4	rs72704255	G	C	0.0634921	1008
4	rs11729275	C	G	0.965278	1008
4	rs10023864	A	G	0.965278	1008
4	rs11132668	T	C	0.974206	1008
4	rs118177711	A	G	0.0327381	1008
4	rs35117578	A	G	0.0188492	1008
4	rs6854947	G	A	0.96627	1008
4	rs2125322	G	A	0.96627	1008
4	rs6845418	T	C	0.96627	1008
4	rs11735730	G	A	0.895833	1008
4	rs11132683	T	C	0.972222	1008
4	rs1531254	T	C	0.972222	1008
4	rs1531253	A	T	0.96627	1008
4	rs4692554	C	A	0.97123	1008
4	rs12510374	A	G	0.965278	1008
4	rs12511177	T	C	0.965278	1008
4	rs10518034	C	T	0.0178571	1008
4	rs9994025	G	C	0.965278	1008
4	rs140857235	A	G	0.0228175	1008
4	rs7668129	A	G	0.965278	1008
4	rs118142680	C	T	0.0486111	1008
4	rs137935395	A	G	0.0704365	1008
4	rs10027483	C	T	0.965278	1008
4	rs9994219	A	G	0.965278	1008
4	rs9996622	A	G	0.965278	1008
4	rs10029991	C	T	0.965278	1008
4	rs149611662	G	A	0.00793651	1008
4	rs13122491	T	C	0.902778	1008
4	rs4446276	T	C	0.902778	1008
4	rs1458293	T	C	0.902778	1008
4	rs72704274	T	C	0.0634921	1008
4	rs4692555	T	G	0.97123	1008
4	rs9799845	G	T	0.965278	1008
4	rs9799768	T	C	0.96627	1008
4	rs6831613	G	C	0.964286	1008
4	rs72704281	A	G	0.0694444	1008
4	rs141872060	T	C	0.0138889	1008
4	rs1961697	C	T	0.965278	1008
4	rs143371482	T	C	0.0287698	1008
4	rs3942	A	G	0.965278	1008
4	rs4692679	C	T	0.97123	1008
4	rs13133097	C	A	0.965278	1008
4	rs28523331	G	A	0.965278	1008
4	rs13131748	G	A	0.965278	1008
4	rs9998281	T	C	0.97123	1008
4	rs117258702	T	C	0.030754	1008
4	rs144942254	G	A	0.0248016	1008
4	rs10518037	T	C	0.965278	1008
4	rs6843588	G	A	0.893849	1008
4	rs12508020	C	A	0.965278	1008
4	rs11732949	C	T	0.965278	1008
4	rs2331450	A	G	0.97123	1008
4	rs118043847	G	A	0.0238095	1008
4	rs149886794	G	A	0.00198413	1008
4	rs34828165	G	A	0.10119	1008
4	rs10000553	T	C	0.97123	1008
4	rs4692680	G	A	0.970238	1008
4	rs4692681	A	G	0.965278	1008
4	rs10004161	T	C	0.97123	1008
4	rs10866328	C	A	0.895833	1008
4	rs4692556	T	G	0.97123	1008
4	rs17054604	G	A	0.0615079	1008
4	rs2054224	C	T	0.969246	1008
4	rs189415765	C	T	0.0168651	1008
4	rs80133417	G	A	0.0178571	1008
4	rs11727290	A	T	0.96131	1008
4	rs17615264	G	A	0.0257937	1008
4	rs1962681	A	C	0.97123	1008
4	rs1973112	A	G	0.965278	1008
4	rs1973113	C	G	0.965278	1008
4	rs1138563	A	G	0.97123	1008
4	rs898002	T	C	0.972222	1008
4	rs4692557	G	T	0.967262	1008
4	rs4692682	T	C	0.964286	1008
4	rs1379840	T	C	0.97123	1008
4	rs76614656	A	G	0.0277778	1008
4	rs11894	C	T	0.964286	1008
4	rs7675263	C	T	0.972222	1008
4	rs77307504	C	T	0.0198413	1008
4	rs11730894	C	T	0.970238	1008
4	rs1870306	T	G	0.964286	1008
4	rs4692558	G	A	0.970238	1008
4	rs3762914	T	C	0.0664683	1008
4	rs41278615	A	G	0.0674603	1008
4	rs1870305	G	A	0.96627	1008
4	rs2877380	G	T	0.97123	1008
4	rs78822300	C	A	0.0515873	1008
4	rs9312440	A	G	0.96627	1008
4	rs144150543	G	A	0.0198413	1008
4	rs1458290	G	A	0.0714286	1008
4	rs1458291	G	A	0.0714286	1008
4	rs117569056	G	A	0.0386905	1008
4	rs2279038	G	A	0.893849	1008
4	rs2279039	T	C	0.97123	1008
4	rs1551611	A	G	0.895833	1008
4	rs3811812	T	C	0.139881	1008
4	rs180977786	T	C	0.0277778	1008
4	rs17615362	G	A	0.0257937	1008
4	rs17543599	G	T	0.0486111	1008
4	rs4692684	C	G	0.949405	1008
4	rs77404015	A	T	0.0277778	1008
4	rs17054653	C	T	0.0178571	1008
4	rs17543620	T	C	0.031746	1008
4	rs139217851	T	A	0.014881	1008
4	rs6553399	C	T	0.944444	1008
4	rs34873431	G	A	0.00297619	1008
4	rs1458292	G	A	0.945437	1008
4	rs72704289	A	C	0.094246	1008
4	rs17615397	G	A	0.0277778	1008
4	rs2331455	G	A	0.0426587	1008
4	rs6553402	A	G	0.949405	1008
4	rs74581741	G	A	0.0257937	1008
4	rs1979284	G	C	0.963294	1008
4	rs4692687	G	A	0.96131	1008
4	rs4692560	A	G	0.984127	1008
4	rs10026258	G	A	0.0138889	1008
4	rs10016375	A	T	0.0257937	1008
4	rs34126074	C	A	0.0257937	1008
4	rs6826001	G	T	0.984127	1008
4	rs6553404	C	T	0.984127	1008
4	rs6553405	C	A	0.984127	1008
4	rs11132793	C	T	0.984127	1008
4	rs10518032	A	G	0.987103	1008
4	rs10518033	C	G	0.984127	1008
4	rs13434426	G	A	0.0257937	1008
4	rs10014681	C	T	0.984127	1008
4	rs150708893	C	T	0.00793651	1008
4	rs13435239	A	G	0.0257937	1008
4	rs2331452	A	C	0.958333	1008
4	rs10032280	G	A	0.0128968	1008
4	rs6553406	G	A	0.015873	1008
4	rs4692688	G	A	0.97123	1008
4	rs10013640	C	T	0.0327381	1008
4	rs13136020	T	G	0.974206	1008
4	rs10016501	C	T	0.0257937	1008
4	rs10016912	C	A	0.0257937	1008
4	rs150004050	C	T	0.0238095	1008
4	rs6844831	G	A	0.951389	1008
4	rs9996476	G	C	0.0257937	1008
4	rs28392699	G	C	0.0257937	1008
4	rs9996877	G	C	0.0257937	1008
4	rs9997084	G	C	0.0267857	1008
4	rs141272529	C	T	0.0357143	1008
4	rs117334087	C	A	0.0376984	1008
4	rs13147728	T	G	0.0248016	1008
4	rs13147755	T	C	0.0248016	1008
4	rs28401351	T	C	0.030754	1008
4	rs55901432	G	A	0.946429	1008
4	rs117371461	C	T	0.0238095	1008
4	rs7655324	T	C	0.849206	1008
4	rs34478693	C	T	0.199405	1008
4	rs4692691	G	T	0.994048	1008
4	rs11732544	G	A	0.772817	1008
4	rs7664949	C	T	0.760913	1008
4	rs7693982	T	C	0.770833	1008
4	rs75913765	T	C	0.125992	1008
4	rs76450190	T	C	0.0426587	1008
4	rs752625	G	A	0.74504	1008
4	rs10009678	T	C	0.776786	1008
4	rs7673669	T	C	0.78869	1008
4	rs17615499	C	T	0.00396825	1008
4	rs898003	C	T	0.970238	1008
4	rs149942558	C	T	0.00694444	1008
4	rs76104307	T	C	0.110119	1008
4	rs7686225	T	C	0.948413	1008
4	rs111275568	C	T	0.0347222	1008
4	rs13132945	G	A	0.87004	1008
4	rs12510541	G	C	0.559524	1008
4	rs142534721	G	A	0.0912698	1008
4	rs113461585	T	C	0.0376984	1008
4	rs143720453	C	T	0.0297619	1008
4	rs17626400	G	A	0.0565476	1008
4	rs72704300	G	C	0.18254	1008
4	rs75171768	T	G	0.107143	1008
4	rs12498384	G	A	0.895833	1008
4	rs57637087	T	C	0.0625	1008
4	rs57549417	T	C	0.0634921	1008
4	rs17054696	T	C	0.0625	1008
4	rs7695133	C	T	0.0625	1008
4	rs7672755	A	G	0.0634921	1008
4	rs7677670	T	C	0.0625	1008
4	rs7672930	A	G	0.0644841	1008
4	rs7673121	A	G	0.0634921	1008
4	rs17054702	T	C	0.0634921	1008
4	rs13133231	C	T	0.641865	1008
4	rs74564340	C	T	0.0267857	1008
4	rs17626424	G	A	0.0396825	1008
4	rs112054388	A	G	0.0644841	1008
4	rs74700967	T	C	0.112103	1008
4	rs17543834	A	G	0.19246	1008
4	rs4692693	G	T	0.18254	1008
4	rs13117584	C	T	0.60119	1008
4	rs76769946	T	C	0.122024	1008
4	rs6553411	T	C	0.906746	1008
4	rs144422855	C	T	0.0128968	1008
4	rs12645936	T	A	0.753968	1008
4	rs6856775	G	T	0.793651	1008
4	rs77539432	C	T	0.0257937	1008
4	rs75226531	A	C	0.105159	1008
4	rs72706406	G	A	0.0347222	1008
4	rs75060397	C	T	0.00198413	1008
4	rs2034937	G	C	0.468254	1008
4	rs2034938	T	C	0.388889	1008
4	rs4692561	A	C	0.426587	1008
4	rs10017508	T	C	0.22619	1008
4	rs10003536	C	T	0.361111	1008
4	rs55772234	T	C	0.22619	1008
4	rs4692562	T	C	0.261905	1008
4	rs4692563	T	C	0.427579	1008
4	rs11735200	G	A	0.208333	1008
4	rs60735487	A	T	0.172619	1008
4	rs6553413	A	G	0.184524	1008
4	rs4692694	A	G	0.220238	1008
4	rs6818479	C	T	0.209325	1008
4	rs975506	A	G	0.789683	1008
4	rs4692695	G	A	0.621032	1008
4	rs62332690	G	A	0.152778	1008
4	rs4692696	C	T	0.56746	1008
4	rs181991304	C	G	0.0138889	1008
4	rs76816955	A	G	0.161706	1008
4	rs72706410	A	G	0.0714286	1008
4	rs10026485	T	C	0.0664683	1008
4	rs10026490	T	G	0.0664683	1008
4	rs10034130	G	C	0.969246	1008
4	rs12505635	C	T	0.799603	1008
4	rs10012798	C	T	0.785714	1008
4	rs747279	C	A	0.969246	1008
4	rs11736883	T	G	0.0714286	1008
4	rs11132795	A	T	0.685516	1008
4	rs72983039	C	A	0.0347222	1008
4	rs1902941	A	G	0.831349	1008
4	rs1902942	A	T	0.969246	1008
4	rs12508973	C	A	0.720238	1008
4	rs12498439	T	G	0.720238	1008
4	rs113868889	G	A	0.0347222	1008
4	rs147448995	A	G	0.030754	1008
4	rs12498476	T	C	0.720238	1008
4	rs9991554	T	A	0.0625	1008
4	rs13150221	A	C	0.111111	1008
4	rs77691570	G	A	0.030754	1008
4	rs62332692	C	T	0.111111	1008
4	rs34218476	A	G	0.111111	1008
4	rs9991947	A	G	0.894841	1008
4	rs79443760	A	C	0.0287698	1008
4	rs9994842	T	G	0.78373	1008
4	rs922014	T	C	0.968254	1008
4	rs17658335	G	A	0.680556	1008
4	rs57525175	C	T	0.0347222	1008
4	rs6811972	A	G	0.294643	1008
4	rs35886442	T	C	0.116071	1008
4	rs17626527	G	C	0.0297619	1008
4	rs6813631	A	G	0.313492	1008
4	rs150284432	C	T	0.0287698	1008
4	rs555086562	C	A	0.0376984	1008
4	rs572407476	C	T	0.031746	1008
4	rs556034250	A	G	0.031746	1008
4	rs35281738	G	T	0.570437	1008
4	rs72983058	G	A	0.220238	1008
4	rs4692564	G	T	0.943452	1008
4	rs4235022	C	T	0.944444	1008
4	rs7688048	A	G	0.944444	1008
4	rs13141672	C	T	0.0952381	1008
4	rs12644235	G	C	0.0952381	1008
4	rs113582743	C	T	0.569444	1008
4	rs898005	G	C	0.0952381	1008
4	rs1002479	A	C	0.279762	1008
4	rs184749629	G	A	0.0188492	1008
4	rs72706417	G	A	0.0972222	1008
4	rs12499756	C	T	0.564484	1008
4	rs150216399	C	T	0.0178571	1008
4	rs7690395	C	T	0.229167	1008
4	rs35827223	A	T	0.0972222	1008
4	rs7662473	C	G	0.0565476	1008
4	rs6844814	A	G	0.237103	1008
4	rs2706720	G	A	0.614087	1008
4	rs2608849	T	A	0.622024	1008
4	rs79196575	G	A	0.0257937	1008
4	rs146539871	T	C	0.0416667	1008
4	rs17626593	G	A	0.0376984	1008
4	rs62332694	A	G	0.229167	1008
4	rs2608848	G	T	0.622024	1008
4	rs2608847	T	C	0.624008	1008
4	rs11730781	G	A	0.618056	1008
4	rs6553416	C	A	0.222222	1008
4	rs11132796	G	A	0.62004	1008
4	rs11132797	C	T	0.62004	1008
4	rs4692565	G	A	0.22619	1008
4	rs7688854	G	A	0.0525794	1008
4	rs2446172	A	T	0.626984	1008
4	rs2706746	G	A	0.625992	1008
4	rs75992632	T	C	0.0218254	1008
4	rs17626617	T	C	0.0396825	1008
4	rs2608852	C	T	0.626984	1008
4	rs78340240	T	G	0.0496032	1008
4	rs13139803	C	T	0.0376984	1008
4	rs3749572	C	T	0.0456349	1008
4	rs1471172	G	A	0.647817	1008
4	rs56299309	C	T	0.260913	1008
4	rs28434736	G	A	0.306548	1008
4	rs13130334	A	G	0.306548	1008
4	rs56334002	A	G	0.266865	1008
4	rs55982149	C	T	0.260913	1008
4	rs61139378	G	A	0.260913	1008
4	rs6851657	C	T	0.260913	1008
4	rs13103052	T	C	0.0416667	1008
4	rs1551613	C	T	0.647817	1008
4	rs6553418	G	A	0.263889	1008
4	rs7671805	A	G	0.264881	1008
4	rs7682121	T	C	0.264881	1008
4	rs10471158	C	T	0.264881	1008
4	rs2706744	G	A	0.642857	1008
4	rs57697968	C	T	0.147817	1008
4	rs2706743	G	A	0.705357	1008
4	rs2054223	G	A	0.0456349	1008
4	rs13114954	C	T	0.0813492	1008
4	rs59973343	T	C	0.152778	1008
4	rs80039690	C	A	0.0535714	1008
4	rs35477638	C	T	0.0803571	1008
4	rs147237924	T	C	0.00992063	1008
4	rs13127632	G	A	0.0803571	1008
4	rs2446173	T	C	0.284722	1008
4	rs2446174	T	C	0.152778	1008
4	rs145287011	G	A	0.0515873	1008
4	rs9997176	T	C	0.0515873	1008
4	rs77093533	G	A	0.047619	1008
4	rs28601599	G	C	0.152778	1008
4	rs17658514	C	T	0.0386905	1008
4	rs4072953	G	C	0.285714	1008
4	rs72706430	C	T	0.0803571	1008
4	rs6822168	C	A	0.123016	1008
4	rs17054728	G	C	0.152778	1008
4	rs17544108	T	C	0.0803571	1008
4	rs10017472	G	A	0.303571	1008
4	rs3811813	G	A	0.0813492	1008
4	rs4074347	A	T	0.285714	1008
4	rs4074346	A	T	0.285714	1008
4	rs74798922	A	G	0.125	1008
4	rs34373186	G	T	0.0793651	1008
4	rs35023354	C	T	0.0367063	1008
4	rs147756978	C	T	0.0287698	1008
4	rs17709556	A	C	0.197421	1008
4	rs6833014	C	T	0.28373	1008
4	rs4533724	C	T	0.28373	1008
4	rs3811814	C	T	0.0386905	1008
4	rs3811815	C	T	0.130952	1008
4	rs71622325	C	A	0.0386905	1008
4	rs77562442	T	C	0.0248016	1008
4	rs6553419	G	A	0.28373	1008
4	rs2069	G	C	0.0386905	1008
4	rs35422696	A	C	0.0386905	1008
4	rs6823936	G	A	0.152778	1008
4	rs13122032	A	G	0.130952	1008
4	rs34525057	C	T	0.0386905	1008
4	rs75914796	T	C	0.123016	1008
4	rs13102751	C	T	0.130952	1008
4	rs34842019	A	C	0.0386905	1008
4	rs34342940	C	A	0.0793651	1008
4	rs10023601	A	T	0.28373	1008
4	rs1976543	T	C	0.71627	1008
4	rs10012741	C	T	0.152778	1008
4	rs117181616	T	G	0.0545635	1008
4	rs77524784	T	C	0.00992063	1008
4	rs35307645	C	T	0.0396825	1008
4	rs35346763	C	T	0.0793651	1008
4	rs6820919	A	C	0.130952	1008
4	rs117221816	C	T	0.160714	1008
4	rs7693374	C	T	0.28373	1008
4	rs80003467	T	G	0.107143	1008
4	rs7655930	A	G	0.0793651	1008
4	rs6553420	G	A	0.130952	1008
4	rs6824828	T	C	0.130952	1008
4	rs35802355	T	C	0.0386905	1008
4	rs35108213	A	T	0.0793651	1008
4	rs59325299	T	C	0.152778	1008
4	rs6856344	C	G	0.152778	1008
4	rs7686931	T	C	0.28373	1008
4	rs7657949	C	G	0.130952	1008
4	rs191812982	C	T	0.0327381	1008
4	rs71622326	G	A	0.0793651	1008
4	rs2706715	T	C	0.71627	1008
4	rs9684601	G	A	0.152778	1008
4	rs35565048	C	T	0.0386905	1008
4	rs6553421	T	C	0.28373	1008
4	rs73866253	C	G	0.123016	1008
4	rs10003926	A	T	0.131944	1008
4	rs10003933	A	T	0.131944	1008
4	rs10008995	T	C	0.131944	1008
4	rs10016930	G	A	0.131944	1008
4	rs11732085	G	A	0.00297619	1008
4	rs34879961	A	G	0.0793651	1008
4	rs11932941	C	A	0.130952	1008
4	rs10866333	G	A	0.28373	1008
4	rs11132798	T	C	0.130952	1008
4	rs10009429	G	A	0.130952	1008
4	rs13128393	T	A	0.130952	1008
4	rs34177233	T	A	0.0793651	1008
4	rs10015797	G	C	0.132937	1008
4	rs35612447	T	C	0.0982143	1008
4	rs7660681	A	G	0.094246	1008
4	rs7670734	T	A	0.094246	1008
4	rs2063126	G	C	0.184524	1008
4	rs7666351	A	C	0.184524	1008
4	rs13149839	T	C	0.0386905	1008
4	rs56025518	G	A	0.184524	1008
4	rs10000418	C	T	0.0386905	1008
4	rs72985042	G	C	0.0386905	1008
4	rs28470351	C	T	0.094246	1008
4	rs17544267	T	C	0.00694444	1008
4	rs78027160	G	T	0.100198	1008
4	rs2009324	T	A	0.0436508	1008
4	rs2009329	A	T	0.27877	1008
4	rs2660432	T	C	0.720238	1008
4	rs10004048	C	T	0.27877	1008
4	rs10050030	A	G	0.094246	1008
4	rs10049791	C	G	0.0505952	1008
4	rs10049792	C	T	0.094246	1008
4	rs10050036	A	G	0.094246	1008
4	rs9312445	A	G	0.094246	1008
4	rs10024401	A	G	0.094246	1008
4	rs10518039	A	G	0.094246	1008
4	rs13128986	A	T	0.094246	1008
4	rs28647950	C	T	0.094246	1008
4	rs60940569	C	A	0.184524	1008
4	rs10013790	T	C	0.094246	1008
4	rs7689533	T	C	0.094246	1008
4	rs78506935	A	G	0.100198	1008
4	rs13143698	C	T	0.094246	1008
4	rs143307010	A	G	0.0109127	1008
4	rs13142867	G	A	0.0386905	1008
4	rs13126548	A	C	0.0436508	1008
4	rs7655908	T	C	0.094246	1008
4	rs2660430	T	C	0.72123	1008
4	rs7677704	G	A	0.094246	1008
4	rs35270296	C	A	0.0386905	1008
4	rs7656963	A	T	0.094246	1008
4	rs9312446	C	T	0.0386905	1008
4	rs35169897	C	T	0.0436508	1008
4	rs72706464	A	G	0.184524	1008
4	rs67620067	G	A	0.0386905	1008
4	rs72706466	C	A	0.184524	1008
4	rs6553422	G	A	0.093254	1008
4	rs7675937	T	C	0.0952381	1008
4	rs13129259	C	T	0.093254	1008
4	rs28667011	A	C	0.0386905	1008
4	rs6858436	C	T	0.277778	1008
4	rs72706468	C	T	0.184524	1008
4	rs1827994	C	T	0.093254	1008
4	rs1976545	T	A	0.093254	1008
4	rs147346380	C	T	0.00694444	1008
4	rs1976544	G	C	0.0386905	1008
4	rs10021065	G	A	0.094246	1008
4	rs2706713	A	G	0.722222	1008
4	rs3109088	G	C	0.72619	1008
4	rs7664461	C	T	0.094246	1008
4	rs13122679	T	C	0.0386905	1008
4	rs17626935	C	A	0.0436508	1008
4	rs13118066	A	C	0.0416667	1008
4	rs190770304	A	G	0.0178571	1008
4	rs9991235	G	A	0.0545635	1008
4	rs1395661	A	G	0.0565476	1008
4	rs9312447	G	C	0.0515873	1008
4	rs6842644	C	T	0.0277778	1008
4	rs62332722	A	C	0.078373	1008
4	rs2660429	A	G	0.780754	1008
4	rs2660428	T	C	0.780754	1008
4	rs2706732	T	C	0.781746	1008
4	rs2706731	T	G	0.780754	1008
4	rs72706476	C	T	0.0238095	1008
4	rs150916210	G	A	0.0218254	1008
4	rs2660403	T	C	0.0625	1008
4	rs2706716	G	A	0.0625	1008
4	rs2706717	C	G	0.779762	1008
4	rs2660398	C	T	0.0625	1008
4	rs11931662	T	C	0.718254	1008
4	rs6842477	T	A	0.114087	1008
4	rs79343082	A	G	0.0694444	1008
4	rs72706481	T	C	0.0238095	1008
4	rs112555385	C	G	0.0238095	1008
4	rs112976893	T	A	0.0238095	1008
4	rs117436542	T	A	0.0188492	1008
4	rs11721702	C	T	0.077381	1008
4	rs72706485	A	C	0.0238095	1008
4	rs2706723	C	T	0.77877	1008
4	rs180775917	C	A	0.00793651	1008
4	rs4692697	T	C	0.780754	1008
4	rs2660427	A	G	0.780754	1008
4	rs2706739	A	G	0.779762	1008
4	rs145575230	C	G	0.102183	1008
4	rs3113831	C	T	0.779762	1008
4	rs3109090	C	T	0.779762	1008
4	rs147460447	T	G	0.116071	1008
4	rs2660426	T	C	0.779762	1008
4	rs72706492	A	C	0.0238095	1008
4	rs2706740	G	A	0.779762	1008
4	rs2706741	T	C	0.780754	1008
4	rs17054830	T	A	0.115079	1008
4	rs4692698	A	T	0.78373	1008
4	rs3113832	G	C	0.779762	1008
4	rs75717019	C	T	0.0535714	1008
4	rs13151643	T	C	0.780754	1008
4	rs2660423	A	T	0.0625	1008
4	rs2706712	A	T	0.77877	1008
4	rs72706498	A	G	0.0238095	1008
4	rs2660424	A	C	0.0625	1008
4	rs2660425	A	G	0.780754	1008
4	rs12510701	G	A	0.780754	1008
4	rs6851776	T	C	0.780754	1008
4	rs2706721	G	A	0.780754	1008
4	rs2660422	A	C	0.780754	1008
4	rs2706722	G	C	0.780754	1008
4	rs1848195	T	C	0.784722	1008
4	rs3762929	A	T	0.0238095	1008
4	rs12500620	G	T	0.719246	1008
4	rs77494005	A	G	0.0753968	1008
4	rs2706737	C	G	0.781746	1008
4	rs2660421	G	A	0.781746	1008
4	rs1395659	A	G	0.720238	1008
4	rs143862731	A	C	0.0515873	1008
4	rs75494963	G	T	0.112103	1008
4	rs62332726	T	G	0.077381	1008
4	rs72708507	C	T	0.0238095	1008
4	rs2706754	G	T	0.782738	1008
4	rs2660419	C	T	0.782738	1008
4	rs2706752	T	C	0.782738	1008
4	rs73863694	T	C	0.112103	1008
4	rs57244109	C	T	0.71627	1008
4	rs2660417	C	A	0.779762	1008
4	rs2660416	T	C	0.0634921	1008
4	rs2706751	C	T	0.779762	1008
4	rs117759530	A	G	0.0228175	1008
4	rs2660415	T	A	0.78373	1008
4	rs2706750	A	G	0.779762	1008
4	rs2706748	C	T	0.779762	1008
4	rs76812728	C	T	0.077381	1008
4	rs55971355	C	T	0.71627	1008
4	rs2660414	C	T	0.0634921	1008
4	rs9790493	G	C	0.077381	1008
4	rs6847734	T	C	0.0267857	1008
4	rs12499905	A	G	0.779762	1008
4	rs868050	T	C	0.104167	1008
4	rs13143597	G	C	0.0634921	1008
4	rs75744327	C	A	0.0575397	1008
4	rs73863696	G	C	0.112103	1008
4	rs78526124	C	T	0.0674603	1008
4	rs2706728	C	A	0.779762	1008
4	rs4692699	T	C	0.717262	1008
4	rs141563402	A	G	0.0734127	1008
4	rs2660412	G	A	0.779762	1008
4	rs2660411	G	A	0.779762	1008
4	rs2660410	C	T	0.779762	1008
4	rs2706729	G	A	0.779762	1008
4	rs2660409	T	C	0.779762	1008
4	rs7698807	G	A	0.112103	1008
4	rs2660407	G	A	0.779762	1008
4	rs2660406	A	T	0.779762	1008
4	rs2706730	A	G	0.779762	1008
4	rs1876398	G	A	0.105159	1008
4	rs2706727	C	T	0.779762	1008
4	rs144481797	A	G	0.0228175	1008
4	rs2660405	T	C	0.779762	1008
4	rs2706726	C	T	0.779762	1008
4	rs2706725	T	C	0.779762	1008
4	rs4692700	T	A	0.21627	1008
4	rs2660404	A	C	0.779762	1008
4	rs2706724	G	A	0.779762	1008
4	rs6553423	C	T	0.78373	1008
4	rs2706735	C	G	0.779762	1008
4	rs6820438	G	A	0.112103	1008
4	rs6852230	T	C	0.109127	1008
4	rs2706733	G	A	0.779762	1008
4	rs202117650	T	A	0.0496032	1008
4	rs2660402	C	T	0.779762	1008
4	rs142095087	A	G	0.0714286	1008
4	rs72708546	G	A	0.0267857	1008
4	rs2331608	C	T	0.077381	1008
4	rs2331609	C	T	0.215278	1008
4	rs17054840	G	A	0.112103	1008
4	rs17054842	T	C	0.112103	1008
4	rs13132763	A	G	0.780754	1008
4	rs1507167	A	G	0.22123	1008
4	rs9994846	G	A	0.21627	1008
4	rs9992787	T	G	0.111111	1008
4	rs62334170	C	T	0.077381	1008
4	rs2706745	A	G	0.77877	1008
4	rs2660401	A	G	0.782738	1008
4	rs2660400	C	A	0.779762	1008
4	rs62334171	T	C	0.077381	1008
4	rs10034818	G	A	0.113095	1008
4	rs73863702	C	A	0.112103	1008
4	rs17054845	T	A	0.113095	1008
4	rs6847319	C	T	0.116071	1008
4	rs188141278	G	T	0.0218254	1008
4	rs3109089	G	A	0.775794	1008
4	rs72708550	A	G	0.0277778	1008
4	rs72708552	A	C	0.0277778	1008
4	rs28546847	C	A	0.116071	1008
4	rs61132655	C	T	0.116071	1008
4	rs76118872	C	T	0.0267857	1008
4	rs1876397	T	A	0.922619	1008
4	rs7356245	C	T	0.116071	1008
4	rs10518041	T	C	0.717262	1008
4	rs1876396	C	T	0.0753968	1008
4	rs57728874	A	G	0.116071	1008
4	rs74564606	A	G	0.0277778	1008
4	rs112944475	G	C	0.0267857	1008
4	rs184696298	C	T	0.0228175	1008
4	rs17054860	G	C	0.116071	1008
4	rs76139079	T	C	0.0277778	1008
4	rs148950054	G	C	0.116071	1008
4	rs2660396	G	A	0.969246	1008
4	rs112549843	G	T	0.0277778	1008
4	rs1039707	A	G	0.0615079	1008
4	rs17544750	A	G	0.0753968	1008
4	rs72708557	T	A	0.0267857	1008
4	rs144841019	T	C	0.0585317	1008
4	rs13107858	T	A	0.0287698	1008
4	rs146789875	T	G	0.0585317	1008
4	rs13130049	T	G	0.0277778	1008
4	rs62334172	G	A	0.0753968	1008
4	rs13151571	T	A	0.0277778	1008
4	rs12501568	G	A	0.0287698	1008
4	rs1507171	G	A	0.972222	1008
4	rs9997599	C	T	0.0595238	1008
4	rs13144922	A	G	0.0277778	1008
4	rs2068899	G	A	0.0267857	1008
4	rs75406914	C	T	0.0684524	1008
4	rs4692703	A	C	0.112103	1008
4	rs117618103	C	T	0.0287698	1008
4	rs28540931	G	A	0.108135	1008
4	rs12650909	G	A	0.750992	1008
4	rs116515199	G	A	0.108135	1008
4	rs117401278	G	T	0.108135	1008
4	rs11736334	T	G	0.078373	1008
4	rs7688023	G	A	0.0853175	1008
4	rs148633180	C	T	0.0386905	1008
4	rs17710102	T	C	0.105159	1008
4	rs13150924	G	A	0.0327381	1008
4	rs17710123	C	G	0.141865	1008
4	rs13101957	C	A	0.0327381	1008
4	rs13107941	G	A	0.0337302	1008
4	rs12512610	T	A	0.217262	1008
4	rs7653924	C	T	0.21627	1008
4	rs7683893	T	C	0.222222	1008
4	rs7689303	T	G	0.219246	1008
4	rs13112591	A	C	0.219246	1008
4	rs6829166	G	C	0.813492	1008
4	rs12513268	C	T	0.813492	1008
4	rs7657256	T	C	0.15377	1008
4	rs62334209	G	A	0.0297619	1008
4	rs7662593	T	G	0.151786	1008
4	rs7678842	G	A	0.14881	1008
4	rs1507170	G	T	0.853175	1008
4	rs7340905	C	G	0.152778	1008
4	rs149528510	G	C	0.015873	1008
4	rs13147779	T	C	0.030754	1008
4	rs1395660	T	G	0.15377	1008
4	rs992939	A	G	0.810516	1008
4	rs4692566	A	G	0.969246	1008
4	rs13149233	C	T	0.030754	1008
4	rs7376433	G	A	0.813492	1008
4	rs6841955	C	T	0.969246	1008
4	rs6840742	G	A	0.969246	1008
4	rs6823933	T	C	0.969246	1008
4	rs10009605	T	C	0.154762	1008
4	rs10009607	T	G	0.154762	1008
4	rs10866334	A	T	0.809524	1008
4	rs10009904	T	G	0.154762	1008
4	rs17544836	T	A	0.154762	1008
4	rs4692705	G	T	0.809524	1008
4	rs10013658	A	C	0.8125	1008
4	rs2174750	G	A	0.155754	1008
4	rs11733675	G	A	0.8125	1008
4	rs2174751	T	C	0.970238	1008
4	rs1112821	A	C	0.809524	1008
4	rs2135775	A	C	0.809524	1008
4	rs12509428	A	C	0.809524	1008
4	rs10780083	G	A	0.809524	1008
4	rs2331550	A	G	0.8125	1008
4	rs56801410	T	G	0.809524	1008
4	rs11132799	T	C	0.8125	1008
4	rs62334211	G	A	0.809524	1008
4	rs56315815	A	T	0.047619	1008
4	rs10025955	G	C	0.155754	1008
4	rs4692706	G	T	0.969246	1008
4	rs10024420	T	C	0.155754	1008
4	rs2135777	T	C	0.969246	1008
4	rs55827943	A	G	0.156746	1008
4	rs12507033	C	A	0.0297619	1008
4	rs9996504	G	A	0.156746	1008
4	rs9996619	G	T	0.156746	1008
4	rs1117961	T	A	0.0297619	1008
4	rs11723712	G	A	0.970238	1008
4	rs6829407	T	C	0.155754	1008
4	rs4692567	C	T	0.969246	1008
4	rs4692707	T	C	0.808532	1008
4	rs6553424	A	G	0.844246	1008
4	rs7377412	T	A	0.892857	1008
4	rs4692708	A	C	0.0297619	1008
4	rs4692709	C	T	0.808532	1008
4	rs4345132	A	C	0.849206	1008
4	rs4295223	A	G	0.895833	1008
4	rs12511773	T	C	0.850198	1008
4	rs13115031	C	T	0.85119	1008
4	rs55909907	C	T	0.830357	1008
4	rs13121601	G	T	0.014881	1008
4	rs13128807	G	A	0.014881	1008
4	rs4692710	T	A	0.833333	1008
4	rs4692711	G	A	0.833333	1008
4	rs11736716	C	T	0.892857	1008
4	rs6813751	T	G	0.833333	1008
4	rs4692568	T	C	0.833333	1008
4	rs4692712	C	T	0.833333	1008
4	rs10017932	G	A	0.835317	1008
4	rs76519323	C	A	0.109127	1008
4	rs13114654	G	A	0.015873	1008
4	rs4484258	C	G	0.0585317	1008
4	rs10027891	C	T	0.834325	1008
4	rs61581534	C	A	0.0744048	1008
4	rs4624625	C	T	0.830357	1008
4	rs141396279	A	G	0.0585317	1008
4	rs148070488	G	A	0.830357	1008
4	rs7677904	G	A	0.892857	1008
4	rs146413400	G	A	0.830357	1008
4	rs77685516	T	C	0.015873	1008
4	rs183836678	G	A	0.0248016	1008
4	rs4692713	T	G	0.830357	1008
4	rs10015672	T	A	0.0436508	1008
4	rs12502013	C	T	0.830357	1008
4	rs10002073	C	A	0.0436508	1008
4	rs117086531	G	A	0.0218254	1008
4	rs12646631	A	C	0.892857	1008
4	rs12643651	C	T	0.833333	1008
4	rs12649500	G	A	0.892857	1008
4	rs7657709	G	A	0.0436508	1008
4	rs6845991	A	G	0.833333	1008
4	rs7440651	A	T	0.0436508	1008
4	rs4692714	A	G	0.833333	1008
4	rs4692715	A	G	0.833333	1008
4	rs4692716	G	C	0.892857	1008
4	rs28507296	G	A	0.0436508	1008
4	rs12506508	T	C	0.892857	1008
4	rs66793825	C	T	0.833333	1008
4	rs6812122	C	T	0.833333	1008
4	rs6837214	A	C	0.833333	1008
4	rs28690334	T	C	0.833333	1008
4	rs4572835	A	G	0.0585317	1008
4	rs4235023	G	C	0.830357	1008
4	rs4417927	T	G	0.0585317	1008
4	rs13435077	C	T	0.0436508	1008
4	rs4692717	G	T	0.832341	1008
4	rs67470044	G	A	0.0436508	1008
4	rs4383583	T	G	0.829365	1008
4	rs117281555	C	T	0.0248016	1008
4	rs10019795	C	G	0.832341	1008
4	rs6553426	T	G	0.891865	1008
4	rs6553427	C	T	0.891865	1008
4	rs10866336	C	G	0.829365	1008
4	rs7672847	G	A	0.888889	1008
4	rs10866337	T	C	0.844246	1008
4	rs12506659	C	T	0.824405	1008
4	rs11736115	A	C	0.827381	1008
4	rs13142592	A	C	0.015873	1008
4	rs4579080	C	G	0.826389	1008
4	rs6553428	G	T	0.887897	1008
4	rs7671546	A	G	0.887897	1008
4	rs6553429	T	C	0.0188492	1008
4	rs4443239	T	G	0.015873	1008
4	rs4535301	G	T	0.823413	1008
4	rs73863935	G	C	0.0446429	1008
4	rs7655225	T	C	0.965278	1008
4	rs13151266	C	A	0.015873	1008
4	rs13150073	G	A	0.015873	1008
4	rs13106653	C	T	0.0664683	1008
4	rs4380483	T	G	0.014881	1008
4	rs72710307	T	C	0.046627	1008
4	rs56328251	G	A	0.0486111	1008
4	rs13115156	C	G	0.015873	1008
4	rs28634121	T	C	0.0446429	1008
4	rs62333102	G	A	0.015873	1008
4	rs13122191	T	A	0.015873	1008
4	rs56005647	G	A	0.0456349	1008
4	rs61557923	A	C	0.124008	1008
4	rs6553430	C	T	0.756944	1008
4	rs10034062	C	A	0.814484	1008
4	rs4263354	A	G	0.75	1008
4	rs4130981	C	T	0.814484	1008
4	rs9992218	C	T	0.0456349	1008
4	rs10016247	T	C	0.81746	1008
4	rs13134831	C	T	0.0605159	1008
4	rs4692718	G	A	0.75	1008
4	rs6840471	A	G	0.0654762	1008
4	rs56262339	G	T	0.75	1008
4	rs72710310	C	A	0.0446429	1008
4	rs4692719	C	T	0.748016	1008
4	rs11727584	C	T	0.031746	1008
4	rs34616566	C	T	0.777778	1008
4	rs4449378	C	T	0.777778	1008
4	rs12507017	C	G	0.771825	1008
4	rs72710312	G	A	0.031746	1008
4	rs72691003	C	T	0.031746	1008
4	rs6839248	G	A	0.740079	1008
4	rs117788093	C	G	0.030754	1008
4	rs6553433	G	T	0.771825	1008
4	rs6845753	G	A	0.77877	1008
4	rs9997037	G	T	0.031746	1008
4	rs4692720	T	C	0.740079	1008
4	rs62333139	G	A	0.739087	1008
4	rs34219150	C	T	0.728175	1008
4	rs4331740	G	T	0.0257937	1008
4	rs4336184	C	T	0.0218254	1008
4	rs11726267	C	G	0.0297619	1008
4	rs183625614	C	T	0.031746	1008
4	rs10006880	C	T	0.0297619	1008
4	rs6849776	A	G	0.0575397	1008
4	rs12641082	G	A	0.747024	1008
4	rs1578975	G	A	0.0297619	1008
4	rs6553434	A	C	0.0218254	1008
4	rs11132803	G	A	0.747024	1008
4	rs12642846	G	A	0.747024	1008
4	rs4130882	A	G	0.0297619	1008
4	rs12648554	A	C	0.747024	1008
4	rs10023550	A	G	0.0198413	1008
4	rs6836285	C	T	0.802579	1008
4	rs28768162	A	G	0.0297619	1008
4	rs28812266	T	C	0.0297619	1008
4	rs13152305	T	C	0.0575397	1008
4	rs10866338	C	T	0.724206	1008
4	rs61273788	G	T	0.729167	1008
4	rs12331043	A	T	0.0744048	1008
4	rs12331892	C	T	0.0297619	1008
4	rs57346805	C	T	0.729167	1008
4	rs56719270	C	G	0.731151	1008
4	rs4349564	A	C	0.729167	1008
4	rs137971885	G	A	0.0515873	1008
4	rs4295224	A	G	0.0724206	1008
4	rs4377554	G	A	0.0734127	1008
4	rs4276251	C	T	0.0386905	1008
4	rs4605612	T	C	0.0744048	1008
4	rs12500131	T	C	0.730159	1008
4	rs4263355	C	T	0.802579	1008
4	rs6851355	T	C	0.0297619	1008
4	rs147325529	T	C	0.0327381	1008
4	rs9991161	C	G	0.0724206	1008
4	rs10005287	T	C	0.802579	1008
4	rs62333145	T	G	0.728175	1008
4	rs4544675	G	A	0.0744048	1008
4	rs56303376	G	A	0.728175	1008
4	rs10008463	T	G	0.0297619	1008
4	rs10008549	T	C	0.0297619	1008
4	rs13110378	G	C	0.0724206	1008
4	rs5029110	T	C	0.802579	1008
4	rs140154309	G	A	0.130952	1008
4	rs6553435	A	G	0.802579	1008
4	rs7672874	T	G	0.0724206	1008
4	rs13212	T	C	0.0386905	1008
4	rs1129694	A	G	0.0724206	1008
4	rs4692721	C	T	0.802579	1008
4	rs13131146	G	A	0.0724206	1008
4	rs10018543	T	C	0.803571	1008
4	rs72691023	C	T	0.0297619	1008
4	rs7663120	C	A	0.803571	1008
4	rs11733142	A	T	0.0297619	1008
4	rs34871174	A	T	0.0367063	1008
4	rs7687276	G	A	0.0734127	1008
4	rs189088003	A	G	0.031746	1008
4	rs139363024	C	T	0.0178571	1008
4	rs7694502	C	G	0.0724206	1008
4	rs72691026	A	G	0.0297619	1008
4	rs112573240	C	G	0.0297619	1008
4	rs7654031	C	T	0.0744048	1008
4	rs4352441	G	A	0.802579	1008
4	rs61405217	C	T	0.729167	1008
4	rs4478142	C	T	0.0367063	1008
4	rs4423835	G	C	0.0386905	1008
4	rs117368728	T	A	0.0337302	1008
4	rs9995713	G	C	0.0744048	1008
4	rs74673036	T	C	0.014881	1008
4	rs6827421	T	C	0.0744048	1008
4	rs118083125	A	G	0.046627	1008
4	rs6835759	A	G	0.0744048	1008
4	rs61379910	C	T	0.729167	1008
4	rs10023181	A	G	0.803571	1008
4	rs10011783	C	G	0.0565476	1008
4	rs10023385	A	C	0.0297619	1008
4	rs10084904	C	T	0.0416667	1008
4	rs7677603	G	C	0.803571	1008
4	rs62334470	T	G	0.731151	1008
4	rs72691037	A	G	0.0297619	1008
4	rs12500692	G	T	0.0386905	1008
4	rs6831487	T	G	0.0724206	1008
4	rs4692722	A	T	0.803571	1008
4	rs4580620	G	C	0.0714286	1008
4	rs4426736	G	T	0.0714286	1008
4	rs6814498	C	G	0.802579	1008
4	rs4435705	C	T	0.0376984	1008
4	rs7440486	T	C	0.818452	1008
4	rs6419974	C	T	0.81746	1008
4	rs4283618	G	C	0.81746	1008
4	rs4283619	G	A	0.81746	1008
4	rs4554029	G	A	0.81746	1008
4	rs182167598	A	C	0.0218254	1008
4	rs6553436	T	C	0.81746	1008
4	rs7660714	T	C	0.031746	1008
4	rs4591555	G	A	0.782738	1008
4	rs13139185	A	T	0.81746	1008
4	rs72691042	G	A	0.030754	1008
4	rs12644838	T	C	0.787698	1008
4	rs4557226	G	A	0.0376984	1008
4	rs6819063	C	T	0.786706	1008
4	rs4692569	C	T	0.818452	1008
4	rs4267701	G	A	0.81746	1008
4	rs7436351	T	A	0.818452	1008
4	rs6841046	C	T	0.818452	1008
4	rs145403698	T	G	0.0138889	1008
4	rs6824260	A	C	0.030754	1008
4	rs4283620	G	A	0.0376984	1008
4	rs72691049	T	A	0.030754	1008
4	rs7655924	C	T	0.030754	1008
4	rs4692723	C	T	0.81746	1008
4	rs4692725	A	G	0.81746	1008
4	rs62334471	G	A	0.786706	1008
4	rs118027587	G	A	0.0882937	1008
4	rs6818768	C	T	0.81746	1008
4	rs6553437	C	T	0.818452	1008
4	rs4692726	T	C	0.818452	1008
4	rs10017918	A	G	0.818452	1008
4	rs4692727	A	C	0.818452	1008
4	rs10084932	A	T	0.787698	1008
4	rs10084942	T	C	0.818452	1008
4	rs149464053	G	A	0.0198413	1008
4	rs4692728	C	G	0.818452	1008
4	rs13151656	G	C	0.78373	1008
4	rs7680152	C	T	0.818452	1008
4	rs13139925	T	C	0.78373	1008
4	rs13146554	T	A	0.818452	1008
4	rs72691056	T	C	0.030754	1008
4	rs62334472	G	A	0.742063	1008
4	rs4692730	T	C	0.787698	1008
4	rs6553438	G	A	0.81746	1008
4	rs35886187	T	A	0.18254	1008
4	rs7667282	T	G	0.232143	1008
4	rs79871967	A	T	0.18254	1008
4	rs72973017	A	G	0.18254	1008
4	rs4334719	T	C	0.18254	1008
4	rs6851034	T	G	0.18254	1008
4	rs7694656	T	C	0.217262	1008
4	rs7694449	A	T	0.180556	1008
4	rs7699930	T	C	0.217262	1008
4	rs7671446	C	G	0.962302	1008
4	rs7654377	T	C	0.213294	1008
4	rs72973025	G	A	0.18254	1008
4	rs4353861	C	T	0.962302	1008
4	rs61516087	A	G	0.18254	1008
4	rs60567842	C	T	0.18254	1008
4	rs72973032	A	G	0.18254	1008
4	rs113053286	C	T	0.18254	1008
4	rs72973034	A	G	0.18254	1008
4	rs72973038	A	T	0.18254	1008
4	rs28890249	T	C	0.18254	1008
4	rs111324888	C	T	0.18254	1008
4	rs11735900	C	A	0.217262	1008
4	rs12650246	C	T	0.742063	1008
4	rs11724571	T	C	0.213294	1008
4	rs7693149	A	C	0.217262	1008
4	rs4619852	C	G	0.18254	1008
4	rs56745507	C	T	0.18254	1008
4	rs11940098	G	C	0.18254	1008
4	rs28811607	T	C	0.212302	1008
4	rs28895684	T	C	0.030754	1008
4	rs56229657	A	T	0.18254	1008
4	rs77869623	G	T	0.18254	1008
4	rs12171444	G	C	0.030754	1008
4	rs11132804	G	A	0.213294	1008
4	rs11731553	T	C	0.030754	1008
4	rs10866340	T	G	0.962302	1008
4	rs12647126	A	G	0.743056	1008
4	rs72691068	G	A	0.030754	1008
4	rs66657210	T	C	0.213294	1008
4	rs6840414	T	C	0.18254	1008
4	rs75315960	T	C	0.0753968	1008
4	rs7666461	C	T	0.213294	1008
4	rs11132805	C	T	0.217262	1008
4	rs11947422	G	A	0.18254	1008
4	rs12233903	T	C	0.18254	1008
4	rs59279629	A	C	0.18254	1008
4	rs4130123	C	T	0.18254	1008
4	rs9312450	G	C	0.030754	1008
4	rs72691070	T	C	0.030754	1008
4	rs112670042	A	G	0.030754	1008
4	rs113705642	T	C	0.030754	1008
4	rs6815829	C	T	0.18254	1008
4	rs56225251	C	T	0.030754	1008
4	rs11732280	A	G	0.217262	1008
4	rs6553439	G	T	0.96131	1008
4	rs139707182	A	T	0.030754	1008
4	rs6829406	C	T	0.18254	1008
4	rs77104815	T	A	0.18254	1008
4	rs59967290	G	A	0.18254	1008
4	rs72973067	C	T	0.18254	1008
4	rs9968532	T	C	0.217262	1008
4	rs59541420	C	T	0.184524	1008
4	rs77690502	G	A	0.18254	1008
4	rs72973071	C	T	0.18254	1008
4	rs34099167	T	C	0.18254	1008
4	rs67794467	C	T	0.213294	1008
4	rs6857243	T	C	0.742063	1008
4	rs59403226	G	T	0.18254	1008
4	rs12650025	A	T	0.743056	1008
4	rs28850025	C	T	0.215278	1008
4	rs72691080	T	C	0.030754	1008
4	rs57818220	T	C	0.18254	1008
4	rs10023117	C	A	0.030754	1008
4	rs76568960	G	A	0.00198413	1008
4	rs11733461	C	A	0.217262	1008
4	rs7674548	A	T	0.743056	1008
4	rs11733685	C	T	0.030754	1008
4	rs67414895	T	A	0.213294	1008
4	rs66464570	T	G	0.213294	1008
4	rs11945875	C	A	0.213294	1008
4	rs56923491	G	A	0.0337302	1008
4	rs11936564	G	C	0.217262	1008
4	rs28735373	T	G	0.030754	1008
4	rs72691085	G	A	0.030754	1008
4	rs3924132	T	G	0.213294	1008
4	rs17054971	A	T	0.030754	1008
4	rs6553440	T	G	0.743056	1008
4	rs9994855	C	T	0.030754	1008
4	rs28877293	G	C	0.213294	1008
4	rs28570980	A	G	0.21627	1008
4	rs72973095	G	A	0.18254	1008
4	rs10004634	T	C	0.213294	1008
4	rs58180406	G	A	0.18254	1008
4	rs28582197	C	T	0.030754	1008
4	rs61168726	C	G	0.18254	1008
4	rs4317165	A	G	0.18254	1008
4	rs11934954	C	T	0.18254	1008
4	rs143607820	G	A	0.0208333	1008
4	rs560432872	C	T	0.0347222	1008
4	rs7667964	T	G	0.030754	1008
4	rs13435313	G	T	0.0376984	1008
4	rs28831525	C	T	0.213294	1008
4	rs111962412	C	T	0.18254	1008
4	rs10023872	G	T	0.030754	1008
4	rs7682077	T	C	0.213294	1008
4	rs11943465	G	A	0.18254	1008
4	rs72691094	C	T	0.741071	1008
4	rs62334480	G	A	0.741071	1008
4	rs11732275	A	G	0.030754	1008
4	rs72974708	C	A	0.18254	1008
4	rs72974709	G	C	0.18254	1008
4	rs11734380	T	C	0.030754	1008
4	rs6811876	T	C	0.213294	1008
4	rs72691096	C	T	0.030754	1008
4	rs11946538	T	C	0.18254	1008
4	rs7690821	C	G	0.210317	1008
4	rs72974717	C	T	0.18254	1008
4	rs12331199	G	A	0.217262	1008
4	rs58602886	G	A	0.18254	1008
4	rs6855803	G	T	0.213294	1008
4	rs17054977	C	A	0.18254	1008
4	rs66509122	C	T	0.217262	1008
4	rs17544885	T	C	0.030754	1008
4	rs60370426	G	C	0.18254	1008
4	rs17659247	C	T	0.18254	1008
4	rs12331980	T	C	0.030754	1008
4	rs6829886	T	C	0.213294	1008
4	rs6825023	A	T	0.030754	1008
4	rs28703145	G	A	0.030754	1008
4	rs28803273	A	G	0.030754	1008
4	rs73864703	C	A	0.18254	1008
4	rs151161684	T	C	0.0208333	1008
4	rs11132806	A	G	0.213294	1008
4	rs11132807	G	A	0.18254	1008
4	rs7669099	G	A	0.213294	1008
4	rs28865705	C	T	0.217262	1008
4	rs72692903	T	C	0.030754	1008
4	rs60522663	G	C	0.175595	1008
4	rs10024319	G	A	0.0287698	1008
4	rs138269399	G	A	0.0267857	1008
4	rs7654677	C	T	0.030754	1008
4	rs10006588	C	T	0.030754	1008
4	rs74637106	G	T	0.18254	1008
4	rs6553441	C	T	0.744048	1008
4	rs10428434	G	A	0.18254	1008
4	rs10012920	T	C	0.030754	1008
4	rs4379028	C	A	0.18254	1008
4	rs35460653	G	A	0.0367063	1008
4	rs6856378	G	A	0.213294	1008
4	rs10019141	T	C	0.214286	1008
4	rs28744483	T	C	0.030754	1008
4	rs11936957	C	T	0.214286	1008
4	rs11941560	A	G	0.18254	1008
4	rs28417482	A	G	0.030754	1008
4	rs112704865	C	T	0.030754	1008
4	rs10028850	T	C	0.030754	1008
4	rs56076741	A	G	0.18254	1008
4	rs13119871	C	T	0.0367063	1008
4	rs190888366	C	T	0.0168651	1008
4	rs17054992	A	T	0.030754	1008
4	rs61651883	T	C	0.18254	1008
4	rs17054999	C	T	0.030754	1008
4	rs55812407	G	A	0.030754	1008
4	rs56347788	C	T	0.030754	1008
4	rs11732322	C	A	0.030754	1008
4	rs9997321	G	A	0.213294	1008
4	rs11722114	T	C	0.217262	1008
4	rs143936453	T	C	0.0178571	1008
4	rs60207859	G	T	0.18254	1008
4	rs58691417	C	T	0.030754	1008
4	rs114967134	C	T	0.0327381	1008
4	rs11931954	T	C	0.18254	1008
4	rs34587213	C	T	0.0367063	1008
4	rs13434679	T	C	0.030754	1008
4	rs62334503	G	C	0.744048	1008
4	rs11729737	G	C	0.030754	1008
4	rs11730723	G	A	0.030754	1008
4	rs111910453	C	T	0.213294	1008
4	rs142363895	A	T	0.0634921	1008
4	rs4431184	A	G	0.213294	1008
4	rs113687415	T	C	0.030754	1008
4	rs112434773	T	G	0.030754	1008
4	rs59189423	G	A	0.18254	1008
4	rs11725103	T	C	0.030754	1008
4	rs10001274	T	C	0.220238	1008
4	rs78132061	A	G	0.0208333	1008
4	rs28489925	G	T	0.030754	1008
4	rs140838582	G	A	0.00297619	1008
4	rs4296648	G	A	0.744048	1008
4	rs117425210	T	C	0.0446429	1008
4	rs7687728	C	T	0.744048	1008
4	rs7693196	C	T	0.18254	1008
4	rs76203743	G	T	0.0615079	1008
4	rs116358199	A	C	0.18254	1008
4	rs72692928	C	T	0.030754	1008
4	rs112602996	A	G	0.030754	1008
4	rs72974737	A	G	0.18254	1008
4	rs10024935	G	A	0.030754	1008
4	rs10027406	G	C	0.213294	1008
4	rs10028237	G	C	0.030754	1008
4	rs10022807	T	C	0.030754	1008
4	rs12504510	C	T	0.0367063	1008
4	rs11943164	T	C	0.18254	1008
4	rs11728394	C	A	0.030754	1008
4	rs6818590	A	C	0.18254	1008
4	rs28650100	A	G	0.030754	1008
4	rs72974740	T	C	0.18254	1008
4	rs28545308	C	T	0.030754	1008
4	rs59580257	T	A	0.18254	1008
4	rs72692934	G	A	0.030754	1008
4	rs72692936	G	C	0.030754	1008
4	rs35867013	C	T	0.0376984	1008
4	rs10016460	T	A	0.030754	1008
4	rs72692941	T	A	0.030754	1008
4	rs57526222	T	C	0.18254	1008
4	rs11943094	A	G	0.217262	1008
4	rs10026242	A	T	0.030754	1008
4	rs115520737	A	G	0.00198413	1008
4	rs28708569	C	A	0.030754	1008
4	rs60121932	C	T	0.030754	1008
4	rs72692947	G	A	0.030754	1008
4	rs10032225	A	G	0.217262	1008
4	rs10032236	A	G	0.030754	1008
4	rs10520156	G	A	0.0367063	1008
4	rs13327970	T	C	0.217262	1008
4	rs13327919	C	T	0.030754	1008
4	rs118093340	T	C	0.0297619	1008
4	rs9998061	C	T	0.030754	1008
4	rs111404214	G	A	0.18254	1008
4	rs13327988	T	G	0.030754	1008
4	rs13328016	G	T	0.213294	1008
4	rs76005534	T	A	0.18254	1008
4	rs184949722	C	T	0.18254	1008
4	rs7692349	T	C	0.217262	1008
4	rs10019176	A	G	0.030754	1008
4	rs4440181	G	C	0.18254	1008
4	rs10027897	T	C	0.030754	1008
4	rs55724275	C	T	0.214286	1008
4	rs7682772	G	A	0.18254	1008
4	rs72692961	C	A	0.0297619	1008
4	rs12512274	A	T	0.969246	1008
4	rs28679431	T	C	0.030754	1008
4	rs75442477	T	C	0.0396825	1008
4	rs112315151	C	T	0.18254	1008
4	rs7665092	A	T	0.213294	1008
4	rs7670271	T	C	0.213294	1008
4	rs4342158	T	G	0.21627	1008
4	rs35301337	C	T	0.0367063	1008
4	rs7661708	C	T	0.213294	1008
4	rs55689209	T	A	0.18254	1008
4	rs60579393	A	G	0.213294	1008
4	rs10007145	T	G	0.030754	1008
4	rs10007936	T	C	0.030754	1008
4	rs9993493	T	C	0.213294	1008
4	rs72974758	T	C	0.18254	1008
4	rs7699772	C	T	0.030754	1008
4	rs7698452	G	A	0.030754	1008
4	rs148867988	A	G	0.00297619	1008
4	rs4235024	T	G	0.744048	1008
4	rs7661340	T	C	0.030754	1008
4	rs6840797	G	T	0.213294	1008
4	rs72692987	A	G	0.030754	1008
4	rs72692988	C	T	0.030754	1008
4	rs72692990	A	G	0.030754	1008
4	rs72692991	T	A	0.030754	1008
4	rs72974761	C	G	0.18254	1008
4	rs4464523	G	A	0.18254	1008
4	rs4629400	T	C	0.213294	1008
4	rs72974765	T	C	0.18254	1008
4	rs11725757	C	G	0.744048	1008
4	rs4619853	T	C	0.0376984	1008
4	rs10016485	T	C	0.0367063	1008
4	rs9312452	T	C	0.213294	1008
4	rs12507019	A	G	0.0367063	1008
4	rs7687585	T	A	0.217262	1008
4	rs7682570	A	G	0.030754	1008
4	rs186330951	G	C	0.0228175	1008
4	rs10461329	G	C	0.18254	1008
4	rs116523146	C	T	0.18254	1008
4	rs144621111	T	C	0.0218254	1008
4	rs72974770	C	T	0.18254	1008
4	rs58681170	T	C	0.18254	1008
4	rs72692999	C	T	0.030754	1008
4	rs57452030	C	T	0.18254	1008
4	rs58983987	T	C	0.18254	1008
4	rs17545118	G	A	0.030754	1008
4	rs4692570	C	T	0.744048	1008
4	rs4257622	T	C	0.030754	1008
4	rs6553444	T	C	0.030754	1008
4	rs57900656	T	C	0.18254	1008
4	rs72974774	T	C	0.18254	1008
4	rs72974775	G	C	0.18254	1008
4	rs72974776	G	C	0.18254	1008
4	rs28529722	G	A	0.030754	1008
4	rs4579081	A	C	0.213294	1008
4	rs12499239	G	A	0.744048	1008
4	rs10028880	A	G	0.030754	1008
4	rs17055039	G	C	0.030754	1008
4	rs7688739	G	C	0.217262	1008
4	rs12498978	T	C	0.744048	1008
4	rs7665948	G	A	0.214286	1008
4	rs56366216	T	C	0.0337302	1008
4	rs12054631	G	C	0.18254	1008
4	rs148302840	C	A	0.0168651	1008
4	rs112174133	A	G	0.215278	1008
4	rs72694707	T	A	0.030754	1008
4	rs56815821	A	T	0.18254	1008
4	rs10030209	T	C	0.030754	1008
4	rs7682025	C	T	0.214286	1008
4	rs9995759	G	A	0.030754	1008
4	rs10018998	C	T	0.030754	1008
4	rs72694708	C	T	0.030754	1008
4	rs57396792	G	T	0.18254	1008
4	rs28439336	A	G	0.213294	1008
4	rs28535010	C	T	0.0367063	1008
4	rs10520157	G	T	0.181548	1008
4	rs11132810	A	C	0.507937	1008
4	rs11722212	A	G	0.031746	1008
4	rs10008853	G	A	0.030754	1008
4	rs7696555	T	A	0.746032	1008
4	rs77643084	A	T	0.0406746	1008
4	rs58382155	C	T	0.031746	1008
4	rs28505874	G	C	0.0367063	1008
4	rs10015150	G	A	0.030754	1008
4	rs6553446	G	A	0.963294	1008
4	rs10024700	C	T	0.030754	1008
4	rs11935607	G	A	0.212302	1008
4	rs3797040	C	T	0.746032	1008
4	rs3797041	C	T	0.969246	1008
4	rs12501499	T	C	0.969246	1008
4	rs142769632	A	G	0.0396825	1008
4	rs4692571	C	T	0.0376984	1008
4	rs4692572	C	T	0.969246	1008
4	rs13152741	T	C	0.0347222	1008
4	rs10021041	G	A	0.0347222	1008
4	rs113841075	C	T	0.030754	1008
4	rs7696352	G	A	0.217262	1008
4	rs4434205	C	T	0.248016	1008
4	rs72694729	G	A	0.030754	1008
4	rs7682861	G	A	0.030754	1008
4	rs72694732	A	G	0.030754	1008
4	rs11937417	A	G	0.218254	1008
4	rs13435226	T	C	0.0347222	1008
4	rs62334531	T	G	0.18254	1008
4	rs28670063	T	C	0.750992	1008
4	rs112894450	G	A	0.030754	1008
4	rs4692735	G	T	0.749008	1008
4	rs34838831	C	T	0.0347222	1008
4	rs117382577	C	T	0.0218254	1008
4	rs149972804	A	G	0.014881	1008
4	rs72694741	T	C	0.030754	1008
4	rs17545251	T	C	0.18254	1008
4	rs74724121	C	G	0.0178571	1008
4	rs9996873	G	T	0.78373	1008
4	rs72694742	G	T	0.030754	1008
4	rs10023330	C	T	0.0347222	1008
4	rs72694745	T	C	0.030754	1008
4	rs11736294	G	A	0.965278	1008
4	rs72694747	G	A	0.047619	1008
4	rs28722107	G	A	0.965278	1008
4	rs17659581	T	C	0.485119	1008
4	rs55929104	A	G	0.030754	1008
4	rs4692574	C	T	0.75	1008
4	rs118131697	T	G	0.0386905	1008
4	rs11944742	A	G	0.18254	1008
4	rs118051294	A	G	0.0406746	1008
4	rs17055061	C	T	0.030754	1008
4	rs17055064	T	C	0.030754	1008
4	rs13120831	G	A	0.0347222	1008
4	rs149730558	A	G	0.0367063	1008
4	rs6828910	A	G	0.75	1008
4	rs6834147	T	C	0.967262	1008
4	rs10002133	G	A	0.0347222	1008
4	rs7434295	C	T	0.934524	1008
4	rs111884490	T	C	0.0337302	1008
4	rs72694754	A	T	0.030754	1008
4	rs13136720	G	T	0.934524	1008
4	rs72694755	G	A	0.030754	1008
4	rs62334533	C	A	0.0347222	1008
4	rs13145908	C	G	0.0347222	1008
4	rs9637705	T	A	0.18254	1008
4	rs13108826	C	T	0.0347222	1008
4	rs10866341	A	G	0.934524	1008
4	rs56948468	T	C	0.0347222	1008
4	rs6857404	C	T	0.934524	1008
4	rs62334535	G	A	0.18254	1008
4	rs6839362	A	T	0.934524	1008
4	rs7687043	T	C	0.0347222	1008
4	rs7682661	A	G	0.969246	1008
4	rs17055068	A	G	0.030754	1008
4	rs11723888	A	T	0.030754	1008
4	rs78451452	T	C	0.015873	1008
4	rs17055075	A	G	0.030754	1008
4	rs72694764	G	A	0.030754	1008
4	rs7690784	G	C	0.191468	1008
4	rs28716464	T	G	0.030754	1008
4	rs72694767	T	C	0.030754	1008
4	rs11726813	C	T	0.030754	1008
4	rs11727839	C	T	0.030754	1008
4	rs11941753	A	G	0.181548	1008
4	rs10008199	T	C	0.030754	1008
4	rs17627811	C	A	0.750992	1008
4	rs17627829	A	G	0.181548	1008
4	rs11933931	C	T	0.249008	1008
4	rs28364750	C	T	0.030754	1008
4	rs7678428	T	C	0.18254	1008
4	rs10520159	G	A	0.030754	1008
4	rs72694777	A	G	0.030754	1008
4	rs62333164	G	A	0.0744048	1008
4	rs150430334	T	C	0.0674603	1008
4	rs10520161	A	T	0.181548	1008
4	rs11733978	A	C	0.030754	1008
4	rs34755939	C	G	0.0436508	1008
4	rs62333166	G	A	0.181548	1008
4	rs75791226	G	A	0.0674603	1008
4	rs35582249	A	G	0.0436508	1008
4	rs11721480	G	T	0.030754	1008
4	rs35280277	A	G	0.0436508	1008
4	rs529396731	A	G	0.0228175	1008
4	rs35899341	A	G	0.0416667	1008
4	rs62333170	G	A	0.0416667	1008
4	rs13124022	G	T	0.0416667	1008
4	rs2331719	T	C	0.256944	1008
4	rs12511877	A	G	0.743056	1008
4	rs13434675	G	A	0.030754	1008
4	rs13435853	A	G	0.030754	1008
4	rs11931360	T	A	0.18254	1008
4	rs112202884	C	A	0.030754	1008
4	rs72694785	G	T	0.030754	1008
4	rs112440231	G	A	0.18254	1008
4	rs111859532	G	A	0.031746	1008
4	rs62333171	C	T	0.0416667	1008
4	rs34436258	C	T	0.0416667	1008
4	rs62333172	A	G	0.18254	1008
4	rs150684853	A	G	0.014881	1008
4	rs72694790	G	A	0.030754	1008
4	rs75119568	A	G	0.18254	1008
4	rs34607126	A	T	0.0416667	1008
4	rs55889555	C	T	0.030754	1008
4	rs55638949	A	G	0.18254	1008
4	rs10222938	G	A	0.0436508	1008
4	rs55903412	T	G	0.030754	1008
4	rs11723728	A	G	0.030754	1008
4	rs34693969	C	A	0.0416667	1008
4	rs115477840	C	A	0.744048	1008
4	rs181525169	C	T	0.030754	1008
4	rs144395233	G	A	0.0416667	1008
4	rs13150107	C	T	0.0416667	1008
4	rs181990952	G	A	0.0416667	1008
4	rs35078786	C	T	0.0416667	1008
4	rs13102795	G	T	0.0416667	1008
4	rs33965812	A	G	0.0416667	1008
4	rs3756284	T	C	0.18254	1008
4	rs72694795	C	T	0.030754	1008
4	rs3923997	C	T	0.031746	1008
4	rs2013478	C	T	0.0744048	1008
4	rs1966021	G	A	0.18254	1008
4	rs10520162	A	G	0.18254	1008
4	rs2877436	T	C	0.030754	1008
4	rs142324216	T	C	0.0367063	1008
4	rs2173825	G	A	0.18254	1008
4	rs4692740	A	G	0.743056	1008
4	rs11727855	C	T	0.030754	1008
4	rs11733111	A	G	0.030754	1008
4	rs56124556	G	A	0.18254	1008
4	rs56117747	G	A	0.18254	1008
4	rs34245020	C	T	0.0416667	1008
4	rs28420472	T	C	0.030754	1008
4	rs28404050	A	G	0.030754	1008
4	rs7660307	T	A	0.18254	1008
4	rs7677075	T	A	0.18254	1008
4	rs11940555	T	C	0.18254	1008
4	rs11940982	A	G	0.180556	1008
4	rs113230294	C	G	0.030754	1008
4	rs2270863	A	G	0.744048	1008
4	rs7667711	G	A	0.181548	1008
4	rs10213390	T	G	0.031746	1008
4	rs17051938	C	T	0.030754	1008
4	rs6823311	A	G	0.744048	1008
4	rs6852201	C	T	0.744048	1008
4	rs35136788	G	A	0.0426587	1008
4	rs72696626	C	T	0.744048	1008
4	rs56917743	A	G	0.181548	1008
4	rs193217739	G	A	0.0228175	1008
4	rs72696630	A	G	0.030754	1008
4	rs77661390	T	C	0.146825	1008
4	rs117113952	G	A	0.0228175	1008
4	rs62346178	A	G	0.181548	1008
4	rs111543507	G	A	0.030754	1008
4	rs62346179	T	G	0.184524	1008
4	rs35951896	C	T	0.0416667	1008
4	rs12330960	A	G	0.181548	1008
4	rs117457743	T	A	0.0128968	1008
4	rs11727690	G	A	0.030754	1008
4	rs11946332	C	G	0.181548	1008
4	rs62346181	T	C	0.0416667	1008
4	rs17055093	C	T	0.030754	1008
4	rs10520163	T	C	0.747024	1008
4	rs10520164	C	T	0.181548	1008
4	rs1566522	A	G	0.747024	1008
4	rs9996636	A	G	0.252976	1008
4	rs72696645	G	A	0.030754	1008
4	rs35695165	A	T	0.0386905	1008
4	rs13103267	G	A	0.0386905	1008
4	rs17659801	A	G	0.181548	1008
4	rs72696649	T	A	0.0714286	1008
4	rs62346184	C	T	0.0386905	1008
4	rs58157393	A	C	0.252976	1008
4	rs17055097	C	A	0.031746	1008
4	rs1058868	C	T	0.176587	1008
4	rs1010713	A	G	0.031746	1008
4	rs56398350	A	G	0.18254	1008
4	rs72696653	G	A	0.030754	1008
4	rs2062611	C	A	0.74504	1008
4	rs13115372	A	G	0.0396825	1008
4	rs11729850	C	T	0.030754	1008
4	rs72696657	C	T	0.74504	1008
4	rs55833721	T	C	0.183532	1008
4	rs28374431	A	T	0.183532	1008
4	rs6842802	T	G	0.25496	1008
4	rs28704165	T	C	0.183532	1008
4	rs7438	A	G	0.747024	1008
4	rs13550	C	T	0.183532	1008
4	rs6845516	G	A	0.183532	1008
4	rs72696662	A	G	0.030754	1008
4	rs4420942	T	C	0.0386905	1008
4	rs72696665	G	T	0.744048	1008
4	rs11942808	C	T	0.18254	1008
4	rs77370415	T	C	0.0575397	1008
4	rs13111508	T	C	0.0208333	1008
4	rs6816710	G	A	0.907738	1008
4	rs11732885	C	T	0.818452	1008
4	rs74541080	G	A	0.0565476	1008
4	rs4692742	C	T	0.818452	1008
4	rs72696674	G	T	0.0565476	1008
4	rs13141011	G	A	0.0267857	1008
4	rs17628004	A	G	0.81746	1008
4	rs56277136	A	G	0.0565476	1008
4	rs6854083	A	G	0.0367063	1008
4	rs60578368	G	A	0.0753968	1008
4	rs1542872	A	G	0.0555556	1008
4	rs6832007	T	C	0.0744048	1008
4	rs6850430	C	T	0.0555556	1008
4	rs6832030	T	C	0.0565476	1008
4	rs17628016	G	A	0.0744048	1008
4	rs55710525	T	A	0.0744048	1008
4	rs7691713	G	T	0.926587	1008
4	rs17055114	A	G	0.130952	1008
4	rs17545654	G	C	0.014881	1008
4	rs3775988	C	G	0.844246	1008
4	rs72696684	A	C	0.0565476	1008
4	rs72976699	T	G	0.0744048	1008
4	rs17055115	T	A	0.0744048	1008
4	rs7684296	C	T	0.0744048	1008
4	rs141924328	G	C	0.0138889	1008
4	rs80083558	A	G	0.0892857	1008
4	rs1047642	C	T	0.90873	1008
4	rs184960612	C	T	0.0238095	1008
4	rs10018221	T	C	0.899802	1008
4	rs10021555	T	C	0.89881	1008
4	rs10029498	G	A	0.899802	1008
4	rs2331721	C	T	0.905754	1008
4	rs2877469	A	C	0.899802	1008
4	rs35744315	C	A	0.905754	1008
4	rs10020331	T	C	0.899802	1008
4	rs7661889	C	A	0.899802	1008
4	rs11733986	A	T	0.901786	1008
4	rs10016129	C	T	0.901786	1008
4	rs10034188	A	G	0.901786	1008
4	rs13122912	G	A	0.899802	1008
4	rs11540095	T	C	0.880952	1008
4	rs12507746	C	T	0.984127	1008
4	rs4048724	G	A	0.97123	1008
4	rs55888352	C	A	0.0694444	1008
4	rs7669601	A	G	0.845238	1008
4	rs80301183	C	T	0.0267857	1008
4	rs11737099	A	C	0.558532	1008
4	rs4692745	G	A	0.861111	1008
4	rs142356476	A	G	0.00892857	1008
4	rs72698207	C	T	0.0297619	1008
4	rs72698208	G	A	0.0297619	1008
4	rs72698209	C	T	0.0297619	1008
4	rs10006579	T	A	0.970238	1008
4	rs67776117	G	A	0.0297619	1008
4	rs1909882	G	A	0.960317	1008
4	rs72698210	G	T	0.0297619	1008
4	rs4692746	C	G	0.968254	1008
4	rs4692747	G	T	0.96131	1008
4	rs9998572	C	T	0.0376984	1008
4	rs139978403	C	T	0.0178571	1008
4	rs72698212	T	C	0.0376984	1008
4	rs12645783	T	G	0.960317	1008
4	rs9312454	A	G	0.968254	1008
4	rs78639863	G	A	0.0357143	1008
4	rs141250892	C	T	0.015873	1008
4	rs4692748	G	A	0.959325	1008
4	rs56705923	C	G	0.0119048	1008
4	rs56296903	G	A	0.0297619	1008
4	rs139342545	A	T	0.0376984	1008
4	rs56159723	C	A	0.0376984	1008
4	rs28681153	G	T	0.0376984	1008
4	rs117554889	G	A	0.0337302	1008
4	rs4692749	T	G	0.959325	1008
4	rs115881022	A	G	0.108135	1008
4	rs7668558	G	A	0.96131	1008
4	rs116401606	G	A	0.107143	1008
4	rs116262949	C	A	0.0297619	1008
4	rs4692750	C	A	0.969246	1008
4	rs72698225	T	C	0.0297619	1008
4	rs56192312	C	A	0.0297619	1008
4	rs12641867	T	C	0.970238	1008
4	rs186541386	A	G	0.0248016	1008
4	rs2133954	A	G	0.970238	1008
4	rs4521310	C	T	0.968254	1008
4	rs79073672	C	T	0.125992	1008
4	rs72698233	A	G	0.0297619	1008
4	rs72698234	A	T	0.0297619	1008
4	rs181121210	G	A	0.0248016	1008
4	rs72698236	G	A	0.030754	1008
4	rs111325435	C	T	0.0436508	1008
4	rs72698238	G	C	0.0297619	1008
4	rs4692751	G	A	0.970238	1008
4	rs12650742	G	A	0.970238	1008
4	rs12644857	C	A	0.970238	1008
4	rs140752517	T	C	0.014881	1008
4	rs55722406	G	A	0.0297619	1008
4	rs57128033	A	G	0.0297619	1008
4	rs67977438	A	G	0.0297619	1008
4	rs72698245	A	G	0.030754	1008
4	rs72698249	G	A	0.030754	1008
4	rs1964036	A	G	0.967262	1008
4	rs6553459	G	A	0.030754	1008
4	rs11132815	C	A	0.972222	1008
4	rs11132816	G	A	0.939484	1008
4	rs12510928	C	T	0.939484	1008
4	rs9994595	A	T	0.972222	1008
4	rs79052341	T	C	0.0267857	1008
4	rs6835612	C	T	0.0327381	1008
4	rs117933706	T	C	0.0218254	1008
4	rs35538400	A	T	0.0267857	1008
4	rs150514218	T	C	0.0218254	1008
4	rs12647010	C	G	0.0763889	1008
4	rs144196114	G	A	0.0218254	1008
4	rs11132817	C	G	0.973214	1008
4	rs6814875	C	T	0.973214	1008
4	rs72698267	C	T	0.0287698	1008
4	rs4692753	G	A	0.973214	1008
4	rs1500931	T	A	0.973214	1008
4	rs56303187	A	G	0.0267857	1008
4	rs1500930	A	G	0.840278	1008
4	rs72698279	A	G	0.0277778	1008
4	rs1500929	C	T	0.973214	1008
4	rs1500928	G	T	0.973214	1008
4	rs11132818	G	T	0.973214	1008
4	rs4692575	C	T	0.973214	1008
4	rs4692576	C	T	0.97123	1008
4	rs4692577	A	T	0.97123	1008
4	rs4692754	G	A	0.973214	1008
4	rs976316	C	T	0.974206	1008
4	rs72698290	C	T	0.0257937	1008
4	rs111953793	C	T	0.0287698	1008
4	rs975764	G	T	0.974206	1008
4	rs111752414	C	A	0.0257937	1008
4	rs77742101	G	T	0.0257937	1008
4	rs1995305	T	G	0.974206	1008
4	rs72698294	G	C	0.0257937	1008
4	rs116975891	T	C	0.030754	1008
4	rs10035008	G	C	0.974206	1008
4	rs6814791	T	C	0.974206	1008
4	rs4692755	C	T	0.972222	1008
4	rs72698298	T	A	0.0257937	1008
4	rs4440180	C	G	0.0277778	1008
4	rs4072504	T	G	0.030754	1008
4	rs10022857	T	C	0.0257937	1008
4	rs6822452	G	A	0.972222	1008
4	rs72700304	G	A	0.0257937	1008
4	rs72700306	C	T	0.0277778	1008
4	rs4692578	G	A	0.00198413	1008
4	rs72700309	C	T	0.0257937	1008
4	rs9312457	C	T	0.0277778	1008
4	rs78078638	A	G	0.0257937	1008
4	rs6824832	T	C	0.0277778	1008
4	rs55958461	T	C	0.0277778	1008
4	rs28678973	T	C	0.0257937	1008
4	rs4692581	T	C	0.972222	1008
4	rs10035018	T	C	0.130952	1008
4	rs146418622	G	A	0.0128968	1008
4	rs369803872	C	T	0.0218254	1008
4	rs11132819	G	A	0.972222	1008
4	rs62344484	C	G	0.12996	1008
4	rs117908145	A	G	0.0218254	1008
4	rs11945786	C	T	0.972222	1008
4	rs7692690	T	C	0.972222	1008
4	rs10866343	G	A	0.972222	1008
4	rs7666155	T	G	0.972222	1008
4	rs72700326	G	A	0.0257937	1008
4	rs10020179	G	A	0.972222	1008
4	rs10028741	C	G	0.972222	1008
4	rs10015829	G	A	0.108135	1008
4	rs72700329	G	C	0.0238095	1008
4	rs4692757	A	G	0.97619	1008
4	rs6852139	C	T	0.967262	1008
4	rs72700330	G	A	0.0257937	1008
4	rs6849310	A	G	0.974206	1008
4	rs13110366	A	G	0.974206	1008
4	rs72494059	T	C	0.10119	1008
4	rs11944018	T	G	0.899802	1008
4	rs7654944	T	A	0.923611	1008
4	rs4692758	A	G	0.0684524	1008
4	rs68157114	A	G	0.00793651	1008
4	rs6553467	A	G	0.967262	1008
4	rs6553468	A	G	0.982143	1008
4	rs56172650	C	T	0.140873	1008
4	rs11943556	C	G	0.765873	1008
4	rs67934505	C	T	0.140873	1008
4	rs62344514	C	T	0.140873	1008
4	rs62344515	T	C	0.143849	1008
4	rs62344516	G	A	0.140873	1008
4	rs7659128	C	T	0.141865	1008
4	rs6810718	A	C	0.625992	1008
4	rs6832876	G	A	0.625992	1008
4	rs144896663	G	A	0.0297619	1008
4	rs10017192	C	A	0.770833	1008
4	rs56773514	G	A	0.142857	1008
4	rs60962442	A	C	0.571429	1008
4	rs6847701	G	A	0.5	1008
4	rs56096038	C	T	0.633929	1008
4	rs6853401	G	A	0.134921	1008
4	rs6855361	C	T	0.635913	1008
4	rs6856228	C	G	0.634921	1008
4	rs6811785	G	A	0.634921	1008
4	rs6813253	C	T	0.634921	1008
4	rs56117897	T	C	0.635913	1008
4	rs6812416	G	T	0.500992	1008
4	rs4642205	A	G	0.134921	1008
4	rs62344524	A	G	0.760913	1008
4	rs113397672	G	A	0.125	1008
4	rs111373506	T	C	0.258929	1008
4	rs62344525	G	A	0.125	1008
4	rs61614333	C	T	0.133929	1008
4	rs56788746	G	A	0.133929	1008
4	rs6817319	A	G	0.258929	1008
4	rs6840086	G	T	0.125	1008
4	rs72700352	T	C	0.531746	1008
4	rs11132825	T	C	0.161706	1008
4	rs7658866	T	C	0.695437	1008
4	rs145404133	C	T	0.00595238	1008
4	rs75431798	G	A	0.186508	1008
4	rs6838580	G	A	0.166667	1008
4	rs28372206	A	G	0.166667	1008
4	rs12640035	T	A	0.166667	1008
4	rs4594689	T	C	0.166667	1008
4	rs4285051	T	G	0.166667	1008
4	rs4416437	G	A	0.166667	1008
4	rs10029344	C	A	0.166667	1008
4	rs4692582	C	T	0.166667	1008
4	rs10032101	C	T	0.694444	1008
4	rs4565042	G	T	0.167659	1008
4	rs6553470	G	A	0.166667	1008
4	rs9990994	C	G	0.166667	1008
4	rs4634182	C	T	0.527778	1008
4	rs4358361	A	C	0.881944	1008
4	rs12498436	C	G	0.0327381	1008
4	rs72700364	G	C	0.52877	1008
4	rs11932569	T	C	0.166667	1008
4	rs370449404	C	T	0.0178571	1008
4	rs74718782	A	T	0.151786	1008
4	rs1875318	A	G	0.149802	1008
4	rs12642650	A	G	0.133929	1008
4	rs10004128	T	C	0.166667	1008
4	rs11132826	T	C	0.695437	1008
4	rs12502965	A	G	0.167659	1008
4	rs12503940	T	G	0.166667	1008
4	rs4399944	A	G	0.881944	1008
4	rs72700366	T	C	0.526786	1008
4	rs10010441	T	A	0.166667	1008
4	rs76453949	C	T	0.188492	1008
4	rs9999086	C	G	0.166667	1008
4	rs12501175	C	T	0.166667	1008
4	rs11728956	A	G	0.52877	1008
4	rs75495461	A	C	0.00297619	1008
4	rs10013860	T	C	0.166667	1008
4	rs11732788	G	T	0.52877	1008
4	rs4444788	C	T	0.161706	1008
4	rs10019758	T	C	0.160714	1008
4	rs10005869	C	T	0.127976	1008
4	rs4692759	G	A	0.160714	1008
4	rs4597782	G	A	0.160714	1008
4	rs4077274	C	G	0.160714	1008
4	rs76165413	T	C	0.185516	1008
4	rs4077273	C	T	0.534722	1008
4	rs6419975	T	G	0.160714	1008
4	rs7672021	G	T	0.160714	1008
4	rs11932950	C	T	0.160714	1008
4	rs11932955	C	T	0.160714	1008
4	rs35473424	G	C	0.160714	1008
4	rs6853761	G	T	0.160714	1008
4	rs6855275	C	T	0.160714	1008
4	rs7356500	G	A	0.160714	1008
4	rs75270108	C	T	0.00396825	1008
4	rs7356503	G	A	0.160714	1008
4	rs11132827	C	T	0.883929	1008
4	rs12649295	G	A	0.160714	1008
4	rs76464859	T	A	0.0486111	1008
4	rs78090501	G	A	0.181548	1008
4	rs58660464	A	G	0.537698	1008
4	rs13142537	C	T	0.160714	1008
4	rs7670130	C	T	0.160714	1008
4	rs10022803	A	G	0.161706	1008
4	rs10025523	T	C	0.161706	1008
4	rs6832510	G	A	0.0327381	1008
4	rs6816345	T	C	0.160714	1008
4	rs4692760	C	T	0.160714	1008
4	rs4692761	T	C	0.160714	1008
4	rs4692762	G	C	0.160714	1008
4	rs4692763	T	G	0.160714	1008
4	rs4692584	C	T	0.160714	1008
4	rs62344554	C	T	0.00396825	1008
4	rs11132828	T	C	0.880952	1008
4	rs11132829	T	C	0.880952	1008
4	rs6848359	C	T	0.160714	1008
4	rs6846919	G	A	0.160714	1008
4	rs4583722	A	C	0.18254	1008
4	rs4692585	A	G	0.160714	1008
4	rs11737772	T	G	0.720238	1008
4	rs11733641	C	A	0.880952	1008
4	rs11722298	T	C	0.880952	1008
4	rs11733738	C	T	0.537698	1008
4	rs12649429	C	A	0.880952	1008
4	rs77221844	G	T	0.18254	1008
4	rs60051176	C	T	0.720238	1008
4	rs4076938	C	T	0.880952	1008
4	rs4076939	A	C	0.880952	1008
4	rs4076940	T	C	0.160714	1008
4	rs187061393	A	G	0.00992063	1008
4	rs4692764	A	G	0.160714	1008
4	rs4235027	G	A	0.880952	1008
4	rs146414191	A	G	0.00892857	1008
4	rs4422386	T	A	0.880952	1008
4	rs10016256	C	T	0.880952	1008
4	rs9993324	G	A	0.880952	1008
4	rs7436146	T	G	0.874008	1008
4	rs148993404	C	T	0.0178571	1008
4	rs7439415	C	T	0.160714	1008
4	rs61136280	G	A	0.720238	1008
4	rs56970216	C	G	0.719246	1008
4	rs60365378	C	T	0.183532	1008
4	rs4692765	T	C	0.882937	1008
4	rs4692766	G	A	0.698413	1008
4	rs4235028	A	G	0.883929	1008
4	rs76570505	A	G	0.185516	1008
4	rs4589990	C	A	0.883929	1008
4	rs13117692	C	T	0.883929	1008
4	rs10022533	C	T	0.698413	1008
4	rs10033861	A	T	0.160714	1008
4	rs10033931	A	G	0.883929	1008
4	rs9991683	T	A	0.883929	1008
4	rs61141806	C	A	0.537698	1008
4	rs12642143	G	A	0.185516	1008
4	rs79901668	C	T	0.0555556	1008
4	rs4621396	A	G	0.883929	1008
4	rs11737627	A	G	0.160714	1008
4	rs4235029	A	T	0.883929	1008
4	rs75418238	T	C	0.185516	1008
```
