## Supplementary material for "Characterization of shared and ancestry-specific signals driving complex traits using multi-ancestry fine-mapping": s2_ref.bim

```
4	rs6817233	0	169822998	T	C
4	rs10026602	0	169823383	A	G
4	rs9994211	0	169823507	G	A
4	rs74431237	0	169826028	A	G
4	rs6819031	0	169827618	G	A
4	rs6819437	0	169827781	G	A
4	rs1500795	0	169828862	T	C
4	rs6839052	0	169829099	G	A
4	rs6817551	0	169829345	A	G
4	rs6837210	0	169831950	A	C
4	rs6843011	0	169832201	T	C
4	rs12644874	0	169834381	G	A
4	rs1532651	0	169835048	C	G
4	rs1059444	0	169835134	A	G
4	rs4324524	0	169835324	T	G
4	rs72704235	0	169836961	T	C
4	rs7693134	0	169837589	G	A
4	rs7690555	0	169838771	A	G
4	rs2173810	0	169839372	A	C
4	rs4364224	0	169840967	T	C
4	rs1548315	0	169841518	A	C
4	rs78769983	0	169842278	C	A
4	rs117588152	0	169842628	C	T
4	rs17615157	0	169842976	T	C
4	rs17054576	0	169843042	A	T
4	rs870717	0	169844774	A	G
4	rs4396955	0	169845720	C	T
4	rs3733656	0	169846255	T	C
4	rs76997292	0	169848277	C	A
4	rs1136603	0	169849237	G	A
4	rs1071738	0	169849389	C	G
4	rs6839909	0	169850155	A	C
4	rs4529010	0	169851313	T	G
4	rs72704240	0	169851370	T	G
4	rs79346677	0	169852864	G	A
4	rs2877381	0	169854046	G	A
4	rs145408396	0	169854721	A	G
4	rs76750479	0	169854906	A	G
4	rs72704241	0	169856321	G	T
4	rs72704242	0	169856416	C	T
4	rs1824270	0	169857479	A	C
4	rs77982161	0	169858191	G	A
4	rs10031084	0	169859697	A	C
4	rs7687968	0	169860164	G	A
4	rs55764453	0	169861819	C	A
4	rs7662054	0	169862888	C	T
4	rs138569728	0	169863408	G	A
4	rs4407460	0	169863767	T	A
4	rs1115717	0	169863970	G	A
4	rs6832306	0	169864781	C	G
4	rs6831097	0	169864932	G	A
4	rs6815188	0	169865538	A	T
4	rs72704247	0	169865692	T	C
4	rs12499488	0	169866291	C	A
4	rs28361879	0	169867064	C	T
4	rs112756096	0	169870173	G	A
4	rs2331512	0	169871429	G	A
4	rs4491980	0	169871482	C	T
4	rs117266945	0	169874410	C	T
4	rs13116548	0	169874620	T	G
4	rs17543378	0	169874986	A	C
4	rs72704252	0	169875000	T	G
4	rs72704255	0	169876945	G	C
4	rs11729275	0	169876968	C	G
4	rs10023864	0	169877173	A	G
4	rs11132668	0	169877373	T	C
4	rs118177711	0	169878101	A	G
4	rs35117578	0	169878417	A	G
4	rs6854947	0	169879156	G	A
4	rs2125322	0	169879998	G	A
4	rs6845418	0	169880312	T	C
4	rs11735730	0	169880669	G	A
4	rs11132683	0	169880863	T	C
4	rs1531254	0	169881245	T	C
4	rs1531253	0	169881370	A	T
4	rs4692554	0	169882840	C	A
4	rs12510374	0	169883225	A	G
4	rs12511177	0	169883300	T	C
4	rs10518034	0	169883388	C	T
4	rs9994025	0	169883545	G	C
4	rs140857235	0	169884883	A	G
4	rs7668129	0	169884922	A	G
4	rs118142680	0	169885988	C	T
4	rs137935395	0	169887165	A	G
4	rs10027483	0	169887446	C	T
4	rs9994219	0	169887461	A	G
4	rs9996622	0	169887635	A	G
4	rs10029991	0	169887800	C	T
4	rs149611662	0	169888066	G	A
4	rs13122491	0	169888217	T	C
4	rs4446276	0	169889068	T	C
4	rs1458293	0	169890595	T	C
4	rs72704274	0	169891092	T	C
4	rs4692555	0	169891658	T	G
4	rs9799845	0	169892053	G	T
4	rs9799768	0	169892154	T	C
4	rs6831613	0	169892793	G	C
4	rs72704281	0	169894005	A	G
4	rs141872060	0	169894212	T	C
4	rs1961697	0	169895049	C	T
4	rs143371482	0	169895131	T	C
4	rs3942	0	169896142	A	G
4	rs4692679	0	169896897	C	T
4	rs13133097	0	169897189	C	A
4	rs28523331	0	169897289	G	A
4	rs13131748	0	169897303	G	A
4	rs9998281	0	169897593	T	C
4	rs117258702	0	169898249	T	C
4	rs144942254	0	169898777	G	A
4	rs10518037	0	169899023	T	C
4	rs6843588	0	169899960	G	A
4	rs12508020	0	169900296	C	A
4	rs11732949	0	169900720	C	T
4	rs2331450	0	169901225	A	G
4	rs118043847	0	169901994	G	A
4	rs149886794	0	169902499	G	A
4	rs34828165	0	169902505	G	A
4	rs10000553	0	169903609	T	C
4	rs4692680	0	169904199	G	A
4	rs4692681	0	169904452	A	G
4	rs10004161	0	169905114	T	C
4	rs10866328	0	169906832	C	A
4	rs4692556	0	169908194	T	G
4	rs17054604	0	169909593	G	A
4	rs2054224	0	169910101	C	T
4	rs189415765	0	169910298	C	T
4	rs80133417	0	169911458	G	A
4	rs11727290	0	169911596	A	T
4	rs17615264	0	169912642	G	A
4	rs1962681	0	169914430	A	C
4	rs1973112	0	169915797	A	G
4	rs1973113	0	169915876	C	G
4	rs1138563	0	169915975	A	G
4	rs898002	0	169917245	T	C
4	rs4692557	0	169917703	G	T
4	rs4692682	0	169917754	T	C
4	rs1379840	0	169919092	T	C
4	rs76614656	0	169921399	A	G
4	rs11894	0	169922504	C	T
4	rs7675263	0	169922647	C	T
4	rs77307504	0	169923544	C	T
4	rs11730894	0	169923584	C	T
4	rs1870306	0	169923672	T	G
4	rs4692558	0	169926799	G	A
4	rs3762914	0	169927825	T	C
4	rs41278615	0	169928164	A	G
4	rs1870305	0	169928655	G	A
4	rs2877380	0	169928842	G	T
4	rs78822300	0	169929282	C	A
4	rs9312440	0	169929378	A	G
4	rs144150543	0	169930678	G	A
4	rs1458290	0	169930963	G	A
4	rs1458291	0	169930965	G	A
4	rs117569056	0	169931063	G	A
4	rs2279038	0	169931274	G	A
4	rs2279039	0	169931288	T	C
4	rs1551611	0	169931659	A	G
4	rs3811812	0	169932669	T	C
4	rs180977786	0	169933903	T	C
4	rs17615362	0	169934087	G	A
4	rs17543599	0	169934151	G	T
4	rs4692684	0	169934205	C	G
4	rs77404015	0	169934424	A	T
4	rs17054653	0	169934459	C	T
4	rs17543620	0	169934725	T	C
4	rs139217851	0	169934942	T	A
4	rs6553399	0	169935372	C	T
4	rs34873431	0	169935562	G	A
4	rs1458292	0	169935881	G	A
4	rs72704289	0	169935903	A	C
4	rs17615397	0	169937521	G	A
4	rs2331455	0	169938446	G	A
4	rs6553402	0	169939843	A	G
4	rs74581741	0	169940336	G	A
4	rs1979284	0	169941852	G	C
4	rs4692687	0	169942754	G	A
4	rs4692560	0	169943794	A	G
4	rs10026258	0	169944496	G	A
4	rs10016375	0	169944791	A	T
4	rs34126074	0	169945343	C	A
4	rs6826001	0	169946694	G	T
4	rs6553404	0	169947131	C	T
4	rs6553405	0	169947266	C	A
4	rs11132793	0	169948000	C	T
4	rs10518032	0	169948034	A	G
4	rs10518033	0	169948058	C	G
4	rs13434426	0	169948102	G	A
4	rs10014681	0	169948140	C	T
4	rs150708893	0	169949760	C	T
4	rs13435239	0	169949800	A	G
4	rs2331452	0	169951395	A	C
4	rs10032280	0	169952290	G	A
4	rs6553406	0	169952728	G	A
4	rs4692688	0	169952986	G	A
4	rs10013640	0	169953049	C	T
4	rs13136020	0	169953449	T	G
4	rs10016501	0	169953742	C	T
4	rs10016912	0	169954176	C	A
4	rs150004050	0	169954404	C	T
4	rs6844831	0	169954705	G	A
4	rs9996476	0	169954707	G	C
4	rs28392699	0	169955011	G	C
4	rs9996877	0	169955146	G	C
4	rs9997084	0	169955376	G	C
4	rs141272529	0	169956102	C	T
4	rs117334087	0	169959079	C	A
4	rs13147728	0	169960188	T	G
4	rs13147755	0	169960224	T	C
4	rs28401351	0	169961094	T	C
4	rs55901432	0	169961603	G	A
4	rs117371461	0	169962437	C	T
4	rs7655324	0	169964810	T	C
4	rs34478693	0	169966104	C	T
4	rs4692691	0	169967051	G	T
4	rs11732544	0	169967724	G	A
4	rs7664949	0	169969076	C	T
4	rs7693982	0	169969166	T	C
4	rs75913765	0	169970419	T	C
4	rs76450190	0	169971240	T	C
4	rs752625	0	169971917	G	A
4	rs10009678	0	169972311	T	C
4	rs7673669	0	169972982	T	C
4	rs17615499	0	169973465	C	T
4	rs898003	0	169973916	C	T
4	rs149942558	0	169974402	C	T
4	rs76104307	0	169974633	T	C
4	rs7686225	0	169974756	T	C
4	rs111275568	0	169974875	C	T
4	rs13132945	0	169974919	G	A
4	rs12510541	0	169975110	G	C
4	rs142534721	0	169975262	G	A
4	rs113461585	0	169975287	T	C
4	rs143720453	0	169975957	C	T
4	rs17626400	0	169976304	G	A
4	rs72704300	0	169976636	G	C
4	rs75171768	0	169977738	T	G
4	rs12498384	0	169977902	G	A
4	rs57637087	0	169978248	T	C
4	rs57549417	0	169978310	T	C
4	rs17054696	0	169978362	T	C
4	rs7695133	0	169978694	C	T
4	rs7672755	0	169978761	A	G
4	rs7677670	0	169978770	T	C
4	rs7672930	0	169978815	A	G
4	rs7673121	0	169978892	A	G
4	rs17054702	0	169979856	T	C
4	rs13133231	0	169980309	C	T
4	rs74564340	0	169981279	C	T
4	rs17626424	0	169981893	G	A
4	rs112054388	0	169981989	A	G
4	rs74700967	0	169984286	T	C
4	rs17543834	0	169984410	A	G
4	rs4692693	0	169985016	G	T
4	rs13117584	0	169985115	C	T
4	rs76769946	0	169985454	T	C
4	rs6553411	0	169987898	T	C
4	rs144422855	0	169988976	C	T
4	rs12645936	0	169989040	T	A
4	rs6856775	0	169989543	G	T
4	rs77539432	0	169989549	C	T
4	rs75226531	0	169989579	A	C
4	rs72706406	0	169989724	G	A
4	rs75060397	0	169989825	C	T
4	rs2034937	0	169989893	G	C
4	rs2034938	0	169989993	T	C
4	rs4692561	0	169990206	A	C
4	rs10017508	0	169990350	T	C
4	rs10003536	0	169990416	C	T
4	rs55772234	0	169990492	T	C
4	rs4692562	0	169990660	T	C
4	rs4692563	0	169990813	T	C
4	rs11735200	0	169990975	G	A
4	rs60735487	0	169991004	A	T
4	rs6553413	0	169991042	A	G
4	rs4692694	0	169991158	A	G
4	rs6818479	0	169991401	C	T
4	rs975506	0	169991977	A	G
4	rs4692695	0	169992206	G	A
4	rs62332690	0	169992227	G	A
4	rs4692696	0	169992246	C	T
4	rs181991304	0	169992304	C	G
4	rs76816955	0	169992308	A	G
4	rs72706410	0	169992443	A	G
4	rs10026485	0	169992785	T	C
4	rs10026490	0	169992794	T	G
4	rs10034130	0	169992949	G	C
4	rs12505635	0	169992966	C	T
4	rs10012798	0	169993004	C	T
4	rs747279	0	169993831	C	A
4	rs11736883	0	169994701	T	G
4	rs11132795	0	169995282	A	T
4	rs72983039	0	169995353	C	A
4	rs1902941	0	169995576	A	G
4	rs1902942	0	169995920	A	T
4	rs12508973	0	169995978	C	A
4	rs12498439	0	169996019	T	G
4	rs113868889	0	169996094	G	A
4	rs147448995	0	169996108	A	G
4	rs12498476	0	169996169	T	C
4	rs9991554	0	169996284	T	A
4	rs13150221	0	169996393	A	C
4	rs77691570	0	169996500	G	A
4	rs62332692	0	169996544	C	T
4	rs34218476	0	169996896	A	G
4	rs9991947	0	169996898	A	G
4	rs79443760	0	169997166	A	C
4	rs9994842	0	169997381	T	G
4	rs922014	0	169997898	T	C
4	rs17658335	0	169998230	G	A
4	rs57525175	0	169998278	C	T
4	rs6811972	0	169998672	A	G
4	rs35886442	0	169998680	T	C
4	rs17626527	0	169999196	G	C
4	rs6813631	0	169999431	A	G
4	rs150284432	0	169999562	C	T
4	rs555086562	0	169999640	C	A
4	rs572407476	0	169999648	C	T
4	rs556034250	0	169999649	A	G
4	rs35281738	0	169999739	G	T
4	rs72983058	0	170000236	G	A
4	rs4692564	0	170001257	G	T
4	rs4235022	0	170002041	C	T
4	rs7688048	0	170003479	A	G
4	rs13141672	0	170003626	C	T
4	rs12644235	0	170003932	G	C
4	rs113582743	0	170004004	C	T
4	rs898005	0	170005509	G	C
4	rs1002479	0	170005706	A	C
4	rs184749629	0	170005801	G	A
4	rs72706417	0	170006181	G	A
4	rs12499756	0	170006761	C	T
4	rs150216399	0	170007023	C	T
4	rs7690395	0	170007501	C	T
4	rs35827223	0	170007573	A	T
4	rs7662473	0	170008707	C	G
4	rs6844814	0	170008947	A	G
4	rs2706720	0	170009108	G	A
4	rs2608849	0	170009790	T	A
4	rs79196575	0	170010192	G	A
4	rs146539871	0	170010692	T	C
4	rs17626593	0	170011179	G	A
4	rs62332694	0	170011293	A	G
4	rs2608848	0	170011393	G	T
4	rs2608847	0	170011441	T	C
4	rs11730781	0	170011843	G	A
4	rs6553416	0	170012104	C	A
4	rs11132796	0	170012452	G	A
4	rs11132797	0	170012458	C	T
4	rs4692565	0	170012876	G	A
4	rs7688854	0	170013390	G	A
4	rs2446172	0	170013535	A	T
4	rs2706746	0	170013605	G	A
4	rs75992632	0	170013671	T	C
4	rs17626617	0	170013910	T	C
4	rs2608852	0	170014786	C	T
4	rs78340240	0	170015928	T	G
4	rs13139803	0	170015977	C	T
4	rs3749572	0	170017669	C	T
4	rs1471172	0	170017860	G	A
4	rs56299309	0	170018270	C	T
4	rs28434736	0	170018326	G	A
4	rs13130334	0	170018366	A	G
4	rs56334002	0	170018489	A	G
4	rs55982149	0	170018613	C	T
4	rs61139378	0	170018654	G	A
4	rs6851657	0	170018680	C	T
4	rs13103052	0	170018781	T	C
4	rs1551613	0	170018836	C	T
4	rs6553418	0	170019039	G	A
4	rs7671805	0	170019149	A	G
4	rs7682121	0	170019561	T	C
4	rs10471158	0	170019730	C	T
4	rs2706744	0	170021118	G	A
4	rs57697968	0	170021273	C	T
4	rs2706743	0	170022675	G	A
4	rs2054223	0	170022705	G	A
4	rs13114954	0	170024789	C	T
4	rs59973343	0	170024802	T	C
4	rs80039690	0	170025118	C	A
4	rs35477638	0	170025911	C	T
4	rs147237924	0	170026346	T	C
4	rs13127632	0	170026631	G	A
4	rs2446173	0	170026799	T	C
4	rs2446174	0	170026909	T	C
4	rs145287011	0	170027357	G	A
4	rs9997176	0	170027599	T	C
4	rs77093533	0	170028045	G	A
4	rs28601599	0	170029901	G	C
4	rs17658514	0	170030472	C	T
4	rs4072953	0	170030756	G	C
4	rs72706430	0	170033994	C	T
4	rs6822168	0	170034278	C	A
4	rs17054728	0	170035003	G	C
4	rs17544108	0	170036090	T	C
4	rs10017472	0	170037323	G	A
4	rs3811813	0	170037572	G	A
4	rs4074347	0	170038575	A	T
4	rs4074346	0	170038576	A	T
4	rs74798922	0	170038894	A	G
4	rs34373186	0	170039611	G	T
4	rs35023354	0	170039767	C	T
4	rs147756978	0	170040293	C	T
4	rs17709556	0	170040583	A	C
4	rs6833014	0	170040860	C	T
4	rs4533724	0	170042281	C	T
4	rs3811814	0	170043545	C	T
4	rs3811815	0	170043589	C	T
4	rs71622325	0	170045404	C	A
4	rs77562442	0	170045532	T	C
4	rs6553419	0	170045859	G	A
4	rs2069	0	170046066	G	C
4	rs35422696	0	170046357	A	C
4	rs6823936	0	170046762	G	A
4	rs13122032	0	170047004	A	G
4	rs34525057	0	170047101	C	T
4	rs75914796	0	170047787	T	C
4	rs13102751	0	170048132	C	T
4	rs34842019	0	170048471	A	C
4	rs34342940	0	170050163	C	A
4	rs10023601	0	170052555	A	T
4	rs1976543	0	170052646	T	C
4	rs10012741	0	170053173	C	T
4	rs117181616	0	170053215	T	G
4	rs77524784	0	170054360	T	C
4	rs35307645	0	170054557	C	T
4	rs35346763	0	170054785	C	T
4	rs6820919	0	170054948	A	C
4	rs117221816	0	170055124	C	T
4	rs7693374	0	170055987	C	T
4	rs80003467	0	170056994	T	G
4	rs7655930	0	170059119	A	G
4	rs6553420	0	170059252	G	A
4	rs6824828	0	170060350	T	C
4	rs35802355	0	170061407	T	C
4	rs35108213	0	170061465	A	T
4	rs59325299	0	170061552	T	C
4	rs6856344	0	170061997	C	G
4	rs7686931	0	170062945	T	C
4	rs7657949	0	170062952	C	G
4	rs191812982	0	170062994	C	T
4	rs71622326	0	170063199	G	A
4	rs2706715	0	170064560	T	C
4	rs9684601	0	170064574	G	A
4	rs35565048	0	170064666	C	T
4	rs6553421	0	170065351	T	C
4	rs73866253	0	170065647	C	G
4	rs10003926	0	170066342	A	T
4	rs10003933	0	170066377	A	T
4	rs10008995	0	170066767	T	C
4	rs10016930	0	170066821	G	A
4	rs11732085	0	170067538	G	A
4	rs34879961	0	170067786	A	G
4	rs11932941	0	170067947	C	A
4	rs10866333	0	170068750	G	A
4	rs11132798	0	170069020	T	C
4	rs10009429	0	170069608	G	A
4	rs13128393	0	170070179	T	A
4	rs34177233	0	170071490	T	A
4	rs10015797	0	170071620	G	C
4	rs35612447	0	170071874	T	C
4	rs7660681	0	170072418	A	G
4	rs7670734	0	170072583	T	A
4	rs2063126	0	170072731	G	C
4	rs7666351	0	170072881	A	C
4	rs13149839	0	170073092	T	C
4	rs56025518	0	170073280	G	A
4	rs10000418	0	170073686	C	T
4	rs72985042	0	170074022	G	C
4	rs28470351	0	170074197	C	T
4	rs17544267	0	170074703	T	C
4	rs78027160	0	170074923	G	T
4	rs2009324	0	170075025	T	A
4	rs2009329	0	170075130	A	T
4	rs2660432	0	170075171	T	C
4	rs10004048	0	170075273	C	T
4	rs10050030	0	170075671	A	G
4	rs10049791	0	170075707	C	G
4	rs10049792	0	170075731	C	T
4	rs10050036	0	170076059	A	G
4	rs9312445	0	170077432	A	G
4	rs10024401	0	170077540	A	G
4	rs10518039	0	170077789	A	G
4	rs13128986	0	170077930	A	T
4	rs28647950	0	170078203	C	T
4	rs60940569	0	170078745	C	A
4	rs10013790	0	170078985	T	C
4	rs7689533	0	170081113	T	C
4	rs78506935	0	170081584	A	G
4	rs13143698	0	170081658	C	T
4	rs143307010	0	170081703	A	G
4	rs13142867	0	170081970	G	A
4	rs13126548	0	170082794	A	C
4	rs7655908	0	170083065	T	C
4	rs2660430	0	170083208	T	C
4	rs7677704	0	170083550	G	A
4	rs35270296	0	170083626	C	A
4	rs7656963	0	170083762	A	T
4	rs9312446	0	170084526	C	T
4	rs35169897	0	170084627	C	T
4	rs72706464	0	170085486	A	G
4	rs67620067	0	170085697	G	A
4	rs72706466	0	170085799	C	A
4	rs6553422	0	170085864	G	A
4	rs7675937	0	170086146	T	C
4	rs13129259	0	170086862	C	T
4	rs28667011	0	170087048	A	C
4	rs6858436	0	170087100	C	T
4	rs72706468	0	170087507	C	T
4	rs1827994	0	170087687	C	T
4	rs1976545	0	170088024	T	A
4	rs147346380	0	170088208	C	T
4	rs1976544	0	170088517	G	C
4	rs10021065	0	170089333	G	A
4	rs2706713	0	170089950	A	G
4	rs3109088	0	170090938	G	C
4	rs7664461	0	170091563	C	T
4	rs13122679	0	170091662	T	C
4	rs17626935	0	170091790	C	A
4	rs13118066	0	170092033	A	C
4	rs190770304	0	170092862	A	G
4	rs9991235	0	170093506	G	A
4	rs1395661	0	170094120	A	G
4	rs9312447	0	170094159	G	C
4	rs6842644	0	170094881	C	T
4	rs62332722	0	170095270	A	C
4	rs2660429	0	170095504	A	G
4	rs2660428	0	170096192	T	C
4	rs2706732	0	170097185	T	C
4	rs2706731	0	170098376	T	G
4	rs72706476	0	170099131	C	T
4	rs150916210	0	170099195	G	A
4	rs2660403	0	170101151	T	C
4	rs2706716	0	170101237	G	A
4	rs2706717	0	170101661	C	G
4	rs2660398	0	170102081	C	T
4	rs11931662	0	170102627	T	C
4	rs6842477	0	170102729	T	A
4	rs79343082	0	170103291	A	G
4	rs72706481	0	170104166	T	C
4	rs112555385	0	170104513	C	G
4	rs112976893	0	170104521	T	A
4	rs117436542	0	170105581	T	A
4	rs11721702	0	170106124	C	T
4	rs72706485	0	170107112	A	C
4	rs2706723	0	170107125	C	T
4	rs180775917	0	170107513	C	A
4	rs4692697	0	170109620	T	C
4	rs2660427	0	170110899	A	G
4	rs2706739	0	170111351	A	G
4	rs145575230	0	170111878	C	G
4	rs3113831	0	170113263	C	T
4	rs3109090	0	170113839	C	T
4	rs147460447	0	170114031	T	G
4	rs2660426	0	170114856	T	C
4	rs72706492	0	170115132	A	C
4	rs2706740	0	170115171	G	A
4	rs2706741	0	170115329	T	C
4	rs17054830	0	170115340	T	A
4	rs4692698	0	170115970	A	T
4	rs3113832	0	170116109	G	C
4	rs75717019	0	170116726	C	T
4	rs13151643	0	170118479	T	C
4	rs2660423	0	170120773	A	T
4	rs2706712	0	170120777	A	T
4	rs72706498	0	170120858	A	G
4	rs2660424	0	170120895	A	C
4	rs2660425	0	170120950	A	G
4	rs12510701	0	170121257	G	A
4	rs6851776	0	170121775	T	C
4	rs2706721	0	170122425	G	A
4	rs2660422	0	170123345	A	C
4	rs2706722	0	170123715	G	C
4	rs1848195	0	170123991	T	C
4	rs3762929	0	170125160	A	T
4	rs12500620	0	170125837	G	T
4	rs77494005	0	170126245	A	G
4	rs2706737	0	170126803	C	G
4	rs2660421	0	170127723	G	A
4	rs1395659	0	170129267	A	G
4	rs143862731	0	170130079	A	C
4	rs75494963	0	170130214	G	T
4	rs62332726	0	170130880	T	G
4	rs72708507	0	170131055	C	T
4	rs2706754	0	170131798	G	T
4	rs2660419	0	170132320	C	T
4	rs2706752	0	170132573	T	C
4	rs73863694	0	170132743	T	C
4	rs57244109	0	170133301	C	T
4	rs2660417	0	170133366	C	A
4	rs2660416	0	170133911	T	C
4	rs2706751	0	170133956	C	T
4	rs117759530	0	170134533	A	G
4	rs2660415	0	170134740	T	A
4	rs2706750	0	170136538	A	G
4	rs2706748	0	170136993	C	T
4	rs76812728	0	170137078	C	T
4	rs55971355	0	170137154	C	T
4	rs2660414	0	170137618	C	T
4	rs9790493	0	170138504	G	C
4	rs6847734	0	170138985	T	C
4	rs12499905	0	170139143	A	G
4	rs868050	0	170140028	T	C
4	rs13143597	0	170140031	G	C
4	rs75744327	0	170140331	C	A
4	rs73863696	0	170140535	G	C
4	rs78526124	0	170142937	C	T
4	rs2706728	0	170143131	C	A
4	rs4692699	0	170143207	T	C
4	rs141563402	0	170143629	A	G
4	rs2660412	0	170144155	G	A
4	rs2660411	0	170144375	G	A
4	rs2660410	0	170144392	C	T
4	rs2706729	0	170144631	G	A
4	rs2660409	0	170144763	T	C
4	rs7698807	0	170145050	G	A
4	rs2660407	0	170145749	G	A
4	rs2660406	0	170145855	A	T
4	rs2706730	0	170146155	A	G
4	rs1876398	0	170146632	G	A
4	rs2706727	0	170147015	C	T
4	rs144481797	0	170147454	A	G
4	rs2660405	0	170147604	T	C
4	rs2706726	0	170148177	C	T
4	rs2706725	0	170149020	T	C
4	rs4692700	0	170149468	T	A
4	rs2660404	0	170149701	A	C
4	rs2706724	0	170150099	G	A
4	rs6553423	0	170150273	C	T
4	rs2706735	0	170151629	C	G
4	rs6820438	0	170151980	G	A
4	rs6852230	0	170152056	T	C
4	rs2706733	0	170152177	G	A
4	rs202117650	0	170152727	T	A
4	rs2660402	0	170152870	C	T
4	rs142095087	0	170153172	A	G
4	rs72708546	0	170153219	G	A
4	rs2331608	0	170153297	C	T
4	rs2331609	0	170153354	C	T
4	rs17054840	0	170153430	G	A
4	rs17054842	0	170154039	T	C
4	rs13132763	0	170154247	A	G
4	rs1507167	0	170154798	A	G
4	rs9994846	0	170155170	G	A
4	rs9992787	0	170156552	T	G
4	rs62334170	0	170156746	C	T
4	rs2706745	0	170156779	A	G
4	rs2660401	0	170156981	A	G
4	rs2660400	0	170156998	C	A
4	rs62334171	0	170157611	T	C
4	rs10034818	0	170158554	G	A
4	rs73863702	0	170159310	C	A
4	rs17054845	0	170159718	T	A
4	rs6847319	0	170161031	C	T
4	rs188141278	0	170161406	G	T
4	rs3109089	0	170161612	G	A
4	rs72708550	0	170161656	A	G
4	rs72708552	0	170161777	A	C
4	rs28546847	0	170161796	C	A
4	rs61132655	0	170162253	C	T
4	rs76118872	0	170162347	C	T
4	rs1876397	0	170163277	T	A
4	rs7356245	0	170164657	C	T
4	rs10518041	0	170165979	T	C
4	rs1876396	0	170166749	C	T
4	rs57728874	0	170168198	A	G
4	rs74564606	0	170169494	A	G
4	rs112944475	0	170169573	G	C
4	rs184696298	0	170169581	C	T
4	rs17054860	0	170169883	G	C
4	rs76139079	0	170170058	T	C
4	rs148950054	0	170170161	G	C
4	rs2660396	0	170170955	G	A
4	rs112549843	0	170171128	G	T
4	rs1039707	0	170171691	A	G
4	rs17544750	0	170173357	A	G
4	rs72708557	0	170176346	T	A
4	rs144841019	0	170176880	T	C
4	rs13107858	0	170179866	T	A
4	rs146789875	0	170181109	T	G
4	rs13130049	0	170182897	T	G
4	rs62334172	0	170185706	G	A
4	rs13151571	0	170185908	T	A
4	rs12501568	0	170186544	G	A
4	rs1507171	0	170188264	G	A
4	rs9997599	0	170188612	C	T
4	rs13144922	0	170188917	A	G
4	rs2068899	0	170190750	G	A
4	rs75406914	0	170191004	C	T
4	rs4692703	0	170191113	A	C
4	rs117618103	0	170191181	C	T
4	rs28540931	0	170192798	G	A
4	rs12650909	0	170192890	G	A
4	rs116515199	0	170194330	G	A
4	rs117401278	0	170194355	G	T
4	rs11736334	0	170195272	T	G
4	rs7688023	0	170195880	G	A
4	rs148633180	0	170197624	C	T
4	rs17710102	0	170198039	T	C
4	rs13150924	0	170198810	G	A
4	rs17710123	0	170198936	C	G
4	rs13101957	0	170199286	C	A
4	rs13107941	0	170200350	G	A
4	rs12512610	0	170200798	T	A
4	rs7653924	0	170202862	C	T
4	rs7683893	0	170203367	T	C
4	rs7689303	0	170203771	T	G
4	rs13112591	0	170203848	A	C
4	rs6829166	0	170205708	G	C
4	rs12513268	0	170205826	C	T
4	rs7657256	0	170206423	T	C
4	rs62334209	0	170206625	G	A
4	rs7662593	0	170206810	T	G
4	rs7678842	0	170206820	G	A
4	rs1507170	0	170207232	G	T
4	rs7340905	0	170207657	C	G
4	rs149528510	0	170207777	G	C
4	rs13147779	0	170208169	T	C
4	rs1395660	0	170208698	T	G
4	rs992939	0	170208954	A	G
4	rs4692566	0	170209488	A	G
4	rs13149233	0	170210536	C	T
4	rs7376433	0	170211335	G	A
4	rs6841955	0	170212576	C	T
4	rs6840742	0	170212678	G	A
4	rs6823933	0	170212703	T	C
4	rs10009605	0	170212884	T	C
4	rs10009607	0	170212887	T	G
4	rs10866334	0	170212934	A	T
4	rs10009904	0	170213205	T	G
4	rs17544836	0	170213640	T	A
4	rs4692705	0	170214718	G	T
4	rs10013658	0	170215011	A	C
4	rs2174750	0	170215112	G	A
4	rs11733675	0	170215220	G	A
4	rs2174751	0	170215530	T	C
4	rs1112821	0	170216331	A	C
4	rs2135775	0	170217661	A	C
4	rs12509428	0	170218379	A	C
4	rs10780083	0	170219004	G	A
4	rs2331550	0	170219295	A	G
4	rs56801410	0	170220051	T	G
4	rs11132799	0	170220219	T	C
4	rs62334211	0	170220311	G	A
4	rs56315815	0	170220587	A	T
4	rs10025955	0	170220927	G	C
4	rs4692706	0	170221722	G	T
4	rs10024420	0	170222935	T	C
4	rs2135777	0	170224177	T	C
4	rs55827943	0	170224499	A	G
4	rs12507033	0	170224601	C	A
4	rs9996504	0	170225480	G	A
4	rs9996619	0	170225599	G	T
4	rs1117961	0	170225624	T	A
4	rs11723712	0	170225896	G	A
4	rs6829407	0	170226274	T	C
4	rs4692567	0	170226500	C	T
4	rs4692707	0	170226605	T	C
4	rs6553424	0	170227242	A	G
4	rs7377412	0	170227995	T	A
4	rs4692708	0	170228542	A	C
4	rs4692709	0	170228549	C	T
4	rs4345132	0	170230007	A	C
4	rs4295223	0	170230174	A	G
4	rs12511773	0	170230419	T	C
4	rs13115031	0	170230625	C	T
4	rs55909907	0	170230769	C	T
4	rs13121601	0	170232006	G	T
4	rs13128807	0	170232880	G	A
4	rs4692710	0	170234403	T	A
4	rs4692711	0	170234938	G	A
4	rs11736716	0	170235438	C	T
4	rs6813751	0	170236434	T	G
4	rs4692568	0	170236752	T	C
4	rs4692712	0	170236963	C	T
4	rs10017932	0	170237660	G	A
4	rs76519323	0	170238293	C	A
4	rs13114654	0	170238390	G	A
4	rs4484258	0	170238814	C	G
4	rs10027891	0	170239203	C	T
4	rs61581534	0	170239655	C	A
4	rs4624625	0	170240021	C	T
4	rs141396279	0	170241173	A	G
4	rs148070488	0	170241556	G	A
4	rs7677904	0	170242461	G	A
4	rs146413400	0	170242651	G	A
4	rs77685516	0	170243057	T	C
4	rs183836678	0	170243291	G	A
4	rs4692713	0	170243404	T	G
4	rs10015672	0	170244778	T	A
4	rs12502013	0	170244957	C	T
4	rs10002073	0	170245260	C	A
4	rs117086531	0	170245628	G	A
4	rs12646631	0	170245932	A	C
4	rs12643651	0	170246209	C	T
4	rs12649500	0	170246280	G	A
4	rs7657709	0	170246419	G	A
4	rs6845991	0	170246676	A	G
4	rs7440651	0	170247313	A	T
4	rs4692714	0	170248489	A	G
4	rs4692715	0	170248631	A	G
4	rs4692716	0	170248659	G	C
4	rs28507296	0	170250142	G	A
4	rs12506508	0	170250188	T	C
4	rs66793825	0	170250277	C	T
4	rs6812122	0	170250590	C	T
4	rs6837214	0	170250710	A	C
4	rs28690334	0	170251250	T	C
4	rs4572835	0	170252029	A	G
4	rs4235023	0	170252249	G	C
4	rs4417927	0	170252840	T	G
4	rs13435077	0	170252904	C	T
4	rs4692717	0	170253863	G	T
4	rs67470044	0	170254243	G	A
4	rs4383583	0	170254963	T	G
4	rs117281555	0	170255687	C	T
4	rs10019795	0	170255751	C	G
4	rs6553426	0	170256267	T	G
4	rs6553427	0	170256675	C	T
4	rs10866336	0	170257160	C	G
4	rs7672847	0	170259065	G	A
4	rs10866337	0	170259082	T	C
4	rs12506659	0	170259647	C	T
4	rs11736115	0	170260907	A	C
4	rs13142592	0	170261191	A	C
4	rs4579080	0	170261499	C	G
4	rs6553428	0	170261931	G	T
4	rs7671546	0	170262104	A	G
4	rs6553429	0	170262908	T	C
4	rs4443239	0	170263032	T	G
4	rs4535301	0	170263443	G	T
4	rs73863935	0	170265255	G	C
4	rs7655225	0	170265628	T	C
4	rs13151266	0	170265679	C	A
4	rs13150073	0	170265827	G	A
4	rs13106653	0	170266486	C	T
4	rs4380483	0	170266714	T	G
4	rs72710307	0	170266741	T	C
4	rs56328251	0	170266878	G	A
4	rs13115156	0	170268008	C	G
4	rs28634121	0	170268292	T	C
4	rs62333102	0	170268643	G	A
4	rs13122191	0	170269563	T	A
4	rs56005647	0	170269715	G	A
4	rs61557923	0	170270391	A	C
4	rs6553430	0	170270518	C	T
4	rs10034062	0	170271309	C	A
4	rs4263354	0	170271392	A	G
4	rs4130981	0	170271878	C	T
4	rs9992218	0	170271960	C	T
4	rs10016247	0	170275472	T	C
4	rs13134831	0	170275956	C	T
4	rs4692718	0	170276328	G	A
4	rs6840471	0	170276446	A	G
4	rs56262339	0	170276931	G	T
4	rs72710310	0	170279295	C	A
4	rs4692719	0	170279808	C	T
4	rs11727584	0	170282283	C	T
4	rs34616566	0	170282396	C	T
4	rs4449378	0	170283961	C	T
4	rs12507017	0	170284776	C	G
4	rs72710312	0	170284904	G	A
4	rs72691003	0	170284994	C	T
4	rs6839248	0	170285374	G	A
4	rs117788093	0	170285579	C	G
4	rs6553433	0	170285766	G	T
4	rs6845753	0	170286096	G	A
4	rs9997037	0	170286225	G	T
4	rs4692720	0	170286650	T	C
4	rs62333139	0	170289318	G	A
4	rs34219150	0	170289635	C	T
4	rs4331740	0	170291213	G	T
4	rs4336184	0	170291390	C	T
4	rs11726267	0	170291434	C	G
4	rs183625614	0	170291811	C	T
4	rs10006880	0	170292386	C	T
4	rs6849776	0	170292992	A	G
4	rs12641082	0	170295837	G	A
4	rs1578975	0	170296598	G	A
4	rs6553434	0	170297158	A	C
4	rs11132803	0	170297709	G	A
4	rs12642846	0	170297899	G	A
4	rs4130882	0	170298355	A	G
4	rs12648554	0	170299008	A	C
4	rs10023550	0	170299125	A	G
4	rs6836285	0	170299950	C	T
4	rs28768162	0	170300812	A	G
4	rs28812266	0	170300964	T	C
4	rs13152305	0	170301722	T	C
4	rs10866338	0	170302498	C	T
4	rs61273788	0	170303773	G	T
4	rs12331043	0	170303820	A	T
4	rs12331892	0	170303971	C	T
4	rs57346805	0	170303984	C	T
4	rs56719270	0	170304214	C	G
4	rs4349564	0	170305035	A	C
4	rs137971885	0	170306414	G	A
4	rs4295224	0	170306536	A	G
4	rs4377554	0	170306542	G	A
4	rs4276251	0	170308306	C	T
4	rs4605612	0	170308494	T	C
4	rs12500131	0	170309455	T	C
4	rs4263355	0	170310446	C	T
4	rs6851355	0	170310457	T	C
4	rs147325529	0	170310795	T	C
4	rs9991161	0	170311686	C	G
4	rs10005287	0	170311860	T	C
4	rs62333145	0	170312233	T	G
4	rs4544675	0	170312589	G	A
4	rs56303376	0	170312631	G	A
4	rs10008463	0	170312826	T	G
4	rs10008549	0	170312895	T	C
4	rs13110378	0	170313399	G	C
4	rs5029110	0	170313654	T	C
4	rs140154309	0	170313735	G	A
4	rs6553435	0	170314292	A	G
4	rs7672874	0	170314368	T	G
4	rs13212	0	170314951	T	C
4	rs1129694	0	170315166	A	G
4	rs4692721	0	170315496	C	T
4	rs13131146	0	170315872	G	A
4	rs10018543	0	170316409	T	C
4	rs72691023	0	170316452	C	T
4	rs7663120	0	170317148	C	A
4	rs11733142	0	170318475	A	T
4	rs34871174	0	170318511	A	T
4	rs7687276	0	170319471	G	A
4	rs189088003	0	170319622	A	G
4	rs139363024	0	170319894	C	T
4	rs7694502	0	170320110	C	G
4	rs72691026	0	170320456	A	G
4	rs112573240	0	170320554	C	G
4	rs7654031	0	170320784	C	T
4	rs4352441	0	170322272	G	A
4	rs61405217	0	170322312	C	T
4	rs4478142	0	170323113	C	T
4	rs4423835	0	170324824	G	C
4	rs117368728	0	170325116	T	A
4	rs9995713	0	170325712	G	C
4	rs74673036	0	170326184	T	C
4	rs6827421	0	170326359	T	C
4	rs118083125	0	170326760	A	G
4	rs6835759	0	170328209	A	G
4	rs61379910	0	170328389	C	T
4	rs10023181	0	170328804	A	G
4	rs10011783	0	170328879	C	G
4	rs10023385	0	170329054	A	C
4	rs10084904	0	170329563	C	T
4	rs7677603	0	170330085	G	C
4	rs62334470	0	170330598	T	G
4	rs72691037	0	170331148	A	G
4	rs12500692	0	170331828	G	T
4	rs6831487	0	170331972	T	G
4	rs4692722	0	170332331	A	T
4	rs4580620	0	170332588	G	C
4	rs4426736	0	170332589	G	T
4	rs6814498	0	170333603	C	G
4	rs4435705	0	170334361	C	T
4	rs7440486	0	170334432	T	C
4	rs6419974	0	170334985	C	T
4	rs4283618	0	170335136	G	C
4	rs4283619	0	170335152	G	A
4	rs4554029	0	170335347	G	A
4	rs182167598	0	170336656	A	C
4	rs6553436	0	170336962	T	C
4	rs7660714	0	170337036	T	C
4	rs4591555	0	170337630	G	A
4	rs13139185	0	170337811	A	T
4	rs72691042	0	170338372	G	A
4	rs12644838	0	170338453	T	C
4	rs4557226	0	170339342	G	A
4	rs6819063	0	170339530	C	T
4	rs4692569	0	170341331	C	T
4	rs4267701	0	170342861	G	A
4	rs7436351	0	170343055	T	A
4	rs6841046	0	170343270	C	T
4	rs145403698	0	170343953	T	G
4	rs6824260	0	170344218	A	C
4	rs4283620	0	170344920	G	A
4	rs72691049	0	170345632	T	A
4	rs7655924	0	170345893	C	T
4	rs4692723	0	170346090	C	T
4	rs4692725	0	170346254	A	G
4	rs62334471	0	170346444	G	A
4	rs118027587	0	170346528	G	A
4	rs6818768	0	170346659	C	T
4	rs6553437	0	170349864	C	T
4	rs4692726	0	170351982	T	C
4	rs10017918	0	170352033	A	G
4	rs4692727	0	170352325	A	C
4	rs10084932	0	170352701	A	T
4	rs10084942	0	170352819	T	C
4	rs149464053	0	170353142	G	A
4	rs4692728	0	170354055	C	G
4	rs13151656	0	170354476	G	C
4	rs7680152	0	170354836	C	T
4	rs13139925	0	170354873	T	C
4	rs13146554	0	170355626	T	A
4	rs72691056	0	170355835	T	C
4	rs62334472	0	170357792	G	A
4	rs4692730	0	170358684	T	C
4	rs6553438	0	170359021	G	A
4	rs35886187	0	170360453	T	A
4	rs7667282	0	170360823	T	G
4	rs79871967	0	170361493	A	T
4	rs72973017	0	170361738	A	G
4	rs4334719	0	170362151	T	C
4	rs6851034	0	170364493	T	G
4	rs7694656	0	170365404	T	C
4	rs7694449	0	170365492	A	T
4	rs7699930	0	170365825	T	C
4	rs7671446	0	170365970	C	G
4	rs7654377	0	170366196	T	C
4	rs72973025	0	170366809	G	A
4	rs4353861	0	170367235	C	T
4	rs61516087	0	170367800	A	G
4	rs60567842	0	170367907	C	T
4	rs72973032	0	170368547	A	G
4	rs113053286	0	170368994	C	T
4	rs72973034	0	170369366	A	G
4	rs72973038	0	170369830	A	T
4	rs28890249	0	170369901	T	C
4	rs111324888	0	170369988	C	T
4	rs11735900	0	170370084	C	A
4	rs12650246	0	170370135	C	T
4	rs11724571	0	170370407	T	C
4	rs7693149	0	170370797	A	C
4	rs4619852	0	170371747	C	G
4	rs56745507	0	170372465	C	T
4	rs11940098	0	170372939	G	C
4	rs28811607	0	170374260	T	C
4	rs28895684	0	170374271	T	C
4	rs56229657	0	170374604	A	T
4	rs77869623	0	170374871	G	T
4	rs12171444	0	170375381	G	C
4	rs11132804	0	170375470	G	A
4	rs11731553	0	170376325	T	C
4	rs10866340	0	170376392	T	G
4	rs12647126	0	170376705	A	G
4	rs72691068	0	170377395	G	A
4	rs66657210	0	170379635	T	C
4	rs6840414	0	170380938	T	C
4	rs75315960	0	170382398	T	C
4	rs7666461	0	170382582	C	T
4	rs11132805	0	170383166	C	T
4	rs11947422	0	170383647	G	A
4	rs12233903	0	170385752	T	C
4	rs59279629	0	170386818	A	C
4	rs4130123	0	170387315	C	T
4	rs9312450	0	170387649	G	C
4	rs72691070	0	170388251	T	C
4	rs112670042	0	170390044	A	G
4	rs113705642	0	170391368	T	C
4	rs6815829	0	170392004	C	T
4	rs56225251	0	170392383	C	T
4	rs11732280	0	170393070	A	G
4	rs6553439	0	170393194	G	T
4	rs139707182	0	170393225	A	T
4	rs6829406	0	170394024	C	T
4	rs77104815	0	170394446	T	A
4	rs59967290	0	170395385	G	A
4	rs72973067	0	170395768	C	T
4	rs9968532	0	170396054	T	C
4	rs59541420	0	170396493	C	T
4	rs77690502	0	170397152	G	A
4	rs72973071	0	170397539	C	T
4	rs34099167	0	170398454	T	C
4	rs67794467	0	170398717	C	T
4	rs6857243	0	170398843	T	C
4	rs59403226	0	170399326	G	T
4	rs12650025	0	170401426	A	T
4	rs28850025	0	170402008	C	T
4	rs72691080	0	170402031	T	C
4	rs57818220	0	170402282	T	C
4	rs10023117	0	170402541	C	A
4	rs76568960	0	170402654	G	A
4	rs11733461	0	170402716	C	A
4	rs7674548	0	170403205	A	T
4	rs11733685	0	170403467	C	T
4	rs67414895	0	170405144	T	A
4	rs66464570	0	170405343	T	G
4	rs11945875	0	170405365	C	A
4	rs56923491	0	170405433	G	A
4	rs11936564	0	170405460	G	C
4	rs28735373	0	170406542	T	G
4	rs72691085	0	170406926	G	A
4	rs3924132	0	170407309	T	G
4	rs17054971	0	170407369	A	T
4	rs6553440	0	170408048	T	G
4	rs9994855	0	170408300	C	T
4	rs28877293	0	170409060	G	C
4	rs28570980	0	170410839	A	G
4	rs72973095	0	170411708	G	A
4	rs10004634	0	170412186	T	C
4	rs58180406	0	170413285	G	A
4	rs28582197	0	170414395	C	T
4	rs61168726	0	170414489	C	G
4	rs4317165	0	170414932	A	G
4	rs11934954	0	170416058	C	T
4	rs143607820	0	170416325	G	A
4	rs560432872	0	170417854	C	T
4	rs7667964	0	170418902	T	G
4	rs13435313	0	170419112	G	T
4	rs28831525	0	170419634	C	T
4	rs111962412	0	170420551	C	T
4	rs10023872	0	170420926	G	T
4	rs7682077	0	170421410	T	C
4	rs11943465	0	170421419	G	A
4	rs72691094	0	170422462	C	T
4	rs62334480	0	170422558	G	A
4	rs11732275	0	170423119	A	G
4	rs72974708	0	170423192	C	A
4	rs72974709	0	170423250	G	C
4	rs11734380	0	170424219	T	C
4	rs6811876	0	170424404	T	C
4	rs72691096	0	170425384	C	T
4	rs11946538	0	170425867	T	C
4	rs7690821	0	170426511	C	G
4	rs72974717	0	170427420	C	T
4	rs12331199	0	170427619	G	A
4	rs58602886	0	170427848	G	A
4	rs6855803	0	170428331	G	T
4	rs17054977	0	170428843	C	A
4	rs66509122	0	170429359	C	T
4	rs17544885	0	170429402	T	C
4	rs60370426	0	170430263	G	C
4	rs17659247	0	170430489	C	T
4	rs12331980	0	170430739	T	C
4	rs6829886	0	170432227	T	C
4	rs6825023	0	170432451	A	T
4	rs28703145	0	170432826	G	A
4	rs28803273	0	170433850	A	G
4	rs73864703	0	170434337	C	A
4	rs151161684	0	170434850	T	C
4	rs11132806	0	170435190	A	G
4	rs11132807	0	170435429	G	A
4	rs7669099	0	170436385	G	A
4	rs28865705	0	170436564	C	T
4	rs72692903	0	170443356	T	C
4	rs60522663	0	170445400	G	C
4	rs10024319	0	170445567	G	A
4	rs138269399	0	170445852	G	A
4	rs7654677	0	170446370	C	T
4	rs10006588	0	170447306	C	T
4	rs74637106	0	170448305	G	T
4	rs6553441	0	170448464	C	T
4	rs10428434	0	170449161	G	A
4	rs10012920	0	170449879	T	C
4	rs4379028	0	170450913	C	A
4	rs35460653	0	170451334	G	A
4	rs6856378	0	170451435	G	A
4	rs10019141	0	170451843	T	C
4	rs28744483	0	170452220	T	C
4	rs11936957	0	170452725	C	T
4	rs11941560	0	170452770	A	G
4	rs28417482	0	170453341	A	G
4	rs112704865	0	170453959	C	T
4	rs10028850	0	170455221	T	C
4	rs56076741	0	170456047	A	G
4	rs13119871	0	170456754	C	T
4	rs190888366	0	170456995	C	T
4	rs17054992	0	170458248	A	T
4	rs61651883	0	170460665	T	C
4	rs17054999	0	170460929	C	T
4	rs55812407	0	170461196	G	A
4	rs56347788	0	170461459	C	T
4	rs11732322	0	170462145	C	A
4	rs9997321	0	170462269	G	A
4	rs11722114	0	170462979	T	C
4	rs143936453	0	170463061	T	C
4	rs60207859	0	170463293	G	T
4	rs58691417	0	170463895	C	T
4	rs114967134	0	170464420	C	T
4	rs11931954	0	170464440	T	C
4	rs34587213	0	170464484	C	T
4	rs13434679	0	170465073	T	C
4	rs62334503	0	170467206	G	C
4	rs11729737	0	170467340	G	C
4	rs11730723	0	170467823	G	A
4	rs111910453	0	170467876	C	T
4	rs142363895	0	170467992	A	T
4	rs4431184	0	170468218	A	G
4	rs113687415	0	170468771	T	C
4	rs112434773	0	170469213	T	G
4	rs59189423	0	170470153	G	A
4	rs11725103	0	170470545	T	C
4	rs10001274	0	170471183	T	C
4	rs78132061	0	170471723	A	G
4	rs28489925	0	170472044	G	T
4	rs140838582	0	170472932	G	A
4	rs4296648	0	170473757	G	A
4	rs117425210	0	170473829	T	C
4	rs7687728	0	170474244	C	T
4	rs7693196	0	170474693	C	T
4	rs76203743	0	170474755	G	T
4	rs116358199	0	170475354	A	C
4	rs72692928	0	170475356	C	T
4	rs112602996	0	170475385	A	G
4	rs72974737	0	170475862	A	G
4	rs10024935	0	170476233	G	A
4	rs10027406	0	170476572	G	C
4	rs10028237	0	170477451	G	C
4	rs10022807	0	170477524	T	C
4	rs12504510	0	170477843	C	T
4	rs11943164	0	170478412	T	C
4	rs11728394	0	170478451	C	A
4	rs6818590	0	170478577	A	C
4	rs28650100	0	170479397	A	G
4	rs72974740	0	170479434	T	C
4	rs28545308	0	170479484	C	T
4	rs59580257	0	170479596	T	A
4	rs72692934	0	170479724	G	A
4	rs72692936	0	170479800	G	C
4	rs35867013	0	170480888	C	T
4	rs10016460	0	170481414	T	A
4	rs72692941	0	170483956	T	A
4	rs57526222	0	170483960	T	C
4	rs11943094	0	170484383	A	G
4	rs10026242	0	170484963	A	T
4	rs115520737	0	170485314	A	G
4	rs28708569	0	170485742	C	A
4	rs60121932	0	170485882	C	T
4	rs72692947	0	170486405	G	A
4	rs10032225	0	170486710	A	G
4	rs10032236	0	170486757	A	G
4	rs10520156	0	170487554	G	A
4	rs13327970	0	170488714	T	C
4	rs13327919	0	170488796	C	T
4	rs118093340	0	170489189	T	C
4	rs9998061	0	170489943	C	T
4	rs111404214	0	170490066	G	A
4	rs13327988	0	170490325	T	G
4	rs13328016	0	170490351	G	T
4	rs76005534	0	170490455	T	A
4	rs184949722	0	170491546	C	T
4	rs7692349	0	170492958	T	C
4	rs10019176	0	170492973	A	G
4	rs4440181	0	170494376	G	C
4	rs10027897	0	170495000	T	C
4	rs55724275	0	170495636	C	T
4	rs7682772	0	170496454	G	A
4	rs72692961	0	170496648	C	A
4	rs12512274	0	170497070	A	T
4	rs28679431	0	170497564	T	C
4	rs75442477	0	170499745	T	C
4	rs112315151	0	170500855	C	T
4	rs7665092	0	170501850	A	T
4	rs7670271	0	170501954	T	C
4	rs4342158	0	170503877	T	G
4	rs35301337	0	170504900	C	T
4	rs7661708	0	170505299	C	T
4	rs55689209	0	170506178	T	A
4	rs60579393	0	170506959	A	G
4	rs10007145	0	170507618	T	G
4	rs10007936	0	170508451	T	C
4	rs9993493	0	170508586	T	C
4	rs72974758	0	170509034	T	C
4	rs7699772	0	170509386	C	T
4	rs7698452	0	170509412	G	A
4	rs148867988	0	170509583	A	G
4	rs4235024	0	170511551	T	G
4	rs7661340	0	170513036	T	C
4	rs6840797	0	170513508	G	T
4	rs72692987	0	170513822	A	G
4	rs72692988	0	170514197	C	T
4	rs72692990	0	170514215	A	G
4	rs72692991	0	170514470	T	A
4	rs72974761	0	170514664	C	G
4	rs4464523	0	170514866	G	A
4	rs4629400	0	170515126	T	C
4	rs72974765	0	170515429	T	C
4	rs11725757	0	170516219	C	G
4	rs4619853	0	170516246	T	C
4	rs10016485	0	170516353	T	C
4	rs9312452	0	170516573	T	C
4	rs12507019	0	170516604	A	G
4	rs7687585	0	170516959	T	A
4	rs7682570	0	170516967	A	G
4	rs186330951	0	170518208	G	C
4	rs10461329	0	170518527	G	C
4	rs116523146	0	170518773	C	T
4	rs144621111	0	170520874	T	C
4	rs72974770	0	170521123	C	T
4	rs58681170	0	170521885	T	C
4	rs72692999	0	170522045	C	T
4	rs57452030	0	170522100	C	T
4	rs58983987	0	170522432	T	C
4	rs17545118	0	170522547	G	A
4	rs4692570	0	170522973	C	T
4	rs4257622	0	170523918	T	C
4	rs6553444	0	170524244	T	C
4	rs57900656	0	170524303	T	C
4	rs72974774	0	170524350	T	C
4	rs72974775	0	170524429	G	C
4	rs72974776	0	170524831	G	C
4	rs28529722	0	170525492	G	A
4	rs4579081	0	170525543	A	C
4	rs12499239	0	170525701	G	A
4	rs10028880	0	170526383	A	G
4	rs17055039	0	170526980	G	C
4	rs7688739	0	170527199	G	C
4	rs12498978	0	170528472	T	C
4	rs7665948	0	170528678	G	A
4	rs56366216	0	170528804	T	C
4	rs12054631	0	170529477	G	C
4	rs148302840	0	170529767	C	A
4	rs112174133	0	170530169	A	G
4	rs72694707	0	170530525	T	A
4	rs56815821	0	170530753	A	T
4	rs10030209	0	170531229	T	C
4	rs7682025	0	170531473	C	T
4	rs9995759	0	170531558	G	A
4	rs10018998	0	170531605	C	T
4	rs72694708	0	170532177	C	T
4	rs57396792	0	170532701	G	T
4	rs28439336	0	170532808	A	G
4	rs28535010	0	170532858	C	T
4	rs10520157	0	170533736	G	T
4	rs11132810	0	170534100	A	C
4	rs11722212	0	170534428	A	G
4	rs10008853	0	170535958	G	A
4	rs7696555	0	170536111	T	A
4	rs77643084	0	170537036	A	T
4	rs58382155	0	170537446	C	T
4	rs28505874	0	170537560	G	C
4	rs10015150	0	170537830	G	A
4	rs6553446	0	170538082	G	A
4	rs10024700	0	170538982	C	T
4	rs11935607	0	170540000	G	A
4	rs3797040	0	170540857	C	T
4	rs3797041	0	170541041	C	T
4	rs12501499	0	170541206	T	C
4	rs142769632	0	170541300	A	G
4	rs4692571	0	170544083	C	T
4	rs4692572	0	170544312	C	T
4	rs13152741	0	170545039	T	C
4	rs10021041	0	170545419	G	A
4	rs113841075	0	170545431	C	T
4	rs7696352	0	170545697	G	A
4	rs4434205	0	170546431	C	T
4	rs72694729	0	170547295	G	A
4	rs7682861	0	170549443	G	A
4	rs72694732	0	170549860	A	G
4	rs11937417	0	170549935	A	G
4	rs13435226	0	170550825	T	C
4	rs62334531	0	170551360	T	G
4	rs28670063	0	170551373	T	C
4	rs112894450	0	170551970	G	A
4	rs4692735	0	170552632	G	T
4	rs34838831	0	170553559	C	T
4	rs117382577	0	170553560	C	T
4	rs149972804	0	170554219	A	G
4	rs72694741	0	170555121	T	C
4	rs17545251	0	170555409	T	C
4	rs74724121	0	170556670	C	G
4	rs9996873	0	170556846	G	T
4	rs72694742	0	170557709	G	T
4	rs10023330	0	170558032	C	T
4	rs72694745	0	170558052	T	C
4	rs11736294	0	170558604	G	A
4	rs72694747	0	170558716	G	A
4	rs28722107	0	170558896	G	A
4	rs17659581	0	170559440	T	C
4	rs55929104	0	170559508	A	G
4	rs4692574	0	170560331	C	T
4	rs118131697	0	170560359	T	G
4	rs11944742	0	170560858	A	G
4	rs118051294	0	170561116	A	G
4	rs17055061	0	170561682	C	T
4	rs17055064	0	170561864	T	C
4	rs13120831	0	170562598	G	A
4	rs149730558	0	170562701	A	G
4	rs6828910	0	170563126	A	G
4	rs6834147	0	170563153	T	C
4	rs10002133	0	170563733	G	A
4	rs7434295	0	170563946	C	T
4	rs111884490	0	170564556	T	C
4	rs72694754	0	170564697	A	T
4	rs13136720	0	170565154	G	T
4	rs72694755	0	170566021	G	A
4	rs62334533	0	170566308	C	A
4	rs13145908	0	170566470	C	G
4	rs9637705	0	170567546	T	A
4	rs13108826	0	170568366	C	T
4	rs10866341	0	170568789	A	G
4	rs56948468	0	170568822	T	C
4	rs6857404	0	170569172	C	T
4	rs62334535	0	170569438	G	A
4	rs6839362	0	170569481	A	T
4	rs7687043	0	170569579	T	C
4	rs7682661	0	170569962	A	G
4	rs17055068	0	170570653	A	G
4	rs11723888	0	170570728	A	T
4	rs78451452	0	170570787	T	C
4	rs17055075	0	170573296	A	G
4	rs72694764	0	170574928	G	A
4	rs7690784	0	170575243	G	C
4	rs28716464	0	170576069	T	G
4	rs72694767	0	170576774	T	C
4	rs11726813	0	170577248	C	T
4	rs11727839	0	170577902	C	T
4	rs11941753	0	170578421	A	G
4	rs10008199	0	170578540	T	C
4	rs17627811	0	170579002	C	A
4	rs17627829	0	170579585	A	G
4	rs11933931	0	170580637	C	T
4	rs28364750	0	170580777	C	T
4	rs7678428	0	170580818	T	C
4	rs10520159	0	170581226	G	A
4	rs72694777	0	170582644	A	G
4	rs62333164	0	170583157	G	A
4	rs150430334	0	170583359	T	C
4	rs10520161	0	170583665	A	T
4	rs11733978	0	170584559	A	C
4	rs34755939	0	170584703	C	G
4	rs62333166	0	170584880	G	A
4	rs75791226	0	170585143	G	A
4	rs35582249	0	170585173	A	G
4	rs11721480	0	170585215	G	T
4	rs35280277	0	170585506	A	G
4	rs529396731	0	170586756	A	G
4	rs35899341	0	170586793	A	G
4	rs62333170	0	170587248	G	A
4	rs13124022	0	170588145	G	T
4	rs2331719	0	170589136	T	C
4	rs12511877	0	170590389	A	G
4	rs13434675	0	170590940	G	A
4	rs13435853	0	170590989	A	G
4	rs11931360	0	170592454	T	A
4	rs112202884	0	170592734	C	A
4	rs72694785	0	170593017	G	T
4	rs112440231	0	170593145	G	A
4	rs111859532	0	170593224	G	A
4	rs62333171	0	170593582	C	T
4	rs34436258	0	170594046	C	T
4	rs62333172	0	170594892	A	G
4	rs150684853	0	170595191	A	G
4	rs72694790	0	170595413	G	A
4	rs75119568	0	170595803	A	G
4	rs34607126	0	170595804	A	T
4	rs55889555	0	170596679	C	T
4	rs55638949	0	170597028	A	G
4	rs10222938	0	170598148	G	A
4	rs55903412	0	170598582	T	G
4	rs11723728	0	170598773	A	G
4	rs34693969	0	170599431	C	A
4	rs115477840	0	170600144	C	A
4	rs181525169	0	170600221	C	T
4	rs144395233	0	170600332	G	A
4	rs13150107	0	170600469	C	T
4	rs181990952	0	170600538	G	A
4	rs35078786	0	170600805	C	T
4	rs13102795	0	170600832	G	T
4	rs33965812	0	170601172	A	G
4	rs3756284	0	170601449	T	C
4	rs72694795	0	170601823	C	T
4	rs3923997	0	170601955	C	T
4	rs2013478	0	170602223	C	T
4	rs1966021	0	170602224	G	A
4	rs10520162	0	170602499	A	G
4	rs2877436	0	170603523	T	C
4	rs142324216	0	170605417	T	C
4	rs2173825	0	170605538	G	A
4	rs4692740	0	170606028	A	G
4	rs11727855	0	170606457	C	T
4	rs11733111	0	170606832	A	G
4	rs56124556	0	170607076	G	A
4	rs56117747	0	170607157	G	A
4	rs34245020	0	170607716	C	T
4	rs28420472	0	170608033	T	C
4	rs28404050	0	170608035	A	G
4	rs7660307	0	170608397	T	A
4	rs7677075	0	170608582	T	A
4	rs11940555	0	170609514	T	C
4	rs11940982	0	170610875	A	G
4	rs113230294	0	170611542	C	G
4	rs2270863	0	170611981	A	G
4	rs7667711	0	170612238	G	A
4	rs10213390	0	170612340	T	G
4	rs17051938	0	170612814	C	T
4	rs6823311	0	170615333	A	G
4	rs6852201	0	170615503	C	T
4	rs35136788	0	170615851	G	A
4	rs72696626	0	170616465	C	T
4	rs56917743	0	170617154	A	G
4	rs193217739	0	170617327	G	A
4	rs72696630	0	170617777	A	G
4	rs77661390	0	170619885	T	C
4	rs117113952	0	170620250	G	A
4	rs62346178	0	170620812	A	G
4	rs111543507	0	170620926	G	A
4	rs62346179	0	170621045	T	G
4	rs35951896	0	170621232	C	T
4	rs12330960	0	170621973	A	G
4	rs117457743	0	170622429	T	A
4	rs11727690	0	170623554	G	A
4	rs11946332	0	170623982	C	G
4	rs62346181	0	170624330	T	C
4	rs17055093	0	170626391	C	T
4	rs10520163	0	170626552	T	C
4	rs10520164	0	170626898	C	T
4	rs1566522	0	170628474	A	G
4	rs9996636	0	170628524	A	G
4	rs72696645	0	170630705	G	A
4	rs35695165	0	170630795	A	T
4	rs13103267	0	170631146	G	A
4	rs17659801	0	170632482	A	G
4	rs72696649	0	170633020	T	A
4	rs62346184	0	170633035	C	T
4	rs58157393	0	170633222	A	C
4	rs17055097	0	170633451	C	A
4	rs1058868	0	170634390	C	T
4	rs1010713	0	170634408	A	G
4	rs56398350	0	170635104	A	G
4	rs72696653	0	170635590	G	A
4	rs2062611	0	170635604	C	A
4	rs13115372	0	170635636	A	G
4	rs11729850	0	170637518	C	T
4	rs72696657	0	170638466	C	T
4	rs55833721	0	170639450	T	C
4	rs28374431	0	170640154	A	T
4	rs6842802	0	170640421	T	G
4	rs28704165	0	170640993	T	C
4	rs7438	0	170642246	A	G
4	rs13550	0	170642781	C	T
4	rs6845516	0	170645419	G	A
4	rs72696662	0	170645523	A	G
4	rs4420942	0	170645539	T	C
4	rs72696665	0	170646003	G	T
4	rs11942808	0	170646088	C	T
4	rs77370415	0	170646609	T	C
4	rs13111508	0	170646968	T	C
4	rs6816710	0	170647991	G	A
4	rs11732885	0	170651174	C	T
4	rs74541080	0	170651423	G	A
4	rs4692742	0	170651811	C	T
4	rs72696674	0	170651987	G	T
4	rs13141011	0	170653497	G	A
4	rs17628004	0	170653643	A	G
4	rs56277136	0	170653920	A	G
4	rs6854083	0	170654648	A	G
4	rs60578368	0	170657341	G	A
4	rs1542872	0	170657367	A	G
4	rs6832007	0	170657998	T	C
4	rs6850430	0	170658028	C	T
4	rs6832030	0	170658030	T	C
4	rs17628016	0	170658092	G	A
4	rs55710525	0	170658332	T	A
4	rs7691713	0	170658420	G	T
4	rs17055114	0	170658731	A	G
4	rs17545654	0	170659558	G	C
4	rs3775988	0	170659610	C	G
4	rs72696684	0	170660605	A	C
4	rs72976699	0	170661163	T	G
4	rs17055115	0	170661750	T	A
4	rs7684296	0	170662275	C	T
4	rs141924328	0	170662302	G	C
4	rs80083558	0	170662966	A	G
4	rs1047642	0	170663235	C	T
4	rs184960612	0	170663748	C	T
4	rs10018221	0	170664777	T	C
4	rs10021555	0	170665961	T	C
4	rs10029498	0	170666194	G	A
4	rs2331721	0	170668031	C	T
4	rs2877469	0	170668341	A	C
4	rs35744315	0	170669824	C	A
4	rs10020331	0	170670592	T	C
4	rs7661889	0	170671152	C	A
4	rs11733986	0	170673242	A	T
4	rs10016129	0	170673846	C	T
4	rs10034188	0	170676306	A	G
4	rs13122912	0	170676328	G	A
4	rs11540095	0	170678993	T	C
4	rs12507746	0	170680194	C	T
4	rs4048724	0	170680506	G	A
4	rs55888352	0	170680720	C	A
4	rs7669601	0	170680770	A	G
4	rs80301183	0	170681004	C	T
4	rs11737099	0	170681015	A	C
4	rs4692745	0	170681863	G	A
4	rs142356476	0	170684002	A	G
4	rs72698207	0	170684034	C	T
4	rs72698208	0	170685579	G	A
4	rs72698209	0	170685607	C	T
4	rs10006579	0	170685934	T	A
4	rs67776117	0	170686206	G	A
4	rs1909882	0	170686259	G	A
4	rs72698210	0	170686346	G	T
4	rs4692746	0	170686690	C	G
4	rs4692747	0	170687057	G	T
4	rs9998572	0	170687567	C	T
4	rs139978403	0	170687760	C	T
4	rs72698212	0	170688267	T	C
4	rs12645783	0	170688428	T	G
4	rs9312454	0	170688979	A	G
4	rs78639863	0	170689600	G	A
4	rs141250892	0	170690680	C	T
4	rs4692748	0	170691171	G	A
4	rs56705923	0	170691680	C	G
4	rs56296903	0	170691863	G	A
4	rs139342545	0	170692679	A	T
4	rs56159723	0	170693241	C	A
4	rs28681153	0	170693476	G	T
4	rs117554889	0	170693736	G	A
4	rs4692749	0	170693902	T	G
4	rs115881022	0	170694017	A	G
4	rs7668558	0	170694561	G	A
4	rs116401606	0	170694775	G	A
4	rs116262949	0	170695553	C	A
4	rs4692750	0	170695748	C	A
4	rs72698225	0	170697099	T	C
4	rs56192312	0	170698112	C	A
4	rs12641867	0	170699083	T	C
4	rs186541386	0	170701206	A	G
4	rs2133954	0	170701875	A	G
4	rs4521310	0	170702504	C	T
4	rs79073672	0	170702544	C	T
4	rs72698233	0	170702701	A	G
4	rs72698234	0	170702752	A	T
4	rs181121210	0	170703504	G	A
4	rs72698236	0	170703610	G	A
4	rs111325435	0	170704237	C	T
4	rs72698238	0	170705295	G	C
4	rs4692751	0	170706770	G	A
4	rs12650742	0	170706947	G	A
4	rs12644857	0	170706960	C	A
4	rs140752517	0	170707238	T	C
4	rs55722406	0	170708219	G	A
4	rs57128033	0	170708770	A	G
4	rs67977438	0	170708881	A	G
4	rs72698245	0	170709833	A	G
4	rs72698249	0	170711942	G	A
4	rs1964036	0	170712326	A	G
4	rs6553459	0	170713166	G	A
4	rs11132815	0	170715865	C	A
4	rs11132816	0	170717008	G	A
4	rs12510928	0	170717803	C	T
4	rs9994595	0	170717856	A	T
4	rs79052341	0	170717919	T	C
4	rs6835612	0	170719215	C	T
4	rs117933706	0	170719376	T	C
4	rs35538400	0	170719464	A	T
4	rs150514218	0	170719583	T	C
4	rs12647010	0	170720368	C	G
4	rs144196114	0	170721416	G	A
4	rs11132817	0	170721728	C	G
4	rs6814875	0	170723363	C	T
4	rs72698267	0	170726047	C	T
4	rs4692753	0	170726302	G	A
4	rs1500931	0	170728533	T	A
4	rs56303187	0	170728749	A	G
4	rs1500930	0	170729657	A	G
4	rs72698279	0	170730959	A	G
4	rs1500929	0	170731116	C	T
4	rs1500928	0	170731463	G	T
4	rs11132818	0	170731497	G	T
4	rs4692575	0	170733053	C	T
4	rs4692576	0	170733214	C	T
4	rs4692577	0	170733215	A	T
4	rs4692754	0	170733363	G	A
4	rs976316	0	170733902	C	T
4	rs72698290	0	170734112	C	T
4	rs111953793	0	170735289	C	T
4	rs975764	0	170735533	G	T
4	rs111752414	0	170736403	C	A
4	rs77742101	0	170736879	G	T
4	rs1995305	0	170737119	T	G
4	rs72698294	0	170737636	G	C
4	rs116975891	0	170738128	T	C
4	rs10035008	0	170738394	G	C
4	rs6814791	0	170738438	T	C
4	rs4692755	0	170738791	C	T
4	rs72698298	0	170739138	T	A
4	rs4440180	0	170739535	C	G
4	rs4072504	0	170740266	T	G
4	rs10022857	0	170741902	T	C
4	rs6822452	0	170742366	G	A
4	rs72700304	0	170743085	G	A
4	rs72700306	0	170743230	C	T
4	rs4692578	0	170743258	G	A
4	rs72700309	0	170743765	C	T
4	rs9312457	0	170743941	C	T
4	rs78078638	0	170743967	A	G
4	rs6824832	0	170744772	T	C
4	rs55958461	0	170744990	T	C
4	rs28678973	0	170745306	T	C
4	rs4692581	0	170745579	T	C
4	rs10035018	0	170745616	T	C
4	rs146418622	0	170746836	G	A
4	rs369803872	0	170749650	C	T
4	rs11132819	0	170750106	G	A
4	rs62344484	0	170752204	C	G
4	rs117908145	0	170752699	A	G
4	rs11945786	0	170753739	C	T
4	rs7692690	0	170753953	T	C
4	rs10866343	0	170754412	G	A
4	rs7666155	0	170757025	T	G
4	rs72700326	0	170757346	G	A
4	rs10020179	0	170758372	G	A
4	rs10028741	0	170758565	C	G
4	rs10015829	0	170762017	G	A
4	rs72700329	0	170762583	G	C
4	rs4692757	0	170762738	A	G
4	rs6852139	0	170763521	C	T
4	rs72700330	0	170763650	G	A
4	rs6849310	0	170766662	A	G
4	rs13110366	0	170770486	A	G
4	rs72494059	0	170770963	T	C
4	rs11944018	0	170772753	T	G
4	rs7654944	0	170772962	T	A
4	rs4692758	0	170773712	A	G
4	rs68157114	0	170774195	A	G
4	rs6553467	0	170774311	A	G
4	rs6553468	0	170774344	A	G
4	rs56172650	0	170776510	C	T
4	rs11943556	0	170776870	C	G
4	rs67934505	0	170776973	C	T
4	rs62344514	0	170777182	C	T
4	rs62344515	0	170777395	T	C
4	rs62344516	0	170777554	G	A
4	rs7659128	0	170778068	C	T
4	rs6810718	0	170778702	A	C
4	rs6832876	0	170778833	G	A
4	rs144896663	0	170779510	G	A
4	rs10017192	0	170779661	C	A
4	rs56773514	0	170779878	G	A
4	rs60962442	0	170780160	A	C
4	rs6847701	0	170781319	G	A
4	rs56096038	0	170781385	C	T
4	rs6853401	0	170781702	G	A
4	rs6855361	0	170782032	C	T
4	rs6856228	0	170782471	C	G
4	rs6811785	0	170782760	G	A
4	rs6813253	0	170782773	C	T
4	rs56117897	0	170783043	T	C
4	rs6812416	0	170783049	G	T
4	rs4642205	0	170783304	A	G
4	rs62344524	0	170785710	A	G
4	rs113397672	0	170785775	G	A
4	rs111373506	0	170785981	T	C
4	rs62344525	0	170786054	G	A
4	rs61614333	0	170786287	C	T
4	rs56788746	0	170786486	G	A
4	rs6817319	0	170786834	A	G
4	rs6840086	0	170787254	G	T
4	rs72700352	0	170788015	T	C
4	rs11132825	0	170788533	T	C
4	rs7658866	0	170789297	T	C
4	rs145404133	0	170789498	C	T
4	rs75431798	0	170789989	G	A
4	rs6838580	0	170790018	G	A
4	rs28372206	0	170791354	A	G
4	rs12640035	0	170791900	T	A
4	rs4594689	0	170793683	T	C
4	rs4285051	0	170793724	T	G
4	rs4416437	0	170793777	G	A
4	rs10029344	0	170794074	C	A
4	rs4692582	0	170794515	C	T
4	rs10032101	0	170794591	C	T
4	rs4565042	0	170794952	G	T
4	rs6553470	0	170795462	G	A
4	rs9990994	0	170796147	C	G
4	rs4634182	0	170796171	C	T
4	rs4358361	0	170796250	A	C
4	rs12498436	0	170796457	C	G
4	rs72700364	0	170797827	G	C
4	rs11932569	0	170798933	T	C
4	rs370449404	0	170799228	C	T
4	rs74718782	0	170799828	A	T
4	rs1875318	0	170799846	A	G
4	rs12642650	0	170801162	A	G
4	rs10004128	0	170801265	T	C
4	rs11132826	0	170801990	T	C
4	rs12502965	0	170802024	A	G
4	rs12503940	0	170802419	T	G
4	rs4399944	0	170802473	A	G
4	rs72700366	0	170803005	T	C
4	rs10010441	0	170803124	T	A
4	rs76453949	0	170803243	C	T
4	rs9999086	0	170803568	C	G
4	rs12501175	0	170804033	C	T
4	rs11728956	0	170804263	A	G
4	rs75495461	0	170804310	A	C
4	rs10013860	0	170804351	T	C
4	rs11732788	0	170804435	G	T
4	rs4444788	0	170805905	C	T
4	rs10019758	0	170805924	T	C
4	rs10005869	0	170805987	C	T
4	rs4692759	0	170806538	G	A
4	rs4597782	0	170807015	G	A
4	rs4077274	0	170807412	C	G
4	rs76165413	0	170807540	T	C
4	rs4077273	0	170807597	C	T
4	rs6419975	0	170807934	T	G
4	rs7672021	0	170808193	G	T
4	rs11932950	0	170808805	C	T
4	rs11932955	0	170808842	C	T
4	rs35473424	0	170808986	G	C
4	rs6853761	0	170809568	G	T
4	rs6855275	0	170809649	C	T
4	rs7356500	0	170810068	G	A
4	rs75270108	0	170810095	C	T
4	rs7356503	0	170810130	G	A
4	rs11132827	0	170810558	C	T
4	rs12649295	0	170810617	G	A
4	rs76464859	0	170811769	T	A
4	rs78090501	0	170812033	G	A
4	rs58660464	0	170812336	A	G
4	rs13142537	0	170812339	C	T
4	rs7670130	0	170812566	C	T
4	rs10022803	0	170813008	A	G
4	rs10025523	0	170813307	T	C
4	rs6832510	0	170813538	G	A
4	rs6816345	0	170813779	T	C
4	rs4692760	0	170813973	C	T
4	rs4692761	0	170814074	T	C
4	rs4692762	0	170814209	G	C
4	rs4692763	0	170814362	T	G
4	rs4692584	0	170814421	C	T
4	rs62344554	0	170814723	C	T
4	rs11132828	0	170814982	T	C
4	rs11132829	0	170814998	T	C
4	rs6848359	0	170815842	C	T
4	rs6846919	0	170815857	G	A
4	rs4583722	0	170816005	A	C
4	rs4692585	0	170816280	A	G
4	rs11737772	0	170816342	T	G
4	rs11733641	0	170816918	C	A
4	rs11722298	0	170816940	T	C
4	rs11733738	0	170817225	C	T
4	rs12649429	0	170817749	C	A
4	rs77221844	0	170817779	G	T
4	rs60051176	0	170817881	C	T
4	rs4076938	0	170818443	C	T
4	rs4076939	0	170818521	A	C
4	rs4076940	0	170818615	T	C
4	rs187061393	0	170818630	A	G
4	rs4692764	0	170818792	A	G
4	rs4235027	0	170819110	G	A
4	rs146414191	0	170819485	A	G
4	rs4422386	0	170819533	T	A
4	rs10016256	0	170819572	C	T
4	rs9993324	0	170819814	G	A
4	rs7436146	0	170819877	T	G
4	rs148993404	0	170819945	C	T
4	rs7439415	0	170819962	C	T
4	rs61136280	0	170820061	G	A
4	rs56970216	0	170820129	C	G
4	rs60365378	0	170820164	C	T
4	rs4692765	0	170820242	T	C
4	rs4692766	0	170820328	G	A
4	rs4235028	0	170820780	A	G
4	rs76570505	0	170820868	A	G
4	rs4589990	0	170820982	C	A
4	rs13117692	0	170821117	C	T
4	rs10022533	0	170821496	C	T
4	rs10033861	0	170821561	A	T
4	rs10033931	0	170821605	A	G
4	rs9991683	0	170821619	T	A
4	rs61141806	0	170821708	C	A
4	rs12642143	0	170821808	G	A
4	rs79901668	0	170821918	C	T
4	rs4621396	0	170822069	A	G
4	rs11737627	0	170822150	A	G
4	rs4235029	0	170822266	A	T
4	rs75418238	0	170822290	T	C
```
