## Supplementary material for "Characterization of shared and ancestry-specific signals driving complex traits using multi-ancestry fine-mapping": s2_snps.txt

```
rs6817233
rs10026602
rs9994211
rs74431237
rs6819031
rs6819437
rs1500795
rs6839052
rs6817551
rs6837210
rs6843011
rs12644874
rs1532651
rs1059444
rs4324524
rs72704235
rs7693134
rs7690555
rs2173810
rs4364224
rs1548315
rs78769983
rs117588152
rs17615157
rs17054576
rs870717
rs4396955
rs3733656
rs76997292
rs1136603
rs1071738
rs6839909
rs4529010
rs72704240
rs79346677
rs2877381
rs145408396
rs76750479
rs72704241
rs72704242
rs1824270
rs77982161
rs10031084
rs7687968
rs55764453
rs7662054
rs138569728
rs4407460
rs1115717
rs6832306
rs6831097
rs6815188
rs72704247
rs12499488
rs28361879
rs112756096
rs2331512
rs4491980
rs117266945
rs13116548
rs17543378
rs72704252
rs72704255
rs11729275
rs10023864
rs11132668
rs118177711
rs35117578
rs6854947
rs2125322
rs6845418
rs11735730
rs11132683
rs1531254
rs1531253
rs4692554
rs12510374
rs12511177
rs10518034
rs9994025
rs140857235
rs7668129
rs118142680
rs137935395
rs10027483
rs9994219
rs9996622
rs10029991
rs149611662
rs13122491
rs4446276
rs1458293
rs72704274
rs4692555
rs9799845
rs9799768
rs6831613
rs72704281
rs141872060
rs1961697
rs143371482
rs3942
rs4692679
rs13133097
rs28523331
rs13131748
rs9998281
rs117258702
rs144942254
rs10518037
rs6843588
rs12508020
rs11732949
rs2331450
rs118043847
rs149886794
rs34828165
rs10000553
rs4692680
rs4692681
rs10004161
rs10866328
rs4692556
rs17054604
rs2054224
rs189415765
rs80133417
rs11727290
rs17615264
rs1962681
rs1973112
rs1973113
rs1138563
rs898002
rs4692557
rs4692682
rs1379840
rs76614656
rs11894
rs7675263
rs77307504
rs11730894
rs1870306
rs4692558
rs3762914
rs41278615
rs1870305
rs2877380
rs78822300
rs9312440
rs144150543
rs1458290
rs1458291
rs117569056
rs2279038
rs2279039
rs1551611
rs3811812
rs180977786
rs17615362
rs17543599
rs4692684
rs77404015
rs17054653
rs17543620
rs139217851
rs6553399
rs34873431
rs1458292
rs72704289
rs17615397
rs2331455
rs6553402
rs74581741
rs1979284
rs4692687
rs4692560
rs10026258
rs10016375
rs34126074
rs6826001
rs6553404
rs6553405
rs11132793
rs10518032
rs10518033
rs13434426
rs10014681
rs150708893
rs13435239
rs2331452
rs10032280
rs6553406
rs4692688
rs10013640
rs13136020
rs10016501
rs10016912
rs150004050
rs6844831
rs9996476
rs28392699
rs9996877
rs9997084
rs141272529
rs117334087
rs13147728
rs13147755
rs28401351
rs55901432
rs117371461
rs7655324
rs34478693
rs4692691
rs11732544
rs7664949
rs7693982
rs75913765
rs76450190
rs752625
rs10009678
rs7673669
rs17615499
rs898003
rs149942558
rs76104307
rs7686225
rs111275568
rs13132945
rs12510541
rs142534721
rs113461585
rs143720453
rs17626400
rs72704300
rs75171768
rs12498384
rs57637087
rs57549417
rs17054696
rs7695133
rs7672755
rs7677670
rs7672930
rs7673121
rs17054702
rs13133231
rs74564340
rs17626424
rs112054388
rs74700967
rs17543834
rs4692693
rs13117584
rs76769946
rs6553411
rs144422855
rs12645936
rs6856775
rs77539432
rs75226531
rs72706406
rs75060397
rs2034937
rs2034938
rs4692561
rs10017508
rs10003536
rs55772234
rs4692562
rs4692563
rs11735200
rs60735487
rs6553413
rs4692694
rs6818479
rs975506
rs4692695
rs62332690
rs4692696
rs181991304
rs76816955
rs72706410
rs10026485
rs10026490
rs10034130
rs12505635
rs10012798
rs747279
rs11736883
rs11132795
rs72983039
rs1902941
rs1902942
rs12508973
rs12498439
rs113868889
rs147448995
rs12498476
rs9991554
rs13150221
rs77691570
rs62332692
rs34218476
rs9991947
rs79443760
rs9994842
rs922014
rs17658335
rs57525175
rs6811972
rs35886442
rs17626527
rs6813631
rs150284432
rs555086562
rs572407476
rs556034250
rs35281738
rs72983058
rs4692564
rs4235022
rs7688048
rs13141672
rs12644235
rs113582743
rs898005
rs1002479
rs184749629
rs72706417
rs12499756
rs150216399
rs7690395
rs35827223
rs7662473
rs6844814
rs2706720
rs2608849
rs79196575
rs146539871
rs17626593
rs62332694
rs2608848
rs2608847
rs11730781
rs6553416
rs11132796
rs11132797
rs4692565
rs7688854
rs2446172
rs2706746
rs75992632
rs17626617
rs2608852
rs78340240
rs13139803
rs3749572
rs1471172
rs56299309
rs28434736
rs13130334
rs56334002
rs55982149
rs61139378
rs6851657
rs13103052
rs1551613
rs6553418
rs7671805
rs7682121
rs10471158
rs2706744
rs57697968
rs2706743
rs2054223
rs13114954
rs59973343
rs80039690
rs35477638
rs147237924
rs13127632
rs2446173
rs2446174
rs145287011
rs9997176
rs77093533
rs28601599
rs17658514
rs4072953
rs72706430
rs6822168
rs17054728
rs17544108
rs10017472
rs3811813
rs4074347
rs4074346
rs74798922
rs34373186
rs35023354
rs147756978
rs17709556
rs6833014
rs4533724
rs3811814
rs3811815
rs71622325
rs77562442
rs6553419
rs2069
rs35422696
rs6823936
rs13122032
rs34525057
rs75914796
rs13102751
rs34842019
rs34342940
rs10023601
rs1976543
rs10012741
rs117181616
rs77524784
rs35307645
rs35346763
rs6820919
rs117221816
rs7693374
rs80003467
rs7655930
rs6553420
rs6824828
rs35802355
rs35108213
rs59325299
rs6856344
rs7686931
rs7657949
rs191812982
rs71622326
rs2706715
rs9684601
rs35565048
rs6553421
rs73866253
rs10003926
rs10003933
rs10008995
rs10016930
rs11732085
rs34879961
rs11932941
rs10866333
rs11132798
rs10009429
rs13128393
rs34177233
rs10015797
rs35612447
rs7660681
rs7670734
rs2063126
rs7666351
rs13149839
rs56025518
rs10000418
rs72985042
rs28470351
rs17544267
rs78027160
rs2009324
rs2009329
rs2660432
rs10004048
rs10050030
rs10049791
rs10049792
rs10050036
rs9312445
rs10024401
rs10518039
rs13128986
rs28647950
rs60940569
rs10013790
rs7689533
rs78506935
rs13143698
rs143307010
rs13142867
rs13126548
rs7655908
rs2660430
rs7677704
rs35270296
rs7656963
rs9312446
rs35169897
rs72706464
rs67620067
rs72706466
rs6553422
rs7675937
rs13129259
rs28667011
rs6858436
rs72706468
rs1827994
rs1976545
rs147346380
rs1976544
rs10021065
rs2706713
rs3109088
rs7664461
rs13122679
rs17626935
rs13118066
rs190770304
rs9991235
rs1395661
rs9312447
rs6842644
rs62332722
rs2660429
rs2660428
rs2706732
rs2706731
rs72706476
rs150916210
rs2660403
rs2706716
rs2706717
rs2660398
rs11931662
rs6842477
rs79343082
rs72706481
rs112555385
rs112976893
rs117436542
rs11721702
rs72706485
rs2706723
rs180775917
rs4692697
rs2660427
rs2706739
rs145575230
rs3113831
rs3109090
rs147460447
rs2660426
rs72706492
rs2706740
rs2706741
rs17054830
rs4692698
rs3113832
rs75717019
rs13151643
rs2660423
rs2706712
rs72706498
rs2660424
rs2660425
rs12510701
rs6851776
rs2706721
rs2660422
rs2706722
rs1848195
rs3762929
rs12500620
rs77494005
rs2706737
rs2660421
rs1395659
rs143862731
rs75494963
rs62332726
rs72708507
rs2706754
rs2660419
rs2706752
rs73863694
rs57244109
rs2660417
rs2660416
rs2706751
rs117759530
rs2660415
rs2706750
rs2706748
rs76812728
rs55971355
rs2660414
rs9790493
rs6847734
rs12499905
rs868050
rs13143597
rs75744327
rs73863696
rs78526124
rs2706728
rs4692699
rs141563402
rs2660412
rs2660411
rs2660410
rs2706729
rs2660409
rs7698807
rs2660407
rs2660406
rs2706730
rs1876398
rs2706727
rs144481797
rs2660405
rs2706726
rs2706725
rs4692700
rs2660404
rs2706724
rs6553423
rs2706735
rs6820438
rs6852230
rs2706733
rs202117650
rs2660402
rs142095087
rs72708546
rs2331608
rs2331609
rs17054840
rs17054842
rs13132763
rs1507167
rs9994846
rs9992787
rs62334170
rs2706745
rs2660401
rs2660400
rs62334171
rs10034818
rs73863702
rs17054845
rs6847319
rs188141278
rs3109089
rs72708550
rs72708552
rs28546847
rs61132655
rs76118872
rs1876397
rs7356245
rs10518041
rs1876396
rs57728874
rs74564606
rs112944475
rs184696298
rs17054860
rs76139079
rs148950054
rs2660396
rs112549843
rs1039707
rs17544750
rs72708557
rs144841019
rs13107858
rs146789875
rs13130049
rs62334172
rs13151571
rs12501568
rs1507171
rs9997599
rs13144922
rs2068899
rs75406914
rs4692703
rs117618103
rs28540931
rs12650909
rs116515199
rs117401278
rs11736334
rs7688023
rs148633180
rs17710102
rs13150924
rs17710123
rs13101957
rs13107941
rs12512610
rs7653924
rs7683893
rs7689303
rs13112591
rs6829166
rs12513268
rs7657256
rs62334209
rs7662593
rs7678842
rs1507170
rs7340905
rs149528510
rs13147779
rs1395660
rs992939
rs4692566
rs13149233
rs7376433
rs6841955
rs6840742
rs6823933
rs10009605
rs10009607
rs10866334
rs10009904
rs17544836
rs4692705
rs10013658
rs2174750
rs11733675
rs2174751
rs1112821
rs2135775
rs12509428
rs10780083
rs2331550
rs56801410
rs11132799
rs62334211
rs56315815
rs10025955
rs4692706
rs10024420
rs2135777
rs55827943
rs12507033
rs9996504
rs9996619
rs1117961
rs11723712
rs6829407
rs4692567
rs4692707
rs6553424
rs7377412
rs4692708
rs4692709
rs4345132
rs4295223
rs12511773
rs13115031
rs55909907
rs13121601
rs13128807
rs4692710
rs4692711
rs11736716
rs6813751
rs4692568
rs4692712
rs10017932
rs76519323
rs13114654
rs4484258
rs10027891
rs61581534
rs4624625
rs141396279
rs148070488
rs7677904
rs146413400
rs77685516
rs183836678
rs4692713
rs10015672
rs12502013
rs10002073
rs117086531
rs12646631
rs12643651
rs12649500
rs7657709
rs6845991
rs7440651
rs4692714
rs4692715
rs4692716
rs28507296
rs12506508
rs66793825
rs6812122
rs6837214
rs28690334
rs4572835
rs4235023
rs4417927
rs13435077
rs4692717
rs67470044
rs4383583
rs117281555
rs10019795
rs6553426
rs6553427
rs10866336
rs7672847
rs10866337
rs12506659
rs11736115
rs13142592
rs4579080
rs6553428
rs7671546
rs6553429
rs4443239
rs4535301
rs73863935
rs7655225
rs13151266
rs13150073
rs13106653
rs4380483
rs72710307
rs56328251
rs13115156
rs28634121
rs62333102
rs13122191
rs56005647
rs61557923
rs6553430
rs10034062
rs4263354
rs4130981
rs9992218
rs10016247
rs13134831
rs4692718
rs6840471
rs56262339
rs72710310
rs4692719
rs11727584
rs34616566
rs4449378
rs12507017
rs72710312
rs72691003
rs6839248
rs117788093
rs6553433
rs6845753
rs9997037
rs4692720
rs62333139
rs34219150
rs4331740
rs4336184
rs11726267
rs183625614
rs10006880
rs6849776
rs12641082
rs1578975
rs6553434
rs11132803
rs12642846
rs4130882
rs12648554
rs10023550
rs6836285
rs28768162
rs28812266
rs13152305
rs10866338
rs61273788
rs12331043
rs12331892
rs57346805
rs56719270
rs4349564
rs137971885
rs4295224
rs4377554
rs4276251
rs4605612
rs12500131
rs4263355
rs6851355
rs147325529
rs9991161
rs10005287
rs62333145
rs4544675
rs56303376
rs10008463
rs10008549
rs13110378
rs5029110
rs140154309
rs6553435
rs7672874
rs13212
rs1129694
rs4692721
rs13131146
rs10018543
rs72691023
rs7663120
rs11733142
rs34871174
rs7687276
rs189088003
rs139363024
rs7694502
rs72691026
rs112573240
rs7654031
rs4352441
rs61405217
rs4478142
rs4423835
rs117368728
rs9995713
rs74673036
rs6827421
rs118083125
rs6835759
rs61379910
rs10023181
rs10011783
rs10023385
rs10084904
rs7677603
rs62334470
rs72691037
rs12500692
rs6831487
rs4692722
rs4580620
rs4426736
rs6814498
rs4435705
rs7440486
rs6419974
rs4283618
rs4283619
rs4554029
rs182167598
rs6553436
rs7660714
rs4591555
rs13139185
rs72691042
rs12644838
rs4557226
rs6819063
rs4692569
rs4267701
rs7436351
rs6841046
rs145403698
rs6824260
rs4283620
rs72691049
rs7655924
rs4692723
rs4692725
rs62334471
rs118027587
rs6818768
rs6553437
rs4692726
rs10017918
rs4692727
rs10084932
rs10084942
rs149464053
rs4692728
rs13151656
rs7680152
rs13139925
rs13146554
rs72691056
rs62334472
rs4692730
rs6553438
rs35886187
rs7667282
rs79871967
rs72973017
rs4334719
rs6851034
rs7694656
rs7694449
rs7699930
rs7671446
rs7654377
rs72973025
rs4353861
rs61516087
rs60567842
rs72973032
rs113053286
rs72973034
rs72973038
rs28890249
rs111324888
rs11735900
rs12650246
rs11724571
rs7693149
rs4619852
rs56745507
rs11940098
rs28811607
rs28895684
rs56229657
rs77869623
rs12171444
rs11132804
rs11731553
rs10866340
rs12647126
rs72691068
rs66657210
rs6840414
rs75315960
rs7666461
rs11132805
rs11947422
rs12233903
rs59279629
rs4130123
rs9312450
rs72691070
rs112670042
rs113705642
rs6815829
rs56225251
rs11732280
rs6553439
rs139707182
rs6829406
rs77104815
rs59967290
rs72973067
rs9968532
rs59541420
rs77690502
rs72973071
rs34099167
rs67794467
rs6857243
rs59403226
rs12650025
rs28850025
rs72691080
rs57818220
rs10023117
rs76568960
rs11733461
rs7674548
rs11733685
rs67414895
rs66464570
rs11945875
rs56923491
rs11936564
rs28735373
rs72691085
rs3924132
rs17054971
rs6553440
rs9994855
rs28877293
rs28570980
rs72973095
rs10004634
rs58180406
rs28582197
rs61168726
rs4317165
rs11934954
rs143607820
rs560432872
rs7667964
rs13435313
rs28831525
rs111962412
rs10023872
rs7682077
rs11943465
rs72691094
rs62334480
rs11732275
rs72974708
rs72974709
rs11734380
rs6811876
rs72691096
rs11946538
rs7690821
rs72974717
rs12331199
rs58602886
rs6855803
rs17054977
rs66509122
rs17544885
rs60370426
rs17659247
rs12331980
rs6829886
rs6825023
rs28703145
rs28803273
rs73864703
rs151161684
rs11132806
rs11132807
rs7669099
rs28865705
rs72692903
rs60522663
rs10024319
rs138269399
rs7654677
rs10006588
rs74637106
rs6553441
rs10428434
rs10012920
rs4379028
rs35460653
rs6856378
rs10019141
rs28744483
rs11936957
rs11941560
rs28417482
rs112704865
rs10028850
rs56076741
rs13119871
rs190888366
rs17054992
rs61651883
rs17054999
rs55812407
rs56347788
rs11732322
rs9997321
rs11722114
rs143936453
rs60207859
rs58691417
rs114967134
rs11931954
rs34587213
rs13434679
rs62334503
rs11729737
rs11730723
rs111910453
rs142363895
rs4431184
rs113687415
rs112434773
rs59189423
rs11725103
rs10001274
rs78132061
rs28489925
rs140838582
rs4296648
rs117425210
rs7687728
rs7693196
rs76203743
rs116358199
rs72692928
rs112602996
rs72974737
rs10024935
rs10027406
rs10028237
rs10022807
rs12504510
rs11943164
rs11728394
rs6818590
rs28650100
rs72974740
rs28545308
rs59580257
rs72692934
rs72692936
rs35867013
rs10016460
rs72692941
rs57526222
rs11943094
rs10026242
rs115520737
rs28708569
rs60121932
rs72692947
rs10032225
rs10032236
rs10520156
rs13327970
rs13327919
rs118093340
rs9998061
rs111404214
rs13327988
rs13328016
rs76005534
rs184949722
rs7692349
rs10019176
rs4440181
rs10027897
rs55724275
rs7682772
rs72692961
rs12512274
rs28679431
rs75442477
rs112315151
rs7665092
rs7670271
rs4342158
rs35301337
rs7661708
rs55689209
rs60579393
rs10007145
rs10007936
rs9993493
rs72974758
rs7699772
rs7698452
rs148867988
rs4235024
rs7661340
rs6840797
rs72692987
rs72692988
rs72692990
rs72692991
rs72974761
rs4464523
rs4629400
rs72974765
rs11725757
rs4619853
rs10016485
rs9312452
rs12507019
rs7687585
rs7682570
rs186330951
rs10461329
rs116523146
rs144621111
rs72974770
rs58681170
rs72692999
rs57452030
rs58983987
rs17545118
rs4692570
rs4257622
rs6553444
rs57900656
rs72974774
rs72974775
rs72974776
rs28529722
rs4579081
rs12499239
rs10028880
rs17055039
rs7688739
rs12498978
rs7665948
rs56366216
rs12054631
rs148302840
rs112174133
rs72694707
rs56815821
rs10030209
rs7682025
rs9995759
rs10018998
rs72694708
rs57396792
rs28439336
rs28535010
rs10520157
rs11132810
rs11722212
rs10008853
rs7696555
rs77643084
rs58382155
rs28505874
rs10015150
rs6553446
rs10024700
rs11935607
rs3797040
rs3797041
rs12501499
rs142769632
rs4692571
rs4692572
rs13152741
rs10021041
rs113841075
rs7696352
rs4434205
rs72694729
rs7682861
rs72694732
rs11937417
rs13435226
rs62334531
rs28670063
rs112894450
rs4692735
rs34838831
rs117382577
rs149972804
rs72694741
rs17545251
rs74724121
rs9996873
rs72694742
rs10023330
rs72694745
rs11736294
rs72694747
rs28722107
rs17659581
rs55929104
rs4692574
rs118131697
rs11944742
rs118051294
rs17055061
rs17055064
rs13120831
rs149730558
rs6828910
rs6834147
rs10002133
rs7434295
rs111884490
rs72694754
rs13136720
rs72694755
rs62334533
rs13145908
rs9637705
rs13108826
rs10866341
rs56948468
rs6857404
rs62334535
rs6839362
rs7687043
rs7682661
rs17055068
rs11723888
rs78451452
rs17055075
rs72694764
rs7690784
rs28716464
rs72694767
rs11726813
rs11727839
rs11941753
rs10008199
rs17627811
rs17627829
rs11933931
rs28364750
rs7678428
rs10520159
rs72694777
rs62333164
rs150430334
rs10520161
rs11733978
rs34755939
rs62333166
rs75791226
rs35582249
rs11721480
rs35280277
rs529396731
rs35899341
rs62333170
rs13124022
rs2331719
rs12511877
rs13434675
rs13435853
rs11931360
rs112202884
rs72694785
rs112440231
rs111859532
rs62333171
rs34436258
rs62333172
rs150684853
rs72694790
rs75119568
rs34607126
rs55889555
rs55638949
rs10222938
rs55903412
rs11723728
rs34693969
rs115477840
rs181525169
rs144395233
rs13150107
rs181990952
rs35078786
rs13102795
rs33965812
rs3756284
rs72694795
rs3923997
rs2013478
rs1966021
rs10520162
rs2877436
rs142324216
rs2173825
rs4692740
rs11727855
rs11733111
rs56124556
rs56117747
rs34245020
rs28420472
rs28404050
rs7660307
rs7677075
rs11940555
rs11940982
rs113230294
rs2270863
rs7667711
rs10213390
rs17051938
rs6823311
rs6852201
rs35136788
rs72696626
rs56917743
rs193217739
rs72696630
rs77661390
rs117113952
rs62346178
rs111543507
rs62346179
rs35951896
rs12330960
rs117457743
rs11727690
rs11946332
rs62346181
rs17055093
rs10520163
rs10520164
rs1566522
rs9996636
rs72696645
rs35695165
rs13103267
rs17659801
rs72696649
rs62346184
rs58157393
rs17055097
rs1058868
rs1010713
rs56398350
rs72696653
rs2062611
rs13115372
rs11729850
rs72696657
rs55833721
rs28374431
rs6842802
rs28704165
rs7438
rs13550
rs6845516
rs72696662
rs4420942
rs72696665
rs11942808
rs77370415
rs13111508
rs6816710
rs11732885
rs74541080
rs4692742
rs72696674
rs13141011
rs17628004
rs56277136
rs6854083
rs60578368
rs1542872
rs6832007
rs6850430
rs6832030
rs17628016
rs55710525
rs7691713
rs17055114
rs17545654
rs3775988
rs72696684
rs72976699
rs17055115
rs7684296
rs141924328
rs80083558
rs1047642
rs184960612
rs10018221
rs10021555
rs10029498
rs2331721
rs2877469
rs35744315
rs10020331
rs7661889
rs11733986
rs10016129
rs10034188
rs13122912
rs11540095
rs12507746
rs4048724
rs55888352
rs7669601
rs80301183
rs11737099
rs4692745
rs142356476
rs72698207
rs72698208
rs72698209
rs10006579
rs67776117
rs1909882
rs72698210
rs4692746
rs4692747
rs9998572
rs139978403
rs72698212
rs12645783
rs9312454
rs78639863
rs141250892
rs4692748
rs56705923
rs56296903
rs139342545
rs56159723
rs28681153
rs117554889
rs4692749
rs115881022
rs7668558
rs116401606
rs116262949
rs4692750
rs72698225
rs56192312
rs12641867
rs186541386
rs2133954
rs4521310
rs79073672
rs72698233
rs72698234
rs181121210
rs72698236
rs111325435
rs72698238
rs4692751
rs12650742
rs12644857
rs140752517
rs55722406
rs57128033
rs67977438
rs72698245
rs72698249
rs1964036
rs6553459
rs11132815
rs11132816
rs12510928
rs9994595
rs79052341
rs6835612
rs117933706
rs35538400
rs150514218
rs12647010
rs144196114
rs11132817
rs6814875
rs72698267
rs4692753
rs1500931
rs56303187
rs1500930
rs72698279
rs1500929
rs1500928
rs11132818
rs4692575
rs4692576
rs4692577
rs4692754
rs976316
rs72698290
rs111953793
rs975764
rs111752414
rs77742101
rs1995305
rs72698294
rs116975891
rs10035008
rs6814791
rs4692755
rs72698298
rs4440180
rs4072504
rs10022857
rs6822452
rs72700304
rs72700306
rs4692578
rs72700309
rs9312457
rs78078638
rs6824832
rs55958461
rs28678973
rs4692581
rs10035018
rs146418622
rs369803872
rs11132819
rs62344484
rs117908145
rs11945786
rs7692690
rs10866343
rs7666155
rs72700326
rs10020179
rs10028741
rs10015829
rs72700329
rs4692757
rs6852139
rs72700330
rs6849310
rs13110366
rs72494059
rs11944018
rs7654944
rs4692758
rs68157114
rs6553467
rs6553468
rs56172650
rs11943556
rs67934505
rs62344514
rs62344515
rs62344516
rs7659128
rs6810718
rs6832876
rs144896663
rs10017192
rs56773514
rs60962442
rs6847701
rs56096038
rs6853401
rs6855361
rs6856228
rs6811785
rs6813253
rs56117897
rs6812416
rs4642205
rs62344524
rs113397672
rs111373506
rs62344525
rs61614333
rs56788746
rs6817319
rs6840086
rs72700352
rs11132825
rs7658866
rs145404133
rs75431798
rs6838580
rs28372206
rs12640035
rs4594689
rs4285051
rs4416437
rs10029344
rs4692582
rs10032101
rs4565042
rs6553470
rs9990994
rs4634182
rs4358361
rs12498436
rs72700364
rs11932569
rs370449404
rs74718782
rs1875318
rs12642650
rs10004128
rs11132826
rs12502965
rs12503940
rs4399944
rs72700366
rs10010441
rs76453949
rs9999086
rs12501175
rs11728956
rs75495461
rs10013860
rs11732788
rs4444788
rs10019758
rs10005869
rs4692759
rs4597782
rs4077274
rs76165413
rs4077273
rs6419975
rs7672021
rs11932950
rs11932955
rs35473424
rs6853761
rs6855275
rs7356500
rs75270108
rs7356503
rs11132827
rs12649295
rs76464859
rs78090501
rs58660464
rs13142537
rs7670130
rs10022803
rs10025523
rs6832510
rs6816345
rs4692760
rs4692761
rs4692762
rs4692763
rs4692584
rs62344554
rs11132828
rs11132829
rs6848359
rs6846919
rs4583722
rs4692585
rs11737772
rs11733641
rs11722298
rs11733738
rs12649429
rs77221844
rs60051176
rs4076938
rs4076939
rs4076940
rs187061393
rs4692764
rs4235027
rs146414191
rs4422386
rs10016256
rs9993324
rs7436146
rs148993404
rs7439415
rs61136280
rs56970216
rs60365378
rs4692765
rs4692766
rs4235028
rs76570505
rs4589990
rs13117692
rs10022533
rs10033861
rs10033931
rs9991683
rs61141806
rs12642143
rs79901668
rs4621396
rs11737627
rs4235029
rs75418238
```
