## Supplementary material for "Characterization of shared and ancestry-specific signals driving complex traits using multi-ancestry fine-mapping": susiex_nc3.cs80.cs

```
CS_ID	SNP	BP	REF_ALLELE	ALT_ALLELE	REF_FRQ	BETA	SE	-LOG10P	CS_PIP	OVRL_PIP
1	rs12500131	170309455	C,C	T,T	0.451292,0.269841	-0.0229149,-0.0308159	0.0039732,0.00963031	8.0941,2.86176	0.091499	0.091643
1	rs61405217	170322312	T,T	C,C	0.454274,0.270833	-0.0230425,-0.0303019	0.00397094,0.0096192	8.18557,2.78731	0.0884165	0.0885577
1	rs62334470	170330598	G,G	T,T	0.454274,0.268849	-0.0229502,-0.0304102	0.00397094,0.00964152	8.12548,2.79318	0.0795893	0.0797297
1	rs62333145	170312233	G,G	T,T	0.455268,0.271825	-0.0228977,-0.0302672	0.00397022,0.00960817	8.0941,2.78731	0.0758436	0.0759834
1	rs61379910	170328389	T,T	C,C	0.456262,0.270833	-0.022942,-0.0301017	0.00396952,0.0096192	8.12548,2.75646	0.074111	0.0742516
1	rs56303376	170312631	A,A	G,G	0.456262,0.271825	-0.0225246,-0.0301228	0.00396952,0.00960817	7.85639,2.76502	0.0470214	0.0471571
1	rs61273788	170303773	T,T	G,G	0.493042,0.270833	-0.0221644,-0.0290041	0.00395468,0.0096192	7.68039,2.59043	0.0341257	0.0342785
1	rs56719270	170304214	G,G	C,C	0.493042,0.268849	-0.0221644,-0.0290714	0.00395468,0.00964152	7.68039,2.59043	0.0332896	0.033444
1	rs4349564	170305035	C,C	A,A	0.493042,0.270833	-0.0219803,-0.0291942	0.00395468,0.0096192	7.56414,2.61881	0.027874	0.028021
1	rs57346805	170303984	T,T	C,C	0.493042,0.270833	-0.0220285,-0.0287595	0.00395468,0.0096192	7.5945,2.55415	0.026691	0.0268392
1	rs10866338	170302498	T,T	C,C	0.493042,0.275794	-0.0218444,-0.0288853	0.00395468,0.00956488	7.47889,2.59717	0.022539	0.0226834
1	rs7696555	170536111	A,A	T,T	0.463221,0.253968	-0.0221494,-0.0268137	0.00396504,0.00982053	7.63426,2.19885	0.016814	0.0169898
1	rs12650246	170370135	T,T	C,C	0.434394,0.257937	-0.021847,-0.0290255	0.00398879,0.00977071	7.36415,2.52702	0.0143959	0.0145206
1	rs3797040	170540857	T,T	C,C	0.463221,0.253968	-0.0219236,-0.027246	0.00396504,0.00982053	7.49261,2.25724	0.0140683	0.0142432
1	rs12648554	170299008	C,C	A,A	0.492048,0.252976	-0.0218889,-0.0275226	0.0039548,0.00983323	7.50634,2.29013	0.0136908	0.013834
1	rs72691094	170422462	T,T	C,C	0.434394,0.258929	-0.0217053,-0.0289395	0.00398879,0.0097585	7.27732,2.51981	0.0118809	0.0120031
1	rs11132803	170297709	A,A	G,G	0.494036,0.252976	-0.0217035,-0.027427	0.00395458,0.00983323	7.39139,2.27707	0.0110626	0.0112021
1	rs62334472	170357792	A,A	G,G	0.4334,0.257937	-0.0216669,-0.0288805	0.00398985,0.00977071	7.25028,2.50608	0.011028	0.0111496
1	rs62334480	170422558	A,A	G,G	0.4334,0.258929	-0.0216182,-0.0290345	0.00398985,0.0097585	7.2206,2.53358	0.010932	0.0110535
1	rs4692740	170606028	G,G	A,A	0.477137,0.256944	-0.0213557,-0.0288183	0.00395844,0.00978302	7.16411,2.4919	0.0106539	0.0108527
1	rs2270863	170611981	G,G	A,A	0.478131,0.255952	-0.0212615,-0.0289964	0.00395809,0.00979543	7.10784,2.51224	0.0106255	0.0108214
1	rs6553441	170448464	T,T	C,C	0.418489,0.255952	-0.0215148,-0.030111	0.00400792,0.00979543	7.09919,2.67526	0.0105856	0.0107166
1	rs12642846	170297899	A,A	G,G	0.493042,0.252976	-0.0216602,-0.0274771	0.00395468,0.00983323	7.36415,2.28391	0.010424	0.0105616
1	rs62334503	170467206	C,C	G,G	0.4334,0.255952	-0.0215252,-0.0292897	0.00398985,0.00979543	7.16411,2.55463	0.0102133	0.0103341
1	rs6823311	170615333	G,G	A,A	0.480119,0.255952	-0.0213063,-0.0289005	0.00395743,0.00979543	7.13729,2.49845	0.0101001	0.0102956
1	rs7687728	170474244	T,T	C,C	0.434394,0.255952	-0.0215194,-0.0292398	0.00398879,0.00979543	7.16411,2.54739	0.00998233	0.0101037
1	rs12647126	170376705	G,G	A,A	0.432406,0.256944	-0.021624,-0.0286264	0.00399094,0.00978302	7.2206,2.46444	0.00934676	0.00946733
1	rs4296648	170473757	A,A	G,G	0.434394,0.255952	-0.0215194,-0.0289036	0.00398879,0.00979543	7.16411,2.4989	0.00908031	0.00920051
1	rs11725757	170516219	G,G	C,C	0.434394,0.255952	-0.0216611,-0.0279391	0.00398879,0.00979543	7.25028,2.36242	0.00831966	0.00843844
2	rs35281738	169999739	T,T	G,G	0.421471,0.429563	-0.0179981,-0.00934221	0.00400399,0.00863547	5.15767,0.553893	0.0283608	0.0327148
2	rs140619010	170112926	G,NA	A,NA	0.944334,NA	0.0300635,NA	0.00862346,NA	3.30994,NA	0.0209486	0.0303284
2	rs139748544	170240056	G,NA	A,NA	0.965209,NA	0.050191,NA	0.0107893,NA	5.48298,NA	0.0209374	0.12642
2	rs11732085	170067538	A,A	G,G	0.745527,0.997024	-0.0154006,-0.00609434	0.00453928,0.078473	3.15993,0.0277522	0.0136683	0.0180527
2	rs80284896	170221276	T,NA	C,NA	0.963221,NA	0.047541,NA	0.0105045,NA	5.22059,NA	0.0125631	0.0671777
2	rs4692695	169992206	A,A	G,G	0.362823,0.378968	-0.014154,-0.0184822	0.00411209,0.0088114	3.23858,1.44435	0.0113632	0.0226485
2	rs116717667	169954962	A,NA	C,NA	0.979125,NA	0.0467786,NA	0.0138296,NA	3.1437,NA	0.0110039	0.0288361
2	rs2706715	170064560	C,C	T,T	0.354871,0.28373	-0.017906,0.00897088	0.0041322,0.00948227	4.83297,0.463298	0.0103069	0.0111411
2	rs4533724	170042281	T,T	C,C	0.644135,0.71627	0.017757,-0.00942954	0.0041296,0.00948227	4.76735,0.494838	0.0102769	0.0111139
2	rs1976543	170052646	C,C	T,T	0.355865,0.28373	-0.0178021,0.00902123	0.0041296,0.00948227	4.78878,0.466721	0.0102504	0.0110826
2	rs6553421	170065351	C,C	T,T	0.647117,0.71627	0.0177429,-0.00938052	0.00413745,0.00948227	4.74475,0.491429	0.00964286	0.0104462
2	rs7686931	170062945	C,C	T,T	0.647117,0.71627	0.0177429,-0.00922449	0.00413745,0.00948227	4.74475,0.480638	0.00950544	0.0102999
2	rs10017472	170037323	A,A	G,G	0.644135,0.696429	0.017757,-0.00899619	0.0041296,0.00929682	4.76735,0.477278	0.00949791	0.0102903
2	rs6553419	170045859	A,A	G,G	0.643141,0.71627	0.0176982,-0.00902622	0.00412703,0.00948227	4.74475,0.467061	0.00949618	0.0102891
2	rs7693374	170055987	T,T	C,C	0.647117,0.71627	0.0177429,-0.00907475	0.00413745,0.00948227	4.74475,0.47037	0.00937757	0.0101637
2	rs10866333	170068750	A,A	G,G	0.647117,0.71627	0.0176091,-0.0100444	0.00413745,0.00948227	4.68176,0.538395	0.00928785	0.0100778
2	rs10023601	170052555	T,T	A,A	0.646123,0.71627	0.0175979,-0.00928003	0.00413481,0.00948227	4.68176,0.484468	0.00917048	0.00994725
2	rs6833014	170040860	T,T	C,C	0.646123,0.71627	0.0175502,-0.00953405	0.00413481,0.00948227	4.65938,0.502138	0.00905639	0.00982892
2	rs2706743	170022675	A,A	G,G	0.363817,0.294643	-0.0168839,0.00600465	0.00410967,0.00937671	4.39954,0.282391	0.00751384	0.0082215
2	rs2660432	170075171	C,C	T,T	0.349901,0.279762	-0.0176401,0.0079631	0.0041455,0.00952293	4.68023,0.394651	0.00750886	0.00818059
2	rs2446173	170026799	C,C	T,T	0.641153,0.715278	0.0173928,-0.0069927	0.00412196,0.00947229	4.61119,0.336886	0.00734927	0.00801701
2	rs10050036	170076059	G,G	A,A	0.686879,0.905754	0.0168699,-0.0191705	0.00426327,0.0146307	4.11983,0.721021	0.00727723	0.00803566
2	rs2660430	170083208	C,C	T,T	0.349901,0.27877	-0.0175027,0.00878663	0.0041455,0.0095333	4.6161,0.447701	0.0072362	0.00789595
2	rs2009329	170075130	T,T	A,A	0.652087,0.72123	0.0174799,-0.00857725	0.00415099,0.0095333	4.59479,0.433831	0.00712816	0.00778153
2	rs9312445	170077432	G,G	A,A	0.686879,0.905754	0.0168219,-0.0192842	0.00426327,0.0146307	4.09937,0.727039	0.00711606	0.00786491
2	rs10024401	170077540	G,G	A,A	0.686879,0.905754	0.0168219,-0.0192842	0.00426327,0.0146307	4.09937,0.727039	0.00711606	0.00786491
2	rs10013790	170078985	C,C	T,T	0.686879,0.905754	0.0168219,-0.0192301	0.00426327,0.0146307	4.09937,0.724171	0.0070816	0.00782743
2	rs10050030	170075671	G,G	A,A	0.686879,0.905754	0.0168219,-0.0191705	0.00426327,0.0146307	4.09937,0.721021	0.00704399	0.00778652
2	rs28470351	170074197	T,T	C,C	0.686879,0.905754	0.0168219,-0.0191163	0.00426327,0.0146307	4.09937,0.718163	0.00701006	0.00774961
2	rs10518039	170077789	G,G	A,A	0.686879,0.905754	0.0167738,-0.0194521	0.00426327,0.0146307	4.07897,0.735959	0.00699384	0.00773638
2	rs10004048	170075273	T,T	C,C	0.652087,0.72123	0.017432,-0.00862683	0.00415099,0.0095333	4.57263,0.437101	0.00691036	0.00755083
2	rs28647950	170078203	T,T	C,C	0.686879,0.905754	0.0167738,-0.0192842	0.00426327,0.0146307	4.07897,0.727039	0.00688886	0.0076221
2	rs13128986	170077930	T,T	A,A	0.686879,0.905754	0.0167738,-0.0192301	0.00426327,0.0146307	4.07897,0.724171	0.0068555	0.00758579
2	rs4072953	170030756	C,C	G,G	0.642147,0.714286	0.0172245,-0.00776799	0.00412449,0.0094624	4.52802,0.385435	0.00680011	0.00743485
2	rs10049792	170075731	T,T	C,C	0.686879,0.905754	0.0167738,-0.0191163	0.00426327,0.0146307	4.07897,0.718163	0.00678624	0.00751038
2	rs7660681	170072418	G,G	A,A	0.686879,0.905754	0.0167306,-0.0191163	0.00426327,0.0146307	4.06065,0.718163	0.00659163	0.00730225
2	rs7670734	170072583	A,A	T,T	0.686879,0.905754	0.0167306,-0.0191163	0.00426327,0.0146307	4.06065,0.718163	0.00659163	0.00730225
2	rs7689533	170081113	C,C	T,T	0.686879,0.905754	0.0167306,-0.0190973	0.00426327,0.0146307	4.06065,0.717162	0.0065805	0.00729012
2	rs3109088	170090938	C,C	G,G	0.349901,0.27381	-0.0172182,0.00938837	0.0041455,0.00958635	4.48484,0.484911	0.00633887	0.00695633
2	rs116827644	170109358	T,NA	C,NA	0.956262,NA	0.0277596,NA	0.00966771,NA	2.3886,NA	0.00606183	0.0110943
2	rs2706713	170089950	G,G	A,A	0.350895,0.277778	-0.017207,0.00885108	0.0041428,0.00954375	4.48484,0.451356	0.00592967	0.00651199
2	rs2706744	170021118	A,A	G,G	0.394632,0.357143	-0.0166653,-0.000718915	0.00404514,0.00892123	4.42121,0.0288299	0.00580904	0.00666329
2	rs13143698	170081658	T,T	C,C	0.687873,0.905754	0.0165174,-0.018876	0.00426697,0.0146307	3.96501,0.705545	0.00559051	0.00623076
2	rs7656963	170083762	T,T	A,A	0.687873,0.905754	0.0163795,-0.0190838	0.00426697,0.0146307	3.90764,0.716452	0.00545944	0.00609214
2	rs7655908	170083065	C,C	T,T	0.686879,0.905754	0.0164556,-0.0190434	0.00426327,0.0146307	3.94518,0.714321	0.00545565	0.00608398
2	rs6553422	170085864	A,A	G,G	0.686879,0.906746	0.0164129,-0.0192687	0.00426327,0.0147003	3.92737,0.721393	0.00545099	0.00608387
2	rs13129259	170086862	T,T	C,C	0.686879,0.906746	0.0163653,-0.0193225	0.00426327,0.0147003	3.90764,0.724223	0.00530991	0.00593287
2	rs7677704	170083550	A,A	G,G	0.686879,0.905754	0.0164129,-0.0190247	0.00426327,0.0146307	3.92737,0.713341	0.005296	0.0059123
2	rs2706720	170009108	A,A	G,G	0.406561,0.385913	-0.0161022,-0.0047915	0.00402521,0.00878099	4.19894,0.232625	0.00526713	0.00617389
2	rs1976545	170088024	A,A	T,T	0.686879,0.906746	0.0163178,-0.0192687	0.00426327,0.0147003	3.88796,0.721393	0.00512345	0.00573178
2	rs1827994	170087687	T,T	C,C	0.686879,0.906746	0.0163178,-0.0192687	0.00426327,0.0147003	3.88796,0.721393	0.00512345	0.00573178
2	rs7675937	170086146	C,C	T,T	0.686879,0.904762	0.0163653,-0.0189946	0.00426327,0.0145623	3.90764,0.716452	0.00508621	0.00568593
2	rs2608849	170009790	A,A	T,T	0.403579,0.377976	-0.0160283,-0.00502997	0.00402994,0.00881592	4.15676,0.245422	0.00497817	0.00584475
2	rs6858436	170087100	T,T	C,C	0.652087,0.722222	0.0168758,-0.00924352	0.00415099,0.00954375	4.31938,0.477851	0.00491883	0.0054366
2	rs10021065	170089333	A,A	G,G	0.686879,0.905754	0.0163178,-0.0187691	0.00426327,0.0146307	3.88796,0.699961	0.00487003	0.00545393
2	rs2608847	170011441	C,C	T,T	0.403579,0.375992	-0.0159354,-0.00473896	0.00402994,0.00882508	4.1148,0.22821	0.00459551	0.00541019
2	rs11132796	170012452	A,A	G,G	0.404573,0.37996	-0.0158849,-0.00492632	0.00402835,0.00880693	4.09489,0.239645	0.00450997	0.00530688
2	rs11132797	170012458	T,T	C,C	0.404573,0.37996	-0.0158849,-0.00487705	0.00402835,0.00880693	4.09489,0.236772	0.00449777	0.00529229
2	rs11730781	170011843	A,A	G,G	0.404573,0.381944	-0.0158849,-0.00467032	0.00402835,0.00879811	4.09489,0.225092	0.00445136	0.0052364
2	rs7664461	170091563	T,T	C,C	0.687873,0.905754	0.0161038,-0.0186453	0.00426697,0.0146307	3.79423,0.693524	0.00418964	0.00472015
2	rs2608848	170011393	T,T	G,G	0.406561,0.377976	-0.0159653,-0.00467977	0.00402521,0.00881592	4.13675,0.225092	0.00413767	0.00488165
2	rs2706746	170013605	A,A	G,G	0.404573,0.374008	-0.0158407,-0.00374429	0.00402835,0.00883443	4.07503,0.172831	0.00406312	0.00478124
2	rs1551613	170018836	T,T	C,C	0.360835,0.352183	-0.016786,0.00420076	0.00411698,0.00894938	4.34133,0.194642	0.00401632	0.00462423
2	rs2446172	170013535	T,T	A,A	0.404573,0.373016	-0.0157921,-0.0037463	0.00402835,0.00883916	4.05323,0.172831	0.00392662	0.00462815
2	rs975506	169991977	G,G	A,A	0.367793,0.210317	-0.0134119,-0.0216583	0.00410023,0.0104891	2.96996,1.40962	0.00381308	0.00780488
2	rs75171768	169977738	NA,G	NA,T	NA,0.892857	NA,-0.0337951	NA,0.0138207	NA,1.83938	0.00362762	0.00939559
2	rs2608852	170014786	T,T	C,C	0.405567,0.373016	-0.0156974,-0.00316408	0.00402677,0.00883916	4.01376,0.142443	0.00336556	0.0039852
2	rs1471172	170017860	A,A	G,G	0.359841,0.352183	-0.0165692,0.00370734	0.00411946,0.00894938	4.23912,0.168331	0.00333142	0.00387069
2	rs75234543	170114335	C,NA	T,NA	0.974155,NA	0.042697,NA	0.0124606,NA	3.21378,NA	0.00295846	0.00927866
2	rs75431798	170789989	NA,A	NA,G	NA,0.813492	NA,0.028034	NA,0.0109743	NA,1.97331	0.00295303	0.00811886
2	rs113422209	170162335	T,NA	C,NA	0.940358,NA	0.0310981,NA	0.00834865,NA	3.70913,NA	0.00282557	0.00653009
2	rs113582743	170004004	T,T	C,C	0.413519,0.430556	-0.0146486,-0.00761409	0.00401481,0.00863302	3.579,0.422748	0.0026497	0.00329381
2	rs76165413	170807540	NA,C	NA,T	NA,0.814484	NA,0.0274214	NA,0.0109969	NA,1.898	0.00255699	0.00705246
2	rs76453949	170803243	NA,T	NA,C	NA,0.811508	NA,0.027444	NA,0.0109298	NA,1.91934	0.00252655	0.0069499
2	rs78090501	170812033	NA,A	NA,G	NA,0.818452	NA,0.0272784	NA,0.0110895	NA,1.85699	0.00251591	0.00696408
2	rs4583722	170816005	NA,C	NA,A	NA,0.81746	NA,0.0268972	NA,0.011066	NA,1.8218	0.00232927	0.0064348
2	rs77221844	170817779	NA,T	NA,G	NA,0.81746	NA,0.0267977	NA,0.011066	NA,1.81103	0.0022865	0.00631528
2	rs73864693	169977579	T,NA	A,NA	0.9334,NA	0.0246761,NA	0.00792989,NA	2.73057,NA	0.00228473	0.00580789
2	rs72983039	169995353	NA,A	NA,C	NA,0.965278	NA,0.0560958	NA,0.0233493	NA,1.78821	0.00223357	0.00574764
2	rs77539432	169989549	T,T	C,C	0.93837,0.974206	0.0301694,0.00954322	0.00822159,0.0269663	3.6144,0.140611	0.00221141	0.0056912
2	rs35117578	169878417	G,G	A,A	0.975149,0.981151	0.0292346,0.0566236	0.0127009,0.0314332	1.67065,1.14484	0.00210713	0.00574068
2	rs11132815	170715865	A,A	C,C	0.225646,0.027778	0.00904789,-0.060513	0.00472994,0.0260118	1.25367,1.69899	0.00207568	0.00522934
2	rs35538400	170719464	T,T	A,A	0.774354,0.973214	-0.0100974,0.0582058	0.00472994,0.0264757	1.4844,1.55414	0.00206076	0.00514452
2	rs75418238	170822290	NA,C	NA,T	NA,0.814484	NA,0.0263338	NA,0.0109969	NA,1.77895	0.00194027	0.0053287
2	rs9994595	170717856	T,T	A,A	0.225646,0.027778	0.00900728,-0.0597409	0.00472994,0.0260118	1.24512,1.66481	0.00191562	0.0048282
2	rs12642143	170821808	NA,A	NA,G	NA,0.814484	NA,0.026183	NA,0.0109969	NA,1.76274	0.00188839	0.00518458
2	rs76570505	170820868	NA,G	NA,A	NA,0.814484	NA,0.0261645	NA,0.0109969	NA,1.76076	0.00188214	0.00516722
2	rs1500930	170729657	G,G	A,A	0.539761,0.159722	0.00470127,0.0254284	0.00396686,0.0116683	0.627155,1.53296	0.00188097	0.0053983
2	rs60365378	170820164	NA,T	NA,C	NA,0.816468	NA,0.0258837	NA,0.0110428	NA,1.71941	0.00181025	0.00497656
2	rs113868889	169996094	NA,A	NA,G	NA,0.965278	NA,0.0534772	NA,0.0233493	NA,1.65752	0.00178585	0.00459893
2	rs149730558	170562701	NA,G	NA,A	NA,0.963294	NA,-0.0255924	NA,0.0227328	NA,0.584603	0.0017006	0.00450768
2	rs12499756	170006761	T,T	C,C	0.420477,0.435516	-0.0137979,-0.00745132	0.00400528,0.00862135	3.2432,0.411806	0.00157607	0.00201974
2	rs28415626	170073812	T,NA	C,NA	0.863817,NA	0.0155279,NA	0.00576457,NA	2.15078,NA	0.00155566	0.00243583
2	rs74700967	169984286	NA,C	NA,T	NA,0.887897	NA,-0.0269462	NA,0.0135492	NA,1.33043	0.00155106	0.00405051
2	rs144422855	169988976	T,T	C,C	0.936382,0.987103	0.0268709,0.0368812	0.00810069,0.0378862	3.04119,0.481069	0.00152535	0.00404085
2	rs9994846	170155170	A,A	G,G	0.673956,0.78373	-0.00192975,-0.0210055	0.0042178,0.010383	0.188899,1.36587	0.00145807	0.00336573
2	rs4692700	170149468	A,A	T,T	0.653082,0.78373	-0.00209944,-0.019683	0.00415377,0.010383	0.212357,1.23657	0.0013883	0.00315865
2	rs72706455	170075637	A,NA	G,NA	0.863817,NA	0.0152012,NA	0.00576457,NA	2.07757,NA	0.00137518	0.00217661
2	rs35761730	170077060	G,NA	T,NA	0.863817,NA	0.0152012,NA	0.00576457,NA	2.07757,NA	0.00137518	0.00217661
2	rs2009324	170075025	A,A	T,T	0.72664,0.956349	0.0158032,-0.0127807	0.00443621,0.0209218	3.43461,0.26658	0.00135657	0.00164667
2	rs57525175	169998278	NA,T	NA,C	NA,0.965278	NA,0.0499883	NA,0.0233493	NA,1.49103	0.00134938	0.00347804
2	rs9994441	170094562	C,NA	G,NA	0.882704,NA	0.0178154,NA	0.00614455,NA	2.42723,NA	0.00133415	0.00244302
2	rs78039703	170030697	T,NA	C,NA	0.987078,NA	0.0435027,NA	0.0175062,NA	1.88755,NA	0.00132868	0.00275986
2	rs28434736	170018326	A,A	G,G	0.821074,0.693452	0.0160004,-0.00603573	0.00515836,0.00927141	2.71598,0.288156	0.00130896	0.00194043
2	rs13130334	170018366	G,G	A,A	0.821074,0.693452	0.0160004,-0.00598243	0.00515836,0.00927141	2.71598,0.285032	0.00130342	0.00193236
2	rs113306660	170159301	T,NA	C,NA	0.961233,NA	-0.0326712,NA	0.0102422,NA	2.84668,NA	0.0012745	0.00281153
2	rs2660428	170096192	C,C	T,T	0.351889,0.219246	0.00169041,0.0197244	0.00414011,0.0103319	0.165546,1.24986	0.00127211	0.00290502
2	rs7686225	169974756	C,C	T,T	0.081511,0.051587	-0.0209331,-0.00817798	0.00722594,0.0193257	2.42387,0.172519	0.00125564	0.00326
2	rs150687692	169853806	G,NA	A,NA	0.988072,NA	0.0324814,NA	0.0182119,NA	1.12784,NA	0.00123883	0.0030797
2	rs72704286	169927171	T,NA	C,NA	0.993042,NA	0.0600677,NA	0.0237851,NA	1.9372,NA	0.00123803	0.00317279
2	rs13126548	170082794	C,C	A,A	0.72664,0.956349	0.0156215,-0.0130473	0.00443621,0.0209218	3.36719,0.273375	0.00123139	0.00150401
2	rs140551094	170051832	A,NA	G,NA	0.987078,NA	0.0428253,NA	0.0175062,NA	1.84064,NA	0.00122434	0.0025529
2	rs2660429	170095504	G,G	A,A	0.351889,0.219246	0.00169041,0.0195384	0.00414011,0.0103319	0.165546,1.23199	0.00122344	0.00279509
2	rs2706732	170097185	C,C	T,T	0.351889,0.218254	0.0015117,0.0196144	0.00414011,0.0103488	0.145688,1.23621	0.0011961	0.00274004
2	rs118093340	170489189	NA,C	NA,T	NA,0.970238	NA,0.0404126	NA,0.0251555	NA,0.965925	0.00117391	0.00297803
2	rs2660415	170134740	A,A	T,T	0.351889,0.21627	0.00149928,0.0200263	0.00414011,0.010383	0.144329,1.26954	0.00117094	0.0026909
2	rs35169897	170084627	T,T	C,C	0.727634,0.956349	0.0155436,-0.013352	0.00444126,0.0209218	3.33199,0.281207	0.00116887	0.00143381
2	rs2706731	170098376	G,G	T,T	0.351889,0.219246	0.00146703,0.0196314	0.00414011,0.0103319	0.140814,1.24091	0.00116265	0.00266334
2	rs78260306	170091103	T,NA	C,NA	0.994036,NA	-0.0558318,NA	0.0256781,NA	1.5275,NA	0.00113504	0.00388065
2	rs7683123	170547305	C,NA	A,NA	0.981113,NA	0.0227181,NA	0.0145245,NA	0.928895,NA	0.00109922	0.00296521
2	rs74456828	170405840	C,NA	T,NA	0.981113,NA	-0.0239049,NA	0.0145245,NA	1.00087,NA	0.00108578	0.00345386
2	rs529396731	170586756	NA,G	NA,A	NA,0.977182	NA,0.0464955	NA,0.0286274	NA,0.981544	0.00105646	0.0027576
2	rs139707182	170393225	NA,T	NA,A	NA,0.969246	NA,0.0378966	NA,0.0247591	NA,0.900092	0.00105406	0.00267967
2	rs6553423	170150273	T,T	C,C	0.349901,0.21627	0.0011403,0.0195858	0.0041455,0.010383	0.106092,1.22731	0.00104993	0.00240245
2	rs147278266	169920474	T,NA	C,NA	0.985089,NA	0.0383729,NA	0.0163138,NA	1.72899,NA	0.00104499	0.00271913
2	rs17626935	170091790	A,A	C,C	0.727634,0.956349	0.0152183,-0.0127658	0.00444126,0.0209218	3.21379,0.266201	0.000959709	0.00119271
2	rs117334087	169959079	NA,A	NA,C	NA,0.962302	NA,-0.0422522	NA,0.0224433	NA,1.22365	0.000931183	0.0024127
2	rs72706437	170049578	T,NA	C,NA	0.994036,NA	-0.0590419,NA	0.0256781,NA	1.66782,NA	0.000923563	0.00288124
2	rs77093533	170028045	NA,A	NA,G	NA,0.952381	NA,-0.0267099	NA,0.0200728	NA,0.736828	0.000906664	0.00249263
2	rs4074346	170038576	T,T	A,A	0.600398,0.714286	0.0122392,-0.00736286	0.00403651,0.0094624	2.61467,0.360016	0.000906477	0.00111353
2	rs4074347	170038575	T,T	A,A	0.600398,0.714286	0.0122392,-0.00731482	0.00403651,0.0094624	2.61467,0.357043	0.000903384	0.00110992
2	rs17626424	169981893	A,A	G,G	0.874751,0.960318	0.0123019,0.0363427	0.00597324,0.0218976	1.404,1.01331	0.000903076	0.00277766
2	rs76769946	169985454	NA,C	NA,T	NA,0.877976	NA,-0.0221846	NA,0.0130599	NA,1.04876	0.000896931	0.00233869
2	rs868050	170140028	C,C	T,T	0.673956,0.895833	-0.00117764,-0.0208299	0.0042178,0.0139934	0.107858,0.864528	0.000874764	0.00198164
2	rs2331609	170153354	T,T	C,C	0.667992,0.784722	-0.000911775,-0.0199715	0.00419836,0.0104003	0.0819316,1.26104	0.000867438	0.00198332
2	rs189415765	169910298	NA,T	NA,C	NA,0.983135	NA,-0.0628915	NA,0.0331973	NA,1.23536	0.000841729	0.00219458
2	rs140838582	170472932	NA,A	NA,G	NA,0.997024	NA,-0.147308	NA,0.078473	NA,1.2183	0.000836608	0.00220554
2	rs138730433	170001539	C,NA	T,NA	0.986084,NA	0.0393836,NA	0.0168779,NA	1.70719,NA	0.000834289	0.00180583
2	rs1902942	169995920	T,T	A,A	0.060636,0.030754	-0.0271371,-0.01661	0.00828433,0.0247591	2.97719,0.29903	0.000833394	0.00219701
2	rs141893878	170001214	T,NA	C,NA	0.986084,NA	0.0393712,NA	0.0168779,NA	1.70634,NA	0.000833123	0.00180342
2	rs1848195	170123991	C,C	T,T	0.348907,0.215278	0.0019598,0.0168952	0.00414823,0.0104003	0.196126,0.981842	0.000832463	0.00190597
2	rs142363895	170467992	NA,T	NA,A	NA,0.936508	NA,-0.0363388	NA,0.0175302	NA,1.41817	0.00081013	0.00208068
2	rs13112591	170203848	C,C	A,A	0.506958,0.780754	0.0229002,0.00341126	0.00395468,0.0103319	8.15422,0.130022	0.000791161	0.00151146
2	rs190950630	169859624	C,NA	T,NA	0.992048,NA	0.0487946,NA	0.0222601,NA	1.54702,NA	0.000790576	0.00207636
2	rs117457743	170622429	NA,A	NA,T	NA,0.987103	NA,-0.0443453	NA,0.0378862	NA,0.616534	0.0007861	0.00204179
2	rs113461585	169975287	C,C	T,T	0.900596,0.962302	0.0176792,0.0278365	0.00660805,0.0224433	2.12703,0.667839	0.000784779	0.00182075
2	rs74801381	169903404	A,NA	G,NA	0.970179,NA	0.0255325,NA	0.0116239,NA	1.55203,NA	0.000782751	0.00206754
2	rs148867988	170509583	NA,G	NA,A	NA,0.997024	NA,-0.143771	NA,0.078473	NA,1.17435	0.000780956	0.00205813
2	rs116091561	170173555	G,NA	C,NA	0.992048,NA	-0.0490418,NA	0.0222601,NA	1.55931,NA	0.000780488	0.00261322
2	rs62334169	170141849	T,NA	A,NA	0.77833,NA	-0.0063164,NA	0.00475997,NA	0.73397,NA	0.000776183	0.00137624
2	rs7689303	170203771	G,G	T,T	0.506958,0.780754	0.0228567,0.00336003	0.00395468,0.0103319	8.1258,0.12783	0.000771991	0.00147216
2	rs747279	169993831	A,A	C,C	0.063618,0.030754	-0.0261298,-0.0148925	0.00810071,0.0247591	2.90067,0.261608	0.000771015	0.00202141
2	rs139200386	170069744	A,NA	G,NA	0.987078,NA	0.0387066,NA	0.0175062,NA	1.56809,NA	0.000768283	0.00164013
2	rs4692698	170115970	T,T	A,A	0.352883,0.21627	0.00127485,0.0176449	0.00413745,0.010383	0.120338,1.04942	0.000755875	0.00174608
2	rs7670727	170684860	A,NA	G,NA	0.202783,NA	0.0105379,NA	0.0049174,NA	1.49329,NA	0.00075179	0.00206908
2	rs146414191	170819485	NA,G	NA,A	NA,0.991071	NA,0.0697112	NA,0.0454422	NA,0.903039	0.000751428	0.00201667
2	rs7683893	170203367	C,C	T,T	0.505964,0.777778	0.0228561,0.00506499	0.00395458,0.0102821	8.1258,0.206005	0.000750127	0.00145988
2	rs9991235	170093506	A,A	G,G	0.724652,0.945437	0.0147096,-0.00917237	0.00442623,0.0188207	3.05079,0.203421	0.000749425	0.0009442
2	rs6813631	169999431	G,G	A,A	0.620278,0.686508	0.00810582,0.0143766	0.00407393,0.0092144	1.33137,0.925527	0.000748311	0.00168819
2	rs12498384	169977902	A,A	G,G	0.255467,0.104167	-0.00534672,-0.0328414	0.00453346,0.0139934	0.62298,1.72286	0.000745151	0.00187996
2	rs7653924	170202862	T,T	C,C	0.506958,0.78373	0.0226848,0.00207578	0.00395468,0.010383	8.01397,0.0749241	0.000737573	0.00138424
2	rs77307504	169923544	T,T	C,C	0.983101,0.980159	0.0321507,-0.032389	0.0153396,0.0306528	1.44262,0.536592	0.000737436	0.0020061
2	rs57697968	170021273	T,T	C,C	0.860835,0.852183	0.0165938,0.00428145	0.00571235,0.0120441	2.4349,0.141325	0.00073182	0.00121313
2	rs10005223	170683352	C,NA	G,NA	0.201789,NA	0.0105955,NA	0.00492643,NA	1.50174,NA	0.000730175	0.00200555
2	rs2173826	170686188	A,NA	G,NA	0.202783,NA	0.0104421,NA	0.0049174,NA	1.47221,NA	0.000725243	0.00199489
2	rs7682121	170019561	C,C	T,T	0.857853,0.735119	0.0166711,-0.00173671	0.00566193,0.00968721	2.49005,0.066655	0.000718321	0.00119601
2	rs10004915	170683072	A,NA	G,NA	0.201789,NA	0.0105479,NA	0.00492643,NA	1.49125,NA	0.000717358	0.00196981
2	rs10471158	170019730	T,T	C,C	0.857853,0.735119	0.0166711,-0.00155231	0.00566193,0.00968721	2.49005,0.0591402	0.00071419	0.00118907
2	rs12512610	170200798	A,A	T,T	0.506958,0.782738	0.022637,0.00227548	0.00395468,0.0103658	7.98304,0.0828902	0.000712504	0.00133749
2	rs142534721	169975262	NA,A	NA,G	NA,0.90873	NA,-0.0230991	NA,0.014843	NA,0.922073	0.000712023	0.00185042
2	rs78639863	170689600	NA,A	NA,G	NA,0.964286	NA,0.0360778	NA,0.0230345	NA,0.930736	0.000703953	0.00180834
2	rs144948802	170044901	A,NA	G,NA	0.987078,NA	0.0378701,NA	0.0175062,NA	1.51538,NA	0.000703508	0.00150912
2	rs114731121	170034573	A,NA	C,NA	0.987078,NA	0.0378607,NA	0.0175062,NA	1.5148,NA	0.000702826	0.00150773
2	rs143833818	170034603	G,NA	C,NA	0.987078,NA	0.0378165,NA	0.0175062,NA	1.51203,NA	0.000699602	0.0015012
2	rs139070494	170049375	T,NA	G,NA	0.987078,NA	0.0376433,NA	0.0175062,NA	1.50125,NA	0.000687175	0.00147601
2	rs111989212	170501971	T,NA	C,NA	0.981113,NA	-0.0202944,NA	0.0145245,NA	0.789581,NA	0.000674078	0.00209356
2	rs186330951	170518208	NA,C	NA,G	NA,0.977182	NA,0.0360342	NA,0.0286274	NA,0.681673	0.000673037	0.00175157
2	rs17626533	170001536	T,NA	G,NA	0.930418,NA	0.019785,NA	0.00777053,NA	1.96291,NA	0.000673032	0.00122151
2	rs146412241	170243978	T,NA	C,NA	0.994036,NA	-0.0365816,NA	0.0256781,NA	0.811732,NA	0.000657786	0.00182309
2	rs188141278	170161406	NA,T	NA,G	NA,0.978175	NA,-0.0460693	NA,0.0292559	NA,0.938074	0.000645595	0.00167901
2	rs145175806	170060118	C,NA	T,NA	0.987078,NA	0.0369195,NA	0.0175062,NA	1.45656,NA	0.000638226	0.00137663
2	rs370449404	170799228	NA,T	NA,C	NA,0.982143	NA,0.0517507	NA,0.0322783	NA,0.963069	0.000635975	0.00170709
2	rs62344460	170707495	C,NA	T,NA	0.203777,NA	0.0101459,NA	0.00490845,NA	1.41194,NA	0.000635921	0.00172906
2	rs75902603	170061055	C,NA	T,NA	0.987078,NA	0.0368703,NA	0.0175062,NA	1.45355,NA	0.000635066	0.00137021
2	rs140171351	170061783	T,NA	G,NA	0.987078,NA	0.0368703,NA	0.0175062,NA	1.45355,NA	0.000635066	0.00137021
2	rs79468179	170665473	G,NA	A,NA	0.988072,NA	-0.0292236,NA	0.0182119,NA	0.964284,NA	0.000634065	0.00174566
2	rs144621111	170520874	NA,C	NA,T	NA,0.978175	NA,0.0359582	NA,0.0292559	NA,0.659481	0.00063369	0.00165108
2	rs74673036	170326184	NA,C	NA,T	NA,0.985119	NA,-0.0592307	NA,0.0353055	NA,1.02959	0.00063267	0.0016609
2	rs138994220	170062758	A,NA	G,NA	0.987078,NA	0.0368261,NA	0.0175062,NA	1.45084,NA	0.000632241	0.00136447
2	rs112719768	170267430	T,NA	C,NA	0.966203,NA	-0.0306272,NA	0.0109412,NA	2.29056,NA	0.00063093	0.00142894
2	rs17545654	170659558	NA,C	NA,G	NA,0.985119	NA,0.0565686	NA,0.0353055	NA,0.962181	0.000630387	0.00162303
2	rs6827664	170708945	T,NA	A,NA	0.203777,NA	0.0100982,NA	0.00490845,NA	1.40168,NA	0.000625118	0.00169929
2	rs6553418	170019039	A,A	G,G	0.857853,0.736111	0.0162237,-0.00282833	0.00566193,0.00969886	2.3804,0.113181	0.000624411	0.0010531
2	rs7671805	170019149	G,G	A,A	0.857853,0.735119	0.0162656,-0.00246878	0.00566193,0.00968721	2.39056,0.0975405	0.000623954	0.00105104
2	rs138536928	170068067	G,NA	C,NA	0.987078,NA	0.0366803,NA	0.0175062,NA	1.44194,NA	0.000623052	0.00134577
2	rs139690961	170064435	T,NA	C,NA	0.987078,NA	0.0365935,NA	0.0175062,NA	1.43665,NA	0.000617669	0.00133482
2	rs79936568	170068454	T,NA	A,NA	0.987078,NA	0.0365935,NA	0.0175062,NA	1.43665,NA	0.000617669	0.00133482
2	rs9997176	170027599	C,C	T,T	0.947316,0.948413	0.0193768,-0.0263877	0.0088502,0.0193256	1.54414,0.76417	0.000616847	0.00104
2	rs6553411	169987898	NA,C	NA,T	NA,0.093254	NA,0.0207759	NA,0.0147003	NA,0.80253	0.000615672	0.00160475
2	rs35612447	170071874	C,C	T,T	0.728628,0.901786	0.0145295,0.00381358	0.00444635,0.0143636	2.96493,0.102031	0.000615591	0.000818404
2	rs138569728	169863408	NA,A	NA,G	NA,0.968254	NA,-0.0369702	NA,0.0243817	NA,0.887927	0.000609438	0.00159025
2	rs60735487	169991004	NA,T	NA,A	NA,0.827381	NA,-0.0157862	NA,0.0113111	NA,0.788281	0.000603203	0.00158973
2	rs17054867	170204164	G,NA	C,NA	0.9334,NA	-0.0128821,NA	0.00792989,NA	0.981844,NA	0.000602668	0.00145733
2	rs6851657	170018680	T,T	C,C	0.857853,0.739087	0.0161375,-0.00301801	0.00566193,0.00973436	2.35957,0.121172	0.000602659	0.00101878
2	rs61139378	170018654	A,A	G,G	0.857853,0.739087	0.0161375,-0.00301801	0.00566193,0.00973436	2.35957,0.121172	0.000602659	0.00101878
2	rs55982149	170018613	T,T	C,C	0.857853,0.739087	0.0161375,-0.00296964	0.00566193,0.00973436	2.35957,0.119007	0.000601411	0.00101666
2	rs7673018	170690690	C,NA	T,NA	0.192843,NA	0.00940659,NA	0.00501139,NA	1.21815,NA	0.000599932	0.00168168
2	rs2069	170046066	C,C	G,G	0.94831,0.96131	0.0196473,-0.029313	0.00893021,0.0221651	1.55595,0.730471	0.000598827	0.0010256
2	rs2173827	170684170	G,NA	C,NA	0.189861,NA	0.00960984,NA	0.00504129,NA	1.24702,NA	0.000597257	0.00167528
2	rs6844831	169954705	A,A	G,G	0.135189,0.048611	0.0116065,-0.0237511	0.0057824,0.0198773	1.34943,0.634267	0.000589491	0.00152123
2	rs141272529	169956102	NA,T	NA,C	NA,0.964286	NA,-0.0361484	NA,0.0230345	NA,0.933396	0.000587231	0.00152096
2	rs148092973	170573946	C,NA	T,NA	0.981113,NA	0.0178804,NA	0.0145245,NA	0.660937,NA	0.000587179	0.00157516
2	rs6828442	170709315	C,NA	A,NA	0.203777,NA	0.0099119,NA	0.00490845,NA	1.362,NA	0.000585235	0.00158943
2	rs7677932	170710284	G,NA	A,NA	0.203777,NA	0.0099119,NA	0.00490845,NA	1.362,NA	0.000585235	0.00158943
2	rs3925554	170712188	C,NA	T,NA	0.203777,NA	0.0099119,NA	0.00490845,NA	1.362,NA	0.000585235	0.00158943
2	rs1587536	170711378	G,NA	A,NA	0.203777,NA	0.0099119,NA	0.00490845,NA	1.362,NA	0.000585235	0.00158943
2	rs4692564	170001257	T,T	G,G	0.049702,0.056548	-0.0232704,-0.00159441	0.00909751,0.0185069	1.97753,0.0308892	0.000574227	0.00105676
2	rs62334514	170533688	A,NA	G,NA	0.984095,NA	0.0157603,NA	0.0158037,NA	0.496695,NA	0.000572071	0.00161255
2	rs56334002	170018489	G,G	A,A	0.857853,0.733135	0.0160035,-0.00275608	0.00566193,0.00966419	2.32736,0.110417	0.000571553	0.000970087
2	rs35422696	170046357	C,C	A,A	0.94831,0.96131	0.0195607,-0.0288323	0.00893021,0.0221651	1.54523,0.713705	0.000571536	0.000981399
2	rs149558082	170326916	T,NA	C,NA	0.991054,NA	-0.044883,NA	0.0209976,NA	1.48739,NA	0.000566329	0.00179305
2	rs142356476	170684002	NA,G	NA,A	NA,0.991071	NA,-0.0729392	NA,0.0454422	NA,0.96468	0.000564135	0.00143936
2	rs17055059	170561159	A,NA	G,NA	0.969185,NA	-0.0131307,NA	0.0114407,NA	0.600176,NA	0.000562207	0.00171007
2	rs13102751	170048132	T,T	C,C	0.810139,0.869048	0.0149385,-0.0135776	0.00504129,0.0126714	2.51651,0.546776	0.000561818	0.000759513
2	rs148888477	170177632	C,NA	T,NA	0.993042,NA	-0.0497282,NA	0.0237851,NA	1.43708,NA	0.000558561	0.00189816
2	rs56299309	170018270	T,T	C,C	0.857853,0.739087	0.0159619,-0.0026793	0.00566193,0.00973436	2.31741,0.106166	0.000554033	0.000941224
2	rs13115031	170230625	T,T	C,C	0.201789,0.14881	-0.0170828,0.00304001	0.00492643,0.0120109	3.2797,0.0968086	0.000549252	0.00114925
2	rs147448995	169996108	G,G	A,A	0.940358,0.969246	0.025722,0.0128778	0.00834865,0.0247591	2.68545,0.219699	0.000548829	0.00144421
2	rs2054223	170022705	A,A	G,G	0.946322,0.954365	0.0162923,-0.0314275	0.00877248,0.0204832	1.19872,0.903249	0.000547604	0.000989695
2	rs117113952	170620250	NA,A	NA,G	NA,0.977182	NA,-0.0454303	NA,0.0286274	NA,0.948758	0.000543024	0.00142395
2	rs116800166	170009719	T,NA	C,NA	0.987078,NA	0.0352426,NA	0.0175062,NA	1.35558,NA	0.000541244	0.00117891
2	rs922014	169997898	C,C	T,T	0.063618,0.031746	-0.0247192,-0.0176073	0.00810071,0.0243817	2.64262,0.327716	0.000541222	0.00142639
2	rs117368728	170325116	NA,A	NA,T	NA,0.96627	NA,-0.0406268	NA,0.023678	NA,1.06451	0.000539415	0.00140276
2	rs1876398	170146632	A,A	G,G	0.676938,0.894841	-0.000636009,-0.0182982	0.00422788,0.013935	0.0553084,0.723205	0.000537014	0.00123113
2	rs13118579	170698351	A,NA	G,NA	0.811133,NA	-0.00930248,NA	0.00505144,NA	1.18349,NA	0.000533049	0.00147551
2	rs62346188	170636463	T,NA	C,NA	0.983101,NA	0.0164795,NA	0.0153396,NA	0.548696,NA	0.00053244	0.00153069
2	rs6825894	170687736	G,NA	A,NA	0.189861,NA	0.00923492,NA	0.00504129,NA	1.1741,NA	0.00052655	0.00147234
2	rs6820919	170054948	C,C	A,A	0.810139,0.869048	0.0150332,-0.0121892	0.00504129,0.0126714	2.54309,0.473562	0.000524589	0.000710537
2	rs117382577	170553560	NA,T	NA,C	NA,0.978175	NA,-0.0438844	NA,0.0292559	NA,0.874163	0.00052432	0.00136781
2	rs77691570	169996500	A,A	G,G	0.940358,0.969246	0.0255104,0.0132745	0.00834865,0.0247591	2.64862,0.227783	0.000520139	0.00136944
2	rs190602509	170013264	A,NA	G,NA	0.987078,NA	0.0346936,NA	0.0175062,NA	1.32329,NA	0.000513805	0.00112274
2	rs116431539	170025157	C,NA	T,NA	0.987078,NA	0.0346918,NA	0.0175062,NA	1.32318,NA	0.000513716	0.00112256
2	rs143031757	170025050	G,NA	A,NA	0.987078,NA	0.034603,NA	0.0175062,NA	1.318,NA	0.00050946	0.00111384
2	rs11132817	170721728	NA,G	NA,C	NA,0.026786	NA,0.0346798	NA,0.0264756	NA,0.720707	0.000509032	0.0013257
2	rs2660401	170156981	G,G	A,A	0.337972,0.217262	8.98983e-05,0.0179705	0.00417985,0.0103658	0.00751682,1.08101	0.000505795	0.00116989
2	rs12641134	170698962	G,NA	A,NA	0.189861,NA	0.0090908,NA	0.00504129,NA	1.14663,NA	0.000502372	0.00140305
2	rs148302840	170529767	NA,A	NA,C	NA,0.983135	NA,0.0348288	NA,0.0331973	NA,0.53149	0.000501408	0.00131241
2	rs115718515	169832544	A,NA	G,NA	0.964215,NA	0.0198758,NA	0.0106439,NA	1.20863,NA	0.000499617	0.00132843
2	rs7657949	170062952	G,G	C,C	0.810139,0.869048	0.0149385,-0.0119749	0.00504129,0.0126714	2.51651,0.462632	0.000497137	0.000676559
2	rs35590796	170543486	T,NA	C,NA	0.972167,NA	-0.0124573,NA	0.0120196,NA	0.522868,NA	0.000497056	0.00149802
2	rs17544477	170101700	A,NA	G,NA	0.866799,NA	0.00763753,NA	0.00581871,NA	0.722795,NA	0.000496216	0.0011358
2	rs142636087	170774024	C,NA	T,NA	0.989066,NA	0.0303515,NA	0.0190121,NA	0.957061,NA	0.000496176	0.00127578
2	rs3811815	170043589	T,T	C,C	0.809145,0.869048	0.0144081,-0.0144761	0.00503123,0.0126714	2.37811,0.5964	0.000495876	0.000681612
2	rs10003933	170066377	T,T	A,A	0.810139,0.868056	0.0149385,-0.0117803	0.00504129,0.0126309	2.51651,0.454695	0.000495366	0.00067446
2	rs6824828	170060350	C,C	T,T	0.810139,0.869048	0.0149385,-0.0119226	0.00504129,0.0126714	2.51651,0.459981	0.000495279	0.000674178
2	rs112861957	170145098	A,NA	G,NA	0.994036,NA	-0.0311772,NA	0.0256781,NA	0.648422,NA	0.000493968	0.00149253
2	rs142932004	170248586	G,NA	C,NA	0.957256,NA	0.0249753,NA	0.00977441,NA	1.97415,NA	0.000492716	0.00107434
2	rs76765097	170797774	T,NA	C,NA	0.900596,NA	-0.00885777,NA	0.00660805,NA	0.74449,NA	0.000491162	0.00138029
2	rs114261137	170720293	G,NA	A,NA	0.992048,NA	0.0429947,NA	0.0222601,NA	1.27225,NA	0.000490644	0.00119251
2	rs62334511	170524666	A,NA	T,NA	0.985089,NA	0.0144761,NA	0.0163138,NA	0.426097,NA	0.000490314	0.00139715
2	rs10003926	170066342	T,T	A,A	0.810139,0.868056	0.0149385,-0.0115665	0.00504129,0.0126309	2.51651,0.443928	0.000487893	0.00066488
2	rs10016930	170066821	A,A	G,G	0.810139,0.868056	0.0149385,-0.0115665	0.00504129,0.0126309	2.51651,0.443928	0.000487893	0.00066488
2	rs7678842	170206820	A,A	G,G	0.774354,0.85119	0.0152958,-0.00523438	0.00472994,0.0120109	2.91311,0.1785	0.000486951	0.00100656
2	rs11733422	170822181	T,NA	C,NA	0.971173,NA	0.00967299,NA	0.0118166,NA	0.384032,NA	0.000483514	0.00143554
2	rs10008995	170066767	C,C	T,T	0.810139,0.868056	0.0148959,-0.0116708	0.00504129,0.0126309	2.5046,0.449168	0.000483178	0.000659324
2	rs13122032	170047004	G,G	A,A	0.811133,0.869048	0.0145133,-0.0132557	0.00505144,0.0126714	2.39099,0.529429	0.000479186	0.000657882
2	rs2660412	170144155	A,A	G,G	0.478131,0.220238	-0.00202521,0.0186374	0.00395809,0.0103152	0.215464,1.15001	0.000477672	0.00127809
2	rs141563402	170143629	NA,G	NA,A	NA,0.926587	NA,-0.0232585	NA,0.0163898	NA,0.807223	0.000475845	0.00122116
2	rs72700363	170797015	T,NA	A,NA	0.979125,NA	-0.025095,NA	0.0138296,NA	1.15747,NA	0.000475527	0.00119944
2	rs17710102	170198039	C,C	T,T	0.87674,0.894841	0.0144692,-0.00874813	0.00601441,0.013935	1.79211,0.275604	0.000474921	0.00118955
2	rs2660411	170144375	A,A	G,G	0.478131,0.220238	-0.00207103,0.0186374	0.00395809,0.0103152	0.221265,1.15001	0.000474046	0.00126678
2	rs2706729	170144631	A,A	G,G	0.478131,0.220238	-0.00207103,0.0186374	0.00395809,0.0103152	0.221265,1.15001	0.000474046	0.00126678
2	rs79122457	170230477	C,NA	T,NA	0.932406,NA	-0.0117282,NA	0.00787557,NA	0.865069,NA	0.000470122	0.00113826
2	rs113350051	170390045	A,NA	G,NA	0.969185,NA	-0.0305923,NA	0.0114407,NA	2.12518,NA	0.000469506	0.00108945
2	rs139971598	170229662	G,NA	A,NA	0.935388,NA	-0.0120414,NA	0.00804241,NA	0.87182,NA	0.000467836	0.00112106
2	rs11132798	170069020	C,C	T,T	0.810139,0.869048	0.0147586,-0.012086	0.00504129,0.0126714	2.46642,0.468284	0.000466464	0.00063926
2	rs6553458	170698024	T,NA	C,NA	0.189861,NA	0.00885549,NA	0.00504129,NA	1.10244,NA	0.000466054	0.00129907
2	rs7688854	170013390	A,A	G,G	0.870775,0.947421	0.0186717,0.0169743	0.00589404,0.0191524	2.81375,0.425425	0.000465276	0.000886345
2	rs117788093	170285579	NA,G	NA,C	NA,0.969246	NA,0.0226749	NA,0.0247591	NA,0.443986	0.000464076	0.0011921
2	rs34551530	170489304	A,NA	G,NA	0.972167,NA	-0.0119226,NA	0.0120196,NA	0.493182,NA	0.000462856	0.00138952
2	rs2660409	170144763	C,C	T,T	0.477137,0.220238	-0.00175035,0.0182858	0.00395844,0.0103152	0.181538,1.11761	0.000461684	0.00124612
2	rs2660407	170145749	A,A	G,G	0.477137,0.220238	-0.00175035,0.0182858	0.00395844,0.0103152	0.181538,1.11761	0.000461684	0.00124612
2	rs6553420	170059252	A,A	G,G	0.809145,0.869048	0.0149087,-0.0118703	0.00503123,0.0126714	2.51651,0.457335	0.000460006	0.000633256
2	rs7662593	170206810	G,G	T,T	0.772366,0.848214	0.0153351,-0.00408937	0.0047153,0.0119134	2.94113,0.135843	0.00045878	0.000944598
2	rs1395661	170094120	G,G	A,A	0.729622,0.943452	0.0139073,-0.0107743	0.00445148,0.018507	2.74885,0.251464	0.000458467	0.00060709
2	rs2706730	170146155	G,G	A,A	0.477137,0.220238	-0.00175035,0.0182393	0.00395844,0.0103152	0.181538,1.11335	0.000457509	0.00123499
2	rs2660406	170145855	T,T	A,A	0.477137,0.220238	-0.0017962,0.0182393	0.00395844,0.0103152	0.187088,1.11335	0.000453773	0.00122331
2	rs10009429	170069608	A,A	G,G	0.811133,0.869048	0.0145133,-0.0123513	0.00505144,0.0126714	2.39099,0.481895	0.000451051	0.000621258
2	rs17658335	169998230	A,A	G,G	0.474155,0.319444	-0.00889738,-0.0183348	0.00395959,0.00916798	1.60841,1.34186	0.000450883	0.00100002
2	rs143371482	169895131	NA,C	NA,T	NA,0.97123	NA,-0.0348022	NA,0.0255725	NA,0.760605	0.000450802	0.00116691
2	rs77494005	170126245	NA,G	NA,A	NA,0.924603	NA,-0.0214469	NA,0.0161901	NA,0.732188	0.000449739	0.00115323
2	rs7668558	170694561	A,A	G,G	0.236581,0.03869	0.0101401,0.0241834	0.0046523,0.0221652	1.5333,0.560274	0.000448808	0.00132064
2	rs17543916	169998906	T,NA	C,NA	0.910537,NA	0.0159838,NA	0.00692737,NA	1.67703,NA	0.000446636	0.00091362
2	rs149247596	170416673	A,NA	G,NA	0.969185,NA	-0.0302,NA	0.0114407,NA	2.08102,NA	0.000444859	0.00103474
2	rs150747852	170492706	T,NA	C,NA	0.99006,NA	-0.0416297,NA	0.01993,NA	1.43502,NA	0.000444523	0.00137382
2	rs72708570	170196529	T,NA	C,NA	0.981113,NA	-0.0178158,NA	0.0145245,NA	0.65763,NA	0.000444366	0.00128398
2	rs555086562	169999640	NA,A	NA,C	NA,0.962302	NA,-0.022082	NA,0.0224433	NA,0.487899	0.000442019	0.00116932
2	rs12499905	170139143	G,G	A,A	0.478131,0.220238	-0.00230006,0.01845	0.00395809,0.0103152	0.250905,1.13269	0.000440593	0.00117049
2	rs2660405	170147604	C,C	T,T	0.477137,0.220238	-0.00184205,0.0180894	0.00395844,0.0103152	0.192679,1.0997	0.000437198	0.00117753
2	rs2706727	170147015	T,T	C,C	0.477137,0.220238	-0.00197956,0.0181876	0.00395844,0.0103152	0.209705,1.10864	0.000435301	0.00116756
2	rs2660410	170144392	T,T	C,C	0.478131,0.220238	-0.00207103,0.0181876	0.00395809,0.0103152	0.221265,1.10864	0.000433927	0.00116088
2	rs2706750	170136538	G,G	A,A	0.478131,0.220238	-0.00234585,0.0183986	0.00395809,0.0103152	0.256961,1.12795	0.000433185	0.0011495
2	rs146418622	170746836	NA,A	NA,G	NA,0.987103	NA,0.0336314	NA,0.0378862	NA,0.426311	0.000431553	0.00111051
2	rs75959065	170805790	T,NA	C,NA	0.971173,NA	0.00880215,NA	0.0118166,NA	0.340718,NA	0.000430633	0.00127108
2	rs114673275	170435017	T,NA	C,NA	0.982107,NA	0.01501,NA	0.014915,NA	0.502739,NA	0.00042997	0.00114669
2	rs190888366	170456995	NA,T	NA,C	NA,0.983135	NA,0.0340045	NA,0.0331973	NA,0.514726	0.00042947	0.00111172
2	rs13128393	170070179	A,A	T,T	0.810139,0.869048	0.0144369,-0.0126166	0.00504129,0.0126714	2.37811,0.495652	0.000428061	0.000593325
2	rs145651043	170088713	C,NA	A,NA	0.987078,NA	0.0326206,NA	0.0175062,NA	1.20475,NA	0.000425817	0.0009419
2	rs113446137	170600823	G,NA	C,NA	0.976143,NA	-0.0168923,NA	0.0129561,NA	0.716019,NA	0.000425802	0.00124959
2	rs4692709	170228549	T,T	C,C	0.460239,0.191468	-0.0228784,0.000357172	0.00396686,0.0108644	8.0941,0.0115418	0.000422988	0.00120851
2	rs2706748	170136993	T,T	C,C	0.477137,0.220238	-0.00207121,0.0181001	0.00395844,0.0103152	0.221265,1.10068	0.000421615	0.00112816
2	rs2706754	170131798	T,T	G,G	0.478131,0.217262	-0.00253355,0.0182407	0.00395809,0.0103658	0.282238,1.10536	0.000421335	0.00111202
2	rs72990519	170777618	T,NA	C,NA	0.94334,NA	0.0118088,NA	0.00855199,NA	0.776419,NA	0.000421228	0.0010113
2	rs2706726	170148177	T,T	C,C	0.477137,0.220238	-0.00202539,0.0180377	0.00395844,0.0103152	0.215464,1.09502	0.00041965	0.00112454
2	rs78526124	170142937	NA,T	NA,C	NA,0.93254	NA,0.016023	NA,0.017043	NA,0.459497	0.000415215	0.0010839
2	rs34165464	170545775	G,NA	A,NA	0.971173,NA	-0.0109015,NA	0.0118166,NA	0.448259,NA	0.000412885	0.00123493
2	rs2706751	170133956	T,T	C,C	0.477137,0.220238	-0.00220866,0.0181001	0.00395844,0.0103152	0.238922,1.10068	0.000412666	0.00109992
2	rs150916210	170099195	NA,A	NA,G	NA,0.978175	NA,-0.0393155	NA,0.0292559	NA,0.747152	0.000411655	0.00108793
2	rs142095087	170153172	NA,G	NA,A	NA,0.928571	NA,0.0151037	NA,0.0165981	NA,0.440282	0.000411406	0.00107193
2	rs2706752	170132573	C,C	T,T	0.477137,0.217262	-0.00230026,0.0179926	0.00395844,0.0103658	0.250905,1.08299	0.000410727	0.00109153
2	rs13111156	170468346	G,NA	C,NA	0.972167,NA	-0.010988,NA	0.0120196,NA	0.442945,NA	0.000410525	0.00122406
2	rs146539871	170010692	NA,C	NA,T	NA,0.958333	NA,-0.0152807	NA,0.0213919	NA,0.323279	0.000409138	0.00109735
2	rs35093262	170285637	G,NA	A,NA	0.971173,NA	-0.0101156,NA	0.0118166,NA	0.40675,NA	0.000408835	0.00123722
2	rs2660419	170132320	T,T	C,C	0.477137,0.217262	-0.00230026,0.017941	0.00395844,0.0103658	0.250905,1.07836	0.00040665	0.00108083
2	rs111850317	170620871	G,NA	A,NA	0.976143,NA	-0.0164819,NA	0.0129561,NA	0.691806,NA	0.000405876	0.00118825
2	rs2660404	170149701	C,C	A,A	0.477137,0.220238	-0.00184205,0.0176917	0.00395844,0.0103152	0.192679,1.06387	0.000405038	0.00109201
2	rs2706724	170150099	A,A	G,G	0.477137,0.220238	-0.00184205,0.0176917	0.00395844,0.0103152	0.192679,1.06387	0.000405038	0.00109201
2	rs75717019	170116726	NA,T	NA,C	NA,0.946429	NA,-0.0290926	NA,0.0189842	NA,0.901673	0.00040492	0.00107189
2	rs113165277	170124206	G,NA	A,NA	0.99503,NA	-0.0333289,NA	0.0281148,NA	0.627388,NA	0.000404615	0.00120398
2	rs77659893	170605788	C,NA	T,NA	0.976143,NA	-0.0163811,NA	0.0129561,NA	0.685911,NA	0.000401183	0.00117381
2	rs11932941	170067947	A,A	C,C	0.810139,0.869048	0.0144842,-0.0114414	0.00504129,0.0126714	2.39099,0.43585	0.000400498	0.00055687
2	rs79901668	170821918	NA,T	NA,C	NA,0.944444	NA,-0.0221113	NA,0.0186617	NA,0.626947	0.000399437	0.00105666
2	rs2660417	170133366	A,A	C,C	0.478131,0.220238	-0.00225426,0.0180024	0.00395809,0.0103152	0.244892,1.09182	0.000399165	0.00106255
2	rs68125812	170286487	T,NA	G,NA	0.971173,NA	-0.00991347,NA	0.0118166,NA	0.396315,NA	0.000398516	0.00120399
2	rs7340905	170207657	G,G	C,C	0.780318,0.847222	0.0145933,-0.00553477	0.00477536,0.0118816	2.6491,0.192913	0.000398186	0.000838967
2	rs75992632	170013671	NA,C	NA,T	NA,0.978175	NA,-0.0238116	NA,0.0292559	NA,0.381222	0.000396334	0.00097326
2	rs56923491	170405433	NA,A	NA,G	NA,0.96627	NA,-0.0341487	NA,0.023678	NA,0.826111	0.000395047	0.00102628
2	rs55696229	170584625	T,NA	C,NA	0.983101,NA	0.0133911,NA	0.0153396,NA	0.417169,NA	0.000394747	0.00109593
2	rs79897345	170228695	T,NA	C,NA	0.935388,NA	-0.0111466,NA	0.00804241,NA	0.780539,NA	0.000394465	0.000950573
2	rs139978403	170687760	NA,T	NA,C	NA,0.982143	NA,0.0279534	NA,0.0322783	NA,0.41287	0.000393589	0.00101814
2	rs75791226	170585143	NA,A	NA,G	NA,0.93254	NA,0.010325	NA,0.017043	NA,0.263897	0.00038825	0.000996993
2	rs141924328	170662302	NA,C	NA,G	NA,0.986111	NA,-0.045018	NA,0.0365264	NA,0.662002	0.000387772	0.00101106
2	rs62332722	170095270	C,C	A,A	0.730616,0.921627	-0.00251093,-0.0194273	0.00445666,0.0159053	0.241728,0.653801	0.000386815	0.000848282
2	rs144196114	170721416	NA,A	NA,G	NA,0.978175	NA,-0.0340909	NA,0.0292559	NA,0.612768	0.000386103	0.00100781
2	rs35819488	170283165	C,NA	T,NA	0.971173,NA	-0.0096296,NA	0.0118166,NA	0.38183,NA	0.000384648	0.00115939
2	rs144942254	169898777	NA,A	NA,G	NA,0.975198	NA,0.0306952	NA,0.0274863	NA,0.578225	0.000383723	0.00099846
2	rs2706728	170143131	A,A	C,C	0.477137,0.220238	-0.00225446,0.0177381	0.00395844,0.0103152	0.244892,1.06802	0.000382267	0.00101849
2	rs141250892	170690680	NA,T	NA,C	NA,0.984127	NA,0.0296667	NA,0.0342017	NA,0.413727	0.000381948	0.000987654
2	rs6814875	170723363	NA,T	NA,C	NA,0.026786	NA,0.027677	NA,0.0264756	NA,0.528931	0.000380487	0.000990705
2	rs75045661	170225541	G,NA	A,NA	0.935388,NA	-0.0109293,NA	0.00804241,NA	0.759049,NA	0.00037914	0.000914892
2	rs2706725	170149020	C,C	T,T	0.472167,0.220238	-0.00239306,0.0178414	0.00396044,0.0103152	0.263059,1.07729	0.000378863	0.0010022
2	rs113274113	170612344	G,NA	T,NA	0.976143,NA	-0.0158332,NA	0.0129561,NA	0.654267,NA	0.000377009	0.00109954
2	rs111582472	170611521	C,NA	T,NA	0.976143,NA	-0.0158332,NA	0.0129561,NA	0.654267,NA	0.000377009	0.00109954
2	rs13111508	170646968	C,C	T,T	0.701789,0.979167	0.016752,0.0644553	0.0043219,0.0299292	3.97408,1.50484	0.000375935	0.000998217
2	rs112631874	170125858	T,NA	C,NA	0.969185,NA	-0.0265723,NA	0.0114407,NA	1.69464,NA	0.000375324	0.000867007
2	rs72700306	170743230	T,T	C,C	0.966203,0.972222	-0.011036,-0.0501528	0.0109412,0.0260119	0.504266,1.26885	0.0003752	0.00107651
2	rs17543549	169927109	T,NA	C,NA	0.961233,NA	-0.0151052,NA	0.0102422,NA	0.853052,NA	0.000374997	0.000929643
2	rs116259402	170016133	A,NA	C,NA	0.988072,NA	0.0360964,NA	0.0182119,NA	1.32352,NA	0.00037356	0.00105895
2	rs74520699	170779349	A,NA	G,NA	0.944334,NA	0.0111307,NA	0.00862346,NA	0.705995,NA	0.000373355	0.000910096
2	rs72706443	170066238	C,NA	T,NA	0.974155,NA	0.0138966,NA	0.0124606,NA	0.577171,NA	0.000373157	0.000786609
2	rs78250062	169913408	G,NA	A,NA	0.983101,NA	-0.0190899,NA	0.0153396,NA	0.670962,NA	0.000369668	0.0010149
2	rs73866253	170065647	NA,G	NA,C	NA,0.876984	NA,-0.0166942	NA,0.0130145	NA,0.699876	0.000368157	0.00093951
2	rs74651261	170226833	G,NA	A,NA	0.935388,NA	-0.0107544,NA	0.00804241,NA	0.741958,NA	0.000367437	0.000887627
2	rs150430334	170583359	NA,C	NA,T	NA,0.93254	NA,0.00925517	NA,0.017043	NA,0.231291	0.000365317	0.000938798
2	rs112437255	170819381	C,NA	A,NA	0.980119,NA	-0.020567,NA	0.0141639,NA	0.83421,NA	0.000365249	0.000891014
2	rs113701119	170810895	T,NA	G,NA	0.980119,NA	-0.020567,NA	0.0141639,NA	0.83421,NA	0.000365249	0.000891014
2	rs6822168	170034278	NA,A	NA,C	NA,0.876984	NA,-0.016566	NA,0.0130145	NA,0.692385	0.00036475	0.000930985
2	rs75978537	170224046	C,NA	T,NA	0.935388,NA	-0.0107075,NA	0.00804241,NA	0.7374,NA	0.000364386	0.000880518
2	rs140857235	169884883	NA,G	NA,A	NA,0.977182	NA,0.031542	NA,0.0286274	NA,0.567763	0.000363631	0.00094706
2	rs147325529	170310795	NA,C	NA,T	NA,0.967262	NA,-0.0321782	NA,0.0240217	NA,0.743781	0.000362538	0.000942698
2	rs10015797	170071620	C,C	G,G	0.810139,0.867063	0.0139311,-0.0128049	0.00504129,0.0125908	2.24258,0.509828	0.00036193	0.000512545
2	rs572407476	169999648	NA,T	NA,C	NA,0.968254	NA,-0.0193465	NA,0.0243817	NA,0.369068	0.000361023	0.000951172
2	rs556034250	169999649	NA,G	NA,A	NA,0.968254	NA,-0.0193226	NA,0.0243817	NA,0.368489	0.000360695	0.000950296
2	rs75914796	170047787	NA,C	NA,T	NA,0.876984	NA,-0.0163784	NA,0.0130145	NA,0.681479	0.000359876	0.000918789
2	rs78757016	170626300	T,NA	G,NA	0.976143,NA	-0.0153907,NA	0.0129561,NA	0.629172,NA	0.000359003	0.00104432
2	rs138444111	170223463	G,NA	A,NA	0.935388,NA	-0.0106222,NA	0.00804241,NA	0.729145,NA	0.000358935	0.000867811
2	rs140752517	170707238	NA,C	NA,T	NA,0.985119	NA,0.0371069	NA,0.0353055	NA,0.532765	0.000358753	0.000931908
2	rs72708561	170183856	A,NA	G,NA	0.981113,NA	-0.0174945,NA	0.0145245,NA	0.641299,NA	0.000357343	0.00117854
2	rs147280929	170031333	C,NA	T,NA	0.975149,NA	0.0135816,NA	0.0127009,NA	0.545285,NA	0.000356668	0.000762829
2	rs78670123	170217378	G,NA	C,NA	0.935388,NA	-0.0105796,NA	0.00804241,NA	0.725031,NA	0.000356254	0.00086156
2	rs75589929	170443810	C,NA	T,NA	0.987078,NA	0.0323092,NA	0.0175062,NA	1.18741,NA	0.000355912	0.000924136
2	rs114921832	170210411	T,NA	C,NA	0.935388,NA	-0.0105648,NA	0.00804241,NA	0.723611,NA	0.000355333	0.000859414
2	rs35218368	170676095	A,NA	G,NA	0.970179,NA	0.0312986,NA	0.0116239,NA	2.14938,NA	0.000354935	0.000896727
2	rs79343082	170103291	NA,G	NA,A	NA,0.930556	NA,0.013146	NA,0.0168156	NA,0.362162	0.000354389	0.000924522
2	rs80003467	170056994	NA,G	NA,T	NA,0.892857	NA,-0.0170491	NA,0.0138207	NA,0.662827	0.000353968	0.000905569
2	rs111275568	169974875	T,T	C,C	0.847913,0.965278	0.00808116,0.0460956	0.00550577,0.0233493	0.847196,1.3155	0.000352441	0.000992019
2	rs78422846	170606826	T,NA	C,NA	0.976143,NA	-0.0152211,NA	0.0129561,NA	0.619667,NA	0.00035244	0.00102421
2	rs150284432	169999562	T,T	C,C	0.959245,0.97123	0.027302,-0.00215809	0.00999958,0.0255725	2.19878,0.0302368	0.00035079	0.000831211
2	rs77045473	170215815	A,NA	G,NA	0.935388,NA	-0.01049,NA	0.00804241,NA	0.716426,NA	0.000350719	0.000848654
2	rs1395660	170208698	G,G	T,T	0.780318,0.84623	0.0142799,-0.00539287	0.00477536,0.0118501	2.55489,0.187725	0.000350453	0.000745295
2	rs1058871	170641512	G,NA	A,NA	0.980119,NA	0.0123252,NA	0.0141639,NA	0.415441,NA	0.000350176	0.000943143
2	rs72691053	170348984	A,NA	T,NA	0.920477,NA	0.0254348,NA	0.0073078,NA	3.30062,NA	0.000347047	0.000931455
2	rs117371461	169962437	NA,T	NA,C	NA,0.97619	NA,-0.0283925	NA,0.0280389	NA,0.506896	0.000346914	0.000900477
2	rs1500931	170728533	A,A	T,T	0.034791,0.026786	0.00859287,0.0532459	0.0107894,0.0264756	0.370807,1.35349	0.000343916	0.000975661
2	rs76156699	170216789	C,NA	T,NA	0.935388,NA	-0.0103577,NA	0.00804241,NA	0.703801,NA	0.000342779	0.000830133
2	rs116375217	170071567	C,NA	T,NA	0.987078,NA	0.0299926,NA	0.0175062,NA	1.06216,NA	0.000342228	0.000768927
2	rs4616717	169934938	C,NA	T,NA	0.033797,NA	-0.0213122,NA	0.0109412,NA	1.28879,NA	0.000342081	0.000792121
2	rs72706406	169989724	A,A	G,G	0.912525,0.965278	-0.00342118,0.054435	0.00699802,0.0233493	0.20417,1.70475	0.000339796	0.000861968
2	rs116599133	170109868	A,NA	G,NA	0.993042,NA	0.0420447,NA	0.0237851,NA	1.11287,NA	0.000339264	0.00102291
2	rs145404133	170789498	NA,T	NA,C	NA,0.994048	NA,0.0430189	NA,0.0555718	NA,0.357671	0.000339127	0.000875669
2	rs116975891	170738128	NA,C	NA,T	NA,0.969246	NA,0.0191517	NA,0.0247591	NA,0.357324	0.000338725	0.000892704
2	rs6553400	169935400	C,NA	T,NA	0.032803,NA	-0.0214739,NA	0.0111001,NA	1.27538,NA	0.000338709	0.000778395
2	rs10006579	170685934	A,A	T,T	0.235586,0.029762	0.0102501,0.0243315	0.00465908,0.0251555	1.55587,0.477005	0.000336856	0.000996869
2	rs76997292	169848277	NA,A	NA,C	NA,0.96131	NA,-0.023189	NA,0.0221651	NA,0.529485	0.000336749	0.000877704
2	rs58382155	170537446	NA,T	NA,C	NA,0.968254	NA,-0.0302668	NA,0.0243817	NA,0.668638	0.000336285	0.000873477
2	rs77826410	170523025	A,NA	T,NA	0.972167,NA	-0.00932051,NA	0.0120196,NA	0.358449,NA	0.000336285	0.000990651
2	rs186541386	170701206	NA,G	NA,A	NA,0.975198	NA,0.0285153	NA,0.0274863	NA,0.523555	0.000335677	0.00087336
2	rs7662473	170008707	G,G	C,C	0.890656,0.943452	0.0177019,0.0159792	0.00633559,0.018507	2.28354,0.411269	0.000334543	0.000696373
2	rs67757785	170496573	G,NA	T,NA	0.972167,NA	-0.00926203,NA	0.0120196,NA	0.355604,NA	0.000334054	0.000983663
2	rs78820824	170234781	C,NA	T,NA	0.993042,NA	0.0502027,NA	0.0237851,NA	1.45842,NA	0.000332781	0.00100894
2	rs66498450	170186130	T,NA	C,NA	0.865805,NA	0.010108,NA	0.00580045,NA	1.08937,NA	0.000332633	0.000669745
2	rs4692685	169936232	C,NA	T,NA	0.032803,NA	-0.0213809,NA	0.0111001,NA	1.26697,NA	0.000331666	0.000779409
2	rs79433682	170563853	C,NA	T,NA	0.993042,NA	-0.0443174,NA	0.0237851,NA	1.20462,NA	0.000331664	0.000963668
2	rs74431237	169826028	NA,G	NA,A	NA,0.960318	NA,-0.0221719	NA,0.0218976	NA,0.506842	0.000331629	0.000862787
2	rs149464053	170353142	NA,A	NA,G	NA,0.980159	NA,0.0232356	NA,0.0306528	NA,0.348301	0.000331246	0.000855753
2	rs149791508	169912965	T,NA	A,NA	0.982107,NA	-0.0185297,NA	0.014915,NA	0.66937,NA	0.000331133	0.000922783
2	rs62332690	169992227	A,A	G,G	0.755467,0.847222	0.00747599,0.0246283	0.00460006,0.0118816	0.982462,1.41806	0.000329944	0.000846473
2	rs369803872	170749650	NA,T	NA,C	NA,0.978175	NA,-0.0293413	NA,0.0292559	NA,0.500451	0.000327629	0.0008555
2	rs2706717	170101661	G,G	C,C	0.477137,0.220238	-0.00213799,0.0161949	0.00395844,0.0103152	0.229795,0.933997	0.000324485	0.000870201
2	rs10034130	169992949	C,C	G,G	0.034791,0.030754	-0.0275357,0.00110742	0.0107894,0.0247591	1.97033,0.0157769	0.000324453	0.000796633
2	rs137968407	170546087	C,NA	T,NA	0.919483,NA	0.0246786,NA	0.00726648,NA	3.16543,NA	0.000323788	0.000877432
2	rs112721072	170152540	C,NA	A,NA	0.865805,NA	0.0105526,NA	0.00580045,NA	1.16198,NA	0.00032264	0.00064007
2	rs80039690	170025118	NA,A	NA,C	NA,0.946429	NA,-0.0041351	NA,0.0189842	NA,0.0821947	0.000322156	0.00085146
2	rs148033222	170465191	A,NA	G,NA	0.920477,NA	0.025022,NA	0.0073078,NA	3.2097,NA	0.00032129	0.000861267
2	rs6553398	169933238	G,NA	A,NA	0.033797,NA	-0.0207992,NA	0.0109412,NA	1.24182,NA	0.000320951	0.00074609
2	rs72692926	170475074	G,NA	C,NA	0.920477,NA	0.0249799,NA	0.0073078,NA	3.20048,NA	0.000318824	0.00085455
2	rs72706403	169981385	C,NA	G,NA	0.99503,NA	-0.048602,NA	0.0281148,NA	1.07643,NA	0.000318808	0.000962767
2	rs75442477	170499745	NA,C	NA,T	NA,0.960318	NA,0.0118101	NA,0.0218976	NA,0.229401	0.000318184	0.000825377
2	rs34829072	170475670	T,NA	C,NA	0.972167,NA	-0.00881707,NA	0.0120196,NA	0.334215,NA	0.000317795	0.000932784
2	rs2706735	170151629	G,G	C,C	0.475149,0.220238	-0.00386923,0.0175552	0.00395919,0.0103152	0.483554,1.0517	0.000317009	0.000808356
2	rs79443760	169997166	NA,C	NA,A	NA,0.97123	NA,-0.0152894	NA,0.0255725	NA,0.259703	0.000316275	0.000803533
2	rs114907386	170402547	T,NA	C,NA	0.987078,NA	0.0323092,NA	0.0175062,NA	1.18741,NA	0.000315756	0.000835022
2	rs62334476	170406047	G,NA	A,NA	0.986084,NA	0.00922193,NA	0.0168779,NA	0.232995,NA	0.0003156	0.00089545
2	rs11132795	169995282	T,T	A,A	0.481113,0.314484	-0.00884824,-0.0167264	0.00395712,0.00920651	1.59602,1.1596	0.000315462	0.00069994
2	rs2331453	169936671	A,NA	G,NA	0.033797,NA	-0.020649,NA	0.0109412,NA	1.22823,NA	0.000315142	0.000733423
2	rs11944074	169846630	G,NA	T,NA	0.966203,NA	0.0212591,NA	0.0109412,NA	1.28389,NA	0.00031496	0.000738875
2	rs2085573	169856724	G,NA	A,NA	0.033797,NA	-0.0206417,NA	0.0109412,NA	1.22758,NA	0.000314867	0.000732822
2	rs78905394	170619570	T,NA	C,NA	0.957256,NA	-0.018322,NA	0.00977441,NA	1.21565,NA	0.000314222	0.000760986
2	rs4692575	170733053	T,T	C,C	0.034791,0.026786	0.00918181,0.0512985	0.0107894,0.0264756	0.40366,1.2784	0.000313951	0.000895477
2	rs55827943	170224499	G,G	A,A	0.791252,0.843254	0.0147776,-0.00274624	0.00486487,0.0117578	2.62259,0.0886717	0.000313896	0.00066
2	rs72706478	170101917	T,NA	C,NA	0.980119,NA	-0.0153021,NA	0.0141639,NA	0.55287,NA	0.00031287	0.00100031
2	rs145660601	170194299	A,NA	G,NA	0.978131,NA	-0.0257596,NA	0.0135185,NA	1.24631,NA	0.00031286	0.000728492
2	rs17055003	170463055	T,NA	C,NA	0.972167,NA	-0.00867189,NA	0.0120196,NA	0.327335,NA	0.000312754	0.000917024
2	rs3811812	169932669	NA,C	NA,T	NA,0.860119	NA,-0.0129707	NA,0.0123238	NA,0.533766	0.000309712	0.000795419
2	rs17054997	170459833	C,NA	A,NA	0.972167,NA	-0.00857024,NA	0.0120196,NA	0.322547,NA	0.000309297	0.000906225
2	rs13102088	170500243	T,NA	C,NA	0.972167,NA	-0.00857024,NA	0.0120196,NA	0.322547,NA	0.000309297	0.000906225
2	rs62334894	169964726	A,NA	G,NA	0.921471,NA	-0.00989903,NA	0.00734995,NA	0.749484,NA	0.000308985	0.000762304
2	rs11132826	170801990	C,C	T,T	0.220676,0.304563	0.00147894,-0.0208364	0.00476763,0.00928829	0.121245,1.60419	0.000307687	0.000849586
2	rs9996619	170225599	T,T	G,G	0.791252,0.843254	0.0147307,-0.00269561	0.00486487,0.0117578	2.6087,0.0868936	0.000307587	0.000647554
2	rs9996504	170225480	A,A	G,G	0.791252,0.843254	0.0147307,-0.00269561	0.00486487,0.0117578	2.6087,0.0868936	0.000307587	0.000647554
2	rs17627191	170152997	C,NA	T,NA	0.864811,NA	0.0104732,NA	0.0057824,NA	1.15424,NA	0.000307445	0.000615669
2	rs181993264	169967931	T,NA	C,NA	0.99006,NA	0.0306536,NA	0.01993,NA	0.90646,NA	0.000307413	0.000807008
2	rs17626527	169999196	C,C	G,G	0.924453,0.970238	0.0214372,0.021037	0.00748151,0.0251555	2.38034,0.394695	0.000307004	0.000838007
2	rs10009607	170212887	G,G	T,T	0.790258,0.845238	0.0143863,-0.00357921	0.00485638,0.011819	2.51526,0.118036	0.000306571	0.000651162
2	rs6553424	170227242	G,G	A,A	0.207753,0.155754	-0.0148008,0.00260413	0.00487344,0.0117882	2.62175,0.0834601	0.000306418	0.00064403
2	rs182167598	170336656	NA,C	NA,A	NA,0.978175	NA,0.0219717	NA,0.0292559	NA,0.344246	0.000306017	0.000787417
2	rs35895340	170311302	T,NA	C,NA	0.972167,NA	-0.00845966,NA	0.0120196,NA	0.317365,NA	0.000305605	0.000894692
2	rs36020763	170499133	G,NA	T,NA	0.972167,NA	-0.00842499,NA	0.0120196,NA	0.315746,NA	0.000304462	0.000891122
2	rs66678120	170499801	G,NA	A,NA	0.972167,NA	-0.00842499,NA	0.0120196,NA	0.315746,NA	0.000304462	0.000891122
2	rs10024420	170222935	C,C	T,T	0.791252,0.844246	0.0146837,-0.00280918	0.00486487,0.0117882	2.59485,0.0906337	0.000304223	0.000642129
2	rs78027160	170074923	NA,T	NA,G	NA,0.899802	NA,-0.0145474	NA,0.0142364	NA,0.51307	0.000304137	0.000779866
2	rs12642650	170801162	NA,G	NA,A	NA,0.866071	NA,-0.0116279	NA,0.0125513	NA,0.450723	0.000303497	0.000791718
2	rs78078638	170743967	NA,G	NA,A	NA,0.974206	NA,-0.0215735	NA,0.0269663	NA,0.372941	0.000303268	0.000788832
2	rs80301183	170681004	NA,T	NA,C	NA,0.973214	NA,0.0197052	NA,0.0264757	NA,0.340359	0.000301766	0.00077973
2	rs9684601	170064574	A,A	G,G	0.836978,0.847222	0.0132419,-0.00366136	0.00535253,0.0118816	1.87411,0.120351	0.000301721	0.000496776
2	rs148385326	170143579	G,NA	A,NA	0.967197,NA	0.0166701,NA	0.0111,NA	0.875668,NA	0.000301448	0.000812348
2	rs9991554	169996284	A,A	T,T	0.883698,0.9375	0.01321,0.027972	0.00616728,0.0176595	1.49218,0.94615	0.000301289	0.000735828
2	rs71622347	170453331	A,NA	G,NA	0.972167,NA	-0.00832328,NA	0.0120196,NA	0.311013,NA	0.000301146	0.000880772
2	rs72991155	170330025	A,NA	G,NA	0.972167,NA	-0.00832328,NA	0.0120196,NA	0.311013,NA	0.000301146	0.000880772
2	rs6829407	170226274	C,C	T,T	0.792247,0.844246	0.0146672,-0.00280918	0.00487344,0.0117882	2.58241,0.0906337	0.000300336	0.000633453
2	rs560432872	170417854	NA,T	NA,C	NA,0.965278	NA,0.0104234	NA,0.0233493	NA,0.18356	0.000299525	0.000775751
2	rs10009605	170212884	C,C	T,T	0.791252,0.845238	0.0144583,-0.00357921	0.00486487,0.011819	2.52889,0.118036	0.000299221	0.000635124
2	rs33933790	170428901	T,NA	C,NA	0.920477,NA	0.0246213,NA	0.0073078,NA	3.12266,NA	0.000298997	0.000800555
2	rs10212903	169962348	A,NA	G,NA	0.95328,NA	-0.00876224,NA	0.0093687,NA	0.456366,NA	0.000298857	0.000809582
2	rs4692697	170109620	C,C	T,T	0.477137,0.219246	-0.00222855,0.0160316	0.00395844,0.0103319	0.241509,0.918135	0.000298815	0.000799432
2	rs184696298	170169581	NA,T	NA,C	NA,0.977182	NA,-0.0246924	NA,0.0286274	NA,0.410735	0.000298676	0.000776929
2	rs113487303	169907474	A,NA	G,NA	0.967197,NA	0.0211901,NA	0.0111,NA	1.2498,NA	0.0002986	0.00069777
2	rs78506935	170081584	NA,G	NA,A	NA,0.899802	NA,-0.0141589	NA,0.0142364	NA,0.494914	0.000298132	0.000764839
2	rs2446174	170026909	C,C	T,T	0.832008,0.847222	0.0127484,0.000596923	0.00528849,0.0118816	1.79789,0.0177597	0.000297294	0.000496258
2	rs17544836	170213640	A,A	T,T	0.792247,0.845238	0.0145308,-0.00337593	0.00487344,0.011819	2.54256,0.11061	0.00029695	0.000628417
2	rs34335628	170442694	C,NA	T,NA	0.972167,NA	-0.00817796,NA	0.0120196,NA	0.304291,NA	0.000296507	0.000866296
2	rs66950983	170391533	A,NA	T,NA	0.972167,NA	-0.00817796,NA	0.0120196,NA	0.304291,NA	0.000296507	0.000866296
2	rs77661390	170619885	NA,C	NA,T	NA,0.853175	NA,0.0135594	NA,0.0120777	NA,0.582409	0.000295268	0.000773174
2	rs10032101	170794591	T,T	C,C	0.22167,0.305556	0.00212607,-0.0203572	0.00475997,0.00927981	0.183677,1.54888	0.000293694	0.000811981
2	rs1551615	169915959	G,NA	A,NA	0.033797,NA	-0.0200278,NA	0.0109412,NA	1.17278,NA	0.000292784	0.000684621
2	rs74595969	170188693	T,NA	C,NA	0.988072,NA	0.0183346,NA	0.0182119,NA	0.502988,NA	0.000292697	0.000781579
2	rs17054728	170035003	C,C	G,G	0.835984,0.847222	0.0130497,-0.000997455	0.00533946,0.0118816	1.83789,0.0300735	0.000292419	0.0004844
2	rs77524784	170054360	NA,C	NA,T	NA,0.990079	NA,-0.0366104	NA,0.0431319	NA,0.402314	0.000292311	0.000755813
2	rs1500929	170731116	T,T	C,C	0.034791,0.026786	0.00851952,0.0509424	0.0107894,0.0264756	0.366786,1.26489	0.000292031	0.000827847
2	rs144201760	169891745	C,NA	G,NA	0.967197,NA	0.0209948,NA	0.0111,NA	1.23234,NA	0.000291977	0.00068329
2	rs67022599	170443793	A,NA	G,NA	0.972167,NA	-0.00802774,NA	0.0120196,NA	0.297393,NA	0.00029183	0.00085171
2	rs34413230	170445599	T,NA	C,NA	0.972167,NA	-0.00802774,NA	0.0120196,NA	0.297393,NA	0.00029183	0.00085171
2	rs1500928	170731463	T,T	G,G	0.034791,0.026786	0.00856669,0.0508388	0.0107894,0.0264756	0.36937,1.26098	0.00029097	0.000825195
2	rs28667011	170087048	C,C	A,A	0.961233,0.96131	0.0179036,-0.0264582	0.0102422,0.0221651	1.09442,0.63339	0.000290575	0.000543768
2	rs4692696	169992246	T,T	C,C	0.462227,0.43254	-0.00770921,-0.0151895	0.00396563,0.00862824	1.28488,1.10605	0.000289255	0.000659788
2	rs10022857	170741902	C,C	T,T	0.965209,0.974206	-0.00927628,-0.0513885	0.0107893,0.0269663	0.409027,1.24646	0.000289228	0.00082406
2	rs140720222	170287324	T,NA	C,NA	0.991054,NA	0.0427821,NA	0.0209976,NA	1.38089,NA	0.000288828	0.000855091
2	rs11944018	170772753	G,G	T,T	0.144135,0.100198	-0.00338788,0.0286406	0.00562927,0.0142364	0.261786,1.35416	0.000288194	0.000743326
2	rs10009904	170213205	G,G	T,T	0.792247,0.845238	0.0143945,-0.00347758	0.00487344,0.011819	2.50303,0.114312	0.000288121	0.000611946
2	rs976316	170733902	T,T	C,C	0.034791,0.025794	0.00926062,0.0513452	0.0107894,0.0269661	0.408134,1.24487	0.000288077	0.000820662
2	rs17710123	170198936	NA,G	NA,C	NA,0.858135	NA,-0.0138963	NA,0.0122515	NA,0.590597	0.000288023	0.000761633
2	rs148633180	170197624	NA,T	NA,C	NA,0.96131	NA,0.00139215	NA,0.0221651	NA,0.0223133	0.000287424	0.000761968
2	rs34259327	170376850	C,NA	G,NA	0.972167,NA	-0.00788233,NA	0.0120196,NA	0.290765,NA	0.000287415	0.000837946
2	rs78769983	169842278	NA,A	NA,C	NA,0.952381	NA,-0.0123593	NA,0.0200728	NA,0.269156	0.000287372	0.000746463
2	rs11132818	170731497	T,T	G,G	0.034791,0.026786	0.00838276,0.0508388	0.0107894,0.0264756	0.35933,1.26098	0.000287255	0.000813273
2	rs112272756	170617331	T,NA	C,NA	0.958251,NA	-0.0174061,NA	0.00988495,NA	1.10646,NA	0.000286843	0.000694083
2	rs17054719	170002523	G,NA	A,NA	0.942346,NA	-0.0116521,NA	0.00848241,NA	0.770726,NA	0.00028647	0.000857827
2	rs76750479	169854906	NA,G	NA,A	NA,0.974206	NA,0.0172402	NA,0.0269663	NA,0.28182	0.000284869	0.000743331
2	rs6823936	170046762	A,A	G,G	0.835984,0.847222	0.0129605,-0.00239552	0.00533946,0.0118816	1.81783,0.0756087	0.000284802	0.00047235
2	rs2174750	170215112	A,A	G,G	0.792247,0.844246	0.0143475,-0.00321503	0.00487344,0.0117882	2.48948,0.105098	0.000284748	0.00060566
2	rs13140560	170385243	C,NA	T,NA	0.972167,NA	-0.00778536,NA	0.0120196,NA	0.286372,NA	0.00028453	0.000828957
2	rs142324216	170605417	NA,C	NA,T	NA,0.963294	NA,0.00812781	NA,0.0227328	NA,0.142251	0.00028387	0.000753689
2	rs143720453	169975957	NA,T	NA,C	NA,0.970238	NA,0.0188058	NA,0.0251555	NA,0.342263	0.000283151	0.000731206
2	rs143607820	170416325	NA,A	NA,G	NA,0.979167	NA,-0.0290062	NA,0.0299292	NA,0.478252	0.00028308	0.000731574
2	rs191812982	170062994	NA,T	NA,C	NA,0.967262	NA,0.0168291	NA,0.0240217	NA,0.315544	0.000282439	0.000725129
2	rs7658866	170789297	C,C	T,T	0.284294,0.304563	0.00355247,-0.0191104	0.00438317,0.00928829	0.379173,1.40185	0.000282319	0.000810347
2	rs35845927	170370056	G,NA	A,NA	0.972167,NA	-0.00768352,NA	0.0120196,NA	0.281781,NA	0.000281551	0.000819677
2	rs149611662	169888066	NA,A	NA,G	NA,0.992063	NA,0.0197731	NA,0.0481747	NA,0.166548	0.000280838	0.000728573
2	rs10025955	170220927	C,C	G,G	0.792247,0.844246	0.0143475,-0.00306288	0.00487344,0.0117882	2.48948,0.0996334	0.000280041	0.000595684
2	rs10005869	170805987	NA,T	NA,C	NA,0.872024	NA,-0.0105219	NA,0.012796	NA,0.386243	0.000279688	0.000727754
2	rs56398134	170180472	T,NA	C,NA	0.861829,NA	0.00937207,NA	0.00572955,NA	0.991853,NA	0.000278622	0.000577839
2	rs6836768	170403114	C,NA	T,NA	0.970179,NA	-0.00677266,NA	0.0116239,NA	0.251712,NA	0.000278356	0.000828998
2	rs114150784	169886172	T,NA	C,NA	0.987078,NA	-0.0242151,NA	0.0175062,NA	0.778343,NA	0.000278314	0.000751653
2	rs2706733	170152177	A,A	G,G	0.477137,0.220238	-0.00409665,0.0169134	0.00395844,0.0103152	0.521855,0.995356	0.000278041	0.000706408
2	rs143862731	170130079	NA,C	NA,A	NA,0.948413	NA,0.00206205	NA,0.0193256	NA,0.0385662	0.000277518	0.000728848
2	rs2660402	170152870	T,T	C,C	0.478131,0.220238	-0.00409629,0.0169134	0.00395809,0.0103152	0.521855,0.995356	0.000277414	0.000704126
2	rs115477334	170306472	T,NA	C,NA	0.977137,NA	0.0103416,NA	0.0132281,NA	0.362175,NA	0.000276931	0.000742083
2	rs117569056	169931063	NA,A	NA,G	NA,0.96131	NA,-0.015696	NA,0.0221651	NA,0.319793	0.000275301	0.000716692
2	rs144456952	170784923	A,NA	G,NA	0.99503,NA	0.0345466,NA	0.0281148,NA	0.659242,NA	0.000275216	0.000759883
2	rs13132763	170154247	G,G	A,A	0.469185,0.219246	-0.00432827,0.0171054	0.00396183,0.0103319	0.561273,1.00964	0.000273982	0.000686326
2	rs6814821	170158097	T,NA	C,NA	0.866799,NA	0.00957422,NA	0.00581871,NA	1.00051,NA	0.000273575	0.000558699
2	rs2706740	170115171	A,A	G,G	0.478131,0.220238	-0.00239164,0.0155473	0.00395809,0.0103152	0.263059,0.880239	0.000273476	0.000730098
2	rs57152705	170181904	T,NA	C,NA	0.861829,NA	0.00928135,NA	0.00572955,NA	0.97777,NA	0.000273282	0.000568496
2	rs141396279	170241173	NA,G	NA,A	NA,0.941468	NA,0.00828684	NA,0.0182098	NA,0.187719	0.000272877	0.000706145
2	rs78862748	170074444	C,NA	T,NA	0.992048,NA	0.0196691,NA	0.0222601,NA	0.423761,NA	0.0002722	0.000705332
2	rs2660427	170110899	G,G	A,A	0.477137,0.219246	-0.00231909,0.0155715	0.00395844,0.0103319	0.25339,0.880154	0.000271787	0.000726085
2	rs117266945	169874410	NA,T	NA,C	NA,0.835317	NA,-0.00930263	NA,0.0115253	NA,0.377184	0.000271357	0.000699901
2	rs6844814	170008947	G,G	A,A	0.898608,0.762897	0.0102524,0.00134524	0.00655017,0.0100508	0.929841,0.0488929	0.000270856	0.000510705
2	rs112921607	170668418	T,NA	A,NA	0.983101,NA	-0.0151348,NA	0.0153396,NA	0.4897,NA	0.000270302	0.000795055
2	rs3109090	170113839	T,T	C,C	0.478131,0.220238	-0.00253355,0.0155695	0.00395809,0.0103152	0.282238,0.882065	0.000269126	0.000715624
2	rs145287011	170027357	NA,A	NA,G	NA,0.948413	NA,0.00981861	NA,0.0193256	NA,0.213668	0.000268106	0.000688365
2	rs6856344	170061997	G,G	C,C	0.836978,0.847222	0.0129191,-0.00361159	0.00535253,0.0118816	1.80152,0.118527	0.000267795	0.000446259
2	rs4692686	169939400	A,NA	T,NA	0.031809,NA	-0.0205287,NA	0.0112664,NA	1.16471,NA	0.000267451	0.000636847
2	rs189088003	170319622	NA,G	NA,A	NA,0.968254	NA,0.00997053	NA,0.0243817	NA,0.165842	0.000266827	0.000704125
2	rs75913765	169970419	NA,C	NA,T	NA,0.874008	NA,-0.00652501	NA,0.0128817	NA,0.212906	0.00026671	0.000693009
2	rs2660421	170127723	A,A	G,G	0.478131,0.218254	-0.00257932,0.0155468	0.00395809,0.0103488	0.288512,0.876073	0.000266494	0.000706674
2	rs2706712	170120777	T,T	A,A	0.442346,0.22123	-0.00302976,0.015057	0.00398085,0.0102986	0.350073,0.842459	0.000266491	0.000741981
2	rs9790493	170138504	C,C	G,G	0.73161,0.922619	-8.92284e-05,-0.0197254	0.00446187,0.0159983	0.00698506,0.662366	0.000266353	0.000630149
2	rs55994233	169861339	A,NA	G,NA	0.988072,NA	-0.0215302,NA	0.0182119,NA	0.625025,NA	0.00026623	0.000677408
2	rs17544115	170039555	G,NA	C,NA	0.955268,NA	-0.0142658,NA	0.00956466,NA	0.867015,NA	0.000265891	0.000625864
2	rs113937635	170197662	T,NA	C,NA	0.928429,NA	0.014766,NA	0.00767004,NA	1.26592,NA	0.000265847	0.000581825
2	rs4072504	170740266	G,G	T,T	0.892644,0.969246	-0.00103064,-0.047552	0.00638686,0.0247591	0.0595818,1.26135	0.000265666	0.000753756
2	rs145408396	169854721	NA,G	NA,A	NA,0.998016	NA,0.0563239	NA,0.0960615	NA,0.253636	0.00026561	0.000693939
2	rs74724121	170556670	NA,G	NA,C	NA,0.982143	NA,0.01038	NA,0.0322783	NA,0.126231	0.000265552	0.000687522
2	rs1507167	170154798	G,G	A,A	0.530815,0.77877	0.00437876,-0.0166562	0.00396183,0.0102986	0.570155,0.975486	0.0002654	0.00066602
2	rs2706723	170107125	T,T	C,C	0.477137,0.22123	-0.00240962,0.0156151	0.00395844,0.0102986	0.265437,0.88787	0.000264904	0.00070355
2	rs2706741	170115329	C,C	T,T	0.477137,0.219246	-0.00248342,0.0155215	0.00395844,0.0103319	0.275385,0.876073	0.000264803	0.000705124
2	rs150004050	169954404	NA,T	NA,C	NA,0.97619	NA,0.0157312	NA,0.0280389	NA,0.24051	0.000264412	0.000684794
2	rs148164993	170238751	C,NA	T,NA	0.991054,NA	0.0224827,NA	0.0209976,NA	0.546236,NA	0.000263484	0.000621666
2	rs3113832	170116109	C,C	G,G	0.478131,0.220238	-0.00243742,0.0153487	0.00395809,0.0103152	0.269201,0.864045	0.000262418	0.000700023
2	rs187343664	169826099	A,NA	G,NA	0.989066,NA	0.0296254,NA	0.0190121,NA	0.923811,NA	0.000262212	0.000665749
2	rs151161684	170434850	NA,C	NA,T	NA,0.979167	NA,0.00833548	NA,0.0299292	NA,0.107558	0.000262085	0.00068223
2	rs182652372	170233760	G,NA	A,NA	0.969185,NA	0.00605837,NA	0.0114407,NA	0.224442,NA	0.000261884	0.000746797
2	rs144303105	170320799	A,NA	G,NA	0.977137,NA	0.00971366,NA	0.0132281,NA	0.334651,NA	0.00026157	0.000700143
2	rs56303187	170728749	G,G	A,A	0.966203,0.973214	-0.00932749,-0.0491213	0.0109412,0.0264757	0.40458,1.1969	0.00026103	0.000740352
2	rs117933706	170719376	NA,C	NA,T	NA,0.978175	NA,-0.0212587	NA,0.0292559	NA,0.330272	0.000260691	0.00068001
2	rs3113831	170113263	T,T	C,C	0.477137,0.220238	-0.00227382,0.0152249	0.00395844,0.0103152	0.247429,0.854024	0.000260269	0.000697561
2	rs117908145	170752699	NA,G	NA,A	NA,0.978175	NA,-0.0187525	NA,0.0292559	NA,0.282717	0.000259628	0.00067141
2	rs28678973	170745306	C,C	T,T	0.964215,0.974206	-0.0103701,-0.0481411	0.0106439,0.0269663	0.481594,1.12946	0.00025931	0.000748746
2	rs2706739	170111351	G,G	A,A	0.477137,0.220238	-0.00227382,0.0152032	0.00395844,0.0103152	0.247429,0.85227	0.000259294	0.000694984
2	rs975764	170735533	T,T	G,G	0.034791,0.025794	0.00879788,0.050236	0.0107894,0.0269661	0.382129,1.20432	0.000259235	0.00073534
2	rs1995305	170737119	G,G	T,T	0.034791,0.025794	0.00824132,0.0508402	0.0107894,0.0269661	0.351676,1.22633	0.00025908	0.000731124
2	rs1002479	170005706	C,C	A,A	0.798211,0.720238	0.0103408,0.00485712	0.00492643,0.00952293	1.44595,0.214656	0.000258502	0.000495717
2	rs72698290	170734112	T,T	C,C	0.966203,0.974206	-0.0106647,-0.0487505	0.0109412,0.0269663	0.481889,1.151	0.000258369	0.000740389
3	rs139748544	170240056	G,NA	A,NA	0.965209,NA	0.050191,NA	0.0107893,NA	5.48298,NA	0.107736	0.12642
3	rs80284896	170221276	T,NA	C,NA	0.963221,NA	0.047541,NA	0.0105045,NA	5.22059,NA	0.0553079	0.0671777
3	rs116717667	169954962	A,NA	C,NA	0.979125,NA	0.0467786,NA	0.0138296,NA	3.1437,NA	0.0180303	0.0288361
3	rs4692695	169992206	A,A	G,G	0.362823,0.378968	-0.014154,-0.0184822	0.00411209,0.0088114	3.23858,1.44435	0.0114147	0.0226485
3	rs140619010	170112926	G,NA	A,NA	0.944334,NA	0.0300635,NA	0.00862346,NA	3.30994,NA	0.00958025	0.0303284
3	rs75234543	170114335	C,NA	T,NA	0.974155,NA	0.042697,NA	0.0124606,NA	3.21378,NA	0.00633887	0.00927866
3	rs75171768	169977738	NA,G	NA,T	NA,0.892857	NA,-0.0337951	NA,0.0138207	NA,1.83938	0.00578892	0.00939559
3	rs75431798	170789989	NA,A	NA,G	NA,0.813492	NA,0.028034	NA,0.0109743	NA,1.97331	0.00518107	0.00811886
3	rs116827644	170109358	T,NA	C,NA	0.956262,NA	0.0277596,NA	0.00966771,NA	2.3886,NA	0.00506306	0.0110943
3	rs76165413	170807540	NA,C	NA,T	NA,0.814484	NA,0.0274214	NA,0.0109969	NA,1.898	0.00450694	0.00705246
3	rs35281738	169999739	T,T	G,G	0.421471,0.429563	-0.0179981,-0.00934221	0.00400399,0.00863547	5.15767,0.553893	0.00448075	0.0327148
3	rs78090501	170812033	NA,A	NA,G	NA,0.818452	NA,0.0272784	NA,0.0110895	NA,1.85699	0.00445934	0.00696408
3	rs11732085	170067538	A,A	G,G	0.745527,0.997024	-0.0154006,-0.00609434	0.00453928,0.078473	3.15993,0.0277522	0.00444513	0.0180527
3	rs76453949	170803243	NA,T	NA,C	NA,0.811508	NA,0.027444	NA,0.0109298	NA,1.91934	0.0044345	0.0069499
3	rs4583722	170816005	NA,C	NA,A	NA,0.81746	NA,0.0268972	NA,0.011066	NA,1.8218	0.00411507	0.0064348
3	rs77221844	170817779	NA,T	NA,G	NA,0.81746	NA,0.0267977	NA,0.011066	NA,1.81103	0.00403796	0.00631528
3	rs975506	169991977	G,G	A,A	0.367793,0.210317	-0.0134119,-0.0216583	0.00410023,0.0104891	2.96996,1.40962	0.00400692	0.00780488
3	rs113422209	170162335	T,NA	C,NA	0.940358,NA	0.0310981,NA	0.00834865,NA	3.70913,NA	0.00371484	0.00653009
3	rs35117578	169878417	G,G	A,A	0.975149,0.981151	0.0292346,0.0566236	0.0127009,0.0314332	1.67065,1.14484	0.00364118	0.00574068
3	rs73864693	169977579	T,NA	A,NA	0.9334,NA	0.0246761,NA	0.00792989,NA	2.73057,NA	0.00353106	0.00580789
3	rs1500930	170729657	G,G	A,A	0.539761,0.159722	0.00470127,0.0254284	0.00396686,0.0116683	0.627155,1.53296	0.00352395	0.0053983
3	rs72983039	169995353	NA,A	NA,C	NA,0.965278	NA,0.0560958	NA,0.0233493	NA,1.78821	0.00352188	0.00574764
3	rs77539432	169989549	T,T	C,C	0.93837,0.974206	0.0301694,0.00954322	0.00822159,0.0269663	3.6144,0.140611	0.00348722	0.0056912
3	rs75418238	170822290	NA,C	NA,T	NA,0.814484	NA,0.0263338	NA,0.0109969	NA,1.77895	0.00339498	0.0053287
3	rs12642143	170821808	NA,A	NA,G	NA,0.814484	NA,0.026183	NA,0.0109969	NA,1.76274	0.00330238	0.00518458
3	rs76570505	170820868	NA,G	NA,A	NA,0.814484	NA,0.0261645	NA,0.0109969	NA,1.76076	0.00329123	0.00516722
3	rs60365378	170820164	NA,T	NA,C	NA,0.816468	NA,0.0258837	NA,0.0110428	NA,1.71941	0.00317202	0.00497656
3	rs11132815	170715865	A,A	C,C	0.225646,0.027778	0.00904789,-0.060513	0.00472994,0.0260118	1.25367,1.69899	0.00316018	0.00522934
3	rs35538400	170719464	T,T	A,A	0.774354,0.973214	-0.0100974,0.0582058	0.00472994,0.0264757	1.4844,1.55414	0.00309009	0.00514452
3	rs9994595	170717856	T,T	A,A	0.225646,0.027778	0.00900728,-0.0597409	0.00472994,0.0260118	1.24512,1.66481	0.00291814	0.0048282
3	rs113868889	169996094	NA,A	NA,G	NA,0.965278	NA,0.0534772	NA,0.0233493	NA,1.65752	0.00281807	0.00459893
3	rs149730558	170562701	NA,G	NA,A	NA,0.963294	NA,-0.0255924	NA,0.0227328	NA,0.584603	0.00281185	0.00450768
3	rs78260306	170091103	T,NA	C,NA	0.994036,NA	-0.0558318,NA	0.0256781,NA	1.5275,NA	0.00274869	0.00388065
3	rs144422855	169988976	T,T	C,C	0.936382,0.987103	0.0268709,0.0368812	0.00810069,0.0378862	3.04119,0.481069	0.00251921	0.00404085
3	rs74700967	169984286	NA,C	NA,T	NA,0.887897	NA,-0.0269462	NA,0.0135492	NA,1.33043	0.00250331	0.00405051
3	rs74456828	170405840	C,NA	T,NA	0.981113,NA	-0.0239049,NA	0.0145245,NA	1.00087,NA	0.00237065	0.00345386
3	rs57525175	169998278	NA,T	NA,C	NA,0.965278	NA,0.0499883	NA,0.0233493	NA,1.49103	0.00213151	0.00347804
3	rs7686225	169974756	C,C	T,T	0.081511,0.051587	-0.0209331,-0.00817798	0.00722594,0.0193257	2.42387,0.172519	0.00200685	0.00326
3	rs72706437	170049578	T,NA	C,NA	0.994036,NA	-0.0590419,NA	0.0256781,NA	1.66782,NA	0.00195944	0.00288124
3	rs72704286	169927171	T,NA	C,NA	0.993042,NA	0.0600677,NA	0.0237851,NA	1.9372,NA	0.00193712	0.00317279
3	rs9994846	170155170	A,A	G,G	0.673956,0.78373	-0.00192975,-0.0210055	0.0042178,0.010383	0.188899,1.36587	0.00191045	0.00336573
3	rs17626424	169981893	A,A	G,G	0.874751,0.960318	0.0123019,0.0363427	0.00597324,0.0218976	1.404,1.01331	0.00187626	0.00277766
3	rs7683123	170547305	C,NA	A,NA	0.981113,NA	0.0227181,NA	0.0145245,NA	0.928895,NA	0.00186803	0.00296521
3	rs150687692	169853806	G,NA	A,NA	0.988072,NA	0.0324814,NA	0.0182119,NA	1.12784,NA	0.00184314	0.0030797
3	rs116091561	170173555	G,NA	C,NA	0.992048,NA	-0.0490418,NA	0.0222601,NA	1.55931,NA	0.00183412	0.00261322
3	rs118093340	170489189	NA,C	NA,T	NA,0.970238	NA,0.0404126	NA,0.0251555	NA,0.965925	0.00180622	0.00297803
3	rs4692700	170149468	A,A	T,T	0.653082,0.78373	-0.00209944,-0.019683	0.00415377,0.010383	0.212357,1.23657	0.00177281	0.00315865
3	rs529396731	170586756	NA,G	NA,A	NA,0.977182	NA,0.0464955	NA,0.0286274	NA,0.981544	0.00170293	0.0027576
3	rs147278266	169920474	T,NA	C,NA	0.985089,NA	0.0383729,NA	0.0163138,NA	1.72899,NA	0.00167586	0.00271913
3	rs2660428	170096192	C,C	T,T	0.351889,0.219246	0.00169041,0.0197244	0.00414011,0.0103319	0.165546,1.24986	0.00163499	0.00290502
3	rs139707182	170393225	NA,T	NA,A	NA,0.969246	NA,0.0378966	NA,0.0247591	NA,0.900092	0.00162732	0.00267967
3	rs77093533	170028045	NA,A	NA,G	NA,0.952381	NA,-0.0267099	NA,0.0200728	NA,0.736828	0.0015874	0.00249263
3	rs2660429	170095504	G,G	A,A	0.351889,0.219246	0.00169041,0.0195384	0.00414011,0.0103319	0.165546,1.23199	0.00157358	0.00279509
3	rs2706732	170097185	C,C	T,T	0.351889,0.218254	0.0015117,0.0196144	0.00414011,0.0103488	0.145688,1.23621	0.00154579	0.00274004
3	rs113306660	170159301	T,NA	C,NA	0.961233,NA	-0.0326712,NA	0.0102422,NA	2.84668,NA	0.00153885	0.00281153
3	rs2660415	170134740	A,A	T,T	0.351889,0.21627	0.00149928,0.0200263	0.00414011,0.010383	0.144329,1.26954	0.00152174	0.0026909
3	rs2706731	170098376	G,G	T,T	0.351889,0.219246	0.00146703,0.0196314	0.00414011,0.0103319	0.140814,1.24091	0.00150243	0.00266334
3	rs117334087	169959079	NA,A	NA,C	NA,0.962302	NA,-0.0422522	NA,0.0224433	NA,1.22365	0.00148288	0.0024127
3	rs76769946	169985454	NA,C	NA,T	NA,0.877976	NA,-0.0221846	NA,0.0130599	NA,1.04876	0.00144303	0.00233869
3	rs78039703	170030697	T,NA	C,NA	0.987078,NA	0.0435027,NA	0.0175062,NA	1.88755,NA	0.00143305	0.00275986
3	rs111989212	170501971	T,NA	C,NA	0.981113,NA	-0.0202944,NA	0.0145245,NA	0.789581,NA	0.00142044	0.00209356
3	rs140838582	170472932	NA,A	NA,G	NA,0.997024	NA,-0.147308	NA,0.078473	NA,1.2183	0.00137005	0.00220554
3	rs1902942	169995920	T,T	A,A	0.060636,0.030754	-0.0271371,-0.01661	0.00828433,0.0247591	2.97719,0.29903	0.00136468	0.00219701
3	rs189415765	169910298	NA,T	NA,C	NA,0.983135	NA,-0.0628915	NA,0.0331973	NA,1.23536	0.00135397	0.00219458
3	rs6553423	170150273	T,T	C,C	0.349901,0.21627	0.0011403,0.0195858	0.0041455,0.010383	0.106092,1.22731	0.00135394	0.00240245
3	rs148888477	170177632	C,NA	T,NA	0.993042,NA	-0.0497282,NA	0.0237851,NA	1.43708,NA	0.00134032	0.00189816
3	rs140551094	170051832	A,NA	G,NA	0.987078,NA	0.0428253,NA	0.0175062,NA	1.84064,NA	0.00133017	0.0025529
3	rs7670727	170684860	A,NA	G,NA	0.202783,NA	0.0105379,NA	0.0049174,NA	1.49329,NA	0.00131826	0.00206908
3	rs190950630	169859624	C,NA	T,NA	0.992048,NA	0.0487946,NA	0.0222601,NA	1.54702,NA	0.00128678	0.00207636
3	rs74801381	169903404	A,NA	G,NA	0.970179,NA	0.0255325,NA	0.0116239,NA	1.55203,NA	0.00128578	0.00206754
3	rs148867988	170509583	NA,G	NA,A	NA,0.997024	NA,-0.143771	NA,0.078473	NA,1.17435	0.00127815	0.00205813
3	rs10005223	170683352	C,NA	G,NA	0.201789,NA	0.0105955,NA	0.00492643,NA	1.50174,NA	0.00127629	0.00200555
3	rs142363895	170467992	NA,T	NA,A	NA,0.936508	NA,-0.0363388	NA,0.0175302	NA,1.41817	0.00127155	0.00208068
3	rs2173826	170686188	A,NA	G,NA	0.202783,NA	0.0104421,NA	0.0049174,NA	1.47221,NA	0.00127055	0.00199489
3	rs77307504	169923544	T,T	C,C	0.983101,0.980159	0.0321507,-0.032389	0.0153396,0.0306528	1.44262,0.536592	0.00126959	0.0020061
3	rs146414191	170819485	NA,G	NA,A	NA,0.991071	NA,0.0697112	NA,0.0454422	NA,0.903039	0.00126618	0.00201667
3	rs117457743	170622429	NA,A	NA,T	NA,0.987103	NA,-0.0443453	NA,0.0378862	NA,0.616534	0.00125667	0.00204179
3	rs10004915	170683072	A,NA	G,NA	0.201789,NA	0.0105479,NA	0.00492643,NA	1.49125,NA	0.00125333	0.00196981
3	rs747279	169993831	A,A	C,C	0.063618,0.030754	-0.0261298,-0.0148925	0.00810071,0.0247591	2.90067,0.261608	0.00125129	0.00202141
3	rs149558082	170326916	T,NA	C,NA	0.991054,NA	-0.044883,NA	0.0209976,NA	1.48739,NA	0.00122739	0.00179305
3	rs146412241	170243978	T,NA	C,NA	0.994036,NA	-0.0365816,NA	0.0256781,NA	0.811732,NA	0.00116607	0.00182309
3	rs17055059	170561159	A,NA	G,NA	0.969185,NA	-0.0131307,NA	0.0114407,NA	0.600176,NA	0.00114851	0.00171007
3	rs142534721	169975262	NA,A	NA,G	NA,0.90873	NA,-0.0230991	NA,0.014843	NA,0.922073	0.00113919	0.00185042
3	rs12498384	169977902	A,A	G,G	0.255467,0.104167	-0.00534672,-0.0328414	0.00453346,0.0139934	0.62298,1.72286	0.00113564	0.00187996
3	rs2331609	170153354	T,T	C,C	0.667992,0.784722	-0.000911775,-0.0199715	0.00419836,0.0104003	0.0819316,1.26104	0.00111685	0.00198332
3	rs79468179	170665473	G,NA	A,NA	0.988072,NA	-0.0292236,NA	0.0182119,NA	0.964284,NA	0.00111229	0.00174566
3	rs9994441	170094562	C,NA	G,NA	0.882704,NA	0.0178154,NA	0.00614455,NA	2.42723,NA	0.00111033	0.00244302
3	rs868050	170140028	C,C	T,T	0.673956,0.895833	-0.00117764,-0.0208299	0.0042178,0.0139934	0.107858,0.864528	0.00110784	0.00198164
3	rs78639863	170689600	NA,A	NA,G	NA,0.964286	NA,0.0360778	NA,0.0230345	NA,0.930736	0.00110515	0.00180834
3	rs62344460	170707495	C,NA	T,NA	0.203777,NA	0.0101459,NA	0.00490845,NA	1.41194,NA	0.00109382	0.00172906
3	rs7673018	170690690	C,NA	T,NA	0.192843,NA	0.00940659,NA	0.00501139,NA	1.21815,NA	0.00108238	0.00168168
3	rs186330951	170518208	NA,C	NA,G	NA,0.977182	NA,0.0360342	NA,0.0286274	NA,0.681673	0.00107925	0.00175157
3	rs2173827	170684170	G,NA	C,NA	0.189861,NA	0.00960984,NA	0.00504129,NA	1.24702,NA	0.00107866	0.00167528
3	rs6827664	170708945	T,NA	A,NA	0.203777,NA	0.0100982,NA	0.00490845,NA	1.40168,NA	0.00107483	0.00169929
3	rs1848195	170123991	C,C	T,T	0.348907,0.215278	0.0019598,0.0168952	0.00414823,0.0104003	0.196126,0.981842	0.0010744	0.00190597
3	rs370449404	170799228	NA,T	NA,C	NA,0.982143	NA,0.0517507	NA,0.0322783	NA,0.963069	0.00107178	0.00170709
3	rs62334514	170533688	A,NA	G,NA	0.984095,NA	0.0157603,NA	0.0158037,NA	0.496695,NA	0.00104107	0.00161255
3	rs113461585	169975287	C,C	T,T	0.900596,0.962302	0.0176792,0.0278365	0.00660805,0.0224433	2.12703,0.667839	0.00103676	0.00182075
3	rs188141278	170161406	NA,T	NA,G	NA,0.978175	NA,-0.0460693	NA,0.0292559	NA,0.938074	0.00103407	0.00167901
3	rs74673036	170326184	NA,C	NA,T	NA,0.985119	NA,-0.0592307	NA,0.0353055	NA,1.02959	0.00102886	0.0016609
3	rs144621111	170520874	NA,C	NA,T	NA,0.978175	NA,0.0359582	NA,0.0292559	NA,0.659481	0.00101803	0.00165108
3	rs1587536	170711378	G,NA	A,NA	0.203777,NA	0.0099119,NA	0.00490845,NA	1.362,NA	0.00100477	0.00158943
3	rs6828442	170709315	C,NA	A,NA	0.203777,NA	0.0099119,NA	0.00490845,NA	1.362,NA	0.00100477	0.00158943
3	rs7677932	170710284	G,NA	A,NA	0.203777,NA	0.0099119,NA	0.00490845,NA	1.362,NA	0.00100477	0.00158943
3	rs3925554	170712188	C,NA	T,NA	0.203777,NA	0.0099119,NA	0.00490845,NA	1.362,NA	0.00100477	0.00158943
3	rs35590796	170543486	T,NA	C,NA	0.972167,NA	-0.0124573,NA	0.0120196,NA	0.522868,NA	0.00100145	0.00149802
3	rs112861957	170145098	A,NA	G,NA	0.994036,NA	-0.0311772,NA	0.0256781,NA	0.648422,NA	0.000999049	0.00149253
3	rs62346188	170636463	T,NA	C,NA	0.983101,NA	0.0164795,NA	0.0153396,NA	0.548696,NA	0.000998781	0.00153069
3	rs17545654	170659558	NA,C	NA,G	NA,0.985119	NA,0.0565686	NA,0.0353055	NA,0.962181	0.000993256	0.00162303
3	rs4692698	170115970	T,T	A,A	0.352883,0.21627	0.00127485,0.0176449	0.00413745,0.010383	0.120338,1.04942	0.000990953	0.00174608
3	rs6553411	169987898	NA,C	NA,T	NA,0.093254	NA,0.0207759	NA,0.0147003	NA,0.80253	0.00098968	0.00160475
3	rs148092973	170573946	C,NA	T,NA	0.981113,NA	0.0178804,NA	0.0145245,NA	0.660937,NA	0.00098856	0.00157516
3	rs60735487	169991004	NA,T	NA,A	NA,0.827381	NA,-0.0157862	NA,0.0113111	NA,0.788281	0.000987117	0.00158973
3	rs138569728	169863408	NA,A	NA,G	NA,0.968254	NA,-0.0369702	NA,0.0243817	NA,0.887927	0.000981403	0.00159025
3	rs138730433	170001539	C,NA	T,NA	0.986084,NA	0.0393836,NA	0.0168779,NA	1.70719,NA	0.000972327	0.00180583
3	rs141893878	170001214	T,NA	C,NA	0.986084,NA	0.0393712,NA	0.0168779,NA	1.70634,NA	0.000971089	0.00180342
3	rs11733422	170822181	T,NA	C,NA	0.971173,NA	0.00967299,NA	0.0118166,NA	0.384032,NA	0.000952486	0.00143554
3	rs6825894	170687736	G,NA	A,NA	0.189861,NA	0.00923492,NA	0.00504129,NA	1.1741,NA	0.000946282	0.00147234
3	rs13118579	170698351	A,NA	G,NA	0.811133,NA	-0.00930248,NA	0.00505144,NA	1.18349,NA	0.000942957	0.00147551
3	rs6813631	169999431	G,G	A,A	0.620278,0.686508	0.00810582,0.0143766	0.00407393,0.0092144	1.33137,0.925527	0.00094057	0.00168819
3	rs141272529	169956102	NA,T	NA,C	NA,0.964286	NA,-0.0361484	NA,0.0230345	NA,0.933396	0.000934269	0.00152096
3	rs6844831	169954705	A,A	G,G	0.135189,0.048611	0.0116065,-0.0237511	0.0057824,0.0198773	1.34943,0.634267	0.000932283	0.00152123
3	rs150747852	170492706	T,NA	C,NA	0.99006,NA	-0.0416297,NA	0.01993,NA	1.43502,NA	0.000929687	0.00137382
3	rs34551530	170489304	A,NA	G,NA	0.972167,NA	-0.0119226,NA	0.0120196,NA	0.493182,NA	0.000927086	0.00138952
3	rs2706720	170009108	A,A	G,G	0.406561,0.385913	-0.0161022,-0.0047915	0.00402521,0.00878099	4.19894,0.232625	0.000911516	0.00617389
3	rs62334511	170524666	A,NA	T,NA	0.985089,NA	0.0144761,NA	0.0163138,NA	0.426097,NA	0.000907278	0.00139715
3	rs12641134	170698962	G,NA	A,NA	0.189861,NA	0.0090908,NA	0.00504129,NA	1.14663,NA	0.000901121	0.00140305
3	rs147448995	169996108	G,G	A,A	0.940358,0.969246	0.025722,0.0128778	0.00834865,0.0247591	2.68545,0.219699	0.000895827	0.00144421
3	rs76765097	170797774	T,NA	C,NA	0.900596,NA	-0.00885777,NA	0.00660805,NA	0.74449,NA	0.000889556	0.00138029
3	rs922014	169997898	C,C	T,T	0.063618,0.031746	-0.0247192,-0.0176073	0.00810071,0.0243817	2.64262,0.327716	0.000885604	0.00142639
3	rs28415626	170073812	T,NA	C,NA	0.863817,NA	0.0155279,NA	0.00576457,NA	2.15078,NA	0.000881528	0.00243583
3	rs117113952	170620250	NA,A	NA,G	NA,0.977182	NA,-0.0454303	NA,0.0286274	NA,0.948758	0.000881394	0.00142395
3	rs142356476	170684002	NA,G	NA,A	NA,0.991071	NA,-0.0729392	NA,0.0454422	NA,0.96468	0.000875708	0.00143936
3	rs139200386	170069744	A,NA	G,NA	0.987078,NA	0.0387066,NA	0.0175062,NA	1.56809,NA	0.0008725	0.00164013
3	rs7668558	170694561	A,A	G,G	0.236581,0.03869	0.0101401,0.0241834	0.0046523,0.0221652	1.5333,0.560274	0.000872213	0.00132064
3	rs2608849	170009790	A,A	T,T	0.403579,0.377976	-0.0160283,-0.00502997	0.00402994,0.00881592	4.15676,0.245422	0.000870874	0.00584475
3	rs117368728	170325116	NA,A	NA,T	NA,0.96627	NA,-0.0406268	NA,0.023678	NA,1.06451	0.000863794	0.00140276
3	rs2706744	170021118	A,A	G,G	0.394632,0.357143	-0.0166653,-0.000718915	0.00404514,0.00892123	4.42121,0.0288299	0.00085918	0.00666329
3	rs17054867	170204164	G,NA	C,NA	0.9334,NA	-0.0128821,NA	0.00792989,NA	0.981844,NA	0.000855174	0.00145733
3	rs77691570	169996500	A,A	G,G	0.940358,0.969246	0.0255104,0.0132745	0.00834865,0.0247591	2.64862,0.227783	0.0008497	0.00136944
3	rs4533724	170042281	T,T	C,C	0.644135,0.71627	0.017757,-0.00942954	0.0041296,0.00948227	4.76735,0.494838	0.000845683	0.0111139
3	rs117382577	170553560	NA,T	NA,C	NA,0.978175	NA,-0.0438844	NA,0.0292559	NA,0.874163	0.000843922	0.00136781
3	rs2706715	170064560	C,C	T,T	0.354871,0.28373	-0.017906,0.00897088	0.0041322,0.00948227	4.83297,0.463298	0.000842836	0.0111411
3	rs75959065	170805790	T,NA	C,NA	0.971173,NA	0.00880215,NA	0.0118166,NA	0.340718,NA	0.000840802	0.00127108
3	rs1976543	170052646	C,C	T,T	0.355865,0.28373	-0.0178021,0.00902123	0.0041296,0.00948227	4.78878,0.466721	0.000840719	0.0110826
3	rs72708570	170196529	T,NA	C,NA	0.981113,NA	-0.0178158,NA	0.0145245,NA	0.65763,NA	0.000839985	0.00128398
3	rs6553458	170698024	T,NA	C,NA	0.189861,NA	0.00885549,NA	0.00504129,NA	1.10244,NA	0.000833393	0.00129907
3	rs115718515	169832544	A,NA	G,NA	0.964215,NA	0.0198758,NA	0.0106439,NA	1.20863,NA	0.000829217	0.00132843
3	rs35093262	170285637	G,NA	A,NA	0.971173,NA	-0.0101156,NA	0.0118166,NA	0.40675,NA	0.000828717	0.00123722
3	rs113446137	170600823	G,NA	C,NA	0.976143,NA	-0.0168923,NA	0.0129561,NA	0.716019,NA	0.000824134	0.00124959
3	rs34165464	170545775	G,NA	A,NA	0.971173,NA	-0.0109015,NA	0.0118166,NA	0.448259,NA	0.000822382	0.00123493
3	rs72708561	170183856	A,NA	G,NA	0.981113,NA	-0.0174945,NA	0.0145245,NA	0.641299,NA	0.000821481	0.00117854
3	rs2608847	170011441	C,C	T,T	0.403579,0.375992	-0.0159354,-0.00473896	0.00402994,0.00882508	4.1148,0.22821	0.000818402	0.00541019
3	rs11132817	170721728	NA,G	NA,C	NA,0.026786	NA,0.0346798	NA,0.0264756	NA,0.720707	0.000817079	0.0013257
3	rs13111156	170468346	G,NA	C,NA	0.972167,NA	-0.010988,NA	0.0120196,NA	0.442945,NA	0.000813869	0.00122406
3	rs148302840	170529767	NA,A	NA,C	NA,0.983135	NA,0.0348288	NA,0.0331973	NA,0.53149	0.000811398	0.00131241
3	rs6553421	170065351	C,C	T,T	0.647117,0.71627	0.0177429,-0.00938052	0.00413745,0.00948227	4.74475,0.491429	0.000811143	0.0104462
3	rs144948802	170044901	A,NA	G,NA	0.987078,NA	0.0378701,NA	0.0175062,NA	1.51538,NA	0.00080616	0.00150912
3	rs68125812	170286487	T,NA	G,NA	0.971173,NA	-0.00991347,NA	0.0118166,NA	0.396315,NA	0.000805792	0.00120399
3	rs114731121	170034573	A,NA	C,NA	0.987078,NA	0.0378607,NA	0.0175062,NA	1.5148,NA	0.000805459	0.00150773
3	rs35761730	170077060	G,NA	T,NA	0.863817,NA	0.0152012,NA	0.00576457,NA	2.07757,NA	0.000802525	0.00217661
3	rs72706455	170075637	A,NA	G,NA	0.863817,NA	0.0152012,NA	0.00576457,NA	2.07757,NA	0.000802525	0.00217661
3	rs143833818	170034603	G,NA	C,NA	0.987078,NA	0.0378165,NA	0.0175062,NA	1.51203,NA	0.000802147	0.0015012
3	rs7686931	170062945	C,C	T,T	0.647117,0.71627	0.0177429,-0.00922449	0.00413745,0.00948227	4.74475,0.480638	0.000802006	0.0102999
3	rs2660412	170144155	A,A	G,G	0.478131,0.220238	-0.00202521,0.0186374	0.00395809,0.0103152	0.215464,1.15001	0.0008008	0.00127809
3	rs6553419	170045859	A,A	G,G	0.643141,0.71627	0.0176982,-0.00902622	0.00412703,0.00948227	4.74475,0.467061	0.000800504	0.0102891
3	rs11132796	170012452	A,A	G,G	0.404573,0.37996	-0.0158849,-0.00492632	0.00402835,0.00880693	4.09489,0.239645	0.00080048	0.00530688
3	rs10017472	170037323	A,A	G,G	0.644135,0.696429	0.017757,-0.00899619	0.0041296,0.00929682	4.76735,0.477278	0.000799959	0.0102903
3	rs113165277	170124206	G,NA	A,NA	0.99503,NA	-0.0333289,NA	0.0281148,NA	0.627388,NA	0.000799687	0.00120398
3	rs112719768	170267430	T,NA	C,NA	0.966203,NA	-0.0306272,NA	0.0109412,NA	2.29056,NA	0.000798457	0.00142894
3	rs11132797	170012458	T,T	C,C	0.404573,0.37996	-0.0158849,-0.00487705	0.00402835,0.00880693	4.09489,0.236772	0.000798078	0.00529229
3	rs10866333	170068750	A,A	G,G	0.647117,0.71627	0.0176091,-0.0100444	0.00413745,0.00948227	4.68176,0.538395	0.000797324	0.0100778
3	rs7693374	170055987	T,T	C,C	0.647117,0.71627	0.0177429,-0.00907475	0.00413745,0.00948227	4.74475,0.47037	0.000793518	0.0101637
3	rs2706729	170144631	A,A	G,G	0.478131,0.220238	-0.00207103,0.0186374	0.00395809,0.0103152	0.221265,1.15001	0.000793106	0.00126678
3	rs2660411	170144375	A,A	G,G	0.478131,0.220238	-0.00207103,0.0186374	0.00395809,0.0103152	0.221265,1.15001	0.000793106	0.00126678
3	rs139070494	170049375	T,NA	G,NA	0.987078,NA	0.0376433,NA	0.0175062,NA	1.50125,NA	0.000789367	0.00147601
3	rs11730781	170011843	A,A	G,G	0.404573,0.381944	-0.0158849,-0.00467032	0.00402835,0.00879811	4.09489,0.225092	0.000788519	0.0052364
3	rs2660409	170144763	C,C	T,T	0.477137,0.220238	-0.00175035,0.0182858	0.00395844,0.0103152	0.181538,1.11761	0.000784795	0.00124612
3	rs2660407	170145749	A,A	G,G	0.477137,0.220238	-0.00175035,0.0182858	0.00395844,0.0103152	0.181538,1.11761	0.000784795	0.00124612
3	rs10023601	170052555	T,T	A,A	0.646123,0.71627	0.0175979,-0.00928003	0.00413481,0.00948227	4.68176,0.484468	0.00078392	0.00994725
3	rs111850317	170620871	G,NA	A,NA	0.976143,NA	-0.0164819,NA	0.0129561,NA	0.691806,NA	0.000782684	0.00118825
3	rs142636087	170774024	C,NA	T,NA	0.989066,NA	0.0303515,NA	0.0190121,NA	0.957061,NA	0.000779986	0.00127578
3	rs6833014	170040860	T,T	C,C	0.646123,0.71627	0.0175502,-0.00953405	0.00413481,0.00948227	4.65938,0.502138	0.000779547	0.00982892
3	rs2706730	170146155	G,G	A,A	0.477137,0.220238	-0.00175035,0.0182393	0.00395844,0.0103152	0.181538,1.11335	0.000777839	0.00123499
3	rs35819488	170283165	C,NA	T,NA	0.971173,NA	-0.0096296,NA	0.0118166,NA	0.38183,NA	0.00077504	0.00115939
3	rs77659893	170605788	C,NA	T,NA	0.976143,NA	-0.0163811,NA	0.0129561,NA	0.685911,NA	0.000772935	0.00117381
3	rs2660406	170145855	T,T	A,A	0.477137,0.220238	-0.0017962,0.0182393	0.00395844,0.0103152	0.187088,1.11335	0.000769884	0.00122331
3	rs10050036	170076059	G,G	A,A	0.686879,0.905754	0.0168699,-0.0191705	0.00426327,0.0146307	4.11983,0.721021	0.000763957	0.00803566
3	rs10024401	170077540	G,G	A,A	0.686879,0.905754	0.0168219,-0.0192842	0.00426327,0.0146307	4.09937,0.727039	0.000754192	0.00786491
3	rs9312445	170077432	G,G	A,A	0.686879,0.905754	0.0168219,-0.0192842	0.00426327,0.0146307	4.09937,0.727039	0.000754192	0.00786491
3	rs10013790	170078985	C,C	T,T	0.686879,0.905754	0.0168219,-0.0192301	0.00426327,0.0146307	4.09937,0.724171	0.000751124	0.00782743
3	rs10050030	170075671	G,G	A,A	0.686879,0.905754	0.0168219,-0.0191705	0.00426327,0.0146307	4.09937,0.721021	0.000747775	0.00778652
3	rs10518039	170077789	G,G	A,A	0.686879,0.905754	0.0167738,-0.0194521	0.00426327,0.0146307	4.07897,0.735959	0.000747755	0.00773638
3	rs2608848	170011393	T,T	G,G	0.406561,0.377976	-0.0159653,-0.00467977	0.00402521,0.00881592	4.13675,0.225092	0.000747025	0.00488165
3	rs141563402	170143629	NA,G	NA,A	NA,0.926587	NA,-0.0232585	NA,0.0163898	NA,0.807223	0.000745663	0.00122116
3	rs28470351	170074197	T,T	C,C	0.686879,0.905754	0.0168219,-0.0191163	0.00426327,0.0146307	4.09937,0.718163	0.000744752	0.00774961
3	rs2660405	170147604	C,C	T,T	0.477137,0.220238	-0.00184205,0.0180894	0.00395844,0.0103152	0.192679,1.0997	0.000740657	0.00117753
3	rs145175806	170060118	C,NA	T,NA	0.987078,NA	0.0369195,NA	0.0175062,NA	1.45656,NA	0.000738868	0.00137663
3	rs28647950	170078203	T,T	C,C	0.686879,0.905754	0.0167738,-0.0192842	0.00426327,0.0146307	4.07897,0.727039	0.000738309	0.0076221
3	rs140171351	170061783	T,NA	G,NA	0.987078,NA	0.0368703,NA	0.0175062,NA	1.45355,NA	0.000735599	0.00137021
3	rs75902603	170061055	C,NA	T,NA	0.987078,NA	0.0368703,NA	0.0175062,NA	1.45355,NA	0.000735599	0.00137021
3	rs13128986	170077930	T,T	A,A	0.686879,0.905754	0.0167738,-0.0192301	0.00426327,0.0146307	4.07897,0.724171	0.000735306	0.00758579
3	rs138994220	170062758	A,NA	G,NA	0.987078,NA	0.0368261,NA	0.0175062,NA	1.45084,NA	0.000732675	0.00136447
3	rs2706727	170147015	T,T	C,C	0.477137,0.220238	-0.00197956,0.0181876	0.00395844,0.0103152	0.209705,1.10864	0.000732574	0.00116756
3	rs12499905	170139143	G,G	A,A	0.478131,0.220238	-0.00230006,0.01845	0.00395809,0.0103152	0.250905,1.13269	0.000730213	0.00117049
3	rs10049792	170075731	T,T	C,C	0.686879,0.905754	0.0167738,-0.0191163	0.00426327,0.0146307	4.07897,0.718163	0.000729068	0.00751038
3	rs117788093	170285579	NA,G	NA,C	NA,0.969246	NA,0.0226749	NA,0.0247591	NA,0.443986	0.000728356	0.0011921
3	rs555086562	169999640	NA,A	NA,C	NA,0.962302	NA,-0.022082	NA,0.0224433	NA,0.487899	0.000727614	0.00116932
3	rs2660410	170144392	T,T	C,C	0.478131,0.220238	-0.00207103,0.0181876	0.00395809,0.0103152	0.221265,1.10864	0.000727268	0.00116088
3	rs72700363	170797015	T,NA	A,NA	0.979125,NA	-0.025095,NA	0.0138296,NA	1.15747,NA	0.000724243	0.00119944
3	rs138536928	170068067	G,NA	C,NA	0.987078,NA	0.0366803,NA	0.0175062,NA	1.44194,NA	0.00072316	0.00134577
3	rs111582472	170611521	C,NA	T,NA	0.976143,NA	-0.0158332,NA	0.0129561,NA	0.654267,NA	0.000722804	0.00109954
3	rs113274113	170612344	G,NA	T,NA	0.976143,NA	-0.0158332,NA	0.0129561,NA	0.654267,NA	0.000722804	0.00109954
3	rs2706746	170013605	A,A	G,G	0.404573,0.374008	-0.0158407,-0.00374429	0.00402835,0.00883443	4.07503,0.172831	0.000721013	0.00478124
3	rs79936568	170068454	T,NA	A,NA	0.987078,NA	0.0365935,NA	0.0175062,NA	1.43665,NA	0.000717581	0.00133482
3	rs139690961	170064435	T,NA	C,NA	0.987078,NA	0.0365935,NA	0.0175062,NA	1.43665,NA	0.000717581	0.00133482
3	rs114673275	170435017	T,NA	C,NA	0.982107,NA	0.01501,NA	0.014915,NA	0.502739,NA	0.000717028	0.00114669
3	rs2706750	170136538	G,G	A,A	0.478131,0.220238	-0.00234585,0.0183986	0.00395809,0.0103152	0.256961,1.12795	0.000716621	0.0011495
3	rs143371482	169895131	NA,C	NA,T	NA,0.97123	NA,-0.0348022	NA,0.0255725	NA,0.760605	0.000716423	0.00116691
3	rs7660681	170072418	G,G	A,A	0.686879,0.905754	0.0167306,-0.0191163	0.00426327,0.0146307	4.06065,0.718163	0.000715312	0.00730225
3	rs7670734	170072583	A,A	T,T	0.686879,0.905754	0.0167306,-0.0191163	0.00426327,0.0146307	4.06065,0.718163	0.000715312	0.00730225
3	rs17710102	170198039	C,C	T,T	0.87674,0.894841	0.0144692,-0.00874813	0.00601441,0.013935	1.79211,0.275604	0.00071496	0.00118955
3	rs7689533	170081113	C,C	T,T	0.686879,0.905754	0.0167306,-0.0190973	0.00426327,0.0146307	4.06065,0.717162	0.000714299	0.00729012
3	rs2706743	170022675	A,A	G,G	0.363817,0.294643	-0.0168839,0.00600465	0.00410967,0.00937671	4.39954,0.282391	0.00071299	0.0082215
3	rs2706748	170136993	T,T	C,C	0.477137,0.220238	-0.00207121,0.0181001	0.00395844,0.0103152	0.221265,1.10068	0.00070684	0.00112816
3	rs2706726	170148177	T,T	C,C	0.477137,0.220238	-0.00202539,0.0180377	0.00395844,0.0103152	0.215464,1.09502	0.000705182	0.00112454
3	rs2446172	170013535	T,T	A,A	0.404573,0.373016	-0.0157921,-0.0037463	0.00402835,0.00883916	4.05323,0.172831	0.000704258	0.00462815
3	rs77494005	170126245	NA,G	NA,A	NA,0.924603	NA,-0.0214469	NA,0.0161901	NA,0.732188	0.000703804	0.00115323
3	rs114261137	170720293	G,NA	A,NA	0.992048,NA	0.0429947,NA	0.0222601,NA	1.27225,NA	0.000702201	0.00119251
3	rs72700306	170743230	T,T	C,C	0.966203,0.972222	-0.011036,-0.0501528	0.0109412,0.0260119	0.504266,1.26885	0.000701566	0.00107651
3	rs55696229	170584625	T,NA	C,NA	0.983101,NA	0.0133911,NA	0.0153396,NA	0.417169,NA	0.000701455	0.00109593
3	rs1876398	170146632	A,A	G,G	0.676938,0.894841	-0.000636009,-0.0182982	0.00422788,0.013935	0.0553084,0.723205	0.000694493	0.00123113
3	rs2706754	170131798	T,T	G,G	0.478131,0.217262	-0.00253355,0.0182407	0.00395809,0.0103658	0.282238,1.10536	0.000690974	0.00111202
3	rs146539871	170010692	NA,C	NA,T	NA,0.958333	NA,-0.0152807	NA,0.0213919	NA,0.323279	0.000688484	0.00109735
3	rs72706478	170101917	T,NA	C,NA	0.980119,NA	-0.0153021,NA	0.0141639,NA	0.55287,NA	0.000687652	0.00100031
3	rs2706751	170133956	T,T	C,C	0.477137,0.220238	-0.00220866,0.0181001	0.00395844,0.0103152	0.238922,1.10068	0.000687536	0.00109992
3	rs2660404	170149701	C,C	A,A	0.477137,0.220238	-0.00184205,0.0176917	0.00395844,0.0103152	0.192679,1.06387	0.000687248	0.00109201
3	rs2706724	170150099	A,A	G,G	0.477137,0.220238	-0.00184205,0.0176917	0.00395844,0.0103152	0.192679,1.06387	0.000687248	0.00109201
3	rs116259402	170016133	A,NA	C,NA	0.988072,NA	0.0360964,NA	0.0182119,NA	1.32352,NA	0.000685625	0.00105895
3	rs78757016	170626300	T,NA	G,NA	0.976143,NA	-0.0153907,NA	0.0129561,NA	0.629172,NA	0.00068556	0.00104432
3	rs116599133	170109868	A,NA	G,NA	0.993042,NA	0.0420447,NA	0.0237851,NA	1.11287,NA	0.000683865	0.00102291
3	rs190888366	170456995	NA,T	NA,C	NA,0.983135	NA,0.0340045	NA,0.0331973	NA,0.514726	0.000682534	0.00111172
3	rs2706752	170132573	C,C	T,T	0.477137,0.217262	-0.00230026,0.0179926	0.00395844,0.0103658	0.250905,1.08299	0.000681079	0.00109153
3	rs146418622	170746836	NA,A	NA,G	NA,0.987103	NA,0.0336314	NA,0.0378862	NA,0.426311	0.000679244	0.00111051
3	rs2660432	170075171	C,C	T,T	0.349901,0.279762	-0.0176401,0.0079631	0.0041455,0.00952293	4.68023,0.394651	0.000676772	0.00818059
3	rs150916210	170099195	NA,A	NA,G	NA,0.978175	NA,-0.0393155	NA,0.0292559	NA,0.747152	0.00067654	0.00108793
3	rs78820824	170234781	C,NA	T,NA	0.993042,NA	0.0502027,NA	0.0237851,NA	1.45842,NA	0.000676356	0.00100894
3	rs2660419	170132320	T,T	C,C	0.477137,0.217262	-0.00230026,0.017941	0.00395844,0.0103658	0.250905,1.07836	0.000674454	0.00108083
3	rs2446173	170026799	C,C	T,T	0.641153,0.715278	0.0173928,-0.0069927	0.00412196,0.00947229	4.61119,0.336886	0.000672648	0.00801701
3	rs78422846	170606826	T,NA	C,NA	0.976143,NA	-0.0152211,NA	0.0129561,NA	0.619667,NA	0.000672005	0.00102421
3	rs78526124	170142937	NA,T	NA,C	NA,0.93254	NA,0.016023	NA,0.017043	NA,0.459497	0.000668956	0.0010839
3	rs79122457	170230477	C,NA	T,NA	0.932406,NA	-0.0117282,NA	0.00787557,NA	0.865069,NA	0.000668443	0.00113826
3	rs75717019	170116726	NA,T	NA,C	NA,0.946429	NA,-0.0290926	NA,0.0189842	NA,0.901673	0.000667224	0.00107189
3	rs2660430	170083208	C,C	T,T	0.349901,0.27877	-0.0175027,0.00878663	0.0041455,0.0095333	4.6161,0.447701	0.000664518	0.00789595
3	rs2660401	170156981	G,G	A,A	0.337972,0.217262	8.98983e-05,0.0179705	0.00417985,0.0103658	0.00751682,1.08101	0.000664432	0.00116989
3	rs2660417	170133366	A,A	C,C	0.478131,0.220238	-0.00225426,0.0180024	0.00395809,0.0103152	0.244892,1.09182	0.000663651	0.00106255
3	rs142095087	170153172	NA,G	NA,A	NA,0.928571	NA,0.0151037	NA,0.0165981	NA,0.440282	0.000660794	0.00107193
3	rs10006579	170685934	A,A	T,T	0.235586,0.029762	0.0102501,0.0243315	0.00465908,0.0251555	1.55587,0.477005	0.000660226	0.000996869
3	rs2009329	170075130	T,T	A,A	0.652087,0.72123	0.0174799,-0.00857725	0.00415099,0.0095333	4.59479,0.433831	0.000658021	0.00778153
3	rs79901668	170821918	NA,T	NA,C	NA,0.944444	NA,-0.0221113	NA,0.0186617	NA,0.626947	0.000657482	0.00105666
3	rs77826410	170523025	A,NA	T,NA	0.972167,NA	-0.00932051,NA	0.0120196,NA	0.358449,NA	0.000654583	0.000990651
3	rs139971598	170229662	G,NA	A,NA	0.935388,NA	-0.0120414,NA	0.00804241,NA	0.87182,NA	0.000653529	0.00112106
3	rs67757785	170496573	G,NA	T,NA	0.972167,NA	-0.00926203,NA	0.0120196,NA	0.355604,NA	0.000649823	0.000983663
3	rs113582743	170004004	T,T	C,C	0.413519,0.430556	-0.0146486,-0.00761409	0.00401481,0.00863302	3.579,0.422748	0.000645798	0.00329381
3	rs78250062	169913408	G,NA	A,NA	0.983101,NA	-0.0190899,NA	0.0153396,NA	0.670962,NA	0.000645467	0.0010149
3	rs10004048	170075273	T,T	C,C	0.652087,0.72123	0.017432,-0.00862683	0.00415099,0.0095333	4.57263,0.437101	0.000644898	0.00755083
3	rs72706403	169981385	C,NA	G,NA	0.99503,NA	-0.048602,NA	0.0281148,NA	1.07643,NA	0.000644153	0.000962767
3	rs13143698	170081658	T,T	C,C	0.687873,0.905754	0.0165174,-0.018876	0.00426697,0.0146307	3.96501,0.705545	0.000643824	0.00623076
3	rs17544477	170101700	A,NA	G,NA	0.866799,NA	0.00763753,NA	0.00581871,NA	0.722795,NA	0.000639899	0.0011358
3	rs111275568	169974875	T,T	C,C	0.847913,0.965278	0.00808116,0.0460956	0.00550577,0.0233493	0.847196,1.3155	0.000639791	0.000992019
3	rs4072953	170030756	C,C	G,G	0.642147,0.714286	0.0172245,-0.00776799	0.00412449,0.0094624	4.52802,0.385435	0.000639054	0.00743485
3	rs116800166	170009719	T,NA	C,NA	0.987078,NA	0.0352426,NA	0.0175062,NA	1.35558,NA	0.000637997	0.00117891
3	rs2706728	170143131	A,A	C,C	0.477137,0.220238	-0.00225446,0.0177381	0.00395844,0.0103152	0.244892,1.06802	0.000636469	0.00101849
3	rs6553422	170085864	A,A	G,G	0.686879,0.906746	0.0164129,-0.0192687	0.00426327,0.0147003	3.92737,0.721393	0.000636336	0.00608387
3	rs7656963	170083762	T,T	A,A	0.687873,0.905754	0.0163795,-0.0190838	0.00426697,0.0146307	3.90764,0.716452	0.000636157	0.00609214
3	rs28434736	170018326	A,A	G,G	0.821074,0.693452	0.0160004,-0.00603573	0.00515836,0.00927141	2.71598,0.288156	0.000632286	0.00194043
3	rs79433682	170563853	C,NA	T,NA	0.993042,NA	-0.0443174,NA	0.0237851,NA	1.20462,NA	0.000632199	0.000963668
3	rs1500931	170728533	A,A	T,T	0.034791,0.026786	0.00859287,0.0532459	0.0107894,0.0264756	0.370807,1.35349	0.000631957	0.000975661
3	rs7655908	170083065	C,C	T,T	0.686879,0.905754	0.0164556,-0.0190434	0.00426327,0.0146307	3.94518,0.714321	0.000631757	0.00608398
3	rs56923491	170405433	NA,A	NA,G	NA,0.96627	NA,-0.0341487	NA,0.023678	NA,0.826111	0.000631475	0.00102628
3	rs13130334	170018366	G,G	A,A	0.821074,0.693452	0.0160004,-0.00598243	0.00515836,0.00927141	2.71598,0.285032	0.000629747	0.00193236
3	rs13129259	170086862	T,T	C,C	0.686879,0.906746	0.0163653,-0.0193225	0.00426327,0.0147003	3.90764,0.724223	0.000626271	0.00593287
3	rs139978403	170687760	NA,T	NA,C	NA,0.982143	NA,0.0279534	NA,0.0322783	NA,0.41287	0.000624795	0.00101814
3	rs2706725	170149020	C,C	T,T	0.472167,0.220238	-0.00239306,0.0178414	0.00396044,0.0103152	0.263059,1.07729	0.000623573	0.0010022
3	rs141924328	170662302	NA,C	NA,G	NA,0.986111	NA,-0.045018	NA,0.0365264	NA,0.662002	0.000623519	0.00101106
3	rs144196114	170721416	NA,A	NA,G	NA,0.978175	NA,-0.0340909	NA,0.0292559	NA,0.612768	0.000621943	0.00100781
3	rs2608852	170014786	T,T	C,C	0.405567,0.373016	-0.0156974,-0.00316408	0.00402677,0.00883916	4.01376,0.142443	0.000621701	0.0039852
3	rs3109088	170090938	C,C	G,G	0.349901,0.27381	-0.0172182,0.00938837	0.0041455,0.00958635	4.48484,0.484911	0.000621359	0.00695633
3	rs113350051	170390045	A,NA	G,NA	0.969185,NA	-0.0305923,NA	0.0114407,NA	2.12518,NA	0.000620192	0.00108945
3	rs13111508	170646968	C,C	T,T	0.701789,0.979167	0.016752,0.0644553	0.0043219,0.0299292	3.97408,1.50484	0.000619901	0.000998217
3	rs7677704	170083550	A,A	G,G	0.686879,0.905754	0.0164129,-0.0190247	0.00426327,0.0146307	3.92737,0.713341	0.00061956	0.0059123
3	rs34829072	170475670	T,NA	C,NA	0.972167,NA	-0.00881707,NA	0.0120196,NA	0.334215,NA	0.000615181	0.000932784
3	rs144942254	169898777	NA,A	NA,G	NA,0.975198	NA,0.0306952	NA,0.0274863	NA,0.578225	0.000614965	0.00099846
3	rs1827994	170087687	T,T	C,C	0.686879,0.906746	0.0163178,-0.0192687	0.00426327,0.0147003	3.88796,0.721393	0.000611452	0.00573178
3	rs1976545	170088024	A,A	T,T	0.686879,0.906746	0.0163178,-0.0192687	0.00426327,0.0147003	3.88796,0.721393	0.000611452	0.00573178
3	rs6814875	170723363	NA,T	NA,C	NA,0.026786	NA,0.027677	NA,0.0264756	NA,0.528931	0.000610444	0.000990705
3	rs1551613	170018836	T,T	C,C	0.360835,0.352183	-0.016786,0.00420076	0.00411698,0.00894938	4.34133,0.194642	0.000610321	0.00462423
3	rs190602509	170013264	A,NA	G,NA	0.987078,NA	0.0346936,NA	0.0175062,NA	1.32329,NA	0.00060924	0.00112274
3	rs116431539	170025157	C,NA	T,NA	0.987078,NA	0.0346918,NA	0.0175062,NA	1.32318,NA	0.000609147	0.00112256
3	rs75791226	170585143	NA,A	NA,G	NA,0.93254	NA,0.010325	NA,0.017043	NA,0.263897	0.000608975	0.000996993
3	rs141250892	170690680	NA,T	NA,C	NA,0.984127	NA,0.0296667	NA,0.0342017	NA,0.413727	0.000605932	0.000987654
3	rs143031757	170025050	G,NA	A,NA	0.987078,NA	0.034603,NA	0.0175062,NA	1.318,NA	0.000604677	0.00111384
3	rs17055003	170463055	T,NA	C,NA	0.972167,NA	-0.00867189,NA	0.0120196,NA	0.327335,NA	0.000604457	0.000917024
3	rs7675937	170086146	C,C	T,T	0.686879,0.904762	0.0163653,-0.0189946	0.00426327,0.0145623	3.90764,0.716452	0.000602764	0.00568593
3	rs62334169	170141849	T,NA	A,NA	0.77833,NA	-0.0063164,NA	0.00475997,NA	0.73397,NA	0.000600515	0.00137624
3	rs13115031	170230625	T,T	C,C	0.201789,0.14881	-0.0170828,0.00304001	0.00492643,0.0120109	3.2797,0.0968086	0.000600244	0.00114925
3	rs13102088	170500243	T,NA	C,NA	0.972167,NA	-0.00857024,NA	0.0120196,NA	0.322547,NA	0.000597109	0.000906225
3	rs17054997	170459833	C,NA	A,NA	0.972167,NA	-0.00857024,NA	0.0120196,NA	0.322547,NA	0.000597109	0.000906225
3	rs1058871	170641512	G,NA	A,NA	0.980119,NA	0.0123252,NA	0.0141639,NA	0.415441,NA	0.000593171	0.000943143
3	rs149791508	169912965	T,NA	A,NA	0.982107,NA	-0.0185297,NA	0.014915,NA	0.66937,NA	0.000591841	0.000922783
3	rs572407476	169999648	NA,T	NA,C	NA,0.968254	NA,-0.0193465	NA,0.0243817	NA,0.369068	0.000590356	0.000951172
3	rs72990519	170777618	T,NA	C,NA	0.94334,NA	0.0118088,NA	0.00855199,NA	0.776419,NA	0.000590313	0.0010113
3	rs149247596	170416673	A,NA	G,NA	0.969185,NA	-0.0302,NA	0.0114407,NA	2.08102,NA	0.000590103	0.00103474
3	rs556034250	169999649	NA,G	NA,A	NA,0.968254	NA,-0.0193226	NA,0.0243817	NA,0.368489	0.000589808	0.000950296
3	rs35895340	170311302	T,NA	C,NA	0.972167,NA	-0.00845966,NA	0.0120196,NA	0.317365,NA	0.000589265	0.000894692
3	rs36020763	170499133	G,NA	T,NA	0.972167,NA	-0.00842499,NA	0.0120196,NA	0.315746,NA	0.000586836	0.000891122
3	rs66678120	170499801	G,NA	A,NA	0.972167,NA	-0.00842499,NA	0.0120196,NA	0.315746,NA	0.000586836	0.000891122
3	rs10021065	170089333	A,A	G,G	0.686879,0.905754	0.0163178,-0.0187691	0.00426327,0.0146307	3.88796,0.699961	0.000586742	0.00545393
3	rs2706713	170089950	G,G	A,A	0.350895,0.277778	-0.017207,0.00885108	0.0041428,0.00954375	4.48484,0.451356	0.000585768	0.00651199
3	rs72691053	170348984	A,NA	T,NA	0.920477,NA	0.0254348,NA	0.0073078,NA	3.30062,NA	0.000584498	0.000931455
3	rs140857235	169884883	NA,G	NA,A	NA,0.977182	NA,0.031542	NA,0.0286274	NA,0.567763	0.000583635	0.00094706
3	rs142932004	170248586	G,NA	C,NA	0.957256,NA	0.0249753,NA	0.00977441,NA	1.97415,NA	0.00058189	0.00107434
3	rs4692575	170733053	T,T	C,C	0.034791,0.026786	0.00918181,0.0512985	0.0107894,0.0264756	0.40366,1.2784	0.000581703	0.000895477
3	rs147325529	170310795	NA,C	NA,T	NA,0.967262	NA,-0.0321782	NA,0.0240217	NA,0.743781	0.000580361	0.000942698
3	rs62334476	170406047	G,NA	A,NA	0.986084,NA	0.00922193,NA	0.0168779,NA	0.232995,NA	0.00058003	0.00089545
3	rs72991155	170330025	A,NA	G,NA	0.972167,NA	-0.00832328,NA	0.0120196,NA	0.311013,NA	0.000579798	0.000880772
3	rs71622347	170453331	A,NA	G,NA	0.972167,NA	-0.00832328,NA	0.0120196,NA	0.311013,NA	0.000579798	0.000880772
3	rs75992632	170013671	NA,C	NA,T	NA,0.978175	NA,-0.0238116	NA,0.0292559	NA,0.381222	0.00057715	0.00097326
3	rs150430334	170583359	NA,C	NA,T	NA,0.93254	NA,0.00925517	NA,0.017043	NA,0.231291	0.000573687	0.000938798
3	rs140752517	170707238	NA,C	NA,T	NA,0.985119	NA,0.0371069	NA,0.0353055	NA,0.532765	0.000573354	0.000931908
3	rs73866253	170065647	NA,G	NA,C	NA,0.876984	NA,-0.0166942	NA,0.0130145	NA,0.699876	0.000571555	0.00093951
3	rs17054719	170002523	G,NA	A,NA	0.942346,NA	-0.0116521,NA	0.00848241,NA	0.770726,NA	0.000571513	0.000857827
3	rs79343082	170103291	NA,G	NA,A	NA,0.930556	NA,0.013146	NA,0.0168156	NA,0.362162	0.00057033	0.000924522
3	rs34335628	170442694	C,NA	T,NA	0.972167,NA	-0.00817796,NA	0.0120196,NA	0.304291,NA	0.000569955	0.000866296
3	rs66950983	170391533	A,NA	T,NA	0.972167,NA	-0.00817796,NA	0.0120196,NA	0.304291,NA	0.000569955	0.000866296
3	rs75589929	170443810	C,NA	T,NA	0.987078,NA	0.0323092,NA	0.0175062,NA	1.18741,NA	0.000568415	0.000924136
3	rs112549843	170171128	T,T	G,G	0.946322,0.972222	-0.00662842,-0.0219927	0.00877248,0.0260119	0.34689,0.400293	0.000567441	0.000780656
3	rs6822168	170034278	NA,A	NA,C	NA,0.876984	NA,-0.016566	NA,0.0130145	NA,0.692385	0.000566434	0.000930985
3	rs140720222	170287324	T,NA	C,NA	0.991054,NA	0.0427821,NA	0.0209976,NA	1.38089,NA	0.000566403	0.000855091
3	rs13112591	170203848	C,C	A,A	0.506958,0.780754	0.0229002,0.00341126	0.00395468,0.0103319	8.15422,0.130022	0.000564183	0.00151146
3	rs34413230	170445599	T,NA	C,NA	0.972167,NA	-0.00802774,NA	0.0120196,NA	0.297393,NA	0.00056004	0.00085171
3	rs67022599	170443793	A,NA	G,NA	0.972167,NA	-0.00802774,NA	0.0120196,NA	0.297393,NA	0.00056004	0.00085171
3	rs75914796	170047787	NA,C	NA,T	NA,0.876984	NA,-0.0163784	NA,0.0130145	NA,0.681479	0.000559107	0.000918789
3	rs79897345	170228695	T,NA	C,NA	0.935388,NA	-0.0111466,NA	0.00804241,NA	0.780539,NA	0.000556323	0.000950573
3	rs17543549	169927109	T,NA	C,NA	0.961233,NA	-0.0151052,NA	0.0102422,NA	0.853052,NA	0.000554847	0.000929643
3	rs116975891	170738128	NA,C	NA,T	NA,0.969246	NA,0.0191517	NA,0.0247591	NA,0.357324	0.000554161	0.000892704
3	rs117371461	169962437	NA,T	NA,C	NA,0.97619	NA,-0.0283925	NA,0.0280389	NA,0.506896	0.000553748	0.000900477
3	rs137968407	170546087	C,NA	T,NA	0.919483,NA	0.0246786,NA	0.00726648,NA	3.16543,NA	0.000553729	0.000877432
3	rs7689303	170203771	G,G	T,T	0.506958,0.780754	0.0228567,0.00336003	0.00395468,0.0103319	8.1258,0.12783	0.000552518	0.00147216
3	rs80003467	170056994	NA,G	NA,T	NA,0.892857	NA,-0.0170491	NA,0.0138207	NA,0.662827	0.000551789	0.000905569
3	rs6836768	170403114	C,NA	T,NA	0.970179,NA	-0.00677266,NA	0.0116239,NA	0.251712,NA	0.000550792	0.000828998
3	rs34259327	170376850	C,NA	G,NA	0.972167,NA	-0.00788233,NA	0.0120196,NA	0.290765,NA	0.000550686	0.000837946
3	rs17658335	169998230	A,A	G,G	0.474155,0.319444	-0.00889738,-0.0183348	0.00395959,0.00916798	1.60841,1.34186	0.000549374	0.00100002
3	rs17626533	170001536	T,NA	G,NA	0.930418,NA	0.019785,NA	0.00777053,NA	1.96291,NA	0.00054883	0.00122151
3	rs2706717	170101661	G,G	C,C	0.477137,0.220238	-0.00213799,0.0161949	0.00395844,0.0103152	0.229795,0.933997	0.000545892	0.000870201
3	rs13140560	170385243	C,NA	T,NA	0.972167,NA	-0.00778536,NA	0.0120196,NA	0.286372,NA	0.000544579	0.000828957
3	rs7683893	170203367	C,C	T,T	0.505964,0.777778	0.0228561,0.00506499	0.00395458,0.0102821	8.1258,0.206005	0.000542794	0.00145988
3	rs72708557	170176346	A,A	T,T	0.949304,0.973214	-0.00733585,-0.0234262	0.00901262,0.0264757	0.381249,0.424519	0.000542386	0.000747889
3	rs11132826	170801990	C,C	T,T	0.220676,0.304563	0.00147894,-0.0208364	0.00476763,0.00928829	0.121245,1.60419	0.00054206	0.000849586
3	rs35218368	170676095	A,NA	G,NA	0.970179,NA	0.0312986,NA	0.0116239,NA	2.14938,NA	0.00054193	0.000896727
3	rs76997292	169848277	NA,A	NA,C	NA,0.96131	NA,-0.023189	NA,0.0221651	NA,0.529485	0.000541131	0.000877704
3	rs1471172	170017860	A,A	G,G	0.359841,0.352183	-0.0165692,0.00370734	0.00411946,0.00894938	4.23912,0.168331	0.000541037	0.00387069
3	rs148033222	170465191	A,NA	G,NA	0.920477,NA	0.025022,NA	0.0073078,NA	3.2097,NA	0.000540054	0.000861267
3	rs35845927	170370056	G,NA	A,NA	0.972167,NA	-0.00768352,NA	0.0120196,NA	0.281781,NA	0.000538274	0.000819677
3	rs76139079	170170058	C,C	T,T	0.946322,0.972222	-0.00648264,-0.0213222	0.00877248,0.0260119	0.337316,0.384701	0.000538214	0.000741185
3	rs186541386	170701206	NA,G	NA,A	NA,0.975198	NA,0.0285153	NA,0.0274863	NA,0.523555	0.000537857	0.00087336
3	rs58382155	170537446	NA,T	NA,C	NA,0.968254	NA,-0.0302668	NA,0.0243817	NA,0.668638	0.000537364	0.000873477
3	rs74520699	170779349	A,NA	G,NA	0.944334,NA	0.0111307,NA	0.00862346,NA	0.705995,NA	0.000536936	0.000910096
3	rs145404133	170789498	NA,T	NA,C	NA,0.994048	NA,0.0430189	NA,0.0555718	NA,0.357671	0.000536719	0.000875669
3	rs1500929	170731116	T,T	C,C	0.034791,0.026786	0.00851952,0.0509424	0.0107894,0.0264756	0.366786,1.26489	0.000535967	0.000827847
3	rs75045661	170225541	G,NA	A,NA	0.935388,NA	-0.0109293,NA	0.00804241,NA	0.759049,NA	0.000535952	0.000914892
3	rs72692926	170475074	G,NA	C,NA	0.920477,NA	0.0249799,NA	0.0073078,NA	3.20048,NA	0.000535801	0.00085455
3	rs10022857	170741902	C,C	T,T	0.965209,0.974206	-0.00927628,-0.0513885	0.0107893,0.0269663	0.409027,1.24646	0.000534982	0.00082406
3	rs1500928	170731463	T,T	G,G	0.034791,0.026786	0.00856669,0.0508388	0.0107894,0.0264756	0.36937,1.26098	0.000534376	0.000825195
3	rs7653924	170202862	T,T	C,C	0.506958,0.78373	0.0226848,0.00207578	0.00395468,0.010383	8.01397,0.0749241	0.000532751	0.00138424
3	rs976316	170733902	T,T	C,C	0.034791,0.025794	0.00926062,0.0513452	0.0107894,0.0269661	0.408134,1.24487	0.000532733	0.000820662
3	rs7664461	170091563	T,T	C,C	0.687873,0.905754	0.0161038,-0.0186453	0.00426697,0.0146307	3.79423,0.693524	0.000532724	0.00472015
3	rs74431237	169826028	NA,G	NA,A	NA,0.960318	NA,-0.0221719	NA,0.0218976	NA,0.506842	0.000531327	0.000862787
3	rs17626527	169999196	C,C	G,G	0.924453,0.970238	0.0214372,0.021037	0.00748151,0.0251555	2.38034,0.394695	0.000531141	0.000838007
3	rs80039690	170025118	NA,A	NA,C	NA,0.946429	NA,-0.0041351	NA,0.0189842	NA,0.0821947	0.000529471	0.00085146
3	rs7658866	170789297	C,C	T,T	0.284294,0.304563	0.00355247,-0.0191104	0.00438317,0.00928829	0.379173,1.40185	0.000528172	0.000810347
3	rs369803872	170749650	NA,T	NA,C	NA,0.978175	NA,-0.0293413	NA,0.0292559	NA,0.500451	0.000528038	0.0008555
3	rs11132818	170731497	T,T	G,G	0.034791,0.026786	0.00838276,0.0508388	0.0107894,0.0264756	0.35933,1.26098	0.000526165	0.000813273
3	rs113701119	170810895	T,NA	G,NA	0.980119,NA	-0.020567,NA	0.0141639,NA	0.83421,NA	0.000525951	0.000891014
3	rs112437255	170819381	C,NA	A,NA	0.980119,NA	-0.020567,NA	0.0141639,NA	0.83421,NA	0.000525951	0.000891014
3	rs112921607	170668418	T,NA	A,NA	0.983101,NA	-0.0151348,NA	0.0153396,NA	0.4897,NA	0.000524891	0.000795055
3	rs149464053	170353142	NA,A	NA,G	NA,0.980159	NA,0.0232356	NA,0.0306528	NA,0.348301	0.000524675	0.000855753
3	rs72708546	170153219	A,A	G,G	0.947316,0.973214	-0.00672369,-0.0186305	0.0088502,0.0264757	0.349284,0.317286	0.000522344	0.000717666
3	rs72706406	169989724	A,A	G,G	0.912525,0.965278	-0.00342118,0.054435	0.00699802,0.0233493	0.20417,1.70475	0.000522342	0.000861968
3	rs74651261	170226833	G,NA	A,NA	0.935388,NA	-0.0107544,NA	0.00804241,NA	0.741958,NA	0.000520378	0.000887627
3	rs6858436	170087100	T,T	C,C	0.652087,0.722222	0.0168758,-0.00924352	0.00415099,0.00954375	4.31938,0.477851	0.000520305	0.0054366
3	rs74564606	170169494	G,G	A,A	0.946322,0.972222	-0.00634152,-0.0211772	0.00877248,0.0260119	0.328135,0.381359	0.000519934	0.000716964
3	rs7678842	170206820	A,A	G,G	0.774354,0.85119	0.0152958,-0.00523438	0.00472994,0.0120109	2.91311,0.1785	0.000519822	0.00100656
3	rs114907386	170402547	T,NA	C,NA	0.987078,NA	0.0323092,NA	0.0175062,NA	1.18741,NA	0.000519419	0.000835022
3	rs10032101	170794591	T,T	C,C	0.22167,0.305556	0.00212607,-0.0203572	0.00475997,0.00927981	0.183677,1.54888	0.000518434	0.000811981
3	rs62332690	169992227	A,A	G,G	0.755467,0.847222	0.00747599,0.0246283	0.00460006,0.0118816	0.982462,1.41806	0.000516689	0.000846473
3	rs12512610	170200798	A,A	T,T	0.506958,0.782738	0.022637,0.00227548	0.00395468,0.0103658	7.98304,0.0828902	0.000516665	0.00133749
3	rs75978537	170224046	C,NA	T,NA	0.935388,NA	-0.0107075,NA	0.00804241,NA	0.7374,NA	0.000516316	0.000880518
3	rs145651043	170088713	C,NA	A,NA	0.987078,NA	0.0326206,NA	0.0175062,NA	1.20475,NA	0.000516294	0.0009419
3	rs148385326	170143579	G,NA	A,NA	0.967197,NA	0.0166701,NA	0.0111,NA	0.875668,NA	0.000511049	0.000812348
3	rs10212903	169962348	A,NA	G,NA	0.95328,NA	-0.00876224,NA	0.0093687,NA	0.456366,NA	0.000510874	0.000809582
3	rs138444111	170223463	G,NA	A,NA	0.935388,NA	-0.0106222,NA	0.00804241,NA	0.729145,NA	0.000509055	0.000867811
3	rs75442477	170499745	NA,C	NA,T	NA,0.960318	NA,0.0118101	NA,0.0218976	NA,0.229401	0.000507349	0.000825377
3	rs78670123	170217378	G,NA	C,NA	0.935388,NA	-0.0105796,NA	0.00804241,NA	0.725031,NA	0.000505483	0.00086156
3	rs114921832	170210411	T,NA	C,NA	0.935388,NA	-0.0105648,NA	0.00804241,NA	0.723611,NA	0.000504256	0.000859414
3	rs33933790	170428901	T,NA	C,NA	0.920477,NA	0.0246213,NA	0.0073078,NA	3.12266,NA	0.000501623	0.000800555
3	rs4692697	170109620	C,C	T,T	0.477137,0.219246	-0.00222855,0.0160316	0.00395844,0.0103319	0.241509,0.918135	0.000500765	0.000799432
3	rs181993264	169967931	T,NA	C,NA	0.99006,NA	0.0306536,NA	0.01993,NA	0.90646,NA	0.000499742	0.000807008
3	rs12641867	170699083	C,C	T,T	0.225646,0.029762	0.00903604,0.0226721	0.00472994,0.0251555	1.25117,0.434813	0.000499355	0.000745931
3	rs77045473	170215815	A,NA	G,NA	0.935388,NA	-0.01049,NA	0.00804241,NA	0.716426,NA	0.000498106	0.000848654
3	rs4692709	170228549	T,T	C,C	0.460239,0.191468	-0.0228784,0.000357172	0.00396686,0.0108644	8.0941,0.0115418	0.00049623	0.00120851
3	rs112631874	170125858	T,NA	C,NA	0.969185,NA	-0.0265723,NA	0.0114407,NA	1.69464,NA	0.000491849	0.000867007
3	rs2706735	170151629	G,G	C,C	0.475149,0.220238	-0.00386923,0.0175552	0.00395919,0.0103152	0.483554,1.0517	0.000491501	0.000808356
3	rs28678973	170745306	C,C	T,T	0.964215,0.974206	-0.0103701,-0.0481411	0.0106439,0.0269663	0.481594,1.12946	0.000489559	0.000748746
3	rs74595969	170188693	T,NA	C,NA	0.988072,NA	0.0183346,NA	0.0182119,NA	0.502988,NA	0.000489022	0.000781579
3	rs12642650	170801162	NA,G	NA,A	NA,0.866071	NA,-0.0116279	NA,0.0125513	NA,0.450723	0.000488363	0.000791718
3	rs4072504	170740266	G,G	T,T	0.892644,0.969246	-0.00103064,-0.047552	0.00638686,0.0247591	0.0595818,1.26135	0.000488216	0.000753756
3	rs76156699	170216789	C,NA	T,NA	0.935388,NA	-0.0103577,NA	0.00804241,NA	0.703801,NA	0.000487517	0.000830133
3	rs79443760	169997166	NA,C	NA,A	NA,0.97123	NA,-0.0152894	NA,0.0255725	NA,0.259703	0.000487407	0.000803533
3	rs7662593	170206810	G,G	T,T	0.772366,0.848214	0.0153351,-0.00408937	0.0047153,0.0119134	2.94113,0.135843	0.000485999	0.000944598
3	rs3811812	169932669	NA,C	NA,T	NA,0.860119	NA,-0.0129707	NA,0.0123238	NA,0.533766	0.000485851	0.000795419
3	rs78078638	170743967	NA,G	NA,A	NA,0.974206	NA,-0.0215735	NA,0.0269663	NA,0.372941	0.000485706	0.000788832
3	rs182652372	170233760	G,NA	A,NA	0.969185,NA	0.00605837,NA	0.0114407,NA	0.224442,NA	0.000485038	0.000746797
3	rs144456952	170784923	A,NA	G,NA	0.99503,NA	0.0345466,NA	0.0281148,NA	0.659242,NA	0.000484796	0.000759883
3	rs4692564	170001257	T,T	G,G	0.049702,0.056548	-0.0232704,-0.00159441	0.00909751,0.0185069	1.97753,0.0308892	0.000482801	0.00105676
3	rs72698290	170734112	T,T	C,C	0.966203,0.974206	-0.0106647,-0.0487505	0.0109412,0.0269663	0.481889,1.151	0.00048214	0.000740389
3	rs57697968	170021273	T,T	C,C	0.860835,0.852183	0.0165938,0.00428145	0.00571235,0.0120441	2.4349,0.141325	0.000481659	0.00121313
3	rs182167598	170336656	NA,C	NA,A	NA,0.978175	NA,0.0219717	NA,0.0292559	NA,0.344246	0.000481542	0.000787417
3	rs150284432	169999562	T,T	C,C	0.959245,0.97123	0.027302,-0.00215809	0.00999958,0.0255725	2.19878,0.0302368	0.000480577	0.000831211
3	rs56303187	170728749	G,G	A,A	0.966203,0.973214	-0.00932749,-0.0491213	0.0109412,0.0264757	0.40458,1.1969	0.000479443	0.000740352
3	rs72708550	170161656	G,G	A,A	0.946322,0.972222	-0.00591321,-0.0214285	0.00877248,0.0260119	0.300795,0.387157	0.000479316	0.000663976
3	rs4692751	170706770	A,A	G,G	0.236581,0.029762	0.00976935,0.0195534	0.0046523,0.0251555	1.44687,0.359538	0.000479141	0.000724746
3	rs12650742	170706947	A,A	G,G	0.236581,0.029762	0.00976935,0.0194918	0.0046523,0.0251555	1.44687,0.358104	0.000478467	0.000723731
3	rs184696298	170169581	NA,T	NA,C	NA,0.977182	NA,-0.0246924	NA,0.0286274	NA,0.410735	0.00047839	0.000776929
3	rs80301183	170681004	NA,T	NA,C	NA,0.973214	NA,0.0197052	NA,0.0264757	NA,0.340359	0.000478103	0.00077973
3	rs77661390	170619885	NA,C	NA,T	NA,0.853175	NA,0.0135594	NA,0.0120777	NA,0.582409	0.00047804	0.000773174
3	rs7682121	170019561	C,C	T,T	0.857853,0.735119	0.0166711,-0.00173671	0.00566193,0.00968721	2.49005,0.066655	0.000478021	0.00119601
3	rs12644857	170706960	A,A	C,C	0.236581,0.029762	0.00976935,0.0194302	0.0046523,0.0251555	1.44687,0.356671	0.000477797	0.00072272
3	rs72698267	170726047	T,T	C,C	0.966203,0.97123	-0.0096486,-0.0479502	0.0109412,0.0255725	0.422677,1.21622	0.000477458	0.000735545
3	rs560432872	170417854	NA,T	NA,C	NA,0.965278	NA,0.0104234	NA,0.0233493	NA,0.18356	0.000476364	0.000775751
3	rs975764	170735533	T,T	G,G	0.034791,0.025794	0.00879788,0.050236	0.0107894,0.0269661	0.382129,1.20432	0.000476224	0.00073534
3	rs78027160	170074923	NA,T	NA,G	NA,0.899802	NA,-0.0145474	NA,0.0142364	NA,0.51307	0.000475868	0.000779866
3	rs2706712	170120777	T,T	A,A	0.442346,0.22123	-0.00302976,0.015057	0.00398085,0.0102986	0.350073,0.842459	0.000475615	0.000741981
3	rs10471158	170019730	T,T	C,C	0.857853,0.735119	0.0166711,-0.00155231	0.00566193,0.00968721	2.49005,0.0591402	0.000475207	0.00118907
3	rs148633180	170197624	NA,T	NA,C	NA,0.96131	NA,0.00139215	NA,0.0221651	NA,0.0223133	0.000474677	0.000761968
3	rs17710123	170198936	NA,G	NA,C	NA,0.858135	NA,-0.0138963	NA,0.0122515	NA,0.590597	0.000473738	0.000761633
3	rs77788684	170277015	T,NA	C,NA	0.986084,NA	0.0103002,NA	0.0168779,NA	0.266258,NA	0.000473484	0.000730526
3	rs114150784	169886172	T,NA	C,NA	0.987078,NA	-0.0242151,NA	0.0175062,NA	0.778343,NA	0.000473463	0.000751653
3	rs10034130	169992949	C,C	G,G	0.034791,0.030754	-0.0275357,0.00110742	0.0107894,0.0247591	1.97033,0.0157769	0.000472323	0.000796633
3	rs1995305	170737119	G,G	T,T	0.034791,0.025794	0.00824132,0.0508402	0.0107894,0.0269661	0.351676,1.22633	0.000472163	0.000731124
3	rs142324216	170605417	NA,C	NA,T	NA,0.963294	NA,0.00812781	NA,0.0227328	NA,0.142251	0.000469947	0.000753689
3	rs17543916	169998906	T,NA	C,NA	0.910537,NA	0.0159838,NA	0.00692737,NA	1.67703,NA	0.000467179	0.00091362
3	rs78506935	170081584	NA,G	NA,A	NA,0.899802	NA,-0.0141589	NA,0.0142364	NA,0.494914	0.00046684	0.000764839
3	rs115477334	170306472	T,NA	C,NA	0.977137,NA	0.0103416,NA	0.0132281,NA	0.362175,NA	0.000465278	0.000742083
3	rs77524784	170054360	NA,C	NA,T	NA,0.990079	NA,-0.0366104	NA,0.0431319	NA,0.402314	0.000463632	0.000755813
3	rs62332722	170095270	C,C	A,A	0.730616,0.921627	-0.00251093,-0.0194273	0.00445666,0.0159053	0.241728,0.653801	0.000461645	0.000848282
3	rs4692754	170733363	A,A	G,G	0.034791,0.026786	0.00847236,0.0487073	0.0107894,0.0264756	0.364209,1.1817	0.000460756	0.000711904
3	rs78769983	169842278	NA,A	NA,C	NA,0.952381	NA,-0.0123593	NA,0.0200728	NA,0.269156	0.000459218	0.000746463
3	rs76750479	169854906	NA,G	NA,A	NA,0.974206	NA,0.0172402	NA,0.0269663	NA,0.28182	0.000458588	0.000743331
3	rs4440180	170739535	G,G	C,C	0.892644,0.972222	-0.00112869,-0.0501715	0.00638686,0.0260119	0.0656387,1.26957	0.000458356	0.000709629
3	rs112944475	170169573	C,C	G,G	0.949304,0.973214	-0.00665308,-0.0224493	0.00901262,0.0264757	0.33687,0.401776	0.000457994	0.000635377
3	rs2706740	170115171	A,A	G,G	0.478131,0.220238	-0.00239164,0.0155473	0.00395809,0.0103152	0.263059,0.880239	0.000456745	0.000730098
3	rs11944018	170772753	G,G	T,T	0.144135,0.100198	-0.00338788,0.0286406	0.00562927,0.0142364	0.261786,1.35416	0.000455258	0.000743326
3	rs111752414	170736403	A,A	C,C	0.966203,0.974206	-0.0106647,-0.0477879	0.0109412,0.0269663	0.481889,1.11706	0.000454695	0.000698253
3	rs2660427	170110899	G,G	A,A	0.477137,0.219246	-0.00231909,0.0155715	0.00395844,0.0103319	0.25339,0.880154	0.000454421	0.000726085
3	rs62334894	169964726	A,NA	G,NA	0.921471,NA	-0.00989903,NA	0.00734995,NA	0.749484,NA	0.000453454	0.000762304
3	rs143862731	170130079	NA,C	NA,A	NA,0.948413	NA,0.00206205	NA,0.0193256	NA,0.0385662	0.000451451	0.000728848
3	rs2133954	170701875	G,G	A,A	0.224652,0.029762	0.00891155,0.0225491	0.00473736,0.0251555	1.22217,0.431746	0.000450826	0.000675377
3	rs143154839	170247756	T,NA	C,NA	0.993042,NA	0.0431917,NA	0.0237851,NA	1.15874,NA	0.000450259	0.00068244
3	rs4616717	169934938	C,NA	T,NA	0.033797,NA	-0.0213122,NA	0.0109412,NA	1.28879,NA	0.000450183	0.000792121
3	rs4692753	170726302	A,A	G,G	0.033797,0.026786	0.0088836,0.0486669	0.0109412,0.0264756	0.380044,1.18022	0.000448836	0.000694633
3	rs143607820	170416325	NA,A	NA,G	NA,0.979167	NA,-0.0290062	NA,0.0299292	NA,0.478252	0.000448614	0.000731574
3	rs10005869	170805987	NA,T	NA,C	NA,0.872024	NA,-0.0105219	NA,0.012796	NA,0.386243	0.000448186	0.000727754
3	rs143720453	169975957	NA,T	NA,C	NA,0.970238	NA,0.0188058	NA,0.0251555	NA,0.342263	0.000448177	0.000731206
3	rs4692685	169936232	C,NA	T,NA	0.032803,NA	-0.0213809,NA	0.0111001,NA	1.26697,NA	0.000447881	0.000779409
3	rs149611662	169888066	NA,A	NA,G	NA,0.992063	NA,0.0197731	NA,0.0481747	NA,0.166548	0.000447856	0.000728573
3	rs78905394	170619570	T,NA	C,NA	0.957256,NA	-0.018322,NA	0.00977441,NA	1.21565,NA	0.000446896	0.000760986
3	rs3109090	170113839	T,T	C,C	0.478131,0.220238	-0.00253355,0.0155695	0.00395809,0.0103152	0.282238,0.882065	0.000446617	0.000715624
3	rs6814791	170738438	C,C	T,T	0.035785,0.025794	0.00840469,0.0495765	0.0106439,0.0269661	0.366786,1.1805	0.000444756	0.000687201
3	rs12499756	170006761	T,T	C,C	0.420477,0.435516	-0.0137979,-0.00745132	0.00400528,0.00862135	3.2432,0.411806	0.000444353	0.00201974
3	rs77742101	170736879	T,T	G,G	0.966203,0.974206	-0.0106647,-0.0473809	0.0109412,0.0269663	0.481889,1.10287	0.000443723	0.000681408
3	rs191812982	170062994	NA,T	NA,C	NA,0.967262	NA,0.0168291	NA,0.0240217	NA,0.315544	0.000442811	0.000725129
3	rs2054223	170022705	A,A	G,G	0.946322,0.954365	0.0162923,-0.0314275	0.00877248,0.0204832	1.19872,0.903249	0.000442329	0.000989695
3	rs10035008	170738394	C,C	G,G	0.035785,0.025794	0.00840469,0.0494802	0.0106439,0.0269661	0.366786,1.17705	0.00044209	0.000683082
3	rs117569056	169931063	NA,A	NA,G	NA,0.96131	NA,-0.015696	NA,0.0221651	NA,0.319793	0.000441507	0.000716692
3	rs7340905	170207657	G,G	C,C	0.780318,0.847222	0.0145933,-0.00553477	0.00477536,0.0118816	2.6491,0.192913	0.000440932	0.000838967
3	rs2706741	170115329	C,C	T,T	0.477137,0.219246	-0.00248342,0.0155215	0.00395844,0.0103319	0.275385,0.876073	0.000440436	0.000705124
3	rs2660421	170127723	A,A	G,G	0.478131,0.218254	-0.00257932,0.0155468	0.00395809,0.0103488	0.288512,0.876073	0.000440296	0.000706674
3	rs6553400	169935400	C,NA	T,NA	0.032803,NA	-0.0214739,NA	0.0111001,NA	1.27538,NA	0.000439825	0.000778395
3	rs2706723	170107125	T,T	C,C	0.477137,0.22123	-0.00240962,0.0156151	0.00395844,0.0102986	0.265437,0.88787	0.00043876	0.00070355
3	rs144303105	170320799	A,NA	G,NA	0.977137,NA	0.00971366,NA	0.0132281,NA	0.334651,NA	0.000438685	0.000700143
3	rs72698298	170739138	A,A	T,T	0.966203,0.974206	-0.01057,-0.0473174	0.0109412,0.0269663	0.476242,1.10066	0.000438092	0.000673074
3	rs3113832	170116109	C,C	G,G	0.478131,0.220238	-0.00243742,0.0153487	0.00395809,0.0103152	0.269201,0.864045	0.000437718	0.000700023
3	rs189088003	170319622	NA,G	NA,A	NA,0.968254	NA,0.00997053	NA,0.0243817	NA,0.165842	0.00043741	0.000704125
3	rs3113831	170113263	T,T	C,C	0.477137,0.220238	-0.00227382,0.0152249	0.00395844,0.0103152	0.247429,0.854024	0.000437404	0.000697561
3	rs2706739	170111351	G,G	A,A	0.477137,0.220238	-0.00227382,0.0152032	0.00395844,0.0103152	0.247429,0.85227	0.000435802	0.000694984
3	rs9991554	169996284	A,A	T,T	0.883698,0.9375	0.01321,0.027972	0.00616728,0.0176595	1.49218,0.94615	0.000434661	0.000735828
3	rs72698294	170737636	C,C	G,G	0.966203,0.974206	-0.0105694,-0.0471643	0.0109412,0.0269663	0.476211,1.09535	0.000434093	0.000666935
3	rs141396279	170241173	NA,G	NA,A	NA,0.941468	NA,0.00828684	NA,0.0182098	NA,0.187719	0.000433382	0.000706145
3	rs78862748	170074444	C,NA	T,NA	0.992048,NA	0.0196691,NA	0.0222601,NA	0.423761,NA	0.000433246	0.000705332
3	rs2660396	170170955	A,A	G,G	0.057654,0.030754	0.00618452,0.0148353	0.00848242,0.0247591	0.331669,0.260388	0.000432493	0.000600323
3	rs9312457	170743941	T,T	C,C	0.893638,0.972222	-0.00103487,-0.0493936	0.00641306,0.0260119	0.0595818,1.23973	0.000430776	0.000667873
3	rs11132819	170750106	A,A	G,G	0.107356,0.027778	0.000991202,0.0494306	0.00638686,0.0260118	0.0571647,1.24115	0.000429033	0.000665172
3	rs6553418	170019039	A,A	G,G	0.857853,0.736111	0.0162237,-0.00282833	0.00566193,0.00969886	2.3804,0.113181	0.000428955	0.0010531
3	rs117266945	169874410	NA,T	NA,C	NA,0.835317	NA,-0.00930263	NA,0.0115253	NA,0.377184	0.000428656	0.000699901
3	rs2706733	170152177	A,A	G,G	0.477137,0.220238	-0.00409665,0.0169134	0.00395844,0.0103152	0.521855,0.995356	0.000428484	0.000706408
3	rs145408396	169854721	NA,G	NA,A	NA,0.998016	NA,0.0563239	NA,0.0960615	NA,0.253636	0.000428438	0.000693939
3	rs2660426	170114856	C,C	T,T	0.477137,0.220238	-0.00230026,0.0151286	0.00395844,0.0103152	0.250905,0.846266	0.00042818	0.000683065
3	rs4692749	170693902	G,G	T,T	0.33499,0.040675	0.00423614,0.0266562	0.00418899,0.02164	0.505992,0.661499	0.000427712	0.00063298
3	rs7671805	170019149	G,G	A,A	0.857853,0.735119	0.0162656,-0.00246878	0.00566193,0.00968721	2.39056,0.0975405	0.000427349	0.00105104
3	rs2069	170046066	C,C	G,G	0.94831,0.96131	0.0196473,-0.029313	0.00893021,0.0221651	1.55595,0.730471	0.000427023	0.0010256
3	rs116375217	170071567	C,NA	T,NA	0.987078,NA	0.0299926,NA	0.0175062,NA	1.06216,NA	0.000426839	0.000768927
3	rs2660402	170152870	T,T	C,C	0.478131,0.220238	-0.00409629,0.0169134	0.00395809,0.0103152	0.521855,0.995356	0.000426828	0.000704126
3	rs75913765	169970419	NA,C	NA,T	NA,0.874008	NA,-0.00652501	NA,0.0128817	NA,0.212906	0.000426408	0.000693009
3	rs76118872	170162347	T,T	C,C	0.949304,0.973214	-0.00631547,-0.0222842	0.00901262,0.0264757	0.315633,0.397979	0.000426378	0.000593463
3	rs75817292	170128664	G,NA	C,NA	0.970179,NA	0.0167683,NA	0.0116239,NA	0.826401,NA	0.000425858	0.000673719
3	rs6553398	169933238	G,NA	A,NA	0.033797,NA	-0.0207992,NA	0.0109412,NA	1.24182,NA	0.000425266	0.00074609
3	rs191554273	169986078	T,NA	C,NA	0.99503,NA	-0.0398724,NA	0.0281148,NA	0.806504,NA	0.00042473	0.00064556
3	rs11944074	169846630	G,NA	T,NA	0.966203,NA	0.0212591,NA	0.0109412,NA	1.28389,NA	0.000424039	0.000738875
3	rs35951896	170621232	T,T	C,C	0.728628,0.958333	0.018612,0.0505022	0.00444635,0.0213919	4.54663,1.73908	0.000423997	0.000671386
3	rs2706722	170123715	C,C	G,G	0.478131,0.219246	-0.00239164,0.0151747	0.00395809,0.0103319	0.263059,0.847995	0.000423624	0.000677238
3	rs9997176	170027599	C,C	T,T	0.947316,0.948413	0.0193768,-0.0263877	0.0088502,0.0193256	1.54414,0.76417	0.00042341	0.00104
3	rs74550838	169988326	A,NA	G,NA	0.985089,NA	-0.0180315,NA	0.0163138,NA	0.570191,NA	0.000422747	0.00066423
3	rs4692755	170738791	T,T	C,C	0.106362,0.027778	0.000888763,0.0490152	0.00641306,0.0260118	0.0507188,1.22535	0.000422155	0.00065328
3	rs74724121	170556670	NA,G	NA,C	NA,0.982143	NA,0.01038	NA,0.0322783	NA,0.126231	0.000422078	0.000687522
3	rs55958461	170744990	C,C	T,T	0.894632,0.972222	-0.00138507,-0.0488173	0.00643966,0.0260119	0.0810778,1.21785	0.000421881	0.00065331
3	rs78529597	170340548	C,NA	G,NA	0.985089,NA	-0.0244045,NA	0.0163138,NA	0.870732,NA	0.000421736	0.000618637
3	rs7688854	170013390	A,A	G,G	0.870775,0.947421	0.0186717,0.0169743	0.00589404,0.0191524	2.81375,0.425425	0.000421246	0.000886345
3	rs1909882	170686259	A,A	G,G	0.346918,0.039683	0.00526365,0.0229821	0.00415377,0.0218975	0.688068,0.531753	0.000421087	0.000623305
3	rs150004050	169954404	NA,T	NA,C	NA,0.97619	NA,0.0157312	NA,0.0280389	NA,0.24051	0.000420489	0.000684794
3	rs145287011	170027357	NA,A	NA,G	NA,0.948413	NA,0.00981861	NA,0.0193256	NA,0.213668	0.000420367	0.000688365
3	rs151161684	170434850	NA,C	NA,T	NA,0.979167	NA,0.00833548	NA,0.0299292	NA,0.107558	0.00042025	0.00068223
3	rs12510701	170121257	A,A	G,G	0.478131,0.219246	-0.00253355,0.0152767	0.00395809,0.0103319	0.282238,0.856208	0.000419782	0.000672786
3	rs6851776	170121775	C,C	T,T	0.478131,0.219246	-0.00253355,0.0152767	0.00395809,0.0103319	0.282238,0.856208	0.000419782	0.000672786
3	rs117933706	170719376	NA,C	NA,T	NA,0.978175	NA,-0.0212587	NA,0.0292559	NA,0.330272	0.000419424	0.00068001
3	rs2331453	169936671	A,NA	G,NA	0.033797,NA	-0.020649,NA	0.0109412,NA	1.22823,NA	0.000418404	0.000733423
3	rs13151643	170118479	C,C	T,T	0.476143,0.219246	-0.00230048,0.0150568	0.00395881,0.0103319	0.250905,0.838541	0.000418227	0.000668455
3	rs2085573	169856724	G,NA	A,NA	0.033797,NA	-0.0206417,NA	0.0109412,NA	1.22758,NA	0.000418078	0.000732822
3	rs4692747	170687057	T,T	G,G	0.346918,0.03869	0.00535235,0.023209	0.00415377,0.0221652	0.704316,0.530092	0.000417828	0.000616841
3	rs6822452	170742366	A,A	G,G	0.106362,0.027778	0.000839345,0.0492322	0.00641306,0.0260118	0.0477551,1.23359	0.000416785	0.000647429
3	rs114452695	170463053	T,NA	G,NA	0.975149,NA	-0.0206992,NA	0.0127009,NA	0.986511,NA	0.000416575	0.000639085
3	rs6851657	170018680	T,T	C,C	0.857853,0.739087	0.0161375,-0.00301801	0.00566193,0.00973436	2.35957,0.121172	0.000416367	0.00101878
3	rs61139378	170018654	A,A	G,G	0.857853,0.739087	0.0161375,-0.00301801	0.00566193,0.00973436	2.35957,0.121172	0.000416367	0.00101878
3	rs2706721	170122425	A,A	G,G	0.478131,0.219246	-0.00253355,0.0152257	0.00395809,0.0103319	0.282238,0.852097	0.000416194	0.000666987
3	rs77562442	170045532	NA,C	NA,T	NA,0.975198	NA,-0.020816	NA,0.0274863	NA,0.347893	0.000416135	0.000673434
3	rs145660601	170194299	A,NA	G,NA	0.978131,NA	-0.0257596,NA	0.0135185,NA	1.24631,NA	0.000415753	0.000728492
3	rs55982149	170018613	T,T	C,C	0.857853,0.739087	0.0161375,-0.00296964	0.00566193,0.00973436	2.35957,0.119007	0.000415492	0.00101666
3	rs117588152	169842628	NA,T	NA,C	NA,0.97619	NA,0.0170436	NA,0.0280389	NA,0.264975	0.000413968	0.000672231
3	rs72706443	170066238	C,NA	T,NA	0.974155,NA	0.0138966,NA	0.0124606,NA	0.577171,NA	0.000413603	0.000786609
3	rs2660425	170120950	G,G	A,A	0.477137,0.219246	-0.00230026,0.014981	0.00395844,0.0103319	0.250905,0.832493	0.000412857	0.000658903
3	rs13132763	170154247	G,G	A,A	0.469185,0.219246	-0.00432827,0.0171054	0.00396183,0.0103319	0.561273,1.00964	0.000412455	0.000686326
3	rs76203743	170474755	NA,T	NA,G	NA,0.938492	NA,0.0122722	NA,0.0177919	NA,0.309499	0.000412118	0.000666857
3	rs117908145	170752699	NA,G	NA,A	NA,0.978175	NA,-0.0187525	NA,0.0292559	NA,0.282717	0.000411884	0.00067141
3	rs72698279	170730959	G,G	A,A	0.966203,0.972222	-0.00955817,-0.046121	0.0109412,0.0260119	0.417551,1.11795	0.000411871	0.000634645
3	rs55994233	169861339	A,NA	G,NA	0.988072,NA	-0.0215302,NA	0.0182119,NA	0.625025,NA	0.000411283	0.000677408
3	rs145403698	170343953	NA,G	NA,T	NA,0.986111	NA,-0.0294579	NA,0.0365264	NA,0.376789	0.000411011	0.000664605
3	rs35422696	170046357	C,C	A,A	0.94831,0.96131	0.0195607,-0.0288323	0.00893021,0.0221651	1.54523,0.713705	0.000410092	0.000981399
3	rs2660422	170123345	C,C	A,A	0.477137,0.219246	-0.00225446,0.0148791	0.00395844,0.0103319	0.244892,0.824389	0.000409551	0.000653024
3	rs114967134	170464420	NA,T	NA,C	NA,0.967262	NA,-0.0185568	NA,0.0240217	NA,0.356726	0.000408992	0.000661409
3	rs117086531	170245628	NA,A	NA,G	NA,0.978175	NA,0.00963491	NA,0.0292559	NA,0.129652	0.000408515	0.000665646
3	rs6824832	170744772	C,C	T,T	0.892644,0.972222	-0.000736393,-0.0491233	0.00638686,0.0260119	0.0418143,1.22945	0.000408464	0.000634912
3	rs117281555	170255687	NA,T	NA,C	NA,0.975198	NA,-0.0176545	NA,0.0274863	NA,0.283431	0.000408411	0.000661709
3	rs4692576	170733214	T,T	C,C	0.112326,0.02877	-0.00200638,0.050614	0.00626142,0.0255724	0.125728,1.32067	0.000408271	0.000650481
3	rs112272756	170617331	T,NA	C,NA	0.958251,NA	-0.0174061,NA	0.00988495,NA	1.10646,NA	0.00040735	0.000694083
3	rs138352813	170077883	T,NA	C,NA	0.981113,NA	-0.0210292,NA	0.0145245,NA	0.830731,NA	0.000407	0.000615085
3	rs147280929	170031333	C,NA	T,NA	0.975149,NA	0.0135816,NA	0.0127009,NA	0.545285,NA	0.000406303	0.000762829
3	rs80133417	169911458	NA,A	NA,G	NA,0.982143	NA,0.0142362	NA,0.0322783	NA,0.180997	0.00040624	0.000660213
3	rs62334513	170529388	G,NA	A,NA	0.984095,NA	0.0055974,NA	0.0158037,NA	0.14074,NA	0.000405802	0.000639175
3	rs4692581	170745579	C,C	T,T	0.105368,0.027778	0.000693988,0.049376	0.00643966,0.0260118	0.0389683,1.23907	0.000405567	0.000632268
3	rs17627342	170401091	A,NA	G,NA	0.984095,NA	0.00555825,NA	0.0158037,NA	0.139626,NA	0.000404646	0.000637396
3	rs77643084	170537036	NA,T	NA,A	NA,0.959325	NA,-0.0195373	NA,0.0216401	NA,0.435788	0.000404632	0.000656808
3	rs118142680	169885988	NA,T	NA,C	NA,0.951389	NA,-0.0132652	NA,0.0198773	NA,0.2971	0.000404614	0.000658399
3	rs4692577	170733215	T,T	A,A	0.112326,0.02877	-0.0020551,0.0505091	0.00626142,0.0255724	0.129158,1.31648	0.000404219	0.000644349
3	rs35439882	170282751	C,NA	T,NA	0.976143,NA	-0.00687368,NA	0.0129561,NA	0.224942,NA	0.000403856	0.000626399
3	rs187343664	169826099	A,NA	G,NA	0.989066,NA	0.0296254,NA	0.0190121,NA	0.923811,NA	0.000403637	0.000665749
3	rs141872060	169894212	NA,C	NA,T	NA,0.986111	NA,0.0139344	NA,0.0365264	NA,0.153143	0.00040346	0.000656254
3	rs76464859	170811769	NA,A	NA,T	NA,0.951389	NA,-0.00719229	NA,0.0198773	NA,0.144193	0.000402768	0.000653421
3	rs4692748	170691171	A,A	G,G	0.33499,0.040675	0.00418917,0.0258119	0.00418899,0.02164	0.498544,0.632734	0.000402148	0.000595521
3	rs75744327	170140331	NA,A	NA,C	NA,0.94246	NA,0.00519278	NA,0.0183564	NA,0.109431	0.000402006	0.000650118
3	rs141785723	170214190	C,NA	G,NA	0.987078,NA	0.00596243,NA	0.0175062,NA	0.134652,NA	0.000400905	0.000612315
3	rs1507167	170154798	G,G	A,A	0.530815,0.77877	0.00437876,-0.0166562	0.00396183,0.0102986	0.570155,0.975486	0.000400725	0.00066602
3	rs140154309	170313735	NA,A	NA,G	NA,0.869048	NA,0.015908	NA,0.0126714	NA,0.679176	0.000399982	0.000650137
3	rs113487303	169907474	A,NA	G,NA	0.967197,NA	0.0211901,NA	0.0111,NA	1.2498,NA	0.000399281	0.00069777
3	rs13141011	170653497	A,A	G,G	0.865805,0.973214	0.0187907,0.0437318	0.00580045,0.0264757	2.92181,1.00621	0.000398909	0.000614819
3	rs56334002	170018489	G,G	A,A	0.857853,0.733135	0.0160035,-0.00275608	0.00566193,0.00966419	2.32736,0.110417	0.000398756	0.000970087
3	rs190770304	170092862	NA,G	NA,A	NA,0.982143	NA,-0.0229484	NA,0.0322783	NA,0.321379	0.000396058	0.000646413
3	rs184749629	170005801	NA,A	NA,G	NA,0.981151	NA,0.0079113	NA,0.0314332	NA,0.0962137	0.000394995	0.000641329
3	rs1395660	170208698	G,G	T,T	0.780318,0.84623	0.0142799,-0.00539287	0.00477536,0.0118501	2.55489,0.187725	0.000394959	0.000745295
3	rs117425210	170473829	NA,C	NA,T	NA,0.955357	NA,-0.0153269	NA,0.0206987	NA,0.338175	0.000394434	0.000638805
3	rs72700326	170757346	A,A	G,G	0.966203,0.974206	-0.0108938,-0.04498	0.0109412,0.0269663	0.495652,1.02085	0.00039438	0.000604971
3	rs138275256	169939916	T,NA	C,NA	0.986084,NA	-0.0220884,NA	0.0168779,NA	0.719809,NA	0.000392915	0.00062947
3	rs118027587	170346528	NA,A	NA,G	NA,0.911706	NA,-0.0148678	NA,0.0150664	NA,0.489811	0.000392888	0.000636723
3	rs1551615	169915959	G,NA	A,NA	0.033797,NA	-0.0200278,NA	0.0109412,NA	1.17278,NA	0.000391944	0.000684621
3	rs2706737	170126803	G,G	C,C	0.478131,0.218254	-0.00257932,0.0148524	0.00395809,0.0103488	0.288512,0.820351	0.000391776	0.000628164
3	rs144201760	169891745	C,NA	G,NA	0.967197,NA	0.0209948,NA	0.0111,NA	1.23234,NA	0.000391419	0.00068329
3	rs143936453	170463061	NA,C	NA,T	NA,0.982143	NA,0.00831505	NA,0.0322783	NA,0.0986988	0.000390582	0.000633014
3	rs7692690	170753953	C,C	T,T	0.107356,0.027778	0.000941595,0.048087	0.00638686,0.0260118	0.0541401,1.1904	0.000390307	0.000605478
3	rs146789875	170181109	NA,G	NA,T	NA,0.941468	NA,0.00688644	NA,0.0182098	NA,0.151625	0.000388141	0.000632861
3	rs185680899	170718254	A,NA	G,NA	0.982107,NA	-0.00956338,NA	0.014915,NA	0.282831,NA	0.000387772	0.00060435
3	rs142769632	170541300	NA,G	NA,A	NA,0.960318	NA,-0.0173208	NA,0.0218976	NA,0.367594	0.000387733	0.000629552
3	rs56299309	170018270	T,T	C,C	0.857853,0.739087	0.0159619,-0.0026793	0.00566193,0.00973436	2.31741,0.106166	0.0003874	0.000941224
3	rs55772234	169990492	C,C	T,T	0.690855,0.77381	-0.00560097,-0.00872692	0.00427824,0.0102176	0.720164,0.405556	0.000386446	0.00054613
3	rs72700304	170743085	A,A	G,G	0.966203,0.974206	-0.00955817,-0.0466956	0.0109412,0.0269663	0.417551,1.07915	0.00038539	0.000595078
3	rs77370415	170646609	NA,C	NA,T	NA,0.94246	NA,-0.0134373	NA,0.0183564	NA,0.333336	0.000384769	0.000623895
3	rs79196575	170010192	NA,A	NA,G	NA,0.974206	NA,0.00812904	NA,0.0269663	NA,0.117436	0.000384666	0.000621139
3	rs11132795	169995282	T,T	A,A	0.481113,0.314484	-0.00884824,-0.0167264	0.00395712,0.00920651	1.59602,1.1596	0.000384588	0.00069994
3	rs144075422	170571095	A,NA	G,NA	0.966203,NA	-0.0187506,NA	0.0109412,NA	1.06262,NA	0.000384444	0.000599673
3	rs118083125	170326760	NA,G	NA,A	NA,0.953373	NA,-0.01582	NA,0.0202746	NA,0.361287	0.000384227	0.000624561
3	rs117618103	170191181	NA,T	NA,C	NA,0.97123	NA,-0.0139575	NA,0.0255725	NA,0.232693	0.000383928	0.000621016
3	rs62346181	170624330	C,C	T,T	0.728628,0.958333	0.0184259,0.0497197	0.00444635,0.0213919	4.46694,1.69651	0.000382707	0.000605245
3	rs118043847	169901994	NA,A	NA,G	NA,0.97619	NA,0.0104371	NA,0.0280389	NA,0.148915	0.000382566	0.000621255
3	rs72700309	170743765	T,T	C,C	0.966203,0.974206	-0.00960339,-0.0464909	0.0109412,0.0269663	0.420111,1.07211	0.00038227	0.000590129
3	rs150216399	170007023	NA,T	NA,C	NA,0.982143	NA,-0.0152826	NA,0.0322783	NA,0.196624	0.000381993	0.000619507
3	rs148993404	170819945	NA,T	NA,C	NA,0.982143	NA,-0.0152766	NA,0.0322783	NA,0.196533	0.000380924	0.000618678
3	rs118131697	170560359	NA,G	NA,T	NA,0.96131	NA,-0.0161566	NA,0.0221651	NA,0.331568	0.000380912	0.000618617
3	rs72700392	170819405	G,NA	T,NA	0.974155,NA	0.0132871,NA	0.0124606,NA	0.543219,NA	0.000379385	0.000623374
3	rs115850822	170573650	A,NA	T,NA	0.966203,NA	-0.0186138,NA	0.0109412,NA	1.05112,NA	0.000379189	0.000591744
3	rs13115372	170635636	G,G	A,A	0.728628,0.960318	0.0183352,0.0509356	0.00444635,0.0218976	4.42839,1.69867	0.000378895	0.000600572
3	rs7666155	170757025	G,G	T,T	0.107356,0.027778	0.000693633,0.0480455	0.00638686,0.0260118	0.0392832,1.18884	0.000378682	0.000588907
3	rs4692766	170820328	A,A	G,G	0.222664,0.301587	0.00240088,-0.0190192	0.00475237,0.0093141	0.212241,1.38559	0.000378564	0.000592902
3	rs144896663	170779510	NA,A	NA,G	NA,0.970238	NA,-0.00607386	NA,0.0251555	NA,0.0919416	0.000376991	0.000611516
3	rs76816955	169992308	NA,G	NA,A	NA,0.838294	NA,-0.00175987	NA,0.0116103	NA,0.0557547	0.00037681	0.000611944
3	rs187061393	170818630	NA,G	NA,A	NA,0.990079	NA,0.00494468	NA,0.0431319	NA,0.0415653	0.000376456	0.000611511
3	rs10866343	170754412	A,A	G,G	0.107356,0.027778	0.000842395,0.0477	0.00638686,0.0260118	0.0481443,1.17597	0.000376376	0.000584459
3	rs139217851	169934942	NA,A	NA,T	NA,0.985119	NA,0.00580975	NA,0.0353055	NA,0.0608337	0.000376015	0.000611501
3	rs117554889	170693736	NA,A	NA,G	NA,0.96627	NA,-0.00848535	NA,0.023678	NA,0.142625	0.000375603	0.000609725
3	rs118177711	169878101	NA,G	NA,A	NA,0.967262	NA,-0.00480334	NA,0.0240217	NA,0.0749389	0.000374923	0.000609839
3	rs145575230	170111878	NA,G	NA,C	NA,0.897817	NA,-0.00753789	NA,0.014113	NA,0.22675	0.000372562	0.000603362
3	rs202117650	170152727	NA,A	NA,T	NA,0.950397	NA,-0.00814538	NA,0.0196877	NA,0.168084	0.000371174	0.000603096
3	rs137971885	170306414	NA,A	NA,G	NA,0.948413	NA,0.000279008	NA,0.0193256	NA,0.00503161	0.000370648	0.000602968
3	rs4692696	169992246	T,T	C,C	0.462227,0.43254	-0.00770921,-0.0151895	0.00396563,0.00862824	1.28488,1.10605	0.000370633	0.000659788
3	rs10020179	170758372	A,A	G,G	0.107356,0.027778	0.000983577,0.047205	0.00638686,0.0260118	0.0566986,1.15763	0.000370438	0.000574443
3	rs62344524	170785710	G,G	A,A	0.44831,0.239087	-0.00289111,-0.0205224	0.0039756,0.0100221	0.330595,1.3916	0.000369922	0.000588265
3	rs62333149	170322336	C,NA	T,NA	0.986084,NA	0.00311632,NA	0.0168779,NA	0.0687904,NA	0.000369496	0.000577686
3	rs4692686	169939400	A,NA	T,NA	0.031809,NA	-0.0205287,NA	0.0112664,NA	1.16471,NA	0.000369487	0.000636847
3	rs68110737	170286644	G,NA	A,NA	0.967197,NA	-0.00269179,NA	0.0111,NA	0.0923789,NA	0.00036925	0.000567478
3	rs143307010	170081703	NA,G	NA,A	NA,0.989087	NA,-0.0153966	NA,0.0411453	NA,0.149811	0.000368655	0.000598459
3	rs117181616	170053215	NA,G	NA,T	NA,0.945437	NA,0.00250131	NA,0.0188207	NA,0.0485309	0.000368115	0.000599748
3	rs79632772	169971671	A,NA	G,NA	0.969185,NA	-0.0087953,NA	0.0114407,NA	0.354548,NA	0.000367768	0.000586798
3	rs6849310	170766662	G,G	A,A	0.097416,0.025794	-0.002768,0.0527428	0.00666777,0.0269661	0.168741,1.2969	0.000367591	0.000590878
3	rs117759530	170134533	NA,G	NA,A	NA,0.977182	NA,-0.00799822	NA,0.0286274	NA,0.107936	0.000366515	0.000594959
3	rs139363024	170319894	NA,T	NA,C	NA,0.982143	NA,-0.0137522	NA,0.0322783	NA,0.173879	0.000365211	0.000592379
3	rs144841019	170176880	NA,C	NA,T	NA,0.941468	NA,0.00104366	NA,0.0182098	NA,0.020317	0.000365191	0.000592672
3	rs193217739	170617327	NA,A	NA,G	NA,0.977182	NA,-0.0112233	NA,0.0286274	NA,0.158	0.000364974	0.000594322
3	rs116690583	170602424	T,NA	C,NA	0.970179,NA	-0.0199017,NA	0.0116239,NA	1.06112,NA	0.000364823	0.000619225
3	rs183836678	170243291	NA,A	NA,G	NA,0.975198	NA,0.0150548	NA,0.0274863	NA,0.233673	0.000364766	0.000593043
3	rs78132061	170471723	NA,G	NA,A	NA,0.979167	NA,0.000802107	NA,0.0299292	NA,0.00938628	0.000364433	0.000592391
3	rs181991304	169992304	NA,G	NA,C	NA,0.986111	NA,-0.0010642	NA,0.0365264	NA,0.0102135	0.000364358	0.000591582
3	rs9790493	170138504	C,C	G,G	0.73161,0.922619	-8.92284e-05,-0.0197254	0.00446187,0.0159983	0.00698506,0.662366	0.000363891	0.000630149
3	rs114883936	170753565	G,NA	A,NA	0.982107,NA	-0.0223745,NA	0.014915,NA	0.874257,NA	0.000363382	0.000560553
3	rs75226531	169989579	NA,C	NA,A	NA,0.894841	NA,0.000820938	NA,0.013935	NA,0.020897	0.000363246	0.000589925
3	rs75913865	170410589	G,NA	A,NA	0.977137,NA	0.00751541,NA	0.0132281,NA	0.244171,NA	0.000363223	0.000581078
3	rs4692750	170695748	A,A	C,C	0.311133,0.030754	0.00603663,0.0227521	0.0042707,0.0247591	0.802694,0.445962	0.000363054	0.000532695
3	rs117436542	170105581	NA,A	NA,T	NA,0.981151	NA,-0.0113131	NA,0.0314332	NA,0.143323	0.000362628	0.000589899
3	rs12645783	170688428	G,G	T,T	0.33499,0.039683	0.00400135,0.0256059	0.00418899,0.0218975	0.469194,0.615717	0.000362595	0.000537283
3	rs13107941	170200350	A,A	G,G	0.766402,0.96627	0.00127206,0.00315041	0.00467279,0.023678	0.104882,0.0485887	0.000362429	0.000591592
3	rs79052341	170717919	NA,C	NA,T	NA,0.973214	NA,-0.00265183	NA,0.0264757	NA,0.0361099	0.000362398	0.000588966
3	rs149528510	170207777	NA,C	NA,G	NA,0.984127	NA,0.0168724	NA,0.0342017	NA,0.206359	0.000362373	0.000588352
3	rs72698300	170739694	T,NA	C,NA	0.966203,NA	-0.0108041,NA	0.0109412,NA	0.49024,NA	0.00036236	0.000556206
3	rs144150543	169930678	NA,A	NA,G	NA,0.980159	NA,-0.00653889	NA,0.0306528	NA,0.080359	0.000361951	0.000587648
3	rs7662473	170008707	G,G	C,C	0.890656,0.943452	0.0177019,0.0159792	0.00633559,0.018507	2.28354,0.411269	0.000361942	0.000696373
3	rs117258702	169898249	NA,C	NA,T	NA,0.969246	NA,-0.00603433	NA,0.0247591	NA,0.0928862	0.000360902	0.000585843
3	rs183625614	170291811	NA,T	NA,C	NA,0.968254	NA,-0.00193655	NA,0.0243817	NA,0.0284026	0.000360865	0.000586472
3	rs116276695	170471210	T,NA	C,NA	0.987078,NA	0.0269822,NA	0.0175062,NA	0.909232,NA	0.000360858	0.000581467
3	rs78822300	169929282	NA,A	NA,C	NA,0.948413	NA,-0.00165702	NA,0.0193256	NA,0.0307372	0.000360793	0.000586223
3	rs149972804	170554219	NA,G	NA,A	NA,0.985119	NA,-0.0135655	NA,0.0353055	NA,0.154402	0.000360657	0.00058648
3	rs78451452	170570787	NA,C	NA,T	NA,0.984127	NA,0.00332125	NA,0.0342017	NA,0.0349673	0.000360559	0.000586255
3	rs80083558	170662966	NA,G	NA,A	NA,0.910714	NA,0.0156471	NA,0.0149907	NA,0.527856	0.000360356	0.000585116
3	rs147237924	170026346	NA,C	NA,T	NA,0.990079	NA,-0.00554086	NA,0.0431319	NA,0.0468289	0.00036011	0.000584987
3	rs17544115	170039555	G,NA	C,NA	0.955268,NA	-0.0142658,NA	0.00956466,NA	0.867015,NA	0.000360064	0.000625864
3	rs77982161	169858191	NA,A	NA,G	NA,0.660714	NA,-0.00146456	NA,0.00902845	NA,0.059914	0.000359935	0.000584596
3	rs181121210	170703504	NA,A	NA,G	NA,0.975198	NA,-0.00112316	NA,0.0274863	NA,0.0143915	0.000359925	0.000584595
3	rs61581534	170239655	NA,A	NA,C	NA,0.925595	NA,-0.00498668	NA,0.0162889	NA,0.119473	0.000359872	0.000584445
3	rs150684853	170595191	NA,G	NA,A	NA,0.985119	NA,-0.00799632	NA,0.0353055	NA,0.0857516	0.000359863	0.000584426
3	rs144481797	170147454	NA,G	NA,A	NA,0.977182	NA,0.0156535	NA,0.0286274	NA,0.233204	0.000359742	0.000584306
3	rs56705923	170691680	NA,G	NA,C	NA,0.988095	NA,-0.00712398	NA,0.0394133	NA,0.0672406	0.000359716	0.000584463
3	rs117221816	170055124	NA,T	NA,C	NA,0.839286	NA,-0.00175079	NA,0.0116392	NA,0.0553044	0.000359709	0.000584795
3	rs75406914	170191004	NA,T	NA,C	NA,0.931548	NA,0.0133552	NA,0.016928	NA,0.366385	0.000359693	0.000584261
3	rs138269399	170445852	NA,A	NA,G	NA,0.973214	NA,-0.00692952	NA,0.0264757	NA,0.100437	0.000359689	0.000584582
3	rs10003536	169990416	T,T	C,C	0.60835,0.638889	-0.00644601,-0.0110164	0.00405055,0.00889959	0.952641,0.666013	0.000359632	0.000534694
3	rs11732885	170651174	T,T	C,C	0.38668,0.181548	-0.0136103,-0.0178974	0.00405994,0.0110895	3.09619,0.972456	0.000359545	0.000560222
3	rs10022533	170821496	T,T	C,C	0.224652,0.301587	0.00202357,-0.018972	0.00473736,0.0093141	0.174399,1.38029	0.000359082	0.000562265
3	rs148164993	170238751	C,NA	T,NA	0.991054,NA	0.0224827,NA	0.0209976,NA	0.546236,NA	0.000358274	0.000621666
3	rs140875400	170142082	C,NA	T,NA	0.982107,NA	-0.019079,NA	0.014915,NA	0.697163,NA	0.000357314	0.000545793
3	rs11736901	170200523	G,NA	T,NA	0.985089,NA	0.004185,NA	0.0163138,NA	0.098247,NA	0.000356671	0.000545239
3	rs115822074	170018844	C,NA	T,NA	0.983101,NA	0.018365,NA	0.0153396,NA	0.635976,NA	0.00035603	0.000558585
3	rs147824959	170735575	T,NA	C,NA	0.981113,NA	-0.00822939,NA	0.0145245,NA	0.243367,NA	0.000354793	0.00055754
3	rs4420942	170645539	C,C	T,T	0.72664,0.96131	0.0177912,0.0518052	0.00443621,0.0221651	4.21749,1.7116	0.00035379	0.000559646
3	rs72708552	170161777	C,C	A,A	0.946322,0.972222	-0.00503561,-0.017007	0.00877248,0.0260119	0.247221,0.289688	0.000353569	0.000492652
3	rs62334479	170411433	C,NA	G,NA	0.983101,NA	0.00375447,NA	0.0153396,NA	0.0933175,NA	0.00035327	0.000556867
3	rs17628004	170653643	G,G	A,A	0.38668,0.18254	-0.0136103,-0.0174506	0.00405994,0.011066	3.09619,0.940035	0.00035269	0.00054756
3	rs74491819	170123060	T,NA	C,NA	0.970179,NA	0.0147626,NA	0.0116239,NA	0.690209,NA	0.000351698	0.000558489
3	rs181714845	169925517	C,NA	T,NA	0.985089,NA	0.0120642,NA	0.0163138,NA	0.337623,NA	0.000350864	0.000550884
3	rs62332726	170130880	G,G	T,T	0.732604,0.922619	-0.000267947,-0.0193369	0.00446712,0.0159983	0.0212855,0.644386	0.000350699	0.00060883
3	rs1551612	169931752	G,NA	A,NA	0.028827,NA	-0.0186913,NA	0.0118166,NA	0.944243,NA	0.000350478	0.000598807
3	rs150833321	170605965	G,NA	A,NA	0.974155,NA	-0.0189872,NA	0.0124606,NA	0.894273,NA	0.000350427	0.000541615
3	rs35136788	170615851	A,A	G,G	0.750497,0.957341	0.0198766,0.050133	0.00456906,0.0211527	4.86655,1.74993	0.000349439	0.000571394
3	rs55827943	170224499	G,G	A,A	0.791252,0.843254	0.0147776,-0.00274624	0.00486487,0.0117578	2.62259,0.0886717	0.00034619	0.00066
3	rs146270715	169976027	A,NA	G,NA	0.984095,NA	-0.0155871,NA	0.0158037,NA	0.489468,NA	0.000345196	0.000544337
3	rs10009607	170212887	G,G	T,T	0.790258,0.845238	0.0143863,-0.00357921	0.00485638,0.011819	2.51526,0.118036	0.000344678	0.000651162
3	rs138722799	170183118	T,NA	C,NA	0.981113,NA	-0.0187521,NA	0.0145245,NA	0.706238,NA	0.000343657	0.000524464
3	rs4692742	170651811	T,T	C,C	0.388668,0.181548	-0.0135527,-0.0176844	0.00405613,0.0110895	3.0789,0.955543	0.000342468	0.000531829
3	rs56276494	170296377	C,NA	T,NA	0.985089,NA	0.00269491,NA	0.0163138,NA	0.0610838,NA	0.000342292	0.000538885
3	rs17659581	170559440	C,C	T,T	0.814115,0.514881	-0.0159985,-0.0025963	0.00508247,0.00855314	2.78381,0.118347	0.0003422	0.000577418
3	rs62333105	170276856	T,NA	C,NA	0.985089,NA	0.00267348,NA	0.0163138,NA	0.0605672,NA	0.000341844	0.000538201
3	rs77454966	170019539	G,NA	C,NA	0.988072,NA	0.0135961,NA	0.0182119,NA	0.34167,NA	0.00034018	0.000541417
3	rs9996504	170225480	A,A	G,G	0.791252,0.843254	0.0147307,-0.00269561	0.00486487,0.0117578	2.6087,0.0868936	0.00034005	0.000647554
3	rs9996619	170225599	T,T	G,G	0.791252,0.843254	0.0147307,-0.00269561	0.00486487,0.0117578	2.6087,0.0868936	0.00034005	0.000647554
3	rs10024420	170222935	C,C	T,T	0.791252,0.844246	0.0146837,-0.00280918	0.00486487,0.0117882	2.59485,0.0906337	0.000337987	0.000642129
3	rs6553424	170227242	G,G	A,A	0.207753,0.155754	-0.0148008,0.00260413	0.00487344,0.0117882	2.62175,0.0834601	0.000337693	0.00064403
3	rs150898062	169887649	A,NA	G,NA	0.988072,NA	-0.0181749,NA	0.0182119,NA	0.497172,NA	0.000337417	0.000554578
3	rs66498450	170186130	T,NA	C,NA	0.865805,NA	0.010108,NA	0.00580045,NA	1.08937,NA	0.00033722	0.000669745
3	rs4692746	170686690	G,G	C,C	0.346918,0.031746	0.00526365,0.0233382	0.00415377,0.0243817	0.688068,0.470484	0.000336171	0.000496875
3	rs76812728	170137078	T,T	C,C	0.733598,0.922619	-0.000670359,-0.0187031	0.00447241,0.0159983	0.0550964,0.615507	0.00033614	0.000588354
3	rs10009605	170212884	C,C	T,T	0.791252,0.845238	0.0144583,-0.00357921	0.00486487,0.011819	2.52889,0.118036	0.000335985	0.000635124
3	rs148253832	170091851	C,NA	T,NA	0.989066,NA	0.01425,NA	0.0190121,NA	0.343382,NA	0.000335397	0.000541351
3	rs72698265	170726024	C,NA	G,NA	0.966203,NA	-0.00993534,NA	0.0109412,NA	0.439086,NA	0.000334318	0.000515365
3	rs72698269	170726791	C,NA	T,NA	0.966203,NA	-0.00993534,NA	0.0109412,NA	0.439086,NA	0.000334318	0.000515365
3	rs6829407	170226274	C,C	T,T	0.792247,0.844246	0.0146672,-0.00280918	0.00487344,0.0117882	2.58241,0.0906337	0.000333196	0.000633453
3	rs17544836	170213640	A,A	T,T	0.792247,0.845238	0.0145308,-0.00337593	0.00487344,0.011819	2.54256,0.11061	0.000331546	0.000628417
3	rs76222188	170622446	G,NA	A,NA	0.992048,NA	-0.0185515,NA	0.0222601,NA	0.392952,NA	0.000331145	0.000550257
3	rs78008685	170343212	A,NA	G,NA	0.972167,NA	-0.0247473,NA	0.0120196,NA	1.40337,NA	0.000330166	0.00056243
3	rs79485467	170328321	A,NA	G,NA	0.951292,NA	-0.016401,NA	0.00918509,NA	1.12982,NA	0.000328476	0.000544714
3	rs115706077	169896200	G,NA	A,NA	0.989066,NA	0.0210165,NA	0.0190121,NA	0.570289,NA	0.00032697	0.000524334
3	rs11721702	170106124	T,T	C,C	0.733598,0.922619	-0.00122601,-0.0178985	0.00447241,0.0159983	0.105691,0.579655	0.000326947	0.000581299
3	rs111471788	170347049	C,NA	G,NA	0.95328,NA	-0.0167755,NA	0.0093687,NA	1.13455,NA	0.00032671	0.000540523
3	rs113363558	170291542	T,NA	C,NA	0.952286,NA	-0.0162666,NA	0.00927543,NA	1.09976,NA	0.000326467	0.000542556
3	rs6845698	170562093	G,NA	C,NA	0.980119,NA	0.0061586,NA	0.0141639,NA	0.178027,NA	0.000326263	0.000574338
3	rs10009904	170213205	G,G	T,T	0.792247,0.845238	0.0143945,-0.00347758	0.00487344,0.011819	2.50303,0.114312	0.000323901	0.000611946
3	rs112242720	170721562	T,NA	C,NA	0.966203,NA	-0.00952799,NA	0.0109412,NA	0.415846,NA	0.000322607	0.000498316
3	rs6835612	170719215	T,T	C,C	0.626243,0.967262	-0.00546375,0.0225382	0.00408671,0.0240217	0.741755,0.45827	0.000322149	0.000493133
3	rs34245020	170607716	T,T	C,C	0.751491,0.958333	0.0199032,0.0495861	0.00457516,0.0213919	4.86655,1.6893	0.000321271	0.000524814
3	rs2174750	170215112	A,A	G,G	0.792247,0.844246	0.0143475,-0.00321503	0.00487344,0.0117882	2.48948,0.105098	0.000320986	0.00060566
3	rs75477927	170789897	A,NA	G,NA	0.974155,NA	-0.0163272,NA	0.0124606,NA	0.721035,NA	0.000320133	0.000508946
3	rs33965812	170601172	G,G	A,A	0.751491,0.958333	0.019994,0.0492013	0.00457516,0.0213919	4.90594,1.6686	0.000319687	0.000523074
3	rs145677708	170537890	G,NA	C,NA	0.979125,NA	0.00467177,NA	0.0138296,NA	0.133414,NA	0.000319371	0.000503849
3	rs10017508	169990350	C,C	T,T	0.687873,0.77381	-0.00506036,-0.00814672	0.00426697,0.0102176	0.627737,0.371341	0.000318924	0.000451019
3	rs112721072	170152540	C,NA	A,NA	0.865805,NA	0.0105526,NA	0.00580045,NA	1.16198,NA	0.000317529	0.00064007
3	rs113937635	170197662	T,NA	C,NA	0.928429,NA	0.014766,NA	0.00767004,NA	1.26592,NA	0.000316054	0.000581825
3	rs10025955	170220927	C,C	G,G	0.792247,0.844246	0.0143475,-0.00306288	0.00487344,0.0117882	2.48948,0.0996334	0.000315714	0.000595684
3	rs28371817	169931268	A,NA	G,NA	0.141153,NA	-0.00601962,NA	0.00567854,NA	0.53893,NA	0.000315603	0.000516749
3	rs116098283	169995491	C,NA	T,NA	0.986084,NA	0.0229785,NA	0.0168779,NA	0.761026,NA	0.000312946	0.000499753
3	rs72708507	170131055	T,T	C,C	0.942346,0.97619	-0.00297438,-0.0187948	0.00848241,0.0280389	0.139154,0.298727	0.000312059	0.000436812
3	rs62333107	170281697	T,NA	C,NA	0.985089,NA	0.00102079,NA	0.0163138,NA	0.0222273,NA	0.000310522	0.000490432
3	rs72696668	170649724	A,NA	G,NA	0.987078,NA	-0.00904608,NA	0.0175062,NA	0.218001,NA	0.000309997	0.00049821
3	rs2706745	170156779	G,G	A,A	0.472167,0.22123	-0.00423205,0.0153977	0.00396044,0.0102986	0.544761,0.870053	0.000309907	0.000513842
3	rs62333142	170299408	A,NA	G,NA	0.985089,NA	0.0233973,NA	0.0163138,NA	0.819545,NA	0.000309818	0.000495892
3	rs10035018	170745616	C,C	T,T	0.856859,0.869048	-0.00160794,-0.0195467	0.00564551,0.0126714	0.110259,0.910332	0.000309276	0.000507277
3	rs6847734	170138985	C,C	T,T	0.942346,0.973214	-0.00321658,-0.0175323	0.00848241,0.0264757	0.152097,0.294273	0.00030874	0.000429774
3	rs17627191	170152997	C,NA	T,NA	0.864811,NA	0.0104732,NA	0.0057824,NA	1.15424,NA	0.000308315	0.000615669
3	rs35846719	170662301	C,NA	A,NA	0.982107,NA	0.00847515,NA	0.014915,NA	0.244217,NA	0.000307751	0.000521318
3	rs79367274	170701860	G,NA	A,NA	0.979125,NA	0.000426876,NA	0.0138296,NA	0.0108281,NA	0.000306815	0.000476522
3	rs78641502	170318864	T,NA	C,NA	0.951292,NA	-0.0157073,NA	0.00918509,NA	1.05924,NA	0.000306393	0.000507302
3	rs140730145	170394069	G,NA	T,NA	0.980119,NA	0.0188665,NA	0.0141639,NA	0.737889,NA	0.000305664	0.000534008
3	rs35695165	170630795	T,T	A,A	0.728628,0.96131	0.0182446,0.0481987	0.00444635,0.0221651	4.39002,1.52775	0.000305226	0.000481768
3	rs80237391	170782064	A,NA	G,NA	0.981113,NA	0.0122707,NA	0.0145245,NA	0.39989,NA	0.000304266	0.000509946
3	rs112461853	170673471	T,NA	C,NA	0.982107,NA	-0.00919747,NA	0.014915,NA	0.269654,NA	0.000303968	0.000485289
3	rs34693969	170599431	A,A	C,C	0.753479,0.958333	0.0198659,0.0490652	0.00458751,0.0213919	4.82733,1.66131	0.000303733	0.000495539
3	rs13110366	170770486	G,G	A,A	0.104374,0.025794	-0.00289165,0.0501121	0.00646666,0.0269661	0.183919,1.19982	0.000303724	0.000491289
3	rs144395233	170600332	A,A	G,G	0.753479,0.958333	0.019909,0.0489111	0.00458751,0.0213919	4.84589,1.65307	0.000303553	0.000495598
3	rs35078786	170600805	T,T	C,C	0.753479,0.958333	0.0198659,0.0489625	0.00458751,0.0213919	4.82733,1.65582	0.000301695	0.000492177
3	rs3109089	170161612	A,A	G,G	0.468191,0.224206	-0.00455432,0.0151065	0.00396233,0.0102496	0.601386,0.85227	0.000300937	0.000499076
3	rs10026490	169992794	G,G	T,T	0.898608,0.933532	0.0112414,0.0257184	0.00655017,0.0171606	1.06487,0.873045	0.000300909	0.000494694
3	rs13103267	170631146	A,A	G,G	0.728628,0.96131	0.0182446,0.047925	0.00444635,0.0221651	4.39002,1.51422	0.000300229	0.00047388
3	rs72494059	170770963	C,C	T,T	0.884692,0.89881	-0.00152952,-0.0245563	0.00619033,0.0141743	0.0942883,1.07992	0.000299431	0.000484036
3	rs56398134	170180472	T,NA	C,NA	0.861829,NA	0.00937207,NA	0.00572955,NA	0.991853,NA	0.000299297	0.000577839
3	rs2660400	170156998	A,A	C,C	0.476143,0.220238	-0.00418522,0.0149818	0.00395881,0.0103152	0.536968,0.834489	0.000298828	0.000493129
3	rs9312454	170688979	G,G	A,A	0.33499,0.031746	0.00418917,0.0259146	0.00418899,0.0243817	0.498544,0.540848	0.000297351	0.000438717
3	rs181990952	170600538	A,A	G,G	0.753479,0.958333	0.019818,0.0488598	0.00458751,0.0213919	4.80676,1.65034	0.00029656	0.000483339
3	rs78243998	170479750	C,NA	G,NA	0.977137,NA	0.00318736,NA	0.0132281,NA	0.0917345,NA	0.000295898	0.000466392
3	rs13150107	170600469	T,T	C,C	0.753479,0.958333	0.0198659,0.0486488	0.00458751,0.0213919	4.82733,1.6391	0.000295591	0.000482113
3	rs12498439	169996019	G,G	T,T	0.467197,0.279762	-0.0101076,-0.0110859	0.00396284,0.00952293	1.96845,0.611944	0.000295445	0.000551539
3	rs116346655	169832539	A,NA	G,NA	0.99006,NA	-0.0173283,NA	0.01993,NA	0.414993,NA	0.000295445	0.000486013
3	rs57152705	170181904	T,NA	C,NA	0.861829,NA	0.00928135,NA	0.00572955,NA	0.97777,NA	0.000295291	0.000568496
3	rs62346184	170633035	T,T	C,C	0.728628,0.96131	0.018154,0.0480163	0.00444635,0.0221651	4.35184,1.51873	0.000295265	0.000465929
3	rs71643129	170661980	C,NA	T,NA	0.982107,NA	0.00776112,NA	0.014915,NA	0.219816,NA	0.000295247	0.000499076
3	rs139138766	170291581	A,NA	G,NA	0.960239,NA	0.0195632,NA	0.0101186,NA	1.27419,NA	0.000294349	0.000520123
3	rs72704263	169879474	T,NA	C,NA	0.984095,NA	-0.0150235,NA	0.0158037,NA	0.466237,NA	0.000294285	0.000479621
3	rs62344517	170779381	G,NA	A,NA	0.931412,NA	0.00814834,NA	0.00782246,NA	0.526411,NA	0.00029413	0.000486959
3	rs12508973	169995978	A,A	C,C	0.467197,0.279762	-0.0101076,-0.0110381	0.00396284,0.00952293	1.96845,0.608339	0.000294022	0.000548907
3	rs116740420	170083473	A,NA	T,NA	0.965209,NA	-0.0199937,NA	0.0107893,NA	1.19472,NA	0.000293395	0.000499054
3	rs17054666	169947762	A,NA	G,NA	0.924453,NA	-0.00549179,NA	0.00748151,NA	0.334494,NA	0.000293098	0.000472393
3	rs144792128	170258202	T,NA	C,NA	0.974155,NA	-0.0162552,NA	0.0124606,NA	0.716581,NA	0.000292798	0.00045682
3	rs12498476	169996169	C,C	T,T	0.467197,0.279762	-0.0101076,-0.0109904	0.00396284,0.00952293	1.96845,0.604741	0.000292612	0.0005463
3	rs2009324	170075025	A,A	T,T	0.72664,0.956349	0.0158032,-0.0127807	0.00443621,0.0209218	3.43461,0.26658	0.000290486	0.00164667
3	rs11723638	170539726	C,NA	T,NA	0.986084,NA	0.000539447,NA	0.0168779,NA	0.011217,NA	0.00029044	0.000451569
3	rs11132816	170717008	A,A	G,G	0.373757,0.060516	0.00560392,-0.0108526	0.00408671,0.0179276	0.768797,0.263649	0.000290388	0.000444118
3	rs76730187	169864449	T,NA	G,NA	0.99006,NA	-0.0132857,NA	0.01993,NA	0.296695,NA	0.000289947	0.00046931
3	rs149226628	170524424	G,NA	A,NA	0.981113,NA	0.000654499,NA	0.0145245,NA	0.0158968,NA	0.000289489	0.0004475
3	rs114799934	170705058	T,NA	G,NA	0.970179,NA	-0.00778866,NA	0.0116239,NA	0.298586,NA	0.000288904	0.000455824
3	rs182570782	170134909	C,NA	T,NA	0.983101,NA	-0.00403525,NA	0.0153396,NA	0.100999,NA	0.000288591	0.00048467
3	rs114820224	170506062	T,NA	C,NA	0.982107,NA	-0.0168666,NA	0.014915,NA	0.588179,NA	0.000287533	0.000436315
3	rs62334210	170213712	T,NA	C,NA	0.986084,NA	8.97849e-05,NA	0.0168779,NA	0.00184727,NA	0.000286612	0.000455394
3	rs34607126	170595804	T,T	A,A	0.753479,0.958333	0.019818,0.0482896	0.00458751,0.0213919	4.80676,1.62007	0.000285822	0.000465661
3	rs9942227	170669247	T,NA	A,NA	0.980119,NA	0.00924072,NA	0.0141639,NA	0.288922,NA	0.000285747	0.000484401
3	rs6814821	170158097	T,NA	C,NA	0.866799,NA	0.00957422,NA	0.00581871,NA	1.00051,NA	0.000285198	0.000558699
3	rs78969658	170648551	T,NA	A,NA	0.984095,NA	-0.00726363,NA	0.0158037,NA	0.189907,NA	0.00028429	0.00045949
3	rs76093645	169963941	G,NA	C,NA	0.956262,NA	-0.00592262,NA	0.00966771,NA	0.267503,NA	0.000284152	0.000460618
3	rs4692757	170762738	G,G	A,A	0.10338,0.02381	-0.00157671,0.0511083	0.00649407,0.0280386	0.0924993,1.16535	0.000283975	0.000453018
3	rs34436258	170594046	T,T	C,C	0.753479,0.958333	0.0198659,0.0479763	0.00458751,0.0213919	4.82733,1.60355	0.000283108	0.00046154
3	rs13113917	170649770	T,NA	C,NA	0.017893,NA	0.00515817,NA	0.0149148,NA	0.136997,NA	0.000282261	0.000451356
3	rs2133955	170650069	A,NA	C,NA	0.017893,NA	0.00515817,NA	0.0149148,NA	0.136997,NA	0.000282261	0.000451356
3	rs72706498	170120858	G,G	A,A	0.94334,0.97619	-0.00280333,-0.0156704	0.00855199,0.0280389	0.128974,0.239394	0.000282013	0.000394588
3	rs35280277	170585506	G,G	A,A	0.752485,0.956349	0.0199299,0.0453378	0.00458131,0.0209218	4.86655,1.51951	0.000281203	0.000456233
3	rs62333171	170593582	T,T	C,C	0.753479,0.958333	0.0198659,0.0478226	0.00458751,0.0213919	4.82733,1.59548	0.000280365	0.00045702
3	rs3762929	170125160	T,T	A,A	0.942346,0.97619	-0.00258175,-0.0174866	0.00848241,0.0280389	0.118701,0.273393	0.000280199	0.00039366
3	rs80069351	170779597	T,NA	A,NA	0.9334,NA	0.00742224,NA	0.00792989,NA	0.456823,NA	0.000279746	0.000462764
3	rs10026485	169992785	C,C	T,T	0.899602,0.933532	0.0109808,0.025765	0.00657888,0.0171606	1.02183,0.875333	0.000279736	0.000460127
3	rs6854083	170654648	G,G	A,A	0.940358,0.963294	0.0100518,-0.0187086	0.00834865,0.0227328	0.640947,0.386665	0.000279474	0.000477344
3	rs72700322	170754318	G,NA	A,NA	0.709742,NA	-0.00457424,NA	0.00435609,NA	0.532123,NA	0.0002789	0.000453504
3	rs11737099	170681015	C,C	A,A	0.552684,0.441468	0.00301141,0.00481635	0.00397643,0.00860854	0.347888,0.239705	0.000278769	0.000435405
3	rs13102795	170600832	T,T	G,G	0.753479,0.958333	0.0196217,0.0485461	0.00458751,0.0213919	4.72296,1.63365	0.000278708	0.000452669
3	rs72706492	170115132	C,C	A,A	0.942346,0.97619	-0.00263024,-0.0169039	0.00848241,0.0280389	0.121192,0.262336	0.000278483	0.000390847
3	rs4692741	170651797	T,NA	A,NA	0.017893,NA	0.00489663,NA	0.0149148,NA	0.129198,NA	0.000278421	0.00044537
3	rs35582249	170585173	G,G	A,A	0.751491,0.956349	0.0199032,0.0452873	0.00457516,0.0209218	4.86655,1.51687	0.00027752	0.000450743
3	rs34755939	170584703	G,G	C,C	0.752485,0.956349	0.0199299,0.0451259	0.00458131,0.0209218	4.86655,1.50843	0.000277446	0.000450084
3	rs11937417	170549935	G,G	A,A	0.627237,0.781746	0.0205385,0.0258478	0.00408891,0.0103488	6.29349,1.90305	0.000277385	0.00151319
3	rs9917849	170746097	A,NA	T,NA	0.708748,NA	-0.00448262,NA	0.0043517,NA	0.518599,NA	0.000276706	0.00044888
3	rs7693367	170666455	C,NA	T,NA	0.980119,NA	0.00862885,NA	0.0141639,NA	0.265693,NA	0.000276236	0.000467281
3	rs6553454	170666195	T,NA	G,NA	0.980119,NA	0.00862885,NA	0.0141639,NA	0.265693,NA	0.000276236	0.000467281
3	rs12510928	170717803	T,T	C,C	0.373757,0.060516	0.00537157,-0.0116325	0.00408671,0.0179276	0.724201,0.286989	0.000274992	0.00042164
3	rs4692745	170681863	A,A	G,G	0.369781,0.138889	0.00684036,-0.00240869	0.00409564,0.0123606	1.02279,0.0728885	0.000273413	0.000436911
3	rs62334213	170237440	G,NA	A,NA	0.894632,NA	0.00563427,NA	0.00643966,NA	0.41838,NA	0.000273226	0.000476755
3	rs115532888	170526514	A,NA	G,NA	0.986084,NA	-0.000779502,NA	0.0168779,NA	0.0163002,NA	0.000273135	0.000426498
3	rs13126548	170082794	C,C	A,A	0.72664,0.956349	0.0156215,-0.0130473	0.00443621,0.0209218	3.36719,0.273375	0.000272946	0.00150401
3	rs6553453	170662627	C,NA	T,NA	0.016899,NA	0.00594138,NA	0.0153395,NA	0.155825,NA	0.000272382	0.000434447
3	rs62333037	169868849	G,NA	A,NA	0.976143,NA	0.00293804,NA	0.0129561,NA	0.0858662,NA	0.000272338	0.000437932
3	rs111953793	170735289	T,T	C,C	0.935388,0.97123	0.00785041,0.041027	0.00804241,0.0255725	0.482802,0.964013	0.000271733	0.00043597
3	rs62344557	170820165	A,NA	G,NA	0.828032,NA	-0.00174778,NA	0.00523953,NA	0.131532,NA	0.000271611	0.000431394
3	rs115793501	170490123	A,NA	G,NA	0.986084,NA	0.019,NA	0.0168779,NA	0.584563,NA	0.000271418	0.000434271
3	rs11733358	169875999	C,NA	T,NA	0.978131,NA	0.00699606,NA	0.0135185,NA	0.218392,NA	0.000271415	0.000431276
3	rs72700366	170803005	C,C	T,T	0.718688,0.473214	-0.00276585,-0.0149361	0.00439719,0.00856165	0.276261,1.09116	0.000271292	0.000446302
3	rs72706481	170104166	C,C	T,T	0.94334,0.97619	-0.00239357,-0.0170379	0.00855199,0.0280389	0.108147,0.264866	0.00027078	0.000381105
3	rs72698255	170719028	T,NA	A,NA	0.963221,NA	-0.00627604,NA	0.0105045,NA	0.259481,NA	0.000270681	0.00042453
3	rs115939824	170716394	C,NA	G,NA	0.981113,NA	0.0113157,NA	0.0145245,NA	0.360578,NA	0.000270679	0.000455649
3	rs113889674	170217581	C,NA	T,NA	0.983101,NA	0.00877704,NA	0.0153396,NA	0.246264,NA	0.000270311	0.000448841
3	rs115548276	170505218	T,NA	C,NA	0.987078,NA	0.0195175,NA	0.0175062,NA	0.576924,NA	0.000269817	0.000430919
3	rs79695222	170103027	G,NA	T,NA	0.951292,NA	-0.0103653,NA	0.00918509,NA	0.586516,NA	0.000269647	0.000455842
3	rs9998572	170687567	T,T	C,C	0.965209,0.962302	-0.00441131,-0.0372941	0.0107893,0.0224433	0.165807,1.01515	0.000269093	0.000425737
3	rs6849004	170663321	G,NA	C,NA	0.016899,NA	0.00562897,NA	0.0153395,NA	0.146516,NA	0.000268337	0.00042821
3	rs62344484	170752204	G,G	C,C	0.857853,0.87004	-0.00103472,-0.0189208	0.00566193,0.0127124	0.0680372,0.864379	0.000267903	0.000438656
3	rs141996154	169900945	T,NA	C,NA	0.992048,NA	-0.0187662,NA	0.0222601,NA	0.398804,NA	0.00026681	0.000429609
3	rs13124022	170588145	T,T	G,G	0.752485,0.958333	0.0198821,0.0466849	0.00458131,0.0213919	4.84589,1.53636	0.00026676	0.00043391
3	rs1964036	170712326	G,G	A,A	0.347913,0.032738	0.00485243,0.0200294	0.00415099,0.0240218	0.615447,0.393196	0.00026667	0.000397052
3	rs28681153	170693476	T,T	G,G	0.965209,0.962302	-0.00453451,-0.0370551	0.0107893,0.0224433	0.171158,1.00557	0.000266553	0.000421489
3	rs72698254	170718844	A,NA	G,NA	0.965209,NA	-0.00696631,NA	0.0107893,NA	0.285256,NA	0.000265957	0.000417068
3	rs75850691	170334675	T,NA	C,NA	0.937376,NA	-0.0176524,NA	0.0081604,NA	1.51531,NA	0.000265584	0.000459065
3	rs17543599	169934151	T,T	G,G	0.7833,0.951389	-0.00913601,-0.00937999	0.00479895,0.0198773	1.24456,0.19586	0.000265361	0.00045742
3	rs62333101	170253310	C,NA	T,NA	0.89662,NA	0.00559055,NA	0.00649407,NA	0.409705,NA	0.00026533	0.000460193
3	rs35169897	170084627	T,T	C,C	0.727634,0.956349	0.0155436,-0.013352	0.00444126,0.0209218	3.33199,0.281207	0.00026524	0.00143381
3	rs72706485	170107112	C,C	A,A	0.942346,0.97619	-0.00222937,-0.0177875	0.00848241,0.0280389	0.100898,0.279155	0.000265075	0.000374083
3	rs1902941	169995576	G,G	A,A	0.271372,0.168651	-0.0100592,-0.0151562	0.00444635,0.0114161	1.6257,0.734465	0.000265054	0.000435053
3	rs4521310	170702504	T,T	C,C	0.349901,0.031746	0.00475189,0.0218064	0.0041455,0.0243817	0.59915,0.430484	0.00026413	0.000394497
3	rs71622355	170655968	A,NA	G,NA	0.983101,NA	0.0270261,NA	0.0153396,NA	1.10738,NA	0.000263679	0.000449481
3	rs1971326	170657258	A,NA	G,NA	0.016899,NA	0.00524747,NA	0.0153395,NA	0.135321,NA	0.000263623	0.000420945
3	rs58660464	170812336	G,G	A,A	0.718688,0.462302	-0.00281091,-0.0146754	0.00439719,0.00857375	0.281781,1.06068	0.000263543	0.000432361
3	rs35899341	170586793	G,G	A,A	0.752485,0.958333	0.0198821,0.04648	0.00458131,0.0213919	4.84589,1.52583	0.000263461	0.000428484
3	rs73863935	170265255	C,C	G,G	0.893638,0.955357	0.0161209,-0	0.00641306,0.0206987	1.9228,-0	0.000262729	0.000511508
3	rs62333170	170587248	A,A	G,G	0.754473,0.958333	0.0198929,0.0466175	0.00459376,0.0213919	4.82733,1.53289	0.000262718	0.000427465
3	rs115561134	170393389	A,NA	T,NA	0.951292,NA	-0.0139102,NA	0.00918509,NA	0.886335,NA	0.000262524	0.000432924
3	rs112555385	170104513	G,G	C,C	0.942346,0.97619	-0.00213287,-0.0180613	0.00848241,0.0280389	0.0961131,0.284434	0.000262494	0.000370952
3	rs112976893	170104521	A,A	T,T	0.942346,0.97619	-0.00213287,-0.0180119	0.00848241,0.0280389	0.0961131,0.28348	0.000262148	0.000370449
3	rs10024977	169952879	G,NA	A,NA	0.927435,NA	-0.00442341,NA	0.00762141,NA	0.250534,NA	0.000261475	0.000420561
3	rs7657709	170246419	A,A	G,G	0.893638,0.956349	0.015968,-0.000614947	0.00641306,0.0209218	1.89356,0.0103049	0.000261423	0.000518623
3	rs138633331	170790931	T,NA	C,NA	0.991054,NA	0.019499,NA	0.0209976,NA	0.452127,NA	0.000261118	0.000432978
3	rs79000823	170352299	G,NA	A,NA	0.973161,NA	-0.017711,NA	0.0122339,NA	0.830619,NA	0.000260697	0.000421702
3	rs149909420	170531534	A,NA	G,NA	0.986084,NA	-0.0018838,NA	0.0168779,NA	0.0404198,NA	0.000260629	0.000408451
3	rs78093096	170362893	T,NA	C,NA	0.94831,NA	-0.000813783,NA	0.00893021,NA	0.0327368,NA	0.000260613	0.000428024
3	rs7698887	170716786	T,NA	C,NA	0.965209,NA	-0.00664788,NA	0.0107893,NA	0.269385,NA	0.000260532	0.000409187
3	rs72976688	170650369	A,NA	G,NA	0.982107,NA	0.00528044,NA	0.014915,NA	0.140674,NA	0.000260087	0.00043643
3	rs116102217	170001767	A,NA	G,NA	0.988072,NA	0.00600864,NA	0.0182119,NA	0.129917,NA	0.000259858	0.000416016
3	rs7679092	170649435	C,NA	G,NA	0.017893,NA	0.00336885,NA	0.0149148,NA	0.0854979,NA	0.000258551	0.000414427
3	rs188015727	170173507	G,NA	T,NA	0.99006,NA	0.0197207,NA	0.01993,NA	0.491579,NA	0.000258515	0.000442563
3	rs142465374	170757669	G,NA	A,NA	0.971173,NA	0.000724116,NA	0.0118166,NA	0.0217572,NA	0.000258091	0.00040433
3	rs116066997	170556121	T,NA	G,NA	0.927435,NA	-0.0106833,NA	0.00762141,NA	0.793204,NA	0.000257738	0.000414221
3	rs11728956	170804263	G,G	A,A	0.718688,0.47123	-0.00276585,-0.0146467	0.00439719,0.00856354	0.276261,1.05949	0.000257689	0.000423837
3	rs4634182	170796171	T,T	C,C	0.720676,0.472222	-0.00229194,-0.0147548	0.00440672,0.00856258	0.219688,1.07131	0.000257046	0.000420673
3	rs115544526	170474654	G,NA	A,NA	0.977137,NA	-0.0181537,NA	0.0132281,NA	0.769678,NA	0.000256605	0.000421343
3	rs62334887	169941715	G,NA	T,NA	0.981113,NA	0.00497662,NA	0.0145245,NA	0.135564,NA	0.000256434	0.000416357
3	rs71622356	170679611	T,NA	C,NA	0.979125,NA	0.0269506,NA	0.0138296,NA	1.28969,NA	0.000256114	0.000434524
3	rs4077273	170807597	T,T	C,C	0.720676,0.465278	-0.00272669,-0.0146059	0.00440672,0.00857004	0.270774,1.05391	0.000256094	0.000419602
3	rs72700364	170797827	C,C	G,G	0.720676,0.47123	-0.00250085,-0.0146579	0.00440672,0.00856354	0.243844,1.06068	0.000255537	0.000419071
3	rs143195050	170251414	T,NA	C,NA	0.967197,NA	0.0189093,NA	0.0111,NA	1.05322,NA	0.000254613	0.000441242
3	rs189306632	170330395	T,NA	A,NA	0.984095,NA	0.0156531,NA	0.0158037,NA	0.492218,NA	0.000254381	0.000405836
3	rs7696352	170545697	A,A	G,G	0.628231,0.782738	0.0203622,0.0256954	0.00409113,0.0103658	6.19029,1.88007	0.000253946	0.00126264
3	rs28667011	170087048	C,C	A,A	0.961233,0.96131	0.0179036,-0.0264582	0.0102422,0.0221651	1.09442,0.63339	0.000253264	0.000543768
3	rs11732788	170804435	T,T	G,G	0.719682,0.47123	-0.00281394,-0.0145948	0.00440194,0.00856354	0.281781,1.05391	0.000253134	0.000416327
3	rs7377412	170227995	A,A	T,T	0.10338,0.107143	-0.0134105,0.00625376	0.00649407,0.0138207	1.40984,0.186476	0.000252985	0.000416489
3	rs78243976	169932710	C,NA	G,NA	0.940358,NA	-0.00367593,NA	0.00834865,NA	0.180642,NA	0.000252835	0.000416571
3	rs6850446	170658049	T,NA	C,NA	0.016899,NA	0.00419696,NA	0.0153395,NA	0.105469,NA	0.000251847	0.000402822
3	rs62344552	170801833	A,NA	G,NA	0.831014,NA	-0.00128281,NA	0.00527606,NA	0.0926432,NA	0.000251792	0.000400658
3	rs3762914	169927825	C,C	T,T	0.869781,0.933532	-0.00510252,-0.0295023	0.00587486,0.0171606	0.414425,1.06763	0.000251636	0.000408769
3	rs149287207	170638416	G,NA	A,NA	0.949304,NA	-0.0149362,NA	0.00901262,NA	1.01114,NA	0.000251356	0.000412794
3	rs146791163	169956204	A,NA	G,NA	0.99006,NA	0.0064748,NA	0.01993,NA	0.127684,NA	0.000251352	0.000398776
3	rs17627781	170564316	G,NA	A,NA	0.94334,NA	-0.00691281,NA	0.00855199,NA	0.377888,NA	0.000251315	0.000396545
3	rs79664434	170403308	T,NA	C,NA	0.907555,NA	0.0159008,NA	0.00682591,NA	1.70259,NA	0.00025071	0.00039458
3	rs79297870	170557550	A,NA	T,NA	0.928429,NA	-0.0101666,NA	0.00767004,NA	0.732807,NA	0.000250247	0.000402741
3	rs151131351	170372123	T,NA	C,NA	0.984095,NA	0.0152443,NA	0.0158037,NA	0.475287,NA	0.000250226	0.0003995
3	rs148619434	170412951	A,NA	G,NA	0.979125,NA	-0.0149357,NA	0.0138296,NA	0.552609,NA	0.000250055	0.000391026
3	rs182336845	170353910	A,NA	T,NA	0.993042,NA	0.0264924,NA	0.0237851,NA	0.57617,NA	0.000249797	0.000394409
3	rs74868609	170787917	G,NA	A,NA	0.986084,NA	-0.00984556,NA	0.0168779,NA	0.252073,NA	0.000249435	0.000398987
3	rs114879463	170788280	A,NA	G,NA	0.986084,NA	-0.00982476,NA	0.0168779,NA	0.25143,NA	0.000249245	0.000398696
3	rs34537541	169991839	T,NA	C,NA	0.980119,NA	0.0202359,NA	0.0141639,NA	0.815043,NA	0.000249012	0.000428273
3	rs141469826	169974180	A,NA	G,NA	0.986084,NA	-0.00274465,NA	0.0168779,NA	0.0600721,NA	0.000248747	0.000396944
3	rs150485205	170371989	T,NA	C,NA	0.978131,NA	-0.0187191,NA	0.0135185,NA	0.779519,NA	0.000248598	0.000407217
3	rs143799351	170375273	A,NA	G,NA	0.978131,NA	0.00244023,NA	0.0135185,NA	0.0671448,NA	0.000248446	0.000400963
3	rs2331608	170153297	T,T	C,C	0.743539,0.922619	0.0024228,-0.0163771	0.00452769,0.0159983	0.227256,0.514294	0.000248422	0.000403315
3	rs35962500	170674146	C,NA	T,NA	0.981113,NA	0.00651003,NA	0.0145245,NA	0.184421,NA	0.000247799	0.000415387
3	rs6845516	170645419	A,A	G,G	0.871769,0.816468	0.0120132,0.0186541	0.00591347,0.0110428	1.37464,1.04015	0.000247332	0.000379115
3	rs11942808	170646088	T,T	C,C	0.878728,0.81746	0.0116073,0.0176959	0.00605664,0.011066	1.25723,0.959423	0.00024716	0.000375873
3	rs114868487	170429723	A,NA	G,NA	0.957256,NA	-0.0124132,NA	0.00977441,NA	0.690167,NA	0.000246531	0.000405679
```
