## Supplementary material for "Characterization of shared and ancestry-specific signals driving complex traits using multi-ancestry fine-mapping": susiex_nc3.cs80.snp

```
BP	SNP	PIP(CS1)	LogBF(CS1,Pop1)	LogBF(CS1,Pop2)	PIP(CS2)	LogBF(CS2,Pop1)	LogBF(CS2,Pop2)	PIP(CS3)	LogBF(CS3,Pop1)	LogBF(CS3,Pop2)
169822998	rs6817233	7.02708e-10	-1.77163	-1.2071	3.84671e-05	-1.76642	-1.20802	6.14495e-05	-1.76842	-1.20834
169823047	rs148372028	2.369e-09	-1.76345	-1.87101e-10	0.000129517	-1.76043	-1.87101e-10	0.000209432	-1.75058	-1.87101e-10
169823383	rs10026602	7.04983e-10	-1.76877	-1.20673	3.8335e-05	-1.77016	-1.20772	6.1282e-05	-1.77143	-1.20807
169823507	rs9994211	7.74521e-10	-1.70757	-1.17386	3.95853e-05	-1.76879	-1.177	6.33397e-05	-1.76845	-1.17801
169826028	rs74431237	6.5969e-09	-1.31628e-10	-0.739317	0.000331629	-1.31628e-10	-0.820228	0.000531327	-1.31628e-10	-0.819601
169826099	rs187343664	6.27232e-09	-0.78977	-1.87101e-10	0.000262212	-1.05509	-1.87101e-10	0.000403637	-1.09446	-1.87101e-10
169827031	rs6813098	2.43098e-09	-1.73762	-1.87101e-10	0.000139568	-1.68569	-1.87101e-10	0.000232162	-1.64754	-1.87101e-10
169827618	rs6819031	3.41239e-09	-1.20487	-0.19364	0.000138022	-1.42701	-0.26982	0.000212611	-1.50577	-0.229742
169827754	rs6845743	2.43385e-09	-1.73644	-1.87101e-10	0.000135447	-1.71566	-1.87101e-10	0.000221629	-1.69397	-1.87101e-10
169827781	rs6819437	2.59945e-09	-1.52997	-0.140648	0.000119206	-1.60406	-0.239331	0.000189578	-1.64919	-0.200997
169828862	rs1500795	7.44862e-10	-1.74875	-1.17172	4.01893e-05	-1.74939	-1.18125	6.52294e-05	-1.73567	-1.1814
169829099	rs6839052	7.54815e-10	-1.69858	-1.20862	3.85146e-05	-1.76471	-1.20849	6.1701e-05	-1.76407	-1.20861
169829345	rs6817551	7.0346e-10	-1.76924	-1.20842	3.837e-05	-1.77068	-1.20629	6.13924e-05	-1.77188	-1.20582
169831950	rs6837210	7.58409e-10	-1.70826	-1.19419	3.93381e-05	-1.75834	-1.19371	6.32783e-05	-1.75332	-1.19412
169832201	rs6843011	1.33937e-09	-1.65652	-0.677194	6.99886e-05	-1.6502	-0.725713	0.000110283	-1.69221	-0.69972
169832539	rs116346655	3.30916e-09	-1.42922	-1.87101e-10	0.000190621	-1.37396	-1.87101e-10	0.000295445	-1.4065	-1.87101e-10
169832544	rs115718515	9.56114e-09	-0.36821	-1.87101e-10	0.000499617	-0.410401	-1.87101e-10	0.000829217	-0.374498	-1.87101e-10
169834381	rs12644874	1.26382e-09	-1.50064	-0.891145	6.92952e-05	-1.4719	-0.913969	0.000106953	-1.52818	-0.894417
169834558	rs5005965	2.42592e-09	-1.73971	-1.87101e-10	0.00013911	-1.68898	-1.87101e-10	0.000231248	-1.65149	-1.87101e-10
169835048	rs1532651	7.06798e-10	-1.76835	-1.20458	3.82379e-05	-1.77306	-1.20736	6.1293e-05	-1.77189	-1.20743
169835134	rs1059444	7.6271e-10	-1.73951	-1.15728	4.02031e-05	-1.75609	-1.17421	6.52159e-05	-1.7443	-1.17298
169835324	rs4324524	1.20639e-09	-1.68577	-0.752517	6.32167e-05	-1.68029	-0.797388	0.000100022	-1.71622	-0.77337
169836961	rs72704235	2.83869e-09	-1.56442	-0.0181594	0.000130533	-1.63048	-0.122141	0.000208766	-1.67306	-0.0807111
169837589	rs7693134	1.12754e-09	-1.75795	-0.747928	6.11807e-05	-1.71651	-0.793903	9.84204e-05	-1.73477	-0.770963
169838682	rs181514868	2.40709e-09	-1.7475	-1.87101e-10	0.000129519	-1.76041	-1.87101e-10	0.000204901	-1.77245	-1.87101e-10
169838771	rs7690555	7.75739e-10	-1.68588	-1.19398	3.90511e-05	-1.76263	-1.19674	6.25214e-05	-1.76241	-1.19706
169839372	rs2173810	7.12056e-10	-1.76808	-1.19743	3.85489e-05	-1.77041	-1.2019	6.1615e-05	-1.7715	-1.20257
169839977	rs74315547	2.39794e-09	-1.75131	-1.87101e-10	0.000129179	-1.76305	-1.87101e-10	0.000204805	-1.77292	-1.87101e-10
169840151	rs4596208	2.53348e-09	-1.69632	-1.87101e-10	0.000128062	-1.77173	-1.87101e-10	0.000204808	-1.77291	-1.87101e-10
169840967	rs4364224	1.00983e-09	-1.60949	-1.00664	5.8005e-05	-1.53176	-1.03196	9.19263e-05	-1.55915	-1.01485
169841518	rs1548315	7.94846e-10	-1.68177	-1.17375	3.9848e-05	-1.76118	-1.17799	6.37866e-05	-1.76095	-1.17849
169841678	rs75903325	2.45904e-09	-1.72614	-1.87101e-10	0.000145424	-1.64459	-1.87101e-10	0.000239932	-1.61463	-1.87101e-10
169842225	rs17543365	2.61252e-09	-1.6656	-1.87101e-10	0.000131502	-1.74522	-1.87101e-10	0.00021083	-1.74393	-1.87101e-10
169842278	rs78769983	4.90456e-09	-1.31628e-10	-1.03575	0.000287372	-1.31628e-10	-0.963467	0.000459218	-1.31628e-10	-0.965455
169842628	rs117588152	4.82224e-09	-1.31628e-10	-1.05268	0.000258365	-1.31628e-10	-1.06987	0.000413968	-1.31628e-10	-1.06919
169842976	rs17615157	1.14897e-09	-1.69839	-0.788664	6.21871e-05	-1.67159	-0.82251	9.88011e-05	-1.70307	-0.798806
169843042	rs17054576	2.02703e-09	-1.56018	-0.359161	9.44919e-05	-1.62908	-0.446645	0.0001503	-1.67047	-0.411879
169844774	rs870717	7.77806e-10	-1.68642	-1.19078	3.9887e-05	-1.74794	-1.19025	6.42168e-05	-1.74201	-1.1907
169845720	rs4396955	2.00828e-09	-1.52148	-0.407156	9.67041e-05	-1.59232	-0.460263	0.000152654	-1.63994	-0.426864
169846255	rs3733656	7.09484e-10	-1.76537	-1.20377	3.82756e-05	-1.77263	-1.2068	6.1404e-05	-1.77063	-1.20687
169846630	rs11944074	9.80533e-09	-0.342991	-1.87101e-10	0.00031496	-0.871798	-1.87101e-10	0.000424039	-1.04515	-1.87101e-10
169848277	rs76997292	6.83999e-09	-1.31628e-10	-0.703131	0.000336749	-1.31628e-10	-0.804905	0.000541131	-1.31628e-10	-0.801319
169849237	rs1136603	2.09498e-09	-1.47691	-0.40946	9.77959e-05	-1.57887	-0.46249	0.000154094	-1.62828	-0.42914
169849389	rs1071738	1.15628e-09	-1.69447	-0.786235	6.2662e-05	-1.6764	-0.810087	9.95711e-05	-1.70747	-0.786641
169850155	rs6839909	2.43901e-09	-1.44852	-0.285809	0.000109318	-1.55575	-0.37423	0.000173167	-1.60823	-0.332496
169851313	rs4529010	1.04095e-09	-1.37711	-1.20867	7.96296e-05	-1.03846	-1.2084	0.000122208	-1.08116	-1.2081
169851370	rs72704240	2.74245e-09	-1.47433	-0.142733	0.000118113	-1.56802	-0.284575	0.000186917	-1.62095	-0.243366
169852864	rs79346677	1.14039e-09	-1.5003	-0.994243	8.01284e-05	-1.2104	-1.03021	0.000123584	-1.24769	-1.03037
169853806	rs150687692	1.09427e-08	-0.233247	-1.87101e-10	0.00123883	0.497682	-1.87101e-10	0.00184314	0.424246	-1.87101e-10
169854046	rs2877381	7.26134e-10	-1.75051	-1.19543	3.85603e-05	-1.77173	-1.20029	6.17746e-05	-1.77046	-1.20102
169854721	rs145408396	4.91892e-09	-1.31628e-10	-1.03283	0.00026561	-1.31628e-10	-1.04221	0.000428438	-1.31628e-10	-1.03483
169854906	rs76750479	4.92671e-09	-1.31628e-10	-1.03124	0.000284869	-1.31628e-10	-0.972215	0.000458588	-1.31628e-10	-0.966828
169856321	rs72704241	2.26583e-09	-1.52581	-0.282166	0.000106593	-1.6159	-0.339327	0.000169041	-1.66148	-0.303362
169856416	rs72704242	2.2435e-09	-1.52071	-0.297174	0.000105484	-1.61182	-0.353863	0.000167125	-1.65804	-0.318197
169856724	rs2085573	8.76769e-09	-0.454844	-1.87101e-10	0.000314867	-0.872095	-1.87101e-10	0.000418078	-1.05931	-1.87101e-10
169857479	rs1824270	7.1612e-10	-1.75819	-1.20163	3.83921e-05	-1.77307	-1.20332	6.14399e-05	-1.77297	-1.20396
169857895	rs192338572	2.49486e-09	-1.71168	-1.87101e-10	0.000128834	-1.76572	-1.87101e-10	0.000204818	-1.77286	-1.87101e-10
169858191	rs77982161	4.16e-09	-1.31628e-10	-1.2004	0.000224738	-1.31628e-10	-1.20931	0.000359935	-1.31628e-10	-1.20906
169859624	rs190950630	2.35832e-08	0.534619	-1.87101e-10	0.000790576	0.048518	-1.87101e-10	0.00128678	0.0649174	-1.87101e-10
169859697	rs10031084	2.05501e-09	-1.53301	-0.372623	9.30876e-05	-1.61825	-0.472456	0.000148474	-1.66225	-0.432322
169860164	rs7687968	7.99085e-10	-1.65726	-1.19295	3.96376e-05	-1.74866	-1.1958	6.35176e-05	-1.74753	-1.19613
169861339	rs55994233	4.18933e-09	-1.19338	-1.87101e-10	0.00026623	-1.03988	-1.87101e-10	0.000411283	-1.0757	-1.87101e-10
169861819	rs55764453	2.30375e-09	-1.51676	-0.274619	0.000106956	-1.61981	-0.332015	0.00016939	-1.66688	-0.295901
169862888	rs7662054	7.98336e-10	-1.66408	-1.18706	3.97299e-05	-1.75174	-1.1904	6.36571e-05	-1.75068	-1.19079
169863047	rs141144034	2.45072e-09	-1.72953	-1.87101e-10	0.000134868	-1.71994	-1.87101e-10	0.000212446	-1.73629	-1.87101e-10
169863408	rs138569728	1.13426e-08	-1.31628e-10	-0.19735	0.000609438	-1.31628e-10	-0.211706	0.000981403	-1.31628e-10	-0.205997
169863470	rs62333036	2.65367e-09	-1.64997	-1.87101e-10	0.000151724	-1.60218	-1.87101e-10	0.000245708	-1.59084	-1.87101e-10
169863767	rs4407460	8.45528e-10	-1.73306	-1.06065	4.3938e-05	-1.76127	-1.08019	7.10454e-05	-1.75115	-1.08052
169863970	rs1115717	1.13149e-09	-1.68926	-0.813122	6.06058e-05	-1.66517	-0.854677	9.62183e-05	-1.70016	-0.828198
169864449	rs76730187	2.91397e-09	-1.5564	-1.87101e-10	0.000179412	-1.43456	-1.87101e-10	0.000289947	-1.42528	-1.87101e-10
169864781	rs6832306	7.38415e-10	-1.74619	-1.18298	3.90132e-05	-1.77053	-1.18981	6.25038e-05	-1.76887	-1.19089
169864932	rs6831097	1.05345e-09	-1.6911	-0.882748	5.64785e-05	-1.66984	-0.920545	8.96635e-05	-1.70229	-0.896629
169865538	rs6815188	7.29983e-10	-1.75446	-1.18619	3.88272e-05	-1.77255	-1.19257	6.21613e-05	-1.77168	-1.19356
169865692	rs72704247	2.38651e-09	-1.51779	-0.238294	0.000107171	-1.60373	-0.346083	0.000170856	-1.65147	-0.30269
169866291	rs12499488	7.31931e-10	-1.75342	-1.18456	3.88821e-05	-1.77254	-1.19117	6.22555e-05	-1.77152	-1.19221
169867064	rs28361879	7.28834e-10	-1.75446	-1.18777	3.87751e-05	-1.77255	-1.19391	6.20805e-05	-1.77168	-1.19486
169868600	rs78914616	2.45484e-09	-1.72786	-1.87101e-10	0.000136895	-1.70503	-1.87101e-10	0.000224396	-1.68157	-1.87101e-10
169868849	rs62333037	2.47307e-09	-1.72046	-1.87101e-10	0.000165636	-1.51445	-1.87101e-10	0.000272338	-1.48793	-1.87101e-10
169869315	rs6854737	2.54206e-09	-1.69294	-1.87101e-10	0.000142726	-1.66332	-1.87101e-10	0.000235328	-1.634	-1.87101e-10
169870173	rs112756096	7.18736e-10	-1.75803	-1.19815	3.85154e-05	-1.773	-1.20019	6.16512e-05	-1.77252	-1.20096
169871429	rs2331512	8.11954e-10	-1.65726	-1.17697	4.04189e-05	-1.74866	-1.17628	6.47523e-05	-1.74753	-1.17688
169871482	rs4491980	8.03104e-10	-1.66188	-1.1833	4.00767e-05	-1.75076	-1.18268	6.42049e-05	-1.74968	-1.18322
169874410	rs117266945	5.41739e-09	-1.31628e-10	-0.936302	0.000271357	-1.31628e-10	-1.02081	0.000428656	-1.31628e-10	-1.03433
169874435	rs34605427	2.54899e-09	-1.69022	-1.87101e-10	0.000145196	-1.64616	-1.87101e-10	0.000240052	-1.61412	-1.87101e-10
169874620	rs13116548	8.06589e-10	-1.66642	-1.17444	4.01586e-05	-1.75277	-1.17864	6.43357e-05	-1.75173	-1.17913
169874986	rs17543378	1.24469e-09	-1.484	-0.923024	8.83262e-05	-1.17844	-0.964768	0.000136106	-1.21659	-0.964955
169875000	rs72704252	2.45062e-09	-1.51141	-0.218173	0.000111106	-1.58665	-0.327105	0.000177182	-1.63456	-0.283243
169875999	rs11733358	2.91726e-09	-1.55527	-1.87101e-10	0.000159902	-1.54968	-1.87101e-10	0.000271415	-1.49133	-1.87101e-10
169876537	rs113614541	2.36573e-09	-1.76483	-1.87101e-10	0.000132798	-1.73541	-1.87101e-10	0.000220308	-1.69995	-1.87101e-10
169876945	rs72704255	2.14341e-09	-1.5493	-0.314218	0.000101335	-1.61794	-0.387872	0.000160864	-1.66251	-0.35191
169876968	rs11729275	7.22015e-10	-1.76267	-1.18895	3.88448e-05	-1.77295	-1.19172	6.21232e-05	-1.77307	-1.19279
169877173	rs10023864	7.26941e-10	-1.75967	-1.18515	3.89779e-05	-1.77308	-1.18817	6.23545e-05	-1.7728	-1.18934
169877373	rs11132668	8.71542e-10	-1.74019	-1.02322	4.52442e-05	-1.7556	-1.05657	7.33031e-05	-1.74366	-1.05672
169878101	rs118177711	4.19458e-09	-1.31628e-10	-1.19212	0.000235	-1.31628e-10	-1.16466	0.000374923	-1.31628e-10	-1.16826
169878417	rs35117578	4.43881e-08	0.920071	0.246983	0.00210713	0.677522	0.351314	0.00364118	0.749287	0.355797
169878633	rs33922010	2.39393e-09	-1.75298	-1.87101e-10	0.00013259	-1.73699	-1.87101e-10	0.000216058	-1.71943	-1.87101e-10
169878641	rs62333038	2.52398e-09	-1.70008	-1.87101e-10	0.000137016	-1.70415	-1.87101e-10	0.000219289	-1.70459	-1.87101e-10
169879156	rs6854947	7.22116e-10	-1.7653	-1.18619	3.88315e-05	-1.77244	-1.19257	6.20818e-05	-1.77296	-1.19356
169879474	rs72704263	3.38173e-09	-1.40753	-1.87101e-10	0.000185387	-1.4018	-1.87101e-10	0.000294285	-1.41043	-1.87101e-10
169879998	rs2125322	7.22503e-10	-1.7653	-1.18565	3.88493e-05	-1.77244	-1.19211	6.21095e-05	-1.77296	-1.19312
169880312	rs6845418	7.19737e-10	-1.76754	-1.18725	3.8831e-05	-1.77156	-1.19347	6.20579e-05	-1.77247	-1.19444
169880669	rs11735730	1.19706e-09	-1.70392	-0.74213	6.35994e-05	-1.68429	-0.78735	0.000101728	-1.71416	-0.758513
169880863	rs11132683	7.63304e-10	-1.71348	-1.18254	3.91956e-05	-1.76947	-1.18621	6.27598e-05	-1.76903	-1.18663
169881245	rs1531254	7.60053e-10	-1.71348	-1.18681	3.90408e-05	-1.76947	-1.19016	6.25143e-05	-1.76903	-1.19055
169881370	rs1531253	7.18113e-10	-1.7653	-1.19175	3.86498e-05	-1.77244	-1.19726	6.18004e-05	-1.77296	-1.19811
169881492	rs35752589	2.41882e-09	-1.74264	-1.87101e-10	0.000134391	-1.72349	-1.87101e-10	0.000219591	-1.70321	-1.87101e-10
169882840	rs4692554	7.53929e-10	-1.71348	-1.1949	3.88745e-05	-1.76947	-1.19443	6.22474e-05	-1.76903	-1.19483
169883225	rs12510374	7.13244e-10	-1.76647	-1.19738	3.85787e-05	-1.77205	-1.1995	6.16774e-05	-1.77277	-1.2003
169883300	rs12511177	7.10456e-10	-1.76852	-1.19925	3.85551e-05	-1.77097	-1.20119	6.16194e-05	-1.77209	-1.20192
169883388	rs10518034	9.9836e-10	-1.74264	-0.884921	5.40605e-05	-1.72349	-0.910651	8.7379e-05	-1.70321	-0.921514
169883545	rs9994025	7.10504e-10	-1.76852	-1.19918	3.85574e-05	-1.77097	-1.20112	6.1623e-05	-1.77209	-1.20186
169884883	rs140857235	7.05641e-09	-1.31628e-10	-0.671981	0.000363631	-1.31628e-10	-0.728105	0.000583635	-1.31628e-10	-0.725705
169884922	rs7668129	7.09495e-10	-1.76754	-1.20158	3.8452e-05	-1.77156	-1.20328	6.14728e-05	-1.77247	-1.20391
169885629	rs72704271	2.90186e-09	-1.56057	-1.87101e-10	0.000144447	-1.65133	-1.87101e-10	0.000235872	-1.63169	-1.87101e-10
169885988	rs118142680	4.9046e-09	-1.31628e-10	-1.03574	0.000253882	-1.31628e-10	-1.08737	0.000404614	-1.31628e-10	-1.09205
169886172	rs114150784	6.54714e-09	-0.746889	-1.87101e-10	0.000278314	-0.995492	-1.87101e-10	0.000473463	-0.934905	-1.87101e-10
169887165	rs137935395	2.38645e-09	-1.60308	-0.153029	0.000104799	-1.6716	-0.3006	0.000169747	-1.70766	-0.253008
169887284	rs111890949	2.56848e-09	-1.6826	-1.87101e-10	0.000140001	-1.68259	-1.87101e-10	0.000225386	-1.67716	-1.87101e-10
169887446	rs10027483	7.1288e-10	-1.76403	-1.20033	3.84494e-05	-1.77274	-1.20216	6.1502e-05	-1.77307	-1.20284
169887461	rs9994219	7.10909e-10	-1.76647	-1.20066	3.84646e-05	-1.77205	-1.20246	6.15028e-05	-1.77277	-1.20313
169887635	rs9996622	7.12641e-10	-1.76403	-1.20066	3.84378e-05	-1.77274	-1.20246	6.14844e-05	-1.77307	-1.20313
169887649	rs150898062	3.50261e-09	-1.37241	-1.87101e-10	0.000217231	-1.24328	-1.87101e-10	0.000337417	-1.27366	-1.87101e-10
169887795	rs11724533	2.428e-09	-1.73885	-1.87101e-10	0.000128022	-1.77204	-1.87101e-10	0.000205123	-1.77137	-1.87101e-10
169887800	rs10029991	7.1365e-10	-1.76403	-1.19925	3.84868e-05	-1.77274	-1.20119	6.15591e-05	-1.77307	-1.20192
169888066	rs149611662	4.42715e-09	-1.31628e-10	-1.13816	0.000280838	-1.31628e-10	-0.986465	0.000447856	-1.31628e-10	-0.990508
169888217	rs13122491	1.239e-09	-1.69767	-0.713943	6.69676e-05	-1.68025	-0.73978	0.000106753	-1.71008	-0.714382
169889068	rs4446276	1.35972e-09	-1.44897	-0.869667	7.57719e-05	-1.38752	-0.908999	0.000118366	-1.43396	-0.887239
169890595	rs1458293	1.239e-09	-1.69767	-0.713943	6.69676e-05	-1.68025	-0.73978	0.000106753	-1.71008	-0.714382
169891092	rs72704274	2.94472e-09	-1.56805	0.0221422	0.000139623	-1.65918	-0.026123	0.000224653	-1.69818	0.0177575
169891240	rs112334970	2.3548e-09	-1.76946	-1.87101e-10	0.000129079	-1.76382	-1.87101e-10	0.000206906	-1.76272	-1.87101e-10
169891658	rs4692555	7.6059e-10	-1.70657	-1.193	3.9021e-05	-1.76763	-1.19251	6.24866e-05	-1.76709	-1.19294
169891745	rs144201760	8.74742e-09	-0.457158	-1.87101e-10	0.000291977	-0.947569	-1.87101e-10	0.000391419	-1.1252	-1.87101e-10
169892053	rs9799845	7.0786e-10	-1.76647	-1.20496	3.83195e-05	-1.77205	-1.20624	6.12838e-05	-1.77277	-1.2067
169892154	rs9799768	7.11735e-10	-1.7694	-1.19656	3.85804e-05	-1.77029	-1.20121	6.16497e-05	-1.7716	-1.20191
169892793	rs6831613	7.19855e-10	-1.76403	-1.19059	3.86645e-05	-1.77274	-1.19658	6.18589e-05	-1.77307	-1.19706
169893672	rs143204227	2.7916e-09	-1.5993	-1.87101e-10	0.000133227	-1.73219	-1.87101e-10	0.000213937	-1.7293	-1.87101e-10
169894005	rs72704281	2.93627e-09	-1.60308	0.0543056	0.000134566	-1.6716	-0.0505903	0.000218507	-1.70766	-0.000497252
169894015	rs114933376	2.41965e-09	-1.7423	-1.87101e-10	0.00013244	-1.73812	-1.87101e-10	0.00020993	-1.74821	-1.87101e-10
169894212	rs141872060	4.35837e-09	-1.31628e-10	-1.15382	0.000252892	-1.31628e-10	-1.09128	0.00040346	-1.31628e-10	-1.0949
169895049	rs1961697	7.14031e-10	-1.75803	-1.20472	3.82912e-05	-1.773	-1.20603	6.13107e-05	-1.77252	-1.2065
169895131	rs143371482	9.69045e-09	-1.31628e-10	-0.354776	0.000450802	-1.31628e-10	-0.513215	0.000716423	-1.31628e-10	-0.520709
169896142	rs3942	7.19313e-10	-1.75253	-1.20284	3.83847e-05	-1.77219	-1.2044	6.14908e-05	-1.77112	-1.20497
169896200	rs115706077	4.40795e-09	-1.14251	-1.87101e-10	0.000197424	-1.33889	-1.87101e-10	0.00032697	-1.30511	-1.87101e-10
169896897	rs4692679	7.79802e-10	-1.67086	-1.20378	3.90985e-05	-1.75468	-1.20348	6.26491e-05	-1.75369	-1.20374
169897189	rs13133097	7.16666e-10	-1.7541	-1.20496	3.83025e-05	-1.77249	-1.20624	6.13562e-05	-1.77158	-1.2067
169897289	rs28523331	7.15703e-10	-1.7541	-1.20631	3.8259e-05	-1.77249	-1.20737	6.12918e-05	-1.77158	-1.20775
169897303	rs13131748	7.16495e-10	-1.7541	-1.2052	3.82946e-05	-1.77249	-1.20644	6.13446e-05	-1.77158	-1.20689
169897593	rs9998281	7.69183e-10	-1.69164	-1.1967	3.90623e-05	-1.76282	-1.19627	6.25681e-05	-1.76208	-1.19664
169898249	rs117258702	4.29739e-09	-1.31628e-10	-1.16791	0.000225018	-1.31628e-10	-1.20806	0.000360902	-1.31628e-10	-1.20637
169898777	rs144942254	7.12112e-09	-1.31628e-10	-0.662851	0.000383723	-1.31628e-10	-0.674322	0.000614965	-1.31628e-10	-0.673414
169899023	rs10518037	7.17883e-10	-1.75967	-1.19769	3.85282e-05	-1.77308	-1.19978	6.16586e-05	-1.7728	-1.20057
169899721	rs76002967	2.59342e-09	-1.67294	-1.87101e-10	0.000129753	-1.75861	-1.87101e-10	0.000206235	-1.76596	-1.87101e-10
169899960	rs6843588	1.32048e-09	-1.59808	-0.749841	7.31858e-05	-1.53359	-0.797654	0.00011639	-1.57024	-0.767796
169900296	rs12508020	7.12058e-10	-1.75942	-1.2061	3.82436e-05	-1.77307	-1.2072	6.12294e-05	-1.77276	-1.20759
169900720	rs11732949	7.15703e-10	-1.7541	-1.20631	3.8259e-05	-1.77249	-1.20737	6.12918e-05	-1.77158	-1.20775
169900916	rs11737286	2.37728e-09	-1.75996	-1.87101e-10	0.000131322	-1.74659	-1.87101e-10	0.000213508	-1.73131	-1.87101e-10
169900945	rs141996154	3.2812e-09	-1.43771	-1.87101e-10	0.000162839	-1.53148	-1.87101e-10	0.00026681	-1.50844	-1.87101e-10
169901225	rs2331450	7.76297e-10	-1.67828	-1.20086	3.9284e-05	-1.75293	-1.2005	6.29008e-05	-1.75261	-1.20081
169901994	rs118043847	4.40825e-09	-1.31628e-10	-1.14244	0.000238775	-1.31628e-10	-1.14872	0.000382566	-1.31628e-10	-1.14808
169902443	rs11725927	2.43332e-09	-1.73666	-1.87101e-10	0.00013541	-1.71594	-1.87101e-10	0.000221558	-1.69429	-1.87101e-10
169902499	rs149886794	1.3433e-09	-1.45646	-0.874334	7.53006e-05	-1.71255	-0.590201	0.000116596	-1.70856	-0.627697
169902505	rs34828165	1.60215e-09	-1.68852	-0.466048	7.45067e-05	-1.76031	-0.553046	0.000118376	-1.7627	-0.558412
169903404	rs74801381	1.69025e-08	0.201546	-1.87101e-10	0.000782751	0.0385713	-1.87101e-10	0.00128578	0.0641431	-1.87101e-10
169903609	rs10000553	7.71245e-10	-1.67679	-1.20887	3.87391e-05	-1.75864	-1.20876	6.21915e-05	-1.7559	-1.20886
169904199	rs4692680	7.78077e-10	-1.67054	-1.2063	3.88714e-05	-1.75616	-1.20783	6.24289e-05	-1.75321	-1.20774
169904452	rs4692681	7.13415e-10	-1.75958	-1.20403	3.83108e-05	-1.77307	-1.20544	6.13322e-05	-1.77272	-1.20595
169905114	rs10004161	7.60351e-10	-1.69136	-1.20853	3.85391e-05	-1.76391	-1.20866	6.18467e-05	-1.76171	-1.20861
169905147	rs62334861	2.40962e-09	-1.74645	-1.87101e-10	0.000132414	-1.73831	-1.87101e-10	0.000211747	-1.73959	-1.87101e-10
169906832	rs10866328	1.54762e-09	-1.71898	-0.470218	8.16615e-05	-1.69439	-0.527269	0.000131612	-1.72235	-0.492769
169907474	rs113487303	8.99832e-09	-0.42888	-1.87101e-10	0.0002986	-0.92514	-1.87101e-10	0.000399281	-1.10531	-1.87101e-10
169908194	rs4692556	7.7248e-10	-1.67945	-1.20462	3.89269e-05	-1.75822	-1.20434	6.23692e-05	-1.75733	-1.20458
169908706	rs17054603	2.47892e-09	-1.7181	-1.87101e-10	0.000138529	-1.69316	-1.87101e-10	0.000227487	-1.66789	-1.87101e-10
169909593	rs17054604	2.17049e-09	-1.49923	-0.351731	0.000103278	-1.59686	-0.389952	0.00016312	-1.64375	-0.35674
169910101	rs2054224	7.75829e-10	-1.67086	-1.20888	3.88546e-05	-1.75468	-1.20974	6.22746e-05	-1.75369	-1.20973
169910298	rs189415765	2.00958e-08	-1.31628e-10	0.374594	0.000841729	-1.31628e-10	0.111214	0.00135397	-1.31628e-10	0.115817
169910379	rs17054607	2.52e-09	-1.70166	-1.87101e-10	0.000141271	-1.67357	-1.87101e-10	0.000232623	-1.64556	-1.87101e-10
169911458	rs80133417	4.48957e-09	-1.31628e-10	-1.12416	0.000254072	-1.31628e-10	-1.08663	0.00040624	-1.31628e-10	-1.08804
169911596	rs11727290	7.48326e-10	-1.76515	-1.15068	4.03027e-05	-1.77248	-1.15534	6.4291e-05	-1.77298	-1.15858
169911675	rs72704283	3.00174e-09	-1.52672	-1.87101e-10	0.00014824	-1.62541	-1.87101e-10	0.00024253	-1.60386	-1.87101e-10
169912472	rs13140600	2.4987e-09	-1.71015	-1.87101e-10	0.000139856	-1.68363	-1.87101e-10	0.000229978	-1.65699	-1.87101e-10
169912642	rs17615264	1.06587e-09	-1.53508	-1.02704	7.45475e-05	-1.25278	-1.06003	0.000115167	-1.28842	-1.06018
169912858	rs115062700	2.36127e-09	-1.76672	-1.87101e-10	0.000129858	-1.7578	-1.87101e-10	0.000209028	-1.75251	-1.87101e-10
169912965	rs149791508	5.2126e-09	-0.974838	-1.87101e-10	0.000331133	-0.821725	-1.87101e-10	0.000591841	-0.711742	-1.87101e-10
169913408	rs78250062	5.09052e-09	-0.998537	-1.87101e-10	0.000369668	-0.711638	-1.87101e-10	0.000645467	-0.625006	-1.87101e-10
169914430	rs1962681	8.0733e-10	-1.63781	-1.20213	3.97704e-05	-1.73933	-1.20179	6.37455e-05	-1.738	-1.20208
169915269	rs34399018	2.50563e-09	-1.70738	-1.87101e-10	0.000140317	-1.68034	-1.87101e-10	0.000230843	-1.65324	-1.87101e-10
169915797	rs1973112	7.24644e-10	-1.75253	-1.19546	3.86411e-05	-1.77219	-1.19774	6.18835e-05	-1.77112	-1.19861
169915876	rs1973113	7.19392e-10	-1.75214	-1.20313	3.83782e-05	-1.77211	-1.20465	6.14838e-05	-1.771	-1.20521
169915959	rs1551615	8.02691e-09	-0.543117	-1.87101e-10	0.000292784	-0.944807	-1.87101e-10	0.000391944	-1.12386	-1.87101e-10
169915975	rs1138563	7.78293e-10	-1.67086	-1.20571	3.90208e-05	-1.75468	-1.20547	6.25274e-05	-1.75369	-1.20568
169916337	rs74394581	2.56669e-09	-1.6833	-1.87101e-10	0.000129946	-1.75712	-1.87101e-10	0.000205814	-1.76801	-1.87101e-10
169917245	rs898002	8.12143e-10	-1.6322	-1.20179	3.98065e-05	-1.7365	-1.20371	6.38115e-05	-1.73512	-1.20393
169917703	rs4692557	7.36981e-10	-1.77248	-1.15863	4.12002e-05	-1.73219	-1.17361	6.66223e-05	-1.7212	-1.17474
169917754	rs4692682	7.18923e-10	-1.74619	-1.20973	3.82444e-05	-1.77053	-1.20972	6.13364e-05	-1.76887	-1.20974
169918054	rs76148652	3.95762e-09	-1.25027	-1.87101e-10	0.000150854	-1.60793	-1.87101e-10	0.00024313	-1.60138	-1.87101e-10
169919092	rs1379840	7.97561e-10	-1.64753	-1.20458	3.92584e-05	-1.74977	-1.20431	6.27773e-05	-1.75084	-1.20455
169920474	rs147278266	2.46194e-08	0.577619	-1.87101e-10	0.00104499	0.327517	-1.87101e-10	0.00167586	0.329104	-1.87101e-10
169921399	rs76614656	1.1084e-09	-1.48083	-1.04217	8.1308e-05	-1.17389	-1.05211	0.000125317	-1.21219	-1.05194
169922504	rs11894	7.36779e-10	-1.74304	-1.18834	3.90237e-05	-1.77239	-1.18768	6.24493e-05	-1.77194	-1.18868
169922647	rs7675263	8.17788e-10	-1.7299	-1.09717	4.28223e-05	-1.76189	-1.10529	6.92546e-05	-1.75203	-1.10516
169922967	rs34094943	2.57486e-09	-1.68012	-1.87101e-10	0.000140781	-1.67704	-1.87101e-10	0.000230267	-1.65574	-1.87101e-10
169923085	rs185862911	2.37846e-09	-1.75947	-1.87101e-10	0.000127904	-1.77297	-1.87101e-10	0.000204792	-1.77298	-1.87101e-10
169923544	rs77307504	1.05086e-08	0.46071	-0.73443	0.000737436	0.699614	-0.720678	0.00126959	0.786027	-0.734559
169923584	rs11730894	8.04024e-10	-1.64211	-1.20193	3.93507e-05	-1.75265	-1.19908	6.29313e-05	-1.75366	-1.19928
169923672	rs1870306	7.32237e-10	-1.74767	-1.1899	3.89411e-05	-1.77293	-1.18926	6.23064e-05	-1.77269	-1.19023
169925517	rs181714845	3.18653e-09	-1.46699	-1.87101e-10	0.000200087	-1.32549	-1.87101e-10	0.000350864	-1.23458	-1.87101e-10
169926123	rs11722048	2.57456e-09	-1.68024	-1.87101e-10	0.000142589	-1.66428	-1.87101e-10	0.000235052	-1.63517	-1.87101e-10
169926498	rs9784403	2.58323e-09	-1.67688	-1.87101e-10	0.000143108	-1.66064	-1.87101e-10	0.000236015	-1.63109	-1.87101e-10
169926799	rs4692558	8.02448e-10	-1.64772	-1.19829	3.96327e-05	-1.74971	-1.19488	6.35136e-05	-1.74861	-1.19511
169927109	rs17543549	6.24636e-09	-0.793918	-1.87101e-10	0.000374997	-0.697325	-1.87101e-10	0.000554847	-0.776287	-1.87101e-10
169927171	rs72704286	4.71942e-08	1.22835	-1.87101e-10	0.00123803	0.497029	-1.87101e-10	0.00193712	0.473975	-1.87101e-10
169927825	rs3762914	3.56189e-09	-1.51134	0.155716	0.000157169	-1.59848	0.0315572	0.000251636	-1.64701	0.0800153
169928164	rs41278615	2.89073e-09	-1.50623	-0.0581783	0.000126378	-1.5966	-0.188368	0.000201664	-1.64382	-0.144551
169928655	rs1870305	7.54227e-10	-1.74792	-1.16006	4.01359e-05	-1.77104	-1.16093	6.42547e-05	-1.76953	-1.16259
169928842	rs2877380	8.30277e-10	-1.64282	-1.1691	4.0926e-05	-1.7418	-1.17067	6.56735e-05	-1.74053	-1.16976
169929282	rs78822300	4.14194e-09	-1.31628e-10	-1.20475	0.000225507	-1.31628e-10	-1.20589	0.000360793	-1.31628e-10	-1.20667
169929378	rs9312440	7.56059e-10	-1.73347	-1.17208	3.97694e-05	-1.76831	-1.17284	6.36555e-05	-1.76721	-1.17428
169929389	rs138361630	2.76505e-09	-1.60886	-1.87101e-10	0.000135755	-1.71339	-1.87101e-10	0.000217778	-1.7115	-1.87101e-10
169930678	rs144150543	4.24429e-09	-1.31628e-10	-1.18034	0.000225774	-1.31628e-10	-1.20471	0.000361951	-1.31628e-10	-1.20347
169930963	rs1458290	1.81055e-09	-1.56684	-0.465445	8.85701e-05	-1.64475	-0.495696	0.0001413	-1.68554	-0.45856
169930965	rs1458291	1.99874e-09	-1.5535	-0.379897	9.75379e-05	-1.63215	-0.411857	0.000155383	-1.67646	-0.372628
169931063	rs117569056	5.19201e-09	-1.31628e-10	-0.978797	0.000275301	-1.31628e-10	-1.00638	0.000441507	-1.31628e-10	-1.00479
169931268	rs28371817	4.06587e-09	-1.22329	-1.87101e-10	0.000201206	-1.31992	-1.87101e-10	0.000315603	-1.34049	-1.87101e-10
169931274	rs2279038	1.26652e-09	-1.69012	-0.699521	7.03732e-05	-1.65827	-0.712159	0.00011198	-1.6933	-0.683366
169931288	rs2279039	7.78865e-10	-1.67901	-1.19682	3.90577e-05	-1.76195	-1.19725	6.25964e-05	-1.76119	-1.19709
169931659	rs1551611	1.25049e-09	-1.56782	-0.834562	7.1459e-05	-1.48283	-0.872292	0.000112926	-1.51849	-0.849759
169931752	rs1551612	5.81981e-09	-0.86465	-1.87101e-10	0.000248411	-1.10916	-1.87101e-10	0.000350478	-1.23568	-1.87101e-10
169932669	rs3811812	6.5264e-09	-1.31628e-10	-0.750062	0.000309712	-1.31628e-10	-0.888601	0.000485851	-1.31628e-10	-0.909077
169932710	rs78243976	2.60924e-09	-1.66686	-1.87101e-10	0.000163775	-1.52575	-1.87101e-10	0.000252835	-1.56224	-1.87101e-10
169933238	rs6553398	8.97285e-09	-0.431714	-1.87101e-10	0.000320951	-0.852954	-1.87101e-10	0.000425266	-1.04226	-1.87101e-10
169933903	rs180977786	7.97878e-10	-1.65997	-1.19175	5.15936e-05	-1.48594	-1.1949	8.15371e-05	-1.49907	-1.19485
169934087	rs17615362	1.01383e-09	-1.40809	-1.20409	7.89754e-05	-1.04869	-1.20642	0.000121753	-1.08656	-1.20643
169934151	rs17543599	3.70306e-09	-0.21313	-1.10363	0.000192106	-0.259016	-1.10718	0.000265361	-0.409253	-1.10463
169934205	rs4692684	1.22189e-09	-1.36283	-1.06269	7.21261e-05	-1.2764	-1.06943	0.000113326	-1.29802	-1.06669
169934424	rs77404015	1.03265e-09	-1.39217	-1.20162	8.41666e-05	-0.987754	-1.20369	0.000129896	-1.02458	-1.20366
169934459	rs17054653	1.49436e-09	-1.40533	-0.818884	7.15134e-05	-1.49426	-0.860101	0.000110813	-1.53241	-0.854721
169934725	rs17543620	1.04786e-09	-1.4033	-1.17587	8.17761e-05	-1.04196	-1.1783	0.000125926	-1.08	-1.17928
169934938	rs4616717	9.68875e-09	-0.354952	-1.87101e-10	0.000342081	-0.789195	-1.87101e-10	0.000450183	-0.985325	-1.87101e-10
169934942	rs139217851	4.16129e-09	-1.31628e-10	-1.20009	0.00023557	-1.31628e-10	-1.16224	0.000376015	-1.31628e-10	-1.16535
169935372	rs6553399	1.40631e-09	-1.33536	-0.949587	8.33083e-05	-1.24735	-0.954345	0.000131588	-1.26783	-0.94747
169935400	rs6553400	9.25131e-09	-0.401152	-1.87101e-10	0.000338709	-0.799102	-1.87101e-10	0.000439825	-1.0086	-1.87101e-10
169935562	rs34873431	9.59045e-10	-1.77148	-0.89625	4.94115e-05	-1.77233	-0.95173	7.97888e-05	-1.77296	-0.942638
169935881	rs1458292	1.33858e-09	-1.34206	-0.992249	7.91121e-05	-1.26594	-0.987434	0.000123904	-1.29496	-0.980517
169935903	rs72704289	1.2328e-09	-1.27374	-1.14289	5.53503e-05	-1.45073	-1.15983	9.23401e-05	-1.41034	-1.15917
169936232	rs4692685	9.6768e-09	-0.356186	-1.87101e-10	0.000331666	-0.820114	-1.87101e-10	0.000447881	-0.990452	-1.87101e-10
169936671	rs2331453	8.77697e-09	-0.453786	-1.87101e-10	0.000315142	-0.87122	-1.87101e-10	0.000418404	-1.05853	-1.87101e-10
169936789	rs56248956	2.57371e-09	-1.68057	-1.87101e-10	0.000133946	-1.72681	-1.87101e-10	0.000214013	-1.72894	-1.87101e-10
169937521	rs17615397	1.132e-09	-1.40795	-1.09398	8.66805e-05	-1.04519	-1.11682	0.000134951	-1.07307	-1.117
169938446	rs2331455	1.04729e-09	-1.39221	-1.1875	6.1525e-05	-1.31825	-1.18655	9.38923e-05	-1.36713	-1.1857
169939400	rs4692686	8.10753e-09	-0.533124	-1.87101e-10	0.000267451	-1.03531	-1.87101e-10	0.000369487	-1.18287	-1.87101e-10
169939749	rs74695083	2.40183e-09	-1.74969	-1.87101e-10	0.000128686	-1.76687	-1.87101e-10	0.00020701	-1.76221	-1.87101e-10
169939843	rs6553402	8.37371e-10	-1.60202	-1.20138	4.70252e-05	-1.57075	-1.20281	7.47797e-05	-1.57858	-1.20185
169939916	rs138275256	5.75789e-09	-0.875346	-1.87101e-10	0.000236642	-1.15769	-1.87101e-10	0.000392915	-1.12139	-1.87101e-10
169940336	rs74581741	1.02106e-09	-1.47039	-1.13469	7.71472e-05	-1.13456	-1.14397	0.000120337	-1.16065	-1.14404
169941715	rs62334887	2.5434e-09	-1.69241	-1.87101e-10	0.000159962	-1.54931	-1.87101e-10	0.000256434	-1.54811	-1.87101e-10
169941852	rs1979284	1.18962e-09	-1.31126	-1.14103	6.58383e-05	-1.31153	-1.12551	0.000100606	-1.35746	-1.1263
169942754	rs4692687	1.53562e-09	-1.54729	-0.649694	7.6083e-05	-1.54675	-0.745672	0.000121789	-1.53476	-0.757926
169943794	rs4692560	2.08457e-09	-1.24822	-0.643131	8.86023e-05	-1.32732	-0.812766	0.000147974	-1.2772	-0.820745
169944496	rs10026258	2.0302e-09	-1.29633	-0.621457	9.53378e-05	-1.25569	-0.811127	0.000160353	-1.20178	-0.81582
169944791	rs10016375	9.79019e-10	-1.75766	-0.889457	5.53893e-05	-1.75755	-0.852302	8.89952e-05	-1.74308	-0.863315
169945343	rs34126074	9.56984e-10	-1.73784	-0.932044	5.41271e-05	-1.73553	-0.897377	8.74203e-05	-1.71659	-0.907667
169945899	rs7664392	2.42075e-09	-1.74184	-1.87101e-10	0.000128287	-1.76997	-1.87101e-10	0.000205288	-1.77057	-1.87101e-10
169946617	rs76489012	2.7316e-09	-1.62103	-1.87101e-10	0.000143846	-1.6555	-1.87101e-10	0.000243336	-1.60054	-1.87101e-10
169946694	rs6826001	2.52317e-09	-1.2791	-0.421297	0.000112727	-1.33072	-0.56855	0.000185193	-1.29688	-0.576699
169947131	rs6553404	2.45924e-09	-1.29301	-0.433056	0.000110081	-1.34388	-0.579151	0.000180769	-1.31053	-0.587231
169947266	rs6553405	2.44047e-09	-1.29301	-0.440719	0.000109324	-1.34388	-0.586053	0.000179533	-1.31053	-0.594089
169947762	rs17054666	2.97138e-09	-1.53689	-1.87101e-10	0.000179345	-1.43493	-1.87101e-10	0.000293098	-1.41447	-1.87101e-10
169948000	rs11132793	2.62382e-09	-1.28608	-0.375204	0.000116746	-1.33732	-0.52692	0.000191697	-1.30373	-0.53533
169948034	rs10518032	1.96522e-09	-1.32229	-0.628024	0.000103918	-1.22755	-0.753085	0.000176079	-1.16932	-0.754729
169948058	rs10518033	2.81782e-09	-1.20055	-0.389407	0.000124992	-1.25623	-0.539762	0.000205859	-1.2197	-0.548091
169948102	rs13434426	9.71434e-10	-1.75721	-0.897689	5.45064e-05	-1.76492	-0.861002	8.71708e-05	-1.75523	-0.871878
169948140	rs10014681	2.74064e-09	-1.27208	-0.345646	0.000121512	-1.32407	-0.500159	0.00019959	-1.28998	-0.508732
169949760	rs150708893	1.14712e-09	-1.40267	-1.086	7.35406e-05	-1.19202	-1.13439	0.000113204	-1.23943	-1.12636
169949800	rs13435239	1.06717e-09	-1.75456	-0.806344	6.00566e-05	-1.76419	-0.764771	9.60675e-05	-1.75286	-0.777068
169949845	rs62334889	2.44974e-09	-1.72993	-1.87101e-10	0.000129873	-1.75769	-1.87101e-10	0.000207247	-1.76107	-1.87101e-10
169950716	rs115196178	2.34767e-09	-1.7725	-1.87101e-10	0.000136909	-1.70492	-1.87101e-10	0.000221315	-1.69539	-1.87101e-10
169951395	rs2331452	2.90614e-09	-1.38764	-0.171452	0.000144843	-1.4208	-0.22779	0.000228339	-1.41529	-0.248857
169952290	rs10032280	1.54285e-09	-1.43652	-0.755772	7.98767e-05	-1.37839	-0.86537	0.000135414	-1.31984	-0.866797
169952728	rs6553406	1.98827e-09	-1.35097	-0.587688	9.29634e-05	-1.3744	-0.717634	0.000152873	-1.3406	-0.724769
169952879	rs10024977	2.70285e-09	-1.63161	-1.87101e-10	0.000159125	-1.55455	-1.87101e-10	0.000261475	-1.52864	-1.87101e-10
169952986	rs4692688	1.09726e-09	-1.68776	-0.845337	6.03503e-05	-1.70853	-0.815545	9.34811e-05	-1.72705	-0.830172
169953049	rs10013640	1.73894e-09	-1.57255	-0.50009	0.000121266	-1.47211	-0.354147	0.000188766	-1.47656	-0.377913
169953449	rs13136020	9.68573e-10	-1.77239	-0.885462	5.52283e-05	-1.76469	-0.848083	8.68869e-05	-1.77121	-0.859161
169953742	rs10016501	8.87551e-10	-1.75408	-0.991129	5.15666e-05	-1.72111	-0.960256	8.0387e-05	-1.73868	-0.969443
169954176	rs10016912	8.98773e-10	-1.76764	-0.965005	5.08201e-05	-1.76355	-0.932398	8.00242e-05	-1.77056	-0.942089
169954404	rs150004050	4.72737e-09	-1.31628e-10	-1.07255	0.000264412	-1.31628e-10	-1.04674	0.000420489	-1.31628e-10	-1.05356
169954705	rs6844831	8.41605e-09	0.151622	-0.647399	0.000589491	0.348795	-0.593778	0.000932283	0.35932	-0.616664
169954707	rs9996476	8.87288e-10	-1.76085	-0.984658	5.0113e-05	-1.75662	-0.953346	7.87742e-05	-1.76573	-0.96266
169954962	rs116717667	3.86775e-07	3.33193	-1.87101e-10	0.0110039	2.68176	-1.87101e-10	0.0180303	2.70483	-1.87101e-10
169955011	rs28392699	8.56614e-10	-1.76141	-1.01928	4.82589e-05	-1.75727	-0.990392	7.59299e-05	-1.76617	-0.999001
169955146	rs9996877	8.59288e-10	-1.76027	-1.0173	4.84254e-05	-1.75595	-0.988268	7.61553e-05	-1.76529	-0.996919
169955376	rs9997084	8.51294e-10	-1.75437	-1.03255	4.83798e-05	-1.74921	-0.995947	7.61247e-05	-1.76056	-1.00205
169956102	rs141272529	1.2683e-08	-1.31628e-10	-0.0856576	0.000587231	-1.31628e-10	-0.248825	0.000934269	-1.31628e-10	-0.255216
169956204	rs146791163	2.56882e-09	-1.68247	-1.87101e-10	0.000147458	-1.6307	-1.87101e-10	0.000251352	-1.56812	-1.87101e-10
169957337	rs62334890	2.39374e-09	-1.75306	-1.87101e-10	0.000128139	-1.77113	-1.87101e-10	0.000205041	-1.77177	-1.87101e-10
169959079	rs117334087	2.08283e-08	-1.31628e-10	0.410393	0.000931183	-1.31628e-10	0.212212	0.00148288	-1.31628e-10	0.206762
169960188	rs13147728	7.49462e-10	-1.76446	-1.14986	4.22111e-05	-1.75555	-1.12601	6.69302e-05	-1.75983	-1.1315
169960224	rs13147755	7.51724e-10	-1.75876	-1.15255	4.20107e-05	-1.75712	-1.1292	6.66019e-05	-1.76167	-1.13458
169960517	rs62334891	2.46563e-09	-1.72347	-1.87101e-10	0.000129109	-1.76359	-1.87101e-10	0.000206343	-1.76544	-1.87101e-10
169960637	rs62334892	2.40062e-09	-1.75019	-1.87101e-10	0.000128263	-1.77016	-1.87101e-10	0.000205206	-1.77097	-1.87101e-10
169961094	rs28401351	8.31821e-10	-1.77308	-1.03698	4.85001e-05	-1.76675	-0.975926	7.75627e-05	-1.76917	-0.974721
169961425	rs62334893	2.39025e-09	-1.75452	-1.87101e-10	0.000128083	-1.77156	-1.87101e-10	0.000204968	-1.77213	-1.87101e-10
169961603	rs55901432	1.51322e-09	-1.2751	-0.936579	0.000102103	-1.13231	-0.865948	0.000167804	-1.09879	-0.87339
169962348	rs10212903	3.55184e-09	-1.35845	-1.87101e-10	0.000298857	-0.924278	-1.87101e-10	0.000510874	-0.858857	-1.87101e-10
169962437	rs117371461	6.76031e-09	-1.31628e-10	-0.714848	0.000346914	-1.31628e-10	-0.775165	0.000553748	-1.31628e-10	-0.77827
169962604	rs2331548	2.36274e-09	-1.76609	-1.87101e-10	0.000128112	-1.77134	-1.87101e-10	0.000205321	-1.77041	-1.87101e-10
169963130	rs144318129	2.34637e-09	-1.77305	-1.87101e-10	0.00013168	-1.74387	-1.87101e-10	0.000207465	-1.76002	-1.87101e-10
169963152	rs1471173	2.35292e-09	-1.77026	-1.87101e-10	0.000128557	-1.76787	-1.87101e-10	0.000206161	-1.76632	-1.87101e-10
169963941	rs76093645	2.7069e-09	-1.63011	-1.87101e-10	0.000176513	-1.45085	-1.87101e-10	0.000284152	-1.44547	-1.87101e-10
169964726	rs62334894	4.9039e-09	-1.03589	-1.87101e-10	0.000308985	-0.890952	-1.87101e-10	0.000453454	-0.978085	-1.87101e-10
169964738	rs140351960	2.90961e-09	-1.5579	-1.87101e-10	0.000146025	-1.64047	-1.87101e-10	0.000219979	-1.70145	-1.87101e-10
169964810	rs7655324	1.10791e-09	-1.41198	-1.11147	8.48089e-05	-0.990689	-1.19315	0.000132778	-1.01153	-1.19477
169966104	rs34478693	9.11967e-10	-1.52733	-1.19074	6.17373e-05	-1.31473	-1.18662	9.58092e-05	-1.34692	-1.1857
169966635	rs59049918	2.48242e-09	-1.71669	-1.87101e-10	0.000142956	-1.6617	-1.87101e-10	0.000240854	-1.61079	-1.87101e-10
169967051	rs4692691	2.08522e-09	-0.91081	-0.980232	0.000101143	-0.914871	-1.09284	0.000158276	-0.945732	-1.08491
169967724	rs11732544	1.36552e-09	-1.12918	-1.1852	5.97997e-05	-1.46877	-1.06447	9.52092e-05	-1.4841	-1.05481
169967849	rs11724555	2.38587e-09	-1.75635	-1.87101e-10	0.000128214	-1.77054	-1.87101e-10	0.000205117	-1.7714	-1.87101e-10
169967931	rs181993264	7.65406e-09	-0.590681	-1.87101e-10	0.000307413	-0.896053	-1.87101e-10	0.000499742	-0.880888	-1.87101e-10
169969076	rs7664949	9.39144e-10	-1.50189	-1.18681	4.59471e-05	-1.7122	-1.08455	7.2955e-05	-1.73065	-1.07449
169969166	rs7693982	9.22661e-10	-1.50655	-1.19986	4.51907e-05	-1.70841	-1.10494	7.20933e-05	-1.71954	-1.09748
169970419	rs75913765	4.59423e-09	-1.31628e-10	-1.10112	0.00026671	-1.31628e-10	-1.03808	0.000426408	-1.31628e-10	-1.03958
169971240	rs76450190	8.04913e-10	-1.64924	-1.1937	3.96583e-05	-1.73481	-1.20913	6.33134e-05	-1.73769	-1.2092
169971671	rs79632772	3.45578e-09	-1.38587	-1.87101e-10	0.000219107	-1.23468	-1.87101e-10	0.000367768	-1.18753	-1.87101e-10
169971844	rs143493817	2.6953e-09	-1.63441	-1.87101e-10	0.000132184	-1.74005	-1.87101e-10	0.000220348	-1.69977	-1.87101e-10
169971917	rs752625	1.40104e-09	-1.27909	-1.00961	6.98603e-05	-1.58085	-0.796898	0.00011138	-1.60076	-0.781274
169972311	rs10009678	7.29015e-10	-1.75795	-1.18402	3.89235e-05	-1.75698	-1.20567	6.22328e-05	-1.75982	-1.20428
169972982	rs7673669	7.31251e-10	-1.75327	-1.18565	3.91309e-05	-1.75144	-1.2059	6.2667e-05	-1.75141	-1.20574
169973465	rs17615499	7.30827e-10	-1.77284	-1.16666	4.53017e-05	-1.60218	-1.20872	7.319e-05	-1.59306	-1.20886
169973916	rs898003	1.06352e-09	-1.77186	-0.792474	6.288e-05	-1.69672	-0.786292	0.000101255	-1.70098	-0.776356
169974180	rs141469826	2.44838e-09	-1.73049	-1.87101e-10	0.000148231	-1.62547	-1.87101e-10	0.000248747	-1.57854	-1.87101e-10
169974291	rs114742385	2.83173e-09	-1.58503	-1.87101e-10	0.000133947	-1.7268	-1.87101e-10	0.000215041	-1.72415	-1.87101e-10
169974402	rs149942558	1.5809e-09	-1.75019	-0.417732	7.48507e-05	-1.72487	-0.583878	0.000118922	-1.74018	-0.576333
169974633	rs76104307	7.41072e-10	-1.71892	-1.20665	3.81742e-05	-1.77239	-1.2097	6.10898e-05	-1.77306	-1.20957
169974756	rs7686225	3.31378e-08	2.00101	-1.12625	0.00125564	1.55414	-1.04298	0.00200685	1.54531	-1.03597
169974875	rs111275568	1.17523e-08	-0.64914	0.487273	0.000352441	-1.03816	0.278803	0.000639791	-0.894186	0.260348
169974919	rs13132945	1.92548e-09	-1.44729	-0.523445	0.000108891	-1.59779	-0.336099	0.00016083	-1.68452	-0.330111
169975110	rs12510541	3.95447e-09	-1.27674	0.0256689	0.000142486	-1.68114	0.016134	0.000234288	-1.66173	0.0232985
169975262	rs142534721	1.15283e-08	-1.31628e-10	-0.181111	0.000712023	-1.31628e-10	-0.0561334	0.00113919	-1.31628e-10	-0.0569041
169975287	rs113461585	2.774e-08	1.22166	-0.524698	0.000784779	0.52383	-0.482671	0.00103676	0.326146	-0.47727
169975957	rs143720453	5.08466e-09	-1.31628e-10	-0.999689	0.000283151	-1.31628e-10	-0.978265	0.000448177	-1.31628e-10	-0.989791
169976027	rs146270715	3.86128e-09	-1.27492	-1.87101e-10	0.000199207	-1.3299	-1.87101e-10	0.000345196	-1.25087	-1.87101e-10
169976304	rs17626400	1.31194e-09	-1.74331	-0.611093	7.17458e-05	-1.76845	-0.582664	0.000118596	-1.74753	-0.571732
169976636	rs72704300	1.3363e-09	-1.1328	-1.20321	0.000121193	-0.620762	-1.2061	0.000148048	-0.892744	-1.2047
169977421	rs147386017	3.71698e-09	-1.313	-1.87101e-10	0.000138415	-1.69399	-1.87101e-10	0.000228486	-1.6635	-1.87101e-10
169977579	rs73864693	1.65568e-07	2.48346	-1.87101e-10	0.00228473	1.10976	-1.87101e-10	0.00353106	1.07437	-1.87101e-10
169977738	rs75171768	5.6106e-08	-1.31628e-10	1.40133	0.00362762	-1.31628e-10	1.57209	0.00578892	-1.31628e-10	1.56872
169977902	rs12498384	1.27701e-08	-1.2734	1.19459	0.000745151	-1.20049	1.18983	0.00113564	-1.24167	1.18164
169978248	rs57637087	1.98956e-09	-1.68308	-0.254924	0.000110169	-1.75048	-0.171743	0.000185763	-1.70739	-0.163115
169978310	rs57549417	2.0691e-09	-1.68116	-0.21764	0.000115233	-1.7549	-0.122384	0.000194869	-1.71435	-0.108299
169978362	rs17054696	2.03343e-09	-1.67358	-0.24261	0.000113043	-1.73757	-0.158905	0.000192417	-1.68509	-0.150224
169978694	rs7695133	1.92725e-09	-1.68391	-0.285908	0.0001074	-1.74363	-0.204059	0.000182113	-1.69479	-0.195566
169978761	rs7672755	1.87426e-09	-1.68713	-0.310575	0.000106519	-1.74546	-0.21046	0.000180222	-1.69779	-0.202998
169978770	rs7677670	1.90669e-09	-1.68031	-0.300234	0.000106027	-1.74154	-0.219009	0.000180006	-1.69141	-0.210579
169978815	rs7672930	1.91607e-09	-1.67224	-0.303401	0.000106521	-1.7368	-0.219095	0.000181315	-1.68308	-0.211664
169978892	rs7673121	1.85307e-09	-1.68391	-0.325158	0.000101468	-1.74363	-0.260869	0.000172013	-1.69479	-0.252625
169979653	rs141218522	2.54421e-09	-1.6921	-1.87101e-10	0.000128357	-1.76943	-1.87101e-10	0.0002054	-1.77002	-1.87101e-10
169979856	rs17054702	1.11257e-09	-1.6976	-0.821637	6.22521e-05	-1.73765	-0.755398	0.000105254	-1.68763	-0.750974
169980309	rs13133231	7.8621e-10	-1.65886	-1.20759	3.82785e-05	-1.76967	-1.20969	6.16806e-05	-1.76327	-1.20974
169981279	rs74564340	8.87727e-10	-1.76647	-0.97854	5.24633e-05	-1.76777	-0.896356	8.38788e-05	-1.77216	-0.89345
169981385	rs72706403	1.15913e-08	-0.175664	-1.87101e-10	0.000318808	-0.859654	-1.87101e-10	0.000644153	-0.627043	-1.87101e-10
169981893	rs17626424	1.65513e-08	0.226321	-0.0457762	0.000903076	0.348409	-0.166845	0.00187626	0.62894	-0.186883
169981989	rs112054388	1.85957e-09	-1.6798	-0.325773	0.000103592	-1.7413	-0.242491	0.000174599	-1.69734	-0.235148
169984286	rs74700967	2.27401e-08	-1.31628e-10	0.498214	0.00155106	-1.31628e-10	0.722447	0.00250331	-1.31628e-10	0.730389
169984410	rs17543834	8.40915e-10	-1.63256	-1.16663	3.94642e-05	-1.76558	-1.18327	6.29629e-05	-1.77187	-1.18057
169985016	rs4692693	1.15291e-09	-1.45975	-1.02388	0.000104126	-1.0263	-0.95234	0.000132327	-1.25274	-0.956961
169985115	rs13117584	3.20233e-09	-0.783209	-0.678828	7.40033e-05	-1.49468	-0.825456	0.000130734	-1.39658	-0.825232
169985454	rs76769946	1.4682e-08	-1.31628e-10	0.0607049	0.000896931	-1.31628e-10	0.174736	0.00144303	-1.31628e-10	0.179523
169986078	rs191554273	7.02931e-09	-0.675829	-1.87101e-10	0.000220917	-1.22645	-1.87101e-10	0.00042473	-1.04353	-1.87101e-10
169987898	rs6553411	9.77651e-09	-1.31628e-10	-0.345935	0.000615672	-1.31628e-10	-0.201529	0.00098968	-1.31628e-10	-0.197598
169988326	rs74550838	4.33428e-09	-1.15936	-1.87101e-10	0.000241581	-1.13704	-1.87101e-10	0.000422747	-1.0482	-1.87101e-10
169988389	rs78965093	2.80965e-09	-1.59286	-1.87101e-10	0.000130838	-1.75028	-1.87101e-10	0.000212887	-1.73422	-1.87101e-10
169988976	rs144422855	1.39424e-07	3.0988	-0.787196	0.00152535	1.34863	-0.642894	0.00251921	1.38001	-0.643286
169989040	rs12645936	7.82449e-10	-1.69029	-1.18095	3.90028e-05	-1.76556	-1.19505	6.26019e-05	-1.76474	-1.19344
169989543	rs6856775	1.75278e-09	-0.874297	-1.19042	5.19326e-05	-1.525	-1.14929	8.10611e-05	-1.54608	-1.1537
169989549	rs77539432	2.75016e-07	4.11001	-1.1191	0.00221141	2.25235	-1.17521	0.00348722	2.22975	-1.16787
169989579	rs75226531	4.12997e-09	-1.31628e-10	-1.20765	0.000226758	-1.31628e-10	-1.20036	0.000363246	-1.31628e-10	-1.1999
169989724	rs72706406	7.93285e-09	-1.7055	1.15059	0.000339796	-1.75125	0.955351	0.000522342	-1.76523	0.928571
169989825	rs75060397	4.57749e-09	0.0975747	-1.20234	0.000121668	-0.617505	-1.20544	0.000174329	-0.728762	-1.20527
169989893	rs2034937	1.8648e-09	-0.793513	-1.20925	7.7456e-05	-1.10086	-1.17367	0.000106209	-1.25326	-1.17632
169989993	rs2034938	7.76026e-10	-1.76638	-1.1131	4.71866e-05	-1.76358	-1.00655	7.47798e-05	-1.77304	-1.0074
169990206	rs4692561	1.24135e-09	-1.21406	-1.19565	7.81603e-05	-1.13698	-1.1285	0.000108689	-1.2725	-1.13399
169990350	rs10017508	2.81042e-09	-0.657393	-0.935191	0.000132134	-0.980469	-0.759958	0.000318924	-0.550587	-0.779439
169990416	rs10003536	6.26978e-09	-0.267491	-0.522685	0.000175118	-1.11681	-0.341974	0.000359632	-0.857016	-0.352881
169990492	rs55772234	3.44281e-09	-0.496072	-0.893558	0.000159743	-0.843599	-0.707081	0.000386446	-0.4103	-0.727688
169990660	rs4692562	7.42711e-10	-1.76177	-1.16159	4.50556e-05	-1.76735	-1.049	7.13915e-05	-1.75985	-1.06695
169990813	rs4692563	8.3993e-10	-1.59069	-1.20966	5.21859e-05	-1.48934	-1.18009	7.46933e-05	-1.59785	-1.18373
169990975	rs11735200	8.06129e-10	-1.67996	-1.16147	5.17858e-05	-1.57671	-1.10041	9.31952e-05	-1.46963	-1.09065
169991004	rs60735487	1.00196e-08	-1.31628e-10	-0.32137	0.000603203	-1.31628e-10	-0.22199	0.000987117	-1.31628e-10	-0.200191
169991042	rs6553413	1.92089e-09	-0.767535	-1.20559	7.59749e-05	-1.08469	-1.20915	0.000181526	-0.685735	-1.20785
169991158	rs4692694	7.83849e-10	-1.7366	-1.13286	4.08932e-05	-1.73452	-1.17876	6.36752e-05	-1.77281	-1.16837
169991401	rs6818479	3.18009e-09	-0.262045	-1.20696	0.000111345	-0.719244	-1.19236	0.000190659	-0.655163	-1.18933
169991839	rs34537541	4.6998e-09	-1.0784	-1.87101e-10	0.0001793	-1.43518	-1.87101e-10	0.000249012	-1.57748	-1.87101e-10
169991977	rs975506	1.63076e-07	1.78523	0.683073	0.00381308	1.05159	0.570362	0.00400692	0.632559	0.568239
169992206	rs4692695	2.93983e-07	2.34891	0.708698	0.0113632	2.18295	0.530939	0.0114147	1.71852	0.52916
169992227	rs62332690	9.63621e-09	-1.11871	0.758318	0.000329944	-1.46033	0.635008	0.000516689	-1.50832	0.660784
169992246	rs4692696	7.05708e-09	-0.823554	0.151669	0.000289255	-0.889946	-0.0669873	0.000370633	-1.12947	-0.0502976
169992304	rs181991304	4.12135e-09	-1.31628e-10	-1.20974	0.000227303	-1.31628e-10	-1.19796	0.000364358	-1.31628e-10	-1.19684
169992308	rs76816955	4.16746e-09	-1.31628e-10	-1.19861	0.000235218	-1.31628e-10	-1.16373	0.00037681	-1.31628e-10	-1.16324
169992443	rs72706410	2.4403e-09	-1.00448	-0.729312	0.000154375	-0.885037	-0.699821	0.000239927	-0.886944	-0.727699
169992785	rs10026485	3.94571e-09	-0.971186	-0.282102	0.000180438	-1.37034	-0.058519	0.000279736	-1.3536	-0.107533
169992794	rs10026490	4.18965e-09	-0.907668	-0.285632	0.00019384	-1.29476	-0.0624515	0.000300909	-1.27679	-0.111381
169992823	rs149750309	2.35727e-09	-1.76841	-1.87101e-10	0.00013932	-1.68747	-1.87101e-10	0.000224742	-1.68003	-1.87101e-10
169992949	rs10034130	9.61059e-09	0.842743	-1.20579	0.000324453	0.315572	-1.15767	0.000472323	0.237299	-1.17461
169992966	rs12505635	3.69896e-09	-1.45635	0.138486	0.000131016	-1.67843	-0.070496	0.000212231	-1.70294	-0.0343637
169993004	rs10012798	1.16874e-09	-1.26047	-1.20952	6.54718e-05	-1.24664	-1.19599	8.60734e-05	-1.4379	-1.20188
169993831	rs747279	6.87428e-08	2.56519	-0.960734	0.000771015	1.18995	-1.16649	0.00125129	1.18483	-1.14787
169994701	rs11736883	1.35793e-09	-1.32559	-0.994366	7.41176e-05	-1.34336	-0.975235	0.0001224	-1.29399	-0.993697
169995282	rs11132795	1.11268e-08	-0.483419	0.266855	0.000315462	-0.877577	0.00737038	0.000384588	-1.17649	0.0336845
169995353	rs72983039	5.23766e-08	-1.31628e-10	1.33254	0.00223357	-1.31628e-10	1.08711	0.00352188	-1.31628e-10	1.07177
169995491	rs116098283	6.31493e-09	-0.783001	-1.87101e-10	0.00018686	-1.39388	-1.87101e-10	0.000312946	-1.34895	-1.87101e-10
169995576	rs1902941	8.19954e-09	-0.156685	-0.365154	0.000170036	-0.9544	-0.533836	0.000265054	-1.01112	-0.503927
169995920	rs1902942	8.097e-08	2.67998	-0.911816	0.000833394	1.24608	-1.14482	0.00136468	1.24608	-1.12239
169995978	rs12508973	8.35488e-09	0.0956889	-0.59876	0.000254952	-0.359947	-0.72322	0.000294022	-0.708198	-0.703128
169996019	rs12498439	8.39929e-09	0.0956889	-0.593459	0.000256161	-0.359947	-0.718488	0.000295445	-0.708198	-0.6983
169996094	rs113868889	4.13803e-08	-1.31628e-10	1.09689	0.00178585	-1.31628e-10	0.863405	0.00281807	-1.31628e-10	0.848828
169996108	rs147448995	4.19152e-08	2.12226	-1.01253	0.000548829	0.869859	-1.18632	0.000895827	0.874945	-1.17218
169996169	rs12498476	8.31089e-09	0.0956889	-0.604039	0.000253754	-0.359947	-0.72793	0.000292612	-0.708198	-0.707934
169996284	rs9991554	8.45947e-09	-0.322143	-0.168487	0.000301289	-1.02144	0.105266	0.000434661	-1.07831	0.0578914
169996393	rs13150221	7.91284e-10	-1.65478	-1.20524	5.10507e-05	-1.48542	-1.20601	7.08693e-05	-1.62803	-1.20611
169996500	rs77691570	3.94866e-08	2.05285	-1.00281	0.000520139	0.812741	-1.18289	0.0008497	0.817771	-1.16787
169996544	rs62332692	8.05591e-10	-1.63377	-1.20833	5.25816e-05	-1.45313	-1.20874	7.23363e-05	-1.60485	-1.2088
169996896	rs34218476	9.41896e-10	-1.49748	-1.1883	6.56603e-05	-1.24972	-1.19003	8.56974e-05	-1.45389	-1.19027
169996898	rs9991947	1.04541e-09	-1.41914	-1.16236	4.36372e-05	-1.63865	-1.20968	6.84727e-05	-1.65976	-1.20879
169997166	rs79443760	4.55836e-09	-1.31628e-10	-1.10896	0.000316275	-1.31628e-10	-0.867631	0.000487407	-1.31628e-10	-0.90588
169997381	rs9994842	1.12408e-09	-1.33217	-1.17678	5.82337e-05	-1.35014	-1.20963	7.80748e-05	-1.52904	-1.20827
169997898	rs922014	4.58001e-08	2.07437	-0.876	0.000541222	0.786875	-1.11729	0.000885604	0.782111	-1.09082
169998230	rs17658335	1.59464e-08	-0.453447	0.596763	0.000450883	-0.770404	0.257368	0.000549374	-1.07337	0.287168
169998278	rs57525175	3.07731e-08	-1.31628e-10	0.800723	0.00134938	-1.31628e-10	0.583158	0.00213151	-1.31628e-10	0.569604
169998672	rs6811972	2.51779e-09	-1.51751	-0.185024	0.000147933	-1.48561	-0.141875	0.000203074	-1.63185	-0.149555
169998680	rs35886442	7.97615e-10	-1.68522	-1.16683	5.05816e-05	-1.52648	-1.17418	7.0852e-05	-1.66121	-1.17317
169998906	rs17543916	1.31395e-08	-0.0502931	-1.87101e-10	0.000446636	-0.522499	-1.87101e-10	0.000467179	-0.948266	-1.87101e-10
169999196	rs17626527	2.49085e-08	1.45567	-0.866375	0.000307004	0.0760583	-0.973442	0.000531141	0.137014	-0.956966
169999431	rs6813631	8.1169e-09	-0.480293	-0.0516766	0.000748311	-0.045947	0.0395228	0.00094057	-0.342424	0.0939298
169999562	rs150284432	1.21427e-08	1.08046	-1.20965	0.00035079	0.421023	-1.18508	0.000480577	0.277389	-1.19738
169999640	rs555086562	6.44838e-09	-1.31628e-10	-0.762089	0.000442019	-1.31628e-10	-0.532891	0.000727614	-1.31628e-10	-0.50521
169999648	rs572407476	5.5259e-09	-1.31628e-10	-0.916472	0.000361023	-1.31628e-10	-0.735302	0.000590356	-1.31628e-10	-0.714254
169999649	rs556034250	5.52195e-09	-1.31628e-10	-0.917186	0.000360695	-1.31628e-10	-0.736211	0.000589808	-1.31628e-10	-0.715183
169999739	rs35281738	4.01118e-07	4.00865	-0.640311	0.0283608	4.32153	-0.693014	0.00448075	1.97071	-0.658146
169999988	rs184871152	2.3463e-09	-1.77308	-1.87101e-10	0.000142835	-1.66255	-1.87101e-10	0.000218441	-1.70846	-1.87101e-10
170000236	rs72983058	7.24816e-10	-1.76834	-1.17942	5.505e-05	-1.46772	-1.14828	7.52765e-05	-1.62903	-1.14478
170001214	rs141893878	2.08182e-08	0.40991	-1.87101e-10	0.000833123	0.100938	-1.87101e-10	0.000971089	-0.216561	-1.87101e-10
170001257	rs4692564	8.02175e-09	0.637597	-1.18136	0.000574227	0.932179	-1.2034	0.000482801	0.274147	-1.18952
170001456	rs144981677	2.40255e-09	-1.74939	-1.87101e-10	0.000128403	-1.76907	-1.87101e-10	0.000211513	-1.74069	-1.87101e-10
170001536	rs17626533	1.67663e-08	0.193455	-1.87101e-10	0.000673032	-0.112451	-1.87101e-10	0.00054883	-0.787191	-1.87101e-10
170001539	rs138730433	2.08496e-08	0.411419	-1.87101e-10	0.000834289	0.102336	-1.87101e-10	0.000972327	-0.215287	-1.87101e-10
170001767	rs116102217	2.56879e-09	-1.68248	-1.87101e-10	0.000156196	-1.57313	-1.87101e-10	0.000259858	-1.53484	-1.87101e-10
170002041	rs4235022	2.37257e-09	-0.55326	-1.20868	0.000212392	-0.0585523	-1.20726	0.000217617	-0.502703	-1.20954
170002523	rs17054719	7.92282e-09	-0.55617	-1.87101e-10	0.00028647	-0.966608	-1.87101e-10	0.000571513	-0.746693	-1.87101e-10
170003479	rs7688048	2.89571e-09	-0.354163	-1.20852	0.000216623	-0.0385974	-1.20749	0.000228414	-0.454349	-1.20947
170003626	rs13141672	9.94591e-10	-1.57821	-1.05313	5.28314e-05	-1.65167	-1.00547	7.73727e-05	-1.77295	-0.973395
170003932	rs12644235	1.02001e-09	-1.56716	-1.03894	5.428e-05	-1.64078	-0.98931	7.87177e-05	-1.77308	-0.956036
170004004	rs113582743	2.69008e-08	1.47635	-0.810115	0.0026497	2.12476	-0.866807	0.000645798	0.207394	-0.831888
170005509	rs898005	1.00739e-09	-1.58842	-1.03013	5.31983e-05	-1.6709	-0.979316	7.97114e-05	-1.77124	-0.945323
170005649	rs116396901	2.53521e-09	-1.69564	-1.87101e-10	0.000138807	-1.69116	-1.87101e-10	0.000212297	-1.737	-1.87101e-10
170005706	rs1002479	2.50633e-09	-0.596979	-1.11012	0.000258502	0.0739466	-1.14329	0.000237274	-0.472306	-1.15346
170005801	rs184749629	4.27415e-09	-1.31628e-10	-1.17333	0.000246426	-1.31628e-10	-1.11718	0.000394995	-1.31628e-10	-1.11611
170006181	rs72706417	1.07867e-09	-1.61318	-0.937002	5.90144e-05	-1.6908	-0.855662	9.10891e-05	-1.76758	-0.815566
170006761	rs12499756	1.59042e-08	0.966198	-0.825535	0.00157607	1.61327	-0.874824	0.000444353	-0.158476	-0.839885
170007023	rs150216399	4.62064e-09	-1.31628e-10	-1.09538	0.000237601	-1.31628e-10	-1.15365	0.000381993	-1.31628e-10	-1.14958
170007501	rs7690395	7.27019e-10	-1.73785	-1.20687	6.09043e-05	-1.32198	-1.19296	8.11459e-05	-1.508	-1.19073
170007573	rs35827223	1.07313e-09	-1.5614	-0.993935	6.03655e-05	-1.63013	-0.893693	8.71049e-05	-1.77273	-0.855134
170008262	rs76667437	2.55599e-09	-1.68748	-1.87101e-10	0.00012797	-1.77245	-1.87101e-10	0.000213028	-1.73356	-1.87101e-10
170008707	rs7662473	9.3447e-09	0.522016	-0.913124	0.000334543	0.0400541	-0.851533	0.000361942	-0.323458	-0.880038
170008947	rs6844814	1.56409e-09	-0.976082	-1.20253	0.000270856	0.187043	-1.2097	0.000239913	-0.405249	-1.20946
170009108	rs2706720	4.51341e-08	2.20415	-1.02042	0.00526713	3.03137	-1.08637	0.000911516	0.77845	-1.05832
170009719	rs116800166	1.0761e-08	-0.249993	-1.87101e-10	0.000541244	-0.330373	-1.87101e-10	0.000637997	-0.636646	-1.87101e-10
170009790	rs2608849	4.35797e-08	2.14996	-1.00128	0.00497817	2.97517	-1.08659	0.000870874	0.731426	-1.05691
170010027	rs115199820	2.88192e-09	-1.56746	-1.87101e-10	0.000132393	-1.73847	-1.87101e-10	0.000233053	-1.64371	-1.87101e-10
170010192	rs79196575	4.3486e-09	-1.31628e-10	-1.15606	0.00023656	-1.31628e-10	-1.15804	0.000384666	-1.31628e-10	-1.14261
170010692	rs146539871	5.05575e-09	-1.31628e-10	-1.00539	0.000409138	-1.31628e-10	-0.61019	0.000688484	-1.31628e-10	-0.560488
170011179	rs17626593	8.37497e-10	-1.5943	-1.20896	4.14611e-05	-1.68981	-1.20968	6.16531e-05	-1.76775	-1.20571
170011293	rs62332694	9.71773e-10	-1.45428	-1.20027	0.000137205	-0.493038	-1.20973	0.000148808	-0.882665	-1.20966
170011393	rs2608848	4.05242e-08	2.10112	-1.02513	0.00413767	2.80312	-1.09948	0.000747025	0.592048	-1.07093
170011441	rs2608847	4.01173e-08	2.08659	-1.0207	0.00459551	2.90543	-1.09684	0.000818402	0.68085	-1.06848
170011843	rs11730781	3.77836e-08	2.03273	-1.02677	0.00445136	2.86947	-1.09275	0.000788519	0.640036	-1.06486
170012104	rs6553416	9.24528e-10	-1.5161	-1.18829	0.000121166	-0.620253	-1.20683	0.000134219	-0.988215	-1.2073
170012452	rs11132796	3.84356e-08	2.03273	-1.00966	0.00450997	2.86947	-1.07967	0.00080048	0.640036	-1.0498
170012458	rs11132797	3.83065e-08	2.03273	-1.01303	0.00449777	2.86947	-1.08238	0.000798078	0.640036	-1.05281
170012876	rs4692565	1.00365e-09	-1.44401	-1.17827	0.00014114	-0.472544	-1.20195	0.000152403	-0.865559	-1.2029
170013264	rs190602509	1.02007e-08	-0.303463	-1.87101e-10	0.000513805	-0.3824	-1.87101e-10	0.00060924	-0.682768	-1.87101e-10
170013390	rs7688854	1.90824e-08	1.21843	-0.895582	0.000465276	0.35292	-0.834533	0.000421246	-0.188303	-0.863461
170013535	rs2446172	3.36052e-08	1.9703	-1.08154	0.00392662	2.8005	-1.14921	0.000704258	0.590381	-1.12822
170013605	rs2706746	3.47224e-08	2.00294	-1.08147	0.00406312	2.83656	-1.1511	0.000721013	0.616327	-1.13065
170013671	rs75992632	4.9229e-09	-1.31628e-10	-1.03202	0.000396334	-1.31628e-10	-0.641985	0.00057715	-1.31628e-10	-0.736878
170013910	rs17626617	7.88099e-10	-1.66226	-1.20179	4.01985e-05	-1.73073	-1.19969	6.27357e-05	-1.74731	-1.20874
170014786	rs2608852	3.06206e-08	1.90722	-1.11146	0.00336556	2.6665	-1.16939	0.000621701	0.489282	-1.1518
170015928	rs78340240	1.19725e-09	-1.30239	-1.1435	8.95268e-05	-1.09111	-1.0386	0.000100053	-1.39744	-1.09185
170015977	rs13139803	7.94139e-10	-1.65006	-1.20635	4.03335e-05	-1.72622	-1.20084	6.24104e-05	-1.75202	-1.20922
170016133	rs116259402	1.93734e-08	0.337985	-1.87101e-10	0.00037356	-0.701164	-1.87101e-10	0.000685625	-0.564648	-1.87101e-10
170017669	rs3749572	1.14658e-09	-1.41818	-1.07096	8.01778e-05	-1.32116	-0.91884	9.392e-05	-1.56064	-0.991897
170017860	rs1471172	3.13595e-08	1.99745	-1.17785	0.00333142	2.56688	-1.07997	0.000541037	0.316463	-1.11795
170018270	rs56299309	5.85392e-09	0.318109	-1.17691	0.000554033	0.820315	-1.12733	0.0003874	-0.0107846	-1.12474
170018326	rs28434736	9.79598e-09	0.726122	-1.07007	0.00130896	1.46168	-0.908933	0.000632286	0.293413	-0.939052
170018366	rs13130334	9.76776e-09	0.726122	-1.07295	0.00130342	1.46168	-0.913175	0.000629747	0.293413	-0.943075
170018489	rs56334002	5.96713e-09	0.332941	-1.17259	0.000571553	0.836829	-1.11272	0.000398756	0.00283283	-1.10946
170018613	rs55982149	6.2827e-09	0.381097	-1.16921	0.000601411	0.890407	-1.11537	0.000415492	0.0470766	-1.11259
170018654	rs61139378	6.29126e-09	0.381097	-1.16785	0.000602659	0.890407	-1.1133	0.000416367	0.0470766	-1.11049
170018680	rs6851657	6.29126e-09	0.381097	-1.16785	0.000602659	0.890407	-1.1133	0.000416367	0.0470766	-1.11049
170018781	rs13103052	9.828e-10	-1.44188	-1.20139	5.20199e-05	-1.46835	-1.20426	6.40705e-05	-1.74747	-1.18753
170018836	rs1551613	3.61115e-08	2.12387	-1.16317	0.00401632	2.72565	-1.05177	0.000610321	0.413027	-1.09402
170018844	rs115822074	5.18617e-09	-0.979922	-1.87101e-10	0.000202622	-1.3129	-1.87101e-10	0.00035603	-1.21997	-1.87101e-10
170019039	rs6553418	6.46685e-09	0.412335	-1.17156	0.000624411	0.925129	-1.11256	0.000428955	0.0757998	-1.10943
170019149	rs7671805	6.50807e-09	0.427622	-1.1805	0.000623954	0.942112	-1.13028	0.000427349	0.0898622	-1.12724
170019539	rs77454966	3.32788e-09	-1.42358	-1.87101e-10	0.000201302	-1.31944	-1.87101e-10	0.00034018	-1.2655	-1.87101e-10
170019561	rs7682121	7.4543e-09	0.578214	-1.19534	0.000718321	1.10911	-1.15643	0.000478021	0.228617	-1.15394
170019730	rs10471158	7.43258e-09	0.578214	-1.19826	0.00071419	1.10911	-1.1622	0.000475207	0.228617	-1.15985
170021118	rs2706744	5.51144e-08	2.57363	-1.19014	0.00580904	3.24253	-1.1996	0.00085918	0.869277	-1.20828
170021273	rs57697968	6.93021e-09	0.430423	-1.12045	0.00073182	1.04716	-1.07587	0.000481659	0.136493	-1.05424
170022675	rs2706743	2.86165e-08	1.88261	-1.15455	0.00751384	3.36687	-1.06661	0.00071299	0.623478	-1.14899
170022705	rs2054223	4.64652e-09	-0.694322	-0.395476	0.000547604	-0.266099	-0.0525924	0.000442329	-0.791252	-0.211674
170024789	rs13114954	1.73405e-09	-0.883392	-1.19206	8.77718e-05	-0.942441	-1.20706	7.67051e-05	-1.5661	-1.18891
170024802	rs59973343	1.80533e-09	-0.833468	-1.20171	0.000214611	-0.0515802	-1.20384	0.000155517	-0.850619	-1.19761
170025050	rs143031757	1.0112e-08	-0.312193	-1.87101e-10	0.00050946	-0.390892	-1.87101e-10	0.000604677	-0.690286	-1.87101e-10
170025118	rs80039690	4.2865e-09	-1.31628e-10	-1.17045	0.000322156	-1.31628e-10	-0.849208	0.000529471	-1.31628e-10	-0.823102
170025157	rs116431539	1.01989e-08	-0.303639	-1.87101e-10	0.000513716	-0.382572	-1.87101e-10	0.000609147	-0.68292	-1.87101e-10
170025911	rs35477638	1.74501e-09	-0.862758	-1.2064	8.93954e-05	-0.922499	-1.20867	7.61623e-05	-1.55608	-1.20603
170026346	rs147237924	4.15622e-09	-1.31628e-10	-1.20131	0.000224953	-1.31628e-10	-1.20835	0.00036011	-1.31628e-10	-1.20857
170026631	rs13127632	1.72601e-09	-0.872562	-1.20754	8.86262e-05	-0.931975	-1.20784	7.57078e-05	-1.56086	-1.20724
170026799	rs2446173	3.52336e-08	2.06084	-1.12475	0.00734927	3.25943	-0.981317	0.000672648	0.508852	-1.09261
170026909	rs2446174	2.37197e-09	-0.562625	-1.19957	0.000297294	0.272465	-1.20199	0.000199021	-0.606556	-1.19501
170027357	rs145287011	4.52881e-09	-1.31628e-10	-1.11546	0.000268106	-1.31628e-10	-1.03286	0.000420367	-1.31628e-10	-1.05385
170027599	rs9997176	5.29259e-09	-0.317872	-0.641737	0.000616847	0.00277031	-0.202392	0.00042341	-0.642023	-0.404616
170028045	rs77093533	8.66152e-09	-1.31628e-10	-0.467027	0.000906664	-1.31628e-10	0.185529	0.0015874	-1.31628e-10	0.274873
170029901	rs28601599	1.71436e-09	-0.877134	-1.20974	0.000201102	-0.11087	-1.20956	0.000147193	-0.89388	-1.20935
170030472	rs17658514	1.95846e-09	-1.32862	-0.625143	0.000210355	-1.08823	-0.187216	0.000204451	-1.41772	-0.356932
170030697	rs78039703	2.69965e-08	0.669789	-1.87101e-10	0.00132868	0.567701	-1.87101e-10	0.00143305	0.172583	-1.87101e-10
170030756	rs4072953	3.23051e-08	1.93772	-1.08841	0.00680011	3.13016	-0.929715	0.000639054	0.419624	-1.05462
170031333	rs147280929	3.15834e-09	-1.47587	-1.87101e-10	0.000356668	-0.747439	-1.87101e-10	0.000406303	-1.08788	-1.87101e-10
170033994	rs72706430	1.69665e-09	-0.894156	-1.20311	8.92313e-05	-0.95284	-1.18017	7.51966e-05	-1.57127	-1.2036
170034278	rs6822168	7.77447e-09	-1.31628e-10	-0.575072	0.00036475	-1.31628e-10	-0.72503	0.000566434	-1.31628e-10	-0.75562
170034573	rs114731121	1.407e-08	0.0181266	-1.87101e-10	0.000702826	-0.0691342	-1.87101e-10	0.000805459	-0.403567	-1.87101e-10
170034603	rs143833818	1.40038e-08	0.013413	-1.87101e-10	0.000699602	-0.0737316	-1.87101e-10	0.000802147	-0.407688	-1.87101e-10
170035003	rs17054728	2.39306e-09	-0.543708	-1.20964	0.000292419	0.263682	-1.20974	0.000192034	-0.628512	-1.20879
170036090	rs17544108	1.65137e-09	-0.92394	-1.20037	8.76781e-05	-0.975909	-1.17466	7.46007e-05	-1.58186	-1.20097
170037323	rs10017472	4.82696e-08	2.25182	-1.00093	0.00949791	3.39383	-0.859243	0.000799959	0.585521	-0.99594
170037572	rs3811813	1.70625e-09	-0.892703	-1.19891	8.97816e-05	-0.951437	-1.17543	7.54339e-05	-1.57057	-1.20115
170038575	rs4074347	3.67727e-09	-0.213858	-1.10989	0.000903384	1.14479	-0.962881	0.000206718	-0.68459	-1.07903
170038576	rs4074346	3.68529e-09	-0.213858	-1.10771	0.000906477	1.14479	-0.959464	0.000207234	-0.68459	-1.07654
170038894	rs74798922	1.72136e-09	-1.69286	-0.389938	7.06999e-05	-1.77249	-0.593311	0.000108564	-1.77049	-0.637153
170039555	rs17544115	4.98837e-09	-1.01881	-1.87101e-10	0.000265891	-1.04116	-1.87101e-10	0.000360064	-1.2087	-1.87101e-10
170039611	rs34373186	1.55477e-09	-0.986238	-1.19835	8.49932e-05	-1.01436	-1.16732	7.36543e-05	-1.59843	-1.19717
170039767	rs35023354	1.80608e-09	-1.32974	-0.705017	0.000197775	-1.08963	-0.247482	0.000194586	-1.41873	-0.405378
170040293	rs147756978	4.99745e-09	-1.16979	0.152805	0.000132265	-1.46824	-0.271199	0.000198776	-1.57992	-0.222881
170040583	rs17709556	2.28447e-09	-1.12635	-0.673427	0.000136793	-1.02665	-0.679129	0.000109167	-1.60705	-0.795048
170040860	rs6833014	4.18121e-08	2.09597	-0.988706	0.00905639	3.2576	-0.770614	0.000779547	0.496311	-0.932578
170042281	rs4533724	4.85256e-08	2.25182	-0.995646	0.0102769	3.39383	-0.780418	0.000845683	0.585521	-0.940356
170043545	rs3811814	1.68961e-09	-1.34586	-0.755561	0.000172815	-1.10967	-0.36235	0.000171692	-1.43312	-0.51616
170043589	rs3811815	5.98979e-09	0.0586419	-0.894502	0.000495876	0.140684	-0.558601	0.000185822	-1.09467	-0.775519
170044901	rs144948802	1.4084e-08	0.0191212	-1.87101e-10	0.000703508	-0.0681642	-1.87101e-10	0.00080616	-0.402697	-1.87101e-10
170045404	rs71622325	1.86636e-09	-1.15548	-0.846452	0.000192318	-0.876738	-0.488355	0.000181981	-1.2614	-0.629674
170045532	rs77562442	5.41615e-09	-1.31628e-10	-0.936532	0.0002574	-1.31628e-10	-1.07361	0.000416135	-1.31628e-10	-1.06397
170045859	rs6553419	4.60628e-08	2.22548	-1.02139	0.00949618	3.35162	-0.817215	0.000800504	0.559594	-0.969332
170046066	rs2069	5.25058e-09	-0.304666	-0.662912	0.000598827	0.00810074	-0.237371	0.000427023	-0.635461	-0.402682
170046357	rs35422696	5.05599e-09	-0.320996	-0.684348	0.000571536	-0.00988836	-0.266027	0.000410092	-0.649828	-0.428769
170046762	rs6823936	2.34329e-09	-0.569395	-1.20496	0.000284802	0.230581	-1.20303	0.000187599	-0.653293	-1.20738
170047004	rs13122032	5.71208e-09	0.0799363	-0.96327	0.000479186	0.207126	-0.659281	0.000178776	-1.05188	-0.856961
170047101	rs34525057	1.913e-09	-1.13308	-0.84416	0.000198208	-0.849802	-0.485127	0.000186271	-1.241	-0.626779
170047787	rs75914796	7.6556e-09	-1.31628e-10	-0.59048	0.000359876	-1.31628e-10	-0.738484	0.000559107	-1.31628e-10	-0.768639
170048132	rs13102751	6.92898e-09	0.255748	-0.945952	0.000561818	0.340481	-0.633546	0.000197799	-0.971428	-0.8363
170048471	rs34842019	1.93025e-09	-1.12411	-0.84416	0.000200355	-0.839026	-0.485127	0.000187802	-1.23281	-0.626779
170049375	rs139070494	1.37488e-08	-0.00496483	-1.87101e-10	0.000687175	-0.0916544	-1.87101e-10	0.000789367	-0.423749	-1.87101e-10
170049578	rs72706437	4.03156e-08	1.07082	-1.87101e-10	0.000923563	0.203995	-1.87101e-10	0.00195944	0.485437	-1.87101e-10
170050163	rs34342940	1.68847e-09	-0.894156	-1.20794	8.83886e-05	-0.95284	-1.18966	7.49079e-05	-1.57127	-1.20745
170051832	rs140551094	2.48321e-08	0.586218	-1.87101e-10	0.00122434	0.48591	-1.87101e-10	0.00133017	0.0980787	-1.87101e-10
170052555	rs10023601	4.24457e-08	2.12769	-1.00538	0.00917048	3.29375	-0.79425	0.00078392	0.520616	-0.951289
170052646	rs1976543	4.87468e-08	2.28242	-1.0217	0.0102504	3.42849	-0.81766	0.000840719	0.608958	-0.969681
170053173	rs10012741	2.03137e-09	-0.729548	-1.18766	0.000235768	0.0222936	-1.18369	0.000163054	-0.807561	-1.19333
170053215	rs117181616	4.13406e-09	-1.31628e-10	-1.20666	0.000231714	-1.31628e-10	-1.17874	0.000368115	-1.31628e-10	-1.18658
170054360	rs77524784	5.59653e-09	-1.31628e-10	-0.903771	0.000292311	-1.31628e-10	-0.946425	0.000463632	-1.31628e-10	-0.955889
170054557	rs35307645	1.88598e-09	-1.16009	-0.831383	0.000191803	-0.882298	-0.485476	0.000181021	-1.2656	-0.630768
170054785	rs35346763	1.68809e-09	-0.892885	-1.20943	8.77948e-05	-0.946171	-1.20307	7.49138e-05	-1.56905	-1.2096
170054801	rs74686794	3.76622e-09	-1.29984	-1.87101e-10	0.000140176	-1.68135	-1.87101e-10	0.000220094	-1.70093	-1.87101e-10
170054948	rs6820919	6.70387e-09	0.293216	-1.01645	0.000524589	0.37872	-0.740348	0.000186038	-0.947812	-0.921216
170055124	rs117221816	4.26408e-09	-1.31628e-10	-1.17569	0.000225163	-1.31628e-10	-1.20742	0.000359709	-1.31628e-10	-1.20968
170055987	rs7693374	4.56425e-08	2.2133	-1.01838	0.00937757	3.33471	-0.812875	0.000793518	0.54743	-0.965933
170056994	rs80003467	7.52527e-09	-1.31628e-10	-0.607651	0.000353968	-1.31628e-10	-0.755036	0.000551789	-1.31628e-10	-0.781814
170059119	rs7655930	1.70927e-09	-0.882935	-1.20691	8.77616e-05	-0.941999	-1.20762	7.53122e-05	-1.56588	-1.20746
170059252	rs6553420	6.31358e-09	0.24788	-1.03109	0.000460006	0.27033	-0.763334	0.000173324	-1.00064	-0.939175
170060118	rs145175806	1.27452e-08	-0.0807644	-1.87101e-10	0.000638226	-0.165552	-1.87101e-10	0.000738868	-0.489861	-1.87101e-10
170060350	rs6824828	6.3785e-09	0.255748	-1.02873	0.000495279	0.340481	-0.759604	0.000178981	-0.971428	-0.93627
170061055	rs75902603	1.26804e-08	-0.0858561	-1.87101e-10	0.000635066	-0.170514	-1.87101e-10	0.000735599	-0.494294	-1.87101e-10
170061407	rs35802355	2.2775e-09	-0.914599	-0.88824	0.000214923	-0.706198	-0.547763	0.000195224	-1.13802	-0.682815
170061465	rs35108213	1.74713e-09	-0.86103	-1.20691	8.96393e-05	-0.920829	-1.20762	7.61176e-05	-1.55524	-1.20746
170061552	rs59325299	2.21122e-09	-0.640958	-1.19141	0.000252873	0.09643	-1.18778	0.000171094	-0.756218	-1.19655
170061783	rs140171351	1.26804e-08	-0.0858561	-1.87101e-10	0.000635066	-0.170514	-1.87101e-10	0.000735599	-0.494294	-1.87101e-10
170061992	rs191539920	2.37328e-09	-1.76164	-1.87101e-10	0.000128375	-1.76929	-1.87101e-10	0.000208913	-1.75306	-1.87101e-10
170061997	rs6856344	2.31259e-09	-0.596908	-1.19064	0.000267795	0.152916	-1.18694	0.000178509	-0.714448	-1.19589
170062758	rs138994220	1.26226e-08	-0.0904317	-1.87101e-10	0.000632241	-0.174973	-1.87101e-10	0.000732675	-0.498277	-1.87101e-10
170062945	rs7686931	4.60753e-08	2.2133	-1.00894	0.00950544	3.33471	-0.799332	0.000802006	0.54743	-0.955294
170062952	rs7657949	6.39368e-09	0.255748	-1.02636	0.000497137	0.340481	-0.755859	0.000179505	-0.971428	-0.933349
170062994	rs191812982	5.03077e-09	-1.31628e-10	-1.01034	0.000282439	-1.31628e-10	-0.980782	0.000442811	-1.31628e-10	-1.00184
170063199	rs71622326	1.74798e-09	-0.86103	-1.20642	8.96045e-05	-0.920829	-1.20801	7.61513e-05	-1.55524	-1.20702
170064435	rs139690961	1.23241e-08	-0.11436	-1.87101e-10	0.000617669	-0.19829	-1.87101e-10	0.000717581	-0.519093	-1.87101e-10
170064560	rs2706715	5.15674e-08	2.34177	-1.02479	0.0103069	3.43846	-0.822135	0.000842836	0.614972	-0.97318
170064574	rs9684601	2.5398e-09	-0.503981	-1.18985	0.000301721	0.271337	-1.18608	0.000195111	-0.626195	-1.19522
170064666	rs35565048	2.07632e-09	-1.08707	-0.808252	0.000220222	-0.794692	-0.434917	0.000203233	-1.19897	-0.581657
170065351	rs6553421	4.6542e-08	2.2133	-0.998862	0.00964286	3.33471	-0.784978	0.000811143	0.54743	-0.943965
170065647	rs73866253	7.85757e-09	-1.31628e-10	-0.564439	0.000368157	-1.31628e-10	-0.715733	0.000571555	-1.31628e-10	-0.746619
170066113	rs75827752	2.43389e-09	-1.73643	-1.87101e-10	0.000129163	-1.76317	-1.87101e-10	0.000205303	-1.77049	-1.87101e-10
170066238	rs72706443	3.23707e-09	-1.45125	-1.87101e-10	0.000373157	-0.702243	-1.87101e-10	0.000413603	-1.07007	-1.87101e-10
170066342	rs10003926	6.29974e-09	0.255748	-1.04116	0.000487893	0.340481	-0.774629	0.000177067	-0.971428	-0.947021
170066377	rs10003933	6.35994e-09	0.255748	-1.03165	0.000495366	0.340481	-0.759428	0.000179177	-0.971428	-0.93518
170066767	rs10008995	6.22373e-09	0.239002	-1.03655	0.000483178	0.323388	-0.767246	0.000176225	-0.981942	-0.941277
170066821	rs10016930	6.29974e-09	0.255748	-1.04116	0.000487893	0.340481	-0.774629	0.000177067	-0.971428	-0.947021
170067538	rs11732085	1.78759e-08	1.46437	-1.20683	0.0136683	4.08562	-1.18703	0.00444513	2.49004	-1.18545
170067786	rs34879961	1.70619e-09	-0.891432	-1.20022	8.73341e-05	-0.944762	-1.20974	7.55943e-05	-1.56835	-1.20125
170067947	rs11932941	5.24253e-09	0.0807746	-1.04989	0.000400498	0.16181	-0.793344	0.00015643	-1.07995	-0.962423
170068067	rs138536928	1.24343e-08	-0.105454	-1.87101e-10	0.000623052	-0.189613	-1.87101e-10	0.00072316	-0.511349	-1.87101e-10
170068454	rs79936568	1.23241e-08	-0.11436	-1.87101e-10	0.000617669	-0.19829	-1.87101e-10	0.000717581	-0.519093	-1.87101e-10
170068750	rs10866333	4.4546e-08	2.12383	-0.953229	0.00928785	3.23337	-0.72115	0.000797324	0.479291	-0.89301
170069020	rs11132798	5.99057e-09	0.185523	-1.02125	0.000466464	0.268792	-0.747854	0.000172871	-1.01534	-0.927094
170069608	rs10009429	5.48421e-09	0.0847363	-1.00878	0.000451051	0.215778	-0.728441	0.000170279	-1.04568	-0.911865
170069744	rs139200386	1.54146e-08	0.109398	-1.87101e-10	0.000768283	0.019914	-1.87101e-10	0.0008725	-0.323617	-1.87101e-10
170070179	rs13128393	5.43584e-09	0.0630116	-0.995914	0.000428061	0.143662	-0.708639	0.00016533	-1.0908	-0.896244
170071490	rs34177233	1.7604e-09	-0.851801	-1.20858	9.0634e-05	-0.911907	-1.20551	7.63515e-05	-1.55072	-1.20892
170071567	rs116375217	6.7109e-09	-0.722184	-1.87101e-10	0.000342228	-0.788768	-1.87101e-10	0.000426839	-1.03857	-1.87101e-10
170071620	rs10015797	4.59648e-09	-0.121591	-0.979035	0.00036193	-0.0450584	-0.687735	0.000150665	-1.20142	-0.878502
170071874	rs35612447	5.53852e-09	0.220367	-1.13456	0.000615591	0.987977	-1.18964	0.000202932	-0.619888	-1.16222
170072418	rs7660681	2.30167e-08	1.3003	-0.79	0.00659163	2.44815	-0.278837	0.000715312	0.0328366	-0.555098
170072583	rs7670734	2.30167e-08	1.3003	-0.79	0.00659163	2.44815	-0.278837	0.000715312	0.0328366	-0.555098
170072731	rs2063126	1.16342e-09	-1.28993	-1.18462	5.63221e-05	-1.40082	-1.19234	8.13891e-05	-1.51822	-1.17752
170072881	rs7666351	1.16934e-09	-1.28579	-1.18368	5.65713e-05	-1.39718	-1.19156	8.1721e-05	-1.51521	-1.17646
170073092	rs13149839	2.1807e-09	-1.11459	-0.731685	0.000236697	-0.827613	-0.329849	0.00021792	-1.22412	-0.486727
170073280	rs56025518	1.16027e-09	-1.28993	-1.18733	5.61959e-05	-1.40082	-1.19458	8.1139e-05	-1.51822	-1.1806
170073686	rs10000418	1.95794e-09	-1.21003	-0.743991	0.000207462	-0.94272	-0.346573	0.000196794	-1.31094	-0.50188
170073812	rs28415626	1.03643e-08	-0.287549	-1.87101e-10	0.00155566	0.725415	-1.87101e-10	0.000881528	-0.313323	-1.87101e-10
170074022	rs72985042	2.15868e-09	-1.20974	-0.646675	0.000236539	-0.942371	-0.215759	0.000221698	-1.31068	-0.382981
170074197	rs28470351	2.42585e-08	1.35285	-0.79	0.00701006	2.50969	-0.278837	0.000744752	0.073169	-0.555098
170074444	rs78862748	3.41347e-09	-1.39819	-1.87101e-10	0.0002722	-1.0177	-1.87101e-10	0.000433246	-1.02367	-1.87101e-10
170074703	rs17544267	1.19575e-09	-1.72396	-0.723189	7.0772e-05	-1.77026	-0.594517	0.00011148	-1.77236	-0.608776
170074923	rs78027160	6.11457e-09	-1.31628e-10	-0.815243	0.000304137	-1.31628e-10	-0.906766	0.000475868	-1.31628e-10	-0.92984
170075025	rs2009324	9.24611e-09	0.735379	-1.13709	0.00135657	1.61496	-1.02649	0.000290486	-0.320524	-1.1029
170075130	rs2009329	3.52375e-08	1.98866	-1.05247	0.00712816	3.07881	-0.83124	0.000658021	0.375574	-0.981317
170075171	rs2660432	3.85673e-08	2.11187	-1.08538	0.00750886	3.17768	-0.878083	0.000676772	0.439211	-1.01686
170075273	rs10004048	3.4253e-08	1.95753	-1.04967	0.00691036	3.04344	-0.826908	0.000644898	0.352062	-0.977949
170075637	rs72706455	9.42754e-09	-0.382282	-1.87101e-10	0.00137518	0.602095	-1.87101e-10	0.000802525	-0.407217	-1.87101e-10
170075671	rs10050030	2.43374e-08	1.35285	-0.786755	0.00704399	2.50969	-0.274008	0.000747775	0.073169	-0.551047
170075707	rs10049791	1.77758e-09	-1.23152	-0.819148	0.000187454	-0.968856	-0.421855	0.00017484	-1.33039	-0.600721
170075731	rs10049792	2.35955e-08	1.32514	-0.79	0.00678624	2.47725	-0.278837	0.000729068	0.0518849	-0.555098
170076059	rs10050036	2.50244e-08	1.38069	-0.786755	0.00727723	2.54227	-0.274008	0.000763957	0.0945787	-0.551047
170077060	rs35761730	9.42754e-09	-0.382282	-1.87101e-10	0.00137518	0.602095	-1.87101e-10	0.000802525	-0.407217	-1.87101e-10
170077432	rs9312445	2.45047e-08	1.35285	-0.779902	0.00711606	2.50969	-0.263829	0.000754192	0.073169	-0.542502
170077540	rs10024401	2.45047e-08	1.35285	-0.779902	0.00711606	2.50969	-0.263829	0.000754192	0.073169	-0.542502
170077789	rs10518039	2.40796e-08	1.32514	-0.769687	0.00699384	2.47725	-0.248705	0.000747755	0.0518849	-0.52979
170077883	rs138352813	8.48994e-09	-0.487035	-1.87101e-10	0.000208161	-1.28593	-1.87101e-10	0.000407	-1.08617	-1.87101e-10
170077930	rs13128986	2.37571e-08	1.32514	-0.783172	0.0068555	2.47725	-0.268683	0.000735306	0.0518849	-0.546578
170078203	rs28647950	2.38349e-08	1.32514	-0.779902	0.00688886	2.47725	-0.263829	0.000738309	0.0518849	-0.542502
170078745	rs60940569	1.07857e-09	-1.35227	-1.19801	5.27681e-05	-1.45527	-1.20306	7.66352e-05	-1.56291	-1.19302
170078985	rs10013790	2.44247e-08	1.35285	-0.783172	0.0070816	2.50969	-0.268683	0.000751124	0.073169	-0.546578
170081113	rs7689533	2.29906e-08	1.3003	-0.791135	0.0065805	2.44815	-0.280527	0.000714299	0.0328366	-0.556515
170081584	rs78506935	5.97672e-09	-1.31628e-10	-0.838045	0.000298132	-1.31628e-10	-0.926707	0.00046684	-1.31628e-10	-0.948993
170081658	rs13143698	2.01704e-08	1.18254	-0.804241	0.00559051	2.30469	-0.300105	0.000643824	-0.0546411	-0.572913
170081703	rs143307010	4.40355e-09	-1.31628e-10	-1.14351	0.000229885	-1.31628e-10	-1.18666	0.000368655	-1.31628e-10	-1.18512
170081970	rs13142867	2.17195e-09	-1.17876	-0.671531	0.000237194	-0.906489	-0.248875	0.000221535	-1.28124	-0.413159
170082794	rs13126548	8.49368e-09	0.645788	-1.13238	0.00123139	1.51071	-1.01906	0.000272946	-0.388504	-1.0972
170083065	rs7655908	1.96152e-08	1.14474	-0.79435	0.00545565	2.26549	-0.285321	0.000631757	-0.0859413	-0.560533
170083208	rs2660430	3.6846e-08	2.02132	-1.04049	0.0072362	3.07539	-0.81278	0.000664518	0.371009	-0.966927
170083473	rs116740420	8.0951e-09	-0.534658	-1.87101e-10	0.000205712	-1.29777	-1.87101e-10	0.000293395	-1.41346	-1.87101e-10
170083550	rs7677704	1.9132e-08	1.1209	-0.795458	0.005296	2.23744	-0.286974	0.00061956	-0.104052	-0.561918
170083626	rs35270296	2.1567e-09	-1.16677	-0.690567	0.000234985	-0.890355	-0.274368	0.000218536	-1.27168	-0.436355
170083762	rs7656963	1.88287e-08	1.10141	-0.791939	0.00545944	2.26258	-0.281726	0.000636157	-0.0820147	-0.55752
170084526	rs9312446	2.00948e-09	-1.13976	-0.788283	0.000212544	-0.857826	-0.407269	0.000198572	-1.24709	-0.556741
170084627	rs35169897	8.16466e-09	0.600716	-1.12682	0.00116887	1.44993	-1.01037	0.00026524	-0.423833	-1.09051
170085486	rs72706464	1.03151e-09	-1.39239	-1.2025	5.06153e-05	-1.49367	-1.20632	7.37453e-05	-1.59588	-1.19849
170085697	rs67620067	2.18959e-09	-1.07284	-0.76936	0.000236344	-0.777719	-0.381238	0.00021611	-1.18595	-0.533238
170085799	rs72706466	1.02681e-09	-1.39602	-1.20344	5.04262e-05	-1.49678	-1.20695	7.34768e-05	-1.59835	-1.19966
170085864	rs6553422	1.93153e-08	1.1209	-0.785921	0.00545099	2.23744	-0.258129	0.000636336	-0.104052	-0.535201
170086146	rs7675937	1.87432e-08	1.09454	-0.789625	0.00508621	2.20639	-0.296346	0.000602764	-0.124059	-0.569394
170086862	rs13129259	1.88735e-08	1.09454	-0.782699	0.00530991	2.20639	-0.253305	0.000626271	-0.124059	-0.531138
170087048	rs28667011	2.61452e-09	-0.880913	-0.783922	0.000290575	-0.551125	-0.401257	0.000253264	-1.00923	-0.551316
170087100	rs6858436	2.49732e-08	1.60553	-1.01364	0.00491883	2.64229	-0.765711	0.000520305	0.0885293	-0.929093
170087507	rs72706468	1.04446e-09	-1.38196	-1.20046	5.13346e-05	-1.481	-1.20487	7.48347e-05	-1.58373	-1.19597
170087687	rs1827994	1.83255e-08	1.0683	-0.785921	0.00512345	2.17547	-0.258129	0.000611452	-0.143944	-0.535201
170088024	rs1976545	1.83255e-08	1.0683	-0.785921	0.00512345	2.17547	-0.258129	0.000611452	-0.143944	-0.535201
170088208	rs147346380	1.15435e-09	-1.74698	-0.735398	6.96134e-05	-1.77303	-0.608255	0.00011073	-1.76553	-0.622352
170088365	rs115701127	2.39798e-09	-1.75129	-1.87101e-10	0.000127945	-1.77264	-1.87101e-10	0.000206864	-1.76292	-1.87101e-10
170088517	rs1976544	2.12872e-09	-1.08402	-0.786376	0.000227818	-0.791056	-0.404639	0.000209438	-1.19619	-0.554368
170088713	rs145651043	8.40791e-09	-0.496744	-1.87101e-10	0.000425817	-0.570233	-1.87101e-10	0.000516294	-0.848304	-1.87101e-10
170089333	rs10021065	1.79505e-08	1.0683	-0.8066	0.00487003	2.17547	-0.308856	0.000586742	-0.143944	-0.576451
170089950	rs2706713	3.10251e-08	1.84508	-1.0362	0.00592967	2.86445	-0.800973	0.000585768	0.23491	-0.956966
170090938	rs3109088	3.2334e-08	1.85847	-1.00827	0.00633887	2.8739	-0.74369	0.000621359	0.248137	-0.911208
170091103	rs78260306	3.54425e-08	0.941995	-1.87101e-10	0.00113504	0.410176	-1.87101e-10	0.00274869	0.823901	-1.87101e-10
170091563	rs7664461	1.58482e-08	0.954821	-0.817681	0.00418964	2.03642	-0.320291	0.000532724	-0.227192	-0.589784
170091662	rs13122679	2.20654e-09	-1.10171	-0.732786	0.000240016	-0.812193	-0.331343	0.000220201	-1.21236	-0.488081
170091790	rs17626935	6.92147e-09	0.446064	-1.13735	0.000959709	1.26929	-1.0269	0.000233219	-0.539788	-1.10321
170091851	rs148253832	3.20972e-09	-1.45973	-1.87101e-10	0.00020602	-1.29627	-1.87101e-10	0.000335397	-1.27967	-1.87101e-10
170092033	rs13118066	2.25687e-09	-1.02468	-0.787259	0.000240552	-0.720453	-0.420852	0.0002199	-1.14179	-0.560023
170092862	rs190770304	5.14499e-09	-1.31628e-10	-0.987894	0.00025045	-1.31628e-10	-1.10099	0.000396058	-1.31628e-10	-1.11342
170093506	rs9991235	5.36505e-09	0.23543	-1.18144	0.000749425	1.07357	-1.0785	0.000194915	-0.672603	-1.14981
170094120	rs1395661	3.93462e-09	-0.101821	-1.15428	0.000458467	0.547164	-1.04352	0.000148687	-0.967355	-1.12578
170094159	rs9312447	7.48581e-10	-1.7252	-1.1903	4.6101e-05	-1.69905	-1.09435	6.44848e-05	-1.77099	-1.15756
170094562	rs9994441	1.88811e-08	0.312243	-1.87101e-10	0.00133415	0.571808	-1.87101e-10	0.00111033	-0.0825647	-1.87101e-10
170094881	rs6842644	1.02434e-09	-1.4613	-1.14057	5.08241e-05	-1.73466	-0.961215	7.56626e-05	-1.75573	-1.01297
170095270	rs62332722	1.1458e-09	-1.77292	-0.716895	0.000386815	-1.19905	0.532756	0.000461645	-1.47149	0.511304
170095504	rs2660429	2.28461e-09	-1.77274	-0.0269827	0.00122344	-0.860491	1.34567	0.00157358	-0.984539	1.25067
170096192	rs2660428	2.34616e-09	-1.77274	-0.000394847	0.00127211	-0.860491	1.38468	0.00163499	-0.984539	1.28895
170097008	rs78554764	2.35262e-09	-1.77039	-1.87101e-10	0.000129493	-1.76062	-1.87101e-10	0.000216938	-1.71537	-1.87101e-10
170097185	rs2706732	2.29867e-09	-1.77295	-0.02064	0.0011961	-0.917062	1.37964	0.00154579	-1.03706	1.28537
170098376	rs2706731	2.31515e-09	-1.77271	-0.013727	0.00116265	-0.930919	1.36513	0.00150243	-1.04991	1.26977
170099131	rs72706476	8.74411e-10	-1.64825	-1.11187	0.000101244	-1.14693	-0.85978	0.000241357	-0.686183	-0.922521
170099195	rs150916210	1.00455e-08	-1.31628e-10	-0.318793	0.000411655	-1.31628e-10	-0.604057	0.00067654	-1.31628e-10	-0.577988
170101151	rs2660403	6.78948e-09	-0.214069	-0.496475	0.000123265	-1.26871	-0.541195	0.000174046	-1.48553	-0.450134
170101237	rs2706716	6.85143e-09	-0.0944655	-0.606994	0.000118685	-1.19973	-0.648046	0.000163652	-1.4329	-0.564336
170101661	rs2706717	1.59836e-09	-1.70696	-0.44998	0.000324485	-1.57626	0.734254	0.000545892	-1.44532	0.652758
170101700	rs17544477	4.5268e-09	-1.1159	-1.87101e-10	0.000496216	-0.417231	-1.87101e-10	0.000639899	-0.633669	-1.87101e-10
170101773	rs181773495	2.34644e-09	-1.77302	-1.87101e-10	0.000135805	-1.71302	-1.87101e-10	0.00022062	-1.69854	-1.87101e-10
170101917	rs72706478	5.188e-09	-0.979569	-1.87101e-10	0.00031287	-0.878457	-1.87101e-10	0.000687652	-0.561697	-1.87101e-10
170102081	rs2660398	7.18226e-09	-0.17714	-0.477163	0.00012827	-1.24761	-0.522494	0.000180409	-1.46954	-0.430208
170102450	rs111409205	2.72749e-09	-1.62254	-1.87101e-10	0.000202092	-1.31552	-1.87101e-10	0.000237168	-1.62621	-1.87101e-10
170102627	rs11931662	1.59606e-09	-1.07234	-1.08604	7.7543e-05	-1.76612	-0.507287	0.000121714	-1.69223	-0.601072
170102729	rs6842477	8.46575e-10	-1.77252	-1.01995	4.63259e-05	-1.77238	-1.01616	7.38814e-05	-1.77293	-1.01959
170103027	rs79695222	3.59969e-09	-1.34507	-1.87101e-10	0.000186242	-1.3972	-1.87101e-10	0.000269647	-1.49787	-1.87101e-10
170103291	rs79343082	5.39121e-09	-1.31628e-10	-0.941147	0.000354389	-1.31628e-10	-0.753848	0.00057033	-1.31628e-10	-0.748765
170103640	rs17627017	2.68725e-09	-1.6374	-1.87101e-10	0.000196867	-1.34172	-1.87101e-10	0.000233713	-1.64089	-1.87101e-10
170104166	rs72706481	9.09852e-10	-1.60529	-1.1151	0.000110354	-1.05463	-0.865916	0.00027078	-0.565595	-0.928077
170104513	rs112555385	9.0909e-10	-1.62189	-1.09934	0.000108486	-1.1012	-0.836418	0.000262494	-0.623433	-0.901321
170104521	rs112976893	9.08373e-10	-1.62189	-1.10012	0.000108329	-1.1012	-0.837869	0.000262148	-0.623433	-0.90264
170105200	rs17544505	2.70358e-09	-1.63134	-1.87101e-10	0.000132848	-1.73503	-1.87101e-10	0.000205849	-1.76784	-1.87101e-10
170105581	rs117436542	4.34628e-09	-1.31628e-10	-1.1566	0.000227349	-1.31628e-10	-1.19776	0.000362628	-1.31628e-10	-1.2016
170106124	rs11721702	1.08429e-09	-1.7376	-0.807389	0.000254434	-1.42836	0.343153	0.000326947	-1.6319	0.326716
170106235	rs116049376	4.96683e-09	-1.02314	-1.87101e-10	0.000158602	-1.55784	-1.87101e-10	0.000230016	-1.65683	-1.87101e-10
170107112	rs72706485	9.10811e-10	-1.61566	-1.10367	0.000109036	-1.08814	-0.84443	0.000265075	-0.606366	-0.908599
170107125	rs2706723	1.5359e-09	-1.68008	-0.516722	0.000264904	-1.61641	0.57153	0.00043876	-1.49779	0.486762
170107166	rs61438349	2.70893e-09	-1.62936	-1.87101e-10	0.000199689	-1.32748	-1.87101e-10	0.000235574	-1.63295	-1.87101e-10
170107513	rs180775917	1.42054e-09	-1.7667	-0.508177	9.93046e-05	-1.71375	-0.312301	0.000163002	-1.66948	-0.331739
170108393	rs67056191	2.69799e-09	-1.63341	-1.87101e-10	0.000198267	-1.33463	-1.87101e-10	0.000234635	-1.63695	-1.87101e-10
170109358	rs116827644	6.0326e-08	1.47385	-1.87101e-10	0.00606183	2.08552	-1.87101e-10	0.00506306	1.43475	-1.87101e-10
170109620	rs4692697	1.57559e-09	-1.6985	-0.472784	0.000298815	-1.59015	0.665734	0.000500765	-1.46332	0.584476
170109868	rs116599133	1.33713e-08	-0.0328043	-1.87101e-10	0.000339264	-0.797464	-1.87101e-10	0.000683865	-0.56722	-1.87101e-10
170109896	rs17593695	2.67776e-09	-1.64094	-1.87101e-10	0.000195625	-1.34805	-1.87101e-10	0.000232898	-1.64438	-1.87101e-10
170110769	rs17515417	2.68725e-09	-1.6374	-1.87101e-10	0.000196867	-1.34172	-1.87101e-10	0.000233713	-1.64089	-1.87101e-10
170110772	rs72706490	2.73773e-09	-1.61879	-1.87101e-10	0.000203414	-1.309	-1.87101e-10	0.000238048	-1.62251	-1.87101e-10
170110899	rs2660427	1.51117e-09	-1.68954	-0.523489	0.000271787	-1.60353	0.584308	0.000454421	-1.48081	0.504853
170111351	rs2706739	1.45205e-09	-1.69409	-0.55885	0.000259294	-1.59691	0.530626	0.000435802	-1.47213	0.454336
170111720	rs55657596	2.68725e-09	-1.6374	-1.87101e-10	0.000196867	-1.34172	-1.87101e-10	0.000233713	-1.64089	-1.87101e-10
170111878	rs145575230	4.99379e-09	-1.31628e-10	-1.01772	0.000230881	-1.31628e-10	-1.18234	0.000372562	-1.31628e-10	-1.17458
170112181	rs116289338	2.35242e-09	-1.77047	-1.87101e-10	0.000162435	-1.53397	-1.87101e-10	0.000238852	-1.61913	-1.87101e-10
170112367	rs56117835	2.69799e-09	-1.63341	-1.87101e-10	0.000198267	-1.33463	-1.87101e-10	0.000234635	-1.63695	-1.87101e-10
170112926	rs140619010	1.67414e-07	2.49455	-1.87101e-10	0.0209486	3.32558	-1.87101e-10	0.00958025	2.07248	-1.87101e-10
170113263	rs3113831	1.45539e-09	-1.69409	-0.556554	0.000260269	-1.59691	0.534379	0.000437404	-1.47213	0.458006
170113391	rs111332477	2.68725e-09	-1.6374	-1.87101e-10	0.000196867	-1.34172	-1.87101e-10	0.000233713	-1.64089	-1.87101e-10
170113839	rs3109090	1.5562e-09	-1.66408	-0.519594	0.000269126	-1.62352	0.594453	0.000446617	-1.51004	0.516761
170113976	rs114490346	2.67776e-09	-1.64094	-1.87101e-10	0.000195625	-1.34805	-1.87101e-10	0.000232898	-1.64438	-1.87101e-10
170114031	rs147460447	8.89767e-10	-1.76591	-0.976806	4.82998e-05	-1.77305	-0.973765	7.71257e-05	-1.77288	-0.976658
170114159	rs112257921	2.68725e-09	-1.6374	-1.87101e-10	0.000196867	-1.34172	-1.87101e-10	0.000233713	-1.64089	-1.87101e-10
170114335	rs75234543	8.11628e-08	1.77054	-1.87101e-10	0.00295846	1.36818	-1.87101e-10	0.00633887	1.65948	-1.87101e-10
170114856	rs2660426	1.44451e-09	-1.69145	-0.566695	0.000254992	-1.60079	0.517783	0.00042818	-1.47721	0.441779
170115132	rs72706492	9.23483e-10	-1.58844	-1.11708	0.000112394	-1.03254	-0.869689	0.000278483	-0.534132	-0.931491
170115171	rs2706740	1.52798e-09	-1.67995	-0.522015	0.000273476	-1.60357	0.590537	0.000456745	-1.48378	0.51293
170115329	rs2706741	1.54263e-09	-1.66878	-0.523653	0.000264803	-1.61668	0.571421	0.000440436	-1.50359	0.496372
170115340	rs17054830	9.31304e-10	-1.77036	-0.926726	5.13073e-05	-1.77064	-0.915766	8.20039e-05	-1.76906	-0.919151
170115970	rs4692698	1.7713e-09	-1.7702	-0.284003	0.000755875	-0.965886	0.969518	0.000990953	-1.08618	0.889868
170116109	rs3113832	1.50313e-09	-1.67497	-0.543399	0.000262418	-1.61014	0.555833	0.000437718	-1.49239	0.478987
170116520	rs72706494	2.68725e-09	-1.6374	-1.87101e-10	0.000196867	-1.34172	-1.87101e-10	0.000233713	-1.64089	-1.87101e-10
170116527	rs67594695	2.68725e-09	-1.6374	-1.87101e-10	0.000196867	-1.34172	-1.87101e-10	0.000233713	-1.64089	-1.87101e-10
170116726	rs75717019	1.27615e-08	-1.31628e-10	-0.0794849	0.00040492	-1.31628e-10	-0.620555	0.000667224	-1.31628e-10	-0.591854
170118479	rs13151643	1.43276e-09	-1.68825	-0.578061	0.000250332	-1.59683	0.495375	0.000418227	-1.47689	0.417937
170118969	rs2135776	2.65722e-09	-1.64864	-1.87101e-10	0.000192925	-1.36194	-1.87101e-10	0.000231136	-1.65197	-1.87101e-10
170119801	rs67725542	2.65722e-09	-1.64864	-1.87101e-10	0.000192925	-1.36194	-1.87101e-10	0.000231136	-1.65197	-1.87101e-10
170120773	rs2660423	6.05849e-09	-0.257807	-0.566649	0.000112361	-1.29345	-0.609076	0.000158894	-1.50413	-0.52261
170120777	rs2706712	1.45487e-09	-1.68123	-0.569772	0.000266491	-1.59504	0.556141	0.000475615	-1.40983	0.479455
170120858	rs72706498	9.18354e-10	-1.57682	-1.13427	0.000112606	-0.996912	-0.903437	0.000282013	-0.491093	-0.961934
170120895	rs2660424	6.05942e-09	-0.266244	-0.55806	0.000112762	-1.29819	-0.600774	0.000159743	-1.50768	-0.513732
170120950	rs2660425	1.41703e-09	-1.69145	-0.585903	0.000246146	-1.60079	0.482475	0.000412857	-1.47721	0.405334
170121257	rs12510701	1.50203e-09	-1.66408	-0.555022	0.000253109	-1.62352	0.533094	0.000419782	-1.51004	0.454795
170121775	rs6851776	1.50203e-09	-1.66408	-0.555022	0.000253109	-1.62352	0.533094	0.000419782	-1.51004	0.454795
170122235	rs17627053	2.65722e-09	-1.64864	-1.87101e-10	0.000192925	-1.36194	-1.87101e-10	0.000231136	-1.65197	-1.87101e-10
170122425	rs2706721	1.49397e-09	-1.66408	-0.560401	0.000250896	-1.62352	0.524311	0.000416194	-1.51004	0.446212
170123060	rs74491819	3.77155e-09	-1.29843	-1.87101e-10	0.00020686	-1.2922	-1.87101e-10	0.000351698	-1.23221	-1.87101e-10
170123345	rs2660422	1.39592e-09	-1.69599	-0.596374	0.000243571	-1.59403	0.4652	0.000409551	-1.46838	0.388459
170123715	rs2706722	1.46259e-09	-1.67995	-0.565757	0.00025372	-1.60357	0.515552	0.000423624	-1.48378	0.437652
170123991	rs1848195	1.61048e-09	-1.76915	-0.380238	0.000832463	-0.716359	0.816505	0.0010744	-0.853092	0.737626
170124206	rs113165277	5.10158e-09	-0.996367	-1.87101e-10	0.000404615	-0.621308	-1.87101e-10	0.000799687	-0.410759	-1.87101e-10
170125160	rs3762929	9.28418e-10	-1.59185	-1.10834	0.000113492	-1.03938	-0.853131	0.000280199	-0.542985	-0.916494
170125837	rs12500620	1.64574e-09	-1.03292	-1.0948	7.64318e-05	-1.7673	-0.520542	0.000119516	-1.69791	-0.613625
170125858	rs112631874	1.82777e-08	0.279765	-1.87101e-10	0.000375324	-0.696455	-1.87101e-10	0.000491849	-0.896807	-1.87101e-10
170126245	rs77494005	8.08328e-09	-1.31628e-10	-0.53612	0.000449739	-1.31628e-10	-0.515577	0.000703804	-1.31628e-10	-0.53848
170126803	rs2706737	1.44188e-09	-1.65869	-0.601278	0.000236479	-1.62968	0.471302	0.000391776	-1.51824	0.393952
170127723	rs2660421	1.55062e-09	-1.65869	-0.528572	0.000266494	-1.62968	0.590792	0.000440296	-1.51824	0.510709
170128664	rs75817292	4.51604e-09	-1.11828	-1.87101e-10	0.000247963	-1.11097	-1.87101e-10	0.000425858	-1.04088	-1.87101e-10
170129171	rs60382620	2.64725e-09	-1.6524	-1.87101e-10	0.000191606	-1.3688	-1.87101e-10	0.00023028	-1.65568	-1.87101e-10
170129267	rs1395659	1.67576e-09	-1.08677	-1.02288	9.13399e-05	-1.7646	-0.345053	0.000142199	-1.68723	-0.450521
170130079	rs143862731	4.12408e-09	-1.31628e-10	-1.20907	0.000277518	-1.31628e-10	-0.998359	0.000451451	-1.31628e-10	-0.982513
170130214	rs75494963	1.00033e-09	-1.76732	-0.858268	5.45022e-05	-1.75956	-0.866443	8.72027e-05	-1.75553	-0.871217
170130880	rs62332726	1.27281e-09	-1.65796	-0.726723	0.000258221	-1.56851	0.498076	0.000350699	-1.71589	0.480837
170130884	rs11723743	2.433e-09	-1.73679	-1.87101e-10	0.000128212	-1.77056	-1.87101e-10	0.000205735	-1.76839	-1.87101e-10
170131055	rs72708507	9.75584e-10	-1.56335	-1.08729	0.000124791	-0.983077	-0.814529	0.000312059	-0.470389	-0.881397
170131798	rs2706754	2.11324e-09	-1.66408	-0.213615	0.000421335	-1.62352	1.0427	0.000690974	-1.51004	0.953162
170132320	rs2660419	1.97838e-09	-1.69145	-0.252191	0.00040665	-1.60079	0.984501	0.000674454	-1.47721	0.896138
170132573	rs2706752	1.99147e-09	-1.69145	-0.245596	0.000410727	-1.60079	0.994479	0.000681079	-1.47721	0.905913
170132743	rs73863694	1.12453e-09	-1.76127	-0.74729	6.06854e-05	-1.76187	-0.756674	9.69427e-05	-1.7587	-0.762161
170133301	rs57244109	1.78597e-09	-1.09535	-0.950609	0.00010177	-1.76252	-0.239007	0.00015809	-1.68177	-0.350041
170133366	rs2660417	2.0121e-09	-1.69663	-0.230113	0.000399165	-1.6015	0.966634	0.000663651	-1.47624	0.87902
170133684	rs55722883	2.64725e-09	-1.6524	-1.87101e-10	0.000191606	-1.3688	-1.87101e-10	0.00023028	-1.65568	-1.87101e-10
170133829	rs56324525	2.65722e-09	-1.64864	-1.87101e-10	0.000192925	-1.36194	-1.87101e-10	0.000231136	-1.65197	-1.87101e-10
170133836	rs55857181	2.66739e-09	-1.64482	-1.87101e-10	0.000194264	-1.35502	-1.87101e-10	0.000232008	-1.64821	-1.87101e-10
170133911	rs2660416	5.63878e-09	-0.229654	-0.666596	0.000100442	-1.27756	-0.737106	0.000140103	-1.4922	-0.660405
170133956	rs2706751	2.03012e-09	-1.70041	-0.217416	0.000412666	-1.58714	0.98554	0.000687536	-1.45941	0.897543
170134533	rs117759530	4.29678e-09	-1.31628e-10	-1.16805	0.000228523	-1.31628e-10	-1.19261	0.000366515	-1.31628e-10	-1.19094
170134740	rs2660415	2.43637e-09	-1.77289	0.0374836	0.00117094	-0.920928	1.36225	0.00152174	-1.04065	1.27327
170134909	rs182570782	2.38305e-09	-1.75754	-1.87101e-10	0.000196134	-1.34545	-1.87101e-10	0.000288591	-1.42997	-1.87101e-10
170136538	rs2706750	2.14465e-09	-1.68481	-0.178132	0.000433185	-1.59686	1.04378	0.000716621	-1.47505	0.954614
170136993	rs2706748	2.00498e-09	-1.71287	-0.217416	0.000421615	-1.56569	0.98554	0.00070684	-1.43172	0.897543
170137078	rs76812728	1.1797e-09	-1.69748	-0.763177	0.000252298	-1.52253	0.4289	0.00033614	-1.68947	0.412014
170137154	rs55971355	1.84042e-09	-1.11303	-0.902892	0.000111531	-1.7614	-0.148538	0.00017288	-1.6776	-0.264784
170137618	rs2660414	5.27736e-09	-0.275031	-0.687461	9.6021e-05	-1.30312	-0.756556	0.000134589	-1.51136	-0.68139
170137743	rs67896455	2.63818e-09	-1.65583	-1.87101e-10	0.000190348	-1.37539	-1.87101e-10	0.000229475	-1.65918	-1.87101e-10
170138504	rs9790493	1.32828e-09	-1.63836	-0.703671	0.000266353	-1.58061	0.541185	0.000363891	-1.72185	0.523729
170138985	rs6847734	9.9624e-10	-1.54472	-1.08496	0.000121071	-0.947307	-0.880563	0.00030874	-0.424568	-0.937914
170139143	rs12499905	2.14921e-09	-1.68954	-0.17128	0.000440593	-1.59003	1.05391	0.000730213	-1.46618	0.964534
170140028	rs868050	1.44203e-09	-1.76918	-0.490688	0.000874764	-0.916471	1.06618	0.00110784	-1.05155	0.966744
170140031	rs13143597	5.40046e-09	-0.239165	-0.700268	9.68171e-05	-1.28294	-0.768481	0.00013489	-1.49625	-0.694272
170140331	rs75744327	4.20408e-09	-1.31628e-10	-1.18986	0.000248208	-1.31628e-10	-1.10998	0.000402006	-1.31628e-10	-1.09851
170140535	rs73863696	1.16095e-09	-1.75401	-0.72266	6.26255e-05	-1.75478	-0.732292	0.00010011	-1.75079	-0.737926
170141314	rs2009747	2.60109e-09	-1.66999	-1.87101e-10	0.000185429	-1.40157	-1.87101e-10	0.000226321	-1.67302	-1.87101e-10
170141849	rs62334169	2.83059e-09	-1.58543	-1.87101e-10	0.000776183	0.0301453	-1.87101e-10	0.000600515	-0.697192	-1.87101e-10
170141945	rs17544603	2.6255e-09	-1.66064	-1.87101e-10	0.000186743	-1.39451	-1.87101e-10	0.000229114	-1.66076	-1.87101e-10
170142082	rs140875400	6.5254e-09	-0.750215	-1.87101e-10	0.00018854	-1.38493	-1.87101e-10	0.000357314	-1.21636	-1.87101e-10
170142937	rs78526124	6.09263e-09	-1.31628e-10	-0.818836	0.000415215	-1.31628e-10	-0.595448	0.000668956	-1.31628e-10	-0.589262
170143131	rs2706728	1.9462e-09	-1.69599	-0.264047	0.000382267	-1.59403	0.915909	0.000636469	-1.46838	0.829333
170143207	rs4692699	1.87277e-09	-1.09996	-0.898533	0.000113321	-1.76306	-0.130954	0.000174948	-1.68248	-0.248011
170143579	rs148385326	4.81917e-09	-1.05332	-1.87101e-10	0.000301448	-0.915645	-1.87101e-10	0.000511049	-0.858514	-1.87101e-10
170143629	rs141563402	9.04708e-09	-1.31628e-10	-0.423475	0.000475845	-1.31628e-10	-0.459151	0.000745663	-1.31628e-10	-0.480707
170144155	rs2660412	2.14816e-09	-1.71517	-0.146137	0.000477672	-1.54627	1.09096	0.0008008	-1.41022	1.00085
170144375	rs2660411	2.15666e-09	-1.71122	-0.146137	0.000474046	-1.55389	1.09096	0.000793106	-1.41987	1.00085
170144392	rs2660410	2.03137e-09	-1.71122	-0.205984	0.000433927	-1.55389	1.00253	0.000727268	-1.41987	0.914186
170144631	rs2706729	2.15666e-09	-1.71122	-0.146137	0.000474046	-1.55389	1.09096	0.000793106	-1.41987	1.00085
170144763	rs2660409	2.00461e-09	-1.7374	-0.193066	0.000461684	-1.51105	1.02168	0.000784795	-1.36252	0.932958
170145050	rs7698807	1.59672e-09	-1.585	-0.572961	8.11137e-05	-1.64441	-0.583981	0.000130248	-1.63511	-0.590433
170145098	rs112861957	5.19967e-09	-0.977322	-1.87101e-10	0.000493968	-0.421772	-1.87101e-10	0.000999049	-0.188177	-1.87101e-10
170145749	rs2660407	2.00461e-09	-1.7374	-0.193066	0.000461684	-1.51105	1.02168	0.000784795	-1.36252	0.932958
170145855	rs2660406	1.99858e-09	-1.73428	-0.199196	0.000453773	-1.51925	1.0126	0.000769884	-1.37279	0.924055
170146155	rs2706730	1.99236e-09	-1.7374	-0.199196	0.000457509	-1.51105	1.0126	0.000777839	-1.36252	0.924055
170146632	rs1876398	1.22103e-09	-1.75017	-0.676057	0.000537014	-1.03679	0.698568	0.000694493	-1.16114	0.609338
170147015	rs2706727	2.01256e-09	-1.72053	-0.205984	0.000435301	-1.55073	1.00253	0.000732574	-1.4126	0.914186
170147454	rs144481797	4.60213e-09	-1.31628e-10	-1.0994	0.00022464	-1.31628e-10	-1.20974	0.000359742	-1.31628e-10	-1.20959
170147604	rs2660405	1.96612e-09	-1.73104	-0.218817	0.000437198	-1.52731	0.983456	0.000740657	-1.38294	0.895501
170148177	rs2706726	1.98104e-09	-1.71676	-0.225536	0.00041965	-1.55828	0.973454	0.000705182	-1.42223	0.885701
170149020	rs2706725	1.99746e-09	-1.68318	-0.250857	0.000378863	-1.62273	0.935661	0.000623573	-1.50819	0.84868
170149468	rs4692700	2.33639e-09	-1.76544	-0.0118707	0.0013883	-0.679564	1.29116	0.00177281	-0.818092	1.20343
170149701	rs2660404	1.86811e-09	-1.73104	-0.269951	0.000405038	-1.52731	0.907052	0.000687248	-1.38294	0.820658
170150099	rs2706724	1.86811e-09	-1.73104	-0.269951	0.000405038	-1.52731	0.907052	0.000687248	-1.38294	0.820658
170150273	rs6553423	2.30121e-09	-1.76682	-0.0256649	0.00104993	-0.938975	1.27121	0.00135394	-1.06804	1.18384
170150574	rs7686489	2.70303e-09	-1.63154	-1.87101e-10	0.000198746	-1.33222	-1.87101e-10	0.000231732	-1.6494	-1.87101e-10
170150878	rs115873145	2.37241e-09	-1.76201	-1.87101e-10	0.000159359	-1.55308	-1.87101e-10	0.000243092	-1.60154	-1.87101e-10
170151629	rs2706735	2.38852e-09	-1.46806	-0.287181	0.000317009	-1.74647	0.881154	0.000491501	-1.69281	0.795296
170151980	rs6820438	1.33128e-09	-1.65296	-0.68681	6.85897e-05	-1.69931	-0.696793	0.000109961	-1.69222	-0.702632
170152056	rs6852230	1.27465e-09	-1.63608	-0.74716	6.0503e-05	-1.77156	-0.749993	9.62928e-05	-1.77248	-0.755105
170152177	rs2706733	2.30748e-09	-1.42367	-0.366092	0.000278041	-1.75794	0.761466	0.000428484	-1.71285	0.678127
170152540	rs112721072	3.7555e-09	-1.3027	-1.87101e-10	0.00032264	-0.847707	-1.87101e-10	0.000317529	-1.33441	-1.87101e-10
170152727	rs202117650	4.32743e-09	-1.31628e-10	-1.16094	0.000232004	-1.31628e-10	-1.17749	0.000371174	-1.31628e-10	-1.17831
170152870	rs2660402	2.30455e-09	-1.42494	-0.366092	0.000277414	-1.7602	0.761466	0.000426828	-1.71673	0.678127
170152997	rs17627191	3.74902e-09	-1.30442	-1.87101e-10	0.000307445	-0.895947	-1.87101e-10	0.000308315	-1.36386	-1.87101e-10
170153172	rs142095087	5.9245e-09	-1.31628e-10	-0.84682	0.000411406	-1.31628e-10	-0.604663	0.000660794	-1.31628e-10	-0.601538
170153219	rs72708546	1.37148e-09	-1.24563	-1.0644	0.000195423	-0.501423	-0.847656	0.000522344	0.0712848	-0.907938
170153297	rs2331608	1.69599e-09	-1.21295	-0.8847	0.00015493	-1.76857	0.187296	0.000248422	-1.75156	0.171708
170153354	rs2331609	2.44524e-09	-1.75608	0.0243037	0.000867438	-1.16666	1.30796	0.00111685	-1.29407	1.21736
170153430	rs17054840	1.39419e-09	-1.62266	-0.670945	7.13769e-05	-1.67519	-0.681078	0.000114539	-1.66706	-0.687007
170154039	rs17054842	1.33224e-09	-1.63878	-0.700275	6.84434e-05	-1.68811	-0.710127	0.00010979	-1.68052	-0.71589
170154247	rs13132763	2.50289e-09	-1.36188	-0.346584	0.000273982	-1.7712	0.760023	0.000412455	-1.74729	0.67444
170154798	rs1507167	2.37209e-09	-1.36743	-0.394713	0.0002654	-1.77002	0.727011	0.000400725	-1.74237	0.640664
170155170	rs9994846	2.85724e-09	-1.76925	0.193187	0.00145807	-0.92157	1.58219	0.00191045	-1.02644	1.48655
170155518	rs139795296	3.29682e-09	-1.43296	-1.87101e-10	0.000153172	-1.59268	-1.87101e-10	0.000232472	-1.64621	-1.87101e-10
170156552	rs9992787	1.25092e-09	-1.66128	-0.740759	6.6862e-05	-1.6822	-0.739407	0.000107385	-1.67304	-0.745521
170156746	rs62334170	1.53155e-09	-1.20261	-0.997022	0.000121517	-1.7659	-0.0582943	0.000193718	-1.75614	-0.072442
170156779	rs2706745	2.05084e-09	-1.37224	-0.535428	0.000203997	-1.76807	0.461934	0.000309907	-1.73902	0.380313
170156981	rs2660401	1.99059e-09	-1.69858	-0.238906	0.000505795	-1.31533	0.917214	0.000664432	-1.42678	0.830729
170156998	rs2660400	1.93238e-09	-1.38548	-0.581688	0.000194357	-1.76195	0.407404	0.000298828	-1.72302	0.327907
170157611	rs62334171	1.43041e-09	-1.28584	-0.982114	0.000127801	-1.74983	-0.0239441	0.000197775	-1.76955	-0.038302
170158097	rs6814821	3.24377e-09	-1.44918	-1.87101e-10	0.000273575	-1.01267	-1.87101e-10	0.000285198	-1.44179	-1.87101e-10
170158554	rs10034818	1.23495e-09	-1.64186	-0.773027	6.59236e-05	-1.66462	-0.771124	0.000105766	-1.65463	-0.779121
170159301	rs113306660	1.46922e-07	2.36398	-1.87101e-10	0.0012745	0.526063	-1.87101e-10	0.00153885	0.243808	-1.87101e-10
170159310	rs73863702	1.29004e-09	-1.60455	-0.766691	6.92709e-05	-1.6305	-0.755723	0.000111254	-1.61907	-0.764094
170159718	rs17054845	1.12132e-09	-1.68995	-0.821462	6.01433e-05	-1.70785	-0.819667	9.6325e-05	-1.70005	-0.827206
170161031	rs6847319	1.40079e-09	-1.5456	-0.743279	6.10769e-05	-1.75118	-0.760934	9.75881e-05	-1.74572	-0.768508
170161406	rs188141278	1.18514e-08	-1.31628e-10	-0.153471	0.000645595	-1.31628e-10	-0.15407	0.00103407	-1.31628e-10	-0.153724
170161612	rs3109089	2.13063e-09	-1.31794	-0.551562	0.000198197	-1.77033	0.435352	0.000300937	-1.74489	0.356808
170161656	rs72708550	1.35238e-09	-1.33181	-0.992243	0.000184748	-0.641772	-0.763479	0.000479316	-0.0937518	-0.828869
170161777	rs72708552	1.12778e-09	-1.41957	-1.08609	0.000139132	-0.785223	-0.903599	0.000353569	-0.269589	-0.957314
170161796	rs28546847	1.43413e-09	-1.53404	-0.731315	6.20262e-05	-1.74749	-0.749197	9.91362e-05	-1.74161	-0.75687
170161811	rs13105241	4.57945e-09	-1.10434	-1.87101e-10	0.000139853	-1.68365	-1.87101e-10	0.000210702	-1.74454	-1.87101e-10
170162253	rs61132655	1.44043e-09	-1.53584	-0.725131	6.23671e-05	-1.74808	-0.743129	9.96697e-05	-1.74227	-0.750853
170162335	rs113422209	1.7697e-07	2.55006	-1.87101e-10	0.00282557	1.32222	-1.87101e-10	0.00371484	1.12511	-1.87101e-10
170162347	rs76118872	1.36966e-09	-1.33148	-0.979877	0.000167155	-0.71595	-0.789372	0.000426378	-0.183888	-0.855766
170163277	rs1876397	2.09503e-09	-0.96441	-0.921937	0.000143445	-1.7728	0.114502	0.000236568	-1.72087	0.092131
170164657	rs7356245	1.3648e-09	-1.5622	-0.752705	6.02169e-05	-1.75611	-0.770179	9.61621e-05	-1.75127	-0.777674
170165979	rs10518041	3.6835e-09	-0.439861	-0.882194	0.000114006	-1.71993	-0.168056	0.000154664	-1.77176	-0.281967
170166749	rs1876396	1.46425e-09	-1.22001	-1.02456	0.000115974	-1.7641	-0.106778	0.000182784	-1.76207	-0.124605
170168198	rs57728874	1.39723e-09	-1.52706	-0.764366	6.01872e-05	-1.74517	-0.781613	9.62473e-05	-1.73905	-0.78901
170169494	rs74564606	1.40803e-09	-1.28544	-0.998282	0.000197131	-0.56823	-0.772148	0.000519934	-0.00440343	-0.836874
170169573	rs112944475	1.42474e-09	-1.2961	-0.975824	0.000177463	-0.661584	-0.783897	0.000457994	-0.117384	-0.850741
170169581	rs184696298	5.57035e-09	-1.31628e-10	-0.908459	0.000298676	-1.31628e-10	-0.924883	0.00047839	-1.31628e-10	-0.924554
170169883	rs17054860	1.36868e-09	-1.54138	-0.770689	5.95358e-05	-1.74985	-0.787813	9.51622e-05	-1.74424	-0.795156
170169995	rs7696050	2.37194e-09	-1.76221	-1.87101e-10	0.000153483	-1.59066	-1.87101e-10	0.000208019	-1.75735	-1.87101e-10
170170058	rs76139079	1.43541e-09	-1.26966	-0.994808	0.000203079	-0.543492	-0.767157	0.000538214	0.0255417	-0.832266
170170161	rs148950054	1.49124e-09	-1.45549	-0.770816	6.14526e-05	-1.71804	-0.787937	9.85078e-05	-1.70957	-0.795278
170170955	rs2660396	1.22429e-09	-1.31038	-1.11318	0.000167901	-0.5594	-0.941467	0.000432493	-0.0333373	-0.992078
170171128	rs112549843	1.48357e-09	-1.25309	-0.978373	0.000213335	-0.517674	-0.743704	0.000567441	0.0567396	-0.810583
170171691	rs1039707	3.46719e-09	-0.28285	-1.09972	6.54732e-05	-1.33213	-1.11047	8.94142e-05	-1.52721	-1.07449
170171994	rs71643120	4.27059e-09	-1.17417	-1.87101e-10	0.000136494	-1.70797	-1.87101e-10	0.000208001	-1.75744	-1.87101e-10
170173357	rs17544750	1.39903e-09	-1.27584	-1.01429	0.00012024	-1.75282	-0.08193	0.000185877	-1.76994	-0.0999572
170173507	rs188015727	3.16462e-09	-1.47388	-1.87101e-10	0.000184093	-1.4088	-1.87101e-10	0.000258515	-1.54003	-1.87101e-10
170173555	rs116091561	3.54568e-08	0.942397	-1.87101e-10	0.000780488	0.0356761	-1.87101e-10	0.00183412	0.419342	-1.87101e-10
170176346	rs72708557	1.57526e-09	-1.22039	-0.951113	0.000205613	-0.547473	-0.750772	0.000542386	0.0212731	-0.820276
170176880	rs144841019	4.16154e-09	-1.31628e-10	-1.20003	0.000227559	-1.31628e-10	-1.19683	0.000365191	-1.31628e-10	-1.19456
170177632	rs148888477	2.56519e-08	0.618701	-1.87101e-10	0.000558561	-0.29888	-1.87101e-10	0.00134032	0.105685	-1.87101e-10
170177721	rs113801242	2.70967e-09	-1.62909	-1.87101e-10	0.000139737	-1.68448	-1.87101e-10	0.000213147	-1.733	-1.87101e-10
170179359	rs114654910	2.53995e-09	-1.69377	-1.87101e-10	0.000130497	-1.7529	-1.87101e-10	0.000215601	-1.72155	-1.87101e-10
170179866	rs13107858	8.49245e-10	-1.76626	-1.02307	8.63168e-05	-1.3364	-0.829818	0.000195945	-0.928461	-0.888686
170180472	rs56398134	3.38184e-09	-1.4075	-1.87101e-10	0.000278622	-0.994387	-1.87101e-10	0.000299297	-1.39354	-1.87101e-10
170181109	rs146789875	4.2652e-09	-1.31628e-10	-1.17543	0.000244811	-1.31628e-10	-1.12376	0.000388141	-1.31628e-10	-1.13361
170181904	rs57152705	3.33742e-09	-1.42072	-1.87101e-10	0.000273282	-1.01374	-1.87101e-10	0.000295291	-1.40702	-1.87101e-10
170182897	rs13130049	8.58876e-10	-1.76701	-1.01104	8.87565e-05	-1.34254	-0.795806	0.000200881	-0.937008	-0.855258
170183118	rs138722799	6.70607e-09	-0.722904	-1.87101e-10	0.000180862	-1.42651	-1.87101e-10	0.000343657	-1.25534	-1.87101e-10
170183856	rs72708561	5.92561e-09	-0.846633	-1.87101e-10	0.000357343	-0.745547	-1.87101e-10	0.000821481	-0.383871	-1.87101e-10
170184229	rs146346246	2.35539e-09	-1.76921	-1.87101e-10	0.000129706	-1.75897	-1.87101e-10	0.000204773	-1.77308	-1.87101e-10
170185706	rs62334172	2.93235e-09	-0.35595	-1.19416	9.5542e-05	-1.40128	-0.663397	0.000149042	-1.41396	-0.67679
170185908	rs13151571	8.88414e-10	-1.76473	-0.979508	8.68867e-05	-1.36339	-0.796253	0.000194757	-0.96706	-0.856169
170186130	rs66498450	3.66101e-09	-1.32818	-1.87101e-10	0.000332633	-0.817202	-1.87101e-10	0.00033722	-1.27424	-1.87101e-10
170186544	rs12501568	9.21917e-10	-1.76	-0.94722	8.96432e-05	-1.33343	-0.794974	0.000203277	-0.925259	-0.855151
170188264	rs1507171	8.15117e-10	-1.77208	-1.05826	7.36726e-05	-1.45923	-0.865383	0.000157707	-1.11483	-0.919406
170188612	rs9997599	9.68054e-10	-1.57468	-1.08371	4.35444e-05	-1.75086	-1.0996	7.09578e-05	-1.77169	-1.06121
170188693	rs74595969	4.07209e-09	-1.22176	-1.87101e-10	0.000292697	-0.945106	-1.87101e-10	0.000489022	-0.902573	-1.87101e-10
170188917	rs13144922	8.86154e-10	-1.76366	-0.983123	9.47519e-05	-1.31706	-0.755918	0.000215951	-0.901649	-0.818278
170190750	rs2068899	8.70602e-10	-1.76952	-0.994966	8.19561e-05	-1.40301	-0.815051	0.000180553	-1.02304	-0.875913
170191004	rs75406914	5.27202e-09	-1.31628e-10	-0.963503	0.000224643	-1.31628e-10	-1.20973	0.000359693	-1.31628e-10	-1.20973
170191113	rs4692703	1.20771e-09	-1.47148	-0.965717	4.93709e-05	-1.72457	-1.00031	7.93476e-05	-1.7166	-1.00454
170191181	rs117618103	4.83426e-09	-1.31628e-10	-1.05019	0.000237175	-1.31628e-10	-1.15545	0.000383928	-1.31628e-10	-1.14453
170192250	rs11936777	2.45518e-09	-1.72772	-1.87101e-10	0.000129159	-1.7632	-1.87101e-10	0.000205956	-1.76732	-1.87101e-10
170192798	rs28540931	1.04883e-09	-1.54294	-1.0353	4.38208e-05	-1.75035	-1.09379	7.03771e-05	-1.74479	-1.09632
170192890	rs12650909	1.95637e-09	-0.786556	-1.16827	5.55301e-05	-1.69685	-0.91047	8.31832e-05	-1.72104	-0.952892
170194299	rs145660601	8.71989e-09	-0.46031	-1.87101e-10	0.00031286	-0.878487	-1.87101e-10	0.000415753	-1.06489	-1.87101e-10
170194330	rs116515199	1.11013e-09	-1.55708	-0.964355	4.6283e-05	-1.75464	-1.03483	7.42495e-05	-1.7496	-1.03795
170194355	rs117401278	1.22526e-09	-1.49632	-0.926448	4.87843e-05	-1.73422	-1.00262	7.84079e-05	-1.72705	-1.00601
170195272	rs11736334	1.35971e-09	-1.14744	-1.17121	7.92437e-05	-1.7645	-0.487216	0.000125325	-1.76235	-0.501721
170195880	rs7688023	1.18998e-09	-1.24228	-1.2097	5.68566e-05	-1.72947	-0.854245	8.61861e-05	-1.7692	-0.869275
170196529	rs72708570	4.6235e-09	-1.09476	-1.87101e-10	0.000444366	-0.527596	-1.87101e-10	0.000839985	-0.361595	-1.87101e-10
170197624	rs148633180	4.14896e-09	-1.31628e-10	-1.20306	0.000287424	-1.31628e-10	-0.963286	0.000474677	-1.31628e-10	-0.932346
170197662	rs113937635	7.53899e-09	-0.605829	-1.87101e-10	0.000265847	-1.04132	-1.87101e-10	0.000316054	-1.33907	-1.87101e-10
170197950	rs113282256	2.41996e-09	-1.74217	-1.87101e-10	0.000153599	-1.5899	-1.87101e-10	0.000235413	-1.63364	-1.87101e-10
170198039	rs17710102	1.09703e-08	0.87032	-1.10104	0.000474921	-0.505023	0.0439279	0.00071496	-0.555148	0.0323951
170198810	rs13150924	1.9668e-09	-0.768409	-1.1811	5.94155e-05	-1.3303	-1.20939	9.90719e-05	-1.29002	-1.20911
170198936	rs17710123	8.16783e-09	-1.31628e-10	-0.525714	0.000288023	-1.31628e-10	-0.961202	0.000473738	-1.31628e-10	-0.934326
170199286	rs13101957	2.09456e-09	-0.713285	-1.17329	5.75574e-05	-1.36337	-1.2081	9.56103e-05	-1.32715	-1.20755
170200350	rs13107941	8.09131e-10	-1.64624	-1.19147	0.000229246	0.0196693	-1.20912	0.000362429	0.00723687	-1.20939
170200523	rs11736901	2.63761e-09	-1.65604	-1.87101e-10	0.000188632	-1.38444	-1.87101e-10	0.000356671	-1.21817	-1.87101e-10
170200798	rs12512610	0.000108819	10.1102	-1.13865	0.000712504	1.03059	-1.08605	0.000516665	0.25859	-1.10617
170202862	rs7653924	0.000114453	10.1683	-1.1463	0.000737573	1.05886	-1.07974	0.000532751	0.282664	-1.09959
170202941	rs180977156	4.71091e-09	-1.07603	-1.87101e-10	0.000139744	-1.68443	-1.87101e-10	0.000243023	-1.60182	-1.87101e-10
170203312	rs62334208	2.36953e-09	-1.76323	-1.87101e-10	0.000140683	-1.67773	-1.87101e-10	0.000234619	-1.63702	-1.87101e-10
170203367	rs7683893	0.000167578	10.4125	-1.00918	0.000750127	1.17678	-1.18078	0.000542794	0.391102	-1.18935
170203771	rs7689303	0.000148269	10.3786	-1.09777	0.000771991	1.16176	-1.13703	0.000552518	0.370473	-1.15097
170203848	rs13112591	0.00015677	10.4321	-1.09552	0.000791161	1.18809	-1.13883	0.000564183	0.392977	-1.15258
170203934	rs112653798	2.36432e-09	-1.76543	-1.87101e-10	0.000130081	-1.75608	-1.87101e-10	0.000210457	-1.7457	-1.87101e-10
170204164	rs17054867	5.48705e-09	-0.923527	-1.87101e-10	0.000602668	-0.222878	-1.87101e-10	0.000855174	-0.343675	-1.87101e-10
170205708	rs6829166	7.74286e-06	7.53443	-1.20582	0.000117585	-1.33337	-0.523717	0.000164191	-1.45436	-0.539593
170205826	rs12513268	9.86301e-06	7.77645	-1.20582	0.000124973	-1.27243	-0.523717	0.000172928	-1.40251	-0.539593
170206423	rs7657256	6.08445e-09	0.358865	-1.17905	0.000158271	-1.44901	-0.110924	0.000220576	-1.57075	-0.127987
170206625	rs62334209	4.79485e-08	2.34502	-1.10081	4.08968e-05	-1.71686	-1.19633	6.59414e-05	-1.7111	-1.19511
170206810	rs7662593	4.29589e-08	2.3271	-1.19277	0.00045878	-0.276022	-0.219651	0.000485999	-0.672306	-0.236468
170206820	rs7678842	4.13969e-08	2.26991	-1.17262	0.000486951	-0.317722	-0.118358	0.000519822	-0.705884	-0.13561
170207232	rs1507170	8.0146e-06	7.52947	-1.16637	7.66625e-05	-1.33575	-0.949078	0.000109836	-1.45628	-0.939712
170207657	rs7340905	2.48721e-08	1.7504	-1.16257	0.000398186	-0.612832	-0.0244933	0.000440932	-0.966103	-0.0399851
170207777	rs149528510	4.49342e-09	-1.31628e-10	-1.1233	0.000226056	-1.31628e-10	-1.20346	0.000362373	-1.31628e-10	-1.2023
170208169	rs13147779	7.76082e-08	2.8535	-1.12774	4.23663e-05	-1.67022	-1.20767	6.8876e-05	-1.65548	-1.20719
170208698	rs1395660	2.09303e-08	1.58075	-1.16547	0.000350453	-0.70929	-0.0557253	0.000394959	-1.0462	-0.0699987
170208954	rs992939	1.0264e-05	7.80501	-1.19454	0.000113082	-1.32356	-0.572572	0.000158571	-1.4407	-0.58808
170209488	rs4692566	8.59724e-08	2.90223	-1.07412	4.34353e-05	-1.65946	-1.19351	7.07194e-05	-1.64405	-1.19221
170210411	rs114921832	3.75604e-09	-1.30255	-1.87101e-10	0.000355333	-0.751187	-1.87101e-10	0.000504256	-0.871896	-1.87101e-10
170210536	rs13149233	8.44332e-08	2.94901	-1.13897	4.24464e-05	-1.66689	-1.20911	6.9242e-05	-1.64854	-1.20883
170211335	rs7376433	1.13184e-05	7.91759	-1.20932	0.000131145	-1.33117	-0.416764	0.00018488	-1.44154	-0.43373
170212576	rs6841955	1.96008e-08	1.48859	-1.13894	3.93426e-05	-1.7422	-1.20974	6.20056e-05	-1.75803	-1.20973
170212678	rs6840742	1.95308e-08	1.48859	-1.14252	3.93455e-05	-1.7422	-1.20967	6.20054e-05	-1.75803	-1.20973
170212703	rs6823933	1.96533e-08	1.48859	-1.13626	3.93429e-05	-1.7422	-1.20973	6.20093e-05	-1.75803	-1.20967
170212884	rs10009605	1.90523e-08	1.51946	-1.19819	0.000299221	-0.645713	-0.27735	0.000335985	-0.988165	-0.289749
170212887	rs10009607	1.89777e-08	1.51554	-1.19819	0.000306571	-0.621443	-0.27735	0.000344678	-0.962622	-0.289749
170212934	rs10866334	1.60396e-05	8.23941	-1.18251	0.00011421	-1.27305	-0.613155	0.000160219	-1.39056	-0.627884
170213205	rs10009904	1.79755e-08	1.4625	-1.1994	0.000288121	-0.672339	-0.288524	0.000323901	-1.01369	-0.300848
170213640	rs17544836	1.92669e-08	1.53302	-1.20055	0.00029695	-0.631046	-0.299633	0.000331546	-0.979332	-0.311882
170213712	rs62334210	2.36449e-09	-1.76535	-1.87101e-10	0.000168828	-1.49536	-1.87101e-10	0.000286612	-1.43685	-1.87101e-10
170214190	rs141785723	2.69879e-09	-1.63312	-1.87101e-10	0.000211492	-1.27006	-1.87101e-10	0.000400905	-1.10126	-1.87101e-10
170214718	rs4692705	1.76896e-05	8.33297	-1.17815	0.000113634	-1.25864	-0.632627	0.000159146	-1.37804	-0.647111
170215011	rs10013658	1.47765e-05	8.18266	-1.20779	0.000135498	-1.28047	-0.434817	0.00019021	-1.39557	-0.451285
170215112	rs2174750	1.75033e-08	1.43836	-1.20188	0.000284748	-0.686399	-0.286241	0.000320986	-1.02536	-0.298218
170215220	rs11733675	1.2705e-05	8.03133	-1.2075	0.000130343	-1.31368	-0.440397	0.000183756	-1.42457	-0.456805
170215530	rs2174751	2.03652e-07	3.81781	-1.12732	4.7578e-05	-1.55289	-1.20898	7.77625e-05	-1.53268	-1.20865
170215815	rs77045473	3.72292e-09	-1.31141	-1.87101e-10	0.000350719	-0.764258	-1.87101e-10	0.000498106	-0.884168	-1.87101e-10
170216331	rs1112821	1.76698e-05	8.33297	-1.17927	0.000114185	-1.25864	-0.62779	0.000159908	-1.37804	-0.642336
170216789	rs76156699	3.66585e-09	-1.32686	-1.87101e-10	0.000342779	-0.787157	-1.87101e-10	0.000487517	-0.905655	-1.87101e-10
170217378	rs78670123	3.76264e-09	-1.3008	-1.87101e-10	0.000356254	-0.7486	-1.87101e-10	0.000505483	-0.869466	-1.87101e-10
170217581	rs113889674	2.67712e-09	-1.64118	-1.87101e-10	0.000178575	-1.43923	-1.87101e-10	0.000270311	-1.49541	-1.87101e-10
170217661	rs2135775	1.52576e-05	8.18054	-1.17362	0.000107821	-1.29258	-0.651188	0.000151688	-1.40772	-0.665436
170218379	rs12509428	1.55781e-05	8.20808	-1.18037	0.000113554	-1.26903	-0.622932	0.000158839	-1.38955	-0.637539
170219004	rs10780083	1.52236e-05	8.18054	-1.17586	0.000108791	-1.29258	-0.642238	0.000153034	-1.40772	-0.656601
170219295	rs2331550	1.26979e-05	8.03133	-1.20806	0.000131808	-1.31368	-0.429217	0.000185799	-1.42457	-0.445744
170220051	rs56801410	1.52236e-05	8.18054	-1.17586	0.000108791	-1.29258	-0.642238	0.000153034	-1.40772	-0.656601
170220219	rs11132799	1.2709e-05	8.03133	-1.20719	0.00012962	-1.31368	-0.445956	0.000182748	-1.42457	-0.462304
170220311	rs62334211	1.59889e-05	8.22959	-1.17586	0.000109975	-1.28176	-0.642238	0.000154487	-1.39827	-0.656601
170220587	rs56315815	2.74201e-09	-0.456208	-1.16102	0.000100956	-0.799833	-1.20972	0.000112551	-1.16185	-1.20972
170220927	rs10025955	1.74776e-08	1.43836	-1.20335	0.000280041	-0.686399	-0.302909	0.000315714	-1.02536	-0.314777
170221276	rs80284896	1.6802e-06	4.80075	-1.87101e-10	0.0125631	2.81428	-1.87101e-10	0.0553079	3.82569	-1.87101e-10
170221722	rs4692706	2.18982e-08	1.60326	-1.14278	3.89197e-05	-1.75308	-1.20966	6.15431e-05	-1.76551	-1.20973
170222935	rs10024420	2.12872e-08	1.63765	-1.20546	0.000304223	-0.576119	-0.330362	0.000337987	-0.929922	-0.342049
170223463	rs138444111	3.78186e-09	-1.2957	-1.87101e-10	0.000358935	-0.741103	-1.87101e-10	0.000509055	-0.862424	-1.87101e-10
170224046	rs75978537	3.8209e-09	-1.28543	-1.87101e-10	0.000364386	-0.726028	-1.87101e-10	0.000516316	-0.84826	-1.87101e-10
170224177	rs2135777	2.20061e-08	1.62596	-1.16056	3.88676e-05	-1.75647	-1.20761	6.14754e-05	-1.76826	-1.20809
170224499	rs55827943	2.23623e-08	1.68754	-1.20608	0.000313896	-0.546495	-0.328686	0.00034619	-0.905031	-0.342961
170224601	rs12507033	1.37157e-07	3.43278	-1.13756	4.43545e-05	-1.62237	-1.20966	7.23193e-05	-1.60436	-1.20953
170225480	rs9996504	2.1803e-08	1.66255	-1.20642	0.000307587	-0.561353	-0.334133	0.00034005	-0.917522	-0.348364
170225541	rs75045661	3.92627e-09	-1.25823	-1.87101e-10	0.00037914	-0.686338	-1.87101e-10	0.000535952	-0.810936	-1.87101e-10
170225599	rs9996619	2.1803e-08	1.66255	-1.20642	0.000307587	-0.561353	-0.334133	0.00034005	-0.917522	-0.348364
170225624	rs1117961	1.39084e-07	3.46613	-1.15697	4.46448e-05	-1.61665	-1.20885	7.27851e-05	-1.59831	-1.20915
170225896	rs11723712	2.29084e-07	3.92503	-1.11686	4.87721e-05	-1.52939	-1.2077	7.9933e-05	-1.50663	-1.20716
170226274	rs6829407	2.05895e-08	1.60433	-1.20546	0.000300336	-0.58898	-0.330362	0.000333196	-0.944199	-0.342049
170226500	rs4692567	2.19736e-07	3.8927	-1.12619	4.83538e-05	-1.53604	-1.20966	7.91875e-05	-1.51358	-1.20958
170226605	rs4692707	1.9033e-05	8.38495	-1.15694	0.000106999	-1.23585	-0.715573	0.000149815	-1.35465	-0.730924
170226833	rs74651261	3.84272e-09	-1.27974	-1.87101e-10	0.000367437	-0.717692	-1.87101e-10	0.000520378	-0.840425	-1.87101e-10
170227242	rs6553424	2.2064e-08	1.67489	-1.20686	0.000306418	-0.547049	-0.352244	0.000337693	-0.909057	-0.363784
170227995	rs7377412	4.85889e-09	0.121006	-1.16611	0.00016354	-1.41878	-0.108408	0.000252985	-1.43668	-0.124966
170228542	rs4692708	2.3623e-07	3.95867	-1.11979	4.90942e-05	-1.52239	-1.20811	8.0482e-05	-1.49931	-1.20763
170228549	rs4692709	0.000289772	11.1534	-1.20248	0.000422988	-0.0171892	-0.55971	0.00049623	-0.311669	-0.576272
170228695	rs79897345	4.03527e-09	-1.23084	-1.87101e-10	0.000394465	-0.646713	-1.87101e-10	0.000556323	-0.773631	-1.87101e-10
170229662	rs139971598	4.55067e-09	-1.11064	-1.87101e-10	0.000467836	-0.476125	-1.87101e-10	0.000653529	-0.612592	-1.87101e-10
170230007	rs4345132	4.14831e-09	0.00322617	-1.20644	0.00010969	-1.66165	-0.264928	0.000163409	-1.71825	-0.280471
170230174	rs4295223	6.04051e-09	0.373083	-1.20051	0.0001184	-1.58257	-0.267608	0.000186656	-1.58427	-0.28144
170230419	rs12511773	4.87693e-09	0.160212	-1.20161	0.00012094	-1.62202	-0.206932	0.000177928	-1.69105	-0.222558
170230477	rs79122457	4.56175e-09	-1.10821	-1.87101e-10	0.000470122	-0.471251	-1.87101e-10	0.000668443	-0.590029	-1.87101e-10
170230625	rs13115031	8.18395e-08	2.98321	-1.20437	0.000549252	-0.0864566	-0.22923	0.000600244	-0.455758	-0.241885
170230769	rs55909907	9.5639e-05	9.74596	-0.903542	9.85047e-05	-1.03973	-0.994414	0.000139905	-1.14792	-1.00609
170232006	rs13121601	5.04446e-07	3.59328	0.00426612	7.22054e-05	-1.60735	-0.737382	0.000120946	-1.57844	-0.721189
170232880	rs13128807	5.16154e-07	3.59328	0.0272116	7.32492e-05	-1.60735	-0.723029	0.000122725	-1.57844	-0.706594
170233760	rs182652372	2.93985e-09	-1.54756	-1.87101e-10	0.000261884	-1.05634	-1.87101e-10	0.000485038	-0.910753	-1.87101e-10
170234403	rs4692710	5.49676e-05	9.28399	-0.995409	0.000100067	-1.11563	-0.902774	0.000144545	-1.20731	-0.914073
170234781	rs78820824	2.71332e-08	0.674841	-1.87101e-10	0.000332781	-0.816758	-1.87101e-10	0.000676356	-0.57826	-1.87101e-10
170234938	rs4692711	0.000114077	9.97302	-0.954316	0.000109968	-0.976054	-0.947996	0.000156023	-1.08655	-0.958422
170235438	rs11736716	1.28649e-09	-1.16429	-1.20971	8.75856e-05	-1.69804	-0.453585	0.000138298	-1.70068	-0.464887
170236122	rs144662114	5.24018e-09	-0.969561	-1.87101e-10	0.000149224	-1.6188	-1.87101e-10	0.000240843	-1.61083	-1.87101e-10
170236434	rs6813751	5.85485e-05	9.3356	-0.983908	9.99861e-05	-1.103	-0.916207	0.000144335	-1.19559	-0.927254
170236752	rs4692568	0.000121309	10.0315	-0.951288	0.000111322	-0.960777	-0.951043	0.00015778	-1.07237	-0.961407
170236963	rs4692712	5.83829e-05	9.3356	-0.986741	0.000100311	-1.103	-0.912959	0.000144795	-1.19559	-0.924067
170237440	rs62334213	4.71141e-09	-1.07593	-1.87101e-10	0.00020358	-1.30819	-1.87101e-10	0.000273226	-1.48468	-1.87101e-10
170237660	rs10017932	6.24325e-05	9.39251	-0.976582	9.9393e-05	-1.08897	-0.936188	0.000143251	-1.18256	-0.947821
170238293	rs76519323	9.36203e-10	-1.6487	-1.04314	9.49826e-05	-1.51422	-0.556327	0.000132135	-1.69005	-0.521098
170238390	rs13114654	2.8935e-07	3.45326	-0.411544	5.8424e-05	-1.6077	-0.948819	9.89626e-05	-1.56185	-0.93839
170238751	rs148164993	3.48728e-09	-1.3768	-1.87101e-10	0.000263484	-1.05025	-1.87101e-10	0.000358274	-1.21368	-1.87101e-10
170238814	rs4484258	7.25371e-06	6.87296	-0.609603	0.000156382	-0.45781	-1.11413	0.000217205	-0.603606	-1.11053
170239203	rs10027891	4.98344e-05	9.17598	-0.98544	9.57765e-05	-1.14177	-0.920455	0.000138855	-1.23154	-0.930011
170239655	rs61581534	4.34481e-09	-1.31628e-10	-1.15694	0.00022465	-1.31628e-10	-1.2097	0.000359872	-1.31628e-10	-1.20923
170240021	rs4624625	0.000164858	10.2239	-0.836928	0.000106281	-0.923729	-1.03443	0.000149392	-1.04531	-1.0431
170240056	rs139748544	2.73732e-06	5.28882	-1.87101e-10	0.0209374	3.32505	-1.87101e-10	0.107736	4.49245	-1.87101e-10
170241173	rs141396279	4.52465e-09	-1.31628e-10	-1.11638	0.000272877	-1.31628e-10	-1.01522	0.000433382	-1.31628e-10	-1.02336
170241556	rs148070488	0.00015804	10.1916	-0.846926	0.000106983	-0.924117	-1.02746	0.000151082	-1.04086	-1.0363
170242461	rs7677904	1.31105e-09	-1.14562	-1.20947	8.54399e-05	-1.70441	-0.472022	0.000134944	-1.70693	-0.483186
170242651	rs146413400	0.000166145	10.2452	-0.850504	0.000108803	-0.909798	-1.02491	0.000153487	-1.02755	-1.03381
170243057	rs77685516	1.75072e-07	3.42028	-0.881005	4.5779e-05	-1.61352	-1.18689	7.70565e-05	-1.56844	-1.182
170243291	rs183836678	4.62737e-09	-1.31628e-10	-1.09393	0.000228356	-1.31628e-10	-1.19334	0.000364766	-1.31628e-10	-1.19572
170243404	rs4692713	0.000146859	10.1328	-0.861483	0.000106445	-0.939732	-1.01689	0.000150452	-1.05535	-1.02598
170243978	rs146412241	6.02171e-09	-0.830545	-1.87101e-10	0.000657786	-0.135365	-1.87101e-10	0.00116607	-0.0335865	-1.87101e-10
170244778	rs10015672	5.14247e-09	0.221214	-1.2096	0.00020664	-0.161158	-1.13211	0.000216399	-0.585937	-1.13192
170244957	rs12502013	0.000146345	10.1328	-0.86499	0.000106724	-0.939732	-1.01426	0.000150838	-1.05535	-1.02342
170245260	rs10002073	4.68166e-09	0.127471	-1.20973	0.000190956	-0.245323	-1.12688	0.000202409	-0.658006	-1.12668
170245628	rs117086531	4.27933e-09	-1.31628e-10	-1.17212	0.000257232	-1.31628e-10	-1.07426	0.000408515	-1.31628e-10	-1.08245
170245932	rs12646631	1.32379e-09	-1.13654	-1.20888	8.33392e-05	-1.70737	-0.493956	0.000131656	-1.70984	-0.504951
170246209	rs12643651	7.55013e-05	9.61106	-1.00507	0.000109859	-1.03408	-0.890967	0.00015775	-1.13148	-0.902483
170246280	rs12649500	1.30053e-09	-1.15518	-1.20796	8.20641e-05	-1.7012	-0.515547	0.000129649	-1.70378	-0.526375
170246419	rs7657709	6.55736e-09	0.464264	-1.20959	0.000257261	0.058058	-1.13221	0.000261423	-0.39682	-1.13202
170246676	rs6845991	7.51939e-05	9.61106	-1.00915	0.000110425	-1.03408	-0.885829	0.000158548	-1.13148	-0.897439
170246905	rs139100515	3.13492e-09	-1.48331	-1.87101e-10	0.000128316	-1.76975	-1.87101e-10	0.000205311	-1.77045	-1.87101e-10
170247313	rs7440651	5.28071e-09	0.247823	-1.20968	0.000214101	-0.137227	-1.12057	0.000223459	-0.565388	-1.12037
170247756	rs143154839	1.48818e-08	0.0742242	-1.87101e-10	0.000232271	-1.17634	-1.87101e-10	0.000450259	-0.985157	-1.87101e-10
170248489	rs4692714	7.0623e-05	9.55362	-1.01443	0.000109568	-1.04866	-0.879043	0.000157455	-1.14506	-0.890775
170248586	rs142932004	2.53131e-08	0.605405	-1.87101e-10	0.000492716	-0.424311	-1.87101e-10	0.00058189	-0.728698	-1.87101e-10
170248631	rs4692715	7.0623e-05	9.55362	-1.01443	0.000109568	-1.04866	-0.879043	0.000157455	-1.14506	-0.890775
170248659	rs4692716	1.34931e-09	-1.11762	-1.20871	8.24602e-05	-1.71326	-0.498662	0.000130287	-1.71562	-0.509621
170250142	rs28507296	5.50147e-09	0.288786	-1.20969	0.000220165	-0.100352	-1.12951	0.000228602	-0.533675	-1.12932
170250188	rs12506508	1.40436e-09	-1.07798	-1.20835	8.0841e-05	-1.72448	-0.507278	0.000127767	-1.7266	-0.51817
170250277	rs66793825	7.49951e-05	9.61106	-1.0118	0.000110799	-1.03408	-0.882445	0.000159076	-1.13148	-0.894116
170250590	rs6812122	0.000146677	10.3128	-1.0427	0.000130299	-0.914694	-0.839714	0.000183678	-1.02966	-0.85213
170250710	rs6837214	8.98362e-05	9.84839	-1.06857	0.000121346	-1.02709	-0.79851	0.000174063	-1.12396	-0.811605
170250853	rs13131089	2.64179e-09	-1.65446	-1.87101e-10	0.000131399	-1.746	-1.87101e-10	0.000221762	-1.69337	-1.87101e-10
170251250	rs28690334	7.91831e-05	9.72439	-1.07079	0.000121276	-1.03149	-0.794689	0.000173812	-1.12916	-0.807845
170251414	rs143195050	6.14006e-09	-0.811083	-1.87101e-10	0.00018667	-1.3949	-1.87101e-10	0.000254613	-1.55523	-1.87101e-10
170252029	rs4572835	5.91139e-06	6.85697	-0.798248	0.000144649	-0.471166	-1.17877	0.000199995	-0.619985	-1.1767
170252249	rs4235023	0.000148713	10.3044	-1.02055	0.000126699	-0.926694	-0.855738	0.000178288	-1.04309	-0.868494
170252840	rs4417927	5.80466e-06	6.87466	-0.834157	0.000140663	-0.48985	-1.18802	0.000195006	-0.635659	-1.18629
170252904	rs13435077	5.2241e-09	0.233796	-1.20643	0.000218312	-0.149845	-1.08847	0.000228267	-0.576226	-1.08824
170253310	rs62333101	4.57603e-09	-1.10509	-1.87101e-10	0.00019491	-1.3517	-1.87101e-10	0.00026533	-1.514	-1.87101e-10
170253863	rs4692717	7.06681e-05	9.59488	-1.05504	0.00011244	-1.07531	-0.826517	0.000160905	-1.17267	-0.841495
170254243	rs67470044	5.14494e-09	0.221214	-1.20912	0.00021124	-0.161158	-1.11009	0.000221221	-0.585937	-1.10988
170254963	rs4383583	0.000135904	10.1474	-0.953653	0.000111092	-0.973137	-0.940752	0.000155802	-1.09293	-0.953459
170255687	rs117281555	5.03345e-09	-1.31628e-10	-1.00981	0.000253396	-1.31628e-10	-1.08929	0.000408411	-1.31628e-10	-1.08271
170255751	rs10019795	6.86616e-05	9.5684	-1.05737	0.000112447	-1.07893	-0.82283	0.000160421	-1.1793	-0.83788
170256267	rs6553426	1.28852e-09	-1.16491	-1.20751	8.23091e-05	-1.70022	-0.513543	0.000129933	-1.6996	-0.52836
170256675	rs6553427	4.33318e-09	0.0498498	-1.20946	9.9066e-05	-1.62175	-0.40671	0.000155629	-1.62829	-0.419217
170257160	rs10866336	9.1966e-05	9.81413	-1.01087	0.000114185	-1.02031	-0.866108	0.000161887	-1.12876	-0.879319
170258202	rs144792128	6.2205e-09	-0.798066	-1.87101e-10	0.000164063	-1.52399	-1.87101e-10	0.000292798	-1.4155	-1.87101e-10
170259065	rs7672847	1.02294e-09	-1.41306	-1.19018	7.84725e-05	-1.61274	-0.648757	0.000122683	-1.62496	-0.660421
170259082	rs10866337	9.06184e-09	0.77694	-1.19878	0.000109175	-1.41903	-0.512261	0.000153421	-1.53939	-0.522408
170259647	rs12506659	0.000139307	9.89441	-0.675898	8.88076e-05	-1.04015	-1.09762	0.000126969	-1.1464	-1.10464
170259655	rs112701827	2.51263e-09	-1.70459	-1.87101e-10	0.000161747	-1.53821	-1.87101e-10	0.000245082	-1.59339	-1.87101e-10
170259891	rs76977157	3.30513e-09	-1.43044	-1.87101e-10	0.000130299	-1.75441	-1.87101e-10	0.000205174	-1.77112	-1.87101e-10
170260907	rs11736115	4.87686e-05	9.06423	-0.895302	8.5141e-05	-1.21275	-0.967182	0.00012405	-1.29692	-0.977373
170260999	rs139753122	2.39902e-09	-1.75085	-1.87101e-10	0.00014483	-1.64868	-1.87101e-10	0.000217695	-1.71188	-1.87101e-10
170261191	rs13142592	2.03381e-07	3.16447	-0.475301	5.08611e-05	-1.67445	-1.0207	8.46689e-05	-1.64916	-1.00708
170261499	rs4579080	3.85611e-05	8.73385	-0.799766	7.53629e-05	-1.28424	-1.01769	0.000109243	-1.37588	-1.02553
170261931	rs6553428	1.10652e-09	-1.33409	-1.1906	7.75084e-05	-1.65146	-0.622394	0.000121458	-1.6618	-0.633618
170262104	rs7671546	1.17215e-09	-1.27317	-1.19391	7.84521e-05	-1.65871	-0.603045	0.000123772	-1.66209	-0.614453
170262908	rs6553429	9.1883e-07	3.6461	0.551082	0.000102586	-1.5834	-0.41014	0.000173584	-1.55485	-0.383471
170263032	rs4443239	2.00299e-07	3.21473	-0.540841	5.03795e-05	-1.65147	-1.05319	8.40565e-05	-1.62271	-1.04078
170263443	rs4535301	5.11181e-05	8.85586	-0.639888	7.32722e-05	-1.23691	-1.09315	0.000106848	-1.32445	-1.09913
170265255	rs73863935	7.00148e-09	0.529307	-1.2091	0.000248838	-0.0342065	-1.07323	0.000262729	-0.453871	-1.06999
170265628	rs7655225	2.81542e-09	-0.51074	-1.08006	4.42353e-05	-1.62868	-1.20604	7.59319e-05	-1.55984	-1.2053
170265679	rs13151266	8.29128e-08	2.52697	-0.735101	4.25116e-05	-1.73587	-1.13859	6.94902e-05	-1.72365	-1.13014
170265827	rs13150073	1.11105e-07	2.82579	-0.741229	4.36622e-05	-1.70681	-1.14095	7.15713e-05	-1.69164	-1.13264
170266486	rs13106653	4.01366e-06	6.18206	-0.510517	0.000113753	-0.75923	-1.13098	0.0001531	-0.936027	-1.12786
170266714	rs4380483	1.26953e-07	2.97556	-0.757653	4.43986e-05	-1.68777	-1.14326	7.27628e-05	-1.67067	-1.1371
170266741	rs72710307	8.74559e-09	0.679676	-1.13704	0.000210754	-0.0776028	-1.19595	0.00021866	-0.512245	-1.19522
170266878	rs56328251	5.12726e-09	0.107927	-1.09927	0.00014815	-0.424027	-1.20199	0.00016112	-0.811092	-1.20174
170267430	rs112719768	5.33301e-08	1.35058	-1.87101e-10	0.00063093	-0.177048	-1.87101e-10	0.000798457	-0.412299	-1.87101e-10
170267785	rs74972281	3.16485e-09	-1.47381	-1.87101e-10	0.000143818	-1.6557	-1.87101e-10	0.000223738	-1.68451	-1.87101e-10
170268008	rs13115156	2.44685e-07	3.60968	-0.735622	4.90242e-05	-1.59321	-1.13872	8.03051e-05	-1.5787	-1.13045
170268292	rs28634121	2.70186e-09	-0.424978	-1.207	0.0001063	-0.865463	-1.09251	0.000130346	-1.13528	-1.0895
170268643	rs62333102	2.31672e-07	3.57951	-0.760108	4.8306e-05	-1.59869	-1.148	7.90684e-05	-1.5844	-1.14027
170269563	rs13122191	2.27189e-07	3.57951	-0.779646	4.79641e-05	-1.59869	-1.1551	7.84738e-05	-1.5844	-1.14782
170269715	rs56005647	3.20645e-09	-0.278253	-1.1825	0.000113613	-0.736981	-1.15446	0.00013564	-1.03318	-1.15179
170270391	rs61557923	3.48974e-07	3.38845	-0.159369	4.46186e-05	-1.61718	-1.20891	7.28715e-05	-1.5967	-1.20959
170270518	rs6553430	3.75614e-09	-0.698795	-0.603731	4.14697e-05	-1.7654	-1.13389	6.57059e-05	-1.76899	-1.1408
170271309	rs10034062	2.43201e-09	-0.798485	-0.938716	6.95347e-05	-1.75949	-0.622922	0.000111098	-1.76426	-0.620315
170271392	rs4263354	0.000105906	9.16983	-0.225439	6.35094e-05	-1.49608	-0.976978	9.75771e-05	-1.53559	-0.978746
170271878	rs4130981	2.23628e-09	-0.891744	-0.929358	6.9454e-05	-1.74708	-0.636496	0.000110799	-1.75335	-0.633919
170271960	rs9992218	2.22298e-09	-0.633199	-1.19387	5.91438e-05	-1.40971	-1.13456	8.37646e-05	-1.53551	-1.13146
170272470	rs75266441	2.68408e-09	-1.63858	-1.87101e-10	0.000135678	-1.71396	-1.87101e-10	0.000210962	-1.7433	-1.87101e-10
170275472	rs10016247	2.18959e-09	-0.972832	-0.869371	6.32528e-05	-1.74167	-0.735432	0.000100094	-1.75121	-0.73766
170275956	rs13134831	2.22325e-06	5.84476	-0.763951	6.68134e-05	-1.22743	-1.19491	9.97823e-05	-1.29792	-1.19407
170276328	rs4692718	0.000149202	9.29953	-0.0123936	5.92288e-05	-1.47775	-1.06508	9.11691e-05	-1.51579	-1.06647
170276446	rs6840471	2.46535e-06	5.84476	-0.660588	6.71595e-05	-1.22743	-1.18974	0.000100201	-1.29792	-1.18988
170276856	rs62333105	2.44964e-09	-1.72997	-1.87101e-10	0.000196422	-1.34398	-1.87101e-10	0.000341844	-1.26063	-1.87101e-10
170276931	rs56262339	0.000149202	9.29953	-0.0123936	5.92288e-05	-1.47775	-1.06508	9.11691e-05	-1.51579	-1.06647
170277015	rs77788684	3.15045e-09	-1.47837	-1.87101e-10	0.00025716	-1.07454	-1.87101e-10	0.000473484	-0.934862	-1.87101e-10
170279295	rs72710310	2.12986e-09	-0.664768	-1.20509	6.06114e-05	-1.40503	-1.11473	8.57385e-05	-1.53227	-1.11141
170279808	rs4692719	0.000174752	9.28114	0.164062	5.54626e-05	-1.49101	-1.11753	8.52402e-05	-1.53026	-1.11924
170281697	rs62333107	2.39076e-09	-1.75431	-1.87101e-10	0.000179963	-1.43149	-1.87101e-10	0.000310522	-1.35672	-1.87101e-10
170282283	rs11727584	2.78802e-09	-0.574379	-1.02621	4.77322e-05	-1.56571	-1.19293	6.77007e-05	-1.6858	-1.19408
170282396	rs34616566	1.35279e-05	6.48019	0.406403	5.0784e-05	-1.57695	-1.11972	8.32997e-05	-1.54916	-1.12337
170282751	rs35439882	2.61994e-09	-1.66276	-1.87101e-10	0.00022263	-1.21873	-1.87101e-10	0.000403856	-1.09392	-1.87101e-10
170283165	rs35819488	3.14519e-09	-1.48004	-1.87101e-10	0.000384648	-0.671914	-1.87101e-10	0.00077504	-0.442066	-1.87101e-10
170283961	rs4449378	6.5074e-05	7.75824	0.699127	6.30354e-05	-1.31172	-1.16883	0.000106213	-1.25902	-1.17051
170284776	rs12507017	4.45228e-05	6.92758	1.15026	4.39416e-05	-1.63637	-1.20502	7.03552e-05	-1.63573	-1.2057
170284904	rs72710312	3.4271e-09	-0.564598	-0.829605	4.55356e-05	-1.59942	-1.20632	6.53115e-05	-1.71004	-1.20577
170284994	rs72691003	2.45517e-09	-0.6439	-1.08382	4.755e-05	-1.59402	-1.16844	6.80957e-05	-1.7038	-1.17027
170285374	rs6839248	0.00403306	10.6974	1.88676	5.53567e-05	-1.40095	-1.20949	8.05987e-05	-1.49626	-1.20924
170285579	rs117788093	5.89397e-09	-1.31628e-10	-0.851987	0.000464076	-1.31628e-10	-0.484196	0.000728356	-1.31628e-10	-0.50419
170285637	rs35093262	3.247e-09	-1.44819	-1.87101e-10	0.000408835	-0.610932	-1.87101e-10	0.000828717	-0.375102	-1.87101e-10
170285766	rs6553433	5.30169e-05	6.88217	1.37028	4.34884e-05	-1.64201	-1.20974	6.96788e-05	-1.64138	-1.2097
170286096	rs6845753	7.43957e-05	7.56207	1.02917	5.84955e-05	-1.35408	-1.20121	9.84392e-05	-1.3038	-1.20174
170286225	rs9997037	3.63468e-09	-0.517586	-0.817811	4.6423e-05	-1.58133	-1.20512	6.61243e-05	-1.69896	-1.20449
170286487	rs68125812	3.20362e-09	-1.46164	-1.87101e-10	0.000398516	-0.636496	-1.87101e-10	0.000805792	-0.403154	-1.87101e-10
170286644	rs68110737	2.39416e-09	-1.75288	-1.87101e-10	0.000198299	-1.33447	-1.87101e-10	0.00036925	-1.18351	-1.87101e-10
170286650	rs4692720	0.00375657	10.5337	1.97941	5.35767e-05	-1.43514	-1.20799	7.84364e-05	-1.52531	-1.20739
170287324	rs140720222	2.32825e-08	0.521784	-1.87101e-10	0.000288828	-0.958413	-1.87101e-10	0.000566403	-0.755674	-1.87101e-10
170289318	rs62333139	0.00306768	10.1769	2.13365	5.15847e-05	-1.47733	-1.20369	7.59344e-05	-1.5627	-1.20241
170289635	rs34219150	0.0039585	10.3155	2.25	5.30854e-05	-1.46495	-1.18739	7.83628e-05	-1.54802	-1.18561
170291213	rs4331740	3.78869e-07	3.77511	-0.463835	4.60495e-05	-1.72177	-1.07276	7.45735e-05	-1.73089	-1.0523
170291390	rs4336184	2.20159e-07	3.14818	-0.379751	4.73399e-05	-1.76121	-1.00568	7.75055e-05	-1.76513	-0.979496
170291434	rs11726267	5.18186e-09	-0.42607	-0.554683	5.01534e-05	-1.55234	-1.15682	7.06201e-05	-1.6828	-1.15487
170291542	rs113363558	8.07821e-09	-0.536747	-1.87101e-10	0.000216151	-1.24827	-1.87101e-10	0.000326467	-1.30665	-1.87101e-10
170291581	rs139138766	8.46114e-09	-0.490434	-1.87101e-10	0.000225832	-1.20445	-1.87101e-10	0.000294349	-1.41022	-1.87101e-10
170291811	rs183625614	4.14147e-09	-1.31628e-10	-1.20487	0.000225684	-1.31628e-10	-1.20511	0.000360865	-1.31628e-10	-1.20647
170292386	rs10006880	4.8085e-09	-0.406514	-0.649017	4.93459e-05	-1.54438	-1.18101	6.92505e-05	-1.67768	-1.17956
170292992	rs6849776	1.65538e-05	6.44926	0.639193	6.71661e-05	-1.56799	-0.849089	0.000101043	-1.65864	-0.820789
170293074	rs76165128	2.70114e-09	-1.63224	-1.87101e-10	0.000134289	-1.72425	-1.87101e-10	0.000211679	-1.73991	-1.87101e-10
170295837	rs12641082	0.00634764	10.5766	2.46108	5.28296e-05	-1.46441	-1.19276	7.76941e-05	-1.55102	-1.19118
170296377	rs56276494	2.45058e-09	-1.72959	-1.87101e-10	0.000196658	-1.34278	-1.87101e-10	0.000342292	-1.25931	-1.87101e-10
170296598	rs1578975	4.44543e-09	-0.459901	-0.674139	4.82231e-05	-1.56193	-1.18647	6.80124e-05	-1.69012	-1.18517
170297158	rs6553434	1.4169e-06	5.03617	-0.40586	6.71499e-05	-1.42892	-0.988395	0.000113599	-1.40631	-0.955993
170297709	rs11132803	0.0110626	10.9943	2.59889	5.73498e-05	-1.39287	-1.1822	8.36926e-05	-1.48763	-1.1802
170297899	rs12642846	0.010424	10.9214	2.61232	5.65593e-05	-1.40791	-1.18105	8.25366e-05	-1.50273	-1.17901
170298355	rs4130882	4.47583e-09	-0.440597	-0.686627	4.84763e-05	-1.55415	-1.18902	6.81682e-05	-1.68521	-1.18779
170299008	rs12648554	0.0136908	11.1818	2.62455	5.93401e-05	-1.36098	-1.17998	8.58078e-05	-1.46497	-1.1779
170299125	rs10023550	1.1738e-06	4.74021	-0.298122	6.55848e-05	-1.49381	-0.947094	0.000111815	-1.46443	-0.913705
170299408	rs62333142	6.88013e-09	-0.697279	-1.87101e-10	0.000186125	-1.39783	-1.87101e-10	0.000309818	-1.35899	-1.87101e-10
170299950	rs6836285	1.9466e-08	-0.176587	0.519341	4.40396e-05	-1.67078	-1.16837	7.2156e-05	-1.65009	-1.16606
170300812	rs28768162	4.88988e-09	-0.33979	-0.69896	5.04324e-05	-1.5122	-1.19141	6.98788e-05	-1.65796	-1.19026
170300964	rs28812266	4.94202e-09	-0.329183	-0.69896	5.06617e-05	-1.50766	-1.19141	7.00902e-05	-1.65494	-1.19026
170301722	rs13152305	3.4766e-05	6.99527	0.835205	8.065e-05	-1.47436	-0.759763	0.000119137	-1.58649	-0.728215
170302498	rs10866338	0.022539	11.1315	3.17334	6.029e-05	-1.37683	-1.14825	8.74778e-05	-1.4783	-1.1453
170303773	rs61273788	0.0341257	11.5625	3.15719	6.48802e-05	-1.29262	-1.15908	9.32774e-05	-1.40243	-1.15697
170303820	rs12331043	3.65547e-05	6.85706	1.02358	7.50555e-05	-1.49942	-0.806591	0.000110271	-1.60618	-0.785861
170303971	rs12331892	5.21275e-09	-0.277708	-0.697101	5.18239e-05	-1.48533	-1.19106	7.11786e-05	-1.63989	-1.18989
170303984	rs57346805	0.026691	11.3882	3.08576	6.23331e-05	-1.32524	-1.16651	8.99638e-05	-1.43101	-1.16456
170304214	rs56719270	0.0332896	11.5357	3.15914	6.5642e-05	-1.28914	-1.15088	9.4102e-05	-1.40202	-1.14859
170304972	rs113964506	4.17059e-09	-1.19786	-1.87101e-10	0.000134056	-1.72598	-1.87101e-10	0.000205836	-1.7679	-1.87101e-10
170305035	rs4349564	0.027874	11.3042	3.21313	6.18832e-05	-1.3461	-1.1529	8.9354e-05	-1.45171	-1.15066
170305037	rs185762008	2.37017e-09	-1.76295	-1.87101e-10	0.000142847	-1.66247	-1.87101e-10	0.000228631	-1.66287	-1.87101e-10
170306414	rs137971885	4.12136e-09	-1.31628e-10	-1.20973	0.000232402	-1.31628e-10	-1.17578	0.000370648	-1.31628e-10	-1.17973
170306472	rs115477334	3.15232e-09	-1.47778	-1.87101e-10	0.000276931	-1.00048	-1.87101e-10	0.000465278	-0.952346	-1.87101e-10
170306536	rs4295224	2.6531e-05	6.63668	0.923476	6.85987e-05	-1.5393	-0.856673	0.000101412	-1.63666	-0.839127
170306542	rs4377554	2.41247e-05	6.67888	0.786196	6.63965e-05	-1.53222	-0.896382	9.77783e-05	-1.63124	-0.881033
170308306	rs4276251	8.76895e-07	3.43807	0.712403	7.3125e-05	-1.75735	-0.57472	0.000120422	-1.76109	-0.542889
170308494	rs4605612	2.44799e-05	6.58281	0.896885	6.70334e-05	-1.55969	-0.859358	9.97138e-05	-1.65266	-0.840014
170309455	rs12500131	0.091499	12.0155	3.69042	6.53892e-05	-1.35946	-1.08443	9.3049e-05	-1.48088	-1.08098
170310446	rs4263355	4.7474e-08	0.378027	0.856237	4.1532e-05	-1.69771	-1.20007	6.69257e-05	-1.69249	-1.1989
170310457	rs6851355	3.32352e-09	-0.401068	-1.02382	5.14983e-05	-1.49489	-1.18781	7.10614e-05	-1.6424	-1.18903
170310795	rs147325529	9.19771e-09	-1.31628e-10	-0.406962	0.000362538	-1.31628e-10	-0.731114	0.000580361	-1.31628e-10	-0.73133
170311302	rs35895340	2.87726e-09	-1.56908	-1.87101e-10	0.000305605	-0.90195	-1.87101e-10	0.000589265	-0.716104	-1.87101e-10
170311686	rs9991161	2.45247e-05	6.52007	0.961445	6.77561e-05	-1.5672	-0.841127	0.000101052	-1.65614	-0.823204
170311860	rs10005287	4.97381e-08	0.424617	0.856237	4.19043e-05	-1.68878	-1.20007	6.75456e-05	-1.68327	-1.1989
170312233	rs62333145	0.0758436	11.9764	3.54187	6.23302e-05	-1.37988	-1.11191	8.89766e-05	-1.49731	-1.10929
170312589	rs4544675	3.01669e-05	6.7376	0.95098	6.96547e-05	-1.5436	-0.837093	0.000103449	-1.63875	-0.817152
170312631	rs56303376	0.0470214	11.5424	3.49776	5.83861e-05	-1.43901	-1.11816	8.39718e-05	-1.54888	-1.11562
170312826	rs10008463	4.74038e-09	-0.33979	-0.73001	5.01564e-05	-1.5122	-1.1969	6.94835e-05	-1.65796	-1.19593
170312895	rs10008549	5.7859e-09	-0.148964	-0.721529	5.24908e-05	-1.46812	-1.19548	7.15125e-05	-1.63065	-1.19446
170313399	rs13110378	3.29679e-05	6.82737	0.950001	7.00878e-05	-1.52866	-0.845833	0.000103512	-1.62726	-0.828024
170313654	rs5029110	5.1875e-08	0.439749	0.883171	4.19561e-05	-1.6858	-1.20182	6.76282e-05	-1.68019	-1.20076
170313735	rs140154309	8.80436e-09	-1.31628e-10	-0.45067	0.000250247	-1.31628e-10	-1.1018	0.000399982	-1.31628e-10	-1.10356
170314292	rs6553435	4.90487e-08	0.393003	0.873894	4.16009e-05	-1.69488	-1.20124	6.70383e-05	-1.68957	-1.20014
170314368	rs7672874	2.74763e-05	6.60865	0.986516	6.94385e-05	-1.55305	-0.830754	0.000103232	-1.64541	-0.812584
170314951	rs13212	2.00266e-06	4.67073	0.305582	7.41312e-05	-1.50804	-0.810363	0.000125281	-1.47941	-0.785012
170315166	rs1129694	2.46877e-05	6.56663	0.921516	6.71522e-05	-1.55981	-0.85747	9.99314e-05	-1.65055	-0.839944
170315496	rs4692721	4.37724e-08	0.349389	0.803699	4.21066e-05	-1.68792	-1.19612	6.80248e-05	-1.68037	-1.19474
170315872	rs13131146	4.09403e-05	7.0503	0.943657	7.28124e-05	-1.48792	-0.848434	0.000106537	-1.5958	-0.830688
170316409	rs10018543	5.12899e-08	0.454932	0.856645	4.21462e-05	-1.68276	-1.20034	6.79484e-05	-1.67706	-1.19917
170316452	rs72691023	4.03443e-09	-0.205977	-1.02508	5.40613e-05	-1.44675	-1.18737	7.33144e-05	-1.61161	-1.18861
170317148	rs7663120	4.74933e-08	0.378027	0.856645	4.1521e-05	-1.69771	-1.20034	6.6908e-05	-1.69249	-1.19917
170318475	rs11733142	4.0545e-09	-0.216198	-1.00989	5.35482e-05	-1.45141	-1.19225	7.27298e-05	-1.61488	-1.19335
170318511	rs34871174	1.5824e-06	4.44164	0.299136	7.01361e-05	-1.54531	-0.828494	0.00011761	-1.52145	-0.806158
170318864	rs78641502	7.62871e-09	-0.593999	-1.87101e-10	0.000200963	-1.32112	-1.87101e-10	0.000306393	-1.37011	-1.87101e-10
170319471	rs7687276	3.57494e-05	6.84982	1.00855	7.39651e-05	-1.51341	-0.80724	0.000108849	-1.61766	-0.787358
170319622	rs189088003	4.50161e-09	-1.31628e-10	-1.12148	0.000266827	-1.31628e-10	-1.03764	0.00043741	-1.31628e-10	-1.01411
170319894	rs139363024	4.49023e-09	-1.31628e-10	-1.12401	0.000227247	-1.31628e-10	-1.19821	0.000365211	-1.31628e-10	-1.1945
170320110	rs7694502	3.06878e-05	6.71999	0.985712	7.15054e-05	-1.52338	-0.831088	0.00010535	-1.62477	-0.812926
170320456	rs72691026	4.91581e-09	-0.329183	-0.704279	5.06113e-05	-1.50766	-1.19241	7.00182e-05	-1.65494	-1.19128
170320554	rs112573240	6.04787e-09	-0.141296	-0.684915	5.30255e-05	-1.4648	-1.18867	7.21807e-05	-1.62837	-1.18744
170320784	rs7654031	3.29643e-05	6.78479	0.992473	7.14287e-05	-1.5358	-0.819747	0.000105939	-1.63276	-0.799353
170320799	rs144303105	3.04432e-09	-1.51264	-1.87101e-10	0.00026157	-1.05754	-1.87101e-10	0.000438685	-1.0112	-1.87101e-10
170322272	rs4352441	4.3454e-08	0.262614	0.883171	4.06927e-05	-1.71637	-1.20182	6.55463e-05	-1.71146	-1.20076
170322312	rs61405217	0.0884165	12.1294	3.54224	6.409e-05	-1.35356	-1.11039	9.08422e-05	-1.47806	-1.10779
170322336	rs62333149	2.46623e-09	-1.72323	-1.87101e-10	0.000208264	-1.28544	-1.87101e-10	0.000369496	-1.18284	-1.87101e-10
170323113	rs4478142	1.79061e-06	4.54588	0.318514	7.22777e-05	-1.52501	-0.818723	0.000121358	-1.50013	-0.796107
170324824	rs4423835	2.0141e-06	4.68383	0.298178	7.46648e-05	-1.49707	-0.81416	0.000125862	-1.47086	-0.788927
170325116	rs117368728	1.54484e-08	-1.31628e-10	0.111586	0.000539415	-1.31628e-10	-0.333759	0.000863794	-1.31628e-10	-0.333645
170325712	rs9995713	3.88538e-05	6.91891	1.02274	7.51025e-05	-1.49844	-0.80695	0.000110532	-1.60344	-0.786229
170326184	rs74673036	1.38585e-08	-1.31628e-10	0.0029813	0.00063267	-1.31628e-10	-0.174294	0.00102886	-1.31628e-10	-0.15877
170326359	rs6827421	3.41897e-05	6.85706	0.9567	7.2974e-05	-1.49942	-0.834716	0.000107135	-1.60618	-0.814712
170326760	rs118083125	5.37201e-09	-1.31628e-10	-0.944715	0.000240421	-1.31628e-10	-1.14185	0.000384227	-1.31628e-10	-1.14375
170326916	rs149558082	2.50745e-08	0.595933	-1.87101e-10	0.000566329	-0.285068	-1.87101e-10	0.00122739	0.0176672	-1.87101e-10
170326994	rs113377176	4.45753e-09	-1.13132	-1.87101e-10	0.000137317	-1.70195	-1.87101e-10	0.000208095	-1.75698	-1.87101e-10
170328209	rs6835759	3.30588e-05	6.6791	1.10102	7.23267e-05	-1.56974	-0.77331	0.000108554	-1.65598	-0.751751
170328321	rs79485467	8.57627e-09	-0.476918	-1.87101e-10	0.0002163	-1.24758	-1.87101e-10	0.000328476	-1.30052	-1.87101e-10
170328389	rs61379910	0.074111	12.014	3.4812	6.2725e-05	-1.36643	-1.11905	8.91372e-05	-1.48824	-1.11657
170328804	rs10023181	5.33238e-08	0.589099	0.761368	4.41545e-05	-1.64384	-1.19271	7.1033e-05	-1.64069	-1.19115
170328879	rs10011783	1.89112e-06	4.20644	0.712563	8.62972e-05	-1.70219	-0.464259	0.000142954	-1.71225	-0.420212
170329054	rs10023385	5.13371e-09	-0.308918	-0.681171	5.12847e-05	-1.49893	-1.18792	7.07552e-05	-1.64909	-1.18666
170329563	rs10084904	7.87444e-07	3.52743	0.515449	6.33463e-05	-1.75266	-0.722964	0.000103461	-1.75756	-0.698221
170330025	rs72991155	2.85696e-09	-1.57616	-1.87101e-10	0.000301146	-0.916648	-1.87101e-10	0.000579798	-0.732301	-1.87101e-10
170330085	rs7677603	5.28508e-08	0.572053	0.769504	4.3947e-05	-1.6478	-1.19346	7.06934e-05	-1.6447	-1.19193
170330235	rs190149968	4.39205e-09	-1.14612	-1.87101e-10	0.000141285	-1.67346	-1.87101e-10	0.000215096	-1.7239	-1.87101e-10
170330395	rs189306632	4.39264e-09	-1.14599	-1.87101e-10	0.000151489	-1.60373	-1.87101e-10	0.000254381	-1.55615	-1.87101e-10
170330598	rs62334470	0.0795893	12.0089	3.55754	6.29895e-05	-1.37427	-1.107	8.95324e-05	-1.49539	-1.10499
170331148	rs72691037	3.37872e-09	-0.409947	-0.998472	5.09038e-05	-1.49888	-1.19543	7.03465e-05	-1.64513	-1.19641
170331828	rs12500692	7.66151e-07	3.56175	0.453715	6.07468e-05	-1.75048	-0.767049	9.88464e-05	-1.75565	-0.745759
170331972	rs6831487	3.40091e-05	6.70254	1.10592	7.27377e-05	-1.55716	-0.780228	0.000108418	-1.64809	-0.760898
170332331	rs4692722	4.75101e-08	0.422135	0.812891	4.20071e-05	-1.68927	-1.19714	6.77224e-05	-1.68378	-1.19579
170332588	rs4580620	2.86508e-05	6.5632	1.07382	7.87749e-05	-1.46706	-0.790584	0.000113915	-1.58818	-0.771345
170332589	rs4426736	2.85904e-05	6.60845	1.02647	7.78798e-05	-1.45835	-0.810731	0.000112352	-1.58139	-0.791954
170333230	rs183360295	2.34846e-09	-1.77216	-1.87101e-10	0.000160412	-1.5465	-1.87101e-10	0.000235992	-1.63118	-1.87101e-10
170333603	rs6814498	3.46435e-08	0.0721192	0.847073	3.96083e-05	-1.74427	-1.20093	6.37162e-05	-1.74074	-1.1998
170334361	rs4435705	2.01775e-06	4.71879	0.265028	7.57165e-05	-1.468	-0.829246	0.000126556	-1.44591	-0.808387
170334432	rs7440486	9.36962e-09	-0.638423	0.249979	4.20545e-05	-1.76266	-1.12262	6.7257e-05	-1.77175	-1.11471
170334675	rs75850691	1.37588e-08	-0.00423641	-1.87101e-10	0.000193519	-1.35887	-1.87101e-10	0.000265584	-1.51305	-1.87101e-10
170334985	rs6419974	1.57801e-08	-0.284769	0.417603	4.0206e-05	-1.77276	-1.15746	6.50383e-05	-1.76867	-1.15134
170335136	rs4283618	1.46094e-08	-0.339574	0.395322	4.0424e-05	-1.77144	-1.15338	6.51564e-05	-1.77116	-1.14703
170335152	rs4283619	1.58944e-08	-0.284769	0.424822	4.01544e-05	-1.77276	-1.15875	6.495e-05	-1.76867	-1.1527
170335347	rs4554029	1.57044e-08	-0.296797	0.424822	4.01625e-05	-1.77256	-1.15875	6.4909e-05	-1.7693	-1.1527
170336656	rs182167598	5.19686e-09	-1.31628e-10	-0.977862	0.000306017	-1.31628e-10	-0.900603	0.000481542	-1.31628e-10	-0.917986
170336962	rs6553436	1.56188e-08	-0.264893	0.387451	4.04259e-05	-1.77288	-1.15189	6.54491e-05	-1.76825	-1.14546
170337036	rs7660714	3.59848e-09	-0.547049	-0.798357	4.56522e-05	-1.60352	-1.19967	6.60034e-05	-1.706	-1.19927
170337630	rs4591555	1.61829e-07	1.56344	0.897185	4.47245e-05	-1.6598	-1.16392	7.01386e-05	-1.68536	-1.15915
170337811	rs13139185	1.54989e-08	-0.309972	0.424822	4.01736e-05	-1.77228	-1.15875	6.48675e-05	-1.76994	-1.1527
170338372	rs72691042	3.64273e-09	-0.537435	-0.79575	4.56487e-05	-1.59993	-1.20333	6.59149e-05	-1.70374	-1.20288
170338453	rs12644838	1.10133e-07	1.14547	0.930298	4.11253e-05	-1.733	-1.17462	6.51772e-05	-1.7476	-1.17027
170339342	rs4557226	1.62797e-06	4.51184	0.257327	7.22072e-05	-1.51155	-0.833153	0.000120484	-1.49106	-0.8124
170339530	rs6819063	1.86598e-07	1.67653	0.926509	4.45508e-05	-1.6555	-1.17211	6.97264e-05	-1.68236	-1.16804
170340548	rs78529597	1.08383e-08	-0.242834	-1.87101e-10	0.000196973	-1.34117	-1.87101e-10	0.000421736	-1.0506	-1.87101e-10
170340744	rs71622340	2.66822e-09	-1.64451	-1.87101e-10	0.000129686	-1.75913	-1.87101e-10	0.000217497	-1.7128	-1.87101e-10
170341331	rs4692569	1.86263e-08	-0.112108	0.410765	4.03119e-05	-1.77092	-1.15667	6.59169e-05	-1.75612	-1.15046
170342861	rs4267701	1.45405e-08	-0.351471	0.402494	4.03874e-05	-1.77101	-1.15471	6.50379e-05	-1.77158	-1.14843
170343055	rs7436351	1.49146e-08	-0.326431	0.402858	4.03325e-05	-1.77185	-1.15523	6.50651e-05	-1.77066	-1.14894
170343212	rs78008685	1.19525e-08	-0.144973	-1.87101e-10	0.000232329	-1.17609	-1.87101e-10	0.000330166	-1.29538	-1.87101e-10
170343270	rs6841046	1.77695e-08	-0.151292	0.402858	4.03222e-05	-1.77211	-1.15523	6.57704e-05	-1.75987	-1.14894
170343953	rs145403698	5.61259e-09	-1.31628e-10	-0.900906	0.000253693	-1.31628e-10	-1.08812	0.000411011	-1.31628e-10	-1.07636
170344218	rs6824260	3.44567e-09	-0.53771	-0.851089	4.55411e-05	-1.59715	-1.20848	6.55971e-05	-1.70317	-1.20827
170344920	rs4283620	2.16671e-06	4.77537	0.279679	7.65498e-05	-1.46452	-0.821787	0.000128393	-1.43916	-0.800727
170345632	rs72691049	2.8352e-09	-0.523397	-1.06041	4.73201e-05	-1.58887	-1.17844	6.79255e-05	-1.69714	-1.17943
170345893	rs7655924	3.89153e-09	-0.482276	-0.784837	4.52053e-05	-1.61112	-1.20192	6.54387e-05	-1.71246	-1.20141
170346090	rs4692723	1.49814e-08	-0.314433	0.395322	4.03942e-05	-1.77218	-1.15338	6.52231e-05	-1.77014	-1.14703
170346254	rs4692725	1.50892e-08	-0.314433	0.402494	4.03403e-05	-1.77218	-1.15471	6.51314e-05	-1.77014	-1.14843
170346444	rs62334471	1.05909e-07	1.12503	0.911635	4.11512e-05	-1.73536	-1.17163	6.52594e-05	-1.74948	-1.16713
170346528	rs118027587	6.60105e-09	-1.31628e-10	-0.738688	0.000243924	-1.31628e-10	-1.12739	0.000392888	-1.31628e-10	-1.12146
170346659	rs6818768	1.8576e-08	-0.0993712	0.395322	4.04645e-05	-1.77044	-1.15338	6.62304e-05	-1.75481	-1.14703
170347049	rs111471788	8.78716e-09	-0.452625	-1.87101e-10	0.000213874	-1.25886	-1.87101e-10	0.00032671	-1.30591	-1.87101e-10
170348523	rs141439424	2.21382e-08	0.471388	-1.87101e-10	0.000158095	-1.56105	-1.87101e-10	0.000223357	-1.68621	-1.87101e-10
170348984	rs72691053	1.1346e-07	2.10553	-1.87101e-10	0.000347047	-0.774783	-1.87101e-10	0.000584498	-0.724227	-1.87101e-10
170349332	rs115558916	2.64237e-09	-1.65424	-1.87101e-10	0.000135258	-1.71706	-1.87101e-10	0.000209992	-1.74791	-1.87101e-10
170349864	rs6553437	1.78462e-08	-0.124798	0.380674	4.05212e-05	-1.77136	-1.15106	6.6225e-05	-1.75738	-1.14454
170350815	rs116647147	2.72217e-09	-1.62449	-1.87101e-10	0.000137687	-1.69926	-1.87101e-10	0.000210134	-1.74723	-1.87101e-10
170351982	rs4692726	1.85551e-08	-0.0993712	0.394201	4.04545e-05	-1.77044	-1.15363	6.62161e-05	-1.75481	-1.14724
170352033	rs10017918	1.66321e-08	-0.193711	0.379128	4.04718e-05	-1.77287	-1.15077	6.58455e-05	-1.76345	-1.14422
170352299	rs79000823	6.20664e-09	-0.800297	-1.87101e-10	0.00016104	-1.54259	-1.87101e-10	0.000260697	-1.53162	-1.87101e-10
170352325	rs4692727	1.66321e-08	-0.193711	0.379128	4.04718e-05	-1.77287	-1.15077	6.58455e-05	-1.76345	-1.14422
170352701	rs10084932	1.02284e-07	1.15244	0.849391	4.15913e-05	-1.73297	-1.16338	6.59417e-05	-1.74781	-1.15839
170352819	rs10084942	1.69628e-08	-0.18119	0.386297	4.04231e-05	-1.77271	-1.15214	6.58162e-05	-1.76244	-1.14567
170353142	rs149464053	5.26335e-09	-1.31628e-10	-0.96515	0.000331246	-1.31628e-10	-0.821381	0.000524675	-1.31628e-10	-0.832201
170353910	rs182336845	4.84631e-09	-1.0477	-1.87101e-10	0.000144643	-1.64997	-1.87101e-10	0.000249797	-1.57433	-1.87101e-10
170354055	rs4692728	1.68417e-08	-0.18119	0.379128	4.04786e-05	-1.77271	-1.15077	6.59114e-05	-1.76244	-1.14422
170354476	rs13151656	1.96103e-07	1.69897	0.953748	4.47236e-05	-1.65133	-1.17241	6.9981e-05	-1.67869	-1.16806
170354836	rs7680152	1.49264e-08	-0.30908	0.386297	4.04288e-05	-1.77256	-1.15214	6.53432e-05	-1.76966	-1.14567
170354873	rs13139925	1.9764e-07	1.71653	0.944004	4.53604e-05	-1.63849	-1.17112	7.07924e-05	-1.66853	-1.1667
170355626	rs13146554	1.50267e-08	-0.302386	0.386297	4.04334e-05	-1.77245	-1.15214	6.53485e-05	-1.76958	-1.14567
170355835	rs72691056	3.82231e-09	-0.472684	-0.812379	4.52084e-05	-1.60771	-1.20525	6.53492e-05	-1.71036	-1.20487
170357792	rs62334472	0.011028	10.6566	2.93342	4.85768e-05	-1.57574	-1.16536	7.44414e-05	-1.61822	-1.16675
170358684	rs4692730	8.95092e-08	1.08234	0.786082	4.17142e-05	-1.74009	-1.15331	6.62852e-05	-1.75319	-1.14782
170359021	rs6553438	1.86354e-08	-0.0724688	0.371613	4.06966e-05	-1.76927	-1.14883	6.67423e-05	-1.75191	-1.14223
170359222	rs77658514	2.71749e-09	-1.62621	-1.87101e-10	0.000137855	-1.69804	-1.87101e-10	0.000210287	-1.74651	-1.87101e-10
170360453	rs35886187	1.75539e-08	-0.124486	0.363845	4.06745e-05	-1.77135	-1.1473	6.64872e-05	-1.75735	-1.14062
170360823	rs7667282	2.24885e-07	1.67447	1.11521	4.31998e-05	-1.65588	-1.20252	6.73749e-05	-1.6827	-1.20201
170361493	rs79871967	1.76904e-08	-0.124486	0.371593	4.06122e-05	-1.77135	-1.14883	6.63801e-05	-1.75735	-1.14223
170361738	rs72973017	1.86383e-08	-0.0722886	0.371593	4.06971e-05	-1.76926	-1.14883	6.67439e-05	-1.75189	-1.14223
170362151	rs4334719	1.50428e-08	-0.315025	0.400006	4.03595e-05	-1.77216	-1.15425	6.51613e-05	-1.77017	-1.14795
170362893	rs78093096	2.37409e-09	-1.7613	-1.87101e-10	0.000167452	-1.50355	-1.87101e-10	0.000260613	-1.53194	-1.87101e-10
170363721	rs114765038	3.46347e-09	-1.38365	-1.87101e-10	0.000136145	-1.71053	-1.87101e-10	0.000222618	-1.68952	-1.87101e-10
170364493	rs6851034	1.39126e-08	-0.417134	0.424014	4.01879e-05	-1.77207	-1.15861	6.4801e-05	-1.77111	-1.15254
170365404	rs7694656	1.95033e-07	1.63921	1.00804	4.5212e-05	-1.63424	-1.17864	7.02269e-05	-1.66856	-1.17469
170365492	rs7694449	1.70138e-08	-0.369878	0.577986	3.90241e-05	-1.77295	-1.18712	6.29741e-05	-1.76893	-1.18333
170365825	rs7699930	1.9972e-07	1.66296	1.00804	4.54306e-05	-1.62942	-1.17864	7.05219e-05	-1.66437	-1.17469
170365970	rs7671446	2.57296e-06	4.89828	0.328611	8.14095e-05	-1.42813	-0.79662	0.000136377	-1.40466	-0.774896
170366196	rs7654377	1.11828e-07	1.19719	0.893852	4.23972e-05	-1.70796	-1.1692	6.66957e-05	-1.73027	-1.16457
170366809	rs72973025	1.51988e-08	-0.289803	0.385102	4.04519e-05	-1.77268	-1.15145	6.54351e-05	-1.76894	-1.14499
170367235	rs4353861	2.26243e-06	4.79262	0.305656	7.85658e-05	-1.45183	-0.808474	0.000131466	-1.42917	-0.78706
170367800	rs61516087	1.81067e-08	-0.0857521	0.356117	4.07977e-05	-1.76987	-1.14575	6.68618e-05	-1.75337	-1.13899
170367907	rs60567842	1.48065e-08	-0.302441	0.371593	4.05674e-05	-1.77245	-1.14883	6.55736e-05	-1.76958	-1.14223
170368547	rs72973032	1.81067e-08	-0.0857521	0.356117	4.07977e-05	-1.76987	-1.14575	6.68618e-05	-1.75337	-1.13899
170368994	rs113053286	1.80291e-08	-0.112514	0.378582	4.05735e-05	-1.77094	-1.15019	6.63638e-05	-1.75616	-1.14366
170369366	rs72973034	1.84483e-08	-0.0601246	0.349179	4.09049e-05	-1.76866	-1.14433	6.71526e-05	-1.75051	-1.1375
170369830	rs72973038	1.89568e-08	-0.0329343	0.349179	4.09656e-05	-1.76718	-1.14433	6.73689e-05	-1.7473	-1.1375
170369901	rs28890249	2.39096e-08	-0.16754	0.715904	3.86706e-05	-1.77303	-1.19614	6.24427e-05	-1.7678	-1.19293
170369988	rs111324888	1.54691e-08	-0.264359	0.377288	4.05004e-05	-1.77299	-1.14994	6.56339e-05	-1.76749	-1.1434
170370056	rs35845927	2.76824e-09	-1.60771	-1.87101e-10	0.000281551	-0.983929	-1.87101e-10	0.000538274	-0.806611	-1.87101e-10
170370084	rs11735900	2.08105e-07	1.76807	0.944055	4.54036e-05	-1.63811	-1.17054	7.0941e-05	-1.66702	-1.16612
170370135	rs12650246	0.0143959	10.8822	2.9743	5.01135e-05	-1.54892	-1.16104	7.64654e-05	-1.59564	-1.1625
170370407	rs11724571	9.90409e-08	1.16615	0.803464	4.20213e-05	-1.73054	-1.15552	6.66303e-05	-1.74564	-1.15018
170370797	rs7693149	1.9579e-07	1.69834	0.952781	4.475e-05	-1.65145	-1.1717	7.00239e-05	-1.6788	-1.16735
170371747	rs4619852	1.65706e-08	-0.167468	0.349179	4.07495e-05	-1.77247	-1.14433	6.64323e-05	-1.7613	-1.1375
170371989	rs150485205	5.90152e-09	-0.850708	-1.87101e-10	0.000158653	-1.55753	-1.87101e-10	0.000248598	-1.57914	-1.87101e-10
170372123	rs151131351	4.27039e-09	-1.17421	-1.87101e-10	0.000149307	-1.61824	-1.87101e-10	0.000250226	-1.57261	-1.87101e-10
170372465	rs56745507	1.92178e-08	-0.0192567	0.349179	4.09992e-05	-1.76636	-1.14433	6.74827e-05	-1.74561	-1.1375
170372939	rs11940098	1.77653e-08	-0.112514	0.363845	4.06912e-05	-1.77094	-1.1473	6.65663e-05	-1.75616	-1.14062
170374260	rs28811607	1.14903e-07	1.16615	0.952019	4.10617e-05	-1.73054	-1.17862	6.50497e-05	-1.74564	-1.17419
170374271	rs28895684	3.55318e-09	-0.509888	-0.848185	4.44844e-05	-1.6208	-1.2083	6.46231e-05	-1.71832	-1.20808
170374604	rs56229657	1.58088e-08	-0.234843	0.369493	4.05588e-05	-1.77308	-1.14842	6.58664e-05	-1.76556	-1.14179
170374871	rs77869623	1.82889e-08	-0.0465569	0.326932	4.1125e-05	-1.76795	-1.13968	6.75883e-05	-1.74893	-1.13261
170375273	rs143799351	2.37587e-09	-1.76055	-1.87101e-10	0.000152552	-1.59674	-1.87101e-10	0.000248446	-1.57975	-1.87101e-10
170375381	rs12171444	3.61415e-09	-0.500402	-0.84066	4.46545e-05	-1.61749	-1.20779	6.47872e-05	-1.71634	-1.20754
170375470	rs11132804	9.71679e-08	1.14659	0.803931	4.19205e-05	-1.73287	-1.1556	6.65011e-05	-1.7475	-1.15026
170375769	rs192047928	2.75871e-09	-1.61115	-1.87101e-10	0.000129134	-1.76339	-1.87101e-10	0.000204775	-1.77307	-1.87101e-10
170376325	rs11731553	3.60645e-09	-0.491832	-0.851362	4.47574e-05	-1.61449	-1.2085	6.48563e-05	-1.71451	-1.20829
170376392	rs10866340	2.18646e-06	4.80302	0.261097	7.77968e-05	-1.4389	-0.831242	0.000129777	-1.41873	-0.810437
170376705	rs12647126	0.00934676	10.5714	2.85322	4.81116e-05	-1.57779	-1.17293	7.35986e-05	-1.62191	-1.17444
170376850	rs34259327	2.79468e-09	-1.5982	-1.87101e-10	0.000287415	-0.963317	-1.87101e-10	0.000550686	-0.783814	-1.87101e-10
170377395	rs72691068	2.63835e-09	-0.557032	-1.09873	4.77436e-05	-1.60164	-1.15676	6.88324e-05	-1.70526	-1.15805
170378624	rs11723499	2.40754e-09	-1.74731	-1.87101e-10	0.000145781	-1.64213	-1.87101e-10	0.00024284	-1.60258	-1.87101e-10
170379635	rs66657210	9.54609e-08	1.14659	0.786206	4.20444e-05	-1.73287	-1.15265	6.67071e-05	-1.7475	-1.14717
170380938	rs6840414	1.50192e-08	-0.264359	0.347773	4.07399e-05	-1.77299	-1.14405	6.60422e-05	-1.76749	-1.1372
170382398	rs75315960	2.31813e-09	-0.576371	-1.20879	4.27689e-05	-1.77294	-1.09549	7.18157e-05	-1.74328	-1.07759
170382582	rs7666461	8.98239e-08	1.10337	0.768564	4.19646e-05	-1.7378	-1.14962	6.66584e-05	-1.7514	-1.144
170383166	rs11132805	2.23911e-07	1.8875	0.897832	4.6816e-05	-1.614	-1.16402	7.29812e-05	-1.64553	-1.15925
170383647	rs11947422	1.4377e-08	-0.315025	0.354737	4.07157e-05	-1.77216	-1.14547	6.57672e-05	-1.77017	-1.13869
170385243	rs13140560	2.78166e-09	-1.60287	-1.87101e-10	0.00028453	-0.973404	-1.87101e-10	0.000544579	-0.794967	-1.87101e-10
170385752	rs12233903	1.46419e-08	-0.289803	0.347773	4.07523e-05	-1.77268	-1.14405	6.59466e-05	-1.76894	-1.1372
170386818	rs59279629	9.99626e-09	-0.50899	0.185284	4.24246e-05	-1.77123	-1.10528	6.8424e-05	-1.77257	-1.09669
170387315	rs4130123	1.46419e-08	-0.289803	0.347773	4.07523e-05	-1.77268	-1.14405	6.59466e-05	-1.76894	-1.1372
170387649	rs9312450	3.49987e-09	-0.509888	-0.863302	4.44488e-05	-1.6208	-1.20911	6.45667e-05	-1.71832	-1.20896
170388251	rs72691070	2.49063e-09	-0.599707	-1.11368	4.7527e-05	-1.61743	-1.14552	6.89234e-05	-1.71505	-1.14694
170390044	rs112670042	2.51488e-09	-0.599707	-1.10399	4.71718e-05	-1.61743	-1.15302	6.84142e-05	-1.71505	-1.15435
170390045	rs113350051	4.11536e-08	1.09139	-1.87101e-10	0.000469506	-0.472562	-1.87101e-10	0.000620192	-0.664951	-1.87101e-10
170391368	rs113705642	2.48677e-09	-0.599707	-1.11523	4.75878e-05	-1.61743	-1.14424	6.90105e-05	-1.71505	-1.14567
170391533	rs66950983	2.83587e-09	-1.58357	-1.87101e-10	0.000296507	-0.932173	-1.87101e-10	0.000569955	-0.749423	-1.87101e-10
170392004	rs6815829	1.47149e-08	-0.277108	0.340054	4.08101e-05	-1.77286	-1.14245	6.61034e-05	-1.76824	-1.13552
170392383	rs56225251	2.53464e-09	-0.591061	-1.1048	4.73495e-05	-1.61427	-1.15242	6.85875e-05	-1.71311	-1.15376
170392951	rs112978232	4.1619e-09	-1.19995	-1.87101e-10	0.00015513	-1.57998	-1.87101e-10	0.000240761	-1.61117	-1.87101e-10
170393070	rs11732280	2.11176e-07	1.83851	0.888268	4.64123e-05	-1.62408	-1.1626	7.24345e-05	-1.65454	-1.15776
170393194	rs6553439	2.71373e-06	4.68268	0.597477	9.7799e-05	-1.41931	-0.622015	0.00016319	-1.40207	-0.597992
170393225	rs139707182	1.13839e-08	-1.31628e-10	-0.193715	0.00105406	-1.31628e-10	0.33616	0.00162732	-1.31628e-10	0.299709
170393389	rs115561134	5.77988e-09	-0.871534	-1.87101e-10	0.000170439	-1.48587	-1.87101e-10	0.000262524	-1.52464	-1.87101e-10
170393462	rs145106058	2.5603e-09	-1.68579	-1.87101e-10	0.000129842	-1.75793	-1.87101e-10	0.000209762	-1.74901	-1.87101e-10
170394024	rs6829406	1.55286e-08	-0.223289	0.340054	4.08033e-05	-1.77303	-1.14245	6.63359e-05	-1.76473	-1.13552
170394069	rs140730145	4.22663e-09	-1.18451	-1.87101e-10	0.00022841	-1.1931	-1.87101e-10	0.000305664	-1.37249	-1.87101e-10
170394446	rs77104815	1.64762e-08	-0.15093	0.326932	4.09546e-05	-1.7721	-1.13968	6.68549e-05	-1.75984	-1.13261
170395385	rs59967290	1.79981e-08	-0.0465569	0.310904	4.12681e-05	-1.76795	-1.13621	6.78349e-05	-1.74893	-1.12897
170395768	rs72973067	1.83708e-08	-0.0329343	0.317782	4.12378e-05	-1.76718	-1.13771	6.78389e-05	-1.7473	-1.13055
170396054	rs9968532	2.33958e-07	1.9218	0.907419	4.70081e-05	-1.60851	-1.16542	7.33412e-05	-1.63913	-1.16072
170396493	rs59541420	1.46187e-08	-0.277108	0.333494	4.06107e-05	-1.77286	-1.14735	6.57823e-05	-1.76824	-1.14039
170397152	rs77690502	1.69178e-08	-0.124486	0.326932	4.09855e-05	-1.77135	-1.13968	6.70214e-05	-1.75735	-1.13261
170397539	rs72973071	1.46021e-08	-0.277108	0.332355	4.08761e-05	-1.77286	-1.14083	6.62157e-05	-1.76824	-1.13382
170398454	rs34099167	1.95325e-08	0.0207191	0.325443	4.13144e-05	-1.76367	-1.13936	6.81896e-05	-1.74041	-1.13228
170398717	rs67794467	9.65649e-08	1.18499	0.759312	4.21643e-05	-1.73467	-1.14799	6.69049e-05	-1.74941	-1.1423
170398843	rs6857243	0.00662802	10.0365	3.04439	4.99547e-05	-1.56149	-1.15164	7.57399e-05	-1.6147	-1.15297
170399326	rs59403226	1.66951e-08	-0.137735	0.326932	4.09689e-05	-1.77175	-1.13968	6.69363e-05	-1.75862	-1.13261
170400075	rs17627330	4.41092e-09	-1.14183	-1.87101e-10	0.000149201	-1.61895	-1.87101e-10	0.000228419	-1.6638	-1.87101e-10
170401091	rs17627342	2.61287e-09	-1.66547	-1.87101e-10	0.000232841	-1.17389	-1.87101e-10	0.000404646	-1.09197	-1.87101e-10
170401426	rs12650025	0.00798668	10.2239	3.04346	5.07035e-05	-1.54539	-1.15285	7.68997e-05	-1.59774	-1.15474
170402008	rs28850025	8.62162e-08	1.14659	0.684348	4.26009e-05	-1.73287	-1.1395	6.75855e-05	-1.7475	-1.13409
170402031	rs72691080	3.50707e-09	-0.500402	-0.870735	4.45834e-05	-1.61749	-1.20939	6.46748e-05	-1.71634	-1.20927
170402282	rs57818220	1.85304e-08	-0.0465569	0.340054	4.10113e-05	-1.76795	-1.14245	6.73922e-05	-1.74893	-1.13552
170402541	rs10023117	3.50707e-09	-0.500402	-0.870735	4.45834e-05	-1.61749	-1.20939	6.46748e-05	-1.71634	-1.20927
170402547	rs114907386	1.15707e-08	-0.177445	-1.87101e-10	0.000315756	-0.869274	-1.87101e-10	0.000519419	-0.84227	-1.87101e-10
170402654	rs76568960	1.50489e-09	-1.26902	-0.948181	5.90031e-05	-1.72431	-0.822345	9.21559e-05	-1.73635	-0.835149
170402716	rs11733461	2.00618e-07	1.76807	0.907419	4.56367e-05	-1.63811	-1.16542	7.13246e-05	-1.66702	-1.16072
170403114	rs6836768	2.73131e-09	-1.62114	-1.87101e-10	0.000278356	-0.995343	-1.87101e-10	0.000550792	-0.783622	-1.87101e-10
170403205	rs7674548	0.00805656	10.2197	3.05638	5.06474e-05	-1.548	-1.15135	7.67395e-05	-1.6013	-1.15326
170403308	rs79664434	5.8191e-08	1.43781	-1.87101e-10	0.000143847	-1.65549	-1.87101e-10	0.00025071	-1.57068	-1.87101e-10
170403467	rs11733685	3.50707e-09	-0.500402	-0.870735	4.45834e-05	-1.61749	-1.20939	6.46748e-05	-1.71634	-1.20927
170404125	rs116613993	3.13861e-09	-1.48214	-1.87101e-10	0.000128013	-1.77211	-1.87101e-10	0.00020735	-1.76057	-1.87101e-10
170405144	rs67414895	9.26377e-08	1.12494	0.777839	4.1999e-05	-1.73537	-1.15122	6.66738e-05	-1.74949	-1.14568
170405343	rs66464570	9.46655e-08	1.14659	0.777839	4.21044e-05	-1.73287	-1.15122	6.68067e-05	-1.7475	-1.14568
170405365	rs11945875	9.46655e-08	1.14659	0.777839	4.21044e-05	-1.73287	-1.15122	6.68067e-05	-1.7475	-1.14568
170405433	rs56923491	1.04334e-08	-1.31628e-10	-0.280907	0.000395047	-1.31628e-10	-0.645238	0.000631475	-1.31628e-10	-0.646922
170405460	rs11936564	1.93309e-07	1.72231	0.916066	4.51801e-05	-1.64693	-1.16666	7.06783e-05	-1.67481	-1.16203
170405840	rs74456828	8.22497e-09	-0.518742	-1.87101e-10	0.00108578	0.365808	-1.87101e-10	0.00237065	0.675939	-1.87101e-10
170406047	rs62334476	2.94126e-09	-1.54708	-1.87101e-10	0.0003156	-0.869767	-1.87101e-10	0.00058003	-0.731899	-1.87101e-10
170406542	rs28735373	3.50116e-09	-0.500402	-0.87242	4.45811e-05	-1.61749	-1.20944	6.46709e-05	-1.71634	-1.20933
170406926	rs72691085	3.46811e-09	-0.509888	-0.87242	4.4434e-05	-1.6208	-1.20944	6.45424e-05	-1.71832	-1.20933
170407309	rs3924132	9.26377e-08	1.12494	0.777839	4.1999e-05	-1.73537	-1.15122	6.66738e-05	-1.74949	-1.14568
170407369	rs17054971	3.50116e-09	-0.500402	-0.87242	4.45811e-05	-1.61749	-1.20944	6.46709e-05	-1.71634	-1.20933
170408048	rs6553440	0.00714773	10.1129	3.04346	4.99453e-05	-1.56046	-1.15285	7.58921e-05	-1.61093	-1.15474
170408300	rs9994855	3.50116e-09	-0.500402	-0.87242	4.45811e-05	-1.61749	-1.20944	6.46709e-05	-1.71634	-1.20933
170409060	rs28877293	9.34161e-08	1.12494	0.786206	4.19392e-05	-1.73537	-1.15265	6.65744e-05	-1.74949	-1.14717
170410589	rs75913865	2.74143e-09	-1.61744	-1.87101e-10	0.000217931	-1.24006	-1.87101e-10	0.000363223	-1.19996	-1.87101e-10
170410839	rs28570980	1.77575e-07	1.69163	0.861846	4.52538e-05	-1.65172	-1.16023	7.1043e-05	-1.67641	-1.15529
170411433	rs62334479	2.5126e-09	-1.7046	-1.87101e-10	0.000203666	-1.30776	-1.87101e-10	0.00035327	-1.22775	-1.87101e-10
170411708	rs72973095	1.47755e-08	-0.302441	0.369493	4.05841e-05	-1.77245	-1.14842	6.56021e-05	-1.76958	-1.14179
170412167	rs139659734	2.49972e-09	-1.70974	-1.87101e-10	0.000149579	-1.61642	-1.87101e-10	0.000233927	-1.63997	-1.87101e-10
170412186	rs10004634	8.42655e-08	1.092	0.716058	4.23399e-05	-1.73846	-1.14005	6.73782e-05	-1.75065	-1.13401
170412951	rs148619434	5.08673e-09	-0.999282	-1.87101e-10	0.000141001	-1.67547	-1.87101e-10	0.000250055	-1.5733	-1.87101e-10
170413168	rs151330289	3.13283e-09	-1.48398	-1.87101e-10	0.000129055	-1.76401	-1.87101e-10	0.000207382	-1.76042	-1.87101e-10
170413285	rs58180406	1.59325e-08	-0.234843	0.377288	4.0497e-05	-1.77308	-1.14994	6.57608e-05	-1.76556	-1.1434
170413512	rs79559959	2.879e-09	-1.56847	-1.87101e-10	0.00013337	-1.73112	-1.87101e-10	0.000206587	-1.76426	-1.87101e-10
170414395	rs28582197	2.85388e-09	-0.671858	-0.905378	4.22861e-05	-1.67018	-1.20961	6.29225e-05	-1.74341	-1.20966
170414489	rs61168726	1.86956e-08	-0.0601246	0.362494	4.07948e-05	-1.76866	-1.14703	6.69627e-05	-1.75051	-1.14033
170414932	rs4317165	1.70039e-08	-0.16407	0.371593	4.05696e-05	-1.7724	-1.14883	6.61383e-05	-1.761	-1.14223
170416058	rs11934954	2.01409e-08	0.0207191	0.356117	4.10515e-05	-1.76367	-1.14575	6.7734e-05	-1.74041	-1.13899
170416325	rs143607820	6.33199e-09	-1.31628e-10	-0.780303	0.00028308	-1.31628e-10	-0.978513	0.000448614	-1.31628e-10	-0.988817
170416673	rs149247596	3.7978e-08	1.01109	-1.87101e-10	0.000444859	-0.526485	-1.87101e-10	0.000590103	-0.714683	-1.87101e-10
170417854	rs560432872	4.39214e-09	-1.31628e-10	-1.1461	0.000299525	-1.31628e-10	-0.922044	0.000476364	-1.31628e-10	-0.928798
170418902	rs7667964	3.4708e-09	-0.500402	-0.881129	4.45719e-05	-1.61749	-1.20965	6.46548e-05	-1.71634	-1.20958
170419112	rs13435313	3.33267e-06	4.9006	0.585009	0.000100325	-1.35683	-0.658992	0.000167199	-1.34184	-0.633952
170419634	rs28831525	9.59809e-08	1.12494	0.813292	4.1752e-05	-1.73537	-1.15712	6.6263e-05	-1.74949	-1.15186
170420551	rs111962412	1.4839e-08	-0.315025	0.386368	4.04632e-05	-1.77216	-1.15169	6.53379e-05	-1.77017	-1.14524
170420761	rs112919360	4.05768e-09	-1.22531	-1.87101e-10	0.000128073	-1.77165	-1.87101e-10	0.000215788	-1.72068	-1.87101e-10
170420926	rs10023872	3.48563e-09	-0.500402	-0.876866	4.45758e-05	-1.61749	-1.20956	6.46618e-05	-1.71634	-1.20947
170421410	rs7682077	9.59809e-08	1.12494	0.813292	4.1752e-05	-1.73537	-1.15712	6.6263e-05	-1.74949	-1.15186
170421419	rs11943465	1.89158e-08	-0.0722886	0.386368	4.05809e-05	-1.76926	-1.15169	6.65432e-05	-1.75189	-1.14524
170422462	rs72691094	0.0118809	10.7068	2.95771	4.88871e-05	-1.57173	-1.163	7.47998e-05	-1.61588	-1.16429
170422558	rs62334480	0.010932	10.5967	2.98459	4.84682e-05	-1.58322	-1.16011	7.43437e-05	-1.62484	-1.16144
170423119	rs11732275	3.43086e-09	-0.500402	-0.892705	4.45676e-05	-1.61749	-1.20974	6.46448e-05	-1.71634	-1.20974
170423192	rs72974708	1.91473e-08	-0.0601246	0.386368	4.06052e-05	-1.76866	-1.15169	6.66349e-05	-1.75051	-1.14524
170423250	rs72974709	1.86628e-08	-0.0857521	0.386368	4.05561e-05	-1.76987	-1.15169	6.64448e-05	-1.75337	-1.14524
170424219	rs11734380	3.48894e-09	-0.482276	-0.894044	4.48529e-05	-1.61112	-1.20974	6.48957e-05	-1.71246	-1.20974
170424404	rs6811876	9.13874e-08	1.10337	0.785821	4.18404e-05	-1.7378	-1.15258	6.6452e-05	-1.7514	-1.1471
170425384	rs72691096	3.42119e-09	-0.500402	-0.895528	4.45679e-05	-1.61749	-1.20973	6.46444e-05	-1.71634	-1.20974
170425867	rs11946538	2.04037e-08	-0.0192567	0.409058	4.0527e-05	-1.76636	-1.15592	6.66642e-05	-1.74561	-1.14971
170426511	rs7690821	1.14708e-07	1.27212	0.844357	4.1616e-05	-1.72474	-1.17101	6.57734e-05	-1.74158	-1.16719
170427223	rs112904743	4.08538e-09	-1.2185	-1.87101e-10	0.00012812	-1.77128	-1.87101e-10	0.000216246	-1.71856	-1.87101e-10
170427420	rs72974717	1.5061e-08	-0.315025	0.401215	4.03505e-05	-1.77216	-1.15448	6.51459e-05	-1.77017	-1.14818
170427619	rs12331199	2.00538e-07	1.72231	0.952781	4.49527e-05	-1.64693	-1.1717	7.03033e-05	-1.67481	-1.16735
170427848	rs58602886	1.8544e-08	-0.0991606	0.393392	4.04795e-05	-1.77043	-1.15302	6.62572e-05	-1.75479	-1.14664
170428331	rs6855803	9.39516e-08	1.12134	0.795525	4.22094e-05	-1.72739	-1.15421	6.68517e-05	-1.7437	-1.14881
170428843	rs17054977	1.48921e-08	-0.326303	0.401215	4.03628e-05	-1.77186	-1.15448	6.51144e-05	-1.77065	-1.14818
170428901	rs33933790	8.40877e-08	1.80594	-1.87101e-10	0.000298997	-0.923809	-1.87101e-10	0.000501623	-0.87713	-1.87101e-10
170429359	rs66509122	2.07424e-07	1.74635	0.962497	4.51024e-05	-1.64233	-1.17298	7.04947e-05	-1.67075	-1.1687
170429402	rs17544885	2.50677e-09	-0.582383	-1.12454	4.82849e-05	-1.61108	-1.13605	6.98442e-05	-1.71115	-1.13757
170429723	rs114868487	4.34844e-09	-1.1561	-1.87101e-10	0.000159183	-1.55419	-1.87101e-10	0.000246531	-1.58749	-1.87101e-10
170430263	rs60370426	1.90491e-08	-0.0722886	0.393392	4.0527e-05	-1.76926	-1.15302	6.64499e-05	-1.75189	-1.14664
170430489	rs17659247	1.87189e-08	-0.112514	0.416133	4.02902e-05	-1.77094	-1.1572	6.58748e-05	-1.75616	-1.15106
170430739	rs12331980	3.45854e-09	-0.482276	-0.902795	4.48567e-05	-1.61112	-1.20966	6.48983e-05	-1.71246	-1.2097
170432227	rs6829886	9.30802e-08	1.12134	0.786206	4.22754e-05	-1.72739	-1.15265	6.69613e-05	-1.7437	-1.14717
170432451	rs6825023	3.45347e-09	-0.482276	-0.904261	4.48579e-05	-1.61112	-1.20963	6.48996e-05	-1.71246	-1.20968
170432826	rs28703145	3.45347e-09	-0.482276	-0.904261	4.48579e-05	-1.61112	-1.20963	6.48996e-05	-1.71246	-1.20968
170433850	rs28803273	3.42063e-09	-0.491832	-0.904261	4.47068e-05	-1.61449	-1.20963	6.47662e-05	-1.71451	-1.20968
170434337	rs73864703	1.57152e-08	-0.264681	0.393392	4.03853e-05	-1.77276	-1.15302	6.57062e-05	-1.76314	-1.14664
170434850	rs151161684	4.22365e-09	-1.31628e-10	-1.18522	0.000262085	-1.31628e-10	-1.05557	0.00042025	-1.31628e-10	-1.05413
170435017	rs114673275	4.03495e-09	-1.23092	-1.87101e-10	0.00042997	-0.560529	-1.87101e-10	0.000717028	-0.519864	-1.87101e-10
170435190	rs11132806	9.39516e-08	1.12134	0.795525	4.22094e-05	-1.72739	-1.15421	6.68517e-05	-1.7437	-1.14881
170435429	rs11132807	1.47762e-08	-0.319267	0.386368	4.04269e-05	-1.77306	-1.15169	6.55379e-05	-1.76711	-1.14524
170436385	rs7669099	1.26672e-07	1.42016	0.795525	4.35355e-05	-1.69645	-1.15421	6.86178e-05	-1.71762	-1.14881
170436564	rs28865705	1.9579e-07	1.69834	0.952781	4.475e-05	-1.65145	-1.1717	7.00239e-05	-1.6788	-1.16735
170442694	rs34335628	2.83587e-09	-1.58357	-1.87101e-10	0.000296507	-0.932173	-1.87101e-10	0.000569955	-0.749423	-1.87101e-10
170443356	rs72692903	2.50129e-09	-0.582383	-1.12673	4.83848e-05	-1.61108	-1.13398	6.99872e-05	-1.71115	-1.13552
170443793	rs67022599	2.81466e-09	-1.59107	-1.87101e-10	0.00029183	-0.948071	-1.87101e-10	0.00056004	-0.766971	-1.87101e-10
170443810	rs75589929	1.11181e-08	-0.217346	-1.87101e-10	0.000355912	-0.749559	-1.87101e-10	0.000568415	-0.752128	-1.87101e-10
170444389	rs115468066	2.48322e-09	-1.71636	-1.87101e-10	0.000128317	-1.76974	-1.87101e-10	0.000205001	-1.77196	-1.87101e-10
170445400	rs60522663	1.24404e-08	-0.306701	0.201731	4.13111e-05	-1.77308	-1.13003	6.72824e-05	-1.76628	-1.1198
170445567	rs10024319	3.36624e-09	-0.500402	-0.91172	4.45716e-05	-1.61749	-1.20965	6.465e-05	-1.71634	-1.20966
170445599	rs34413230	2.81466e-09	-1.59107	-1.87101e-10	0.00029183	-0.948071	-1.87101e-10	0.00056004	-0.766971	-1.87101e-10
170445852	rs138269399	4.20801e-09	-1.31628e-10	-1.18893	0.00022497	-1.31628e-10	-1.20828	0.000359689	-1.31628e-10	-1.20974
170446370	rs7654677	3.41115e-09	-0.491832	-0.907034	4.47095e-05	-1.61449	-1.20957	6.47692e-05	-1.71451	-1.20964
170447306	rs10006588	2.84169e-09	-0.674685	-0.906834	4.21152e-05	-1.67426	-1.20957	6.26312e-05	-1.74808	-1.20964
170448305	rs74637106	1.03655e-08	-0.549543	0.262114	4.16753e-05	-1.76934	-1.12499	6.69992e-05	-1.77306	-1.11724
170448464	rs6553441	0.0105856	10.2822	3.26685	5.26628e-05	-1.5373	-1.12303	7.97579e-05	-1.59062	-1.12536
170449161	rs10428434	1.50985e-08	-0.326303	0.414982	4.02614e-05	-1.77186	-1.15699	6.49417e-05	-1.77065	-1.15084
170449879	rs10012920	3.36784e-09	-0.500402	-0.911242	4.45805e-05	-1.61749	-1.20945	6.46574e-05	-1.71634	-1.20954
170450913	rs4379028	1.8298e-08	-0.112514	0.393392	4.0459e-05	-1.77094	-1.15302	6.61664e-05	-1.75616	-1.14664
170451334	rs35460653	2.9745e-06	4.66303	0.708884	0.000104837	-1.41455	-0.557285	0.000174995	-1.40063	-0.529592
170451435	rs6856378	1.01853e-07	1.18432	0.813292	4.24336e-05	-1.71918	-1.15712	6.70928e-05	-1.73704	-1.15186
170451843	rs10019141	9.88154e-08	1.09978	0.867555	4.15253e-05	-1.73006	-1.16788	6.57606e-05	-1.74583	-1.16313
170452220	rs28744483	3.31848e-09	-0.512428	-0.913983	4.42677e-05	-1.62463	-1.20936	6.47491e-05	-1.715	-1.20946
170452725	rs11936957	9.21297e-08	1.10337	0.793911	4.1659e-05	-1.7378	-1.15693	6.61665e-05	-1.7514	-1.15141
170452770	rs11941560	1.89619e-08	-0.0768787	0.393392	4.06845e-05	-1.76538	-1.15302	6.69413e-05	-1.74452	-1.14664
170453331	rs71622347	2.85696e-09	-1.57616	-1.87101e-10	0.000301146	-0.916648	-1.87101e-10	0.000579798	-0.732301	-1.87101e-10
170453341	rs28417482	3.33054e-09	-0.509888	-0.912895	4.44358e-05	-1.6208	-1.2094	6.45319e-05	-1.71832	-1.2095
170453959	rs112704865	3.33054e-09	-0.509888	-0.912895	4.44358e-05	-1.6208	-1.2094	6.45319e-05	-1.71832	-1.2095
170455221	rs10028850	3.37154e-09	-0.500402	-0.910145	4.4579e-05	-1.61749	-1.20949	6.46557e-05	-1.71634	-1.20957
170456047	rs56076741	1.57625e-08	-0.277339	0.409058	4.02619e-05	-1.77292	-1.15592	6.54397e-05	-1.76415	-1.14971
170456754	rs13119871	2.85307e-06	4.67133	0.658905	0.000103961	-1.39394	-0.586293	0.000173774	-1.37801	-0.559217
170456995	rs190888366	6.25778e-09	-1.31628e-10	-0.792091	0.00042947	-1.31628e-10	-0.561692	0.000682534	-1.31628e-10	-0.569168
170458248	rs17054992	3.36666e-09	-0.500402	-0.911594	4.4581e-05	-1.61749	-1.20944	6.4658e-05	-1.71634	-1.20953
170459833	rs17054997	2.89409e-09	-1.56325	-1.87101e-10	0.000309297	-0.88994	-1.87101e-10	0.000597109	-0.702879	-1.87101e-10
170460665	rs61651883	1.6e-08	-0.277339	0.424014	4.01539e-05	-1.77292	-1.15861	6.52541e-05	-1.76415	-1.15254
170460929	rs17054999	3.31192e-09	-0.509888	-0.9185	4.44455e-05	-1.6208	-1.20918	6.45441e-05	-1.71832	-1.20931
170461196	rs55812407	3.39122e-09	-0.491832	-0.912895	4.47171e-05	-1.61449	-1.2094	6.47782e-05	-1.71451	-1.2095
170461459	rs56347788	2.52438e-09	-0.557032	-1.14289	4.96882e-05	-1.60164	-1.11683	7.16059e-05	-1.70526	-1.11854
170462145	rs11732322	3.38633e-09	-0.491832	-0.914338	4.47194e-05	-1.61449	-1.20935	6.4781e-05	-1.71451	-1.20945
170462269	rs9997321	9.65301e-08	1.10337	0.840568	4.14725e-05	-1.7378	-1.16142	6.58392e-05	-1.7514	-1.15637
170462979	rs11722114	1.99442e-07	1.69834	0.971261	4.46424e-05	-1.65145	-1.17411	6.9846e-05	-1.6788	-1.16989
170463053	rs114452695	1.02887e-08	-0.294873	-1.87101e-10	0.000222592	-1.2189	-1.87101e-10	0.000416575	-1.06291	-1.87101e-10
170463055	rs17055003	2.90986e-09	-1.55781	-1.87101e-10	0.000312754	-0.878827	-1.87101e-10	0.000604457	-0.69065	-1.87101e-10
170463061	rs143936453	4.1921e-09	-1.31628e-10	-1.19271	0.000242522	-1.31628e-10	-1.13315	0.000390582	-1.31628e-10	-1.12734
170463293	rs60207859	1.51539e-08	-0.338781	0.431124	4.0162e-05	-1.77147	-1.15985	6.47141e-05	-1.77114	-1.15387
170463895	rs58691417	3.38195e-09	-0.491832	-0.915633	4.47215e-05	-1.61449	-1.2093	6.47838e-05	-1.71451	-1.20941
170464420	rs114967134	5.54034e-09	-1.31628e-10	-0.91386	0.000252515	-1.31628e-10	-1.09277	0.000408992	-1.31628e-10	-1.08129
170464440	rs11931954	1.93788e-08	-0.0857521	0.424014	4.02764e-05	-1.76987	-1.15861	6.59613e-05	-1.75337	-1.15254
170464484	rs34587213	2.73798e-06	4.86239	0.426665	8.74269e-05	-1.43626	-0.717184	0.000146765	-1.41306	-0.693085
170465073	rs13434679	3.3771e-09	-0.491832	-0.917068	4.47241e-05	-1.61449	-1.20924	6.4787e-05	-1.71451	-1.20936
170465191	rs148033222	9.73138e-08	1.95202	-1.87101e-10	0.00032129	-0.8519	-1.87101e-10	0.000540054	-0.803311	-1.87101e-10
170465276	rs141704121	2.9112e-09	-1.55735	-1.87101e-10	0.000160051	-1.54875	-1.87101e-10	0.000228877	-1.66179	-1.87101e-10
170467206	rs62334503	0.0102133	10.4827	3.0306	4.8133e-05	-1.59712	-1.15316	7.3911e-05	-1.63708	-1.15503
170467340	rs11729737	3.37227e-09	-0.491832	-0.9185	4.47268e-05	-1.61449	-1.20918	6.47905e-05	-1.71451	-1.20931
170467476	rs140743996	4.22219e-09	-1.18556	-1.87101e-10	0.000128191	-1.77072	-1.87101e-10	0.000205382	-1.77011	-1.87101e-10
170467823	rs11730723	3.3771e-09	-0.491832	-0.917068	4.47241e-05	-1.61449	-1.20924	6.4787e-05	-1.71451	-1.20936
170467876	rs111910453	9.39327e-08	1.10337	0.813292	4.16509e-05	-1.7378	-1.15712	6.61366e-05	-1.7514	-1.15186
170467992	rs142363895	2.96821e-08	-1.31628e-10	0.764627	0.00081013	-1.31628e-10	0.0729518	0.00127155	-1.31628e-10	0.0530104
170468218	rs4431184	9.39327e-08	1.10337	0.813292	4.16509e-05	-1.7378	-1.15712	6.61366e-05	-1.7514	-1.15186
170468346	rs13111156	3.35602e-09	-1.41516	-1.87101e-10	0.000410525	-0.606806	-1.87101e-10	0.000813869	-0.39318	-1.87101e-10
170468771	rs113687415	2.86751e-09	-0.427074	-1.1454	5.24381e-05	-1.55079	-1.11382	7.4245e-05	-1.67205	-1.11556
170469213	rs112434773	3.39109e-09	-0.482276	-0.922489	4.48865e-05	-1.61112	-1.20899	6.49348e-05	-1.71246	-1.20914
170470153	rs59189423	1.8587e-08	-0.112514	0.409058	4.03418e-05	-1.77094	-1.15592	6.5964e-05	-1.75616	-1.14971
170470545	rs11725103	3.38985e-09	-0.482276	-0.922855	4.48873e-05	-1.61112	-1.20897	6.49359e-05	-1.71246	-1.20912
170471057	rs114979117	2.57478e-09	-1.68015	-1.87101e-10	0.000144793	-1.64894	-1.87101e-10	0.000217061	-1.7148	-1.87101e-10
170471183	rs10001274	6.54639e-08	0.461028	1.09455	3.98139e-05	-1.75558	-1.18445	6.57404e-05	-1.72865	-1.18062
170471210	rs116276695	7.08291e-09	-0.668232	-1.87101e-10	0.000220682	-1.22752	-1.87101e-10	0.000360858	-1.2065	-1.87101e-10
170471723	rs78132061	4.1273e-09	-1.31628e-10	-1.20829	0.000228037	-1.31628e-10	-1.19474	0.000364433	-1.31628e-10	-1.19664
170472044	rs28489925	3.30647e-09	-0.500402	-0.929635	4.46195e-05	-1.61749	-1.20858	6.47078e-05	-1.71634	-1.20876
170472932	rs140838582	2.11227e-08	-1.31628e-10	0.424429	0.000836608	-1.31628e-10	0.105112	0.00137005	-1.31628e-10	0.127625
170473757	rs4296648	0.00908031	10.474	2.92172	4.78894e-05	-1.59024	-1.16511	7.3414e-05	-1.63209	-1.16677
170473829	rs117425210	5.36679e-09	-1.31628e-10	-0.945686	0.000244462	-1.31628e-10	-1.12518	0.000394434	-1.31628e-10	-1.11753
170474128	rs137896837	2.99597e-09	-1.52865	-1.87101e-10	0.000155625	-1.57679	-1.87101e-10	0.000225959	-1.67463	-1.87101e-10
170474244	rs7687728	0.00998233	10.474	3.01643	4.83864e-05	-1.59024	-1.15478	7.41622e-05	-1.63209	-1.15663
170474654	rs115544526	5.69778e-09	-0.885841	-1.87101e-10	0.000164775	-1.51966	-1.87101e-10	0.000256605	-1.54744	-1.87101e-10
170474693	rs7693196	1.82152e-08	-0.11705	0.393392	4.05836e-05	-1.76786	-1.15302	6.66072e-05	-1.74952	-1.14664
170474755	rs76203743	4.98094e-09	-1.31628e-10	-1.0203	0.000254839	-1.31628e-10	-1.08361	0.000412118	-1.31628e-10	-1.07367
170475074	rs72692926	9.58161e-08	1.93651	-1.87101e-10	0.000318824	-0.859605	-1.87101e-10	0.000535801	-0.811217	-1.87101e-10
170475354	rs116358199	9.95201e-09	-0.632458	0.304315	4.13122e-05	-1.76834	-1.13475	6.63198e-05	-1.77305	-1.12745
170475356	rs72692928	3.35285e-09	-0.491832	-0.924274	4.47395e-05	-1.61449	-1.2089	6.48069e-05	-1.71451	-1.20905
170475385	rs112602996	2.35391e-09	-0.631331	-1.13851	4.81147e-05	-1.62881	-1.12185	7.00745e-05	-1.72191	-1.12351
170475670	rs34829072	2.93289e-09	-1.54993	-1.87101e-10	0.000317795	-0.862836	-1.87101e-10	0.000615181	-0.673063	-1.87101e-10
170475862	rs72974737	1.87086e-08	-0.0903239	0.393392	4.06487e-05	-1.76626	-1.15302	6.68261e-05	-1.74624	-1.14664
170476233	rs10024935	3.32606e-09	-0.491832	-0.932295	4.47618e-05	-1.61449	-1.2084	6.48363e-05	-1.71451	-1.2086
170476572	rs10027406	8.91598e-08	1.07831	0.786206	4.20534e-05	-1.73265	-1.15265	6.66812e-05	-1.74789	-1.14717
170477125	rs34540355	3.8029e-09	-1.29015	-1.87101e-10	0.000128026	-1.77201	-1.87101e-10	0.000204979	-1.77207	-1.87101e-10
170477451	rs10028237	3.32143e-09	-0.491832	-0.93369	4.47662e-05	-1.61449	-1.2083	6.48423e-05	-1.71451	-1.20851
170477524	rs10022807	3.32143e-09	-0.491832	-0.93369	4.47662e-05	-1.61449	-1.2083	6.48423e-05	-1.71451	-1.20851
170477843	rs12504510	2.61374e-06	4.75546	0.487162	8.82775e-05	-1.46001	-0.683746	0.00014819	-1.43763	-0.658852
170478412	rs11943164	1.00266e-08	-0.632458	0.311783	4.1244e-05	-1.76834	-1.1364	6.62052e-05	-1.77305	-1.12918
170478451	rs11728394	3.32143e-09	-0.491832	-0.93369	4.47662e-05	-1.61449	-1.2083	6.48423e-05	-1.71451	-1.20851
170478457	rs114964145	3.24178e-09	-1.4498	-1.87101e-10	0.000127889	-1.77308	-1.87101e-10	0.000206176	-1.76625	-1.87101e-10
170478577	rs6818590	1.81401e-08	-0.129005	0.401215	4.04981e-05	-1.76851	-1.15448	6.64111e-05	-1.75093	-1.14818
170479397	rs28650100	3.32143e-09	-0.491832	-0.93369	4.47662e-05	-1.61449	-1.2083	6.48423e-05	-1.71451	-1.20851
170479434	rs72974740	1.62039e-08	-0.264681	0.424014	4.01602e-05	-1.77276	-1.15861	6.53196e-05	-1.76314	-1.15254
170479484	rs28545308	3.32143e-09	-0.491832	-0.93369	4.47662e-05	-1.61449	-1.2083	6.48423e-05	-1.71451	-1.20851
170479596	rs59580257	1.83583e-08	-0.11705	0.401215	4.05244e-05	-1.76786	-1.15448	6.65046e-05	-1.74952	-1.14818
170479724	rs72692934	3.32143e-09	-0.491832	-0.93369	4.47662e-05	-1.61449	-1.2083	6.48423e-05	-1.71451	-1.20851
170479750	rs78243998	2.46021e-09	-1.72567	-1.87101e-10	0.000170541	-1.48526	-1.87101e-10	0.000295898	-1.40496	-1.87101e-10
170479800	rs72692936	3.32143e-09	-0.491832	-0.93369	4.47662e-05	-1.61449	-1.2083	6.48423e-05	-1.71451	-1.20851
170480888	rs35867013	2.13572e-06	4.63028	0.410359	8.49713e-05	-1.48334	-0.698588	0.00014152	-1.46678	-0.67576
170481414	rs10016460	3.18256e-09	-0.537194	-0.931037	4.4061e-05	-1.63018	-1.20849	6.42261e-05	-1.72389	-1.20868
170482883	rs56064008	1.33734e-08	-0.0326508	-1.87101e-10	0.000128085	-1.77155	-1.87101e-10	0.000205717	-1.76848	-1.87101e-10
170483956	rs72692941	3.30184e-09	-0.500402	-0.931037	4.46236e-05	-1.61749	-1.20849	6.47133e-05	-1.71634	-1.20868
170483960	rs57526222	1.65204e-08	-0.260361	0.439042	4.00449e-05	-1.77302	-1.16122	6.48724e-05	-1.76724	-1.15532
170484383	rs11943094	1.63265e-07	1.51668	0.952781	4.33397e-05	-1.68347	-1.1717	6.80971e-05	-1.7067	-1.16735
170484963	rs10026242	2.96855e-09	-0.608208	-0.929635	4.30356e-05	-1.65364	-1.20858	6.33705e-05	-1.73722	-1.20876
170485314	rs115520737	1.48062e-09	-1.53861	-0.694849	7.7435e-05	-1.75154	-0.52326	0.000120774	-1.76072	-0.54034
170485397	rs144725987	2.60847e-09	-1.66715	-1.87101e-10	0.000142764	-1.66305	-1.87101e-10	0.000215001	-1.72434	-1.87101e-10
170485742	rs28708569	3.02467e-09	-0.590886	-0.928229	4.3273e-05	-1.64805	-1.20867	6.35616e-05	-1.73413	-1.20884
170485882	rs60121932	3.02467e-09	-0.590886	-0.928229	4.3273e-05	-1.64805	-1.20867	6.35616e-05	-1.73413	-1.20884
170486405	rs72692947	2.41494e-09	-0.599707	-1.14453	4.90061e-05	-1.61743	-1.11487	7.10465e-05	-1.71505	-1.1166
170486710	rs10032225	1.8712e-07	1.65305	0.952781	4.43775e-05	-1.65981	-1.1717	6.95117e-05	-1.68614	-1.16735
170486757	rs10032236	3.02042e-09	-0.590886	-0.929635	4.32769e-05	-1.64805	-1.20858	6.35668e-05	-1.73413	-1.20876
170487554	rs10520156	2.58397e-06	4.79223	0.438935	8.66504e-05	-1.45192	-0.710442	0.000145407	-1.42926	-0.686181
170488714	rs13327970	2.01398e-07	1.69834	0.981021	4.45873e-05	-1.65145	-1.17535	6.97548e-05	-1.6788	-1.1712
170488796	rs13327919	3.02042e-09	-0.590886	-0.929635	4.32769e-05	-1.64805	-1.20858	6.35668e-05	-1.73413	-1.20876
170489189	rs118093340	1.26825e-08	-1.31628e-10	-0.085692	0.00117391	-1.31628e-10	0.443855	0.00180622	-1.31628e-10	0.404014
170489304	rs34551530	3.59136e-09	-1.34739	-1.87101e-10	0.000462856	-0.486828	-1.87101e-10	0.000927086	-0.262933	-1.87101e-10
170489943	rs9998061	2.99296e-09	-0.600019	-0.929635	4.3149e-05	-1.651	-1.20858	6.34624e-05	-1.73577	-1.20876
170490066	rs111404214	1.71444e-08	-0.223289	0.439042	4.00444e-05	-1.77303	-1.16122	6.50356e-05	-1.76473	-1.15532
170490123	rs115793501	4.96514e-09	-1.02348	-1.87101e-10	0.000162892	-1.53116	-1.87101e-10	0.000271418	-1.49132	-1.87101e-10
170490325	rs13327988	3.02851e-09	-0.590886	-0.926961	4.32697e-05	-1.64805	-1.20874	6.35572e-05	-1.73413	-1.20891
170490351	rs13328016	8.9868e-08	1.04128	0.831141	4.12609e-05	-1.74437	-1.15996	6.56061e-05	-1.75648	-1.15483
170490455	rs76005534	2.00237e-08	-0.0601246	0.431124	4.02749e-05	-1.76866	-1.15985	6.60626e-05	-1.75051	-1.15387
170491546	rs184949722	2.12597e-08	0.00688208	0.424014	4.04874e-05	-1.76465	-1.15861	6.66986e-05	-1.74225	-1.15254
170492706	rs150747852	2.1859e-08	0.458697	-1.87101e-10	0.000444523	-0.527241	-1.87101e-10	0.000929687	-0.260131	-1.87101e-10
170492958	rs7692349	1.9061e-07	1.65305	0.971261	4.42709e-05	-1.65981	-1.17411	6.93352e-05	-1.68614	-1.16989
170492973	rs10019176	3.03279e-09	-0.590886	-0.925549	4.32661e-05	-1.64805	-1.20883	6.35524e-05	-1.73413	-1.20899
170494376	rs4440181	2.15559e-08	0.0207191	0.424014	4.0527e-05	-1.76367	-1.15861	6.68218e-05	-1.74041	-1.15254
170495000	rs10027897	3.00905e-09	-0.600019	-0.924274	4.31353e-05	-1.651	-1.2089	6.3444e-05	-1.73577	-1.20905
170495636	rs55724275	2.06674e-07	1.72231	0.982917	4.46405e-05	-1.64693	-1.17867	6.9768e-05	-1.67481	-1.17499
170496436	rs75142641	2.46108e-09	-1.72532	-1.87101e-10	0.000145887	-1.64141	-1.87101e-10	0.000222077	-1.69195	-1.87101e-10
170496454	rs7682772	2.14559e-08	-0.00689991	0.44698	4.02898e-05	-1.76557	-1.16257	6.63001e-05	-1.74404	-1.15675
170496573	rs67757785	3.00726e-09	-1.52489	-1.87101e-10	0.000334054	-0.812941	-1.87101e-10	0.000649823	-0.61828	-1.87101e-10
170496648	rs72692961	2.42462e-09	-0.599707	-1.14053	4.87354e-05	-1.61743	-1.12041	7.06051e-05	-1.71505	-1.12283
170497070	rs12512274	3.1582e-09	-0.499349	-0.976567	4.45641e-05	-1.62405	-1.20326	6.44317e-05	-1.72566	-1.20371
170497079	rs79394885	6.36044e-09	-0.77582	-1.87101e-10	0.00012856	-1.76785	-1.87101e-10	0.000207212	-1.76124	-1.87101e-10
170497564	rs28679431	3.00522e-09	-0.600019	-0.925549	4.31383e-05	-1.651	-1.20883	6.3448e-05	-1.73577	-1.20899
170498270	rs74557505	4.48938e-09	-1.1242	-1.87101e-10	0.000129261	-1.76241	-1.87101e-10	0.000223301	-1.68646	-1.87101e-10
170499133	rs36020763	2.87205e-09	-1.57089	-1.87101e-10	0.000304462	-0.905699	-1.87101e-10	0.000586836	-0.720234	-1.87101e-10
170499745	rs75442477	4.55976e-09	-1.31628e-10	-1.10865	0.000318184	-1.31628e-10	-0.861612	0.000507349	-1.31628e-10	-0.86578
170499801	rs66678120	2.87205e-09	-1.57089	-1.87101e-10	0.000304462	-0.905699	-1.87101e-10	0.000586836	-0.720234	-1.87101e-10
170500243	rs13102088	2.89409e-09	-1.56325	-1.87101e-10	0.000309297	-0.88994	-1.87101e-10	0.000597109	-0.702879	-1.87101e-10
170500855	rs112315151	2.21123e-08	0.0611574	0.409058	4.07637e-05	-1.76053	-1.15592	6.73916e-05	-1.73475	-1.14971
170501850	rs7665092	9.22785e-08	1.10337	0.795525	4.17723e-05	-1.7378	-1.15421	6.63387e-05	-1.7514	-1.14881
170501954	rs7670271	9.22785e-08	1.10337	0.795525	4.17723e-05	-1.7378	-1.15421	6.63387e-05	-1.7514	-1.14881
170501971	rs111989212	5.74968e-09	-0.876772	-1.87101e-10	0.000674078	-0.110897	-1.87101e-10	0.00142044	0.163741	-1.87101e-10
170503877	rs4342158	2.01722e-07	1.74635	0.934621	4.52028e-05	-1.64233	-1.17076	7.066e-05	-1.67075	-1.16636
170504900	rs35301337	2.7292e-06	4.86239	0.423456	8.72732e-05	-1.43626	-0.718944	0.000146501	-1.41306	-0.694888
170505218	rs115548276	5.02443e-09	-1.0116	-1.87101e-10	0.00016114	-1.54197	-1.87101e-10	0.000269817	-1.49724	-1.87101e-10
170505299	rs7661708	9.26377e-08	1.12494	0.777839	4.1999e-05	-1.73537	-1.15122	6.66738e-05	-1.74949	-1.14568
170506062	rs114820224	6.0885e-09	-0.819516	-1.87101e-10	0.000148819	-1.62151	-1.87101e-10	0.000287533	-1.43364	-1.87101e-10
170506178	rs55689209	2.17685e-08	0.0611574	0.393392	4.08822e-05	-1.76053	-1.15302	6.75983e-05	-1.73475	-1.14664
170506703	rs55679731	3.60088e-08	0.957845	-1.87101e-10	0.000130396	-1.75367	-1.87101e-10	0.000218076	-1.71014	-1.87101e-10
170506959	rs60579393	1.03726e-07	1.22963	0.786206	4.2478e-05	-1.72261	-1.15265	6.72631e-05	-1.7392	-1.14717
170507618	rs10007145	2.95284e-09	-0.608208	-0.934942	4.30515e-05	-1.65364	-1.20821	6.33921e-05	-1.73722	-1.20842
170508451	rs10007936	2.91809e-09	-0.617273	-0.937715	4.29364e-05	-1.65653	-1.20799	6.33049e-05	-1.73879	-1.20822
170508586	rs9993493	9.01848e-08	1.12494	0.751004	4.21974e-05	-1.73537	-1.14651	6.7003e-05	-1.74949	-1.14075
170509034	rs72974758	2.05732e-08	-0.00314205	0.401215	4.06274e-05	-1.76532	-1.15448	6.69026e-05	-1.74356	-1.14818
170509386	rs7699772	2.96519e-09	-0.600019	-0.938957	4.31786e-05	-1.651	-1.20789	6.35027e-05	-1.73577	-1.20813
170509412	rs7698452	2.96519e-09	-0.600019	-0.938957	4.31786e-05	-1.651	-1.20789	6.35027e-05	-1.73577	-1.20813
170509583	rs148867988	1.95602e-08	-1.31628e-10	0.347581	0.000780956	-1.31628e-10	0.0362747	0.00127815	-1.31628e-10	0.0581929
170511551	rs4235024	0.00707302	10.4242	2.72164	4.62634e-05	-1.60621	-1.18368	7.10851e-05	-1.64616	-1.18495
170512985	rs144719551	2.42256e-09	-1.74109	-1.87101e-10	0.000136109	-1.71079	-1.87101e-10	0.000220833	-1.69757	-1.87101e-10
170513036	rs7661340	2.89142e-09	-0.617273	-0.946895	4.29717e-05	-1.65653	-1.20717	6.33538e-05	-1.73879	-1.20745
170513508	rs6840797	8.92007e-08	1.16615	0.69882	4.28187e-05	-1.73054	-1.13673	6.79516e-05	-1.74564	-1.13055
170513822	rs72692987	2.92275e-09	-0.600019	-0.953372	4.32393e-05	-1.651	-1.20649	6.35869e-05	-1.73577	-1.2068
170514197	rs72692988	2.94957e-09	-0.590886	-0.953372	4.33674e-05	-1.64805	-1.20649	6.36915e-05	-1.73413	-1.2068
170514215	rs72692990	2.94957e-09	-0.590886	-0.953372	4.33674e-05	-1.64805	-1.20649	6.36915e-05	-1.73413	-1.2068
170514470	rs72692991	1.98606e-09	-0.783255	-1.15651	4.67979e-05	-1.67932	-1.09909	6.97019e-05	-1.7498	-1.10095
170514664	rs72974761	2.11908e-08	0.0784721	0.349179	4.12994e-05	-1.75906	-1.14433	6.83925e-05	-1.73222	-1.1375
170514866	rs4464523	1.97128e-08	-0.00849379	0.363845	4.08947e-05	-1.76595	-1.1473	6.70683e-05	-1.74865	-1.14062
170515126	rs4629400	9.03472e-08	1.18796	0.68978	4.30092e-05	-1.72788	-1.13495	6.82238e-05	-1.74349	-1.12869
170515429	rs72974765	2.14599e-08	0.0910878	0.349179	4.13456e-05	-1.75794	-1.14433	6.8522e-05	-1.73032	-1.1375
170516219	rs11725757	0.00831966	10.6522	2.65599	4.73165e-05	-1.57861	-1.18877	7.24664e-05	-1.62195	-1.18991
170516246	rs4619853	3.0203e-06	5.00388	0.383316	9.06369e-05	-1.4038	-0.713582	0.000152345	-1.37953	-0.689304
170516353	rs10016485	3.02314e-06	5.00388	0.384256	8.8245e-05	-1.4038	-0.740326	0.000148214	-1.37953	-0.716793
170516573	rs9312452	9.1518e-08	1.20986	0.680762	4.3205e-05	-1.72514	-1.13314	6.85041e-05	-1.74127	-1.12682
170516604	rs12507019	2.9231e-06	4.97023	0.384256	8.75574e-05	-1.41162	-0.740326	0.000147022	-1.38761	-0.716793
170516959	rs7687585	2.0937e-07	1.83851	0.87968	4.64725e-05	-1.62408	-1.1613	7.25333e-05	-1.65454	-1.1564
170516967	rs7682570	3.11255e-09	-0.519339	-0.971137	4.45246e-05	-1.62407	-1.20413	6.47255e-05	-1.72028	-1.20455
170518208	rs186330951	8.0446e-09	-1.31628e-10	-0.540916	0.000673037	-1.31628e-10	-0.112444	0.00107925	-1.31628e-10	-0.11096
170518527	rs10461329	1.85796e-08	-0.0676992	0.363845	4.07927e-05	-1.76844	-1.1473	6.69874e-05	-1.74986	-1.14062
170518773	rs116523146	2.06249e-08	0.0367373	0.363845	4.10369e-05	-1.76248	-1.1473	6.7772e-05	-1.73821	-1.14062
170519179	rs190846658	4.28173e-09	-1.17156	-1.87101e-10	0.000147052	-1.63346	-1.87101e-10	0.000225659	-1.67596	-1.87101e-10
170520056	rs76717142	2.97415e-09	-1.53596	-1.87101e-10	0.000128784	-1.7661	-1.87101e-10	0.000210374	-1.7461	-1.87101e-10
170520874	rs144621111	7.82971e-09	-1.31628e-10	-0.567992	0.00063369	-1.31628e-10	-0.172683	0.00101803	-1.31628e-10	-0.169358
170521123	rs72974770	1.89178e-08	-0.0419329	0.356117	4.09147e-05	-1.76701	-1.14575	6.73045e-05	-1.74677	-1.13899
170521730	rs62334509	3.89984e-08	1.0376	-1.87101e-10	0.000131345	-1.74642	-1.87101e-10	0.00022084	-1.69754	-1.87101e-10
170521885	rs58681170	2.17537e-08	0.11928	0.334585	4.15806e-05	-1.75531	-1.1413	6.90408e-05	-1.72596	-1.13432
170522045	rs72692999	2.77432e-09	-0.617273	-0.98824	4.32316e-05	-1.65653	-1.20114	6.37219e-05	-1.73879	-1.20166
170522100	rs57452030	1.9275e-08	-0.00314205	0.336036	4.11536e-05	-1.76532	-1.14161	6.78151e-05	-1.74356	-1.13464
170522432	rs58983987	2.17537e-08	0.11928	0.334585	4.15806e-05	-1.75531	-1.1413	6.90408e-05	-1.72596	-1.13432
170522547	rs17545118	2.76779e-09	-0.617273	-0.990595	4.3252e-05	-1.65653	-1.20067	6.3751e-05	-1.73879	-1.2012
170522973	rs4692570	0.00801326	10.767	2.50371	4.75436e-05	-1.56403	-1.19857	7.27134e-05	-1.60906	-1.19939
170523025	rs77826410	3.01747e-09	-1.5215	-1.87101e-10	0.000336285	-0.806285	-1.87101e-10	0.000654583	-0.610981	-1.87101e-10
170523918	rs4257622	2.94145e-09	-0.573432	-0.973584	4.37357e-05	-1.64233	-1.20375	6.40649e-05	-1.73091	-1.20418
170524244	rs6553444	2.7107e-09	-0.626301	-1.00241	4.3241e-05	-1.65938	-1.19807	6.38141e-05	-1.74033	-1.19867
170524303	rs57900656	2.18961e-08	0.133458	0.326932	4.17063e-05	-1.75391	-1.13968	6.93149e-05	-1.7237	-1.13261
170524350	rs72974774	2.18961e-08	0.133458	0.326932	4.17063e-05	-1.75391	-1.13968	6.93149e-05	-1.7237	-1.13261
170524424	rs149226628	2.3658e-09	-1.7648	-1.87101e-10	0.000158054	-1.56131	-1.87101e-10	0.000289489	-1.42686	-1.87101e-10
170524429	rs72974775	1.84666e-08	-0.0514429	0.341489	4.10149e-05	-1.76756	-1.14275	6.74386e-05	-1.74793	-1.13583
170524666	rs62334511	3.89436e-09	-1.26639	-1.87101e-10	0.000490314	-0.429197	-1.87101e-10	0.000907278	-0.284531	-1.87101e-10
170524831	rs72974776	2.21783e-08	0.146265	0.326932	4.17607e-05	-1.75261	-1.13968	6.94592e-05	-1.72163	-1.13261
170525492	rs28529722	2.69523e-09	-0.626301	-1.00813	4.33019e-05	-1.65938	-1.19666	6.39016e-05	-1.74033	-1.1973
170525543	rs4579081	8.55184e-08	1.20986	0.612958	4.38314e-05	-1.72514	-1.11875	6.95359e-05	-1.74127	-1.11187
170525701	rs12499239	0.00589643	10.4867	2.47726	4.61074e-05	-1.59329	-1.19998	7.09426e-05	-1.63236	-1.20075
170526383	rs10028880	2.68321e-09	-0.626301	-1.0126	4.33526e-05	-1.65938	-1.19549	6.39747e-05	-1.74033	-1.19616
170526514	rs115532888	2.37721e-09	-1.75999	-1.87101e-10	0.000153402	-1.59118	-1.87101e-10	0.000273135	-1.48501	-1.87101e-10
170526980	rs17055039	2.69841e-09	-0.617273	-1.01598	4.35169e-05	-1.65653	-1.19457	6.41313e-05	-1.73879	-1.19525
170527199	rs7688739	1.99191e-07	1.8875	0.780847	4.77211e-05	-1.614	-1.14487	7.44582e-05	-1.64553	-1.13922
170528472	rs12498978	0.0041151	10.2402	2.36405	4.44414e-05	-1.62511	-1.20497	6.85756e-05	-1.66154	-1.2055
170528678	rs7665948	8.22342e-08	1.25168	0.531972	4.47809e-05	-1.71971	-1.10275	7.09701e-05	-1.73682	-1.0959
170528804	rs56366216	2.64955e-09	-0.679281	-0.972246	4.21636e-05	-1.67309	-1.2096	6.28052e-05	-1.74529	-1.20965
170529388	rs62334513	2.61584e-09	-1.66433	-1.87101e-10	0.000233465	-1.17121	-1.87101e-10	0.000405802	-1.08911	-1.87101e-10
170529477	rs12054631	2.126e-08	0.160546	0.270362	4.23589e-05	-1.75111	-1.12696	7.05571e-05	-1.71927	-1.11929
170529767	rs148302840	6.73576e-09	-1.31628e-10	-0.718486	0.000501408	-1.31628e-10	-0.406823	0.000811398	-1.31628e-10	-0.396221
170530169	rs112174133	1.80043e-07	1.83851	0.72877	4.75841e-05	-1.62408	-1.13766	7.43172e-05	-1.65454	-1.1321
170530525	rs72694707	2.72298e-09	-0.608208	-1.01598	4.36428e-05	-1.65364	-1.19457	6.42324e-05	-1.73722	-1.19525
170530753	rs56815821	1.73278e-08	-0.0514429	0.277835	4.15946e-05	-1.76756	-1.12871	6.84377e-05	-1.74793	-1.12113
170531229	rs10030209	2.73306e-09	-0.600019	-1.02047	4.38144e-05	-1.651	-1.19328	6.44068e-05	-1.73577	-1.19399
170531473	rs7682025	1.16047e-07	1.49926	0.628816	4.54054e-05	-1.68261	-1.12601	7.15585e-05	-1.70538	-1.11909
170531534	rs149909420	2.35743e-09	-1.76835	-1.87101e-10	0.000147857	-1.628	-1.87101e-10	0.000260629	-1.53188	-1.87101e-10
170531558	rs9995759	2.72683e-09	-0.600019	-1.02276	4.38443e-05	-1.651	-1.19259	6.44498e-05	-1.73577	-1.19332
170531605	rs10018998	2.72683e-09	-0.600019	-1.02276	4.38443e-05	-1.651	-1.19259	6.44498e-05	-1.73577	-1.19332
170532177	rs72694708	2.74904e-09	-0.590886	-1.02378	4.39879e-05	-1.64805	-1.19228	6.45755e-05	-1.73413	-1.19302
170532701	rs57396792	2.11225e-08	0.174881	0.249542	4.2638e-05	-1.74956	-1.12194	7.10991e-05	-1.71685	-1.11405
170532808	rs28439336	8.31193e-08	1.27382	0.520544	4.51899e-05	-1.71674	-1.09663	7.16396e-05	-1.73436	-1.08897
170532858	rs28535010	2.78477e-06	5.18481	0.121192	8.03129e-05	-1.36065	-0.877662	0.000134577	-1.33502	-0.857823
170533688	rs62334514	4.29747e-09	-1.16789	-1.87101e-10	0.000572071	-0.274981	-1.87101e-10	0.00104107	-0.146975	-1.87101e-10
170533736	rs10520157	3.9026e-08	0.537872	0.50044	6.76949e-05	-1.23641	-1.17282	0.000127012	-1.08279	-1.16791
170534100	rs11132810	5.58468e-08	2.27401	-0.877316	0.00011724	-0.915474	-0.944548	0.000170896	-0.995564	-0.958359
170534428	rs11722212	8.63268e-09	0.372128	-0.842489	6.91441e-05	-1.17963	-1.20842	8.80735e-05	-1.4088	-1.20801
170535958	rs10008853	3.95821e-09	-0.22965	-1.02047	5.53323e-05	-1.41761	-1.19328	7.53296e-05	-1.57912	-1.19399
170536111	rs7696555	0.016814	11.6708	2.34096	7.11069e-05	-1.15502	-1.20504	0.00010778	-1.20941	-1.20547
170537036	rs77643084	5.98049e-09	-1.31628e-10	-0.837415	0.000252272	-1.31628e-10	-1.09374	0.000404632	-1.31628e-10	-1.092
170537446	rs58382155	8.18129e-09	-1.31628e-10	-0.524068	0.000336285	-1.31628e-10	-0.806284	0.000537364	-1.31628e-10	-0.808304
170537560	rs28505874	2.11321e-06	5.13261	-0.102567	7.12278e-05	-1.37408	-0.984281	0.000119374	-1.34484	-0.967884
170537830	rs10015150	4.343e-09	-0.181334	-0.976018	5.60732e-05	-1.39423	-1.20336	7.59014e-05	-1.56175	-1.2038
170537890	rs145677708	2.57578e-09	-1.67976	-1.87101e-10	0.000184535	-1.4064	-1.87101e-10	0.000319371	-1.32863	-1.87101e-10
170538082	rs6553446	2.53104e-06	5.31629	-0.105822	7.4527e-05	-1.32733	-0.985749	0.00012371	-1.30764	-0.969404
170538982	rs10024700	4.28389e-09	-0.180461	-0.990595	5.58374e-05	-1.40113	-1.20067	7.58592e-05	-1.5649	-1.2012
170539726	rs11723638	2.41417e-09	-1.74456	-1.87101e-10	0.000161174	-1.54176	-1.87101e-10	0.00029044	-1.42358	-1.87101e-10
170540000	rs11935607	2.42297e-07	2.13089	0.733359	8.85124e-05	-0.995404	-1.1457	0.000139074	-1.02015	-1.13983
170540794	rs17627637	3.13065e-08	0.817907	-1.87101e-10	0.000129336	-1.76183	-1.87101e-10	0.000213976	-1.72911	-1.87101e-10
170540857	rs3797040	0.0140683	11.3797	2.45383	7.05667e-05	-1.16761	-1.20008	0.00010691	-1.22228	-1.20071
170541041	rs3797041	4.05567e-09	-0.211216	-1.01458	5.46459e-05	-1.42841	-1.19496	7.40921e-05	-1.59404	-1.19563
170541206	rs12501499	3.99514e-09	-0.221692	-1.01915	5.44483e-05	-1.43333	-1.19367	7.39238e-05	-1.59757	-1.19437
170541300	rs142769632	5.46643e-09	-1.31628e-10	-0.927292	0.000241908	-1.31628e-10	-1.13569	0.000387733	-1.31628e-10	-1.13466
170543486	rs35590796	3.74323e-09	-1.30597	-1.87101e-10	0.000497056	-0.415541	-1.87101e-10	0.00100145	-0.185771	-1.87101e-10
170544083	rs4692571	2.14176e-06	5.09132	-0.0478564	7.5029e-05	-1.36477	-0.941595	0.000126137	-1.33318	-0.924435
170544312	rs4692572	2.06844e-09	-0.85796	-1.04116	4.21069e-05	-1.69763	-1.1864	6.33402e-05	-1.75921	-1.18725
170545039	rs13152741	4.65812e-06	6.25728	-0.436829	7.51684e-05	-1.19491	-1.1096	0.000131184	-1.12045	-1.09793
170545419	rs10021041	3.40941e-06	5.96943	-0.461058	6.82475e-05	-1.28291	-1.1182	0.000118745	-1.21098	-1.10702
170545431	rs113841075	2.27083e-09	-0.775667	-1.03011	4.45292e-05	-1.63783	-1.19027	6.52247e-05	-1.72609	-1.19105
170545697	rs7696352	0.000879282	9.34302	1.71793	0.000129781	-0.553017	-1.20538	0.000253946	-0.351829	-1.20603
170545775	rs34165464	3.40351e-09	-1.40111	-1.87101e-10	0.000412885	-0.601074	-1.87101e-10	0.000822382	-0.382774	-1.87101e-10
170546087	rs137968407	9.43476e-08	1.92107	-1.87101e-10	0.000323788	-0.844155	-1.87101e-10	0.000553729	-0.778305	-1.87101e-10
170546431	rs4434205	0.00204602	9.98883	1.91666	6.28569e-05	-1.27368	-1.2097	9.69546e-05	-1.3111	-1.20964
170547295	rs72694729	1.84412e-09	-0.983351	-1.03057	4.16629e-05	-1.70451	-1.19012	6.29472e-05	-1.76178	-1.1909
170547305	rs7683123	8.39756e-09	-0.497976	-1.87101e-10	0.00109922	0.378117	-1.87101e-10	0.00186803	0.437659	-1.87101e-10
170549049	rs143673146	2.80515e-09	-1.59446	-1.87101e-10	0.000128717	-1.76663	-1.87101e-10	0.00021082	-1.74398	-1.87101e-10
170549443	rs7682861	1.74894e-09	-1.00046	-1.06645	4.20633e-05	-1.70949	-1.17558	6.37277e-05	-1.76375	-1.17661
170549860	rs72694732	1.82964e-09	-0.972298	-1.0495	4.20922e-05	-1.70123	-1.18315	6.34651e-05	-1.76043	-1.18406
170549935	rs11937417	0.00109377	9.51918	1.76004	0.000142532	-0.462076	-1.2026	0.000277385	-0.266051	-1.20352
170550825	rs13435226	5.44015e-06	6.42181	-0.446163	7.71981e-05	-1.16493	-1.11294	0.000136109	-1.08007	-1.10146
170551360	rs62334531	2.72878e-08	-0.0233857	0.703908	7.51571e-05	-1.1076	-1.19707	0.00013181	-1.01978	-1.19384
170551373	rs28670063	0.00486978	10.7947	1.97789	7.28386e-05	-1.12629	-1.20971	0.000109224	-1.19185	-1.20974
170551970	rs112894450	1.3118e-09	-1.16241	-1.19211	4.683e-05	-1.75339	-1.02433	7.3384e-05	-1.77252	-1.02675
170552632	rs4692735	0.00575902	10.8498	2.0906	7.16822e-05	-1.14355	-1.20845	0.000108451	-1.20009	-1.20859
170553559	rs34838831	5.70317e-06	6.46356	-0.440703	7.82367e-05	-1.15351	-1.11099	0.000138061	-1.06789	-1.0994
170553560	rs117382577	1.07113e-08	-1.31628e-10	-0.254617	0.00052432	-1.31628e-10	-0.362141	0.000843922	-1.31628e-10	-0.356919
170554219	rs149972804	4.34303e-09	-1.31628e-10	-1.15735	0.000225901	-1.31628e-10	-1.20415	0.000360657	-1.31628e-10	-1.20705
170555121	rs72694741	1.83186e-09	-0.955037	-1.06555	4.26161e-05	-1.69599	-1.17602	6.40561e-05	-1.75818	-1.17704
170555409	rs17545251	2.38429e-08	-0.166919	0.712489	6.88238e-05	-1.19494	-1.19775	0.000119997	-1.1129	-1.19462
170556121	rs116066997	5.48211e-09	-0.924427	-1.87101e-10	0.000156518	-1.57107	-1.87101e-10	0.000257738	-1.54304	-1.87101e-10
170556670	rs74724121	4.28867e-09	-1.31628e-10	-1.16994	0.000265552	-1.31628e-10	-1.04243	0.000422078	-1.31628e-10	-1.04979
170556846	rs9996873	1.43709e-07	1.39273	0.949137	9.85977e-05	-0.854908	-1.17829	0.000143145	-0.956659	-1.17446
170557550	rs79297870	4.97309e-09	-1.02188	-1.87101e-10	0.000152527	-1.5969	-1.87101e-10	0.000250247	-1.57253	-1.87101e-10
170557709	rs72694742	2.02018e-09	-0.855288	-1.06744	4.40694e-05	-1.66339	-1.17509	6.5145e-05	-1.74223	-1.17613
170558032	rs10023330	5.65022e-06	6.49706	-0.483531	7.59202e-05	-1.16862	-1.12594	0.000130654	-1.10719	-1.11524
170558052	rs72694745	1.90226e-09	-0.914436	-1.06844	4.32265e-05	-1.68319	-1.1746	6.45255e-05	-1.75227	-1.17565
170558604	rs11736294	7.36887e-06	6.78387	-0.504769	8.17058e-05	-1.08806	-1.13306	0.000139159	-1.03656	-1.1228
170558701	rs143098499	2.70336e-09	-1.63142	-1.87101e-10	0.000133344	-1.73131	-1.87101e-10	0.000213693	-1.73044	-1.87101e-10
170558716	rs72694747	2.78548e-09	-0.88473	-0.716767	4.22075e-05	-1.67341	-1.20824	6.27478e-05	-1.74743	-1.20842
170558896	rs28722107	7.10394e-06	6.74454	-0.502051	8.08768e-05	-1.09916	-1.13216	0.000137698	-1.04807	-1.12184
170559440	rs17659581	6.09926e-08	2.63473	-1.1499	0.000235238	-0.539004	-0.624643	0.0003422	-0.618655	-0.640928
170559508	rs55929104	1.90553e-09	-0.918153	-1.063	4.3976e-05	-1.66337	-1.17723	6.50824e-05	-1.74109	-1.17824
170560331	rs4692574	0.00513044	10.844	1.98076	7.45386e-05	-1.10319	-1.20974	0.000112366	-1.16347	-1.20974
170560359	rs118131697	5.23092e-09	-1.31628e-10	-0.971329	0.00023779	-1.31628e-10	-1.15286	0.000380912	-1.31628e-10	-1.15241
170560858	rs11944742	2.14742e-08	-0.198417	0.639352	7.23217e-05	-1.15191	-1.19121	0.000131956	-1.02516	-1.18736
170561116	rs118051294	2.09487e-09	-1.74382	-0.142606	9.38983e-05	-1.55638	-0.525646	0.000135585	-1.66164	-0.52374
170561159	rs17055059	4.2116e-09	-1.18807	-1.87101e-10	0.000562207	-0.292373	-1.87101e-10	0.00114851	-0.0487625	-1.87101e-10
170561682	rs17055061	1.49226e-09	-1.0413	-1.18432	4.7463e-05	-1.71771	-1.04659	7.21518e-05	-1.76735	-1.04886
170561864	rs17055064	2.0423e-09	-0.868061	-1.04378	4.50716e-05	-1.63058	-1.18541	6.58985e-05	-1.72058	-1.18628
170562093	rs6845698	2.42149e-09	-1.74153	-1.87101e-10	0.000248153	-1.1102	-1.87101e-10	0.000326263	-1.30728	-1.87101e-10
170562598	rs13120831	3.88161e-06	6.08865	-0.450561	6.99341e-05	-1.26219	-1.1145	0.000119071	-1.21215	-1.10311
170562701	rs149730558	6.75957e-09	-1.31628e-10	-0.714958	0.0017006	-1.31628e-10	0.814494	0.00281185	-1.31628e-10	0.846619
170563126	rs6828910	0.00439208	10.7467	1.9227	7.33065e-05	-1.12006	-1.20953	0.000110876	-1.17712	-1.20944
170563153	rs6834147	1.09545e-09	-1.51416	-1.02059	4.19417e-05	-1.69708	-1.19089	7.75097e-05	-1.55228	-1.19229
170563733	rs10002133	3.76209e-06	6.05195	-0.445141	6.94188e-05	-1.27151	-1.11258	0.000118154	-1.22192	-1.10107
170563853	rs79433682	1.36614e-08	-0.0113433	-1.87101e-10	0.000331664	-0.82012	-1.87101e-10	0.000632199	-0.645775	-1.87101e-10
170563946	rs7434295	3.10162e-05	8.05871	-0.342358	8.36615e-05	-1.00907	-1.18839	0.000122796	-1.1006	-1.18386
170564316	rs17627781	2.66446e-09	-1.64592	-1.87101e-10	0.000145264	-1.64569	-1.87101e-10	0.000251315	-1.56827	-1.87101e-10
170564556	rs111884490	2.10253e-09	-0.853267	-1.02951	4.45272e-05	-1.62467	-1.20347	6.49602e-05	-1.71697	-1.20423
170564697	rs72694754	2.04033e-09	-0.868061	-1.04475	4.50884e-05	-1.63058	-1.18504	6.59226e-05	-1.72058	-1.18592
170565154	rs13136720	3.61173e-05	8.21682	-0.348209	8.67496e-05	-0.971918	-1.1893	0.00012739	-1.06287	-1.18486
170566021	rs72694755	2.02896e-09	-0.86029	-1.05811	4.54803e-05	-1.62749	-1.17948	6.6409e-05	-1.7187	-1.18045
170566308	rs62334533	4.46783e-06	6.2075	-0.428758	7.26756e-05	-1.23156	-1.10668	0.000123972	-1.18008	-1.09484
170566470	rs13145908	4.80565e-06	6.28587	-0.43424	7.40379e-05	-1.211	-1.10867	0.000126402	-1.15858	-1.09694
170567546	rs9637705	2.24585e-08	-0.129273	0.615023	7.57435e-05	-1.1082	-1.18869	0.000138812	-0.977271	-1.18459
170568366	rs13108826	4.46783e-06	6.2075	-0.428758	7.26756e-05	-1.23156	-1.10668	0.000123972	-1.18008	-1.09484
170568789	rs10866341	2.55746e-05	7.87313	-0.349688	8.14565e-05	-1.03465	-1.18953	0.000120656	-1.11693	-1.18511
170568822	rs56948468	3.30152e-06	5.89133	-0.415112	6.69844e-05	-1.3181	-1.10169	0.000113596	-1.27276	-1.08957
170569172	rs6857404	2.22098e-05	7.68763	-0.305262	7.53844e-05	-1.1194	-1.18224	0.000111343	-1.20524	-1.17713
170569438	rs62334535	2.24329e-08	-0.114975	0.599586	7.65659e-05	-1.0991	-1.18699	0.00014046	-0.967314	-1.18274
170569481	rs6839362	3.51703e-05	8.13811	-0.296071	8.36367e-05	-1.01714	-1.18062	0.000123528	-1.10315	-1.17536
170569579	rs7687043	4.81038e-06	6.25481	-0.4022	7.27828e-05	-1.23987	-1.09689	0.000124739	-1.18423	-1.08452
170569962	rs7682661	2.36725e-09	-0.713166	-1.05102	4.77862e-05	-1.57498	-1.18253	6.79969e-05	-1.69207	-1.18345
170570653	rs17055068	1.76717e-09	-1.01918	-1.03735	4.25241e-05	-1.68639	-1.18779	6.37279e-05	-1.75174	-1.18861
170570728	rs11723888	2.04977e-09	-0.874037	-1.03415	4.59721e-05	-1.6073	-1.18891	6.64931e-05	-1.70817	-1.18972
170570787	rs78451452	4.16718e-09	-1.31628e-10	-1.19868	0.000225774	-1.31628e-10	-1.20471	0.000360559	-1.31628e-10	-1.20732
170571046	rs115092174	3.85396e-09	-1.27682	-1.87101e-10	0.000131114	-1.74817	-1.87101e-10	0.000206245	-1.76592	-1.87101e-10
170571095	rs144075422	1.09872e-08	-0.229185	-1.87101e-10	0.000215301	-1.25221	-1.87101e-10	0.000384444	-1.14318	-1.87101e-10
170573296	rs17055075	2.0715e-09	-0.86029	-1.03735	4.5104e-05	-1.62749	-1.18779	6.58691e-05	-1.7187	-1.18861
170573650	rs115850822	1.07526e-08	-0.250774	-1.87101e-10	0.000212625	-1.26471	-1.87101e-10	0.000379189	-1.15694	-1.87101e-10
170573946	rs148092973	5.24665e-09	-0.968327	-1.87101e-10	0.000587179	-0.248914	-1.87101e-10	0.00098856	-0.198731	-1.87101e-10
170574928	rs72694764	2.1929e-09	-0.806543	-1.03415	4.60522e-05	-1.60556	-1.18891	6.67042e-05	-1.705	-1.18972
170575243	rs7690784	1.14782e-08	-0.494957	0.309489	6.47918e-05	-1.28834	-1.16473	0.000119179	-1.15659	-1.15777
170576069	rs28716464	7.76507e-10	-1.7695	-1.10936	5.94561e-05	-1.39005	-1.14896	0.000122423	-1.13716	-1.15034
170576774	rs72694767	7.73049e-10	-1.76674	-1.11659	5.83787e-05	-1.4142	-1.14309	0.000119349	-1.16839	-1.14454
170577248	rs11726813	7.81225e-10	-1.76178	-1.11103	5.63255e-05	-1.44545	-1.14765	0.000114065	-1.20916	-1.14905
170577420	rs113202729	3.57658e-09	-1.35151	-1.87101e-10	0.0001332	-1.73239	-1.87101e-10	0.000206684	-1.76379	-1.87101e-10
170577639	rs34576933	2.71679e-09	-1.62647	-1.87101e-10	0.000129621	-1.75963	-1.87101e-10	0.000206302	-1.76564	-1.87101e-10
170577902	rs11727839	7.8352e-10	-1.75088	-1.11899	5.40943e-05	-1.49248	-1.14103	0.000107882	-1.27144	-1.1425
170578249	rs114261344	4.46723e-09	-1.12915	-1.87101e-10	0.000130653	-1.7517	-1.87101e-10	0.000214768	-1.72542	-1.87101e-10
170578421	rs11941753	1.91144e-08	-0.293208	0.617733	6.82311e-05	-1.2109	-1.19045	0.00012381	-1.09003	-1.1862
170578540	rs10008199	7.73169e-10	-1.76894	-1.11424	5.93526e-05	-1.39569	-1.14506	0.000122005	-1.14443	-1.14648
170579002	rs17627811	0.00465218	10.741	1.98594	7.53569e-05	-1.09234	-1.20967	0.000114371	-1.14582	-1.20972
170579585	rs17627829	2.04042e-08	-0.164341	0.554164	7.64509e-05	-1.1043	-1.18329	0.000140563	-0.970963	-1.17836
170580637	rs11933931	0.00136037	9.42873	2.06862	6.56538e-05	-1.2311	-1.20875	0.000102355	-1.25757	-1.20897
170580777	rs28364750	7.64034e-10	-1.76522	-1.12984	5.84603e-05	-1.42495	-1.13095	0.000119115	-1.18237	-1.13252
170580818	rs7678428	2.48284e-08	0.00235209	0.58372	8.47728e-05	-0.995364	-1.1889	0.000157336	-0.852052	-1.18455
170581226	rs10520159	7.62406e-10	-1.7681	-1.1291	5.96964e-05	-1.40329	-1.13168	0.000122423	-1.15425	-1.13325
170582468	rs10520160	3.62833e-09	-1.33714	-1.87101e-10	0.000134279	-1.72433	-1.87101e-10	0.000222922	-1.68816	-1.87101e-10
170582644	rs72694777	7.62512e-10	-1.76721	-1.12984	5.93075e-05	-1.41056	-1.13095	0.000121364	-1.16367	-1.13252
170583157	rs62333164	7.12427e-06	5.43821	0.807133	6.49586e-05	-1.67833	-0.772163	0.000102362	-1.7179	-0.748568
170583359	rs150430334	4.52726e-09	-1.31628e-10	-1.1158	0.000365317	-1.31628e-10	-0.723479	0.000573687	-1.31628e-10	-0.742896
170583665	rs10520161	1.77207e-08	-0.30535	0.554164	6.82092e-05	-1.21837	-1.18329	0.000123761	-1.09827	-1.17836
170584559	rs11733978	7.69151e-10	-1.76789	-1.1205	5.9114e-05	-1.40506	-1.13971	0.000121175	-1.15655	-1.1412
170584603	rs35621562	5.7424e-09	-0.87804	-1.87101e-10	0.000144718	-1.64945	-1.87101e-10	0.000217349	-1.71348	-1.87101e-10
170584625	rs55696229	3.74702e-09	-1.30496	-1.87101e-10	0.000394747	-0.645998	-1.87101e-10	0.000701455	-0.541824	-1.87101e-10
170584703	rs34755939	1.5095e-05	6.08507	0.911133	0.000157593	-1.27616	-0.288072	0.000277446	-1.22033	-0.249025
170584880	rs62333166	1.97702e-08	-0.157678	0.51594	7.51617e-05	-1.12622	-1.17838	0.000137683	-0.996998	-1.17303
170585143	rs75791226	4.65474e-09	-1.31628e-10	-1.08803	0.00038825	-1.31628e-10	-0.662594	0.000608975	-1.31628e-10	-0.683203
170585173	rs35582249	1.52824e-05	6.08221	0.926325	0.000157991	-1.28366	-0.278047	0.00027752	-1.2303	-0.238791
170585215	rs11721480	7.67945e-10	-1.76789	-1.12207	5.91971e-05	-1.40506	-1.13831	0.000121344	-1.15655	-1.13981
170585506	rs35280277	1.53994e-05	6.08507	0.931093	0.000159682	-1.27616	-0.274898	0.000281203	-1.22033	-0.235576
170586756	rs529396731	1.30669e-08	-1.31628e-10	-0.0558364	0.00105646	-1.31628e-10	0.338433	0.00170293	-1.31628e-10	0.345126
170586793	rs35899341	1.49073e-05	6.04432	0.939375	0.000150161	-1.28637	-0.326167	0.000263461	-1.2311	-0.289976
170587248	rs62333170	1.40842e-05	5.97478	0.952115	0.000150708	-1.29091	-0.317992	0.000262718	-1.24226	-0.281635
170588145	rs13124022	1.51933e-05	6.04432	0.958374	0.000152004	-1.28637	-0.31397	0.00026676	-1.2311	-0.277533
170589078	rs7678712	2.63795e-09	-1.65591	-1.87101e-10	0.000128618	-1.7674	-1.87101e-10	0.0002052	-1.771	-1.87101e-10
170589136	rs2331719	0.00390903	9.59557	2.95731	7.19933e-05	-1.21933	-1.12834	0.000112202	-1.24507	-1.12961
170589674	rs9761582	2.5305e-09	-1.6975	-1.87101e-10	0.000127897	-1.77302	-1.87101e-10	0.000204869	-1.77261	-1.87101e-10
170590389	rs12511877	0.00761561	10.3302	2.88962	7.20543e-05	-1.20926	-1.13757	0.000110239	-1.25357	-1.13876
170590940	rs13434675	7.5705e-10	-1.77254	-1.1317	6.35455e-05	-1.34341	-1.12908	0.000132537	-1.07745	-1.13067
170590989	rs13435853	7.62252e-10	-1.77231	-1.12509	6.27606e-05	-1.34938	-1.13553	0.000130695	-1.08506	-1.13706
170592454	rs11931360	1.76959e-08	-0.171786	0.419203	7.54036e-05	-1.13514	-1.16625	0.000138147	-1.00677	-1.1599
170592734	rs112202884	7.70027e-10	-1.76721	-1.12003	5.87659e-05	-1.41056	-1.14012	0.000120267	-1.16367	-1.1416
170593017	rs72694785	7.70027e-10	-1.76721	-1.12003	5.87659e-05	-1.41056	-1.14012	0.000120267	-1.16367	-1.1416
170593145	rs112440231	1.75578e-08	-0.171786	0.411367	7.55011e-05	-1.13514	-1.16496	0.000138338	-1.00677	-1.15851
170593224	rs111859532	7.70472e-10	-1.76721	-1.11946	5.88276e-05	-1.41056	-1.13907	0.000120477	-1.16367	-1.13985
170593582	rs62333171	1.57314e-05	5.97213	1.06537	0.000160976	-1.29825	-0.244736	0.000280365	-1.25196	-0.20693
170594046	rs34436258	1.59637e-05	5.97213	1.08003	0.000162521	-1.29825	-0.235182	0.000283108	-1.25196	-0.197191
170594328	rs9998446	3.42289e-09	-1.39543	-1.87101e-10	0.000142754	-1.66312	-1.87101e-10	0.00022016	-1.70062	-1.87101e-10
170594892	rs62333172	1.71837e-08	-0.163727	0.381769	7.89385e-05	-1.0957	-1.15988	0.000144723	-0.967065	-1.15309
170595191	rs150684853	4.17888e-09	-1.31628e-10	-1.19587	0.00022464	-1.31628e-10	-1.20974	0.000359863	-1.31628e-10	-1.20926
170595413	rs72694790	1.63588e-09	-0.964262	-1.16948	4.64857e-05	-1.70691	-1.07819	7.03538e-05	-1.76122	-1.08022
170595803	rs75119568	1.65132e-08	-0.218287	0.396532	7.601e-05	-1.13093	-1.16245	0.000138879	-1.00554	-1.15584
170595804	rs34607126	1.57979e-05	5.93167	1.11004	0.000164095	-1.30823	-0.215567	0.000285822	-1.26241	-0.177199
170596122	rs9993016	3.3379e-09	-1.42057	-1.87101e-10	0.000140859	-1.67649	-1.87101e-10	0.000217802	-1.71139	-1.87101e-10
170596679	rs55889555	7.71985e-10	-1.76744	-1.11727	5.87306e-05	-1.40876	-1.14252	0.000120261	-1.16134	-1.14397
170597028	rs55638949	5.68403e-09	-1.24207	0.353812	5.36729e-05	-1.48655	-1.15478	8.67309e-05	-1.4845	-1.14767
170598148	rs10222938	7.0496e-10	-1.77096	-1.20457	9.47574e-05	-1.37287	-0.700057	0.000195595	-1.11507	-0.70386
170598582	rs55903412	7.73164e-10	-1.76744	-1.11574	5.86549e-05	-1.40876	-1.14381	0.000120108	-1.16134	-1.14525
170598773	rs11723728	1.50466e-09	-1.0466	-1.17076	4.57771e-05	-1.72461	-1.07585	6.99657e-05	-1.76907	-1.0779
170599431	rs34693969	1.77337e-05	5.97213	1.18518	0.000174133	-1.29825	-0.166172	0.000303733	-1.25196	-0.126871
170599571	rs71622352	5.23971e-09	-0.969651	-1.87101e-10	0.000140092	-1.68195	-1.87101e-10	0.00021266	-1.73528	-1.87101e-10
170600144	rs115477840	0.00679565	10.107	2.9989	7.16027e-05	-1.23317	-1.11994	0.000108826	-1.28397	-1.12126
170600221	rs181525169	7.86815e-10	-1.7681	-1.09758	5.81724e-05	-1.40329	-1.15755	0.000119331	-1.15425	-1.15882
170600227	rs76179196	2.54768e-09	-1.69073	-1.87101e-10	0.00012794	-1.77268	-1.87101e-10	0.000204791	-1.77299	-1.87101e-10
170600332	rs144395233	1.81188e-05	6.00863	1.17016	0.000173987	-1.28918	-0.176079	0.000303553	-1.24246	-0.136964
170600469	rs13150107	1.70299e-05	5.97213	1.14468	0.00016955	-1.29825	-0.192843	0.000295591	-1.25196	-0.154044
170600538	rs181990952	1.66931e-05	5.93167	1.16516	0.000170144	-1.30823	-0.179371	0.00029656	-1.26241	-0.140317
170600805	rs35078786	1.75569e-05	5.97213	1.17516	0.000172986	-1.29825	-0.172782	0.000301695	-1.25196	-0.133605
170600823	rs113446137	4.96177e-09	-1.02415	-1.87101e-10	0.000425802	-0.570269	-1.87101e-10	0.000824134	-0.380646	-1.87101e-10
170600832	rs13102795	1.37357e-05	5.76708	1.13476	0.000160275	-1.34799	-0.199363	0.000278708	-1.30413	-0.160687
170601172	rs33965812	2.16844e-05	6.15994	1.19849	0.000181772	-1.26411	-0.157378	0.000319687	-1.20972	-0.117914
170601449	rs3756284	1.27336e-08	-0.441048	0.359372	6.65139e-05	-1.27101	-1.15582	0.000119907	-1.15949	-1.14877
170601823	rs72694795	7.83452e-10	-1.7681	-1.10187	5.83467e-05	-1.40329	-1.15455	0.000119685	-1.15425	-1.15587
170601955	rs3923997	7.84469e-10	-1.76674	-1.10193	5.84063e-05	-1.4142	-1.14262	0.000119459	-1.16839	-1.14361
170602223	rs2013478	1.1016e-05	5.5447	1.13649	7.63051e-05	-1.6774	-0.612104	0.000120867	-1.71571	-0.584582
170602224	rs1966021	1.42904e-08	-0.311116	0.344788	7.23194e-05	-1.19007	-1.15308	0.000131471	-1.07034	-1.14586
170602424	rs116690583	6.8842e-09	-0.696688	-1.87101e-10	0.000254488	-1.08499	-1.87101e-10	0.000364823	-1.19557	-1.87101e-10
170602499	rs10520162	1.4749e-08	-0.271884	0.33714	7.42497e-05	-1.1652	-1.15161	0.000135318	-1.04306	-1.14429
170603406	rs111313543	3.53569e-09	-1.36301	-1.87101e-10	0.000127966	-1.77248	-1.87101e-10	0.000206538	-1.7645	-1.87101e-10
170603442	rs78525012	2.86174e-09	-1.57449	-1.87101e-10	0.000128133	-1.77117	-1.87101e-10	0.000207224	-1.76118	-1.87101e-10
170603523	rs2877436	7.91209e-10	-1.766	-1.09411	5.70987e-05	-1.41959	-1.15987	0.000116567	-1.1754	-1.16112
170604059	rs142262172	2.53389e-09	-1.69616	-1.87101e-10	0.000131444	-1.74566	-1.87101e-10	0.000216572	-1.71706	-1.87101e-10
170605063	rs115619306	2.9136e-09	-1.55653	-1.87101e-10	0.000129924	-1.75729	-1.87101e-10	0.000214493	-1.7267	-1.87101e-10
170605122	rs111761884	2.53499e-09	-1.69573	-1.87101e-10	0.000127905	-1.77296	-1.87101e-10	0.000204842	-1.77274	-1.87101e-10
170605417	rs142324216	4.44822e-09	-1.31628e-10	-1.13341	0.00028387	-1.31628e-10	-0.975727	0.000469947	-1.31628e-10	-0.942359
170605538	rs2173825	1.39777e-08	-0.311116	0.322665	7.26323e-05	-1.19007	-1.14876	0.000132075	-1.07034	-1.14128
170605788	rs77659893	4.73474e-09	-1.07099	-1.87101e-10	0.000401183	-0.629827	-1.87101e-10	0.000772935	-0.444784	-1.87101e-10
170605965	rs150833321	8.58085e-09	-0.476384	-1.87101e-10	0.000191246	-1.37068	-1.87101e-10	0.000350427	-1.23583	-1.87101e-10
170606028	rs4692740	0.0106539	10.6519	2.90365	7.96196e-05	-1.11129	-1.13569	0.000121318	-1.15966	-1.1369
170606457	rs11727855	7.91709e-10	-1.76674	-1.09274	5.73563e-05	-1.4142	-1.16076	0.000117283	-1.16839	-1.162
170606826	rs78422846	4.2813e-09	-1.17166	-1.87101e-10	0.00035244	-0.759363	-1.87101e-10	0.000672005	-0.584714	-1.87101e-10
170606832	rs11733111	8.01564e-10	-1.766	-1.08111	5.66457e-05	-1.41959	-1.16783	0.000115654	-1.1754	-1.16898
170607076	rs56124556	1.24516e-08	-0.428204	0.324132	6.74967e-05	-1.26311	-1.14905	0.00012183	-1.15077	-1.14159
170607157	rs56117747	1.25457e-08	-0.376198	0.279662	7.03533e-05	-1.2309	-1.13981	0.000127477	-1.11523	-1.13182
170607716	rs34245020	2.08362e-05	6.08221	1.23632	0.000182776	-1.28366	-0.132324	0.000321271	-1.2303	-0.0923973
170608033	rs28420472	8.05935e-10	-1.75871	-1.08296	5.44172e-05	-1.4608	-1.16677	0.000109694	-1.22936	-1.16793
170608035	rs28404050	8.11084e-10	-1.76448	-1.07082	5.57632e-05	-1.42973	-1.1734	0.000113513	-1.18861	-1.17446
170608397	rs7660307	1.38354e-08	-0.351141	0.352455	7.04192e-05	-1.21525	-1.15453	0.000127687	-1.098	-1.1474
170608582	rs7677075	1.24535e-08	-0.47794	0.374027	6.4857e-05	-1.29356	-1.1585	0.000116619	-1.18445	-1.15162
170609514	rs11940555	1.34009e-08	-0.324521	0.293926	7.24468e-05	-1.19853	-1.14286	0.000131673	-1.07962	-1.13504
170609564	rs34703692	2.54043e-09	-1.69358	-1.87101e-10	0.000127918	-1.77285	-1.87101e-10	0.000204816	-1.77287	-1.87101e-10
170610624	rs147242889	2.40572e-09	-1.74807	-1.87101e-10	0.000137418	-1.70122	-1.87101e-10	0.000225539	-1.67649	-1.87101e-10
170610810	rs2047652	3.1952e-09	-1.46427	-1.87101e-10	0.000137768	-1.69867	-1.87101e-10	0.000214037	-1.72883	-1.87101e-10
170610875	rs11940982	1.38363e-08	-0.324521	0.3259	7.20395e-05	-1.19853	-1.1485	0.000130864	-1.07962	-1.1412
170611521	rs111582472	4.51051e-09	-1.11951	-1.87101e-10	0.000377009	-0.691975	-1.87101e-10	0.000722804	-0.511841	-1.87101e-10
170611542	rs113230294	7.90073e-10	-1.76362	-1.09793	5.63692e-05	-1.43501	-1.15731	0.000114536	-1.1955	-1.15859
170611981	rs2270863	0.0106255	10.6135	2.9393	7.84792e-05	-1.12837	-1.13304	0.000119534	-1.17721	-1.13417
170612238	rs7667711	1.299e-08	-0.389294	0.327554	6.92963e-05	-1.23905	-1.14681	0.000125394	-1.12421	-1.13931
170612340	rs10213390	7.83408e-10	-1.76852	-1.10149	5.87479e-05	-1.39952	-1.15147	0.0001204	-1.14938	-1.15478
170612344	rs113274113	4.51051e-09	-1.11951	-1.87101e-10	0.000377009	-0.691975	-1.87101e-10	0.000722804	-0.511841	-1.87101e-10
170612814	rs17051938	7.87397e-10	-1.76362	-1.10132	5.65028e-05	-1.43501	-1.15494	0.000114804	-1.1955	-1.15625
170615333	rs6823311	0.0101001	10.5897	2.91241	7.8376e-05	-1.12607	-1.13666	0.000119061	-1.17759	-1.13776
170615503	rs6852201	0.00804496	10.3622	2.91241	7.44618e-05	-1.1773	-1.13666	0.000113355	-1.22669	-1.13776
170615851	rs35136788	2.3169e-05	6.07757	1.34708	0.000198868	-1.26484	-0.0667655	0.000349439	-1.21251	-0.0261349
170616465	rs72696626	0.00815165	10.4162	2.8716	7.49595e-05	-1.16529	-1.142	0.00011406	-1.21519	-1.14306
170617075	rs13106440	2.52573e-09	-1.69939	-1.87101e-10	0.000127892	-1.77306	-1.87101e-10	0.000204902	-1.77245	-1.87101e-10
170617154	rs56917743	1.3378e-08	-0.337863	0.305558	7.18848e-05	-1.20692	-1.14226	0.000130534	-1.08884	-1.13451
170617327	rs193217739	4.37609e-09	-1.31628e-10	-1.14976	0.000229427	-1.31628e-10	-1.18866	0.000364974	-1.31628e-10	-1.19515
170617331	rs112272756	7.69969e-09	-0.584738	-1.87101e-10	0.000286843	-0.96531	-1.87101e-10	0.00040735	-1.08531	-1.87101e-10
170617777	rs72696630	8.00695e-10	-1.76851	-1.07969	5.34564e-05	-1.47674	-1.16864	0.000107135	-1.25111	-1.16977
170619570	rs78905394	9.29966e-09	-0.395939	-1.87101e-10	0.000314222	-0.874144	-1.87101e-10	0.000446896	-0.992655	-1.87101e-10
170619885	rs77661390	7.50523e-09	-1.31628e-10	-0.610317	0.000295268	-1.31628e-10	-0.93636	0.00047804	-1.31628e-10	-0.925286
170620250	rs117113952	1.2162e-08	-1.31628e-10	-0.127599	0.000543024	-1.31628e-10	-0.327089	0.000881394	-1.31628e-10	-0.313476
170620812	rs62346178	1.63962e-08	0.129034	0.0420987	0.000123734	-0.734675	-1.07144	0.000236364	-0.569181	-1.06043
170620871	rs111850317	4.77812e-09	-1.06187	-1.87101e-10	0.000405876	-0.618197	-1.87101e-10	0.000782684	-0.432251	-1.87101e-10
170620926	rs111543507	1.53823e-09	-1.02979	-1.16549	4.55158e-05	-1.72106	-1.08513	6.94389e-05	-1.76743	-1.08711
170621045	rs62346179	1.68432e-08	0.180606	0.0174255	0.000126189	-0.713889	-1.07257	0.000231267	-0.590424	-1.06098
170621232	rs35951896	1.42906e-05	5.60834	1.3331	0.000233207	-1.14514	-0.0271758	0.000423997	-1.05954	0.0142921
170621687	rs13103449	2.50989e-09	-1.70568	-1.87101e-10	0.000127896	-1.77303	-1.87101e-10	0.000205053	-1.77171	-1.87101e-10
170621973	rs12330960	1.44387e-08	-0.0180282	0.0620218	0.000110358	-0.842561	-1.07795	0.000208973	-0.685574	-1.0672
170622429	rs117457743	7.50512e-09	-1.31628e-10	-0.610331	0.0007861	-1.31628e-10	0.0428407	0.00125667	-1.31628e-10	0.0412429
170622446	rs76222188	2.99843e-09	-1.52783	-1.87101e-10	0.000219182	-1.23434	-1.87101e-10	0.000331145	-1.29242	-1.87101e-10
170623554	rs11727690	7.67493e-10	-1.76522	-1.12533	5.82059e-05	-1.42495	-1.13531	0.000118602	-1.18237	-1.13684
170623982	rs11946332	1.58905e-08	0.0708771	0.0689296	0.000117513	-0.777527	-1.08017	0.000223659	-0.615356	-1.0695
170624330	rs62346181	1.12886e-05	5.45066	1.25497	0.000211337	-1.19053	-0.080261	0.000382707	-1.10798	-0.0397265
170624780	rs35981888	2.49845e-09	-1.71025	-1.87101e-10	0.000127923	-1.77282	-1.87101e-10	0.000205205	-1.77097	-1.87101e-10
170625819	rs78022702	2.36718e-09	-1.76422	-1.87101e-10	0.000145351	-1.6451	-1.87101e-10	0.000244812	-1.59449	-1.87101e-10
170626300	rs78757016	4.34266e-09	-1.15743	-1.87101e-10	0.000359003	-0.740912	-1.87101e-10	0.00068556	-0.564743	-1.87101e-10
170626391	rs17055093	7.64188e-10	-1.76448	-1.13038	5.82124e-05	-1.42973	-1.13041	0.000118437	-1.18861	-1.13199
170626552	rs10520163	0.00807182	10.8772	2.40076	0.00011207	-0.718048	-1.18707	0.000175235	-0.741169	-1.18768
170626898	rs10520164	1.93132e-08	0.122233	0.212637	0.000112242	-0.782718	-1.12087	0.000214067	-0.61669	-1.112
170627045	rs73864758	3.72371e-09	-1.3112	-1.87101e-10	0.0001301	-1.75594	-1.87101e-10	0.00020566	-1.76876	-1.87101e-10
170627119	rs62346182	1.54079e-08	0.108965	-1.87101e-10	0.000128511	-1.76823	-1.87101e-10	0.000211375	-1.74135	-1.87101e-10
170628474	rs1566522	0.00669178	10.7017	2.38876	0.000106478	-0.768294	-1.18802	0.000166587	-0.790854	-1.18861
170628524	rs9996636	0.00267721	9.68421	2.49016	9.41371e-05	-0.900004	-1.17949	0.000150804	-0.898811	-1.18019
170629734	rs147735184	2.43758e-09	-1.73491	-1.87101e-10	0.000141092	-1.67483	-1.87101e-10	0.000234892	-1.63585	-1.87101e-10
170630705	rs72696645	7.49841e-10	-1.76362	-1.15019	5.92323e-05	-1.43501	-1.10776	0.000120293	-1.1955	-1.10956
170630795	rs35695165	7.25908e-06	5.29872	0.965372	0.000169338	-1.2331	-0.259246	0.000305226	-1.15352	-0.220404
170631146	rs13103267	7.08334e-06	5.29872	0.940865	0.000166621	-1.2331	-0.275423	0.000300229	-1.15352	-0.23691
170632482	rs17659801	1.66999e-08	0.00706519	0.182418	0.000104132	-0.865468	-1.11311	0.000197325	-0.706253	-1.10388
170633020	rs72696649	1.8632e-06	4.44353	0.460606	5.60617e-05	-1.69884	-0.898952	8.89979e-05	-1.72478	-0.881585
170633035	rs62346184	6.62306e-06	5.22338	0.94902	0.000164092	-1.25377	-0.270045	0.000295265	-1.17568	-0.231422
170633222	rs58157393	0.00172249	9.30046	2.4329	8.44543e-05	-1.00357	-1.18446	0.000135291	-1.00245	-1.1851
170633451	rs17055097	7.44931e-10	-1.76477	-1.15561	6.01991e-05	-1.42787	-1.09871	0.00012252	-1.18618	-1.10052
170634390	rs1058868	1.21313e-08	-0.0218691	-0.108258	0.000109716	-0.886094	-1.04025	0.000208485	-0.728626	-1.02649
170634408	rs1010713	7.37913e-10	-1.76871	-1.16113	6.25541e-05	-1.39777	-1.09044	0.00012845	-1.14712	-1.09232
170635104	rs56398350	1.46468e-08	-0.0633923	0.121698	0.000100251	-0.915574	-1.101	0.000189276	-0.760637	-1.09114
170635318	rs78250844	3.59568e-09	-1.34618	-1.87101e-10	0.000129298	-1.76213	-1.87101e-10	0.000205092	-1.77152	-1.87101e-10
170635590	rs72696653	7.49073e-10	-1.76625	-1.14858	6.01369e-05	-1.41777	-1.10985	0.000122772	-1.17303	-1.11162
170635604	rs2062611	0.00746201	10.5845	2.61489	0.000110504	-0.749422	-1.16977	0.000172834	-0.77204	-1.17061
170635636	rs13115372	1.03601e-05	5.37448	1.24532	0.000211403	-1.21202	-0.0584559	0.000378895	-1.13096	-0.0267636
170636463	rs62346188	4.80178e-09	-1.05693	-1.87101e-10	0.00053244	-0.346773	-1.87101e-10	0.000998781	-0.188445	-1.87101e-10
170637518	rs11729850	7.48845e-10	-1.76698	-1.14816	6.04288e-05	-1.4124	-1.11038	0.000123566	-1.16605	-1.11215
170638416	rs149287207	7.48157e-09	-0.613474	-1.87101e-10	0.000161471	-1.53992	-1.87101e-10	0.000251356	-1.56811	-1.87101e-10
170638466	rs72696657	0.00809539	10.6381	2.64279	0.000106453	-0.789673	-1.16687	0.000166211	-0.813982	-1.16774
170639450	rs55833721	1.84287e-08	0.0316967	0.256298	0.000102922	-0.865221	-1.12505	0.000196322	-0.696709	-1.11851
170640154	rs28374431	1.77339e-08	-0.0140826	0.263641	0.000104197	-0.851163	-1.1268	0.000197703	-0.68788	-1.12033
170640421	rs6842802	0.00290373	9.58507	2.67052	9.46898e-05	-0.909739	-1.1639	0.000151984	-0.906409	-1.1648
170640993	rs28704165	1.6598e-08	-0.0819699	0.265338	9.47972e-05	-0.945301	-1.1272	0.000179497	-0.78407	-1.12075
170641512	rs1058871	3.61003e-09	-1.3422	-1.87101e-10	0.000350176	-0.765809	-1.87101e-10	0.000593171	-0.709497	-1.87101e-10
170642074	rs11548437	2.52352e-09	-1.70026	-1.87101e-10	0.000128323	-1.76969	-1.87101e-10	0.000204834	-1.77278	-1.87101e-10
170642246	rs7438	0.00775245	10.6778	2.55979	0.000112331	-0.727702	-1.1751	0.000174999	-0.754372	-1.17583
170642781	rs13550	2.47189e-08	0.372172	0.20948	0.000126913	-0.667417	-1.11332	0.000238292	-0.515123	-1.10636
170644190	rs116835609	2.86109e-09	-1.57471	-1.87101e-10	0.000128003	-1.77219	-1.87101e-10	0.00020673	-1.76356	-1.87101e-10
170645419	rs6845516	2.83033e-08	0.527756	0.189306	0.000131787	-0.628332	-1.11473	0.000247332	-0.476284	-1.10796
170645523	rs72696662	7.22879e-10	-1.77039	-1.18004	6.35658e-05	-1.41534	-1.05683	0.000130196	-1.16692	-1.05903
170645539	rs4420942	7.07718e-06	4.98133	1.25738	0.000198853	-1.29764	-0.0340396	0.00035379	-1.21971	-0.00656885
170646003	rs72696665	0.00331229	10.1828	2.20439	9.95465e-05	-0.823224	-1.20039	0.000154171	-0.85608	-1.20084
170646088	rs11942808	1.96646e-08	0.303997	0.0489074	0.000128725	-0.689655	-1.07691	0.00024716	-0.51586	-1.06908
170646609	rs77370415	5.36573e-09	-1.31628e-10	-0.945884	0.000239213	-1.31628e-10	-1.14689	0.000384769	-1.31628e-10	-1.14234
170646968	rs13111508	2.61683e-06	4.28465	0.959153	0.000375935	-0.930322	0.235495	0.000619901	-0.960602	0.295183
170647991	rs6816710	1.66423e-09	-1.45948	-0.657072	4.72801e-05	-1.55968	-1.20847	7.97511e-05	-1.50692	-1.20915
170648551	rs78969658	2.50381e-09	-1.7081	-1.87101e-10	0.000175248	-1.45804	-1.87101e-10	0.00028429	-1.44498	-1.87101e-10
170648732	rs79054996	4.27879e-09	-1.17225	-1.87101e-10	0.000160372	-1.54675	-1.87101e-10	0.000235277	-1.63421	-1.87101e-10
170649435	rs7679092	2.38196e-09	-1.75799	-1.87101e-10	0.000155914	-1.57494	-1.87101e-10	0.000258551	-1.53989	-1.87101e-10
170649724	rs72696668	2.68663e-09	-1.63763	-1.87101e-10	0.000188269	-1.38637	-1.87101e-10	0.000309997	-1.35842	-1.87101e-10
170649770	rs13113917	2.44845e-09	-1.73046	-1.87101e-10	0.000169141	-1.49351	-1.87101e-10	0.000282261	-1.45215	-1.87101e-10
170650069	rs2133955	2.44845e-09	-1.73046	-1.87101e-10	0.000169141	-1.49351	-1.87101e-10	0.000282261	-1.45215	-1.87101e-10
170650369	rs72976688	2.41139e-09	-1.74572	-1.87101e-10	0.000176387	-1.45157	-1.87101e-10	0.000260087	-1.53396	-1.87101e-10
170651174	rs11732885	1.0319e-06	4.26927	0.0439684	0.000199718	-0.210562	-1.11678	0.000359545	-0.0885733	-1.12157
170651423	rs74541080	9.7353e-10	-1.46043	-1.19232	4.57843e-05	-1.6769	-1.12341	7.07626e-05	-1.71915	-1.1165
170651797	rs4692741	2.43649e-09	-1.73536	-1.87101e-10	0.000166994	-1.50629	-1.87101e-10	0.000278421	-1.46585	-1.87101e-10
170651811	rs4692742	1.00316e-06	4.26988	0.0151096	0.000188423	-0.261039	-1.12451	0.000342468	-0.129705	-1.1291
170651987	rs72696674	9.55121e-10	-1.47827	-1.19357	4.54685e-05	-1.68667	-1.12055	7.04598e-05	-1.72641	-1.11353
170653497	rs13141011	6.17785e-07	3.71337	0.0868567	0.000215378	-1.25984	0.00799736	0.000398909	-1.15031	0.0440661
170653643	rs17628004	1.00654e-06	4.29392	-0.00556673	0.000193932	-0.220476	-1.13626	0.00035269	-0.0893902	-1.14
170653920	rs56277136	1.03409e-09	-1.40094	-1.19146	4.86559e-05	-1.61418	-1.12529	7.40642e-05	-1.67159	-1.11845
170654648	rs6854083	1.67119e-09	-1.25705	-0.855325	0.000197924	-1.23695	-0.0994116	0.000279474	-1.37594	-0.0861292
170655888	rs147631399	2.56761e-09	-1.68294	-1.87101e-10	0.000128693	-1.76682	-1.87101e-10	0.000205077	-1.7716	-1.87101e-10
170655968	rs71622355	7.10779e-09	-0.664726	-1.87101e-10	0.000185844	-1.39934	-1.87101e-10	0.000263679	-1.52025	-1.87101e-10
170657258	rs1971326	2.41632e-09	-1.74367	-1.87101e-10	0.000157361	-1.5657	-1.87101e-10	0.000263623	-1.52046	-1.87101e-10
170657341	rs60578368	1.77698e-09	-1.17341	-0.87759	8.4506e-05	-1.07696	-1.11046	0.000157892	-0.931055	-1.10201
170657367	rs1542872	9.99427e-10	-1.42753	-1.19896	5.24604e-05	-1.54969	-1.1145	7.89167e-05	-1.61934	-1.10724
170657998	rs6832007	1.52271e-09	-1.22023	-0.985202	0.0001027	-0.968649	-1.02379	0.000182915	-0.872672	-1.01329
170658028	rs6850430	8.24504e-10	-1.60935	-1.20954	5.57418e-05	-1.52471	-1.0788	8.17666e-05	-1.62048	-1.07063
170658030	rs6832030	8.26823e-10	-1.60646	-1.20963	5.70516e-05	-1.52116	-1.05913	8.37181e-05	-1.61769	-1.04984
170658049	rs6850446	2.38251e-09	-1.75776	-1.87101e-10	0.000151011	-1.60689	-1.87101e-10	0.000251847	-1.56616	-1.87101e-10
170658092	rs17628016	1.62664e-09	-1.23964	-0.899757	8.04288e-05	-1.14845	-1.08842	0.000150373	-1.00195	-1.07991
170658332	rs55710525	1.50287e-09	-1.31199	-0.906547	7.23802e-05	-1.2582	-1.08411	0.000132725	-1.13125	-1.07545
170658420	rs7691713	7.04559e-10	-1.76701	-1.20909	3.95142e-05	-1.77235	-1.17523	6.39991e-05	-1.76497	-1.17114
170658731	rs17055114	1.87134e-09	-1.01089	-0.988375	9.64262e-05	-1.0832	-0.972269	0.000168332	-1.01381	-0.955232
170659558	rs17545654	1.35427e-08	-1.31628e-10	-0.020073	0.000630387	-1.31628e-10	-0.177909	0.000993256	-1.31628e-10	-0.193991
170659610	rs3775988	1.50074e-09	-1.2151	-1.00486	6.80344e-05	-1.32086	-1.08337	0.000109849	-1.32389	-1.07198
170660605	rs72696684	1.49793e-09	-1.0121	-1.20974	6.82414e-05	-1.3487	-1.05249	0.000102325	-1.42383	-1.04299
170661163	rs72976699	1.04667e-09	-1.66315	-0.917159	5.18195e-05	-1.59936	-1.07712	8.9663e-05	-1.53069	-1.06823
170661750	rs17055115	1.0959e-09	-1.59747	-0.936863	5.69514e-05	-1.51876	-1.06328	9.98982e-05	-1.43688	-1.05395
170661980	rs71643129	2.53955e-09	-1.69393	-1.87101e-10	0.000203887	-1.30668	-1.87101e-10	0.000295247	-1.40717	-1.87101e-10
170662275	rs7684296	1.01948e-09	-1.66126	-0.94537	5.30677e-05	-1.59574	-1.05693	9.22508e-05	-1.52307	-1.0474
170662301	rs35846719	2.59056e-09	-1.67404	-1.87101e-10	0.00021363	-1.26	-1.87101e-10	0.000307751	-1.36569	-1.87101e-10
170662302	rs141924328	8.09025e-09	-1.31628e-10	-0.535258	0.000387772	-1.31628e-10	-0.663825	0.000623519	-1.31628e-10	-0.6596
170662489	rs3775986	2.39164e-09	-1.75394	-1.87101e-10	0.000150576	-1.60978	-1.87101e-10	0.000245292	-1.59253	-1.87101e-10
170662627	rs6553453	2.44502e-09	-1.73186	-1.87101e-10	0.000162106	-1.53599	-1.87101e-10	0.000272382	-1.48778	-1.87101e-10
170662966	rs80083558	6.55694e-09	-1.31628e-10	-0.745393	0.000224834	-1.31628e-10	-1.20888	0.000360356	-1.31628e-10	-1.20789
170663235	rs1047642	9.0417e-10	-1.7524	-0.974254	4.09378e-05	-1.75	-1.16219	6.72206e-05	-1.72993	-1.15707
170663321	rs6849004	2.43146e-09	-1.73743	-1.87101e-10	0.000159913	-1.54961	-1.87101e-10	0.000268337	-1.50274	-1.87101e-10
170663748	rs184960612	1.74995e-09	-0.961942	-1.10439	0.000102753	-0.829635	-1.16228	0.000170509	-0.787621	-1.16857
170664777	rs10018221	8.8833e-10	-1.70463	-1.03969	4.71491e-05	-1.63003	-1.1409	7.68345e-05	-1.6179	-1.13543
170665473	rs79468179	6.89598e-09	-0.694978	-1.87101e-10	0.000634065	-0.172092	-1.87101e-10	0.00111229	-0.0808011	-1.87101e-10
170665961	rs10021555	9.23799e-10	-1.71801	-0.987164	4.52858e-05	-1.65058	-1.16067	7.35281e-05	-1.64144	-1.15587
170666194	rs10029498	8.93275e-10	-1.70839	-1.03039	4.65814e-05	-1.63642	-1.14662	7.57036e-05	-1.62678	-1.14137
170666195	rs6553454	2.61929e-09	-1.66301	-1.87101e-10	0.000191095	-1.37147	-1.87101e-10	0.000276236	-1.47372	-1.87101e-10
170666455	rs7693367	2.61929e-09	-1.66301	-1.87101e-10	0.000191095	-1.37147	-1.87101e-10	0.000276236	-1.47372	-1.87101e-10
170667972	rs143273035	2.56488e-09	-1.68401	-1.87101e-10	0.000128203	-1.77063	-1.87101e-10	0.000205612	-1.76899	-1.87101e-10
170668031	rs2331721	9.25831e-10	-1.74531	-0.957675	3.93743e-05	-1.77012	-1.18101	6.31222e-05	-1.77294	-1.17697
170668341	rs2877469	8.95788e-10	-1.76938	-0.966585	4.17337e-05	-1.71618	-1.17675	6.74972e-05	-1.70997	-1.17293
170668418	rs112921607	4.15634e-09	-1.20128	-1.87101e-10	0.000270302	-1.0247	-1.87101e-10	0.000524891	-0.83179	-1.87101e-10
170669247	rs9942227	2.67456e-09	-1.64213	-1.87101e-10	0.000198708	-1.33241	-1.87101e-10	0.000285747	-1.43987	-1.87101e-10
170669824	rs35744315	7.93978e-10	-1.77159	-1.08503	4.40218e-05	-1.73122	-1.10834	7.1378e-05	-1.72611	-1.10088
170670592	rs10020331	9.08643e-10	-1.77078	-0.950944	4.1262e-05	-1.72212	-1.18218	6.66913e-05	-1.71623	-1.17868
170671152	rs7661889	8.96207e-10	-1.76678	-0.96872	4.17791e-05	-1.71589	-1.17596	6.7524e-05	-1.7104	-1.17209
170672994	rs13151680	2.44404e-09	-1.73226	-1.87101e-10	0.000164893	-1.51894	-1.87101e-10	0.000244412	-1.59613	-1.87101e-10
170673242	rs11733986	9.85998e-10	-1.77118	-0.868837	3.90695e-05	-1.7586	-1.2003	6.34744e-05	-1.74592	-1.19842
170673471	rs112461853	2.65274e-09	-1.65032	-1.87101e-10	0.000181374	-1.42368	-1.87101e-10	0.000303968	-1.37806	-1.87101e-10
170673630	rs139232832	2.52508e-09	-1.69964	-1.87101e-10	0.000128071	-1.77166	-1.87101e-10	0.000204957	-1.77218	-1.87101e-10
170673846	rs10016129	8.98829e-10	-1.77197	-0.960613	4.15269e-05	-1.72126	-1.17664	6.70715e-05	-1.71602	-1.1732
170674146	rs35962500	2.46058e-09	-1.72552	-1.87101e-10	0.000167627	-1.5025	-1.87101e-10	0.000247799	-1.58236	-1.87101e-10
170675646	rs17055122	2.43543e-09	-1.7358	-1.87101e-10	0.000163427	-1.52788	-1.87101e-10	0.0002426	-1.60357	-1.87101e-10
170676095	rs35218368	5.46795e-08	1.37557	-1.87101e-10	0.000354935	-0.75231	-1.87101e-10	0.00054193	-0.799843	-1.87101e-10
170676306	rs10034188	9.4213e-10	-1.77225	-0.913281	4.05691e-05	-1.73015	-1.19109	6.55415e-05	-1.72381	-1.18848
170676328	rs13122912	9.6315e-10	-1.68681	-0.976649	4.62016e-05	-1.61833	-1.1729	7.52521e-05	-1.60527	-1.16887
170678993	rs11540095	8.90964e-10	-1.60285	-1.13851	7.42029e-05	-1.49445	-0.822987	0.00012079	-1.50018	-0.800748
170679611	rs71622356	9.23182e-09	-0.403261	-1.87101e-10	0.000178446	-1.43996	-1.87101e-10	0.000256114	-1.54936	-1.87101e-10
170680194	rs12507746	7.40602e-10	-1.77075	-1.15546	4.33294e-05	-1.65402	-1.2014	7.61051e-05	-1.56227	-1.2006
170680506	rs4048724	5.02981e-09	0.186793	-1.19733	5.62119e-05	-1.38791	-1.20721	9.68723e-05	-1.31278	-1.2088
170680720	rs55888352	2.69844e-09	-1.62062	-0.0126289	6.99317e-05	-1.6968	-0.679926	0.000110796	-1.69038	-0.696903
170680770	rs7669601	2.12319e-09	-0.679744	-1.19326	4.13087e-05	-1.69707	-1.2061	6.72244e-05	-1.68002	-1.20692
170681004	rs80301183	5.24657e-09	-1.31628e-10	-0.968342	0.000301766	-1.31628e-10	-0.91459	0.000478103	-1.31628e-10	-0.925155
170681015	rs11737099	1.20095e-09	-1.3652	-1.07761	0.000156679	-0.771085	-0.798961	0.000278769	-0.660999	-0.803599
170681376	rs11737201	3.69528e-09	-1.31886	-1.87101e-10	0.000142669	-1.66372	-1.87101e-10	0.000220115	-1.70083	-1.87101e-10
170681465	rs11721611	4.59707e-09	-1.1005	-1.87101e-10	0.000159403	-1.55281	-1.87101e-10	0.000242308	-1.60477	-1.87101e-10
170681573	rs74613468	2.49453e-09	-1.71182	-1.87101e-10	0.000141053	-1.67511	-1.87101e-10	0.000235444	-1.63351	-1.87101e-10
170681863	rs4692745	2.21405e-09	-0.63918	-1.19191	0.000163541	-0.317703	-1.20947	0.000273413	-0.275125	-1.20887
170681963	rs113547774	2.38612e-09	-1.75625	-1.87101e-10	0.000132857	-1.73497	-1.87101e-10	0.000218622	-1.70764	-1.87101e-10
170682714	rs28599564	3.52158e-09	-1.36701	-1.87101e-10	0.00014206	-1.66799	-1.87101e-10	0.000216442	-1.71766	-1.87101e-10
170683072	rs10004915	1.7127e-08	0.214739	-1.87101e-10	0.000717358	-0.0486687	-1.87101e-10	0.00125333	0.038579	-1.87101e-10
170683352	rs10005223	1.74557e-08	0.233751	-1.87101e-10	0.000730175	-0.0309588	-1.87101e-10	0.00127629	0.0567303	-1.87101e-10
170683975	rs72978627	3.3364e-09	-1.42103	-1.87101e-10	0.000136711	-1.70638	-1.87101e-10	0.000211416	-1.74115	-1.87101e-10
170684002	rs142356476	1.28036e-08	-1.31628e-10	-0.0761898	0.000564135	-1.31628e-10	-0.288951	0.000875708	-1.31628e-10	-0.319947
170684034	rs72698207	2.19329e-09	-1.67671	-0.163799	0.000102227	-1.72885	-0.268201	0.000172873	-1.68295	-0.259476
170684170	rs2173827	1.20235e-08	-0.13905	-1.87101e-10	0.000597257	-0.231896	-1.87101e-10	0.00107866	-0.111506	-1.87101e-10
170684860	rs7670727	1.72029e-08	0.219159	-1.87101e-10	0.00075179	-0.00178598	-1.87101e-10	0.00131826	0.089091	-1.87101e-10
170685579	rs72698208	2.196e-09	-1.68138	-0.157898	0.000102478	-1.73199	-0.262601	0.000173065	-1.68746	-0.253851
170685607	rs72698209	2.19234e-09	-1.68305	-0.157898	0.000102364	-1.7331	-0.262601	0.000172786	-1.68907	-0.253851
170685867	rs113189092	4.76079e-09	-1.0655	-1.87101e-10	0.000133353	-1.73125	-1.87101e-10	0.000218641	-1.70755	-1.87101e-10
170685934	rs10006579	9.15277e-09	0.434481	-0.846341	0.000336856	0.102167	-0.906753	0.000660226	0.299398	-0.901795
170686188	rs2173826	1.65591e-08	0.181021	-1.87101e-10	0.000725243	-0.0377365	-1.87101e-10	0.00127055	0.0522251	-1.87101e-10
170686206	rs67776117	2.27381e-09	-1.6738	-0.130659	0.000107803	-1.70719	-0.236745	0.000184135	-1.65143	-0.227876
170686259	rs1909882	2.64176e-09	-0.895545	-0.758927	0.000202301	-0.633401	-0.681085	0.000421087	-0.373615	-0.678526
170686346	rs72698210	2.2165e-09	-1.67552	-0.154468	0.00010322	-1.72804	-0.259347	0.000174619	-1.68179	-0.250581
170686673	rs7683426	3.19932e-09	-1.46298	-1.87101e-10	0.00013409	-1.72573	-1.87101e-10	0.00020883	-1.75346	-1.87101e-10
170686690	rs4692746	2.41944e-09	-0.895545	-0.846834	0.000160756	-0.633401	-0.910956	0.000336171	-0.373615	-0.903745
170687057	rs4692747	2.72108e-09	-0.86744	-0.75745	0.000199093	-0.601403	-0.72907	0.000417828	-0.338181	-0.721728
170687567	rs9998572	2.54599e-09	-1.64637	-0.045028	0.000156684	-1.6617	0.0916845	0.000269093	-1.59107	0.0911436
170687736	rs6825894	1.05597e-08	-0.26887	-1.87101e-10	0.00052655	-0.357897	-1.87101e-10	0.000946282	-0.242439	-1.87101e-10
170687760	rs139978403	5.6087e-09	-1.31628e-10	-0.901598	0.000393589	-1.31628e-10	-0.648937	0.000624795	-1.31628e-10	-0.657557
170687949	rs114464794	2.50684e-09	-1.70689	-1.87101e-10	0.00013042	-1.75349	-1.87101e-10	0.000211183	-1.74225	-1.87101e-10
170688267	rs72698212	2.40717e-09	-1.69334	-0.0541224	0.000143517	-1.73986	0.0820701	0.000239249	-1.69901	0.0815312
170688428	rs12645783	2.15732e-09	-1.21326	-0.643787	0.000174749	-0.903948	-0.556943	0.000362595	-0.647594	-0.554099
170688465	rs144775940	2.3594e-09	-1.76751	-1.87101e-10	0.000137501	-1.70061	-1.87101e-10	0.000207927	-1.75779	-1.87101e-10
170688741	rs56389495	3.69112e-09	-1.31999	-1.87101e-10	0.000143372	-1.6588	-1.87101e-10	0.000218919	-1.70628	-1.87101e-10
170688979	rs9312454	2.02299e-09	-1.16553	-0.755815	0.000141406	-0.844709	-0.827898	0.000297351	-0.580317	-0.819751
170689600	rs78639863	1.24281e-08	-1.31628e-10	-0.105956	0.000703953	-1.31628e-10	-0.0675326	0.00110515	-1.31628e-10	-0.087242
170690680	rs141250892	5.65949e-09	-1.31628e-10	-0.892584	0.000381948	-1.31628e-10	-0.678959	0.000605932	-1.31628e-10	-0.688212
170690690	rs7673018	1.13856e-08	-0.193564	-1.87101e-10	0.000599932	-0.227426	-1.87101e-10	0.00108238	-0.10806	-1.87101e-10
170691141	rs143462676	2.48135e-09	-1.71711	-1.87101e-10	0.000130768	-1.75082	-1.87101e-10	0.000207804	-1.75838	-1.87101e-10
170691171	rs4692748	2.30713e-09	-1.16553	-0.624384	0.000193449	-0.844709	-0.514523	0.000402148	-0.580317	-0.517844
170691680	rs56705923	4.17978e-09	-1.31628e-10	-1.19566	0.000224824	-1.31628e-10	-1.20893	0.000359716	-1.31628e-10	-1.20967
170691863	rs56296903	1.99203e-09	-1.68474	-0.252028	9.35229e-05	-1.73423	-0.351811	0.000157716	-1.6907	-0.343482
170692679	rs139342545	2.39533e-09	-1.67778	-0.0746137	0.000141893	-1.72957	0.0603998	0.000237665	-1.68398	0.0598654
170692828	rs28558420	3.35364e-09	-1.41587	-1.87101e-10	0.000136631	-1.70696	-1.87101e-10	0.000212051	-1.73815	-1.87101e-10
170693241	rs56159723	2.39248e-09	-1.68803	-0.0655526	0.000142284	-1.7364	0.0699835	0.000237589	-1.69388	0.0694471
170693476	rs28681153	2.52134e-09	-1.64064	-0.0604854	0.000154975	-1.65632	0.0753421	0.000266553	-1.58421	0.0748046
170693736	rs117554889	4.31193e-09	-1.31628e-10	-1.16453	0.000234206	-1.31628e-10	-1.16804	0.000375603	-1.31628e-10	-1.16645
170693902	rs4692749	2.43327e-09	-1.15328	-0.583398	0.000205354	-0.82959	-0.469917	0.000427712	-0.563188	-0.473343
170694013	rs115059136	2.3464e-09	-1.77304	-1.87101e-10	0.000134512	-1.72259	-1.87101e-10	0.000206472	-1.76481	-1.87101e-10
170694017	rs115881022	7.13713e-10	-1.76144	-1.20175	4.11156e-05	-1.70265	-1.2052	6.89168e-05	-1.65832	-1.20376
170694561	rs7668558	9.84191e-09	0.39294	-0.732208	0.000448808	0.10552	-0.623167	0.000872213	0.305412	-0.629358
170694775	rs116401606	7.11296e-10	-1.76347	-1.20311	4.09032e-05	-1.70779	-1.20525	6.84552e-05	-1.6649	-1.2039
170695553	rs116262949	1.7166e-09	-1.74999	-0.335585	8.33508e-05	-1.77039	-0.430794	0.000136885	-1.75299	-0.422856
170695748	rs4692750	3.00469e-09	-0.646326	-0.879417	0.0001697	-0.538489	-0.951725	0.000363054	-0.254025	-0.946402
170695751	rs72698222	2.71287e-09	-1.62791	-1.87101e-10	0.000137404	-1.70132	-1.87101e-10	0.000235781	-1.63208	-1.87101e-10
170695915	rs6833195	3.31932e-09	-1.42616	-1.87101e-10	0.00013649	-1.70799	-1.87101e-10	0.000212839	-1.73444	-1.87101e-10
170696014	rs17628150	2.41758e-09	-1.74315	-1.87101e-10	0.000128287	-1.76998	-1.87101e-10	0.000206487	-1.76474	-1.87101e-10
170697099	rs72698225	1.96298e-09	-1.68893	-0.262529	9.1903e-05	-1.74176	-0.361748	0.000155932	-1.69209	-0.353467
170697306	rs78496741	2.95625e-09	-1.542	-1.87101e-10	0.000146463	-1.63747	-1.87101e-10	0.000220373	-1.69966	-1.87101e-10
170697879	rs77878950	3.15686e-09	-1.47634	-1.87101e-10	0.000133109	-1.73308	-1.87101e-10	0.000208364	-1.75569	-1.87101e-10
170698024	rs6553458	9.31044e-09	-0.39478	-1.87101e-10	0.000466054	-0.479941	-1.87101e-10	0.000833393	-0.369474	-1.87101e-10
170698112	rs56192312	1.9205e-09	-1.70163	-0.271698	9.17826e-05	-1.7344	-0.370422	0.000156569	-1.6793	-0.362184
170698351	rs13118579	1.05415e-08	-0.270602	-1.87101e-10	0.000533049	-0.34563	-1.87101e-10	0.000942957	-0.245959	-1.87101e-10
170698800	rs11735653	3.19396e-09	-1.46465	-1.87101e-10	0.00013369	-1.72872	-1.87101e-10	0.000208972	-1.75278	-1.87101e-10
170698843	rs11735657	3.28988e-09	-1.43507	-1.87101e-10	0.000135256	-1.71708	-1.87101e-10	0.00021067	-1.74468	-1.87101e-10
170698962	rs12641134	1.00601e-08	-0.317344	-1.87101e-10	0.000502372	-0.404903	-1.87101e-10	0.000901121	-0.29134	-1.87101e-10
170699036	rs115727814	4.35135e-09	-1.15543	-1.87101e-10	0.000158466	-1.5587	-1.87101e-10	0.000239469	-1.61655	-1.87101e-10
170699083	rs12641867	5.26759e-09	-0.0663056	-0.898038	0.000246694	-0.162309	-0.953785	0.000499355	0.0675643	-0.949227
170701206	rs186541386	6.70089e-09	-1.31628e-10	-0.723677	0.000335677	-1.31628e-10	-0.808093	0.000537857	-1.31628e-10	-0.807388
170701860	rs79367274	2.4082e-09	-1.74704	-1.87101e-10	0.000169757	-1.48988	-1.87101e-10	0.000306815	-1.36874	-1.87101e-10
170701875	rs2133954	4.97535e-09	-0.119709	-0.901712	0.000224648	-0.252596	-0.957113	0.000450826	-0.0313147	-0.952584
170702504	rs4521310	1.94958e-09	-1.06218	-0.896126	0.000130399	-0.798125	-0.955515	0.00026413	-0.569679	-0.94886
170702544	rs79073672	7.22982e-10	-1.75518	-1.19511	3.93225e-05	-1.77255	-1.1799	6.38295e-05	-1.76281	-1.17596
170702701	rs72698233	1.95314e-09	-1.70312	-0.253359	9.19282e-05	-1.75016	-0.353071	0.000155125	-1.706	-0.344748
170702752	rs72698234	1.93982e-09	-1.7046	-0.258723	9.13856e-05	-1.75101	-0.358147	0.000154112	-1.70745	-0.349849
170703504	rs181121210	4.12153e-09	-1.31628e-10	-1.20969	0.000224747	-1.31628e-10	-1.20927	0.000359925	-1.31628e-10	-1.20909
170703610	rs72698236	1.88489e-09	-1.70751	-0.284535	8.7227e-05	-1.75265	-0.403081	0.000146804	-1.7103	-0.395577
170704237	rs111325435	4.84458e-09	-1.32605	0.277991	0.000147856	-1.76882	0.14082	0.000245982	-1.76258	0.172856
170705058	rs114799934	3.0929e-09	-1.49681	-1.87101e-10	0.000166966	-1.50646	-1.87101e-10	0.000288904	-1.42889	-1.87101e-10
170705295	rs72698238	1.88231e-09	-1.70857	-0.284853	8.89563e-05	-1.75323	-0.382863	0.000149749	-1.71133	-0.374686
170705697	rs147249084	2.3467e-09	-1.77291	-1.87101e-10	0.000130039	-1.75641	-1.87101e-10	0.000207735	-1.75872	-1.87101e-10
170706770	rs4692751	6.35242e-09	0.207389	-0.984471	0.000245717	-0.0886124	-1.03145	0.000479141	0.104659	-1.02764
170706947	rs12650742	6.34248e-09	0.207389	-0.986037	0.000245375	-0.0886124	-1.03284	0.000478467	0.104659	-1.02905
170706960	rs12644857	6.33259e-09	0.207389	-0.987597	0.000245035	-0.0886124	-1.03423	0.000477797	0.104659	-1.03045
170707238	rs140752517	6.80551e-09	-1.31628e-10	-0.708184	0.000358753	-1.31628e-10	-0.741611	0.000573354	-1.31628e-10	-0.743476
170707495	rs62344460	1.45443e-08	0.0512819	-1.87101e-10	0.000635921	-0.16917	-1.87101e-10	0.00109382	-0.0975521	-1.87101e-10
170708219	rs55722406	1.85745e-09	-1.72576	-0.280957	8.94401e-05	-1.7515	-0.379179	0.000150912	-1.7073	-0.370984
170708770	rs57128033	1.85253e-09	-1.72576	-0.28361	8.9216e-05	-1.7515	-0.381688	0.000150532	-1.7073	-0.373505
170708881	rs67977438	1.85253e-09	-1.72576	-0.28361	8.9216e-05	-1.7515	-0.381688	0.000150532	-1.7073	-0.373505
170708945	rs6827664	1.42809e-08	0.0330055	-1.87101e-10	0.000625118	-0.186303	-1.87101e-10	0.00107483	-0.115065	-1.87101e-10
170709315	rs6828442	1.33103e-08	-0.0373758	-1.87101e-10	0.000585235	-0.25223	-1.87101e-10	0.00100477	-0.18247	-1.87101e-10
170709833	rs72698245	1.94683e-09	-1.73057	-0.229146	9.55149e-05	-1.76442	-0.300542	0.000158714	-1.73281	-0.295071
170710284	rs7677932	1.33103e-08	-0.0373758	-1.87101e-10	0.000585235	-0.25223	-1.87101e-10	0.00100477	-0.18247	-1.87101e-10
170711378	rs1587536	1.33103e-08	-0.0373758	-1.87101e-10	0.000585235	-0.25223	-1.87101e-10	0.00100477	-0.18247	-1.87101e-10
170711541	rs55898197	2.35182e-09	-1.77073	-1.87101e-10	0.000128361	-1.7694	-1.87101e-10	0.000207465	-1.76002	-1.87101e-10
170711942	rs72698249	1.94154e-09	-1.73731	-0.225124	9.56093e-05	-1.7673	-0.296669	0.00015829	-1.73936	-0.291187
170711983	rs115460818	3.37412e-09	-1.40978	-1.87101e-10	0.000147822	-1.62823	-1.87101e-10	0.000228364	-1.66404	-1.87101e-10
170712012	rs72698250	3.00661e-09	-1.5251	-1.87101e-10	0.000154267	-1.58556	-1.87101e-10	0.000243751	-1.59883	-1.87101e-10
170712188	rs3925554	1.33103e-08	-0.0373758	-1.87101e-10	0.000585235	-0.25223	-1.87101e-10	0.00100477	-0.18247	-1.87101e-10
170712326	rs1964036	1.92382e-09	-1.02671	-0.944891	0.000130415	-0.768505	-0.985016	0.00026667	-0.528677	-0.980292
170713166	rs6553459	1.88798e-09	-1.76031	-0.230101	9.47742e-05	-1.77128	-0.301462	0.000155865	-1.74999	-0.295994
170713493	rs6836170	3.06521e-09	-1.5058	-1.87101e-10	0.000130456	-1.75321	-1.87101e-10	0.000205584	-1.76912	-1.87101e-10
170713532	rs6834698	3.07599e-09	-1.50229	-1.87101e-10	0.000130488	-1.75296	-1.87101e-10	0.000205667	-1.76872	-1.87101e-10
170715526	rs112725885	3.04083e-09	-1.51379	-1.87101e-10	0.000130649	-1.75173	-1.87101e-10	0.000205893	-1.76762	-1.87101e-10
170715865	rs11132815	3.18866e-08	-0.275812	1.11208	0.00207568	-0.662602	1.6764	0.00316018	-0.667626	1.63103
170716394	rs115939824	2.9409e-09	-1.5472	-1.87101e-10	0.000185017	-1.4038	-1.87101e-10	0.000270679	-1.49404	-1.87101e-10
170716786	rs7698887	2.95098e-09	-1.54378	-1.87101e-10	0.00014869	-1.62238	-1.87101e-10	0.000260532	-1.53225	-1.87101e-10
170717008	rs11132816	2.1382e-09	-0.825209	-1.04074	0.000153772	-0.691266	-0.897504	0.000290388	-0.51232	-0.911443
170717438	rs58501865	3.04083e-09	-1.51379	-1.87101e-10	0.000130649	-1.75173	-1.87101e-10	0.000205893	-1.76762	-1.87101e-10
170717596	rs924518	3.12632e-09	-1.48606	-1.87101e-10	0.000131758	-1.74327	-1.87101e-10	0.000206848	-1.763	-1.87101e-10
170717597	rs80088561	3.09173e-09	-1.49719	-1.87101e-10	0.000132302	-1.73916	-1.87101e-10	0.000207437	-1.76015	-1.87101e-10
170717803	rs12510928	2.03274e-09	-0.900793	-1.01574	0.000146686	-0.772121	-0.863827	0.000274992	-0.599731	-0.878507
170717842	rs80269481	3.04123e-09	-1.51366	-1.87101e-10	0.000131561	-1.74477	-1.87101e-10	0.00020674	-1.76352	-1.87101e-10
170717856	rs9994595	2.95748e-08	-0.29042	1.05143	0.00191562	-0.675177	1.60873	0.00291814	-0.680173	1.5639
170717919	rs79052341	4.12422e-09	-1.31628e-10	-1.20904	0.000226646	-1.31628e-10	-1.20085	0.000362398	-1.31628e-10	-1.20224
170718254	rs185680899	2.89004e-09	-1.56465	-1.87101e-10	0.000216659	-1.24592	-1.87101e-10	0.000387772	-1.13456	-1.87101e-10
170718720	rs114205482	2.48396e-09	-1.71606	-1.87101e-10	0.00013482	-1.7203	-1.87101e-10	0.000230463	-1.65489	-1.87101e-10
170718844	rs72698254	3.01096e-09	-1.52366	-1.87101e-10	0.000151148	-1.60599	-1.87101e-10	0.000265957	-1.51164	-1.87101e-10
170719028	rs72698255	2.96412e-09	-1.53934	-1.87101e-10	0.000153887	-1.58803	-1.87101e-10	0.000270681	-1.49404	-1.87101e-10
170719215	rs6835612	2.4762e-09	-0.871179	-0.848011	0.000171036	-0.740416	-0.741953	0.000322149	-0.565425	-0.75454
170719376	rs117933706	4.99481e-09	-1.31628e-10	-1.01752	0.000260691	-1.31628e-10	-1.06091	0.000419424	-1.31628e-10	-1.0561
170719464	rs35538400	3.59236e-08	0.0980746	0.857404	0.00206076	-0.347582	1.35417	0.00309009	-0.37416	1.31514
170719583	rs150514218	9.2512e-10	-1.69727	-1.00648	5.27864e-05	-1.60681	-1.05118	8.01159e-05	-1.66529	-1.04622
170720293	rs114261137	1.36848e-08	-0.00963009	-1.87101e-10	0.000490644	-0.428525	-1.87101e-10	0.000702201	-0.540761	-1.87101e-10
170720368	rs12647010	1.52109e-09	-1.76866	-0.437829	0.000101093	-1.77095	-0.237259	0.000156343	-1.7704	-0.272526
170720415	rs75291891	2.47433e-09	-1.71995	-1.87101e-10	0.000128098	-1.77145	-1.87101e-10	0.000204903	-1.77244	-1.87101e-10
170721416	rs144196114	8.00874e-09	-1.31628e-10	-0.545383	0.000386103	-1.31628e-10	-0.668139	0.000621943	-1.31628e-10	-0.662131
170721562	rs112242720	3.6597e-09	-1.32854	-1.87101e-10	0.000175762	-1.45511	-1.87101e-10	0.000322607	-1.31854	-1.87101e-10
170721728	rs11132817	7.94363e-09	-1.31628e-10	-0.553547	0.000509032	-1.31628e-10	-0.391733	0.000817079	-1.31628e-10	-0.389244
170721853	rs79501185	3.15341e-09	-1.47743	-1.87101e-10	0.000150756	-1.60858	-1.87101e-10	0.000225094	-1.67846	-1.87101e-10
170723363	rs6814875	6.14114e-09	-1.31628e-10	-0.810907	0.000380487	-1.31628e-10	-0.682792	0.000610444	-1.31628e-10	-0.680793
170726024	rs72698265	3.79109e-09	-1.29326	-1.87101e-10	0.000181103	-1.42518	-1.87101e-10	0.000334318	-1.28289	-1.87101e-10
170726047	rs72698267	4.61156e-09	-1.31823	0.220882	0.000258206	-1.44639	0.375902	0.000477458	-1.30813	0.381624
170726302	rs4692753	4.03749e-09	-1.38159	0.151294	0.000245903	-1.49972	0.380414	0.000448836	-1.37221	0.383884
170726791	rs72698269	3.79109e-09	-1.29326	-1.87101e-10	0.000181103	-1.42518	-1.87101e-10	0.000334318	-1.28289	-1.87101e-10
170727039	rs77960430	2.99687e-09	-1.52835	-1.87101e-10	0.000140737	-1.67735	-1.87101e-10	0.000217054	-1.71483	-1.87101e-10
170727104	rs75909533	2.55702e-09	-1.68707	-1.87101e-10	0.000129537	-1.76027	-1.87101e-10	0.000204973	-1.7721	-1.87101e-10
170727503	rs17628162	2.55113e-09	-1.68938	-1.87101e-10	0.000129154	-1.76324	-1.87101e-10	0.000205003	-1.77196	-1.87101e-10
170728184	rs142830634	2.53026e-09	-1.6976	-1.87101e-10	0.000153271	-1.59203	-1.87101e-10	0.000229142	-1.66064	-1.87101e-10
170728533	rs1500931	5.30037e-09	-1.39543	0.43729	0.000343916	-1.47229	0.688445	0.000631957	-1.33839	0.692236
170728749	rs56303187	4.30146e-09	-1.3454	0.178439	0.00026103	-1.46935	0.409745	0.000479443	-1.3356	0.413247
170729515	rs79966415	2.52509e-09	-1.69964	-1.87101e-10	0.000128728	-1.76654	-1.87101e-10	0.00020482	-1.77285	-1.87101e-10
170729657	rs1500930	1.27969e-08	-0.914284	0.837572	0.00188097	-0.513379	1.42868	0.00352395	-0.38401	1.45637
170730959	rs72698279	3.8633e-09	-1.32597	0.0515725	0.000222862	-1.45294	0.235252	0.000411871	-1.31595	0.241679
170731116	rs1500929	4.54805e-09	-1.40123	0.290012	0.000292031	-1.47746	0.530083	0.000535967	-1.34462	0.533712
170731463	rs1500928	4.5356e-09	-1.39751	0.283547	0.00029097	-1.47414	0.523119	0.000534376	-1.34062	0.526741
170731497	rs11132818	4.47067e-09	-1.41193	0.283547	0.000287255	-1.48699	0.523119	0.000526165	-1.35611	0.526741
170733053	rs4692575	4.90873e-09	-1.34723	0.312327	0.000313951	-1.42912	0.554111	0.000581703	-1.28678	0.557765
170733214	rs4692576	3.50636e-09	-1.77298	0.401641	0.000242306	-1.76154	0.627496	0.000408271	-1.72042	0.637373
170733215	rs4692577	3.48233e-09	-1.77284	0.394622	0.000240223	-1.76268	0.620002	0.000404219	-1.72288	0.629859
170733363	rs4692754	3.9538e-09	-1.40494	0.153699	0.00025126	-1.48077	0.383014	0.000460756	-1.3486	0.386486
170733902	rs976316	4.63822e-09	-1.34056	0.248973	0.000288077	-1.42312	0.462104	0.000532733	-1.27966	0.4627
170734112	rs72698290	4.46146e-09	-1.22674	0.0962989	0.000258369	-1.36821	0.298359	0.00048214	-1.21567	0.298925
170735289	rs111953793	3.83177e-09	-1.2743	-0.0082929	0.000164278	-1.75153	0.22884	0.000271733	-1.7444	0.254237
170735533	rs975764	4.17712e-09	-1.37898	0.182683	0.000259235	-1.45759	0.391083	0.000476224	-1.32076	0.391666
170735575	rs147824959	2.74039e-09	-1.61782	-1.87101e-10	0.000202816	-1.31194	-1.87101e-10	0.000354793	-1.22344	-1.87101e-10
170736387	rs71622358	3.10771e-09	-1.49203	-1.87101e-10	0.000136378	-1.70881	-1.87101e-10	0.000214508	-1.72663	-1.87101e-10
170736403	rs111752414	4.22486e-09	-1.22674	0.041809	0.000243665	-1.36821	0.239762	0.000454695	-1.21567	0.240317
170736879	rs77742101	4.13009e-09	-1.22674	0.0191241	0.000237786	-1.36821	0.215341	0.000443723	-1.21567	0.215892
170737119	rs1995305	4.14412e-09	-1.42282	0.218598	0.00025908	-1.49668	0.429574	0.000472163	-1.36782	0.430165
170737636	rs72698294	4.04458e-09	-1.23567	0.00713465	0.000232938	-1.3759	0.202428	0.000434093	-1.2247	0.202976
170738128	rs116975891	5.50297e-09	-1.31628e-10	-0.92063	0.000338725	-1.31628e-10	-0.799054	0.000554161	-1.31628e-10	-0.777525
170738394	rs10035008	3.90751e-09	-1.40141	0.138394	0.000241095	-1.48262	0.343569	0.00044209	-1.34761	0.344143
170738438	rs6814791	3.92946e-09	-1.40141	0.143995	0.000242548	-1.48262	0.34958	0.000444756	-1.34761	0.350156
170738791	rs4692755	3.24371e-09	-1.68504	0.235839	0.000231219	-1.6078	0.426921	0.000422155	-1.48311	0.433503
170738941	rs59477939	2.36343e-09	-1.7658	-1.87101e-10	0.000128645	-1.76719	-1.87101e-10	0.000209595	-1.7498	-1.87101e-10
170739138	rs72698298	4.07916e-09	-1.23563	0.0155989	0.000235082	-1.37586	0.211545	0.000438092	-1.22465	0.212095
170739535	rs4440180	3.53529e-09	-1.67199	0.308871	0.000251384	-1.60183	0.504573	0.000458356	-1.47864	0.511309
170739599	rs187158550	2.55705e-09	-1.68706	-1.87101e-10	0.000128148	-1.77106	-1.87101e-10	0.000205684	-1.76864	-1.87101e-10
170739694	rs72698300	4.10569e-09	-1.21354	-1.87101e-10	0.000193912	-1.35684	-1.87101e-10	0.00036236	-1.20234	-1.87101e-10
170740266	rs4072504	3.53201e-09	-1.67868	0.31463	0.000265666	-1.61057	0.56857	0.000488216	-1.49014	0.585916
170741902	rs10022857	4.65652e-09	-1.33922	0.251574	0.000289228	-1.42192	0.464889	0.000534982	-1.27823	0.465486
170742366	rs6822452	3.26798e-09	-1.69115	0.249411	0.000230738	-1.62432	0.441361	0.000416785	-1.51038	0.447972
170743085	rs72700304	3.60146e-09	-1.32597	-0.0186098	0.000209765	-1.45294	0.174684	0.00038539	-1.31595	0.175226
170743230	rs72700306	5.67271e-09	-1.19122	0.300973	0.0003752	-1.33756	0.640775	0.000701566	-1.1798	0.638138
170743258	rs4692578	2.27477e-09	-1.58896	-0.215084	0.00014605	-1.41257	-0.227726	0.000237455	-1.41623	-0.208775
170743765	rs72700309	3.57527e-09	-1.32211	-0.0297672	0.000207935	-1.44967	0.162653	0.00038227	-1.31205	0.163193
170743941	rs9312457	3.34314e-09	-1.67854	0.259531	0.000237196	-1.60748	0.452125	0.000430776	-1.48815	0.458758
170743967	rs78078638	5.10476e-09	-1.31628e-10	-0.995743	0.000303268	-1.31628e-10	-0.909628	0.000485706	-1.31628e-10	-0.909375
170744772	rs6824832	3.22559e-09	-1.69738	0.242579	0.000226537	-1.63543	0.434093	0.000408464	-1.52326	0.440689
170744990	rs55958461	3.30536e-09	-1.65388	0.223507	0.000231524	-1.59336	0.413798	0.000421881	-1.47061	0.420354
170745306	rs28678973	4.30444e-09	-1.22794	0.0616678	0.00025931	-1.32735	0.261128	0.000489559	-1.16316	0.261687
170745579	rs4692581	3.2688e-09	-1.69993	0.258435	0.00022679	-1.65118	0.450959	0.000405567	-1.54728	0.457589
170745616	rs10035018	2.20064e-09	-1.68694	-0.150228	0.000198061	-1.52693	0.191265	0.000309276	-1.56782	0.207076
170746097	rs9917849	3.39396e-09	-1.40392	-1.87101e-10	0.000172218	-1.47548	-1.87101e-10	0.000276706	-1.47202	-1.87101e-10
170746510	rs56901526	2.38699e-09	-1.75588	-1.87101e-10	0.000128053	-1.7718	-1.87101e-10	0.000207228	-1.76116	-1.87101e-10
170746767	rs72984738	2.38413e-09	-1.75708	-1.87101e-10	0.000128098	-1.77144	-1.87101e-10	0.000207443	-1.76012	-1.87101e-10
170746836	rs146418622	5.69113e-09	-1.31628e-10	-0.887007	0.000431553	-1.31628e-10	-0.556853	0.000679244	-1.31628e-10	-0.574
170749650	rs369803872	5.99355e-09	-1.31628e-10	-0.835233	0.000327629	-1.31628e-10	-0.832361	0.000528038	-1.31628e-10	-0.825813
170749849	rs192190900	2.68013e-09	-1.64005	-1.87101e-10	0.000133952	-1.72676	-1.87101e-10	0.000207044	-1.76205	-1.87101e-10
170750106	rs11132819	3.34171e-09	-1.68131	0.261873	0.000236236	-1.61403	0.454615	0.000429033	-1.4947	0.461253
170751487	rs116270672	2.37259e-09	-1.76193	-1.87101e-10	0.000138747	-1.69159	-1.87101e-10	0.000210606	-1.74499	-1.87101e-10
170752204	rs62344484	1.96821e-09	-1.72347	-0.225321	0.000170797	-1.6046	0.120833	0.000267903	-1.63965	0.135291
170752699	rs117908145	5.03879e-09	-1.31628e-10	-1.00875	0.000259628	-1.31628e-10	-1.065	0.000411884	-1.31628e-10	-1.07424
170753565	rs114883936	8.11443e-09	-0.532273	-1.87101e-10	0.000197234	-1.33985	-1.87101e-10	0.000363382	-1.19952	-1.87101e-10
170753739	rs11945786	1.77524e-09	-1.13693	-0.915052	0.000106033	-1.13497	-0.825526	0.000195414	-0.997528	-0.822333
170753953	rs7692690	3.06444e-09	-1.68456	0.178503	0.000215251	-1.61831	0.365876	0.000390307	-1.50038	0.372335
170754318	rs72700322	3.42622e-09	-1.39446	-1.87101e-10	0.00017465	-1.46146	-1.87101e-10	0.0002789	-1.46413	-1.87101e-10
170754412	rs10866343	2.97421e-09	-1.69088	0.154942	0.000208158	-1.62671	0.340769	0.000376376	-1.51157	0.347176
170757025	rs7666155	3.01005e-09	-1.69993	0.175963	0.000210302	-1.63887	0.363171	0.000378682	-1.52791	0.369624
170757346	rs72700326	3.70791e-09	-1.20495	-0.110496	0.000210671	-1.34943	0.0754783	0.00039438	-1.19367	0.0760009
170757669	rs142465374	2.41541e-09	-1.74405	-1.87101e-10	0.000146274	-1.63876	-1.87101e-10	0.000258091	-1.54167	-1.87101e-10
170757787	rs74833830	2.35875e-09	-1.76778	-1.87101e-10	0.000135454	-1.71561	-1.87101e-10	0.000225864	-1.67505	-1.87101e-10
170758372	rs10020179	2.91305e-09	-1.68181	0.125093	0.000204077	-1.61469	0.308942	0.000370438	-1.49557	0.315282
170758565	rs10028741	1.84326e-09	-1.13693	-0.877451	0.000110667	-1.13497	-0.782751	0.000203989	-0.997528	-0.779386
170761067	rs10012664	2.35035e-09	-1.77135	-1.87101e-10	0.000129916	-1.75736	-1.87101e-10	0.000213025	-1.73357	-1.87101e-10
170762017	rs10015829	1.16484e-09	-1.57334	-0.899989	7.41923e-05	-1.59657	-0.721017	0.000124348	-1.55512	-0.716781
170762583	rs72700329	2.05437e-09	-1.70058	-0.205366	0.000119287	-1.75314	-0.0895673	0.00019946	-1.71757	-0.0818019
170762597	rs72988882	2.35194e-09	-1.77068	-1.87101e-10	0.000135487	-1.71537	-1.87101e-10	0.000226083	-1.67408	-1.87101e-10
170762738	rs4692757	2.68342e-09	-1.77308	0.134256	0.000169088	-1.76154	0.267714	0.000283975	-1.72272	0.27663
170763521	rs6852139	1.04097e-09	-1.45513	-1.13063	6.20521e-05	-1.40204	-1.09423	0.000109583	-1.30433	-1.09397
170763554	rs6852171	2.38004e-09	-1.7588	-1.87101e-10	0.000128987	-1.76453	-1.87101e-10	0.000210547	-1.74527	-1.87101e-10
170763650	rs72700330	1.99415e-09	-1.71467	-0.221026	0.00012394	-1.76017	-0.0442746	0.000204671	-1.7298	-0.0437769
170766662	rs6849310	3.31512e-09	-1.76212	0.334693	0.000223366	-1.76922	0.553787	0.000367591	-1.74241	0.554399
170768132	rs6857210	2.36555e-09	-1.76491	-1.87101e-10	0.000138444	-1.69378	-1.87101e-10	0.000232444	-1.64633	-1.87101e-10
170769477	rs13121320	3.52928e-09	-1.36482	-1.87101e-10	0.000140034	-1.68236	-1.87101e-10	0.000222433	-1.69036	-1.87101e-10
170770486	rs13110366	2.86171e-09	-1.74987	0.175371	0.000187619	-1.77307	0.383242	0.000303724	-1.76268	0.383824
170770963	rs72494059	2.71744e-09	-1.75592	0.129692	0.000184658	-1.76779	0.36205	0.000299431	-1.76534	0.37224
170772753	rs11944018	4.28681e-09	-1.67587	0.505497	0.000288194	-1.75254	0.791935	0.000455258	-1.76874	0.79462
170772962	rs7654944	1.40138e-09	-1.41711	-0.87135	7.90951e-05	-1.46009	-0.793506	0.000129104	-1.44163	-0.792733
170773712	rs4692758	1.69988e-09	-1.73471	-0.360654	9.75689e-05	-1.65272	-0.390966	0.000155489	-1.63446	-0.413942
170774024	rs142636087	8.68641e-09	-0.464157	-1.87101e-10	0.000496176	-0.417312	-1.87101e-10	0.000779986	-0.435704	-1.87101e-10
170774195	rs68157114	1.78125e-09	-1.75867	-0.289931	0.000106269	-1.77273	-0.18554	0.000170072	-1.77188	-0.186879
170774311	rs6553467	8.80973e-10	-1.68746	-1.06518	5.10579e-05	-1.7234	-0.967886	8.05721e-05	-1.74135	-0.964476
170774344	rs6553468	1.23223e-09	-1.57995	-0.837146	7.13508e-05	-1.51218	-0.844457	0.000111105	-1.53799	-0.846514
170774448	rs72700337	2.46905e-09	-1.72208	-1.87101e-10	0.000128187	-1.77076	-1.87101e-10	0.000206367	-1.76532	-1.87101e-10
170776510	rs56172650	8.60185e-10	-1.6158	-1.16072	6.81683e-05	-1.21896	-1.1833	0.0001026	-1.28271	-1.18144
170776870	rs11943556	8.97737e-10	-1.54299	-1.19081	5.53555e-05	-1.42418	-1.18628	8.37027e-05	-1.48899	-1.17871
170776973	rs67934505	8.63603e-10	-1.60885	-1.16371	6.89083e-05	-1.20599	-1.18548	0.000103627	-1.2705	-1.18369
170777182	rs62344514	8.91293e-10	-1.58751	-1.15349	7.22001e-05	-1.16688	-1.17792	0.00010836	-1.23364	-1.17588
170777395	rs62344515	8.3736e-10	-1.64819	-1.15523	6.36182e-05	-1.28596	-1.18538	9.62379e-05	-1.34488	-1.18327
170777554	rs62344516	8.79969e-10	-1.59594	-1.15785	7.08714e-05	-1.1822	-1.18118	0.000106448	-1.24809	-1.17924
170777618	rs72990519	5.32111e-09	-0.954235	-1.87101e-10	0.000421228	-0.581068	-1.87101e-10	0.000590313	-0.714328	-1.87101e-10
170778068	rs7659128	8.54436e-10	-1.71888	-1.06435	4.2671e-05	-1.76974	-1.10098	6.86025e-05	-1.76929	-1.09736
170778702	rs6810718	1.18437e-09	-1.31952	-1.13718	0.000105681	-0.813784	-1.15003	0.000147526	-0.963835	-1.13714
170778833	rs6832876	1.12475e-09	-1.39244	-1.11591	0.000101433	-0.874232	-1.13061	0.000142275	-1.02135	-1.11587
170779349	rs74520699	4.85919e-09	-1.04505	-1.87101e-10	0.000373355	-0.701713	-1.87101e-10	0.000536936	-0.8091	-1.87101e-10
170779381	rs62344517	3.72969e-09	-1.30959	-1.87101e-10	0.000192881	-1.36217	-1.87101e-10	0.00029413	-1.41096	-1.87101e-10
170779510	rs144896663	4.23071e-09	-1.31628e-10	-1.18355	0.00023461	-1.31628e-10	-1.16632	0.000376991	-1.31628e-10	-1.16276
170779597	rs80069351	3.37973e-09	-1.40812	-1.87101e-10	0.000183065	-1.4144	-1.87101e-10	0.000279746	-1.4611	-1.87101e-10
170779661	rs10017192	7.03719e-10	-1.77232	-1.20497	3.93092e-05	-1.75647	-1.19631	6.28539e-05	-1.76403	-1.19014
170779878	rs56773514	1.09778e-09	-1.47168	-1.06095	8.8189e-05	-1.04519	-1.09957	0.000130204	-1.12887	-1.09701
170780160	rs60962442	1.02228e-09	-1.76838	-0.8355	5.62459e-05	-1.76355	-0.830955	9.41653e-05	-1.7399	-0.810028
170781319	rs6847701	1.93172e-09	-1.58625	-0.381256	0.000104107	-1.56572	-0.413106	0.000162344	-1.62085	-0.384409
170781385	rs56096038	9.66929e-10	-1.77149	-0.888056	5.76647e-05	-1.70743	-0.862173	9.5209e-05	-1.69092	-0.847988
170781702	rs6853401	1.09531e-09	-1.67384	-0.861035	6.6599e-05	-1.50792	-0.917631	0.00010757	-1.50654	-0.910296
170782032	rs6855361	9.41603e-10	-1.77138	-0.914704	5.54871e-05	-1.70652	-0.901577	9.0935e-05	-1.69723	-0.887607
170782064	rs80237391	3.2942e-09	-1.43375	-1.87101e-10	0.000205739	-1.29763	-1.87101e-10	0.000304266	-1.37708	-1.87101e-10
170782471	rs6856228	9.40293e-10	-1.77198	-0.9155	5.55399e-05	-1.71059	-0.896555	9.09686e-05	-1.70158	-0.882887
170782760	rs6811785	9.07362e-10	-1.77249	-0.950644	5.2144e-05	-1.73739	-0.932848	8.53783e-05	-1.7279	-0.919987
170782773	rs6813253	9.23616e-10	-1.76973	-0.935643	5.52899e-05	-1.69431	-0.917348	9.09618e-05	-1.6804	-0.904136
170783043	rs56117897	9.75639e-10	-1.77276	-0.877823	5.70731e-05	-1.71622	-0.863685	9.39195e-05	-1.70359	-0.848952
170783049	rs6812416	2.01897e-09	-1.57446	-0.348874	0.000107885	-1.5533	-0.389873	0.000168095	-1.61019	-0.360261
170783304	rs4642205	1.11037e-09	-1.70261	-0.818611	6.6373e-05	-1.55025	-0.878699	0.000106353	-1.55732	-0.870893
170784789	rs77721217	2.37256e-09	-1.76195	-1.87101e-10	0.000128115	-1.77131	-1.87101e-10	0.000204778	-1.77305	-1.87101e-10
170784818	rs188658303	2.38402e-09	-1.75713	-1.87101e-10	0.000127959	-1.77254	-1.87101e-10	0.000204841	-1.77275	-1.87101e-10
170784923	rs144456952	4.90416e-09	-1.03583	-1.87101e-10	0.000275216	-1.00669	-1.87101e-10	0.000484796	-0.911252	-1.87101e-10
170785627	rs143340882	2.38931e-09	-1.75491	-1.87101e-10	0.000128115	-1.77131	-1.87101e-10	0.000206366	-1.76533	-1.87101e-10
170785710	rs62344524	5.04174e-09	-1.51148	0.503319	0.000218418	-1.72427	0.486438	0.000369922	-1.72355	0.541863
170785775	rs113397672	7.32662e-10	-1.7532	-1.18378	4.54903e-05	-1.60408	-1.20267	7.06309e-05	-1.63475	-1.20276
170785981	rs111373506	8.16311e-10	-1.72313	-1.10575	4.37477e-05	-1.75539	-1.09041	6.92853e-05	-1.76797	-1.08878
170786054	rs62344525	7.3229e-10	-1.7514	-1.18609	4.56723e-05	-1.5989	-1.20385	7.08794e-05	-1.63007	-1.20393
170786287	rs61614333	1.139e-09	-1.61998	-0.875787	5.34988e-05	-1.72254	-0.922043	8.74904e-05	-1.70414	-0.919309
170786486	rs56788746	1.13975e-09	-1.6165	-0.878613	5.34661e-05	-1.72053	-0.924665	8.7465e-05	-1.7018	-0.921944
170786834	rs6817319	8.18724e-10	-1.73079	-1.09514	4.44053e-05	-1.75182	-1.07907	7.02471e-05	-1.7656	-1.07736
170787254	rs6840086	7.71652e-10	-1.70938	-1.17576	4.6768e-05	-1.58082	-1.19822	7.46346e-05	-1.58404	-1.19834
170787917	rs74868609	2.77681e-09	-1.60462	-1.87101e-10	0.000149587	-1.61636	-1.87101e-10	0.000249435	-1.57578	-1.87101e-10
170788015	rs72700352	1.50717e-09	-1.68305	-0.532627	9.24623e-05	-1.66973	-0.427708	0.000147529	-1.70647	-0.394484
170788280	rs114879463	2.77485e-09	-1.60532	-1.87101e-10	0.000149486	-1.61704	-1.87101e-10	0.000249245	-1.57655	-1.87101e-10
170788449	rs74648774	2.43742e-09	-1.73498	-1.87101e-10	0.000128173	-1.77086	-1.87101e-10	0.000206511	-1.76463	-1.87101e-10
170788533	rs11132825	1.40354e-09	-1.13996	-1.14695	8.78983e-05	-0.974992	-1.17307	0.00013632	-1.00996	-1.17001
170789297	rs7658866	5.56781e-09	-1.42758	0.518669	0.000282319	-1.43805	0.456847	0.000528172	-1.34893	0.523368
170789498	rs145404133	5.38016e-09	-1.31628e-10	-0.943198	0.000339127	-1.31628e-10	-0.79787	0.000536719	-1.31628e-10	-0.809506
170789711	rs76843607	2.44947e-09	-1.73004	-1.87101e-10	0.000128254	-1.77023	-1.87101e-10	0.000207187	-1.76136	-1.87101e-10
170789897	rs75477927	5.14333e-09	-0.988216	-1.87101e-10	0.000188868	-1.3832	-1.87101e-10	0.000320133	-1.32624	-1.87101e-10
170789989	rs75431798	5.80455e-08	-1.31628e-10	1.43531	0.00295303	-1.31628e-10	1.36634	0.00518107	-1.31628e-10	1.45779
170790018	rs6838580	1.13229e-09	-1.35403	-1.14764	6.97636e-05	-1.20673	-1.1724	0.000107748	-1.24526	-1.16992
170790843	rs76234867	2.46332e-09	-1.72441	-1.87101e-10	0.000129998	-1.75673	-1.87101e-10	0.000211057	-1.74285	-1.87101e-10
170790931	rs138633331	3.50174e-09	-1.37266	-1.87101e-10	0.000171902	-1.47732	-1.87101e-10	0.000261118	-1.53001	-1.87101e-10
170791354	rs28372206	1.10038e-09	-1.39485	-1.13541	6.71616e-05	-1.25435	-1.16279	0.000103935	-1.2912	-1.16001
170791900	rs12640035	1.13436e-09	-1.36444	-1.13541	6.95898e-05	-1.21884	-1.16279	0.000107557	-1.25695	-1.16001
170792950	rs184509504	2.46881e-09	-1.72218	-1.87101e-10	0.000139574	-1.68565	-1.87101e-10	0.000213593	-1.73091	-1.87101e-10
170793683	rs4594689	1.17461e-09	-1.32957	-1.13541	7.06773e-05	-1.20333	-1.16279	0.000109674	-1.23745	-1.16001
170793724	rs4285051	1.13974e-09	-1.36129	-1.13383	6.82623e-05	-1.23936	-1.16153	0.000106049	-1.27237	-1.15872
170793777	rs4416437	1.17276e-09	-1.32957	-1.13698	7.05894e-05	-1.20333	-1.16404	0.000109534	-1.23745	-1.1613
170793855	rs112696519	2.68184e-09	-1.63941	-1.87101e-10	0.000128729	-1.76654	-1.87101e-10	0.000206035	-1.76694	-1.87101e-10
170794074	rs10029344	1.20033e-09	-1.30634	-1.13698	7.40457e-05	-1.15553	-1.16404	0.000115035	-1.18845	-1.1613
170794326	rs7435648	2.4558e-09	-1.72747	-1.87101e-10	0.000128439	-1.76879	-1.87101e-10	0.00020728	-1.76091	-1.87101e-10
170794515	rs4692582	1.15899e-09	-1.34296	-1.13541	6.90464e-05	-1.22667	-1.16279	0.000107173	-1.26052	-1.16001
170794573	rs149775728	3.74271e-09	-1.30611	-1.87101e-10	0.000139691	-1.68481	-1.87101e-10	0.000228127	-1.66508	-1.87101e-10
170794591	rs10032101	5.45728e-09	-1.69597	0.767003	0.000293694	-1.6576	0.715895	0.000518434	-1.63032	0.786157
170794952	rs4565042	1.17709e-09	-1.3271	-1.13577	7.21801e-05	-1.17944	-1.16564	0.000112198	-1.21171	-1.16301
170795462	rs6553470	1.19554e-09	-1.31763	-1.12969	7.37888e-05	-1.16482	-1.15822	0.000114494	-1.19914	-1.15531
170795723	rs77863946	2.46332e-09	-1.72441	-1.87101e-10	0.000128563	-1.76782	-1.87101e-10	0.000207612	-1.75931	-1.87101e-10
170796147	rs9990994	1.11487e-09	-1.38569	-1.13149	6.97534e-05	-1.21962	-1.15966	0.000107833	-1.2576	-1.15679
170796171	rs4634182	2.61811e-09	-1.69876	0.0353015	0.000163666	-1.62218	0.0957707	0.000257046	-1.68194	0.136212
170796250	rs4358361	7.91025e-10	-1.65975	-1.20059	4.57317e-05	-1.59949	-1.20196	7.54106e-05	-1.57033	-1.2017
170796457	rs12498436	1.32872e-09	-1.25901	-1.0827	8.88783e-05	-1.0561	-1.08088	0.000137094	-1.09005	-1.08426
170797015	rs72700363	1.04596e-08	-0.278399	-1.87101e-10	0.000475527	-0.45982	-1.87101e-10	0.000724243	-0.509853	-1.87101e-10
170797452	rs184023733	2.44939e-09	-1.73008	-1.87101e-10	0.000128339	-1.76957	-1.87101e-10	0.000207004	-1.76224	-1.87101e-10
170797774	rs76765097	5.16017e-09	-0.984948	-1.87101e-10	0.000491162	-0.42747	-1.87101e-10	0.000889556	-0.304258	-1.87101e-10
170797827	rs72700364	2.6267e-09	-1.67966	0.0194695	0.000163573	-1.59543	0.0684407	0.000255537	-1.6609	0.109284
170798933	rs11932569	1.12859e-09	-1.37096	-1.13399	7.20019e-05	-1.18589	-1.16166	0.000111324	-1.22369	-1.15885
170799228	rs370449404	1.32335e-08	-1.31628e-10	-0.0431653	0.000635975	-1.31628e-10	-0.169085	0.00107178	-1.31628e-10	-0.117904
170799828	rs74718782	1.04412e-09	-1.4402	-1.14254	6.46938e-05	-1.29577	-1.15881	0.000100323	-1.3303	-1.15628
170799846	rs1875318	1.1435e-09	-1.34047	-1.15136	7.21319e-05	-1.17091	-1.17483	0.000111166	-1.21076	-1.1732
170801162	rs12642650	5.96204e-09	-1.31628e-10	-0.840505	0.000303497	-1.31628e-10	-0.908871	0.000488363	-1.31628e-10	-0.903921
170801265	rs10004128	1.13056e-09	-1.38278	-1.12042	7.17272e-05	-1.20064	-1.15074	0.000110906	-1.23867	-1.14763
170801833	rs62344552	2.39554e-09	-1.75231	-1.87101e-10	0.000148901	-1.62096	-1.87101e-10	0.000251792	-1.56638	-1.87101e-10
170801990	rs11132826	5.78567e-09	-1.73473	0.864193	0.000307687	-1.69158	0.79642	0.00054206	-1.66894	0.869341
170802024	rs12502965	1.10094e-09	-1.40519	-1.12456	6.79722e-05	-1.24802	-1.15712	0.000105003	-1.28683	-1.15416
170802360	rs146537840	2.46047e-09	-1.72556	-1.87101e-10	0.000128515	-1.7682	-1.87101e-10	0.000207486	-1.75992	-1.87101e-10
170802419	rs12503940	1.11152e-09	-1.39293	-1.12726	7.04595e-05	-1.21294	-1.15627	0.000108975	-1.25055	-1.15331
170802473	rs4399944	7.87642e-10	-1.67317	-1.19146	4.56762e-05	-1.60925	-1.19342	7.54494e-05	-1.57847	-1.19304
170803005	rs72700366	2.84522e-09	-1.65274	0.0724655	0.000175054	-1.54215	0.0830002	0.000271292	-1.61789	0.1261
170803124	rs10010441	1.15259e-09	-1.35153	-1.13237	7.37703e-05	-1.16292	-1.16037	0.000113892	-1.20221	-1.15752
170803243	rs76453949	5.31784e-08	-1.31628e-10	1.34774	0.00252655	-1.31628e-10	1.21037	0.0044345	-1.31628e-10	1.30219
170803568	rs9999086	1.13415e-09	-1.36445	-1.13558	7.09339e-05	-1.19957	-1.16293	0.000109362	-1.24016	-1.16015
170803920	rs116053931	2.46231e-09	-1.72482	-1.87101e-10	0.000128441	-1.76878	-1.87101e-10	0.000207768	-1.75856	-1.87101e-10
170804033	rs12501175	1.14614e-09	-1.35393	-1.13558	7.18227e-05	-1.18712	-1.16293	0.000110683	-1.22816	-1.16015
170804226	rs78768893	2.46619e-09	-1.72324	-1.87101e-10	0.000128502	-1.7683	-1.87101e-10	0.000207949	-1.75769	-1.87101e-10
170804263	rs11728956	2.71134e-09	-1.65274	0.0242698	0.000166188	-1.54215	0.0310254	0.000257689	-1.61789	0.074657
170804310	rs75495461	3.22147e-09	-1.20718	-0.248903	0.000129649	-1.36166	-0.39775	0.000195489	-1.40055	-0.41893
170804351	rs10013860	1.14255e-09	-1.35393	-1.13873	7.1644e-05	-1.18712	-1.16542	0.000110399	-1.22816	-1.16272
170804435	rs11732788	2.69696e-09	-1.64898	0.0151919	0.000163232	-1.551	0.0219226	0.000253134	-1.62646	0.0653952
170805326	rs146061917	2.6821e-09	-1.63932	-1.87101e-10	0.000133578	-1.72956	-1.87101e-10	0.000217601	-1.71232	-1.87101e-10
170805501	rs77280633	2.37858e-09	-1.75941	-1.87101e-10	0.000127907	-1.77294	-1.87101e-10	0.000206724	-1.7636	-1.87101e-10
170805790	rs75959065	3.57777e-09	-1.35118	-1.87101e-10	0.000430633	-0.558987	-1.87101e-10	0.000840802	-0.360624	-1.87101e-10
170805905	rs4444788	1.18361e-09	-1.29469	-1.16265	7.73622e-05	-1.09529	-1.18046	0.000119107	-1.1358	-1.17916
170805924	rs10019758	1.18743e-09	-1.29469	-1.15944	7.71305e-05	-1.09529	-1.18346	0.00011871	-1.1358	-1.18249
170805987	rs10005869	5.48282e-09	-1.31628e-10	-0.924297	0.000279688	-1.31628e-10	-0.990569	0.000448186	-1.31628e-10	-0.989771
170806432	rs78743944	2.79828e-09	-1.59691	-1.87101e-10	0.000146795	-1.6352	-1.87101e-10	0.000240908	-1.61056	-1.87101e-10
170806443	rs75794143	2.36533e-09	-1.765	-1.87101e-10	0.000130683	-1.75147	-1.87101e-10	0.000209493	-1.75029	-1.87101e-10
170806538	rs4692759	1.15846e-09	-1.30594	-1.17289	7.53891e-05	-1.10869	-1.19289	0.000116055	-1.1488	-1.19212
170807015	rs4597782	1.10418e-09	-1.35393	-1.17289	6.97025e-05	-1.18712	-1.19289	0.000107201	-1.22816	-1.19212
170807412	rs4077274	1.11395e-09	-1.3376	-1.1804	7.19126e-05	-1.15096	-1.19783	0.000111022	-1.18807	-1.19718
170807540	rs76165413	5.16744e-08	-1.31628e-10	1.31905	0.00255699	-1.31628e-10	1.22234	0.00450694	-1.31628e-10	1.31839
170807597	rs4077273	2.69034e-09	-1.65655	0.0202993	0.000163547	-1.56404	0.0368992	0.000256094	-1.63569	0.0862588
170807934	rs6419975	1.15055e-09	-1.30846	-1.17722	7.33016e-05	-1.13388	-1.19578	0.000112621	-1.17587	-1.19508
170808193	rs7672021	1.11355e-09	-1.34328	-1.17509	7.0481e-05	-1.17453	-1.19437	0.000108346	-1.21602	-1.19363
170808805	rs11932950	1.15177e-09	-1.30846	-1.17617	7.33527e-05	-1.13388	-1.19508	0.000112702	-1.17587	-1.19436
170808842	rs11932955	1.15177e-09	-1.30846	-1.17617	7.33527e-05	-1.13388	-1.19508	0.000112702	-1.17587	-1.19436
170808986	rs35473424	1.12442e-09	-1.33249	-1.17617	7.13324e-05	-1.16181	-1.19508	0.000109604	-1.20374	-1.19436
170809568	rs6853761	1.16219e-09	-1.29724	-1.17837	7.42163e-05	-1.12073	-1.19653	0.000113975	-1.16316	-1.19584
170809649	rs6855275	1.16101e-09	-1.29724	-1.17939	7.41672e-05	-1.12073	-1.19719	0.000113897	-1.16316	-1.19652
170810068	rs7356500	1.14779e-09	-1.30768	-1.1804	7.63231e-05	-1.09143	-1.19783	0.000117043	-1.13525	-1.19718
170810095	rs75270108	7.19954e-10	-1.75788	-1.1966	4.48648e-05	-1.63324	-1.18735	7.55919e-05	-1.58346	-1.18617
170810130	rs7356503	1.17292e-09	-1.28702	-1.17939	7.50587e-05	-1.10878	-1.19719	0.000115221	-1.15161	-1.19652
170810473	rs79646354	2.48608e-09	-1.71521	-1.87101e-10	0.000128987	-1.76453	-1.87101e-10	0.00020867	-1.75423	-1.87101e-10
170810558	rs11132827	7.99118e-10	-1.64115	-1.20902	3.86494e-05	-1.76386	-1.20585	6.15234e-05	-1.76959	-1.20597
170810617	rs12649295	1.13557e-09	-1.32156	-1.17722	7.2205e-05	-1.14895	-1.19578	0.000110894	-1.19133	-1.19508
170810895	rs113701119	5.86024e-09	-0.857726	-1.87101e-10	0.000365249	-0.723664	-1.87101e-10	0.000525951	-0.829771	-1.87101e-10
170811769	rs76464859	4.34415e-09	-1.31628e-10	-1.15709	0.000250749	-1.31628e-10	-1.09979	0.000402768	-1.31628e-10	-1.09662
170812033	rs78090501	4.82767e-08	-1.31628e-10	1.25103	0.00251591	-1.31628e-10	1.20615	0.00445934	-1.31628e-10	1.30778
170812336	rs58660464	2.7385e-09	-1.65147	0.0329624	0.00016886	-1.55075	0.0555712	0.000263543	-1.62781	0.10705
170812339	rs13142537	1.15518e-09	-1.30226	-1.17939	7.42032e-05	-1.12025	-1.19719	0.000113546	-1.16625	-1.19652
170812566	rs7670130	1.17292e-09	-1.28702	-1.17939	7.50587e-05	-1.10878	-1.19719	0.000115221	-1.15161	-1.19652
170813008	rs10022803	1.60021e-09	-0.965394	-1.19039	0.000132659	-0.53201	-1.20445	0.00021039	-0.541806	-1.20421
170813307	rs10025523	1.16496e-09	-1.29724	-1.176	7.42568e-05	-1.12073	-1.19598	0.000114003	-1.16316	-1.19559
170813538	rs6832510	1.46934e-09	-1.1979	-1.04321	9.93337e-05	-0.982757	-1.043	0.000152507	-1.02052	-1.04725
170813779	rs6816345	1.15632e-09	-1.29531	-1.18536	7.57277e-05	-1.09465	-1.20245	0.000116235	-1.13712	-1.20225
170813973	rs4692760	1.15738e-09	-1.29531	-1.18445	7.57659e-05	-1.09465	-1.20195	0.000116294	-1.13712	-1.20174
170814074	rs4692761	1.15529e-09	-1.29531	-1.18626	7.56908e-05	-1.09465	-1.20294	0.000116178	-1.13712	-1.20274
170814209	rs4692762	1.15529e-09	-1.29531	-1.18626	7.56908e-05	-1.09465	-1.20294	0.000116178	-1.13712	-1.20274
170814362	rs4692763	1.15632e-09	-1.29531	-1.18536	7.57277e-05	-1.09465	-1.20245	0.000116235	-1.13712	-1.20225
170814421	rs4692584	1.16822e-09	-1.28508	-1.18536	7.66561e-05	-1.08246	-1.20245	0.000117615	-1.12532	-1.20225
170814723	rs62344554	7.54685e-10	-1.74607	-1.1613	4.92169e-05	-1.58335	-1.14466	8.34455e-05	-1.52813	-1.14266
170814982	rs11132828	7.86205e-10	-1.65815	-1.20831	4.70207e-05	-1.57119	-1.20246	7.731e-05	-1.54493	-1.20223
170814998	rs11132829	8.15123e-10	-1.62242	-1.20791	4.92288e-05	-1.52616	-1.2016	8.17101e-05	-1.49045	-1.20135
170815175	rs76484681	2.41431e-09	-1.7445	-1.87101e-10	0.000127945	-1.77264	-1.87101e-10	0.000205661	-1.76875	-1.87101e-10
170815224	rs75191024	2.4682e-09	-1.72243	-1.87101e-10	0.000128649	-1.76716	-1.87101e-10	0.000207833	-1.75824	-1.87101e-10
170815842	rs6848359	1.15717e-09	-1.29738	-1.18256	7.56893e-05	-1.09672	-1.20089	0.000116078	-1.14005	-1.20067
170815857	rs6846919	9.72093e-10	-1.47291	-1.18131	6.74228e-05	-1.2131	-1.20016	0.000100826	-1.28165	-1.19993
170816005	rs4583722	4.5253e-08	-1.31628e-10	1.18635	0.00232927	-1.31628e-10	1.12907	0.00411507	-1.31628e-10	1.22743
170816280	rs4692585	9.63495e-10	-1.4818	-1.18131	6.6608e-05	-1.22525	-1.20016	9.96847e-05	-1.29303	-1.19993
170816342	rs11737772	7.74315e-10	-1.70016	-1.18154	4.50342e-05	-1.62719	-1.18963	6.82933e-05	-1.68208	-1.18909
170816761	rs55806571	2.62722e-09	-1.65999	-1.87101e-10	0.000132499	-1.73766	-1.87101e-10	0.0002162	-1.71878	-1.87101e-10
170816918	rs11733641	8.15662e-10	-1.62242	-1.20725	4.92947e-05	-1.52616	-1.20026	8.18211e-05	-1.49045	-1.2
170816940	rs11722298	8.15866e-10	-1.62242	-1.207	4.93184e-05	-1.52616	-1.19978	8.18611e-05	-1.49045	-1.19951
170817225	rs11733738	2.30456e-09	-1.71585	-0.075173	0.000137498	-1.64707	-0.0535656	0.000219054	-1.70133	-0.00433438
170817749	rs12649429	8.20667e-10	-1.61709	-1.20646	4.97052e-05	-1.51935	-1.19878	8.25431e-05	-1.48316	-1.19849
170817750	rs183211633	2.68247e-09	-1.63918	-1.87101e-10	0.000154184	-1.58609	-1.87101e-10	0.000242877	-1.60243	-1.87101e-10
170817779	rs77221844	4.44121e-08	-1.31628e-10	1.1676	0.0022865	-1.31628e-10	1.11053	0.00403796	-1.31628e-10	1.20852
170817881	rs60051176	7.73257e-10	-1.70768	-1.17538	4.47881e-05	-1.63791	-1.18439	6.80807e-05	-1.6905	-1.18379
170818443	rs4076938	8.39378e-10	-1.59483	-1.20618	5.11524e-05	-1.49117	-1.19826	8.51079e-05	-1.45309	-1.19797
170818509	rs77047604	2.48029e-09	-1.71754	-1.87101e-10	0.000128874	-1.76541	-1.87101e-10	0.000208394	-1.75555	-1.87101e-10
170818521	rs4076939	8.39378e-10	-1.59483	-1.20618	5.11524e-05	-1.49117	-1.19826	8.51079e-05	-1.45309	-1.19797
170818615	rs4076940	1.00866e-09	-1.43698	-1.18032	7.0829e-05	-1.16439	-1.19959	0.000105602	-1.23596	-1.19935
170818630	rs187061393	4.14333e-09	-1.31628e-10	-1.20442	0.00023514	-1.31628e-10	-1.16406	0.000376456	-1.31628e-10	-1.16418
170818792	rs4692764	1.2113e-09	-1.25234	-1.18189	7.98807e-05	-1.04321	-1.2005	0.000122298	-1.08825	-1.20027
170819110	rs4235027	8.39628e-10	-1.59483	-1.20588	5.11795e-05	-1.49117	-1.19774	8.51536e-05	-1.45309	-1.19743
170819381	rs112437255	5.86024e-09	-0.857726	-1.87101e-10	0.000365249	-0.723664	-1.87101e-10	0.000525951	-0.829771	-1.87101e-10
170819405	rs72700392	4.26593e-09	-1.17526	-1.87101e-10	0.000244077	-1.12676	-1.87101e-10	0.000379385	-1.15643	-1.87101e-10
170819485	rs146414191	1.22613e-08	-1.31628e-10	-0.11947	0.000751428	-1.31628e-10	-0.0022687	0.00126618	-1.31628e-10	0.04878
170819533	rs4422386	8.46378e-10	-1.58315	-1.20956	5.13741e-05	-1.47652	-1.20859	8.55406e-05	-1.43749	-1.2085
170819572	rs10016256	8.41406e-10	-1.58904	-1.20956	5.09968e-05	-1.48389	-1.20859	8.48721e-05	-1.44534	-1.2085
170819814	rs9993324	8.46591e-10	-1.58315	-1.20931	5.13513e-05	-1.47652	-1.20904	8.55009e-05	-1.43749	-1.20896
170819877	rs7436146	7.82207e-10	-1.67116	-1.20039	3.85827e-05	-1.7663	-1.20514	6.14457e-05	-1.77196	-1.20487
170819916	rs115602690	2.44582e-09	-1.73154	-1.87101e-10	0.000128287	-1.76998	-1.87101e-10	0.000206854	-1.76297	-1.87101e-10
170819945	rs148993404	4.57024e-09	-1.31628e-10	-1.10635	0.00023784	-1.31628e-10	-1.15265	0.000380924	-1.31628e-10	-1.15238
170819962	rs7439415	9.50554e-10	-1.49916	-1.17747	6.51827e-05	-1.24917	-1.19788	9.77049e-05	-1.3154	-1.19763
170820061	rs61136280	7.56439e-10	-1.71479	-1.19026	4.37786e-05	-1.64822	-1.19687	6.66877e-05	-1.69852	-1.19644
170820097	rs138986708	2.48488e-09	-1.71569	-1.87101e-10	0.000128963	-1.76472	-1.87101e-10	0.000208612	-1.7545	-1.87101e-10
170820129	rs56970216	7.63784e-10	-1.71819	-1.1772	4.39776e-05	-1.65323	-1.18733	6.70794e-05	-1.70237	-1.18673
170820164	rs60365378	3.7725e-08	-1.31628e-10	1.00441	0.00181025	-1.31628e-10	0.876974	0.00317202	-1.31628e-10	0.967145
170820165	rs62344557	2.44293e-09	-1.73272	-1.87101e-10	0.000159824	-1.55017	-1.87101e-10	0.000271611	-1.49061	-1.87101e-10
170820242	rs4692765	7.9842e-10	-1.64136	-1.20968	4.84934e-05	-1.53628	-1.20654	8.02636e-05	-1.50343	-1.20624
170820328	rs4692766	4.28414e-09	-1.66443	0.493436	0.000214415	-1.58007	0.32374	0.000378564	-1.54756	0.388964
170820780	rs4235028	8.14196e-10	-1.62242	-1.20905	4.88308e-05	-1.52616	-1.20972	8.10293e-05	-1.49045	-1.20972
170820868	rs76570505	4.02773e-08	-1.31628e-10	1.06987	0.00188214	-1.31628e-10	0.915923	0.00329123	-1.31628e-10	1.00404
170820982	rs4589990	8.05786e-10	-1.63281	-1.20905	4.81836e-05	-1.53951	-1.20972	7.98796e-05	-1.50474	-1.20972
170821117	rs13117692	8.05786e-10	-1.63281	-1.20905	4.81836e-05	-1.53951	-1.20972	7.98796e-05	-1.50474	-1.20972
170821496	rs10022533	4.1212e-09	-1.6943	0.484528	0.000203252	-1.62509	0.315288	0.000359082	-1.59176	0.380334
170821561	rs10033861	1.13851e-09	-1.30859	-1.18761	7.44763e-05	-1.11011	-1.20365	0.000114264	-1.153	-1.20347
170821605	rs10033931	7.96721e-10	-1.64389	-1.20928	4.74925e-05	-1.55403	-1.20964	7.86022e-05	-1.52093	-1.20965
170821619	rs9991683	7.96721e-10	-1.64389	-1.20928	4.74925e-05	-1.55403	-1.20964	7.86022e-05	-1.52093	-1.20965
170821708	rs61141806	2.4478e-09	-1.7134	-0.0173296	0.000141369	-1.64337	-0.0294987	0.000225041	-1.69823	0.0195301
170821808	rs12642143	4.04158e-08	-1.31628e-10	1.0733	0.00188839	-1.31628e-10	0.919237	0.00330238	-1.31628e-10	1.00742
170821918	rs79901668	8.11003e-09	-1.31628e-10	-0.532816	0.000399437	-1.31628e-10	-0.634187	0.000657482	-1.31628e-10	-0.606563
170822069	rs4621396	8.0667e-10	-1.63102	-1.20974	4.84507e-05	-1.53512	-1.20858	8.04943e-05	-1.49819	-1.2086
170822150	rs11737627	1.12596e-09	-1.31968	-1.18761	7.34957e-05	-1.12336	-1.20365	0.000112809	-1.16582	-1.20347
170822181	rs11733422	3.83473e-09	-1.28182	-1.87101e-10	0.000483514	-0.443164	-1.87101e-10	0.000952486	-0.235905	-1.87101e-10
170822266	rs4235029	8.22555e-10	-1.61249	-1.20877	5.03159e-05	-1.49618	-1.20974	8.35162e-05	-1.4602	-1.20974
170822290	rs75418238	4.15659e-08	-1.31628e-10	1.10136	0.00194027	-1.31628e-10	0.946338	0.00339498	-1.31628e-10	1.03507
```
