## Supplementary material for "Characterization of shared and ancestry-specific signals driving complex traits using multi-ancestry fine-mapping": susiex_nc3.cs80.summary

```
# chr4:169822312-170822312
CS_ID	CS_LENGTH	CS_PURITY	MAX_PIP_SNP	BP	REF_ALLELE	ALT_ALLELE	REF_FRQ	BETA	SE	-LOG10P	MAX_PIP	POST-HOC_PROB_POP1	POST-HOC_PROB_POP2
1	29	0.841984	rs12500131	170309455	C,C	T,T	0.451292,0.269841	-0.0229149,-0.0308159	0.0039732,0.00963031	8.0941,2.86176	0.091499	0.999927	0.942996
2	574	0	rs35281738	169999739	T,T	G,G	0.421471,0.429563	-0.0179981,-0.00934221	0.00400399,0.00863547	5.15767,0.553893	0.0283608	0.460472	0.388436
3	911	0	rs139748544	170240056	G,NA	A,NA	0.965209,NA	0.050191,NA	0.0107893,NA	5.48298,NA	0.107736	0.323057	0.405725
```
