## Supplementary material for "Characterization of shared and ancestry-specific signals driving complex traits using multi-ancestry fine-mapping": s1.afreq

```
#CHROM	ID	REF	ALT	ALT_FREQS	OBS_CT
4	rs114916385	C	T	0.0178926	1006
4	rs79402525	C	T	0.0387674	1006
4	rs114198523	G	A	0.0159046	1006
4	rs28464169	T	C	0.0397614	1006
4	rs114812534	A	G	0.0159046	1006
4	rs74369673	T	C	0.0168986	1006
4	rs115678803	T	C	0.0149105	1006
4	rs10021438	A	C	0.0397614	1006
4	rs80236670	A	G	0.0328032	1006
4	rs12715964	A	G	0.054672	1006
4	rs12715965	C	T	0.0447316	1006
4	rs13435818	G	A	0.0506958	1006
4	rs4690631	C	T	0.945328	1006
4	rs10034963	G	A	0.0506958	1006
4	rs10030043	T	C	0.0487078	1006
4	rs9993093	G	A	0.947316	1006
4	rs13434491	G	A	0.0487078	1006
4	rs11133097	T	C	0.944334	1006
4	rs75231603	C	A	0.0238569	1006
4	rs114287075	T	C	0.0139165	1006
4	rs115556271	C	T	0.0188867	1006
4	rs79690418	G	A	0.115308	1006
4	rs73013843	T	G	0.0178926	1006
4	rs6821903	G	C	0.0715706	1006
4	rs74402324	A	G	0.0387674	1006
4	rs13132121	T	A	0.927435	1006
4	rs13149814	G	T	0.927435	1006
4	rs3923340	G	A	0.0387674	1006
4	rs7442187	A	G	0.0606362	1006
4	rs7434958	A	G	0.927435	1006
4	rs13115821	C	T	0.0347913	1006
4	rs75928479	G	C	0.0178926	1006
4	rs116465407	A	G	0.0178926	1006
4	rs4132321	T	C	0.0725646	1006
4	rs13109262	T	A	0.0387674	1006
4	rs115942797	A	G	0.0159046	1006
4	rs11737620	T	C	0.973161	1006
4	rs7690032	G	C	0.0258449	1006
4	rs7674119	T	C	0.0258449	1006
4	rs10021387	C	T	0.0159046	1006
4	rs28416061	T	A	0.0248509	1006
4	rs77596357	C	T	0.0526839	1006
4	rs28851858	C	T	0.0258449	1006
4	rs112048497	G	T	0.0258449	1006
4	rs189991869	T	C	0.0119284	1006
4	rs11722101	C	T	0.970179	1006
4	rs11730933	G	A	0.970179	1006
4	rs28811271	T	G	0.974155	1006
4	rs147425126	G	C	0.0159046	1006
4	rs182984786	A	G	0.0228628	1006
4	rs116167735	G	T	0.0149105	1006
4	rs61459246	A	C	0.0208748	1006
4	rs62336886	A	G	0.941352	1006
4	rs62336887	G	A	0.740557	1006
4	rs151062665	C	T	0.0347913	1006
4	rs185414659	G	T	0.0178926	1006
4	rs146971263	C	T	0.0218688	1006
4	rs10033608	T	G	0.941352	1006
4	rs187061053	T	C	0.0308151	1006
4	rs10461336	T	C	0.93837	1006
4	rs138139717	C	A	0.0198807	1006
4	rs9790521	G	A	0.95328	1006
4	rs114357824	C	T	0.0238569	1006
4	rs141842756	A	G	0.0198807	1006
4	rs7699269	A	G	0.910537	1006
4	rs78261642	G	A	0.0168986	1006
4	rs73013897	G	A	0.0198807	1006
4	rs13136344	T	A	0.910537	1006
4	rs7654458	A	G	0.916501	1006
4	rs114890308	C	T	0.0407555	1006
4	rs73013899	G	A	0.0198807	1006
4	rs150128785	G	A	0.0407555	1006
4	rs113153879	A	G	0.0198807	1006
4	rs188158431	G	A	0.0139165	1006
4	rs148894724	C	G	0.0407555	1006
4	rs12507959	G	A	0.910537	1006
4	rs7666979	A	G	0.0198807	1006
4	rs7693585	G	A	0.916501	1006
4	rs56295205	T	C	0.0198807	1006
4	rs56898786	T	G	0.0198807	1006
4	rs116660498	G	A	0.0467197	1006
4	rs28663612	G	A	0.0168986	1006
4	rs71613755	A	G	0.0129225	1006
4	rs58281439	T	A	0.0198807	1006
4	rs78351724	C	A	0.0407555	1006
4	rs143278347	A	G	0.0198807	1006
4	rs13107001	G	A	0.909543	1006
4	rs116509572	G	A	0.0168986	1006
4	rs10008412	A	G	0.980119	1006
4	rs115040097	G	A	0.0367793	1006
4	rs150501114	T	C	0.0407555	1006
4	rs10213215	T	G	0.980119	1006
4	rs11133098	C	T	0.980119	1006
4	rs13125452	T	G	0.913519	1006
4	rs10021173	A	G	0.980119	1006
4	rs4485766	C	A	0.980119	1006
4	rs138764449	C	T	0.0407555	1006
4	rs141756051	G	T	0.0208748	1006
4	rs4690666	T	C	0.973161	1006
4	rs7668871	T	G	0.974155	1006
4	rs7686642	C	T	0.973161	1006
4	rs7664689	A	G	0.973161	1006
4	rs77438431	T	C	0.0407555	1006
4	rs4635763	T	C	0.973161	1006
4	rs4383565	A	G	0.973161	1006
4	rs6847446	A	T	0.955268	1006
4	rs10030432	G	A	0.973161	1006
4	rs6829020	C	A	0.73161	1006
4	rs145989838	C	G	0.0407555	1006
4	rs6824558	T	C	0.0188867	1006
4	rs184656520	G	A	0.0208748	1006
4	rs146599928	A	G	0.0168986	1006
4	rs116538900	G	A	0.0308151	1006
4	rs76003992	C	T	0.0387674	1006
4	rs12501144	A	G	0.0208748	1006
4	rs77287117	C	T	0.00894632	1006
4	rs77908966	A	T	0.0427435	1006
4	rs76757411	A	G	0.0318091	1006
4	rs114397078	T	C	0.0188867	1006
4	rs10015016	A	G	0.028827	1006
4	rs62336911	C	T	0.0387674	1006
4	rs149120536	A	G	0.0188867	1006
4	rs143426868	G	A	0.0347913	1006
4	rs144389895	G	A	0.0109344	1006
4	rs74999106	A	G	0.0218688	1006
4	rs114190594	C	A	0.0198807	1006
4	rs114229826	G	A	0.0188867	1006
4	rs114493857	T	C	0.0318091	1006
4	rs116500661	T	G	0.0188867	1006
4	rs76554680	A	C	0.0337972	1006
4	rs34607046	G	A	0.11829	1006
4	rs79700924	C	T	0.0477137	1006
4	rs137911838	G	A	0.0198807	1006
4	rs137944821	C	T	0.0198807	1006
4	rs34184877	G	A	0.22664	1006
4	rs71613759	T	A	0.22664	1006
4	rs150639299	G	A	0.0208748	1006
4	rs115184021	C	T	0.0168986	1006
4	rs145041009	G	A	0.0149105	1006
4	rs145620383	A	G	0.0188867	1006
4	rs78105776	G	A	0.0516899	1006
4	rs7687495	A	G	0.028827	1006
4	rs10866378	T	C	0.66998	1006
4	rs74793655	T	G	0.0218688	1006
4	rs4690477	C	T	0.960239	1006
4	rs79031013	T	C	0.0914513	1006
4	rs55837486	C	T	0.0586481	1006
4	rs74781990	G	A	0.0208748	1006
4	rs7692246	A	C	0.297217	1006
4	rs28554040	A	G	0.181909	1006
4	rs4547752	G	C	0.729622	1006
4	rs62336952	G	A	0.486083	1006
4	rs9884519	T	C	0.028827	1006
4	rs4311268	G	T	0.2167	1006
4	rs11941314	C	T	0.197813	1006
4	rs62336954	A	C	0.028827	1006
4	rs147942587	T	C	0.0129225	1006
4	rs11735559	C	A	0.487078	1006
4	rs115903601	A	T	0.00894632	1006
4	rs114899107	G	A	0.0318091	1006
4	rs72700800	C	T	0.0218688	1006
4	rs4458413	C	G	0.653082	1006
4	rs4643758	A	T	0.970179	1006
4	rs114130407	T	C	0.0377734	1006
4	rs116441350	A	C	0.0149105	1006
4	rs10002667	C	T	0.197813	1006
4	rs12646092	G	C	0.173956	1006
4	rs12646817	G	A	0.156064	1006
4	rs10010054	A	G	0.16998	1006
4	rs146843347	G	A	0.0139165	1006
4	rs116449392	A	T	0.0387674	1006
4	rs12502137	C	A	0.16998	1006
4	rs142046067	G	A	0.0208748	1006
4	rs115283264	T	A	0.0188867	1006
4	rs12510595	G	A	0.469185	1006
4	rs11133105	T	A	0.0119284	1006
4	rs28506800	G	A	0.168986	1006
4	rs144953944	G	A	0.0337972	1006
4	rs79144467	G	T	0.0139165	1006
4	rs11946979	G	A	0.168986	1006
4	rs148141862	A	G	0.0168986	1006
4	rs117463885	G	T	0.0397614	1006
4	rs4555573	A	C	0.156064	1006
4	rs4414902	G	C	0.686879	1006
4	rs11133106	T	C	0.470179	1006
4	rs145232449	T	G	0.0178926	1006
4	rs4446260	A	T	0.485089	1006
4	rs34897384	T	C	0.16998	1006
4	rs4561877	A	C	0.709742	1006
4	rs6553886	T	A	0.66998	1006
4	rs7687089	A	G	0.493042	1006
4	rs6553887	G	A	0.709742	1006
4	rs10007886	C	G	0.168986	1006
4	rs59035262	A	G	0.308151	1006
4	rs13146621	G	A	0.16998	1006
4	rs145835865	A	G	0.0198807	1006
4	rs71613760	A	G	0.171968	1006
4	rs115785974	A	G	0.0387674	1006
4	rs13111738	C	T	0.410537	1006
4	rs75701924	C	T	0.0656064	1006
4	rs4690379	A	G	0.947316	1006
4	rs13106581	A	G	0.412525	1006
4	rs6553888	A	G	0.492048	1006
4	rs114863055	A	G	0.0238569	1006
4	rs34735640	T	C	0.201789	1006
4	rs13114357	A	G	0.408549	1006
4	rs189577612	G	C	0.0168986	1006
4	rs4318597	A	G	0.408549	1006
4	rs4295211	T	C	0.411531	1006
4	rs35788560	G	A	0.171968	1006
4	rs4302418	T	C	0.408549	1006
4	rs6553889	G	A	0.969185	1006
4	rs138680674	A	C	0.0168986	1006
4	rs4690381	A	T	0.409543	1006
4	rs62335984	G	A	0.492048	1006
4	rs76091289	A	G	0.0198807	1006
4	rs4690382	A	T	0.411531	1006
4	rs13118696	T	C	0.409543	1006
4	rs138295788	T	C	0.0208748	1006
4	rs7698370	A	T	0.493042	1006
4	rs56252910	T	C	0.409543	1006
4	rs190429173	C	T	0.0129225	1006
4	rs10434413	A	G	0.409543	1006
4	rs62335985	G	A	0.49006	1006
4	rs150995201	C	T	0.0367793	1006
4	rs4467504	C	G	0.970179	1006
4	rs3934776	A	T	0.414513	1006
4	rs4472089	A	T	0.947316	1006
4	rs6841630	G	A	0.49006	1006
4	rs80023448	G	A	0.0387674	1006
4	rs35534015	C	T	0.171968	1006
4	rs4370078	A	G	0.970179	1006
4	rs4516659	T	C	0.410537	1006
4	rs72702610	T	C	0.485089	1006
4	rs79366687	T	C	0.0367793	1006
4	rs75187511	G	A	0.0149105	1006
4	rs190898861	A	G	0.0139165	1006
4	rs28641471	T	G	0.00596421	1006
4	rs13130230	T	C	0.417495	1006
4	rs72702613	A	T	0.492048	1006
4	rs4690526	A	C	0.411531	1006
4	rs141177766	C	A	0.0228628	1006
4	rs185520661	T	A	0.0775348	1006
4	rs11730581	A	G	0.0168986	1006
4	rs2333233	C	T	0.421471	1006
4	rs78670137	C	T	0.0367793	1006
4	rs71613761	A	G	0.178926	1006
4	rs10010172	C	T	0.418489	1006
4	rs72702617	T	C	0.0129225	1006
4	rs10027928	T	G	0.418489	1006
4	rs12640593	G	C	0.418489	1006
4	rs2333238	A	T	0.375746	1006
4	rs2877881	T	C	0.380716	1006
4	rs2333239	A	T	0.374751	1006
4	rs4690535	G	A	0.483101	1006
4	rs79832182	G	A	0.0427435	1006
4	rs13107289	A	C	0.38171	1006
4	rs13132745	C	T	0.38171	1006
4	rs146278868	G	A	0.0198807	1006
4	rs10006242	G	A	0.393638	1006
4	rs77912322	G	A	0.0188867	1006
4	rs2333240	A	C	0.374751	1006
4	rs2333241	G	A	0.374751	1006
4	rs11728358	G	A	0.332008	1006
4	rs11725570	T	C	0.346918	1006
4	rs7669990	C	T	0.0238569	1006
4	rs12511755	A	G	0.950298	1006
4	rs12507779	C	A	0.496024	1006
4	rs2333242	G	C	0.797217	1006
4	rs1014381	G	A	0.465209	1006
4	rs79765076	T	C	0.028827	1006
4	rs2333243	G	A	0.913519	1006
4	rs115787965	G	A	0.0447316	1006
4	rs4368554	T	C	0.332008	1006
4	rs115417168	C	A	0.0208748	1006
4	rs2333244	A	T	0.369781	1006
4	rs12498706	A	C	0.879722	1006
4	rs28693035	G	A	0.327038	1006
4	rs28632008	T	C	0.372763	1006
4	rs13117604	T	C	0.333996	1006
4	rs76310763	G	A	0.0357853	1006
4	rs17313438	C	T	0.0347913	1006
4	rs17061721	A	G	0.0357853	1006
4	rs117075777	C	A	0.0357853	1006
4	rs17061723	C	T	0.0357853	1006
4	rs77171384	T	C	0.0357853	1006
4	rs13132334	T	C	0.333996	1006
4	rs115054456	C	T	0.0357853	1006
4	rs17061725	A	G	0.0357853	1006
4	rs6820412	T	G	0.0387674	1006
4	rs1049835	A	G	0.318091	1006
4	rs75891348	A	T	0.0357853	1006
4	rs3733398	A	C	0.88171	1006
4	rs111575113	A	G	0.0357853	1006
4	rs62336007	G	A	0.0218688	1006
4	rs7691882	G	A	0.0387674	1006
4	rs115017720	G	A	0.0357853	1006
4	rs76659357	A	G	0.0357853	1006
4	rs80118508	C	T	0.0347913	1006
4	rs116092966	T	G	0.0357853	1006
4	rs150027862	C	T	0.0347913	1006
4	rs145322053	C	G	0.0357853	1006
4	rs114086177	G	A	0.0357853	1006
4	rs116433323	C	T	0.0357853	1006
4	rs72702630	C	G	0.0596421	1006
4	rs115884106	T	G	0.0357853	1006
4	rs76462524	T	C	0.0387674	1006
4	rs10520301	G	T	0.327038	1006
4	rs4690558	G	A	0.461233	1006
4	rs17313669	G	A	0.507952	1006
4	rs113096961	T	C	0.0357853	1006
4	rs17313697	C	A	0.0347913	1006
4	rs729721	A	C	0.0347913	1006
4	rs6553890	G	A	0.0785288	1006
4	rs146418324	T	G	0.0139165	1006
4	rs28460838	A	C	0.0785288	1006
4	rs4420927	A	C	0.842942	1006
4	rs2333245	C	T	0.793241	1006
4	rs28380270	G	A	0.0576541	1006
4	rs2333246	G	T	0.795229	1006
4	rs2333247	C	T	0.795229	1006
4	rs2333248	C	T	0.829026	1006
4	rs2877885	A	T	0.840954	1006
4	rs7695498	A	C	0.835984	1006
4	rs7671844	C	G	0.835984	1006
4	rs2333249	C	T	0.78827	1006
4	rs2333250	G	A	0.78827	1006
4	rs2333251	C	T	0.78827	1006
4	rs146358381	C	G	0.0168986	1006
4	rs6553891	G	C	0.835984	1006
4	rs12715968	G	A	0.835984	1006
4	rs139438135	G	C	0.0337972	1006
4	rs115649027	C	T	0.0347913	1006
4	rs7678146	C	T	0.835984	1006
4	rs2333252	C	T	0.835984	1006
4	rs145494020	C	T	0.0208748	1006
4	rs75604819	C	G	0.027833	1006
4	rs727917	G	A	0.835984	1006
4	rs727916	T	C	0.835984	1006
4	rs11133107	G	C	0.83499	1006
4	rs12649110	G	A	0.833996	1006
4	rs12646306	A	G	0.83499	1006
4	rs7679873	A	G	0.87674	1006
4	rs17392489	A	G	0.0318091	1006
4	rs75019272	T	C	0.0337972	1006
4	rs114858573	G	A	0.0228628	1006
4	rs142045751	T	C	0.00994036	1006
4	rs80024052	T	C	0.0636183	1006
4	rs11732917	A	G	0.05666	1006
4	rs4429679	C	A	0.422465	1006
4	rs11133108	G	C	0.538767	1006
4	rs73875104	T	C	0.05666	1006
4	rs72702639	T	C	0.0308151	1006
4	rs17061754	A	G	0.05666	1006
4	rs7688791	C	T	0.0328032	1006
4	rs73875105	C	T	0.05666	1006
4	rs7671832	T	A	0.0984095	1006
4	rs17061759	T	C	0.05666	1006
4	rs17392621	T	C	0.200795	1006
4	rs2877886	C	A	0.754473	1006
4	rs79273550	C	T	0.0218688	1006
4	rs4624612	C	T	0.95825	1006
4	rs73875107	C	T	0.05666	1006
4	rs75060455	G	C	0.0218688	1006
4	rs73875108	G	T	0.0347913	1006
4	rs79842986	T	A	0.0218688	1006
4	rs61596210	G	A	0.0675944	1006
4	rs61316568	G	A	0.0666004	1006
4	rs58604533	C	A	0.0666004	1006
4	rs17061761	A	G	0.05666	1006
4	rs13144284	G	T	0.250497	1006
4	rs139222516	G	T	0.00795229	1006
4	rs115825528	G	C	0.0357853	1006
4	rs17061762	T	C	0.05666	1006
4	rs17061764	T	C	0.05666	1006
4	rs10520300	T	C	0.267396	1006
4	rs73875110	A	G	0.05666	1006
4	rs75339750	C	T	0.0188867	1006
4	rs76981762	C	T	0.0606362	1006
4	rs73875111	A	G	0.0347913	1006
4	rs10520299	A	G	0.055666	1006
4	rs73875112	A	C	0.05666	1006
4	rs71613762	T	C	0.202783	1006
4	rs143392260	G	C	0.0218688	1006
4	rs10434414	A	G	0.754473	1006
4	rs13129656	G	A	0.194831	1006
4	rs139537717	A	T	0.0178926	1006
4	rs78424017	G	A	0.0467197	1006
4	rs114034212	A	G	0.055666	1006
4	rs56324248	C	T	0.05666	1006
4	rs2333255	C	A	0.487078	1006
4	rs73018168	G	A	0.05666	1006
4	rs57184013	T	A	0.0586481	1006
4	rs72702641	A	G	0.0675944	1006
4	rs61698030	C	T	0.05666	1006
4	rs143831955	G	A	0.0178926	1006
4	rs138574018	G	A	0.0218688	1006
4	rs13139012	T	A	0.192843	1006
4	rs73875115	G	A	0.0347913	1006
4	rs111850807	A	G	0.00695825	1006
4	rs79196027	G	T	0.05666	1006
4	rs77674035	A	G	0.05666	1006
4	rs11133110	C	T	0.534791	1006
4	rs79085198	A	T	0.0675944	1006
4	rs74796931	T	C	0.05666	1006
4	rs115537088	C	A	0.0347913	1006
4	rs13112502	G	A	0.257455	1006
4	rs114862602	T	C	0.00894632	1006
4	rs80065153	C	T	0.00894632	1006
4	rs17061768	T	C	0.05666	1006
4	rs73018174	C	A	0.05666	1006
4	rs73875117	G	T	0.05666	1006
4	rs73018179	T	C	0.05666	1006
4	rs11932265	C	T	0.193837	1006
4	rs79873052	T	C	0.05666	1006
4	rs73018181	A	C	0.250497	1006
4	rs115641088	T	C	0.200795	1006
4	rs28735527	G	A	0.0984095	1006
4	rs13123288	C	T	0.0198807	1006
4	rs113488298	C	T	0.05666	1006
4	rs112368021	T	G	0.05666	1006
4	rs73018186	T	A	0.05666	1006
4	rs115222429	C	G	0.0168986	1006
4	rs11940383	T	C	0.252485	1006
4	rs112418015	C	A	0.0198807	1006
4	rs73018188	A	G	0.05666	1006
4	rs34945544	A	G	0.201789	1006
4	rs6824554	A	G	0.912525	1006
4	rs113042773	C	T	0.00695825	1006
4	rs73875121	T	A	0.0347913	1006
4	rs62336010	A	G	0.0795229	1006
4	rs73875122	A	G	0.0347913	1006
4	rs61307914	G	A	0.0168986	1006
4	rs34216541	T	C	0.210736	1006
4	rs35424424	C	T	0.212724	1006
4	rs73018194	A	G	0.05666	1006
4	rs115259755	T	C	0.0218688	1006
4	rs35888026	C	T	0.21173	1006
4	rs142870088	C	T	0.028827	1006
4	rs4690595	A	T	0.0984095	1006
4	rs60204411	A	T	0.0347913	1006
4	rs56397024	A	C	0.0347913	1006
4	rs56322600	T	C	0.0387674	1006
4	rs73018196	G	C	0.0596421	1006
4	rs6821481	C	A	0.0208748	1006
4	rs57471486	G	A	0.0576541	1006
4	rs57008168	T	G	0.0576541	1006
4	rs73875125	T	G	0.0576541	1006
4	rs55917798	T	A	0.0576541	1006
4	rs78957268	G	A	0.0447316	1006
4	rs56876221	G	T	0.0576541	1006
4	rs192285664	C	A	0.0228628	1006
4	rs144632259	G	T	0.026839	1006
4	rs112435848	C	T	0.0576541	1006
4	rs7676473	G	C	0.911531	1006
4	rs112270499	T	C	0.0576541	1006
4	rs114623985	G	A	0.0447316	1006
4	rs73020105	A	G	0.0576541	1006
4	rs73020106	A	G	0.0576541	1006
4	rs77404149	T	C	0.0347913	1006
4	rs78222811	C	T	0.0347913	1006
4	rs79123237	A	G	0.0347913	1006
4	rs73020109	G	A	0.0576541	1006
4	rs74565493	A	G	0.132207	1006
4	rs113805662	T	C	0.0228628	1006
4	rs60847265	C	T	0.0576541	1006
4	rs78672997	C	T	0.0417495	1006
4	rs80169547	G	T	0.0308151	1006
4	rs10213204	C	T	0.885686	1006
4	rs61044623	G	A	0.0208748	1006
4	rs76761516	G	A	0.0576541	1006
4	rs73020128	T	A	0.0586481	1006
4	rs73875133	C	A	0.0576541	1006
4	rs73020130	T	C	0.0576541	1006
4	rs73020133	T	C	0.0576541	1006
4	rs60259432	A	G	0.0576541	1006
4	rs189628878	C	T	0.0129225	1006
4	rs2333256	T	G	0.544732	1006
4	rs58357779	G	A	0.0576541	1006
4	rs13121082	A	G	0.536779	1006
4	rs57794594	A	G	0.0576541	1006
4	rs73020138	T	G	0.0576541	1006
4	rs73020140	A	G	0.0576541	1006
4	rs77078878	C	T	0.0576541	1006
4	rs115336400	T	C	0.0536779	1006
4	rs75568240	C	T	0.0536779	1006
4	rs10520302	C	T	0.0437376	1006
4	rs73020145	T	C	0.0576541	1006
4	rs73020149	T	C	0.0576541	1006
4	rs73020150	T	C	0.0576541	1006
4	rs77717683	C	A	0.0576541	1006
4	rs73020151	A	C	0.0576541	1006
4	rs75956984	G	C	0.0536779	1006
4	rs73020152	C	T	0.0576541	1006
4	rs74980656	A	G	0.0576541	1006
4	rs2333257	C	T	0.235586	1006
4	rs73020155	G	A	0.0576541	1006
4	rs77523357	C	A	0.0576541	1006
4	rs79982449	G	T	0.0198807	1006
4	rs73020156	T	C	0.0576541	1006
4	rs73020160	A	G	0.0576541	1006
4	rs73020163	A	G	0.0576541	1006
4	rs17061775	G	C	0.0586481	1006
4	rs17061779	G	A	0.0576541	1006
4	rs73020166	G	A	0.0576541	1006
4	rs79871822	C	T	0.0576541	1006
4	rs79372554	G	A	0.0586481	1006
4	rs73020167	A	C	0.0586481	1006
4	rs73002103	A	G	0.0586481	1006
4	rs73002105	T	C	0.0576541	1006
4	rs73002107	G	T	0.0576541	1006
4	rs77969436	A	G	0.0576541	1006
4	rs75025219	A	G	0.0576541	1006
4	rs17061782	C	T	0.0437376	1006
4	rs17061785	T	C	0.0576541	1006
4	rs17598018	T	C	0.0576541	1006
4	rs17061788	T	A	0.0576541	1006
4	rs17061790	T	C	0.0576541	1006
4	rs17061793	C	T	0.0576541	1006
4	rs17061796	C	T	0.0576541	1006
4	rs80225500	C	G	0.0576541	1006
4	rs74711267	C	T	0.0576541	1006
4	rs73002115	A	G	0.0576541	1006
4	rs77227996	T	C	0.0576541	1006
4	rs73002116	A	C	0.0576541	1006
4	rs73002118	T	C	0.0576541	1006
4	rs17061799	T	C	0.0576541	1006
4	rs76448203	T	A	0.0576541	1006
4	rs74390651	T	G	0.0576541	1006
4	rs59164546	T	C	0.0576541	1006
4	rs58833598	T	C	0.0576541	1006
4	rs76250367	C	T	0.0576541	1006
4	rs17061800	G	A	0.0576541	1006
4	rs58719232	C	G	0.0576541	1006
4	rs60444664	T	G	0.0576541	1006
4	rs17061801	C	T	0.0586481	1006
4	rs73002133	T	C	0.0576541	1006
4	rs139537377	A	T	0.0576541	1006
4	rs17061803	C	T	0.0576541	1006
4	rs17598242	A	G	0.0576541	1006
4	rs57693164	C	G	0.0576541	1006
4	rs34584077	A	G	0.248509	1006
4	rs34642585	C	T	0.242545	1006
4	rs59826391	A	G	0.0576541	1006
4	rs57370729	T	C	0.0576541	1006
4	rs77689186	C	A	0.0178926	1006
4	rs66490831	G	A	0.0705765	1006
4	rs73002141	G	T	0.0576541	1006
4	rs115571932	T	A	0.0308151	1006
4	rs111928596	T	C	0.0576541	1006
4	rs73002146	T	C	0.0576541	1006
4	rs60151641	G	A	0.0178926	1006
4	rs114110447	C	A	0.0308151	1006
4	rs75921327	C	T	0.0576541	1006
4	rs75791374	A	G	0.0576541	1006
4	rs17061806	T	C	0.0576541	1006
4	rs73002151	A	G	0.0576541	1006
4	rs116565322	C	T	0.0228628	1006
4	rs17657120	A	T	0.0576541	1006
4	rs17657144	C	T	0.0188867	1006
4	rs17061807	T	A	0.0576541	1006
4	rs73002154	C	G	0.0576541	1006
4	rs17061810	C	A	0.0576541	1006
4	rs11937055	T	A	0.244533	1006
4	rs112621104	A	G	0.0576541	1006
4	rs78596445	A	C	0.0576541	1006
4	rs73002156	G	A	0.0576541	1006
4	rs10520303	G	C	0.0576541	1006
4	rs17061817	A	G	0.0576541	1006
4	rs10520304	C	T	0.125249	1006
4	rs80182044	A	T	0.0437376	1006
4	rs2333259	G	A	0.892644	1006
4	rs73002165	A	G	0.0576541	1006
4	rs79928709	G	A	0.102386	1006
4	rs143719104	T	C	0.0159046	1006
4	rs74694348	A	G	0.0536779	1006
4	rs12646542	A	G	0.0447316	1006
4	rs13127867	T	A	0.516899	1006
4	rs73002169	A	C	0.0447316	1006
4	rs73002171	C	T	0.0447316	1006
4	rs114411260	C	T	0.0159046	1006
4	rs58319321	C	T	0.0447316	1006
4	rs35635000	C	T	0.196819	1006
4	rs13124321	A	G	0.430417	1006
4	rs77487955	G	A	0.0447316	1006
4	rs79321524	A	G	0.0586481	1006
4	rs12640626	G	A	0.585487	1006
4	rs12512924	T	C	0.50994	1006
4	rs74914273	T	A	0.0586481	1006
4	rs35462654	A	G	0.0586481	1006
4	rs78373501	G	A	0.0586481	1006
4	rs72702645	A	G	0.0139165	1006
4	rs7695845	C	T	0.510934	1006
4	rs7673675	A	C	0.510934	1006
4	rs77131758	G	A	0.0586481	1006
4	rs4690412	C	T	0.952286	1006
4	rs77280512	C	T	0.0218688	1006
4	rs77812674	T	C	0.0596421	1006
4	rs139472269	G	A	0.0596421	1006
4	rs34851598	C	G	0.246521	1006
4	rs10022458	C	T	0.0596421	1006
4	rs73004338	A	G	0.0188867	1006
4	rs1982916	A	T	0.951292	1006
4	rs79405021	T	A	0.054672	1006
4	rs75621280	A	G	0.054672	1006
4	rs13136968	G	T	0.234592	1006
4	rs79689281	A	G	0.0258449	1006
4	rs112340241	G	A	0.0129225	1006
4	rs2581767	A	G	0.434394	1006
4	rs76310596	A	G	0.0407555	1006
4	rs2644000	C	T	0.0407555	1006
4	rs79208075	C	T	0.0178926	1006
4	rs13128371	C	T	0.502982	1006
4	rs115020486	T	A	0.00994036	1006
4	rs13129527	C	T	0.501988	1006
4	rs3113479	T	G	0.0407555	1006
4	rs3104188	A	C	0.570577	1006
4	rs2581764	T	C	0.569583	1006
4	rs2581763	A	G	0.629225	1006
4	rs113992676	A	G	0.0139165	1006
4	rs113516019	T	C	0.0129225	1006
4	rs139672104	C	T	0.0198807	1006
4	rs77019996	A	G	0.0139165	1006
4	rs2581762	T	C	0.754473	1006
4	rs63303162	G	A	0.571571	1006
4	rs77545468	A	G	0.0586481	1006
4	rs2581761	A	G	0.571571	1006
4	rs78536837	G	C	0.0407555	1006
4	rs2644005	T	C	0.630219	1006
4	rs1814701	T	C	0.571571	1006
4	rs2644006	A	G	0.571571	1006
4	rs116549045	G	A	0.0586481	1006
4	rs114029281	G	A	0.028827	1006
4	rs1472327	G	C	0.571571	1006
4	rs77561796	A	T	0.0536779	1006
4	rs6824335	T	G	0.370775	1006
4	rs76325956	T	C	0.028827	1006
4	rs12499953	C	G	0.181909	1006
4	rs76709530	C	A	0.0536779	1006
4	rs74745731	T	A	0.0536779	1006
4	rs114279110	G	A	0.028827	1006
4	rs2644007	A	G	0.946322	1006
4	rs1472328	C	T	0.87674	1006
4	rs2016952	G	T	0.905567	1006
4	rs34594489	C	T	0.188867	1006
4	rs113650083	C	G	0.0149105	1006
4	rs147300233	C	T	0.0536779	1006
4	rs11943122	G	C	0.265408	1006
4	rs6553893	A	T	0.553678	1006
4	rs73871206	C	T	0.250497	1006
4	rs4690626	T	C	0.87674	1006
4	rs4690627	T	C	0.554672	1006
4	rs6813068	G	A	0.612326	1006
4	rs74727516	G	A	0.0407555	1006
4	rs76541958	G	A	0.028827	1006
4	rs13136242	C	T	0.502982	1006
4	rs6840836	A	C	0.612326	1006
4	rs112690307	G	A	0.028827	1006
4	rs6846479	T	C	0.904573	1006
4	rs17598675	T	C	0.502982	1006
4	rs6821651	C	T	0.611332	1006
4	rs6821673	C	T	0.612326	1006
4	rs75085742	T	A	0.0536779	1006
4	rs12644467	C	A	0.249503	1006
4	rs6820648	G	T	0.612326	1006
4	rs75547289	G	T	0.028827	1006
4	rs9284954	C	A	0.554672	1006
4	rs9312583	G	A	0.612326	1006
4	rs13142801	T	A	0.264414	1006
4	rs9312584	T	C	0.61332	1006
4	rs2581742	G	A	0.87674	1006
4	rs71613763	G	A	0.264414	1006
4	rs7666814	A	T	0.878728	1006
4	rs35523740	G	A	0.878728	1006
4	rs7671751	T	A	0.878728	1006
4	rs72702653	C	T	0.0536779	1006
4	rs76714656	G	A	0.0576541	1006
4	rs1021547	G	C	0.0437376	1006
4	rs79025032	C	G	0.0248509	1006
4	rs2015588	G	A	0.028827	1006
4	rs150872988	A	T	0.0168986	1006
4	rs10050126	G	C	0.0427435	1006
4	rs7697313	C	T	0.0417495	1006
4	rs7656509	C	T	0.0695825	1006
4	rs7685659	T	G	0.0705765	1006
4	rs72702654	C	A	0.0795229	1006
4	rs7655417	G	A	0.0417495	1006
4	rs13133929	C	T	0.32008	1006
4	rs78763622	G	C	0.0387674	1006
4	rs34605029	A	T	0.0377734	1006
4	rs13132647	G	T	0.265408	1006
4	rs3104187	T	C	0.0407555	1006
4	rs3113480	T	C	0.0407555	1006
4	rs3113481	A	G	0.0407555	1006
4	rs2581743	A	G	0.0407555	1006
4	rs2644002	T	C	0.0407555	1006
4	rs80030359	G	T	0.0337972	1006
4	rs148127477	C	G	0.0407555	1006
4	rs12507816	A	G	0.028827	1006
4	rs191667419	C	T	0.0427435	1006
4	rs2581744	G	T	0.129225	1006
4	rs2581745	T	C	0.406561	1006
4	rs112455661	C	T	0.0149105	1006
4	rs2581746	G	T	0.389662	1006
4	rs73871209	G	A	0.055666	1006
4	rs13136033	T	A	0.274354	1006
4	rs17061928	C	T	0.028827	1006
4	rs140471801	C	T	0.0188867	1006
4	rs554795885	T	C	0.0586481	1006
4	rs76670101	T	G	0.028827	1006
4	rs78961116	C	T	0.055666	1006
4	rs76048727	A	G	0.0377734	1006
4	rs28404065	C	T	0.0228628	1006
4	rs12650851	A	G	0.262425	1006
4	rs62336027	T	A	0.0735586	1006
4	rs79516369	G	T	0.0596421	1006
4	rs55972841	C	G	0.500994	1006
4	rs79419353	T	G	0.0596421	1006
4	rs78049008	A	G	0.0596421	1006
4	rs10023839	C	T	0.0228628	1006
4	rs77730074	T	C	0.0337972	1006
4	rs4690628	C	G	0.907555	1006
4	rs13152426	G	A	0.259443	1006
4	rs17061943	T	C	0.0258449	1006
4	rs74942551	C	T	0.0596421	1006
4	rs77667160	C	T	0.0149105	1006
4	rs79098863	G	A	0.0337972	1006
4	rs137931570	G	A	0.00894632	1006
4	rs79108515	C	T	0.0596421	1006
4	rs12500049	G	A	0.486083	1006
4	rs2644009	T	A	0.276342	1006
4	rs17599018	T	C	0.202783	1006
4	rs75271724	T	G	0.0159046	1006
4	rs34269113	T	C	0.0139165	1006
4	rs75674597	T	C	0.0298211	1006
4	rs13122941	C	T	0.215706	1006
4	rs1845731	A	G	0.368787	1006
4	rs74933347	A	T	0.0258449	1006
4	rs1845732	C	T	0.366799	1006
4	rs55958140	A	G	0.0467197	1006
4	rs2581752	T	A	0.276342	1006
4	rs10520305	C	A	0.0328032	1006
4	rs10520306	A	G	0.0328032	1006
4	rs62336030	C	T	0.0298211	1006
4	rs2643987	G	A	0.0328032	1006
4	rs76847183	T	C	0.0328032	1006
4	rs147405654	T	C	0.00994036	1006
4	rs4577520	G	A	0.259443	1006
4	rs4577521	G	A	0.32008	1006
4	rs4577522	G	C	0.260437	1006
4	rs114321558	G	A	0.0616302	1006
4	rs10446856	T	C	0.500994	1006
4	rs13126015	T	C	0.260437	1006
4	rs13145486	C	T	0.319085	1006
4	rs13144140	G	A	0.259443	1006
4	rs115897261	G	T	0.0596421	1006
4	rs2581754	C	G	0.392644	1006
4	rs79805838	A	T	0.0924453	1006
4	rs74907839	T	A	0.0596421	1006
4	rs4146675	G	T	0.49006	1006
4	rs12645432	G	A	0.261431	1006
4	rs12643354	T	C	0.261431	1006
4	rs17061956	G	T	0.0149105	1006
4	rs12639637	C	T	0.259443	1006
4	rs141300206	T	C	0.0159046	1006
4	rs2643988	C	T	0.951292	1006
4	rs11939763	G	A	0.258449	1006
4	rs34784658	C	T	0.0139165	1006
4	rs35808290	A	T	0.258449	1006
4	rs34646060	A	C	0.502982	1006
4	rs36046779	A	C	0.259443	1006
4	rs2333261	G	A	0.378728	1006
4	rs80345492	C	G	0.0536779	1006
4	rs76120337	C	A	0.189861	1006
4	rs67117660	A	G	0.244533	1006
4	rs73006349	G	A	0.0497018	1006
4	rs1472324	T	G	0.357853	1006
4	rs1472325	G	A	0.0129225	1006
4	rs2643990	A	G	0.707753	1006
4	rs10002829	T	A	0.811133	1006
4	rs10011322	G	A	0.812127	1006
4	rs139297511	C	G	0.00994036	1006
4	rs17052282	G	A	0.0178926	1006
4	rs2047245	C	T	0.0129225	1006
4	rs2047246	C	T	0.27833	1006
4	rs2643991	C	A	0.867793	1006
4	rs115000900	A	C	0.0178926	1006
4	rs139390015	C	A	0.0178926	1006
4	rs2643992	G	A	0.502982	1006
4	rs74702750	A	T	0.00994036	1006
4	rs115033577	A	G	0.028827	1006
4	rs73006366	T	G	0.0407555	1006
4	rs2333262	A	G	0.439364	1006
4	rs17658370	C	A	0.0954274	1006
4	rs56130421	T	C	0.132207	1006
4	rs10016635	A	G	0.0954274	1006
4	rs722825	C	T	0.432406	1006
4	rs77388975	T	C	0.028827	1006
4	rs114431689	G	T	0.00695825	1006
4	rs115783071	C	T	0.0208748	1006
4	rs186617727	A	T	0.00894632	1006
4	rs17658458	C	A	0.430417	1006
4	rs28617550	G	A	0.43837	1006
4	rs17599880	G	A	0.428429	1006
4	rs143061410	T	C	0.0109344	1006
4	rs2047247	T	A	0.373757	1006
4	rs17658523	A	G	0.439364	1006
4	rs7668490	G	A	0.38668	1006
4	rs2581771	C	A	0.93837	1006
4	rs144019143	G	C	0.00596421	1006
4	rs17658546	G	A	0.0238569	1006
4	rs17599985	T	C	0.0238569	1006
4	rs78729231	C	T	0.0238569	1006
4	rs115655848	A	G	0.0705765	1006
4	rs2643994	C	G	0.568588	1006
4	rs79233032	T	C	0.0298211	1006
4	rs2581770	C	T	0.16998	1006
4	rs116731298	C	T	0.0238569	1006
4	rs17658599	T	C	0.0238569	1006
4	rs183900554	A	G	0.0159046	1006
4	rs151183555	C	T	0.0238569	1006
4	rs10023273	C	T	0.0526839	1006
4	rs114854465	T	G	0.0238569	1006
4	rs78866847	G	A	0.0238569	1006
4	rs114565321	T	C	0.0666004	1006
4	rs138434245	A	G	0.0298211	1006
4	rs17658641	A	C	0.0298211	1006
4	rs148339665	G	A	0.0139165	1006
4	rs182549825	C	T	0.00397614	1006
4	rs76380917	T	C	0.0308151	1006
4	rs17061991	A	G	0.0397614	1006
4	rs116204390	T	C	0.0168986	1006
4	rs75414750	G	A	0.0357853	1006
4	rs17061992	A	G	0.139165	1006
4	rs138902907	A	G	0.0357853	1006
4	rs17658688	C	T	0.0357853	1006
4	rs114203485	A	T	0.0218688	1006
4	rs148987828	C	T	0.0377734	1006
4	rs80191716	A	G	0.0477137	1006
4	rs62336046	C	G	0.137177	1006
4	rs2643997	C	G	0.314115	1006
4	rs75122530	T	C	0.0357853	1006
4	rs76630081	C	T	0.0357853	1006
4	rs79881849	C	T	0.0367793	1006
4	rs78266081	T	A	0.0357853	1006
4	rs17658793	T	C	0.0357853	1006
4	rs17606634	T	G	0.0357853	1006
4	rs17606641	T	G	0.0357853	1006
4	rs77314747	C	T	0.0357853	1006
4	rs62336047	C	T	0.0477137	1006
4	rs114684087	C	T	0.0347913	1006
4	rs115626240	A	G	0.0347913	1006
4	rs17606690	A	G	0.0357853	1006
4	rs17658877	T	G	0.0357853	1006
4	rs191392200	G	A	0.00397614	1006
4	rs79579415	C	T	0.0357853	1006
4	rs11133111	C	T	0.493042	1006
4	rs1353397	G	A	0.754473	1006
4	rs77856188	G	T	0.0357853	1006
4	rs147192650	C	T	0.0119284	1006
4	rs17658930	C	T	0.0357853	1006
4	rs17606799	A	G	0.0357853	1006
4	rs17658976	G	A	0.0357853	1006
4	rs17658993	T	C	0.0357853	1006
4	rs62336048	A	T	0.141153	1006
4	rs17659023	C	G	0.0357853	1006
4	rs17061998	A	G	0.141153	1006
4	rs114647967	A	G	0.0705765	1006
4	rs78836917	T	C	0.0357853	1006
4	rs17606966	C	T	0.0357853	1006
4	rs13124535	C	T	0.45328	1006
4	rs2643998	C	T	0.752485	1006
4	rs189323648	A	G	0.00795229	1006
4	rs17659135	T	C	0.0357853	1006
4	rs4690632	G	C	0.45328	1006
4	rs4690633	T	C	0.454274	1006
4	rs141444758	G	A	0.00795229	1006
4	rs17659233	T	C	0.0357853	1006
4	rs145147596	G	A	0.0675944	1006
4	rs138933700	C	T	0.0357853	1006
4	rs117697684	A	T	0.0129225	1006
4	rs78905166	C	T	0.0357853	1006
4	rs77527707	C	A	0.0357853	1006
4	rs115197226	C	G	0.0357853	1006
4	rs116696492	C	T	0.0357853	1006
4	rs6855984	A	G	0.455268	1006
4	rs116479117	G	A	0.0357853	1006
4	rs17659305	G	C	0.0954274	1006
4	rs76924520	T	C	0.0357853	1006
4	rs17607284	C	T	0.0357853	1006
4	rs115525486	C	T	0.0357853	1006
4	rs116791749	C	T	0.0357853	1006
4	rs140466625	C	T	0.0387674	1006
4	rs17659383	A	G	0.0357853	1006
4	rs17607340	C	A	0.0357853	1006
4	rs17659431	T	C	0.0357853	1006
4	rs78839490	G	A	0.0188867	1006
4	rs17607429	C	A	0.0357853	1006
4	rs17659554	T	C	0.0357853	1006
4	rs73871215	A	C	0.265408	1006
4	rs28452202	G	T	0.0526839	1006
4	rs13128655	C	T	0.451292	1006
4	rs11133112	T	G	0.451292	1006
4	rs12640001	A	G	0.451292	1006
4	rs62336049	T	C	0.0477137	1006
4	rs143333761	A	G	0.0168986	1006
4	rs62336050	G	T	0.0487078	1006
4	rs115439199	T	C	0.0705765	1006
4	rs1390343	T	C	0.462227	1006
4	rs74439419	G	A	0.0188867	1006
4	rs56405661	A	G	0.261431	1006
4	rs143538181	C	G	0.0188867	1006
4	rs145839471	C	T	0.0188867	1006
4	rs78200734	T	G	0.0357853	1006
4	rs17607557	G	A	0.0188867	1006
4	rs17062019	C	T	0.140159	1006
4	rs114939677	G	A	0.0705765	1006
4	rs78103129	C	T	0.00596421	1006
4	rs11721412	A	T	0.579523	1006
4	rs73871216	C	T	0.271372	1006
4	rs115105366	A	G	0.0695825	1006
4	rs13140287	G	A	0.575547	1006
4	rs114662575	C	A	0.0188867	1006
4	rs62336051	G	A	0.0914513	1006
4	rs142808258	T	C	0.0159046	1006
4	rs114791594	T	A	0.0208748	1006
4	rs77820402	T	C	0.0357853	1006
4	rs62336052	G	T	0.135189	1006
4	rs13113026	T	C	0.900596	1006
4	rs79452040	T	C	0.0357853	1006
4	rs1390345	C	G	0.522863	1006
4	rs6849661	T	G	0.0497018	1006
4	rs1390346	A	G	0.522863	1006
4	rs17062044	A	G	0.572565	1006
4	rs1027407	G	A	0.0447316	1006
4	rs17062049	T	C	0.523857	1006
4	rs1845730	G	A	0.520875	1006
4	rs11728789	T	G	0.522863	1006
4	rs4690414	C	G	0.520875	1006
4	rs77586623	T	G	0.0188867	1006
4	rs11133115	G	A	0.518887	1006
4	rs78640136	A	G	0.0447316	1006
4	rs17062055	C	T	0.519881	1006
4	rs62336053	G	A	0.521869	1006
4	rs80133217	T	A	0.0427435	1006
4	rs13139218	C	T	0.0586481	1006
4	rs62336054	G	A	0.520875	1006
4	rs28376387	G	T	0.0497018	1006
4	rs116763944	T	C	0.026839	1006
4	rs1390347	C	T	0.521869	1006
4	rs1826764	T	C	0.519881	1006
4	rs2220918	T	C	0.517893	1006
4	rs17062071	G	A	0.521869	1006
4	rs7673823	G	A	0.0497018	1006
4	rs7675587	C	T	0.0497018	1006
4	rs28457258	G	A	0.0497018	1006
4	rs62336056	C	T	0.521869	1006
4	rs28549021	C	T	0.571571	1006
4	rs190599548	G	A	0.0149105	1006
4	rs62336057	A	G	0.521869	1006
4	rs10434283	T	A	0.428429	1006
4	rs17062076	A	T	0.521869	1006
4	rs143656655	G	A	0.0188867	1006
4	rs11945986	A	T	0.0497018	1006
4	rs17062080	C	T	0.521869	1006
4	rs76003462	G	A	0.0377734	1006
4	rs1495716	T	C	0.403579	1006
4	rs13142920	C	A	0.142147	1006
4	rs112049692	C	T	0.0129225	1006
4	rs7664633	G	A	0.523857	1006
4	rs7665032	G	A	0.522863	1006
4	rs7665072	G	C	0.522863	1006
4	rs2291759	T	G	0.00596421	1006
4	rs2291761	C	A	0.516899	1006
4	rs62338072	G	A	0.0337972	1006
4	rs6812406	T	A	0.519881	1006
4	rs12498839	G	A	0.0447316	1006
4	rs62338073	G	T	0.90159	1006
4	rs6856621	G	C	0.00497018	1006
4	rs114580747	T	C	0.0258449	1006
4	rs114201782	C	T	0.028827	1006
4	rs11723840	T	C	0.0248509	1006
4	rs62338074	T	C	0.521869	1006
4	rs13111643	A	G	0.402584	1006
4	rs6847444	A	C	0.72167	1006
4	rs112131925	G	A	0.0129225	1006
4	rs1495717	T	C	0.718688	1006
4	rs10033966	C	T	0.0487078	1006
4	rs4690634	A	G	0.670974	1006
4	rs12503697	T	A	0.9334	1006
4	rs12498955	C	G	0.907555	1006
4	rs9312586	A	G	0.0626243	1006
4	rs182845896	A	C	0.0109344	1006
4	rs78438550	G	A	0.0387674	1006
4	rs62336110	G	T	0.293241	1006
4	rs976706	T	C	0.931412	1006
4	rs142776839	G	A	0.00994036	1006
4	rs17608637	T	C	0.284294	1006
4	rs11934468	T	C	0.931412	1006
4	rs13147695	C	A	0.931412	1006
4	rs13128700	T	C	0.931412	1006
4	rs75859987	A	T	0.0417495	1006
4	rs7676791	C	T	0.931412	1006
4	rs141181490	G	T	0.0198807	1006
4	rs78808074	T	A	0.0248509	1006
4	rs10520313	G	A	0.0616302	1006
4	rs2877903	T	C	0.931412	1006
4	rs17062106	C	T	0.0616302	1006
4	rs2132338	T	G	0.931412	1006
4	rs2132339	G	A	0.931412	1006
4	rs2132340	A	C	0.931412	1006
4	rs28446624	A	G	0.0685885	1006
4	rs6838421	A	G	0.930417	1006
4	rs80173428	G	A	0.0258449	1006
4	rs184130897	T	G	0.00397614	1006
4	rs141072576	G	T	0.00994036	1006
4	rs187140468	G	A	0.00497018	1006
4	rs7679990	G	A	0.0695825	1006
4	rs115556281	A	G	0.0616302	1006
4	rs6846507	C	A	0.929423	1006
4	rs75072551	T	C	0.0168986	1006
4	rs13137352	G	A	0.930417	1006
4	rs114174126	T	C	0.00894632	1006
4	rs76951395	C	T	0.0129225	1006
4	rs11133116	C	T	0.55169	1006
4	rs12504803	C	G	0.0606362	1006
4	rs116399750	G	A	0.0178926	1006
4	rs17062130	C	T	0.259443	1006
4	rs28621852	A	C	0.262425	1006
4	rs114557401	G	A	0.0139165	1006
4	rs11736069	A	T	0.0735586	1006
4	rs182750473	G	A	0.00994036	1006
4	rs9991484	T	C	0.33499	1006
4	rs76944430	A	G	0.180915	1006
4	rs78645073	C	T	0.180915	1006
4	rs28676930	G	A	0.33499	1006
4	rs28689796	T	C	0.338966	1006
4	rs12509237	T	C	0.0238569	1006
4	rs80182558	T	G	0.0238569	1006
4	rs113234669	A	C	0.0328032	1006
4	rs17609226	C	T	0.082505	1006
4	rs146307067	A	C	0.00994036	1006
4	rs17609252	T	C	0.214712	1006
4	rs17062133	A	G	0.329026	1006
4	rs77157714	A	G	0.0238569	1006
4	rs6839049	T	G	0.331014	1006
4	rs56077858	G	T	0.338966	1006
4	rs1390344	A	G	0.0238569	1006
4	rs10033784	C	T	0.33499	1006
4	rs10000906	A	G	0.331014	1006
4	rs111238172	C	A	0.0129225	1006
4	rs9312587	C	G	0.331014	1006
4	rs9312588	T	G	0.338966	1006
4	rs9312589	T	C	0.33499	1006
4	rs10520312	C	T	0.33499	1006
4	rs7673922	A	G	0.338966	1006
4	rs55844913	A	T	0.0526839	1006
4	rs10000752	G	C	0.331014	1006
4	rs7696221	G	C	0.331014	1006
4	rs7656383	C	T	0.337972	1006
4	rs17062161	C	T	0.333996	1006
4	rs6814514	C	G	0.337972	1006
4	rs7663980	C	G	0.333996	1006
4	rs114657415	C	T	0.026839	1006
4	rs147298648	A	G	0.0119284	1006
4	rs13147240	G	T	0.163022	1006
4	rs10002577	A	G	0.356859	1006
4	rs116461665	A	G	0.027833	1006
4	rs77191793	A	G	0.0318091	1006
4	rs145072641	G	T	0.0109344	1006
4	rs35419248	G	A	0.373757	1006
4	rs28713624	G	A	0.317097	1006
4	rs62336149	A	T	0.17495	1006
4	rs7687230	C	T	0.38171	1006
4	rs148463547	G	C	0.0139165	1006
4	rs13122870	C	T	0.0467197	1006
4	rs11940577	T	C	0.186879	1006
4	rs17062177	A	G	0.319085	1006
4	rs28628638	G	A	0.32008	1006
4	rs6825038	C	A	0.319085	1006
4	rs11938823	C	G	0.184891	1006
4	rs13107233	G	A	0.0258449	1006
4	rs10033403	A	G	0.32008	1006
4	rs79481196	C	T	0.0168986	1006
4	rs193059952	T	C	0.00596421	1006
4	rs1845725	C	T	0.321074	1006
4	rs17062188	T	C	0.319085	1006
4	rs4690639	C	A	0.32505	1006
4	rs4690416	C	T	0.32008	1006
4	rs1845726	T	C	0.32008	1006
4	rs11133117	G	T	0.32505	1006
4	rs17062199	A	G	0.0854871	1006
4	rs4690640	G	A	0.084493	1006
4	rs2877907	T	C	0.083499	1006
4	rs4306906	G	A	0.558648	1006
4	rs1495707	C	T	0.594433	1006
4	rs1495708	T	C	0.593439	1006
4	rs78319998	A	T	0.0785288	1006
4	rs57756385	G	A	0.595427	1006
4	rs145432732	C	T	0.198807	1006
4	rs144211832	A	G	0.0198807	1006
4	rs62334762	G	C	0.0536779	1006
4	rs11133118	G	A	0.595427	1006
4	rs150953020	G	A	0.0178926	1006
4	rs2220917	C	T	0.540755	1006
4	rs2201547	A	G	0.593439	1006
4	rs77206020	T	A	0.0685885	1006
4	rs142787819	T	C	0.202783	1006
4	rs141934198	A	G	0.0685885	1006
4	rs193219262	C	T	0.00596421	1006
4	rs1826763	C	T	0.593439	1006
4	rs72704503	C	T	0.0506958	1006
4	rs1845728	C	T	0.594433	1006
4	rs72704505	T	C	0.256461	1006
4	rs72704506	T	C	0.255467	1006
4	rs72704507	G	A	0.130219	1006
4	rs17662170	T	C	0.139165	1006
4	rs140428200	G	C	0.0139165	1006
4	rs13150695	A	T	0.594433	1006
4	rs138114757	C	T	0.0467197	1006
4	rs141990233	A	G	0.026839	1006
4	rs181707488	C	G	0.0129225	1006
4	rs79093272	A	G	0.0526839	1006
4	rs57871202	G	A	0.0526839	1006
4	rs17667772	A	C	0.0258449	1006
4	rs143663910	C	A	0.0188867	1006
4	rs7687455	G	A	0.599404	1006
4	rs139129464	T	C	0.0119284	1006
4	rs10017793	T	G	0.601392	1006
4	rs1874355	C	T	0.0586481	1006
4	rs17668005	C	G	0.00695825	1006
4	rs10007330	A	G	0.735586	1006
4	rs35919453	A	G	0.0874751	1006
4	rs1495711	A	G	0.130219	1006
4	rs11133119	C	T	0.542744	1006
4	rs10049819	A	G	0.133201	1006
4	rs1495712	C	T	0.542744	1006
4	rs1495713	A	G	0.462227	1006
4	rs56144223	A	G	0.274354	1006
4	rs1908574	G	T	0.462227	1006
4	rs7441173	G	A	0.465209	1006
4	rs59118777	A	G	0.463221	1006
4	rs13103874	A	C	0.464215	1006
4	rs10014438	A	G	0.54175	1006
4	rs10019280	T	A	0.537773	1006
4	rs35663654	G	T	0.127237	1006
4	rs2088193	T	C	0.272366	1006
4	rs2101851	T	G	0.537773	1006
4	rs7436322	C	T	0.534791	1006
4	rs35528540	C	T	0.277336	1006
4	rs113714900	G	T	0.026839	1006
4	rs13148483	G	A	0.463221	1006
4	rs10012096	C	T	0.464215	1006
4	rs10033742	G	A	0.73161	1006
4	rs10023838	A	T	0.73161	1006
4	rs10026458	A	G	0.732604	1006
4	rs75804107	C	T	0.0715706	1006
4	rs13146622	T	C	0.841948	1006
4	rs903650	G	A	0.950298	1006
4	rs57099041	C	T	0.0328032	1006
4	rs17062227	G	A	0.0328032	1006
4	rs4690644	C	T	0.960239	1006
4	rs11936733	C	A	0.105368	1006
4	rs61049231	A	C	0.0328032	1006
4	rs74708489	G	A	0.0328032	1006
4	rs79181272	A	T	0.00994036	1006
4	rs79314754	G	A	0.0328032	1006
4	rs984479	G	T	0.960239	1006
4	rs113213270	A	G	0.0139165	1006
4	rs4690417	C	T	0.960239	1006
4	rs17062236	T	A	0.0328032	1006
4	rs13144028	T	C	0.798211	1006
4	rs17062245	C	T	0.181909	1006
4	rs17062248	A	G	0.181909	1006
4	rs17062252	C	T	0.181909	1006
4	rs57621266	G	C	0.181909	1006
4	rs61517294	T	C	0.181909	1006
4	rs2132337	A	G	0.800199	1006
4	rs73014008	C	T	0.125249	1006
4	rs76569880	C	A	0.125249	1006
4	rs116112557	C	T	0.0168986	1006
4	rs77208607	C	T	0.0526839	1006
4	rs73871271	A	G	0.055666	1006
4	rs74551240	T	G	0.124254	1006
4	rs7688035	A	G	0.0447316	1006
4	rs111891424	C	T	0.0427435	1006
4	rs4690645	T	C	0.860835	1006
4	rs1495714	C	A	0.685885	1006
4	rs76058903	T	A	0.0407555	1006
4	rs7438439	T	C	0.831014	1006
4	rs35996470	C	T	0.0149105	1006
4	rs72704522	G	A	0.0159046	1006
4	rs9686024	A	G	0.158052	1006
4	rs11930485	A	C	0.691849	1006
4	rs72704526	A	G	0.0159046	1006
4	rs72704529	T	G	0.0159046	1006
4	rs79924292	T	C	0.0318091	1006
4	rs6818081	C	T	0.142147	1006
4	rs10520314	A	G	0.122266	1006
4	rs183975939	T	A	0.0168986	1006
4	rs115726291	C	T	0.0159046	1006
4	rs72704531	A	T	0.12326	1006
4	rs4690418	T	C	0.855865	1006
4	rs77811904	C	G	0.0159046	1006
4	rs112818394	C	T	0.0109344	1006
4	rs13102520	C	T	0.672962	1006
4	rs72704532	C	T	0.0159046	1006
4	rs17668541	T	C	0.540755	1006
4	rs72704534	A	G	0.0159046	1006
4	rs4690646	C	T	0.855865	1006
4	rs2877908	G	T	0.666004	1006
4	rs12507821	G	A	0.672962	1006
4	rs2333326	G	A	0.12326	1006
4	rs78303015	C	T	0.05666	1006
4	rs115514913	G	A	0.12326	1006
4	rs7677770	T	A	0.0159046	1006
4	rs140075649	G	A	0.0159046	1006
4	rs6848112	T	C	0.874751	1006
4	rs78857944	G	T	0.0119284	1006
4	rs147740819	T	C	0.0159046	1006
4	rs17062271	C	T	0.12326	1006
4	rs72704542	T	G	0.0159046	1006
4	rs17062274	T	C	0.122266	1006
4	rs78105909	G	C	0.0347913	1006
4	rs17611770	A	T	0.199801	1006
4	rs72704544	A	G	0.200795	1006
4	rs11733240	T	G	0.0109344	1006
4	rs72704545	A	G	0.140159	1006
4	rs192116911	T	C	0.0109344	1006
4	rs62334820	C	T	0.191849	1006
4	rs79173117	G	T	0.083499	1006
4	rs4690419	A	G	0.606362	1006
4	rs141776094	G	A	0.129225	1006
4	rs12498242	T	G	0.0437376	1006
4	rs7663888	C	A	0.0616302	1006
4	rs7687921	A	T	0.0606362	1006
4	rs75902705	C	T	0.0129225	1006
4	rs72704546	T	G	0.0387674	1006
4	rs80258802	T	A	0.0437376	1006
4	rs4690421	T	C	0.735586	1006
4	rs2333321	A	G	0.796223	1006
4	rs1106568	G	A	0.750497	1006
4	rs2333323	C	A	0.607356	1006
4	rs115797887	A	G	0.0516899	1006
4	rs10222704	G	A	0.0447316	1006
4	rs11947548	T	C	0.127237	1006
4	rs143839357	C	T	0.200795	1006
4	rs144094776	G	A	0.0188867	1006
4	rs10866381	G	T	0.127237	1006
4	rs116044130	G	A	0.126243	1006
4	rs113502851	T	C	0.0129225	1006
4	rs142330898	G	A	0.0228628	1006
4	rs12500012	T	C	0.607356	1006
4	rs62334821	G	A	0.188867	1006
4	rs116834442	T	G	0.0149105	1006
4	rs11133120	A	T	0.605368	1006
4	rs28402107	G	A	0.0447316	1006
4	rs6846161	A	G	0.751491	1006
4	rs116678963	T	C	0.00894632	1006
4	rs6852243	A	C	0.0168986	1006
4	rs2333324	A	G	0.607356	1006
4	rs2333325	G	A	0.60835	1006
4	rs34044173	T	C	0.126243	1006
4	rs113202295	A	G	0.0129225	1006
4	rs41533650	G	A	0.206759	1006
4	rs72704549	T	C	0.0149105	1006
4	rs77676288	G	A	0.0149105	1006
4	rs78562277	T	C	0.127237	1006
4	rs62340585	G	A	0.206759	1006
4	rs72704550	T	C	0.0149105	1006
4	rs78906941	C	T	0.126243	1006
4	rs4690647	G	A	0.602386	1006
4	rs72704551	C	T	0.0397614	1006
4	rs34080115	C	T	0.60338	1006
4	rs35639760	T	C	0.60338	1006
4	rs62340588	G	A	0.0407555	1006
4	rs57484452	A	G	0.142147	1006
4	rs6844913	C	T	0.60338	1006
4	rs6845325	C	G	0.604374	1006
4	rs7688623	C	T	0.600398	1006
4	rs62340589	G	C	0.199801	1006
4	rs28469725	T	C	0.0467197	1006
4	rs72704553	C	G	0.0109344	1006
4	rs73014094	C	T	0.0467197	1006
4	rs72704554	C	T	0.0109344	1006
4	rs72704555	G	A	0.0109344	1006
4	rs7689812	T	G	0.186879	1006
4	rs10520319	C	T	0.140159	1006
4	rs77447669	G	C	0.0854871	1006
4	rs72704557	T	C	0.0109344	1006
4	rs10520320	C	T	0.126243	1006
4	rs146838278	C	T	0.0109344	1006
4	rs72704558	G	A	0.0109344	1006
4	rs184538147	A	G	0.0109344	1006
4	rs72704560	A	T	0.0407555	1006
4	rs75419371	G	T	0.126243	1006
4	rs75503787	C	T	0.0109344	1006
4	rs7658712	C	T	0.140159	1006
4	rs17668900	C	A	0.126243	1006
4	rs79711101	G	C	0.126243	1006
4	rs13151059	C	T	0.0596421	1006
4	rs6553898	C	T	0.0467197	1006
4	rs7656002	A	G	0.139165	1006
4	rs144394993	A	G	0.00695825	1006
4	rs79374874	G	C	0.0129225	1006
4	rs56078640	T	G	0.137177	1006
4	rs181662139	G	A	0.0218688	1006
4	rs1385613	T	G	0.127237	1006
4	rs115405295	C	T	0.0198807	1006
4	rs77447027	A	C	0.0129225	1006
4	rs35892945	A	G	0.00994036	1006
4	rs76663829	C	T	0.0139165	1006
4	rs12508168	G	A	0.0467197	1006
4	rs7668242	A	T	0.0467197	1006
4	rs17062308	G	T	0.126243	1006
4	rs55671349	G	A	0.138171	1006
4	rs72704562	T	A	0.0775348	1006
4	rs17062314	T	C	0.15507	1006
4	rs7661904	G	A	0.192843	1006
4	rs62340590	C	G	0.188867	1006
4	rs77688426	G	C	0.142147	1006
4	rs13104189	C	T	0.153082	1006
4	rs75910987	C	T	0.142147	1006
4	rs7667331	A	G	0.196819	1006
4	rs17062332	G	T	0.15507	1006
4	rs7688681	G	T	0.188867	1006
4	rs74991463	G	A	0.0487078	1006
4	rs78729802	G	A	0.142147	1006
4	rs17062345	A	G	0.142147	1006
4	rs58869179	A	G	0.15507	1006
4	rs115581720	A	G	0.0298211	1006
4	rs11942788	C	G	0.142147	1006
4	rs36087033	G	C	0.195825	1006
4	rs7679710	A	G	0.15507	1006
4	rs185040471	A	G	0.0129225	1006
4	rs75986809	T	C	0.0198807	1006
4	rs12640996	A	T	0.785288	1006
4	rs35682662	A	G	0.137177	1006
4	rs1905832	C	T	0.574553	1006
4	rs116457648	T	C	0.0159046	1006
4	rs11929741	C	T	0.136183	1006
4	rs150477025	T	C	0.0228628	1006
4	rs17062351	A	G	0.136183	1006
4	rs7677229	A	C	0.137177	1006
4	rs73873543	C	T	0.136183	1006
4	rs71613770	G	C	0.136183	1006
4	rs62340604	A	G	0.207753	1006
4	rs34103959	A	G	0.136183	1006
4	rs13151378	C	T	0.136183	1006
4	rs62340606	T	C	0.207753	1006
4	rs13105861	G	C	0.136183	1006
4	rs112013330	C	T	0.0387674	1006
4	rs62340607	G	T	0.207753	1006
4	rs67507321	C	T	0.183897	1006
4	rs138951080	G	A	0.0139165	1006
4	rs7681853	T	C	0.21173	1006
4	rs11939409	A	C	0.137177	1006
4	rs62340608	A	T	0.218688	1006
4	rs11935765	C	T	0.354871	1006
4	rs78811710	T	C	0.0258449	1006
4	rs62340609	C	T	0.206759	1006
4	rs7675676	G	A	0.354871	1006
4	rs55944017	C	T	0.206759	1006
4	rs7677621	C	T	0.354871	1006
4	rs35392007	C	T	0.136183	1006
4	rs34508445	A	G	0.136183	1006
4	rs143064823	T	A	0.0129225	1006
4	rs74526140	G	A	0.0129225	1006
4	rs59118816	C	T	0.147117	1006
4	rs138201417	C	A	0.0168986	1006
4	rs1351983	T	A	0.935388	1006
4	rs149593674	T	C	0.0139165	1006
4	rs74476725	G	A	0.0129225	1006
4	rs79130877	G	A	0.0198807	1006
4	rs76386124	A	T	0.0715706	1006
4	rs6553899	A	G	0.693837	1006
4	rs146891376	G	A	0.00894632	1006
4	rs6813460	C	G	0.920477	1006
4	rs4690651	T	C	0.95328	1006
4	rs1471797	C	T	0.753479	1006
4	rs115264534	G	C	0.0248509	1006
4	rs62340611	A	G	0.199801	1006
4	rs146107081	T	A	0.0357853	1006
4	rs6811277	A	T	0.746521	1006
4	rs1471798	A	G	0.95328	1006
4	rs13138530	A	G	0.207753	1006
4	rs62340612	A	G	0.597416	1006
4	rs34540823	C	T	0.199801	1006
4	rs7690984	T	C	0.95328	1006
4	rs7691154	T	C	0.600398	1006
4	rs11942419	A	T	0.136183	1006
4	rs901114	G	A	0.206759	1006
4	rs1078838	T	A	0.745527	1006
4	rs1078837	T	C	0.199801	1006
4	rs2333336	A	G	0.817097	1006
4	rs34399390	G	A	0.199801	1006
4	rs4690652	C	T	0.246521	1006
4	rs2333337	G	C	0.817097	1006
4	rs34360780	C	T	0.199801	1006
4	rs4690653	T	C	0.610338	1006
4	rs62340614	A	G	0.61332	1006
4	rs4690422	T	C	0.61332	1006
4	rs78223062	G	A	0.0725646	1006
4	rs62340615	T	C	0.199801	1006
4	rs2877910	T	C	0.817097	1006
4	rs115815234	C	T	0.00695825	1006
4	rs34796721	G	C	0.136183	1006
4	rs13111443	T	C	0.199801	1006
4	rs13129726	G	C	0.199801	1006
4	rs4536875	G	A	0.610338	1006
4	rs997780	C	A	0.817097	1006
4	rs997779	A	C	0.199801	1006
4	rs998297	G	T	0.199801	1006
4	rs146502544	T	C	0.0188867	1006
4	rs62340616	C	T	0.199801	1006
4	rs13133515	T	G	0.101392	1006
4	rs62340618	T	A	0.199801	1006
4	rs13127146	G	T	0.199801	1006
4	rs13127158	G	A	0.818091	1006
4	rs62340619	G	A	0.61829	1006
4	rs13127568	G	A	0.199801	1006
4	rs34297486	G	A	0.818091	1006
4	rs62340636	G	T	0.61829	1006
4	rs34987806	A	G	0.200795	1006
4	rs1564880	T	C	0.811133	1006
4	rs62340637	A	T	0.200795	1006
4	rs1021226	C	A	0.610338	1006
4	rs56288639	A	G	0.200795	1006
4	rs11937076	G	C	0.100398	1006
4	rs12650745	C	A	0.650099	1006
4	rs35592090	C	T	0.219682	1006
4	rs57373965	C	A	0.111332	1006
4	rs6553901	A	G	0.764414	1006
4	rs2333388	C	T	0.764414	1006
4	rs80170323	T	C	0.0208748	1006
4	rs12504904	T	G	0.0437376	1006
4	rs11728627	A	C	0.77336	1006
4	rs11133122	G	A	0.765408	1006
4	rs35534245	C	T	0.136183	1006
4	rs17612423	T	C	0.212724	1006
4	rs34107438	C	T	0.212724	1006
4	rs35685114	T	A	0.136183	1006
4	rs6839645	T	C	0.402584	1006
4	rs7687100	T	A	0.582505	1006
4	rs7682277	A	C	0.583499	1006
4	rs12508038	T	C	0.402584	1006
4	rs13135804	T	C	0.402584	1006
4	rs62340641	A	G	0.215706	1006
4	rs62340642	A	T	0.402584	1006
4	rs35986071	A	G	0.402584	1006
4	rs34043107	A	G	0.402584	1006
4	rs34017733	C	T	0.402584	1006
4	rs72704584	A	C	0.0437376	1006
4	rs11939200	G	A	0.402584	1006
4	rs11936134	T	C	0.402584	1006
4	rs12504354	T	C	0.402584	1006
4	rs34042730	C	T	0.402584	1006
4	rs11133123	T	C	0.582505	1006
4	rs7683378	G	T	0.395626	1006
4	rs12647494	G	A	0.0447316	1006
4	rs62340643	C	A	0.582505	1006
4	rs13145254	A	T	0.402584	1006
4	rs73873572	T	C	0.100398	1006
4	rs7674814	A	C	0.395626	1006
4	rs13132934	C	T	0.395626	1006
4	rs1485520	G	A	0.177932	1006
4	rs1485521	G	A	0.395626	1006
4	rs11940058	A	C	0.395626	1006
4	rs7681163	A	G	0.582505	1006
4	rs11944305	G	A	0.395626	1006
4	rs11941107	T	A	0.395626	1006
4	rs6844800	T	C	0.583499	1006
4	rs7375729	G	C	0.582505	1006
4	rs2333389	T	C	0.17992	1006
4	rs2333390	G	T	0.395626	1006
4	rs148844125	T	C	0.028827	1006
4	rs13116415	A	G	0.395626	1006
4	rs11941457	A	G	0.395626	1006
4	rs13146979	G	A	0.395626	1006
4	rs13147204	G	A	0.39662	1006
4	rs13124184	A	G	0.397614	1006
4	rs7699924	T	G	0.400596	1006
4	rs13101955	G	C	0.132207	1006
4	rs114266518	G	A	0.0318091	1006
4	rs61083878	A	G	0.266402	1006
4	rs58025493	C	T	0.0447316	1006
4	rs7665552	T	C	0.407555	1006
4	rs72704593	A	G	0.0447316	1006
4	rs116648290	C	T	0.0159046	1006
4	rs7666144	T	A	0.407555	1006
4	rs13111629	C	A	0.22167	1006
4	rs12499459	G	A	0.577535	1006
4	rs6823563	T	C	0.26839	1006
4	rs11723689	G	A	0.578529	1006
4	rs35848158	A	T	0.223658	1006
4	rs6829012	T	C	0.275348	1006
4	rs75506791	C	T	0.082505	1006
4	rs36072530	A	T	0.141153	1006
4	rs116156240	A	G	0.0417495	1006
4	rs142989027	A	G	0.0188867	1006
4	rs55989399	G	A	0.141153	1006
4	rs6818784	C	T	0.846918	1006
4	rs59460687	A	T	0.0447316	1006
4	rs72704597	A	G	0.141153	1006
4	rs72704599	A	C	0.141153	1006
4	rs61445557	G	T	0.141153	1006
4	rs4642182	C	G	0.843936	1006
4	rs143646229	A	G	0.0208748	1006
4	rs6831470	G	A	0.843936	1006
4	rs67328540	T	C	0.144135	1006
4	rs1601426	G	A	0.843936	1006
4	rs7680552	G	T	0.141153	1006
4	rs7669617	T	A	0.144135	1006
4	rs6827778	T	A	0.0447316	1006
4	rs6822877	A	C	0.843936	1006
4	rs6828241	T	A	0.850895	1006
4	rs66940032	A	G	0.144135	1006
4	rs58188894	T	G	0.144135	1006
4	rs55739333	T	C	0.144135	1006
4	rs11721843	T	C	0.850895	1006
4	rs72706304	A	G	0.0447316	1006
4	rs4690655	G	T	0.850895	1006
4	rs35657065	T	A	0.133201	1006
4	rs6811359	C	T	0.850895	1006
4	rs6836366	A	G	0.846918	1006
4	rs6858730	G	A	0.573559	1006
4	rs72706308	T	C	0.0437376	1006
4	rs4690423	A	T	0.636183	1006
4	rs12504346	G	A	0.529821	1006
4	rs12500840	A	G	0.617296	1006
4	rs12642629	T	C	0.572565	1006
4	rs72706309	G	A	0.0367793	1006
4	rs11737803	C	T	0.572565	1006
4	rs17062431	C	T	0.61829	1006
4	rs17669562	A	G	0.22664	1006
4	rs71613772	A	G	0.0974155	1006
4	rs142578879	A	T	0.00795229	1006
4	rs6553903	A	G	0.639165	1006
4	rs137912631	T	G	0.0168986	1006
4	rs2011563	G	A	0.555666	1006
4	rs973732	G	T	0.640159	1006
4	rs141779666	T	C	0.0198807	1006
4	rs2877923	A	G	0.641153	1006
4	rs144155704	A	T	0.0159046	1006
4	rs2062389	G	A	0.638171	1006
4	rs149980742	C	T	0.0159046	1006
4	rs6553904	G	C	0.651093	1006
4	rs6553905	G	A	0.555666	1006
4	rs142409139	G	A	0.0159046	1006
4	rs7679746	C	G	0.345924	1006
4	rs72706312	A	G	0.10338	1006
4	rs79556023	G	A	0.0328032	1006
4	rs72706314	G	A	0.204771	1006
4	rs2062390	T	C	0.488072	1006
4	rs68134022	T	C	0.645129	1006
4	rs11937635	T	G	0.0377734	1006
4	rs17062444	C	T	0.646123	1006
4	rs72706316	G	A	0.173956	1006
4	rs17062445	T	C	0.648111	1006
4	rs72706317	C	T	0.172962	1006
4	rs17624008	G	C	0.189861	1006
4	rs13146736	T	C	0.646123	1006
4	rs13146515	A	C	0.646123	1006
4	rs12331438	A	T	0.646123	1006
4	rs141655372	T	C	0.0149105	1006
4	rs7690713	G	A	0.472167	1006
4	rs7692309	C	A	0.456262	1006
4	rs13102170	T	C	0.457256	1006
4	rs923110	C	T	0.646123	1006
4	rs923111	T	G	0.262425	1006
4	rs150619981	C	A	0.0188867	1006
4	rs923112	C	T	0.646123	1006
4	rs72706320	G	C	0.100398	1006
4	rs923113	G	C	0.646123	1006
4	rs28635089	G	A	0.188867	1006
4	rs6857880	C	T	0.66998	1006
4	rs10014283	A	G	0.0298211	1006
4	rs558833937	G	A	0.0228628	1006
4	rs6553906	T	C	0.675944	1006
4	rs6840499	A	G	0.457256	1006
4	rs13328039	G	A	0.188867	1006
4	rs7657735	G	A	0.188867	1006
4	rs145397058	C	T	0.0228628	1006
4	rs17062462	A	G	0.481113	1006
4	rs17062464	T	C	0.457256	1006
4	rs76965362	C	A	0.026839	1006
4	rs923114	A	T	0.457256	1006
4	rs11133126	T	A	0.0298211	1006
4	rs62342083	T	C	0.189861	1006
4	rs901116	A	G	0.675944	1006
4	rs2333391	A	G	0.456262	1006
4	rs78149755	C	A	0.0228628	1006
4	rs11932795	C	T	0.189861	1006
4	rs2333392	G	A	0.456262	1006
4	rs2333393	G	A	0.456262	1006
4	rs11133127	C	T	0.456262	1006
4	rs17062487	G	C	0.456262	1006
4	rs6842678	T	C	0.189861	1006
4	rs112770068	G	A	0.23161	1006
4	rs13139857	C	A	0.666004	1006
4	rs62339376	C	G	0.215706	1006
4	rs62339377	G	T	0.215706	1006
4	rs12647305	A	G	0.215706	1006
4	rs12647332	A	C	0.215706	1006
4	rs12647335	A	G	0.184891	1006
4	rs4572827	T	C	0.227634	1006
4	rs79205962	T	C	0.0228628	1006
4	rs12648126	T	C	0.215706	1006
4	rs6851889	A	T	0.0168986	1006
4	rs76170580	T	A	0.0248509	1006
4	rs6810644	A	T	0.445328	1006
4	rs10027996	T	A	0.0308151	1006
4	rs73874905	C	T	0.0248509	1006
4	rs1825233	G	A	0.193837	1006
4	rs6822582	T	G	0.636183	1006
4	rs146403276	G	A	0.0238569	1006
4	rs2333401	A	T	0.193837	1006
4	rs192199311	G	T	0.0238569	1006
4	rs73874908	C	T	0.0238569	1006
4	rs73874909	C	G	0.0248509	1006
4	rs12511326	A	C	0.0308151	1006
4	rs62339379	A	G	0.183897	1006
4	rs6553908	T	A	0.228628	1006
4	rs6553909	G	T	0.630219	1006
4	rs6814389	T	C	0.637177	1006
4	rs6831148	G	A	0.637177	1006
4	rs34346672	C	T	0.636183	1006
4	rs35146785	C	G	0.636183	1006
4	rs146076626	T	C	0.0238569	1006
4	rs62339380	T	A	0.636183	1006
4	rs146370798	C	A	0.0119284	1006
4	rs115810443	A	G	0.0735586	1006
4	rs34435561	G	A	0.636183	1006
4	rs36008793	G	T	0.611332	1006
4	rs34576037	A	G	0.382704	1006
4	rs6847592	C	T	0.228628	1006
4	rs113388342	C	T	0.0666004	1006
4	rs6829868	A	C	0.611332	1006
4	rs6830231	A	G	0.611332	1006
4	rs7683630	T	C	0.61332	1006
4	rs7683835	T	C	0.61332	1006
4	rs34172781	A	T	0.61332	1006
4	rs1385614	T	C	0.61332	1006
4	rs1385615	C	T	0.638171	1006
4	rs6811204	G	A	0.61332	1006
4	rs35400555	T	A	0.61332	1006
4	rs34949811	A	G	0.228628	1006
4	rs146268297	A	G	0.0109344	1006
4	rs35166873	T	G	0.61332	1006
4	rs6818449	C	T	0.615308	1006
4	rs6818456	C	T	0.615308	1006
4	rs6848995	T	G	0.61332	1006
4	rs6849806	T	C	0.61332	1006
4	rs35743739	C	G	0.612326	1006
4	rs34053709	A	T	0.612326	1006
4	rs35699023	A	G	0.61332	1006
4	rs13101379	C	T	0.61332	1006
4	rs13128294	A	G	0.612326	1006
4	rs62339390	C	T	0.384692	1006
4	rs62339391	C	G	0.61332	1006
4	rs7657665	T	C	0.61332	1006
4	rs6553910	A	C	0.61332	1006
4	rs6553912	G	A	0.61332	1006
4	rs11735075	A	T	0.61332	1006
4	rs11133128	G	A	0.61332	1006
4	rs11133129	G	A	0.61332	1006
4	rs11133130	T	C	0.61332	1006
4	rs11133131	A	G	0.61332	1006
4	rs78363457	C	T	0.0119284	1006
4	rs115826022	G	A	0.0576541	1006
4	rs1385616	T	C	0.298211	1006
4	rs1485522	C	T	0.228628	1006
4	rs1485523	G	A	0.61332	1006
4	rs13124564	T	G	0.61332	1006
4	rs114546144	G	A	0.0208748	1006
4	rs74752307	C	A	0.0228628	1006
4	rs6856099	A	T	0.61332	1006
4	rs11734650	T	C	0.303181	1006
4	rs75191378	G	A	0.0725646	1006
4	rs11731524	C	T	0.61332	1006
4	rs79673542	A	T	0.0238569	1006
4	rs79862075	T	A	0.0238569	1006
4	rs7664497	A	G	0.385686	1006
4	rs13114039	G	A	0.250497	1006
4	rs13101415	T	C	0.250497	1006
4	rs71613779	G	C	0.250497	1006
4	rs72706339	T	G	0.0934394	1006
4	rs147146392	T	C	0.0178926	1006
4	rs1385617	A	G	0.304175	1006
4	rs76182479	A	G	0.250497	1006
4	rs13148955	A	G	0.250497	1006
4	rs72706340	C	G	0.0934394	1006
4	rs34130223	G	T	0.643141	1006
4	rs60707406	A	G	0.0298211	1006
4	rs74510586	T	G	0.0238569	1006
4	rs191189549	A	T	0.0248509	1006
4	rs12641442	T	C	0.39165	1006
4	rs34264329	C	A	0.22664	1006
4	rs73874916	G	T	0.0248509	1006
4	rs73874918	C	T	0.0248509	1006
4	rs72706343	G	A	0.192843	1006
4	rs114367588	G	A	0.0188867	1006
4	rs78406811	A	C	0.0238569	1006
4	rs55729842	G	A	0.385686	1006
4	rs151272565	T	G	0.0248509	1006
4	rs148003333	C	A	0.0149105	1006
4	rs73018027	G	C	0.0308151	1006
4	rs33952957	T	C	0.22664	1006
4	rs139714752	A	G	0.0238569	1006
4	rs148540382	T	C	0.0238569	1006
4	rs62339420	T	A	0.385686	1006
4	rs77472167	A	G	0.0238569	1006
4	rs116775570	A	C	0.0238569	1006
4	rs76530021	C	G	0.0238569	1006
4	rs6832331	G	C	0.0248509	1006
4	rs78117277	C	T	0.0238569	1006
4	rs1963008	T	A	0.693837	1006
4	rs78526033	A	T	0.0238569	1006
4	rs144806460	C	T	0.0149105	1006
4	rs75551698	G	A	0.0238569	1006
4	rs55836882	G	A	0.0248509	1006
4	rs57936713	A	G	0.0248509	1006
4	rs17624517	G	A	0.39165	1006
4	rs74983969	C	T	0.0238569	1006
4	rs141779551	T	C	0.028827	1006
4	rs17062505	T	C	0.306163	1006
4	rs79735419	C	T	0.0238569	1006
4	rs35751888	C	T	0.22664	1006
4	rs72706345	G	T	0.0139165	1006
4	rs62339421	T	C	0.384692	1006
4	rs62339422	A	T	0.191849	1006
4	rs75936704	T	C	0.0238569	1006
4	rs77874709	C	T	0.0238569	1006
4	rs7691389	A	G	0.384692	1006
4	rs75212561	T	C	0.0238569	1006
4	rs7692146	A	G	0.640159	1006
4	rs7672709	G	C	0.385686	1006
4	rs7698066	A	G	0.389662	1006
4	rs7698815	A	G	0.413519	1006
4	rs77333129	A	G	0.0238569	1006
4	rs7658056	A	G	0.385686	1006
4	rs12640342	G	A	0.413519	1006
4	rs7665251	A	G	0.22664	1006
4	rs6827241	T	C	0.640159	1006
4	rs6823265	A	C	0.22664	1006
4	rs7435231	G	A	0.222664	1006
4	rs7356210	G	A	0.22664	1006
4	rs75989156	C	T	0.0238569	1006
4	rs62339423	C	T	0.384692	1006
4	rs78761624	T	C	0.0238569	1006
4	rs6829241	C	G	0.666004	1006
4	rs140109610	G	A	0.00695825	1006
4	rs35869957	A	C	0.246521	1006
4	rs6419995	T	G	0.635189	1006
4	rs2333396	C	T	0.22167	1006
4	rs75671642	A	G	0.0238569	1006
4	rs79931665	T	C	0.0238569	1006
4	rs77443929	A	G	0.0238569	1006
4	rs2333398	G	A	0.246521	1006
4	rs77175592	T	C	0.0159046	1006
4	rs35723350	A	C	0.246521	1006
4	rs4690659	G	C	0.384692	1006
4	rs6850091	C	T	0.246521	1006
4	rs141898365	C	T	0.0159046	1006
4	rs67049361	A	T	0.246521	1006
4	rs9993510	T	A	0.250497	1006
4	rs114964463	A	G	0.0367793	1006
4	rs188006288	G	A	0.00795229	1006
4	rs10001518	G	T	0.250497	1006
4	rs28512388	C	A	0.251491	1006
4	rs72706347	A	G	0.0944334	1006
4	rs6841227	A	G	0.250497	1006
4	rs62339424	G	A	0.306163	1006
4	rs72706348	A	C	0.384692	1006
4	rs7673622	T	G	0.384692	1006
4	rs28682996	T	C	0.250497	1006
4	rs10520332	C	A	0.250497	1006
4	rs10000614	G	A	0.250497	1006
4	rs28450120	T	A	0.250497	1006
4	rs79184988	A	G	0.0308151	1006
4	rs36071288	A	G	0.0695825	1006
4	rs191319303	A	T	0.00795229	1006
4	rs142013157	A	G	0.00994036	1006
4	rs57542178	G	A	0.0308151	1006
4	rs116000543	A	G	0.0417495	1006
4	rs9999477	T	C	0.250497	1006
4	rs79127475	G	A	0.0238569	1006
4	rs28695418	C	T	0.250497	1006
4	rs75486566	C	G	0.0178926	1006
4	rs10010573	G	A	0.250497	1006
4	rs35571688	C	T	0.0695825	1006
4	rs78824548	A	G	0.0238569	1006
4	rs114123242	A	G	0.026839	1006
4	rs76414930	C	T	0.0238569	1006
4	rs13142988	T	C	0.250497	1006
4	rs2333399	T	C	0.384692	1006
4	rs28508010	G	A	0.250497	1006
4	rs77751478	T	C	0.0238569	1006
4	rs10009701	A	G	0.666004	1006
4	rs76327990	C	A	0.0238569	1006
4	rs28634477	G	A	0.250497	1006
4	rs66689978	A	G	0.251491	1006
4	rs71613780	G	A	0.22167	1006
4	rs34861809	G	A	0.22167	1006
4	rs35851588	C	T	0.250497	1006
4	rs112795926	A	G	0.0725646	1006
4	rs36121554	T	C	0.251491	1006
4	rs6813271	C	T	0.666004	1006
4	rs116718127	G	T	0.0159046	1006
4	rs143529893	C	T	0.0168986	1006
4	rs28452510	A	T	0.251491	1006
4	rs28701716	A	G	0.251491	1006
4	rs13135535	A	C	0.250497	1006
4	rs75455624	A	C	0.0238569	1006
4	rs13107453	G	A	0.250497	1006
4	rs28698547	C	T	0.250497	1006
4	rs28607147	T	C	0.250497	1006
4	rs10520333	A	G	0.250497	1006
4	rs28678696	G	A	0.250497	1006
4	rs28409590	A	G	0.250497	1006
4	rs10520334	T	A	0.251491	1006
4	rs13116545	C	T	0.251491	1006
4	rs13148503	T	C	0.251491	1006
4	rs28559986	A	T	0.250497	1006
4	rs62339425	A	G	0.385686	1006
4	rs35278046	T	C	0.246521	1006
4	rs34311937	A	T	0.262425	1006
4	rs151060571	C	T	0.00994036	1006
4	rs28570421	G	A	0.639165	1006
4	rs60492066	T	C	0.252485	1006
4	rs373762239	A	G	0.0218688	1006
4	rs13122053	G	A	0.224652	1006
4	rs141869529	A	G	0.0328032	1006
4	rs5016799	A	G	0.971173	1006
4	rs12501440	C	T	0.0367793	1006
4	rs12505375	A	G	0.0387674	1006
4	rs5016797	C	T	0.250497	1006
4	rs5016796	T	C	0.447316	1006
4	rs5016795	G	A	0.252485	1006
4	rs5016794	T	C	0.252485	1006
4	rs5016793	T	G	0.252485	1006
4	rs28608650	A	G	0.249503	1006
4	rs10017197	T	A	0.249503	1006
4	rs7699831	G	C	0.249503	1006
4	rs7655015	C	T	0.249503	1006
4	rs7655215	C	T	0.250497	1006
4	rs7684270	T	A	0.249503	1006
4	rs7654095	G	C	0.251491	1006
4	rs13328006	A	T	0.249503	1006
4	rs13328044	G	A	0.249503	1006
4	rs13327956	C	T	0.249503	1006
4	rs35908744	C	T	0.249503	1006
4	rs28620923	G	A	0.249503	1006
4	rs13328025	T	A	0.249503	1006
4	rs13328066	G	T	0.249503	1006
4	rs142305269	G	A	0.0228628	1006
4	rs55795515	G	A	0.310139	1006
4	rs34672208	T	A	0.249503	1006
4	rs35237600	A	G	0.249503	1006
4	rs188654205	A	T	0.0139165	1006
4	rs190641972	A	G	0.0159046	1006
4	rs7687047	C	T	0.249503	1006
4	rs7670070	T	C	0.249503	1006
4	rs9884697	C	A	0.249503	1006
4	rs9884639	A	T	0.249503	1006
4	rs9884643	A	T	0.249503	1006
4	rs35829366	G	T	0.249503	1006
4	rs10019889	T	A	0.249503	1006
4	rs17062511	A	C	0.249503	1006
4	rs35022899	A	T	0.245527	1006
4	rs34808606	A	G	0.249503	1006
4	rs17062515	G	T	0.249503	1006
4	rs28737414	C	T	0.279324	1006
4	rs6848054	A	C	0.249503	1006
4	rs17062523	C	T	0.249503	1006
4	rs6812750	T	C	0.249503	1006
4	rs6812514	A	T	0.249503	1006
4	rs34608471	A	G	0.22167	1006
4	rs6834458	G	T	0.249503	1006
4	rs76675486	G	A	0.0228628	1006
4	rs115413351	T	G	0.0238569	1006
4	rs7678897	C	T	0.249503	1006
4	rs149221903	C	T	0.0228628	1006
4	rs12506509	C	T	0.0298211	1006
4	rs7661836	T	C	0.250497	1006
4	rs80295533	G	A	0.0228628	1006
4	rs28552481	A	G	0.249503	1006
4	rs145388613	A	T	0.0228628	1006
4	rs28535179	T	C	0.249503	1006
4	rs13146003	T	C	0.249503	1006
4	rs62339427	A	G	0.310139	1006
4	rs9995480	G	A	0.249503	1006
4	rs77398093	G	T	0.0228628	1006
4	rs6849006	G	A	0.249503	1006
4	rs2128425	A	G	0.666998	1006
4	rs6850923	C	T	0.249503	1006
4	rs6849468	G	A	0.249503	1006
4	rs55739709	C	T	0.383698	1006
4	rs35810775	A	G	0.224652	1006
4	rs73003449	G	A	0.0238569	1006
4	rs17062533	C	A	0.250497	1006
4	rs17062534	G	A	0.27336	1006
4	rs143914274	T	A	0.0228628	1006
4	rs147271231	A	G	0.0228628	1006
4	rs35155674	T	C	0.246521	1006
4	rs35826550	A	C	0.246521	1006
4	rs6837815	A	G	0.250497	1006
4	rs7663477	C	T	0.272366	1006
4	rs73003461	A	G	0.0228628	1006
4	rs145505424	A	G	0.0178926	1006
4	rs1471645	T	A	0.67992	1006
4	rs115177112	G	A	0.0178926	1006
4	rs112652214	A	G	0.0228628	1006
4	rs111937132	A	C	0.0188867	1006
4	rs138782628	C	T	0.0238569	1006
4	rs13110700	G	C	0.678926	1006
4	rs116130102	C	T	0.0109344	1006
4	rs10022614	G	C	0.280318	1006
4	rs28458464	A	G	0.678926	1006
4	rs57240276	A	G	0.0238569	1006
4	rs4690662	C	A	0.373757	1006
4	rs35573037	C	G	0.253479	1006
4	rs17671258	G	A	0.0328032	1006
4	rs34939592	T	G	0.253479	1006
4	rs10004458	T	C	0.677932	1006
4	rs34826295	G	A	0.253479	1006
4	rs9990546	C	T	0.027833	1006
4	rs34429304	G	T	0.253479	1006
4	rs9990644	C	T	0.027833	1006
4	rs142164130	G	C	0.0328032	1006
4	rs77377363	G	A	0.0168986	1006
4	rs2128422	C	T	0.677932	1006
4	rs35364107	G	A	0.285288	1006
4	rs12499392	C	T	0.678926	1006
4	rs28692525	G	A	0.027833	1006
4	rs9683850	C	T	0.120278	1006
4	rs10021875	G	T	0.028827	1006
4	rs10520338	A	G	0.254473	1006
4	rs7693453	G	C	0.254473	1006
4	rs2877924	A	G	0.713718	1006
4	rs12646277	A	G	0.176938	1006
4	rs116530360	T	C	0.0119284	1006
4	rs2128426	G	A	0.411531	1006
4	rs2170576	T	C	0.54672	1006
4	rs7696837	T	C	0.54672	1006
4	rs72706352	G	A	0.0168986	1006
4	rs12505769	C	T	0.54672	1006
4	rs141284795	C	T	0.0109344	1006
4	rs4299535	T	A	0.545726	1006
4	rs4269125	G	A	0.545726	1006
4	rs56273989	G	A	0.0168986	1006
4	rs4388031	C	T	0.983101	1006
4	rs147174212	C	T	0.0109344	1006
4	rs7697207	A	G	0.545726	1006
4	rs1976031	G	A	0.393638	1006
4	rs1564616	G	T	0.542744	1006
4	rs62339430	C	A	0.440358	1006
4	rs149988590	G	A	0.0218688	1006
4	rs72706353	A	G	0.0168986	1006
4	rs13141156	A	C	0.54175	1006
4	rs11133132	A	G	0.439364	1006
4	rs4475089	G	A	0.557654	1006
4	rs11133133	T	C	0.422465	1006
4	rs4690663	A	G	0.542744	1006
4	rs11133134	C	T	0.0258449	1006
4	rs4538426	T	G	0.542744	1006
4	rs147376026	G	A	0.0159046	1006
4	rs4444774	C	T	0.253479	1006
4	rs114302658	T	C	0.0159046	1006
4	rs72706355	G	A	0.0168986	1006
4	rs4690665	A	G	0.263419	1006
4	rs11944385	T	C	0.262425	1006
4	rs72706356	C	T	0.0168986	1006
4	rs72706357	T	C	0.425447	1006
4	rs77731064	A	G	0.0159046	1006
4	rs17671702	C	T	0.27833	1006
4	rs17625943	G	A	0.262425	1006
4	rs115542962	T	C	0.0159046	1006
4	rs150564213	T	C	0.0159046	1006
4	rs72706359	A	G	0.0328032	1006
4	rs11736872	G	A	0.27833	1006
4	rs62339456	A	G	0.0536779	1006
4	rs80255541	C	T	0.0198807	1006
4	rs7699964	T	G	0.261431	1006
4	rs115120443	A	G	0.0178926	1006
4	rs4536876	T	C	0.703777	1006
4	rs147950681	T	G	0.0159046	1006
4	rs2062138	A	C	0.261431	1006
4	rs2062137	C	A	0.277336	1006
4	rs12639650	A	G	0.704771	1006
4	rs11133135	G	A	0.737575	1006
4	rs75438443	C	T	0.0159046	1006
4	rs10004325	G	C	0.249503	1006
4	rs62339458	C	T	0.222664	1006
4	rs72706363	A	G	0.0168986	1006
4	rs2333402	T	G	0.279324	1006
4	rs11934580	T	C	0.262425	1006
4	rs140948312	A	C	0.0109344	1006
4	rs9996324	G	A	0.966203	1006
4	rs17671894	A	G	0.0337972	1006
4	rs75604999	A	C	0.0258449	1006
4	rs4432702	A	G	0.982107	1006
4	rs4342148	T	C	0.27833	1006
4	rs62339459	T	C	0.05666	1006
4	rs137981892	C	T	0.0159046	1006
4	rs10000168	G	A	0.260437	1006
4	rs28616666	T	A	0.266402	1006
4	rs62341360	G	T	0.265408	1006
4	rs7654422	G	A	0.276342	1006
4	rs28567067	A	T	0.261431	1006
4	rs72706365	C	T	0.0168986	1006
4	rs28753908	A	C	0.264414	1006
4	rs13138827	C	A	0.295229	1006
4	rs140076984	C	T	0.0168986	1006
4	rs6857056	A	C	0.692843	1006
4	rs12502935	T	C	0.312127	1006
4	rs6832177	C	T	0.370775	1006
4	rs2291244	A	G	0.176938	1006
4	rs6820936	T	C	0.691849	1006
4	rs6821182	T	G	0.691849	1006
4	rs78838548	G	A	0.181909	1006
4	rs994252	C	G	0.578529	1006
4	rs4565028	T	C	0.662028	1006
4	rs6851624	G	A	0.0407555	1006
4	rs2170577	G	T	0.630219	1006
4	rs11733017	G	C	0.628231	1006
4	rs1905184	G	A	0.464215	1006
4	rs9312592	G	A	0.83996	1006
4	rs17062599	A	G	0.324056	1006
4	rs17062602	G	A	0.0477137	1006
4	rs13150443	G	A	0.628231	1006
4	rs28457856	G	A	0.373757	1006
4	rs34120191	G	A	0.115308	1006
4	rs10014804	G	A	0.464215	1006
4	rs10004500	A	C	0.630219	1006
4	rs13139487	T	A	0.629225	1006
4	rs10004686	A	G	0.32505	1006
4	rs7686009	C	A	0.32505	1006
4	rs6553925	A	G	0.632207	1006
4	rs72706370	T	C	0.0864811	1006
4	rs728846	T	C	0.373757	1006
4	rs11938144	A	C	0.141153	1006
4	rs76064533	G	A	0.0159046	1006
4	rs2333403	A	C	0.65507	1006
4	rs11734877	G	A	0.349901	1006
4	rs11731185	A	C	0.353877	1006
4	rs4626145	A	G	0.296223	1006
4	rs4287956	T	A	0.842942	1006
4	rs55885119	C	T	0.349901	1006
4	rs2333404	C	T	0.764414	1006
4	rs2333405	G	A	0.300199	1006
4	rs13131775	T	A	0.112326	1006
4	rs2333406	G	A	0.249503	1006
4	rs13151564	C	T	0.11332	1006
4	rs77406280	G	T	0.0477137	1006
4	rs62341361	T	C	0.353877	1006
4	rs34295004	T	C	0.299205	1006
4	rs113781748	G	A	0.0477137	1006
4	rs35070258	C	T	0.248509	1006
4	rs11133136	G	A	0.766402	1006
4	rs17672426	C	T	0.0864811	1006
4	rs4690668	T	C	0.112326	1006
4	rs142128181	T	C	0.00695825	1006
4	rs146354779	G	A	0.0298211	1006
4	rs35133857	T	G	0.115308	1006
4	rs12507780	C	T	0.248509	1006
4	rs115884234	T	A	0.0168986	1006
4	rs1158472	A	G	0.402584	1006
4	rs17672480	A	G	0.300199	1006
4	rs11734602	G	C	0.754473	1006
4	rs17672498	G	A	0.112326	1006
4	rs35772784	C	T	0.112326	1006
4	rs12508061	A	G	0.241551	1006
4	rs73007116	T	G	0.104374	1006
4	rs13130029	T	C	0.194831	1006
4	rs17062621	A	G	0.294235	1006
4	rs73007118	T	G	0.126243	1006
4	rs11490098	A	C	0.315109	1006
4	rs72706375	C	A	0.151093	1006
4	rs10026173	A	T	0.352883	1006
4	rs6553931	A	G	0.537773	1006
4	rs6840992	G	A	0.314115	1006
4	rs6841168	G	A	0.163022	1006
4	rs6847654	C	T	0.163022	1006
4	rs28548193	G	A	0.163022	1006
4	rs78969370	G	A	0.100398	1006
4	rs13120122	C	T	0.224652	1006
4	rs17062623	C	G	0.126243	1006
4	rs13106291	T	C	0.228628	1006
4	rs12513304	A	G	0.150099	1006
4	rs10003543	G	A	0.922465	1006
4	rs13109244	A	G	0.224652	1006
4	rs922849	G	A	0.915507	1006
4	rs56261572	A	G	0.156064	1006
4	rs17062628	G	A	0.0656064	1006
4	rs4234876	G	C	0.156064	1006
4	rs4361333	G	T	0.156064	1006
4	rs4444775	C	T	0.156064	1006
4	rs13148085	C	T	0.212724	1006
4	rs6825568	G	A	0.476143	1006
4	rs6827525	C	T	0.475149	1006
4	rs13147846	G	A	0.224652	1006
4	rs6553933	C	A	0.436382	1006
4	rs6553934	C	T	0.436382	1006
4	rs72706381	A	G	0.217694	1006
4	rs72706382	T	C	0.142147	1006
4	rs6810493	G	T	0.21173	1006
4	rs6842033	T	C	0.913519	1006
4	rs6810731	G	A	0.436382	1006
4	rs6812402	C	A	0.436382	1006
4	rs6810950	G	T	0.21173	1006
4	rs7659574	G	A	0.436382	1006
4	rs17626926	A	G	0.0755467	1006
4	rs7690762	T	C	0.436382	1006
4	rs55654083	C	T	0.21173	1006
4	rs34466424	C	T	0.224652	1006
4	rs35698542	G	A	0.0387674	1006
4	rs10032098	C	A	0.911531	1006
4	rs13120838	A	C	0.437376	1006
4	rs28415362	T	G	0.21173	1006
4	rs13127572	T	C	0.224652	1006
4	rs72706385	T	A	0.142147	1006
4	rs13147229	C	T	0.436382	1006
4	rs6830358	G	T	0.21173	1006
4	rs6830359	G	C	0.21173	1006
4	rs11721342	C	T	0.224652	1006
4	rs6814238	T	C	0.944334	1006
4	rs6832441	C	T	0.21173	1006
4	rs34278708	T	C	0.939364	1006
4	rs35693487	G	C	0.93837	1006
4	rs115946881	C	T	0.224652	1006
4	rs6814870	T	C	0.93837	1006
4	rs6858298	A	G	0.436382	1006
4	rs6858332	A	G	0.436382	1006
4	rs35331298	A	C	0.501988	1006
4	rs6820418	T	A	0.21173	1006
4	rs1564617	T	C	0.501988	1006
4	rs1564618	A	G	0.93837	1006
4	rs6839076	C	T	0.21173	1006
4	rs1564619	A	G	0.93837	1006
4	rs10018552	G	A	0.501988	1006
4	rs6827144	T	C	0.436382	1006
4	rs6844115	G	A	0.21173	1006
4	rs17062639	T	C	0.266402	1006
4	rs6827550	T	C	0.21173	1006
4	rs10013975	T	C	0.436382	1006
4	rs10014339	T	C	0.436382	1006
4	rs10014350	T	C	0.436382	1006
4	rs4690669	A	C	0.939364	1006
4	rs6853952	C	T	0.436382	1006
4	rs4690670	T	C	0.93837	1006
4	rs13130595	C	T	0.209742	1006
4	rs13130810	C	T	0.437376	1006
4	rs13131036	C	T	0.939364	1006
4	rs13129964	G	A	0.224652	1006
4	rs58972724	T	A	0.265408	1006
4	rs34679497	G	A	0.224652	1006
4	rs6828924	G	A	0.939364	1006
4	rs149049663	G	A	0.0149105	1006
4	rs17673171	C	T	0.233598	1006
4	rs6835436	G	A	0.939364	1006
4	rs35747348	T	C	0.0516899	1006
4	rs6813916	A	G	0.230616	1006
4	rs73871941	C	T	0.0755467	1006
4	rs1351632	C	T	0.567594	1006
4	rs35403109	C	T	0.230616	1006
4	rs2046262	A	G	0.472167	1006
4	rs35106659	G	A	0.0755467	1006
4	rs13114651	C	T	0.230616	1006
4	rs13113321	G	T	0.234592	1006
4	rs13141816	A	C	0.232604	1006
4	rs2046263	C	A	0.472167	1006
4	rs72706393	C	A	0.213718	1006
4	rs144960935	A	G	0.0149105	1006
4	rs6553938	T	G	0.470179	1006
4	rs113816116	A	G	0.158052	1006
4	rs6857521	C	T	0.705765	1006
4	rs72706394	G	A	0.233598	1006
4	rs12643638	C	A	0.939364	1006
4	rs34397790	C	T	0.227634	1006
4	rs1825232	T	C	0.212724	1006
4	rs2128427	A	T	0.109344	1006
4	rs13117768	T	C	0.459245	1006
4	rs4478128	G	A	0.939364	1006
4	rs11733141	T	C	0.225646	1006
4	rs72706396	G	A	0.0656064	1006
4	rs11736223	G	A	0.22664	1006
4	rs11728194	C	T	0.224652	1006
4	rs11729077	C	T	0.0467197	1006
4	rs922848	G	A	0.156064	1006
4	rs4566604	C	A	0.472167	1006
4	rs4637338	C	T	0.706759	1006
4	rs1384437	T	G	0.210736	1006
4	rs5008532	G	A	0.939364	1006
4	rs72706397	C	T	0.162028	1006
4	rs1384438	G	T	0.209742	1006
4	rs79178302	A	T	0.0755467	1006
4	rs75238635	G	A	0.0755467	1006
4	rs77320409	C	A	0.0755467	1006
4	rs7684092	G	A	0.382704	1006
4	rs7685533	C	A	0.382704	1006
4	rs72706398	A	T	0.157058	1006
4	rs72706399	A	C	0.157058	1006
4	rs72706400	T	C	0.0695825	1006
4	rs78143237	T	G	0.027833	1006
4	rs76064547	C	T	0.157058	1006
4	rs7688636	A	G	0.157058	1006
4	rs7665044	C	G	0.388668	1006
4	rs71613782	C	G	0.22664	1006
4	rs34752058	A	T	0.22664	1006
4	rs56391762	G	A	0.156064	1006
4	rs75300794	G	C	0.0159046	1006
4	rs35269959	A	T	0.232604	1006
4	rs9991242	G	A	0.863817	1006
4	rs6553939	T	C	0.93837	1006
4	rs56013138	G	C	0.0149105	1006
4	rs9312595	G	A	0.853877	1006
4	rs73871943	T	C	0.0755467	1006
4	rs9790811	A	T	0.468191	1006
4	rs9790840	T	C	0.469185	1006
4	rs7689726	G	T	0.384692	1006
4	rs13151800	T	C	0.208748	1006
4	rs72706402	G	A	0.157058	1006
4	rs2128424	A	G	0.208748	1006
4	rs4589981	A	G	0.929423	1006
4	rs4690671	T	G	0.929423	1006
4	rs17679194	T	C	0.157058	1006
4	rs4690672	T	C	0.929423	1006
4	rs72708305	A	T	0.10835	1006
4	rs7375837	C	T	0.462227	1006
4	rs11723587	A	G	0.232604	1006
4	rs2170575	G	A	0.463221	1006
4	rs4613513	G	A	0.928429	1006
4	rs113411380	A	C	0.0755467	1006
4	rs17679314	C	T	0.0755467	1006
4	rs73871944	C	T	0.0755467	1006
4	rs11937826	G	A	0.156064	1006
4	rs12645044	G	T	0.460239	1006
4	rs1038324	G	A	0.0755467	1006
4	rs2624881	T	C	0.0785288	1006
4	rs147636095	T	C	0.0318091	1006
4	rs73871948	T	G	0.0705765	1006
4	rs34763186	C	T	0.387674	1006
4	rs80096488	C	A	0.0168986	1006
4	rs2603094	T	C	0.722664	1006
4	rs4425319	A	C	0.312127	1006
4	rs72708308	G	A	0.133201	1006
4	rs72708309	C	A	0.132207	1006
4	rs74768987	G	A	0.126243	1006
4	rs12639626	C	T	0.21173	1006
4	rs2200121	C	T	0.409543	1006
4	rs75016934	T	C	0.0168986	1006
4	rs13109284	C	T	0.210736	1006
4	rs72708310	A	G	0.310139	1006
4	rs7687576	C	T	0.21173	1006
4	rs2603095	G	T	0.719682	1006
4	rs2603096	T	C	0.719682	1006
4	rs143389071	C	T	0.0367793	1006
4	rs150564016	T	C	0.0149105	1006
4	rs74406486	C	T	0.0198807	1006
4	rs77193337	T	C	0.0168986	1006
4	rs17062680	C	A	0.0168986	1006
4	rs11726139	T	C	0.257455	1006
4	rs72708312	T	C	0.309145	1006
4	rs72708314	T	A	0.21173	1006
4	rs75111687	G	T	0.0437376	1006
4	rs10520339	C	T	0.126243	1006
4	rs10520340	A	G	0.126243	1006
4	rs11940931	G	A	0.717694	1006
4	rs4690676	G	C	0.305169	1006
4	rs111425611	T	G	0.126243	1006
4	rs141822144	C	T	0.00497018	1006
4	rs10019635	T	G	0.16004	1006
4	rs10005873	C	T	0.667992	1006
4	rs78070804	T	C	0.0159046	1006
4	rs17628329	C	T	0.10338	1006
4	rs78970321	T	C	0.0159046	1006
4	rs142412892	G	A	0.0318091	1006
4	rs4690426	T	C	0.104374	1006
4	rs141946906	A	G	0.0159046	1006
4	rs34784242	T	C	0.261431	1006
4	rs114649879	G	A	0.0129225	1006
4	rs1454167	T	C	0.667992	1006
4	rs1454166	C	T	0.50994	1006
4	rs138018337	T	C	0.0129225	1006
4	rs111914102	A	G	0.0129225	1006
4	rs7663282	A	G	0.667992	1006
4	rs7668503	T	A	0.667992	1006
4	rs79378539	T	A	0.0159046	1006
4	rs13129242	T	G	0.241551	1006
4	rs115205588	A	T	0.0218688	1006
4	rs79191756	A	C	0.0159046	1006
4	rs4690427	T	C	0.667992	1006
4	rs10033669	C	T	0.100398	1006
4	rs12645180	G	T	0.241551	1006
4	rs4690677	T	C	0.667992	1006
4	rs74839354	G	A	0.0159046	1006
4	rs77163726	T	C	0.0576541	1006
4	rs4690678	A	G	0.667992	1006
4	rs115328388	A	G	0.0139165	1006
4	rs2877942	T	C	0.667992	1006
4	rs1454165	C	T	0.667992	1006
4	rs12645625	A	C	0.0159046	1006
4	rs35023550	G	A	0.254473	1006
4	rs1037487	A	G	0.261431	1006
4	rs4690679	G	A	0.229622	1006
4	rs35070844	C	A	0.261431	1006
4	rs9312596	C	G	0.667992	1006
4	rs12649379	G	A	0.667992	1006
4	rs4690680	G	A	0.667992	1006
4	rs6820078	G	A	0.241551	1006
4	rs78151727	C	A	0.104374	1006
4	rs7659200	T	C	0.910537	1006
4	rs78183221	C	T	0.0159046	1006
4	rs6817370	T	A	0.134195	1006
4	rs7683199	G	A	0.230616	1006
4	rs72708324	T	G	0.158052	1006
4	rs77555866	C	T	0.0159046	1006
4	rs148347876	G	A	0.0159046	1006
4	rs141594208	T	C	0.0308151	1006
4	rs13134531	T	G	0.240557	1006
4	rs13129947	A	G	0.260437	1006
4	rs4690681	T	G	0.911531	1006
4	rs4690682	G	A	0.235586	1006
4	rs6816192	A	G	0.911531	1006
4	rs34426191	A	T	0.259443	1006
4	rs80053256	C	T	0.0318091	1006
4	rs116166361	T	G	0.0536779	1006
4	rs72708328	C	A	0.236581	1006
4	rs12640283	A	G	0.239563	1006
4	rs56946408	G	A	0.227634	1006
4	rs58303660	T	C	0.243539	1006
4	rs77512416	C	T	0.0159046	1006
4	rs78104152	T	A	0.104374	1006
4	rs74358123	G	A	0.0298211	1006
4	rs75771534	G	A	0.0159046	1006
4	rs13141107	A	C	0.262425	1006
4	rs17062706	C	G	0.05666	1006
4	rs12648111	C	G	0.0159046	1006
4	rs7676562	T	G	0.250497	1006
4	rs115815527	C	T	0.0159046	1006
4	rs66734010	G	A	0.129225	1006
4	rs61041027	T	A	0.083499	1006
4	rs6815832	C	T	0.225646	1006
4	rs59357667	T	G	0.220676	1006
4	rs13137457	C	A	0.292247	1006
4	rs11133142	G	A	0.697813	1006
4	rs113082199	C	A	0.0248509	1006
4	rs6822965	C	T	0.696819	1006
4	rs28507153	A	G	0.698807	1006
4	rs72708330	C	T	0.181909	1006
4	rs71644870	G	T	0.0149105	1006
4	rs149492483	A	T	0.0298211	1006
4	rs115498626	C	T	0.202783	1006
4	rs189435397	A	G	0.0149105	1006
4	rs147159956	T	C	0.0735586	1006
4	rs142813707	C	T	0.0626243	1006
4	rs11933447	C	T	0.27336	1006
4	rs11933457	C	G	0.272366	1006
4	rs60286864	G	A	0.16004	1006
4	rs112167942	G	A	0.0198807	1006
4	rs112666616	C	G	0.0964215	1006
4	rs13129436	C	T	0.274354	1006
4	rs116537223	C	A	0.16004	1006
4	rs113355004	T	C	0.16004	1006
4	rs11933781	A	G	0.631213	1006
4	rs189280585	G	A	0.0149105	1006
4	rs36041977	G	A	0.305169	1006
4	rs61597433	C	G	0.318091	1006
4	rs145771418	C	G	0.305169	1006
4	rs58294041	C	T	0.536779	1006
4	rs111501152	C	T	0.0477137	1006
4	rs78079464	G	T	0.0516899	1006
4	rs13105821	C	T	0.303181	1006
4	rs11730950	G	T	0.304175	1006
4	rs115761539	G	A	0.0854871	1006
4	rs56016530	G	A	0.241551	1006
4	rs4690683	T	C	0.698807	1006
4	rs188224628	C	T	0.0168986	1006
4	rs77577367	T	G	0.0218688	1006
4	rs728490	G	A	0.266402	1006
4	rs728735	A	G	0.359841	1006
4	rs12649244	G	A	0.267396	1006
4	rs28604392	G	A	0.359841	1006
4	rs35850491	G	C	0.264414	1006
4	rs62341432	T	A	0.0258449	1006
4	rs28638456	C	T	0.359841	1006
4	rs13115859	T	C	0.571571	1006
4	rs11731903	A	C	0.570577	1006
4	rs13148443	C	A	0.572565	1006
4	rs4690685	T	C	0.700795	1006
4	rs13148478	C	T	0.26839	1006
4	rs112258743	T	C	0.124254	1006
4	rs28396692	T	C	0.360835	1006
4	rs35327078	C	A	0.244533	1006
4	rs35616935	A	G	0.360835	1006
4	rs6553942	A	G	0.360835	1006
4	rs2333447	C	T	0.360835	1006
4	rs2877940	C	T	0.360835	1006
4	rs2333448	A	G	0.577535	1006
4	rs2333449	C	T	0.360835	1006
4	rs12499347	G	A	0.26839	1006
4	rs2877941	G	A	0.701789	1006
4	rs2333450	T	C	0.0924453	1006
4	rs12507341	C	T	0.244533	1006
4	rs114144627	G	A	0.0139165	1006
4	rs72708334	T	C	0.0934394	1006
4	rs6823866	T	C	0.360835	1006
4	rs72708335	T	C	0.0924453	1006
4	rs4077385	A	T	0.577535	1006
4	rs79343585	A	G	0.0208748	1006
4	rs12331569	A	G	0.361829	1006
4	rs12331837	G	A	0.360835	1006
4	rs11730629	A	G	0.215706	1006
4	rs12649226	G	A	0.360835	1006
4	rs11133143	A	G	0.360835	1006
4	rs11133144	A	C	0.360835	1006
4	rs6849460	T	C	0.360835	1006
4	rs6844359	A	G	0.270378	1006
4	rs12503893	C	T	0.360835	1006
4	rs28674852	C	T	0.360835	1006
4	rs7668714	C	T	0.270378	1006
4	rs7697677	T	C	0.270378	1006
4	rs74810892	G	A	0.142147	1006
4	rs7669142	C	G	0.360835	1006
4	rs7693236	A	G	0.270378	1006
4	rs12510579	T	C	0.164016	1006
4	rs12505804	C	T	0.270378	1006
4	rs9312597	T	C	0.701789	1006
4	rs9884986	G	A	0.270378	1006
4	rs9884987	G	C	0.360835	1006
4	rs6553943	T	C	0.536779	1006
4	rs138166094	G	T	0.0168986	1006
4	rs1037486	A	G	0.270378	1006
4	rs1037485	G	A	0.360835	1006
4	rs1037484	C	T	0.270378	1006
4	rs76564545	C	A	0.143141	1006
4	rs1037483	T	C	0.270378	1006
4	rs1037482	T	G	0.267396	1006
4	rs7687663	C	T	0.267396	1006
4	rs7687674	C	T	0.270378	1006
4	rs7686867	G	C	0.267396	1006
4	rs7670905	T	C	0.361829	1006
4	rs7688640	C	T	0.267396	1006
4	rs13115857	G	T	0.701789	1006
4	rs72708337	C	T	0.0904573	1006
4	rs58760607	T	A	0.0228628	1006
4	rs723820	A	G	0.267396	1006
4	rs723819	T	C	0.271372	1006
4	rs17062734	C	T	0.0904573	1006
4	rs723818	A	G	0.270378	1006
4	rs9992247	T	C	0.26839	1006
4	rs72708338	A	G	0.0904573	1006
4	rs9992260	T	A	0.358847	1006
4	rs13130930	C	T	0.17495	1006
4	rs6811405	C	T	0.269384	1006
4	rs6858584	G	A	0.26839	1006
4	rs6836707	A	G	0.26839	1006
4	rs12640285	A	G	0.26839	1006
4	rs12640961	A	T	0.266402	1006
4	rs9995744	A	G	0.265408	1006
4	rs10005984	G	A	0.672962	1006
4	rs59824776	T	C	0.0188867	1006
4	rs2333451	G	A	0.242545	1006
4	rs9998337	T	C	0.40159	1006
4	rs11724337	T	A	0.11332	1006
4	rs4305467	A	G	0.864811	1006
4	rs4535283	G	A	0.519881	1006
4	rs11735748	C	T	0.298211	1006
4	rs17062749	A	G	0.0864811	1006
4	rs13145474	C	A	0.120278	1006
4	rs13144811	G	A	0.148111	1006
4	rs13146634	C	T	0.148111	1006
4	rs13127551	T	A	0.117296	1006
4	rs113233958	A	G	0.0178926	1006
4	rs28558730	C	T	0.146123	1006
4	rs28637982	A	T	0.336978	1006
4	rs78016478	G	A	0.186879	1006
4	rs1454162	C	T	0.146123	1006
4	rs17680943	T	C	0.117296	1006
4	rs1454160	T	C	0.145129	1006
4	rs17680980	A	G	0.146123	1006
4	rs3822039	A	T	0.0188867	1006
4	rs80044391	G	A	0.028827	1006
4	rs71613787	A	G	0.150099	1006
4	rs2305506	C	T	0.104374	1006
4	rs13123659	T	G	0.217694	1006
4	rs13123660	T	G	0.2167	1006
4	rs4690686	C	T	0.394632	1006
4	rs12512214	C	T	0.026839	1006
4	rs35890542	A	G	0.0715706	1006
4	rs12504337	G	T	0.0298211	1006
4	rs17681035	G	A	0.0715706	1006
4	rs34966091	G	A	0.0715706	1006
4	rs34773277	G	A	0.0715706	1006
4	rs35687562	C	T	0.0715706	1006
4	rs73871977	C	G	0.027833	1006
4	rs13139047	T	C	0.0994036	1006
4	rs79630959	T	C	0.0715706	1006
4	rs75407850	T	G	0.0715706	1006
4	rs35827677	T	G	0.0984095	1006
4	rs35304696	A	T	0.0715706	1006
4	rs71613788	A	T	0.0715706	1006
4	rs36002836	A	G	0.0725646	1006
4	rs1454164	G	A	0.0715706	1006
4	rs138886829	C	T	0.00894632	1006
4	rs59483623	C	G	0.143141	1006
4	rs1840270	G	C	0.415507	1006
4	rs141994467	A	G	0.0248509	1006
4	rs7674490	T	G	0.648111	1006
4	rs56247682	T	C	0.026839	1006
4	rs13148057	A	G	0.114314	1006
4	rs71613789	T	A	0.114314	1006
4	rs12508640	G	C	0.141153	1006
4	rs35635314	A	T	0.114314	1006
4	rs35879381	C	T	0.115308	1006
4	rs13104798	A	T	0.115308	1006
4	rs71613790	A	G	0.115308	1006
4	rs2278904	C	G	0.39662	1006
4	rs145350246	G	A	0.0258449	1006
4	rs115075886	G	T	0.026839	1006
4	rs2278903	A	G	0.180915	1006
4	rs12643094	A	G	0.181909	1006
4	rs3733371	A	G	0.180915	1006
4	rs10520344	T	C	0.115308	1006
4	rs17629999	T	C	0.115308	1006
4	rs17630023	G	A	0.115308	1006
4	rs35030858	C	T	0.115308	1006
4	rs72708344	G	A	0.0457256	1006
4	rs77836693	G	A	0.115308	1006
4	rs10520345	G	A	0.115308	1006
4	rs113492235	C	T	0.00894632	1006
4	rs71613791	T	C	0.324056	1006
4	rs1053243	C	T	0.116302	1006
4	rs1132720	G	A	0.115308	1006
4	rs10029041	G	A	0.0198807	1006
4	rs57872182	G	A	0.0149105	1006
4	rs13116092	A	G	0.407555	1006
4	rs7687829	A	G	0.406561	1006
4	rs113174766	G	C	0.0149105	1006
4	rs35677011	C	T	0.0735586	1006
4	rs7664257	C	G	0.0198807	1006
4	rs34481650	C	T	0.116302	1006
4	rs13117427	A	G	0.0765408	1006
4	rs12512508	G	A	0.0238569	1006
4	rs13147303	G	A	0.269384	1006
4	rs10027831	T	C	0.428429	1006
4	rs11730028	C	T	0.188867	1006
4	rs71613792	A	G	0.117296	1006
4	rs72708345	T	C	0.0447316	1006
4	rs7436387	T	G	0.28827	1006
4	rs35763202	G	A	0.0755467	1006
4	rs75315592	T	C	0.0775348	1006
4	rs28506810	G	A	0.0218688	1006
4	rs10003662	C	G	0.427435	1006
4	rs10015351	A	G	0.427435	1006
4	rs10520346	C	G	0.28827	1006
4	rs11730551	A	G	0.28827	1006
4	rs151298649	A	C	0.0238569	1006
4	rs11730559	A	T	0.28827	1006
4	rs2168031	G	A	0.119284	1006
4	rs4690687	G	A	0.28827	1006
4	rs13120287	T	C	0.28827	1006
4	rs115210214	T	C	0.0218688	1006
4	rs10520347	G	C	0.116302	1006
4	rs79255444	A	G	0.0248509	1006
4	rs4563449	T	G	0.21173	1006
4	rs6855882	T	G	0.287276	1006
4	rs149377031	C	G	0.0238569	1006
4	rs9312598	A	G	0.116302	1006
4	rs10520348	T	A	0.296223	1006
4	rs72623907	C	G	0.296223	1006
4	rs72623908	A	G	0.296223	1006
4	rs17062797	G	A	0.296223	1006
4	rs17062800	C	T	0.296223	1006
4	rs17062801	G	A	0.297217	1006
4	rs72623909	A	G	0.0159046	1006
4	rs11730773	C	T	0.116302	1006
4	rs17062804	A	G	0.296223	1006
4	rs3921993	A	G	0.296223	1006
4	rs35703625	G	A	0.296223	1006
4	rs13142309	T	C	0.116302	1006
4	rs72623910	C	T	0.0397614	1006
4	rs4690428	C	T	0.296223	1006
4	rs76604079	T	C	0.0397614	1006
4	rs4690429	G	A	0.296223	1006
4	rs4690430	C	T	0.296223	1006
4	rs4690688	G	C	0.296223	1006
4	rs4690431	G	A	0.296223	1006
4	rs79329889	C	G	0.0397614	1006
4	rs4690432	A	G	0.298211	1006
4	rs4690433	T	C	0.298211	1006
4	rs61482060	A	G	0.298211	1006
4	rs34631039	C	T	0.296223	1006
4	rs35777941	A	G	0.297217	1006
4	rs12498564	T	C	0.297217	1006
4	rs12501181	G	A	0.297217	1006
4	rs12509204	C	T	0.296223	1006
4	rs12513049	A	G	0.296223	1006
4	rs12501363	G	A	0.296223	1006
4	rs12509345	C	G	0.0248509	1006
4	rs12498752	T	C	0.296223	1006
4	rs35140445	C	G	0.296223	1006
4	rs72623911	G	A	0.0397614	1006
4	rs35857966	A	C	0.297217	1006
4	rs79514687	A	G	0.0159046	1006
4	rs4690434	C	T	0.297217	1006
4	rs4690689	A	G	0.297217	1006
4	rs13136496	G	A	0.297217	1006
4	rs148935019	G	A	0.0168986	1006
4	rs56108858	G	A	0.185885	1006
4	rs13119322	T	C	0.297217	1006
4	rs13137436	G	A	0.0705765	1006
4	rs13114011	A	T	0.298211	1006
4	rs7691323	T	A	0.185885	1006
4	rs34634405	C	T	0.0685885	1006
4	rs1584868	A	G	0.297217	1006
4	rs11728210	G	C	0.116302	1006
4	rs11728314	G	A	0.297217	1006
4	rs11725547	T	C	0.296223	1006
4	rs11723131	G	A	0.297217	1006
4	rs11723194	G	A	0.297217	1006
4	rs116602014	C	T	0.0685885	1006
4	rs35743587	G	A	0.0705765	1006
4	rs142602068	T	C	0.185885	1006
4	rs72623912	G	A	0.0397614	1006
4	rs74606720	T	C	0.0159046	1006
4	rs4690690	C	A	0.297217	1006
4	rs112933470	T	A	0.0705765	1006
4	rs6855863	G	A	0.297217	1006
4	rs6553945	T	C	0.420477	1006
4	rs6553946	C	T	0.420477	1006
4	rs71613793	G	C	0.116302	1006
4	rs71613794	A	G	0.116302	1006
4	rs28890192	A	G	0.185885	1006
4	rs139150942	T	C	0.0367793	1006
4	rs7657742	G	T	0.297217	1006
4	rs116698344	T	C	0.185885	1006
4	rs72641708	C	T	0.0397614	1006
4	rs7683662	A	T	0.296223	1006
4	rs13142797	C	G	0.297217	1006
4	rs80252667	A	G	0.185885	1006
4	rs2168032	A	G	0.297217	1006
4	rs75573385	C	A	0.185885	1006
4	rs56382360	T	C	0.185885	1006
4	rs7660827	T	C	0.419483	1006
4	rs7656505	A	T	0.419483	1006
4	rs7657249	A	G	0.296223	1006
4	rs7667671	T	C	0.297217	1006
4	rs74507555	G	C	0.185885	1006
4	rs11941845	G	A	0.418489	1006
4	rs6848582	G	A	0.641153	1006
4	rs75441319	A	G	0.11332	1006
4	rs71613795	G	T	0.115308	1006
4	rs79844813	G	A	0.0347913	1006
4	rs34309946	A	T	0.111332	1006
4	rs35967202	A	G	0.115308	1006
4	rs11133146	A	G	0.414513	1006
4	rs79895714	A	G	0.0397614	1006
4	rs11725097	A	C	0.185885	1006
4	rs13103064	G	C	0.297217	1006
4	rs62340891	C	T	0.147117	1006
4	rs6841702	C	T	0.0715706	1006
4	rs1026333	A	T	0.264414	1006
4	rs17681796	G	A	0.264414	1006
4	rs17062814	T	A	0.205765	1006
4	rs34691352	T	C	0.115308	1006
4	rs11133147	A	G	0.498012	1006
4	rs11133148	A	G	0.38171	1006
4	rs35117198	A	G	0.0168986	1006
4	rs1377838	G	T	0.419483	1006
4	rs1377839	T	A	0.37674	1006
4	rs66524419	G	A	0.375746	1006
4	rs148212475	C	T	0.0367793	1006
4	rs13127237	C	T	0.0695825	1006
4	rs12502768	C	T	0.0238569	1006
4	rs71613796	G	A	0.114314	1006
4	rs34614109	G	A	0.114314	1006
4	rs55707815	A	C	0.253479	1006
4	rs72641709	G	C	0.0506958	1006
4	rs13141274	C	T	0.491054	1006
4	rs7664053	C	G	0.497018	1006
4	rs7694145	A	G	0.192843	1006
4	rs72641710	G	A	0.0506958	1006
4	rs72641711	C	T	0.0516899	1006
4	rs7671099	C	T	0.0765408	1006
4	rs11536344	A	G	0.256461	1006
4	rs1598100	A	G	0.498012	1006
4	rs28797818	C	T	0.0755467	1006
4	rs116574824	T	C	0.0238569	1006
4	rs72641712	G	A	0.0506958	1006
4	rs9790804	T	C	0.292247	1006
4	rs148612064	G	T	0.0149105	1006
4	rs6553947	T	C	0.625249	1006
4	rs34188066	A	G	0.117296	1006
4	rs80145077	G	A	0.175944	1006
4	rs13127347	T	G	0.185885	1006
4	rs2333452	G	A	0.361829	1006
4	rs11728486	G	C	0.116302	1006
4	rs73871992	G	A	0.168986	1006
4	rs72708351	A	G	0.247515	1006
4	rs7674652	G	A	0.422465	1006
4	rs13101604	G	C	0.0656064	1006
4	rs115554593	C	T	0.0188867	1006
4	rs1454158	G	A	0.259443	1006
4	rs6828215	T	C	0.540755	1006
4	rs13143724	A	G	0.143141	1006
4	rs13143944	A	G	0.317097	1006
4	rs13144122	A	C	0.317097	1006
4	rs10019430	G	C	0.0904573	1006
4	rs72708353	G	A	0.16501	1006
4	rs72641713	G	A	0.0407555	1006
4	rs10000843	C	T	0.26839	1006
4	rs13130627	G	A	0.590457	1006
4	rs6811118	G	A	0.883698	1006
4	rs10004054	C	A	0.140159	1006
4	rs6811513	G	A	0.517893	1006
4	rs2085061	T	G	0.957256	1006
4	rs72708360	C	G	0.128231	1006
4	rs12644903	C	T	0.0188867	1006
4	rs12644953	C	T	0.918489	1006
4	rs12648822	T	C	0.0188867	1006
4	rs9968491	A	T	0.232604	1006
4	rs11944672	T	G	0.55169	1006
4	rs9312600	T	A	0.925447	1006
4	rs72708362	A	C	0.129225	1006
4	rs1454159	A	T	0.530815	1006
4	rs72708365	T	C	0.125249	1006
4	rs7664743	T	G	0.800199	1006
4	rs7682500	C	T	0.924453	1006
4	rs72708367	C	T	0.124254	1006
4	rs17682169	G	A	0.514911	1006
4	rs72708368	C	G	0.125249	1006
4	rs72708370	T	C	0.128231	1006
4	rs10019847	T	G	0.925447	1006
4	rs72708372	G	A	0.0745527	1006
4	rs12646930	A	G	0.797217	1006
4	rs17062826	A	G	0.00695825	1006
4	rs72708373	G	T	0.128231	1006
4	rs66982171	T	C	0.00695825	1006
4	rs111932690	G	A	0.027833	1006
4	rs72708376	C	G	0.0745527	1006
4	rs4690693	G	T	0.925447	1006
4	rs72708377	A	T	0.125249	1006
4	rs11737414	G	C	0.55666	1006
4	rs55734007	G	A	0.0467197	1006
4	rs1026334	C	T	0.739563	1006
4	rs72708383	C	T	0.126243	1006
4	rs17630990	C	A	0.126243	1006
4	rs35036061	A	G	0.0487078	1006
4	rs75238316	G	T	0.0745527	1006
4	rs72708388	G	A	0.127237	1006
4	rs71613798	C	G	0.0467197	1006
4	rs56209445	G	T	0.126243	1006
4	rs112611331	C	T	0.0765408	1006
4	rs77872253	G	A	0.0765408	1006
4	rs151169944	C	T	0.0129225	1006
4	rs35130862	A	G	0.0457256	1006
4	rs11932699	T	C	0.0775348	1006
4	rs113645188	A	G	0.203777	1006
4	rs6553951	A	G	0.739563	1006
4	rs6553952	T	C	0.737575	1006
4	rs13139292	A	G	0.0457256	1006
4	rs11133150	C	T	0.787276	1006
4	rs35406225	C	T	0.0457256	1006
4	rs72708391	G	A	0.0775348	1006
4	rs7674659	T	A	0.194831	1006
4	rs17631173	G	A	0.203777	1006
4	rs34576713	T	C	0.0457256	1006
4	rs62340927	G	C	0.0129225	1006
4	rs7697854	C	T	0.0775348	1006
4	rs7686390	T	A	0.737575	1006
4	rs7687577	A	T	0.730616	1006
4	rs6553954	G	A	0.745527	1006
4	rs6827175	G	C	0.7833	1006
4	rs55743619	T	C	0.00894632	1006
4	rs4690696	C	T	0.627237	1006
4	rs116697349	C	T	0.0129225	1006
4	rs4690697	G	C	0.909543	1006
4	rs6823427	T	C	0.910537	1006
4	rs6842413	C	T	0.827038	1006
4	rs6847843	C	T	0.706759	1006
4	rs10866383	T	C	0.828032	1006
4	rs72708398	C	T	0.112326	1006
4	rs114366327	C	G	0.0308151	1006
4	rs145385795	C	T	0.0308151	1006
4	rs6855302	C	T	0.827038	1006
4	rs4450875	A	C	0.714712	1006
4	rs116792968	G	A	0.0894632	1006
4	rs1902434	A	C	0.714712	1006
4	rs1902435	C	A	0.708748	1006
4	rs7697866	T	C	0.713718	1006
4	rs6831662	G	A	0.696819	1006
4	rs2100438	C	A	0.701789	1006
4	rs2085059	C	T	0.700795	1006
4	rs75739227	C	T	0.0248509	1006
4	rs2085060	C	T	0.708748	1006
4	rs13141600	T	C	0.700795	1006
4	rs6821642	T	C	0.706759	1006
4	rs1598099	G	A	0.706759	1006
4	rs143509721	G	A	0.026839	1006
4	rs12647397	G	A	0.699801	1006
4	rs140656644	T	C	0.0318091	1006
4	rs142867768	A	G	0.0318091	1006
4	rs79710182	G	T	0.0318091	1006
4	rs72710008	A	G	0.164016	1006
4	rs61145596	C	T	0.0795229	1006
4	rs60574277	C	T	0.0904573	1006
4	rs10018184	A	C	0.875746	1006
4	rs72710010	G	T	0.112326	1006
4	rs75613073	C	G	0.0248509	1006
4	rs1454156	C	G	0.698807	1006
4	rs13145359	G	T	0.699801	1006
4	rs79070592	A	G	0.0695825	1006
4	rs72710012	C	T	0.16004	1006
4	rs191687423	T	C	0.0258449	1006
4	rs2123861	T	C	0.824056	1006
4	rs2123862	G	T	0.824056	1006
4	rs11133151	G	C	0.856859	1006
4	rs72710015	G	C	0.0884692	1006
4	rs72710016	C	T	0.112326	1006
4	rs80306377	T	C	0.0318091	1006
4	rs7672652	C	G	0.882704	1006
4	rs13151600	C	G	0.696819	1006
4	rs72710018	C	T	0.112326	1006
4	rs6812786	T	C	0.0685885	1006
4	rs6829504	G	C	0.0685885	1006
4	rs11943356	A	G	0.695825	1006
4	rs13105193	G	A	0.696819	1006
4	rs116268437	G	A	0.028827	1006
4	rs17156	C	G	0.882704	1006
4	rs79034890	C	T	0.0596421	1006
4	rs115334892	G	T	0.0238569	1006
4	rs72710020	G	A	0.0656064	1006
4	rs72710021	G	A	0.0656064	1006
4	rs72710022	C	A	0.0656064	1006
4	rs72710023	T	G	0.0656064	1006
4	rs61599328	C	T	0.0666004	1006
4	rs12233840	C	T	0.0666004	1006
4	rs6832586	T	C	0.915507	1006
4	rs12233906	A	G	0.0685885	1006
4	rs140812415	G	C	0.0238569	1006
4	rs61173613	G	A	0.0656064	1006
4	rs6833854	A	G	0.0308151	1006
4	rs6553957	A	G	0.914513	1006
4	rs6553958	C	T	0.913519	1006
4	rs76032479	C	T	0.0318091	1006
4	rs12510933	C	T	0.0149105	1006
4	rs11726711	G	A	0.695825	1006
4	rs12331128	A	C	0.0685885	1006
4	rs189028404	G	T	0.0139165	1006
4	rs4690436	C	T	0.694831	1006
4	rs112881761	A	C	0.0318091	1006
4	rs6854129	T	C	0.158052	1006
4	rs66536508	G	A	0.114314	1006
4	rs9637712	C	A	0.0964215	1006
4	rs6553960	C	T	0.815109	1006
4	rs145017064	T	C	0.0347913	1006
4	rs17062878	T	C	0.0745527	1006
4	rs11133152	G	A	0.140159	1006
4	rs4690437	C	A	0.355865	1006
4	rs7691335	C	T	0.256461	1006
4	rs76600673	C	T	0.0248509	1006
4	rs17631773	G	A	0.267396	1006
4	rs76951223	T	C	0.0159046	1006
4	rs4146091	T	C	0.104374	1006
4	rs4146092	A	C	0.50497	1006
4	rs7697604	C	T	0.49503	1006
4	rs1551368	G	A	0.503976	1006
4	rs62338293	T	G	0.0904573	1006
4	rs150960094	C	G	0.0178926	1006
4	rs4413359	T	A	0.210736	1006
4	rs73015157	G	A	0.0904573	1006
4	rs55762524	T	C	0.210736	1006
4	rs72710029	G	A	0.210736	1006
4	rs72710030	T	G	0.210736	1006
4	rs1114458	C	T	0.209742	1006
4	rs116029770	A	T	0.0467197	1006
4	rs6553961	T	C	0.133201	1006
4	rs62338294	G	A	0.0904573	1006
4	rs897043	G	T	0.907555	1006
4	rs74447747	A	G	0.0168986	1006
4	rs56114616	C	T	0.210736	1006
4	rs897042	G	A	0.210736	1006
4	rs897041	A	G	0.907555	1006
4	rs139325767	C	T	0.0109344	1006
4	rs6840938	G	A	0.384692	1006
4	rs6842422	C	A	0.384692	1006
4	rs10017353	G	A	0.129225	1006
4	rs55742321	C	T	0.210736	1006
4	rs13120357	C	T	0.309145	1006
4	rs72710032	C	T	0.210736	1006
4	rs72710033	G	T	0.210736	1006
4	rs17062897	C	T	0.0904573	1006
4	rs72710034	G	A	0.210736	1006
4	rs1349840	T	C	0.309145	1006
4	rs1817164	C	T	0.310139	1006
4	rs76895402	T	C	0.210736	1006
4	rs17062905	T	C	0.210736	1006
4	rs78686597	T	A	0.0238569	1006
4	rs2122334	G	T	0.210736	1006
4	rs2122335	T	C	0.210736	1006
4	rs2167094	T	C	0.210736	1006
4	rs7659414	A	C	0.385686	1006
4	rs4690438	T	C	0.210736	1006
4	rs4690348	A	G	0.210736	1006
4	rs1377835	G	C	0.210736	1006
4	rs1377836	T	C	0.210736	1006
4	rs72710037	C	T	0.210736	1006
4	rs1869501	T	C	0.210736	1006
4	rs1869502	T	C	0.207753	1006
4	rs2877951	T	A	0.210736	1006
4	rs55804250	G	A	0.21173	1006
4	rs60121301	C	A	0.210736	1006
4	rs137967564	C	T	0.0347913	1006
4	rs17062918	T	C	0.210736	1006
4	rs6811555	C	T	0.210736	1006
4	rs62338296	G	A	0.0904573	1006
4	rs79735915	T	C	0.0308151	1006
4	rs17062929	A	G	0.210736	1006
4	rs4690439	A	G	0.210736	1006
4	rs4690440	G	C	0.210736	1006
4	rs4690441	C	A	0.907555	1006
4	rs116204373	C	T	0.0397614	1006
4	rs11732434	T	C	0.210736	1006
4	rs2122336	A	G	0.0914513	1006
4	rs1947426	T	G	0.294235	1006
4	rs1377837	A	G	0.907555	1006
4	rs10009750	C	T	0.292247	1006
4	rs1902010	G	A	0.309145	1006
4	rs183830065	C	G	0.00596421	1006
4	rs967342	G	A	0.301193	1006
4	rs2333467	G	A	0.0914513	1006
4	rs967343	G	A	0.703777	1006
4	rs1869503	A	G	0.703777	1006
4	rs2122338	A	G	0.703777	1006
4	rs4690442	G	A	0.202783	1006
4	rs116391452	G	A	0.0417495	1006
4	rs6856252	G	C	0.0914513	1006
4	rs1454157	T	C	0.703777	1006
4	rs10014418	A	G	0.703777	1006
4	rs10024886	G	A	0.301193	1006
4	rs28562735	C	T	0.612326	1006
4	rs74431817	G	A	0.0407555	1006
4	rs4381996	A	G	0.305169	1006
```
