## Supplementary material for "Characterization of shared and ancestry-specific signals driving complex traits using multi-ancestry fine-mapping": s1_snps.txt

```
rs114916385
rs79402525
rs114198523
rs28464169
rs114812534
rs74369673
rs115678803
rs10021438
rs80236670
rs12715964
rs12715965
rs13435818
rs4690631
rs10034963
rs10030043
rs9993093
rs13434491
rs11133097
rs75231603
rs114287075
rs115556271
rs79690418
rs73013843
rs6821903
rs74402324
rs13132121
rs13149814
rs3923340
rs7442187
rs7434958
rs13115821
rs75928479
rs116465407
rs4132321
rs13109262
rs115942797
rs11737620
rs7690032
rs7674119
rs10021387
rs28416061
rs77596357
rs28851858
rs112048497
rs189991869
rs11722101
rs11730933
rs28811271
rs147425126
rs182984786
rs116167735
rs61459246
rs62336886
rs62336887
rs151062665
rs185414659
rs146971263
rs10033608
rs187061053
rs10461336
rs138139717
rs9790521
rs114357824
rs141842756
rs7699269
rs78261642
rs73013897
rs13136344
rs7654458
rs114890308
rs73013899
rs150128785
rs113153879
rs188158431
rs148894724
rs12507959
rs7666979
rs7693585
rs56295205
rs56898786
rs116660498
rs28663612
rs71613755
rs58281439
rs78351724
rs143278347
rs13107001
rs116509572
rs10008412
rs115040097
rs150501114
rs10213215
rs11133098
rs13125452
rs10021173
rs4485766
rs138764449
rs141756051
rs4690666
rs7668871
rs7686642
rs7664689
rs77438431
rs4635763
rs4383565
rs6847446
rs10030432
rs6829020
rs145989838
rs6824558
rs184656520
rs146599928
rs116538900
rs76003992
rs12501144
rs77287117
rs77908966
rs76757411
rs114397078
rs10015016
rs62336911
rs149120536
rs143426868
rs144389895
rs74999106
rs114190594
rs114229826
rs114493857
rs116500661
rs76554680
rs34607046
rs79700924
rs137911838
rs137944821
rs34184877
rs71613759
rs150639299
rs115184021
rs145041009
rs145620383
rs78105776
rs7687495
rs10866378
rs74793655
rs4690477
rs79031013
rs55837486
rs74781990
rs7692246
rs28554040
rs4547752
rs62336952
rs9884519
rs4311268
rs11941314
rs62336954
rs147942587
rs11735559
rs115903601
rs114899107
rs72700800
rs4458413
rs4643758
rs114130407
rs116441350
rs10002667
rs12646092
rs12646817
rs10010054
rs146843347
rs116449392
rs12502137
rs142046067
rs115283264
rs12510595
rs11133105
rs28506800
rs144953944
rs79144467
rs11946979
rs148141862
rs117463885
rs4555573
rs4414902
rs11133106
rs145232449
rs4446260
rs34897384
rs4561877
rs6553886
rs7687089
rs6553887
rs10007886
rs59035262
rs13146621
rs145835865
rs71613760
rs115785974
rs13111738
rs75701924
rs4690379
rs13106581
rs6553888
rs114863055
rs34735640
rs13114357
rs189577612
rs4318597
rs4295211
rs35788560
rs4302418
rs6553889
rs138680674
rs4690381
rs62335984
rs76091289
rs4690382
rs13118696
rs138295788
rs7698370
rs56252910
rs190429173
rs10434413
rs62335985
rs150995201
rs4467504
rs3934776
rs4472089
rs6841630
rs80023448
rs35534015
rs4370078
rs4516659
rs72702610
rs79366687
rs75187511
rs190898861
rs28641471
rs13130230
rs72702613
rs4690526
rs141177766
rs185520661
rs11730581
rs2333233
rs78670137
rs71613761
rs10010172
rs72702617
rs10027928
rs12640593
rs2333238
rs2877881
rs2333239
rs4690535
rs79832182
rs13107289
rs13132745
rs146278868
rs10006242
rs77912322
rs2333240
rs2333241
rs11728358
rs11725570
rs7669990
rs12511755
rs12507779
rs2333242
rs1014381
rs79765076
rs2333243
rs115787965
rs4368554
rs115417168
rs2333244
rs12498706
rs28693035
rs28632008
rs13117604
rs76310763
rs17313438
rs17061721
rs117075777
rs17061723
rs77171384
rs13132334
rs115054456
rs17061725
rs6820412
rs1049835
rs75891348
rs3733398
rs111575113
rs62336007
rs7691882
rs115017720
rs76659357
rs80118508
rs116092966
rs150027862
rs145322053
rs114086177
rs116433323
rs72702630
rs115884106
rs76462524
rs10520301
rs4690558
rs17313669
rs113096961
rs17313697
rs729721
rs6553890
rs146418324
rs28460838
rs4420927
rs2333245
rs28380270
rs2333246
rs2333247
rs2333248
rs2877885
rs7695498
rs7671844
rs2333249
rs2333250
rs2333251
rs146358381
rs6553891
rs12715968
rs139438135
rs115649027
rs7678146
rs2333252
rs145494020
rs75604819
rs727917
rs727916
rs11133107
rs12649110
rs12646306
rs7679873
rs17392489
rs75019272
rs114858573
rs142045751
rs80024052
rs11732917
rs4429679
rs11133108
rs73875104
rs72702639
rs17061754
rs7688791
rs73875105
rs7671832
rs17061759
rs17392621
rs2877886
rs79273550
rs4624612
rs73875107
rs75060455
rs73875108
rs79842986
rs61596210
rs61316568
rs58604533
rs17061761
rs13144284
rs139222516
rs115825528
rs17061762
rs17061764
rs10520300
rs73875110
rs75339750
rs76981762
rs73875111
rs10520299
rs73875112
rs71613762
rs143392260
rs10434414
rs13129656
rs139537717
rs78424017
rs114034212
rs56324248
rs2333255
rs73018168
rs57184013
rs72702641
rs61698030
rs143831955
rs138574018
rs13139012
rs73875115
rs111850807
rs79196027
rs77674035
rs11133110
rs79085198
rs74796931
rs115537088
rs13112502
rs114862602
rs80065153
rs17061768
rs73018174
rs73875117
rs73018179
rs11932265
rs79873052
rs73018181
rs115641088
rs28735527
rs13123288
rs113488298
rs112368021
rs73018186
rs115222429
rs11940383
rs112418015
rs73018188
rs34945544
rs6824554
rs113042773
rs73875121
rs62336010
rs73875122
rs61307914
rs34216541
rs35424424
rs73018194
rs115259755
rs35888026
rs142870088
rs4690595
rs60204411
rs56397024
rs56322600
rs73018196
rs6821481
rs57471486
rs57008168
rs73875125
rs55917798
rs78957268
rs56876221
rs192285664
rs144632259
rs112435848
rs7676473
rs112270499
rs114623985
rs73020105
rs73020106
rs77404149
rs78222811
rs79123237
rs73020109
rs74565493
rs113805662
rs60847265
rs78672997
rs80169547
rs10213204
rs61044623
rs76761516
rs73020128
rs73875133
rs73020130
rs73020133
rs60259432
rs189628878
rs2333256
rs58357779
rs13121082
rs57794594
rs73020138
rs73020140
rs77078878
rs115336400
rs75568240
rs10520302
rs73020145
rs73020149
rs73020150
rs77717683
rs73020151
rs75956984
rs73020152
rs74980656
rs2333257
rs73020155
rs77523357
rs79982449
rs73020156
rs73020160
rs73020163
rs17061775
rs17061779
rs73020166
rs79871822
rs79372554
rs73020167
rs73002103
rs73002105
rs73002107
rs77969436
rs75025219
rs17061782
rs17061785
rs17598018
rs17061788
rs17061790
rs17061793
rs17061796
rs80225500
rs74711267
rs73002115
rs77227996
rs73002116
rs73002118
rs17061799
rs76448203
rs74390651
rs59164546
rs58833598
rs76250367
rs17061800
rs58719232
rs60444664
rs17061801
rs73002133
rs139537377
rs17061803
rs17598242
rs57693164
rs34584077
rs34642585
rs59826391
rs57370729
rs77689186
rs66490831
rs73002141
rs115571932
rs111928596
rs73002146
rs60151641
rs114110447
rs75921327
rs75791374
rs17061806
rs73002151
rs116565322
rs17657120
rs17657144
rs17061807
rs73002154
rs17061810
rs11937055
rs112621104
rs78596445
rs73002156
rs10520303
rs17061817
rs10520304
rs80182044
rs2333259
rs73002165
rs79928709
rs143719104
rs74694348
rs12646542
rs13127867
rs73002169
rs73002171
rs114411260
rs58319321
rs35635000
rs13124321
rs77487955
rs79321524
rs12640626
rs12512924
rs74914273
rs35462654
rs78373501
rs72702645
rs7695845
rs7673675
rs77131758
rs4690412
rs77280512
rs77812674
rs139472269
rs34851598
rs10022458
rs73004338
rs1982916
rs79405021
rs75621280
rs13136968
rs79689281
rs112340241
rs2581767
rs76310596
rs2644000
rs79208075
rs13128371
rs115020486
rs13129527
rs3113479
rs3104188
rs2581764
rs2581763
rs113992676
rs113516019
rs139672104
rs77019996
rs2581762
rs63303162
rs77545468
rs2581761
rs78536837
rs2644005
rs1814701
rs2644006
rs116549045
rs114029281
rs1472327
rs77561796
rs6824335
rs76325956
rs12499953
rs76709530
rs74745731
rs114279110
rs2644007
rs1472328
rs2016952
rs34594489
rs113650083
rs147300233
rs11943122
rs6553893
rs73871206
rs4690626
rs4690627
rs6813068
rs74727516
rs76541958
rs13136242
rs6840836
rs112690307
rs6846479
rs17598675
rs6821651
rs6821673
rs75085742
rs12644467
rs6820648
rs75547289
rs9284954
rs9312583
rs13142801
rs9312584
rs2581742
rs71613763
rs7666814
rs35523740
rs7671751
rs72702653
rs76714656
rs1021547
rs79025032
rs2015588
rs150872988
rs10050126
rs7697313
rs7656509
rs7685659
rs72702654
rs7655417
rs13133929
rs78763622
rs34605029
rs13132647
rs3104187
rs3113480
rs3113481
rs2581743
rs2644002
rs80030359
rs148127477
rs12507816
rs191667419
rs2581744
rs2581745
rs112455661
rs2581746
rs73871209
rs13136033
rs17061928
rs140471801
rs554795885
rs76670101
rs78961116
rs76048727
rs28404065
rs12650851
rs62336027
rs79516369
rs55972841
rs79419353
rs78049008
rs10023839
rs77730074
rs4690628
rs13152426
rs17061943
rs74942551
rs77667160
rs79098863
rs137931570
rs79108515
rs12500049
rs2644009
rs17599018
rs75271724
rs34269113
rs75674597
rs13122941
rs1845731
rs74933347
rs1845732
rs55958140
rs2581752
rs10520305
rs10520306
rs62336030
rs2643987
rs76847183
rs147405654
rs4577520
rs4577521
rs4577522
rs114321558
rs10446856
rs13126015
rs13145486
rs13144140
rs115897261
rs2581754
rs79805838
rs74907839
rs4146675
rs12645432
rs12643354
rs17061956
rs12639637
rs141300206
rs2643988
rs11939763
rs34784658
rs35808290
rs34646060
rs36046779
rs2333261
rs80345492
rs76120337
rs67117660
rs73006349
rs1472324
rs1472325
rs2643990
rs10002829
rs10011322
rs139297511
rs17052282
rs2047245
rs2047246
rs2643991
rs115000900
rs139390015
rs2643992
rs74702750
rs115033577
rs73006366
rs2333262
rs17658370
rs56130421
rs10016635
rs722825
rs77388975
rs114431689
rs115783071
rs186617727
rs17658458
rs28617550
rs17599880
rs143061410
rs2047247
rs17658523
rs7668490
rs2581771
rs144019143
rs17658546
rs17599985
rs78729231
rs115655848
rs2643994
rs79233032
rs2581770
rs116731298
rs17658599
rs183900554
rs151183555
rs10023273
rs114854465
rs78866847
rs114565321
rs138434245
rs17658641
rs148339665
rs182549825
rs76380917
rs17061991
rs116204390
rs75414750
rs17061992
rs138902907
rs17658688
rs114203485
rs148987828
rs80191716
rs62336046
rs2643997
rs75122530
rs76630081
rs79881849
rs78266081
rs17658793
rs17606634
rs17606641
rs77314747
rs62336047
rs114684087
rs115626240
rs17606690
rs17658877
rs191392200
rs79579415
rs11133111
rs1353397
rs77856188
rs147192650
rs17658930
rs17606799
rs17658976
rs17658993
rs62336048
rs17659023
rs17061998
rs114647967
rs78836917
rs17606966
rs13124535
rs2643998
rs189323648
rs17659135
rs4690632
rs4690633
rs141444758
rs17659233
rs145147596
rs138933700
rs117697684
rs78905166
rs77527707
rs115197226
rs116696492
rs6855984
rs116479117
rs17659305
rs76924520
rs17607284
rs115525486
rs116791749
rs140466625
rs17659383
rs17607340
rs17659431
rs78839490
rs17607429
rs17659554
rs73871215
rs28452202
rs13128655
rs11133112
rs12640001
rs62336049
rs143333761
rs62336050
rs115439199
rs1390343
rs74439419
rs56405661
rs143538181
rs145839471
rs78200734
rs17607557
rs17062019
rs114939677
rs78103129
rs11721412
rs73871216
rs115105366
rs13140287
rs114662575
rs62336051
rs142808258
rs114791594
rs77820402
rs62336052
rs13113026
rs79452040
rs1390345
rs6849661
rs1390346
rs17062044
rs1027407
rs17062049
rs1845730
rs11728789
rs4690414
rs77586623
rs11133115
rs78640136
rs17062055
rs62336053
rs80133217
rs13139218
rs62336054
rs28376387
rs116763944
rs1390347
rs1826764
rs2220918
rs17062071
rs7673823
rs7675587
rs28457258
rs62336056
rs28549021
rs190599548
rs62336057
rs10434283
rs17062076
rs143656655
rs11945986
rs17062080
rs76003462
rs1495716
rs13142920
rs112049692
rs7664633
rs7665032
rs7665072
rs2291759
rs2291761
rs62338072
rs6812406
rs12498839
rs62338073
rs6856621
rs114580747
rs114201782
rs11723840
rs62338074
rs13111643
rs6847444
rs112131925
rs1495717
rs10033966
rs4690634
rs12503697
rs12498955
rs9312586
rs182845896
rs78438550
rs62336110
rs976706
rs142776839
rs17608637
rs11934468
rs13147695
rs13128700
rs75859987
rs7676791
rs141181490
rs78808074
rs10520313
rs2877903
rs17062106
rs2132338
rs2132339
rs2132340
rs28446624
rs6838421
rs80173428
rs184130897
rs141072576
rs187140468
rs7679990
rs115556281
rs6846507
rs75072551
rs13137352
rs114174126
rs76951395
rs11133116
rs12504803
rs116399750
rs17062130
rs28621852
rs114557401
rs11736069
rs182750473
rs9991484
rs76944430
rs78645073
rs28676930
rs28689796
rs12509237
rs80182558
rs113234669
rs17609226
rs146307067
rs17609252
rs17062133
rs77157714
rs6839049
rs56077858
rs1390344
rs10033784
rs10000906
rs111238172
rs9312587
rs9312588
rs9312589
rs10520312
rs7673922
rs55844913
rs10000752
rs7696221
rs7656383
rs17062161
rs6814514
rs7663980
rs114657415
rs147298648
rs13147240
rs10002577
rs116461665
rs77191793
rs145072641
rs35419248
rs28713624
rs62336149
rs7687230
rs148463547
rs13122870
rs11940577
rs17062177
rs28628638
rs6825038
rs11938823
rs13107233
rs10033403
rs79481196
rs193059952
rs1845725
rs17062188
rs4690639
rs4690416
rs1845726
rs11133117
rs17062199
rs4690640
rs2877907
rs4306906
rs1495707
rs1495708
rs78319998
rs57756385
rs145432732
rs144211832
rs62334762
rs11133118
rs150953020
rs2220917
rs2201547
rs77206020
rs142787819
rs141934198
rs193219262
rs1826763
rs72704503
rs1845728
rs72704505
rs72704506
rs72704507
rs17662170
rs140428200
rs13150695
rs138114757
rs141990233
rs181707488
rs79093272
rs57871202
rs17667772
rs143663910
rs7687455
rs139129464
rs10017793
rs1874355
rs17668005
rs10007330
rs35919453
rs1495711
rs11133119
rs10049819
rs1495712
rs1495713
rs56144223
rs1908574
rs7441173
rs59118777
rs13103874
rs10014438
rs10019280
rs35663654
rs2088193
rs2101851
rs7436322
rs35528540
rs113714900
rs13148483
rs10012096
rs10033742
rs10023838
rs10026458
rs75804107
rs13146622
rs903650
rs57099041
rs17062227
rs4690644
rs11936733
rs61049231
rs74708489
rs79181272
rs79314754
rs984479
rs113213270
rs4690417
rs17062236
rs13144028
rs17062245
rs17062248
rs17062252
rs57621266
rs61517294
rs2132337
rs73014008
rs76569880
rs116112557
rs77208607
rs73871271
rs74551240
rs7688035
rs111891424
rs4690645
rs1495714
rs76058903
rs7438439
rs35996470
rs72704522
rs9686024
rs11930485
rs72704526
rs72704529
rs79924292
rs6818081
rs10520314
rs183975939
rs115726291
rs72704531
rs4690418
rs77811904
rs112818394
rs13102520
rs72704532
rs17668541
rs72704534
rs4690646
rs2877908
rs12507821
rs2333326
rs78303015
rs115514913
rs7677770
rs140075649
rs6848112
rs78857944
rs147740819
rs17062271
rs72704542
rs17062274
rs78105909
rs17611770
rs72704544
rs11733240
rs72704545
rs192116911
rs62334820
rs79173117
rs4690419
rs141776094
rs12498242
rs7663888
rs7687921
rs75902705
rs72704546
rs80258802
rs4690421
rs2333321
rs1106568
rs2333323
rs115797887
rs10222704
rs11947548
rs143839357
rs144094776
rs10866381
rs116044130
rs113502851
rs142330898
rs12500012
rs62334821
rs116834442
rs11133120
rs28402107
rs6846161
rs116678963
rs6852243
rs2333324
rs2333325
rs34044173
rs113202295
rs41533650
rs72704549
rs77676288
rs78562277
rs62340585
rs72704550
rs78906941
rs4690647
rs72704551
rs34080115
rs35639760
rs62340588
rs57484452
rs6844913
rs6845325
rs7688623
rs62340589
rs28469725
rs72704553
rs73014094
rs72704554
rs72704555
rs7689812
rs10520319
rs77447669
rs72704557
rs10520320
rs146838278
rs72704558
rs184538147
rs72704560
rs75419371
rs75503787
rs7658712
rs17668900
rs79711101
rs13151059
rs6553898
rs7656002
rs144394993
rs79374874
rs56078640
rs181662139
rs1385613
rs115405295
rs77447027
rs35892945
rs76663829
rs12508168
rs7668242
rs17062308
rs55671349
rs72704562
rs17062314
rs7661904
rs62340590
rs77688426
rs13104189
rs75910987
rs7667331
rs17062332
rs7688681
rs74991463
rs78729802
rs17062345
rs58869179
rs115581720
rs11942788
rs36087033
rs7679710
rs185040471
rs75986809
rs12640996
rs35682662
rs1905832
rs116457648
rs11929741
rs150477025
rs17062351
rs7677229
rs73873543
rs71613770
rs62340604
rs34103959
rs13151378
rs62340606
rs13105861
rs112013330
rs62340607
rs67507321
rs138951080
rs7681853
rs11939409
rs62340608
rs11935765
rs78811710
rs62340609
rs7675676
rs55944017
rs7677621
rs35392007
rs34508445
rs143064823
rs74526140
rs59118816
rs138201417
rs1351983
rs149593674
rs74476725
rs79130877
rs76386124
rs6553899
rs146891376
rs6813460
rs4690651
rs1471797
rs115264534
rs62340611
rs146107081
rs6811277
rs1471798
rs13138530
rs62340612
rs34540823
rs7690984
rs7691154
rs11942419
rs901114
rs1078838
rs1078837
rs2333336
rs34399390
rs4690652
rs2333337
rs34360780
rs4690653
rs62340614
rs4690422
rs78223062
rs62340615
rs2877910
rs115815234
rs34796721
rs13111443
rs13129726
rs4536875
rs997780
rs997779
rs998297
rs146502544
rs62340616
rs13133515
rs62340618
rs13127146
rs13127158
rs62340619
rs13127568
rs34297486
rs62340636
rs34987806
rs1564880
rs62340637
rs1021226
rs56288639
rs11937076
rs12650745
rs35592090
rs57373965
rs6553901
rs2333388
rs80170323
rs12504904
rs11728627
rs11133122
rs35534245
rs17612423
rs34107438
rs35685114
rs6839645
rs7687100
rs7682277
rs12508038
rs13135804
rs62340641
rs62340642
rs35986071
rs34043107
rs34017733
rs72704584
rs11939200
rs11936134
rs12504354
rs34042730
rs11133123
rs7683378
rs12647494
rs62340643
rs13145254
rs73873572
rs7674814
rs13132934
rs1485520
rs1485521
rs11940058
rs7681163
rs11944305
rs11941107
rs6844800
rs7375729
rs2333389
rs2333390
rs148844125
rs13116415
rs11941457
rs13146979
rs13147204
rs13124184
rs7699924
rs13101955
rs114266518
rs61083878
rs58025493
rs7665552
rs72704593
rs116648290
rs7666144
rs13111629
rs12499459
rs6823563
rs11723689
rs35848158
rs6829012
rs75506791
rs36072530
rs116156240
rs142989027
rs55989399
rs6818784
rs59460687
rs72704597
rs72704599
rs61445557
rs4642182
rs143646229
rs6831470
rs67328540
rs1601426
rs7680552
rs7669617
rs6827778
rs6822877
rs6828241
rs66940032
rs58188894
rs55739333
rs11721843
rs72706304
rs4690655
rs35657065
rs6811359
rs6836366
rs6858730
rs72706308
rs4690423
rs12504346
rs12500840
rs12642629
rs72706309
rs11737803
rs17062431
rs17669562
rs71613772
rs142578879
rs6553903
rs137912631
rs2011563
rs973732
rs141779666
rs2877923
rs144155704
rs2062389
rs149980742
rs6553904
rs6553905
rs142409139
rs7679746
rs72706312
rs79556023
rs72706314
rs2062390
rs68134022
rs11937635
rs17062444
rs72706316
rs17062445
rs72706317
rs17624008
rs13146736
rs13146515
rs12331438
rs141655372
rs7690713
rs7692309
rs13102170
rs923110
rs923111
rs150619981
rs923112
rs72706320
rs923113
rs28635089
rs6857880
rs10014283
rs558833937
rs6553906
rs6840499
rs13328039
rs7657735
rs145397058
rs17062462
rs17062464
rs76965362
rs923114
rs11133126
rs62342083
rs901116
rs2333391
rs78149755
rs11932795
rs2333392
rs2333393
rs11133127
rs17062487
rs6842678
rs112770068
rs13139857
rs62339376
rs62339377
rs12647305
rs12647332
rs12647335
rs4572827
rs79205962
rs12648126
rs6851889
rs76170580
rs6810644
rs10027996
rs73874905
rs1825233
rs6822582
rs146403276
rs2333401
rs192199311
rs73874908
rs73874909
rs12511326
rs62339379
rs6553908
rs6553909
rs6814389
rs6831148
rs34346672
rs35146785
rs146076626
rs62339380
rs146370798
rs115810443
rs34435561
rs36008793
rs34576037
rs6847592
rs113388342
rs6829868
rs6830231
rs7683630
rs7683835
rs34172781
rs1385614
rs1385615
rs6811204
rs35400555
rs34949811
rs146268297
rs35166873
rs6818449
rs6818456
rs6848995
rs6849806
rs35743739
rs34053709
rs35699023
rs13101379
rs13128294
rs62339390
rs62339391
rs7657665
rs6553910
rs6553912
rs11735075
rs11133128
rs11133129
rs11133130
rs11133131
rs78363457
rs115826022
rs1385616
rs1485522
rs1485523
rs13124564
rs114546144
rs74752307
rs6856099
rs11734650
rs75191378
rs11731524
rs79673542
rs79862075
rs7664497
rs13114039
rs13101415
rs71613779
rs72706339
rs147146392
rs1385617
rs76182479
rs13148955
rs72706340
rs34130223
rs60707406
rs74510586
rs191189549
rs12641442
rs34264329
rs73874916
rs73874918
rs72706343
rs114367588
rs78406811
rs55729842
rs151272565
rs148003333
rs73018027
rs33952957
rs139714752
rs148540382
rs62339420
rs77472167
rs116775570
rs76530021
rs6832331
rs78117277
rs1963008
rs78526033
rs144806460
rs75551698
rs55836882
rs57936713
rs17624517
rs74983969
rs141779551
rs17062505
rs79735419
rs35751888
rs72706345
rs62339421
rs62339422
rs75936704
rs77874709
rs7691389
rs75212561
rs7692146
rs7672709
rs7698066
rs7698815
rs77333129
rs7658056
rs12640342
rs7665251
rs6827241
rs6823265
rs7435231
rs7356210
rs75989156
rs62339423
rs78761624
rs6829241
rs140109610
rs35869957
rs6419995
rs2333396
rs75671642
rs79931665
rs77443929
rs2333398
rs77175592
rs35723350
rs4690659
rs6850091
rs141898365
rs67049361
rs9993510
rs114964463
rs188006288
rs10001518
rs28512388
rs72706347
rs6841227
rs62339424
rs72706348
rs7673622
rs28682996
rs10520332
rs10000614
rs28450120
rs79184988
rs36071288
rs191319303
rs142013157
rs57542178
rs116000543
rs9999477
rs79127475
rs28695418
rs75486566
rs10010573
rs35571688
rs78824548
rs114123242
rs76414930
rs13142988
rs2333399
rs28508010
rs77751478
rs10009701
rs76327990
rs28634477
rs66689978
rs71613780
rs34861809
rs35851588
rs112795926
rs36121554
rs6813271
rs116718127
rs143529893
rs28452510
rs28701716
rs13135535
rs75455624
rs13107453
rs28698547
rs28607147
rs10520333
rs28678696
rs28409590
rs10520334
rs13116545
rs13148503
rs28559986
rs62339425
rs35278046
rs34311937
rs151060571
rs28570421
rs60492066
rs373762239
rs13122053
rs141869529
rs5016799
rs12501440
rs12505375
rs5016797
rs5016796
rs5016795
rs5016794
rs5016793
rs28608650
rs10017197
rs7699831
rs7655015
rs7655215
rs7684270
rs7654095
rs13328006
rs13328044
rs13327956
rs35908744
rs28620923
rs13328025
rs13328066
rs142305269
rs55795515
rs34672208
rs35237600
rs188654205
rs190641972
rs7687047
rs7670070
rs9884697
rs9884639
rs9884643
rs35829366
rs10019889
rs17062511
rs35022899
rs34808606
rs17062515
rs28737414
rs6848054
rs17062523
rs6812750
rs6812514
rs34608471
rs6834458
rs76675486
rs115413351
rs7678897
rs149221903
rs12506509
rs7661836
rs80295533
rs28552481
rs145388613
rs28535179
rs13146003
rs62339427
rs9995480
rs77398093
rs6849006
rs2128425
rs6850923
rs6849468
rs55739709
rs35810775
rs73003449
rs17062533
rs17062534
rs143914274
rs147271231
rs35155674
rs35826550
rs6837815
rs7663477
rs73003461
rs145505424
rs1471645
rs115177112
rs112652214
rs111937132
rs138782628
rs13110700
rs116130102
rs10022614
rs28458464
rs57240276
rs4690662
rs35573037
rs17671258
rs34939592
rs10004458
rs34826295
rs9990546
rs34429304
rs9990644
rs142164130
rs77377363
rs2128422
rs35364107
rs12499392
rs28692525
rs9683850
rs10021875
rs10520338
rs7693453
rs2877924
rs12646277
rs116530360
rs2128426
rs2170576
rs7696837
rs72706352
rs12505769
rs141284795
rs4299535
rs4269125
rs56273989
rs4388031
rs147174212
rs7697207
rs1976031
rs1564616
rs62339430
rs149988590
rs72706353
rs13141156
rs11133132
rs4475089
rs11133133
rs4690663
rs11133134
rs4538426
rs147376026
rs4444774
rs114302658
rs72706355
rs4690665
rs11944385
rs72706356
rs72706357
rs77731064
rs17671702
rs17625943
rs115542962
rs150564213
rs72706359
rs11736872
rs62339456
rs80255541
rs7699964
rs115120443
rs4536876
rs147950681
rs2062138
rs2062137
rs12639650
rs11133135
rs75438443
rs10004325
rs62339458
rs72706363
rs2333402
rs11934580
rs140948312
rs9996324
rs17671894
rs75604999
rs4432702
rs4342148
rs62339459
rs137981892
rs10000168
rs28616666
rs62341360
rs7654422
rs28567067
rs72706365
rs28753908
rs13138827
rs140076984
rs6857056
rs12502935
rs6832177
rs2291244
rs6820936
rs6821182
rs78838548
rs994252
rs4565028
rs6851624
rs2170577
rs11733017
rs1905184
rs9312592
rs17062599
rs17062602
rs13150443
rs28457856
rs34120191
rs10014804
rs10004500
rs13139487
rs10004686
rs7686009
rs6553925
rs72706370
rs728846
rs11938144
rs76064533
rs2333403
rs11734877
rs11731185
rs4626145
rs4287956
rs55885119
rs2333404
rs2333405
rs13131775
rs2333406
rs13151564
rs77406280
rs62341361
rs34295004
rs113781748
rs35070258
rs11133136
rs17672426
rs4690668
rs142128181
rs146354779
rs35133857
rs12507780
rs115884234
rs1158472
rs17672480
rs11734602
rs17672498
rs35772784
rs12508061
rs73007116
rs13130029
rs17062621
rs73007118
rs11490098
rs72706375
rs10026173
rs6553931
rs6840992
rs6841168
rs6847654
rs28548193
rs78969370
rs13120122
rs17062623
rs13106291
rs12513304
rs10003543
rs13109244
rs922849
rs56261572
rs17062628
rs4234876
rs4361333
rs4444775
rs13148085
rs6825568
rs6827525
rs13147846
rs6553933
rs6553934
rs72706381
rs72706382
rs6810493
rs6842033
rs6810731
rs6812402
rs6810950
rs7659574
rs17626926
rs7690762
rs55654083
rs34466424
rs35698542
rs10032098
rs13120838
rs28415362
rs13127572
rs72706385
rs13147229
rs6830358
rs6830359
rs11721342
rs6814238
rs6832441
rs34278708
rs35693487
rs115946881
rs6814870
rs6858298
rs6858332
rs35331298
rs6820418
rs1564617
rs1564618
rs6839076
rs1564619
rs10018552
rs6827144
rs6844115
rs17062639
rs6827550
rs10013975
rs10014339
rs10014350
rs4690669
rs6853952
rs4690670
rs13130595
rs13130810
rs13131036
rs13129964
rs58972724
rs34679497
rs6828924
rs149049663
rs17673171
rs6835436
rs35747348
rs6813916
rs73871941
rs1351632
rs35403109
rs2046262
rs35106659
rs13114651
rs13113321
rs13141816
rs2046263
rs72706393
rs144960935
rs6553938
rs113816116
rs6857521
rs72706394
rs12643638
rs34397790
rs1825232
rs2128427
rs13117768
rs4478128
rs11733141
rs72706396
rs11736223
rs11728194
rs11729077
rs922848
rs4566604
rs4637338
rs1384437
rs5008532
rs72706397
rs1384438
rs79178302
rs75238635
rs77320409
rs7684092
rs7685533
rs72706398
rs72706399
rs72706400
rs78143237
rs76064547
rs7688636
rs7665044
rs71613782
rs34752058
rs56391762
rs75300794
rs35269959
rs9991242
rs6553939
rs56013138
rs9312595
rs73871943
rs9790811
rs9790840
rs7689726
rs13151800
rs72706402
rs2128424
rs4589981
rs4690671
rs17679194
rs4690672
rs72708305
rs7375837
rs11723587
rs2170575
rs4613513
rs113411380
rs17679314
rs73871944
rs11937826
rs12645044
rs1038324
rs2624881
rs147636095
rs73871948
rs34763186
rs80096488
rs2603094
rs4425319
rs72708308
rs72708309
rs74768987
rs12639626
rs2200121
rs75016934
rs13109284
rs72708310
rs7687576
rs2603095
rs2603096
rs143389071
rs150564016
rs74406486
rs77193337
rs17062680
rs11726139
rs72708312
rs72708314
rs75111687
rs10520339
rs10520340
rs11940931
rs4690676
rs111425611
rs141822144
rs10019635
rs10005873
rs78070804
rs17628329
rs78970321
rs142412892
rs4690426
rs141946906
rs34784242
rs114649879
rs1454167
rs1454166
rs138018337
rs111914102
rs7663282
rs7668503
rs79378539
rs13129242
rs115205588
rs79191756
rs4690427
rs10033669
rs12645180
rs4690677
rs74839354
rs77163726
rs4690678
rs115328388
rs2877942
rs1454165
rs12645625
rs35023550
rs1037487
rs4690679
rs35070844
rs9312596
rs12649379
rs4690680
rs6820078
rs78151727
rs7659200
rs78183221
rs6817370
rs7683199
rs72708324
rs77555866
rs148347876
rs141594208
rs13134531
rs13129947
rs4690681
rs4690682
rs6816192
rs34426191
rs80053256
rs116166361
rs72708328
rs12640283
rs56946408
rs58303660
rs77512416
rs78104152
rs74358123
rs75771534
rs13141107
rs17062706
rs12648111
rs7676562
rs115815527
rs66734010
rs61041027
rs6815832
rs59357667
rs13137457
rs11133142
rs113082199
rs6822965
rs28507153
rs72708330
rs71644870
rs149492483
rs115498626
rs189435397
rs147159956
rs142813707
rs11933447
rs11933457
rs60286864
rs112167942
rs112666616
rs13129436
rs116537223
rs113355004
rs11933781
rs189280585
rs36041977
rs61597433
rs145771418
rs58294041
rs111501152
rs78079464
rs13105821
rs11730950
rs115761539
rs56016530
rs4690683
rs188224628
rs77577367
rs728490
rs728735
rs12649244
rs28604392
rs35850491
rs62341432
rs28638456
rs13115859
rs11731903
rs13148443
rs4690685
rs13148478
rs112258743
rs28396692
rs35327078
rs35616935
rs6553942
rs2333447
rs2877940
rs2333448
rs2333449
rs12499347
rs2877941
rs2333450
rs12507341
rs114144627
rs72708334
rs6823866
rs72708335
rs4077385
rs79343585
rs12331569
rs12331837
rs11730629
rs12649226
rs11133143
rs11133144
rs6849460
rs6844359
rs12503893
rs28674852
rs7668714
rs7697677
rs74810892
rs7669142
rs7693236
rs12510579
rs12505804
rs9312597
rs9884986
rs9884987
rs6553943
rs138166094
rs1037486
rs1037485
rs1037484
rs76564545
rs1037483
rs1037482
rs7687663
rs7687674
rs7686867
rs7670905
rs7688640
rs13115857
rs72708337
rs58760607
rs723820
rs723819
rs17062734
rs723818
rs9992247
rs72708338
rs9992260
rs13130930
rs6811405
rs6858584
rs6836707
rs12640285
rs12640961
rs9995744
rs10005984
rs59824776
rs2333451
rs9998337
rs11724337
rs4305467
rs4535283
rs11735748
rs17062749
rs13145474
rs13144811
rs13146634
rs13127551
rs113233958
rs28558730
rs28637982
rs78016478
rs1454162
rs17680943
rs1454160
rs17680980
rs3822039
rs80044391
rs71613787
rs2305506
rs13123659
rs13123660
rs4690686
rs12512214
rs35890542
rs12504337
rs17681035
rs34966091
rs34773277
rs35687562
rs73871977
rs13139047
rs79630959
rs75407850
rs35827677
rs35304696
rs71613788
rs36002836
rs1454164
rs138886829
rs59483623
rs1840270
rs141994467
rs7674490
rs56247682
rs13148057
rs71613789
rs12508640
rs35635314
rs35879381
rs13104798
rs71613790
rs2278904
rs145350246
rs115075886
rs2278903
rs12643094
rs3733371
rs10520344
rs17629999
rs17630023
rs35030858
rs72708344
rs77836693
rs10520345
rs113492235
rs71613791
rs1053243
rs1132720
rs10029041
rs57872182
rs13116092
rs7687829
rs113174766
rs35677011
rs7664257
rs34481650
rs13117427
rs12512508
rs13147303
rs10027831
rs11730028
rs71613792
rs72708345
rs7436387
rs35763202
rs75315592
rs28506810
rs10003662
rs10015351
rs10520346
rs11730551
rs151298649
rs11730559
rs2168031
rs4690687
rs13120287
rs115210214
rs10520347
rs79255444
rs4563449
rs6855882
rs149377031
rs9312598
rs10520348
rs72623907
rs72623908
rs17062797
rs17062800
rs17062801
rs72623909
rs11730773
rs17062804
rs3921993
rs35703625
rs13142309
rs72623910
rs4690428
rs76604079
rs4690429
rs4690430
rs4690688
rs4690431
rs79329889
rs4690432
rs4690433
rs61482060
rs34631039
rs35777941
rs12498564
rs12501181
rs12509204
rs12513049
rs12501363
rs12509345
rs12498752
rs35140445
rs72623911
rs35857966
rs79514687
rs4690434
rs4690689
rs13136496
rs148935019
rs56108858
rs13119322
rs13137436
rs13114011
rs7691323
rs34634405
rs1584868
rs11728210
rs11728314
rs11725547
rs11723131
rs11723194
rs116602014
rs35743587
rs142602068
rs72623912
rs74606720
rs4690690
rs112933470
rs6855863
rs6553945
rs6553946
rs71613793
rs71613794
rs28890192
rs139150942
rs7657742
rs116698344
rs72641708
rs7683662
rs13142797
rs80252667
rs2168032
rs75573385
rs56382360
rs7660827
rs7656505
rs7657249
rs7667671
rs74507555
rs11941845
rs6848582
rs75441319
rs71613795
rs79844813
rs34309946
rs35967202
rs11133146
rs79895714
rs11725097
rs13103064
rs62340891
rs6841702
rs1026333
rs17681796
rs17062814
rs34691352
rs11133147
rs11133148
rs35117198
rs1377838
rs1377839
rs66524419
rs148212475
rs13127237
rs12502768
rs71613796
rs34614109
rs55707815
rs72641709
rs13141274
rs7664053
rs7694145
rs72641710
rs72641711
rs7671099
rs11536344
rs1598100
rs28797818
rs116574824
rs72641712
rs9790804
rs148612064
rs6553947
rs34188066
rs80145077
rs13127347
rs2333452
rs11728486
rs73871992
rs72708351
rs7674652
rs13101604
rs115554593
rs1454158
rs6828215
rs13143724
rs13143944
rs13144122
rs10019430
rs72708353
rs72641713
rs10000843
rs13130627
rs6811118
rs10004054
rs6811513
rs2085061
rs72708360
rs12644903
rs12644953
rs12648822
rs9968491
rs11944672
rs9312600
rs72708362
rs1454159
rs72708365
rs7664743
rs7682500
rs72708367
rs17682169
rs72708368
rs72708370
rs10019847
rs72708372
rs12646930
rs17062826
rs72708373
rs66982171
rs111932690
rs72708376
rs4690693
rs72708377
rs11737414
rs55734007
rs1026334
rs72708383
rs17630990
rs35036061
rs75238316
rs72708388
rs71613798
rs56209445
rs112611331
rs77872253
rs151169944
rs35130862
rs11932699
rs113645188
rs6553951
rs6553952
rs13139292
rs11133150
rs35406225
rs72708391
rs7674659
rs17631173
rs34576713
rs62340927
rs7697854
rs7686390
rs7687577
rs6553954
rs6827175
rs55743619
rs4690696
rs116697349
rs4690697
rs6823427
rs6842413
rs6847843
rs10866383
rs72708398
rs114366327
rs145385795
rs6855302
rs4450875
rs116792968
rs1902434
rs1902435
rs7697866
rs6831662
rs2100438
rs2085059
rs75739227
rs2085060
rs13141600
rs6821642
rs1598099
rs143509721
rs12647397
rs140656644
rs142867768
rs79710182
rs72710008
rs61145596
rs60574277
rs10018184
rs72710010
rs75613073
rs1454156
rs13145359
rs79070592
rs72710012
rs191687423
rs2123861
rs2123862
rs11133151
rs72710015
rs72710016
rs80306377
rs7672652
rs13151600
rs72710018
rs6812786
rs6829504
rs11943356
rs13105193
rs116268437
rs17156
rs79034890
rs115334892
rs72710020
rs72710021
rs72710022
rs72710023
rs61599328
rs12233840
rs6832586
rs12233906
rs140812415
rs61173613
rs6833854
rs6553957
rs6553958
rs76032479
rs12510933
rs11726711
rs12331128
rs189028404
rs4690436
rs112881761
rs6854129
rs66536508
rs9637712
rs6553960
rs145017064
rs17062878
rs11133152
rs4690437
rs7691335
rs76600673
rs17631773
rs76951223
rs4146091
rs4146092
rs7697604
rs1551368
rs62338293
rs150960094
rs4413359
rs73015157
rs55762524
rs72710029
rs72710030
rs1114458
rs116029770
rs6553961
rs62338294
rs897043
rs74447747
rs56114616
rs897042
rs897041
rs139325767
rs6840938
rs6842422
rs10017353
rs55742321
rs13120357
rs72710032
rs72710033
rs17062897
rs72710034
rs1349840
rs1817164
rs76895402
rs17062905
rs78686597
rs2122334
rs2122335
rs2167094
rs7659414
rs4690438
rs4690348
rs1377835
rs1377836
rs72710037
rs1869501
rs1869502
rs2877951
rs55804250
rs60121301
rs137967564
rs17062918
rs6811555
rs62338296
rs79735915
rs17062929
rs4690439
rs4690440
rs4690441
rs116204373
rs11732434
rs2122336
rs1947426
rs1377837
rs10009750
rs1902010
rs183830065
rs967342
rs2333467
rs967343
rs1869503
rs2122338
rs4690442
rs116391452
rs6856252
rs1454157
rs10014418
rs10024886
rs28562735
rs74431817
rs4381996
```
