## Supplementary material for "Characterization of shared and ancestry-specific signals driving complex traits using multi-ancestry fine-mapping": s2.afreq

```
#CHROM	ID	REF	ALT	ALT_FREQS	OBS_CT
4	rs76313414	A	G	0.0714286	1008
4	rs74804472	T	C	0.0714286	1008
4	rs113943296	A	G	0.0446429	1008
4	rs114304391	C	T	0.0714286	1008
4	rs188177080	G	A	0.0218254	1008
4	rs6813254	C	T	0.0714286	1008
4	rs6843377	T	A	0.0714286	1008
4	rs6848336	T	C	0.0714286	1008
4	rs6817146	G	A	0.0714286	1008
4	rs73873212	A	G	0.0446429	1008
4	rs6843539	A	C	0.0714286	1008
4	rs6848908	T	C	0.0704365	1008
4	rs79799475	C	T	0.0724206	1008
4	rs150338478	T	A	0.0257937	1008
4	rs145646115	G	A	0.0446429	1008
4	rs73013834	C	T	0.0446429	1008
4	rs12715964	A	G	0.116071	1008
4	rs12715965	C	T	0.0446429	1008
4	rs78137123	A	G	0.0714286	1008
4	rs13435818	G	A	0.0446429	1008
4	rs4690630	G	T	0.928571	1008
4	rs4690631	C	T	0.883929	1008
4	rs10034963	G	A	0.0446429	1008
4	rs9990657	G	A	0.928571	1008
4	rs9993093	G	A	0.928571	1008
4	rs9993201	G	A	0.928571	1008
4	rs73873219	T	C	0.0446429	1008
4	rs73013839	G	A	0.0446429	1008
4	rs11133097	T	C	0.880952	1008
4	rs76259457	C	T	0.0744048	1008
4	rs142626903	C	T	0.0337302	1008
4	rs141228371	C	T	0.0972222	1008
4	rs150180948	G	A	0.0436508	1008
4	rs6822934	C	T	0.0744048	1008
4	rs193073183	C	T	0.00992063	1008
4	rs6821903	G	C	0.118056	1008
4	rs6848381	A	G	0.0744048	1008
4	rs13340252	C	A	0.0744048	1008
4	rs13340288	T	G	0.0744048	1008
4	rs13340253	C	T	0.0744048	1008
4	rs117939834	T	A	0.0267857	1008
4	rs13340281	A	G	0.0753968	1008
4	rs13340254	C	T	0.0744048	1008
4	rs28446286	A	G	0.0744048	1008
4	rs78371007	G	A	0.0436508	1008
4	rs28660656	T	G	0.0744048	1008
4	rs79137638	C	T	0.0744048	1008
4	rs10031370	G	T	0.0744048	1008
4	rs10012278	C	T	0.0744048	1008
4	rs13132121	T	A	0.881944	1008
4	rs13149814	G	T	0.881944	1008
4	rs10033836	G	A	0.0744048	1008
4	rs7442187	A	G	0.118056	1008
4	rs141150630	G	A	0.0436508	1008
4	rs73013860	C	A	0.0744048	1008
4	rs7434958	A	G	0.881944	1008
4	rs76057867	A	C	0.0744048	1008
4	rs61636352	T	C	0.0744048	1008
4	rs73013865	T	C	0.0744048	1008
4	rs72494079	A	G	0.0744048	1008
4	rs58947043	A	G	0.0744048	1008
4	rs4132321	T	C	0.118056	1008
4	rs10022247	C	T	0.0744048	1008
4	rs111248818	G	T	0.0446429	1008
4	rs56123551	A	G	0.0753968	1008
4	rs74201334	G	A	0.0734127	1008
4	rs7672801	C	T	0.0734127	1008
4	rs77660107	T	A	0.0734127	1008
4	rs142751458	G	A	0.0188492	1008
4	rs11737620	T	C	0.981151	1008
4	rs7690032	G	C	0.0188492	1008
4	rs7674119	T	C	0.0188492	1008
4	rs28416061	T	A	0.100198	1008
4	rs180764007	A	T	0.0188492	1008
4	rs147658082	C	A	0.0763889	1008
4	rs78567924	G	A	0.0734127	1008
4	rs141079647	C	A	0.031746	1008
4	rs28851858	C	T	0.0188492	1008
4	rs112048497	G	T	0.0188492	1008
4	rs11722101	C	T	0.907738	1008
4	rs11730933	G	A	0.907738	1008
4	rs28811271	T	G	0.981151	1008
4	rs142927193	C	T	0.0188492	1008
4	rs151276573	G	A	0.0228175	1008
4	rs62336886	A	G	0.89881	1008
4	rs62336887	G	A	0.641865	1008
4	rs185370106	A	G	0.0218254	1008
4	rs4690650	A	G	0.900794	1008
4	rs10033608	T	G	0.89881	1008
4	rs7667612	A	T	0.077381	1008
4	rs149560613	G	T	0.0218254	1008
4	rs143823254	G	A	0.0218254	1008
4	rs191835522	T	C	0.0218254	1008
4	rs141199748	T	C	0.0218254	1008
4	rs10461336	T	C	0.899802	1008
4	rs9790521	G	A	0.896825	1008
4	rs148262774	G	A	0.0218254	1008
4	rs7699269	A	G	0.902778	1008
4	rs139729528	T	C	0.0753968	1008
4	rs13136344	T	A	0.902778	1008
4	rs7654458	A	G	0.978175	1008
4	rs77206097	G	A	0.0744048	1008
4	rs58134703	C	T	0.0734127	1008
4	rs145539796	C	G	0.0218254	1008
4	rs12507959	G	A	0.90377	1008
4	rs7693585	G	A	0.978175	1008
4	rs78862463	T	C	0.0684524	1008
4	rs145613303	T	A	0.0218254	1008
4	rs13107001	G	A	0.90377	1008
4	rs76336909	C	T	0.0297619	1008
4	rs140142773	T	G	0.0208333	1008
4	rs77924752	T	C	0.131944	1008
4	rs117864019	C	T	0.0446429	1008
4	rs143442649	T	C	0.0218254	1008
4	rs11133098	C	T	0.978175	1008
4	rs13125452	T	G	0.904762	1008
4	rs146517854	T	A	0.0218254	1008
4	rs4485766	C	A	0.978175	1008
4	rs150230077	A	G	0.0218254	1008
4	rs78145660	A	G	0.0734127	1008
4	rs4690666	T	C	0.926587	1008
4	rs7668871	T	G	0.926587	1008
4	rs7686642	C	T	0.926587	1008
4	rs7664689	A	G	0.926587	1008
4	rs4635763	T	C	0.926587	1008
4	rs4383565	A	G	0.926587	1008
4	rs76573995	C	A	0.0734127	1008
4	rs6847446	A	T	0.904762	1008
4	rs10030432	G	A	0.926587	1008
4	rs112863909	G	T	0.0734127	1008
4	rs144109345	C	T	0.0218254	1008
4	rs6829020	C	A	0.661706	1008
4	rs77629795	G	C	0.0684524	1008
4	rs4690425	A	G	0.981151	1008
4	rs4690675	T	C	0.894841	1008
4	rs144428235	C	G	0.0188492	1008
4	rs137944807	C	A	0.0188492	1008
4	rs11934266	G	A	0.0843254	1008
4	rs149775583	T	C	0.0188492	1008
4	rs151332135	G	A	0.0297619	1008
4	rs144528668	T	C	0.0615079	1008
4	rs147694992	T	G	0.0188492	1008
4	rs146624048	T	C	0.0128968	1008
4	rs140804418	A	C	0.0188492	1008
4	rs11133099	G	T	0.894841	1008
4	rs141221372	C	T	0.0238095	1008
4	rs7673781	G	A	0.981151	1008
4	rs147236676	A	G	0.0188492	1008
4	rs4399933	A	G	0.981151	1008
4	rs145920368	A	C	0.0188492	1008
4	rs118046405	T	A	0.0357143	1008
4	rs7655926	T	C	0.0843254	1008
4	rs182673554	T	G	0.0188492	1008
4	rs150940885	G	C	0.0188492	1008
4	rs4405966	G	C	0.981151	1008
4	rs150342428	T	G	0.0188492	1008
4	rs145108129	A	G	0.0188492	1008
4	rs4568193	C	G	0.981151	1008
4	rs4423825	G	T	0.891865	1008
4	rs140338741	C	A	0.0188492	1008
4	rs4263342	C	T	0.981151	1008
4	rs147328531	C	T	0.0208333	1008
4	rs139429734	A	T	0.0188492	1008
4	rs142140062	G	A	0.0188492	1008
4	rs6841969	C	T	0.0902778	1008
4	rs146694677	G	A	0.0188492	1008
4	rs76230625	C	T	0.0109127	1008
4	rs4408912	G	A	0.981151	1008
4	rs144175559	G	A	0.0188492	1008
4	rs6553881	G	A	0.981151	1008
4	rs146505443	A	G	0.0188492	1008
4	rs141670779	A	G	0.0188492	1008
4	rs146212994	A	G	0.0188492	1008
4	rs4521290	C	A	0.981151	1008
4	rs80226360	T	G	0.093254	1008
4	rs34607046	G	A	0.267857	1008
4	rs142518250	T	C	0.0188492	1008
4	rs112999891	G	A	0.0188492	1008
4	rs111819030	G	C	0.0188492	1008
4	rs4367123	T	A	0.981151	1008
4	rs6830138	A	C	0.981151	1008
4	rs113847496	G	A	0.0188492	1008
4	rs141523595	A	G	0.0188492	1008
4	rs4690451	C	G	0.891865	1008
4	rs4690457	C	T	0.890873	1008
4	rs148658378	C	T	0.0188492	1008
4	rs150795514	A	C	0.0188492	1008
4	rs4622948	A	G	0.891865	1008
4	rs7667166	G	A	0.891865	1008
4	rs74995388	G	T	0.108135	1008
4	rs117290100	A	G	0.0267857	1008
4	rs79764764	T	C	0.108135	1008
4	rs77331158	T	C	0.108135	1008
4	rs75071809	G	C	0.108135	1008
4	rs200034328	C	T	0.0188492	1008
4	rs75720336	C	G	0.108135	1008
4	rs534274077	A	G	0.0992063	1008
4	rs189377134	G	A	0.0188492	1008
4	rs28679360	G	A	0.890873	1008
4	rs78730652	A	G	0.109127	1008
4	rs12331568	A	T	0.890873	1008
4	rs181023589	G	C	0.0188492	1008
4	rs74957753	T	C	0.0912698	1008
4	rs34184877	G	A	0.0446429	1008
4	rs76710801	A	C	0.0892857	1008
4	rs71613759	T	A	0.0446429	1008
4	rs5008036	C	A	0.890873	1008
4	rs190663682	A	C	0.0188492	1008
4	rs140699823	G	A	0.0188492	1008
4	rs146438164	C	T	0.0188492	1008
4	rs75440477	C	T	0.0119048	1008
4	rs140319085	G	C	0.0188492	1008
4	rs12501373	C	T	0.886905	1008
4	rs4690360	G	A	0.886905	1008
4	rs79243526	A	G	0.0952381	1008
4	rs141851745	T	C	0.0188492	1008
4	rs79552887	A	T	0.0962302	1008
4	rs148787229	C	T	0.0188492	1008
4	rs142447581	G	T	0.0347222	1008
4	rs4298092	T	C	0.885913	1008
4	rs149443115	A	G	0.0188492	1008
4	rs144982407	A	C	0.0188492	1008
4	rs73873283	A	G	0.0952381	1008
4	rs73873285	C	T	0.0952381	1008
4	rs73873286	A	T	0.0952381	1008
4	rs140532866	C	T	0.094246	1008
4	rs77902389	A	G	0.0952381	1008
4	rs10866378	T	C	0.581349	1008
4	rs143438161	T	C	0.0208333	1008
4	rs11934645	T	G	0.0952381	1008
4	rs4690477	C	T	0.885913	1008
4	rs138759937	C	T	0.0198413	1008
4	rs73873294	A	G	0.0952381	1008
4	rs147325240	G	A	0.0188492	1008
4	rs55893365	A	G	0.885913	1008
4	rs141125565	G	A	0.0188492	1008
4	rs149479879	G	A	0.0952381	1008
4	rs144064863	T	G	0.094246	1008
4	rs9992999	A	C	0.125992	1008
4	rs143522880	C	G	0.0188492	1008
4	rs74781990	G	A	0.135913	1008
4	rs142259422	T	C	0.0228175	1008
4	rs151279102	C	T	0.0188492	1008
4	rs7692246	A	C	0.265873	1008
4	rs6825610	C	T	0.121032	1008
4	rs147731773	C	T	0.00992063	1008
4	rs28554040	A	G	0.258929	1008
4	rs11935727	T	G	0.0853175	1008
4	rs4547752	G	C	0.611111	1008
4	rs62336952	G	A	0.303571	1008
4	rs139922910	G	A	0.0218254	1008
4	rs79441096	C	T	0.180556	1008
4	rs7695540	C	T	0.978175	1008
4	rs4311268	G	T	0.448413	1008
4	rs137949381	C	T	0.0218254	1008
4	rs11941314	C	T	0.450397	1008
4	rs139259592	C	T	0.0218254	1008
4	rs62336954	A	C	0.00793651	1008
4	rs140850925	G	T	0.0218254	1008
4	rs145346509	C	A	0.0218254	1008
4	rs138057550	G	A	0.0218254	1008
4	rs140707151	A	G	0.0218254	1008
4	rs11735559	C	A	0.304563	1008
4	rs144762483	C	G	0.0218254	1008
4	rs77532383	G	A	0.202381	1008
4	rs76038600	T	A	0.180556	1008
4	rs74287679	A	C	0.202381	1008
4	rs145359404	G	T	0.0178571	1008
4	rs140842519	T	C	0.0218254	1008
4	rs74575800	T	G	0.202381	1008
4	rs79167982	A	C	0.180556	1008
4	rs76258651	G	T	0.180556	1008
4	rs74595385	G	A	0.202381	1008
4	rs4458413	C	G	0.306548	1008
4	rs75499426	G	T	0.202381	1008
4	rs79128177	A	T	0.180556	1008
4	rs76605973	T	G	0.180556	1008
4	rs74730904	T	C	0.180556	1008
4	rs76442223	G	A	0.180556	1008
4	rs10002667	C	T	0.451389	1008
4	rs75035839	A	T	0.202381	1008
4	rs79641673	T	C	0.180556	1008
4	rs79411787	C	T	0.180556	1008
4	rs140136221	A	G	0.0228175	1008
4	rs11935106	T	G	0.180556	1008
4	rs75703007	G	C	0.0218254	1008
4	rs199545614	C	T	0.0218254	1008
4	rs200542316	T	A	0.0218254	1008
4	rs146400448	C	T	0.0218254	1008
4	rs79958584	T	G	0.0218254	1008
4	rs150943110	C	T	0.0228175	1008
4	rs139456616	G	A	0.0228175	1008
4	rs75432478	G	C	0.0228175	1008
4	rs12646092	G	C	0.439484	1008
4	rs149694442	A	C	0.0228175	1008
4	rs12646817	G	A	0.242063	1008
4	rs76296801	G	T	0.0228175	1008
4	rs10010054	A	G	0.445437	1008
4	rs115522245	A	T	0.0228175	1008
4	rs138852687	C	A	0.0257937	1008
4	rs142160959	G	A	0.0228175	1008
4	rs112562255	A	C	0.0228175	1008
4	rs138407755	C	T	0.0228175	1008
4	rs74494287	G	C	0.0228175	1008
4	rs80248702	G	A	0.0228175	1008
4	rs12502137	C	A	0.444444	1008
4	rs116915566	C	T	0.0436508	1008
4	rs78732147	T	C	0.0228175	1008
4	rs77864850	T	C	0.0228175	1008
4	rs12510595	G	A	0.252976	1008
4	rs11133105	T	A	0.203373	1008
4	rs140824043	G	C	0.0228175	1008
4	rs117296663	A	T	0.0228175	1008
4	rs28506800	G	A	0.444444	1008
4	rs111984778	G	A	0.0228175	1008
4	rs11946979	G	A	0.445437	1008
4	rs145685222	T	C	0.0228175	1008
4	rs117463885	G	T	0.0545635	1008
4	rs138925888	A	G	0.0228175	1008
4	rs149426493	T	A	0.0228175	1008
4	rs139452209	G	A	0.0228175	1008
4	rs148665863	G	A	0.0228175	1008
4	rs77043069	G	A	0.0228175	1008
4	rs4555573	A	C	0.242063	1008
4	rs112667792	A	C	0.0228175	1008
4	rs111369397	T	C	0.0228175	1008
4	rs4414902	G	C	0.775794	1008
4	rs11133106	T	C	0.250992	1008
4	rs143359555	G	T	0.0228175	1008
4	rs117795353	C	T	0.030754	1008
4	rs148344973	T	A	0.0228175	1008
4	rs4446260	A	T	0.248016	1008
4	rs34897384	T	C	0.444444	1008
4	rs4561877	A	C	0.769841	1008
4	rs75028766	C	T	0.0248016	1008
4	rs113772832	C	T	0.0248016	1008
4	rs6553886	T	A	0.715278	1008
4	rs7687089	A	G	0.250992	1008
4	rs6553887	G	A	0.768849	1008
4	rs143370551	G	T	0.0248016	1008
4	rs150542468	G	T	0.0248016	1008
4	rs10007886	C	G	0.4375	1008
4	rs59035262	A	G	0.1875	1008
4	rs139499319	T	C	0.0248016	1008
4	rs149267625	C	G	0.0248016	1008
4	rs13146621	G	A	0.4375	1008
4	rs148452390	C	T	0.0248016	1008
4	rs78373664	G	A	0.0248016	1008
4	rs141004673	G	A	0.0248016	1008
4	rs77299223	T	C	0.0248016	1008
4	rs78933871	G	T	0.0248016	1008
4	rs147115119	G	A	0.0248016	1008
4	rs138524431	A	T	0.0248016	1008
4	rs115785974	A	G	0.0515873	1008
4	rs13111738	C	T	0.500992	1008
4	rs143046526	T	C	0.0248016	1008
4	rs4690379	A	G	0.80754	1008
4	rs80304057	A	G	0.0248016	1008
4	rs13106581	A	G	0.490079	1008
4	rs6553888	A	G	0.263889	1008
4	rs144258259	T	G	0.0248016	1008
4	rs142356500	A	G	0.0248016	1008
4	rs34735640	T	C	0.0277778	1008
4	rs13114357	A	G	0.465278	1008
4	rs150270891	A	G	0.0248016	1008
4	rs4318597	A	G	0.465278	1008
4	rs4295211	T	C	0.491071	1008
4	rs150787567	T	C	0.0248016	1008
4	rs142493232	C	T	0.0248016	1008
4	rs74737382	T	G	0.0248016	1008
4	rs4302418	T	C	0.465278	1008
4	rs190925228	G	T	0.0248016	1008
4	rs117147399	A	C	0.0257937	1008
4	rs149285401	C	T	0.0248016	1008
4	rs79764293	G	A	0.0386905	1008
4	rs112259497	C	T	0.00992063	1008
4	rs144633734	T	A	0.0248016	1008
4	rs4690381	A	T	0.463294	1008
4	rs141780063	C	A	0.0248016	1008
4	rs62335984	G	A	0.263889	1008
4	rs139902102	G	A	0.0248016	1008
4	rs4690382	A	T	0.490079	1008
4	rs13118696	T	C	0.465278	1008
4	rs185949481	A	G	0.0248016	1008
4	rs144677679	C	G	0.0843254	1008
4	rs146687267	T	C	0.0248016	1008
4	rs146139940	G	A	0.00992063	1008
4	rs138295788	T	C	0.19246	1008
4	rs7698370	A	T	0.263889	1008
4	rs56252910	T	C	0.465278	1008
4	rs10434413	A	G	0.465278	1008
4	rs62335985	G	A	0.263889	1008
4	rs148858300	T	C	0.0248016	1008
4	rs150995201	C	T	0.0505952	1008
4	rs191100708	G	A	0.0248016	1008
4	rs558362189	C	T	0.0248016	1008
4	rs3934776	A	T	0.489087	1008
4	rs147817795	C	T	0.0248016	1008
4	rs148301355	A	C	0.0248016	1008
4	rs74429243	G	A	0.19246	1008
4	rs4472089	A	T	0.80754	1008
4	rs6841630	G	A	0.263889	1008
4	rs182852875	C	T	0.0228175	1008
4	rs4516659	T	C	0.464286	1008
4	rs72702610	T	C	0.264881	1008
4	rs138969878	A	G	0.0248016	1008
4	rs79366687	T	C	0.0515873	1008
4	rs142099342	C	T	0.0248016	1008
4	rs76163326	A	G	0.19246	1008
4	rs13130230	T	C	0.465278	1008
4	rs147366127	C	T	0.0248016	1008
4	rs118050848	G	A	0.047619	1008
4	rs139687951	G	C	0.0248016	1008
4	rs72702613	A	T	0.263889	1008
4	rs150979936	G	C	0.0248016	1008
4	rs76330647	C	T	0.0248016	1008
4	rs4690526	A	C	0.46627	1008
4	rs77102019	A	T	0.0248016	1008
4	rs148950211	G	C	0.0248016	1008
4	rs143777748	G	T	0.0248016	1008
4	rs2333233	C	T	0.491071	1008
4	rs78670137	C	T	0.0496032	1008
4	rs10010172	C	T	0.465278	1008
4	rs142226672	A	G	0.0248016	1008
4	rs146742584	A	G	0.0248016	1008
4	rs10027928	T	G	0.467262	1008
4	rs150426241	G	C	0.0248016	1008
4	rs12640593	G	C	0.46627	1008
4	rs544454345	T	C	0.0347222	1008
4	rs2333238	A	T	0.467262	1008
4	rs2877881	T	C	0.492063	1008
4	rs2333239	A	T	0.467262	1008
4	rs182419072	G	A	0.014881	1008
4	rs4690535	G	A	0.263889	1008
4	rs13107289	A	C	0.492063	1008
4	rs149291020	G	A	0.0248016	1008
4	rs13132745	C	T	0.492063	1008
4	rs139436754	C	T	0.0248016	1008
4	rs10006242	G	A	0.492063	1008
4	rs144146931	G	A	0.0248016	1008
4	rs146314263	T	C	0.0248016	1008
4	rs2333240	A	C	0.5	1008
4	rs2333241	G	A	0.5	1008
4	rs11728358	G	A	0.293651	1008
4	rs11725570	T	C	0.647817	1008
4	rs12511755	A	G	0.785714	1008
4	rs137916531	A	T	0.0248016	1008
4	rs12507779	C	A	0.246032	1008
4	rs2333242	G	C	0.741071	1008
4	rs1014381	G	A	0.25	1008
4	rs138012198	G	A	0.0248016	1008
4	rs79332019	C	T	0.0248016	1008
4	rs2333243	G	A	0.786706	1008
4	rs4368554	T	C	0.463294	1008
4	rs2333244	A	T	0.511905	1008
4	rs12498706	A	C	0.786706	1008
4	rs28693035	G	A	0.464286	1008
4	rs28632008	T	C	0.511905	1008
4	rs13117604	T	C	0.463294	1008
4	rs76310763	G	A	0.0486111	1008
4	rs17313438	C	T	0.0486111	1008
4	rs17061721	A	G	0.0486111	1008
4	rs117075777	C	A	0.0486111	1008
4	rs17061723	C	T	0.0486111	1008
4	rs79834702	A	G	0.0496032	1008
4	rs77171384	T	C	0.0486111	1008
4	rs145303616	G	C	0.0248016	1008
4	rs13132334	T	C	0.462302	1008
4	rs115054456	C	T	0.0486111	1008
4	rs142530131	G	A	0.0248016	1008
4	rs17061725	A	G	0.0486111	1008
4	rs6820412	T	G	0.0486111	1008
4	rs1049835	A	G	0.262897	1008
4	rs75891348	A	T	0.0486111	1008
4	rs3733398	A	C	0.786706	1008
4	rs111575113	A	G	0.0486111	1008
4	rs7691882	G	A	0.0486111	1008
4	rs79422343	T	C	0.200397	1008
4	rs115017720	G	A	0.0486111	1008
4	rs143121478	T	A	0.0248016	1008
4	rs76659357	A	G	0.0486111	1008
4	rs80118508	C	T	0.0486111	1008
4	rs116092966	T	G	0.047619	1008
4	rs150027862	C	T	0.047619	1008
4	rs145322053	C	G	0.047619	1008
4	rs114086177	G	A	0.047619	1008
4	rs116433323	C	T	0.0486111	1008
4	rs115884106	T	G	0.0486111	1008
4	rs10520301	G	T	0.462302	1008
4	rs4690558	G	A	0.251984	1008
4	rs17313669	G	A	0.25	1008
4	rs113096961	T	C	0.0486111	1008
4	rs17313697	C	A	0.0486111	1008
4	rs141882583	T	C	0.0267857	1008
4	rs729721	A	C	0.0486111	1008
4	rs139836193	T	C	0.0248016	1008
4	rs139118643	C	T	0.0446429	1008
4	rs140947557	A	T	0.0248016	1008
4	rs76675444	T	C	0.183532	1008
4	rs4420927	A	C	0.738095	1008
4	rs2333245	C	T	0.739087	1008
4	rs2333246	G	T	0.739087	1008
4	rs2333247	C	T	0.739087	1008
4	rs2333248	C	T	0.78869	1008
4	rs2877885	A	T	0.740079	1008
4	rs7695498	A	C	0.740079	1008
4	rs7671844	C	G	0.740079	1008
4	rs2333249	C	T	0.740079	1008
4	rs2333250	G	A	0.740079	1008
4	rs2333251	C	T	0.740079	1008
4	rs6553891	G	C	0.740079	1008
4	rs12715968	G	A	0.741071	1008
4	rs139438135	G	C	0.206349	1008
4	rs7678146	C	T	0.695437	1008
4	rs2333252	C	T	0.695437	1008
4	rs727917	G	A	0.695437	1008
4	rs727916	T	C	0.741071	1008
4	rs11133107	G	C	0.741071	1008
4	rs12649110	G	A	0.694444	1008
4	rs12646306	A	G	0.741071	1008
4	rs7679873	A	G	0.792659	1008
4	rs75019272	T	C	0.252976	1008
4	rs80024052	T	C	0.0843254	1008
4	rs4429679	C	A	0.140873	1008
4	rs11133108	G	C	0.206349	1008
4	rs144534169	A	G	0.0416667	1008
4	rs7671832	T	A	0.291667	1008
4	rs2877886	C	A	0.25496	1008
4	rs4624612	C	T	0.906746	1008
4	rs61596210	G	A	0.0882937	1008
4	rs61316568	G	A	0.0882937	1008
4	rs58604533	C	A	0.0882937	1008
4	rs10520299	A	G	0.304563	1008
4	rs77292290	T	C	0.0823413	1008
4	rs76676190	C	T	0.0813492	1008
4	rs10434414	A	G	0.250992	1008
4	rs114034212	A	G	0.306548	1008
4	rs2333255	C	A	0.223214	1008
4	rs148972816	G	A	0.0327381	1008
4	rs57184013	T	A	0.0386905	1008
4	rs72702641	A	G	0.0892857	1008
4	rs111850807	A	G	0.0168651	1008
4	rs11133110	C	T	0.502976	1008
4	rs79085198	A	T	0.0892857	1008
4	rs13112502	G	A	0.0168651	1008
4	rs80065153	C	T	0.0992063	1008
4	rs28735527	G	A	0.265873	1008
4	rs79005207	G	A	0.0744048	1008
4	rs6824554	A	G	0.900794	1008
4	rs113042773	C	T	0.0168651	1008
4	rs77972086	A	G	0.0168651	1008
4	rs75856995	A	C	0.0228175	1008
4	rs140036334	C	T	0.0297619	1008
4	rs4690595	A	T	0.268849	1008
4	rs76687273	C	T	0.0982143	1008
4	rs78957268	G	A	0.338294	1008
4	rs7676473	G	C	0.713294	1008
4	rs114623985	G	A	0.340278	1008
4	rs76449378	A	G	0.0168651	1008
4	rs112911612	A	G	0.0168651	1008
4	rs191330351	T	C	0.0238095	1008
4	rs10213204	C	T	0.705357	1008
4	rs139175543	G	C	0.030754	1008
4	rs61044623	G	A	0.250992	1008
4	rs144371311	C	A	0.014881	1008
4	rs111899923	C	T	0.0168651	1008
4	rs189628878	C	T	0.0238095	1008
4	rs2333256	T	G	0.339286	1008
4	rs150173022	C	G	0.0188492	1008
4	rs13121082	A	G	0.338294	1008
4	rs10520302	C	T	0.338294	1008
4	rs79982449	G	T	0.094246	1008
4	rs17061782	C	T	0.337302	1008
4	rs79213070	C	T	0.014881	1008
4	rs80182044	A	T	0.339286	1008
4	rs78480829	G	A	0.102183	1008
4	rs2333259	G	A	0.707341	1008
4	rs79928709	G	A	0.340278	1008
4	rs12646542	A	G	0.340278	1008
4	rs78941953	G	A	0.0376984	1008
4	rs149236828	T	A	0.0168651	1008
4	rs13127867	T	A	0.078373	1008
4	rs73002169	A	C	0.339286	1008
4	rs73002171	C	T	0.339286	1008
4	rs58319321	C	T	0.339286	1008
4	rs13124321	A	G	0.636905	1008
4	rs77487955	G	A	0.339286	1008
4	rs12640626	G	A	0.702381	1008
4	rs12512924	T	C	0.0793651	1008
4	rs74652304	A	C	0.106151	1008
4	rs35462654	A	G	0.284722	1008
4	rs7695845	C	T	0.0793651	1008
4	rs7673675	A	C	0.0793651	1008
4	rs77280512	C	T	0.244048	1008
4	rs77812674	T	C	0.284722	1008
4	rs139472269	G	A	0.284722	1008
4	rs10022458	C	T	0.284722	1008
4	rs77333471	T	C	0.0694444	1008
4	rs112340241	G	A	0.0128968	1008
4	rs2581767	A	G	0.922619	1008
4	rs76310596	A	G	0.268849	1008
4	rs2644000	C	T	0.271825	1008
4	rs13128371	C	T	0.0744048	1008
4	rs13129527	C	T	0.0744048	1008
4	rs3113479	T	G	0.271825	1008
4	rs3104188	A	C	0.34623	1008
4	rs2581764	T	C	0.34623	1008
4	rs2581763	A	G	0.347222	1008
4	rs113992676	A	G	0.0168651	1008
4	rs113516019	T	C	0.0168651	1008
4	rs77019996	A	G	0.0168651	1008
4	rs63303162	G	A	0.34623	1008
4	rs2581761	A	G	0.34623	1008
4	rs78536837	G	C	0.270833	1008
4	rs2644005	T	C	0.34623	1008
4	rs1814701	T	C	0.34623	1008
4	rs2644006	A	G	0.34623	1008
4	rs1472327	G	C	0.345238	1008
4	rs6824335	T	G	0.65377	1008
4	rs12499953	C	G	0.65377	1008
4	rs77588426	T	G	0.0972222	1008
4	rs1472328	C	T	0.706349	1008
4	rs2016952	G	T	0.706349	1008
4	rs113650083	C	G	0.0138889	1008
4	rs11943122	G	C	0.267857	1008
4	rs139840661	G	A	0.0218254	1008
4	rs6553893	A	T	0.438492	1008
4	rs73871206	C	T	0.256944	1008
4	rs4690626	T	C	0.706349	1008
4	rs4690627	T	C	0.4375	1008
4	rs6813068	G	A	0.4375	1008
4	rs74727516	G	A	0.287698	1008
4	rs13136242	C	T	0.0714286	1008
4	rs6840836	A	C	0.4375	1008
4	rs6846479	T	C	0.707341	1008
4	rs17598675	T	C	0.0714286	1008
4	rs6821651	C	T	0.436508	1008
4	rs6821673	C	T	0.436508	1008
4	rs12644467	C	A	0.259921	1008
4	rs6820648	G	T	0.436508	1008
4	rs75547289	G	T	0.356151	1008
4	rs9284954	C	A	0.436508	1008
4	rs9312583	G	A	0.4375	1008
4	rs13142801	T	A	0.270833	1008
4	rs9312584	T	C	0.436508	1008
4	rs117431332	G	A	0.047619	1008
4	rs2581742	G	A	0.708333	1008
4	rs71613763	G	A	0.270833	1008
4	rs7666814	A	T	0.71131	1008
4	rs35523740	G	A	0.71131	1008
4	rs7671751	T	A	0.71131	1008
4	rs1021547	G	C	0.28373	1008
4	rs2015588	G	A	0.358135	1008
4	rs10050126	G	C	0.285714	1008
4	rs7697313	C	T	0.285714	1008
4	rs7656509	C	T	0.641865	1008
4	rs7685659	T	G	0.639881	1008
4	rs7655417	G	A	0.285714	1008
4	rs13133929	C	T	0.546627	1008
4	rs34605029	A	T	0.285714	1008
4	rs13132647	G	T	0.258929	1008
4	rs3104187	T	C	0.285714	1008
4	rs3113480	T	C	0.285714	1008
4	rs3113481	A	G	0.285714	1008
4	rs2581743	A	G	0.285714	1008
4	rs2644002	T	C	0.28373	1008
4	rs12507816	A	G	0.367063	1008
4	rs2581744	G	T	0.651786	1008
4	rs2581745	T	C	0.914683	1008
4	rs2581746	G	T	0.911706	1008
4	rs13136033	T	A	0.260913	1008
4	rs17061928	C	T	0.37004	1008
4	rs76670101	T	G	0.368056	1008
4	rs76048727	A	G	0.280754	1008
4	rs12650851	A	G	0.275794	1008
4	rs55972841	C	G	0.0714286	1008
4	rs77730074	T	C	0.274802	1008
4	rs145713779	T	C	0.0496032	1008
4	rs13152426	G	A	0.274802	1008
4	rs17061943	T	C	0.364087	1008
4	rs79098863	G	A	0.271825	1008
4	rs12500049	G	A	0.0714286	1008
4	rs2644009	T	A	0.274802	1008
4	rs1845731	A	G	0.549603	1008
4	rs74933347	A	T	0.364087	1008
4	rs1845732	C	T	0.548611	1008
4	rs2581752	T	A	0.27381	1008
4	rs10520305	C	A	0.274802	1008
4	rs10520306	A	G	0.274802	1008
4	rs117322702	G	A	0.0228175	1008
4	rs74726482	C	T	0.0952381	1008
4	rs2643987	G	A	0.274802	1008
4	rs76847183	T	C	0.279762	1008
4	rs76461986	A	G	0.0367063	1008
4	rs4577520	G	A	0.270833	1008
4	rs4577521	G	A	0.270833	1008
4	rs4577522	G	C	0.270833	1008
4	rs10446856	T	C	0.0714286	1008
4	rs13126015	T	C	0.270833	1008
4	rs13145486	C	T	0.270833	1008
4	rs13144140	G	A	0.270833	1008
4	rs2581754	C	G	0.91369	1008
4	rs4146675	G	T	0.0724206	1008
4	rs12645432	G	A	0.270833	1008
4	rs12643354	T	C	0.270833	1008
4	rs12639637	C	T	0.269841	1008
4	rs2643988	C	T	0.625	1008
4	rs11939763	G	A	0.269841	1008
4	rs75244577	A	G	0.0367063	1008
4	rs35808290	A	T	0.269841	1008
4	rs34646060	A	C	0.0734127	1008
4	rs36046779	A	C	0.268849	1008
4	rs146947962	G	A	0.0109127	1008
4	rs2333261	G	A	0.911706	1008
4	rs73006349	G	A	0.251984	1008
4	rs1472324	T	G	0.625	1008
4	rs2643990	A	G	0.896825	1008
4	rs10002829	T	A	0.49504	1008
4	rs10011322	G	A	0.493056	1008
4	rs17052282	G	A	0.015873	1008
4	rs2047245	C	T	0.0446429	1008
4	rs2047246	C	T	0.235119	1008
4	rs2643991	C	A	0.624008	1008
4	rs2643992	G	A	0.305556	1008
4	rs2333262	A	G	0.263889	1008
4	rs17658370	C	A	0.122024	1008
4	rs56130421	T	C	0.375	1008
4	rs10016635	A	G	0.124008	1008
4	rs722825	C	T	0.260913	1008
4	rs17658458	C	A	0.260913	1008
4	rs28617550	G	A	0.261905	1008
4	rs17599880	G	A	0.261905	1008
4	rs2047247	T	A	0.362103	1008
4	rs17658523	A	G	0.268849	1008
4	rs7668490	G	A	0.368056	1008
4	rs2581771	C	A	0.832341	1008
4	rs144019143	G	C	0.00396825	1008
4	rs2643994	C	G	0.677579	1008
4	rs2581770	C	T	0.0188492	1008
4	rs80091657	T	C	0.0297619	1008
4	rs10023273	C	T	0.0188492	1008
4	rs17061992	A	G	0.00496032	1008
4	rs80191716	A	G	0.0178571	1008
4	rs62336046	C	G	0.00496032	1008
4	rs2643997	C	G	0.100198	1008
4	rs62336047	C	T	0.0168651	1008
4	rs11133111	C	T	0.829365	1008
4	rs1353397	G	A	0.899802	1008
4	rs13124535	C	T	0.880952	1008
4	rs2643998	C	T	0.899802	1008
4	rs4690632	G	C	0.880952	1008
4	rs4690633	T	C	0.881944	1008
4	rs117697684	A	T	0.183532	1008
4	rs6855984	A	G	0.881944	1008
4	rs17659305	G	C	0.0168651	1008
4	rs80225981	C	G	0.141865	1008
4	rs73871215	A	C	0.10119	1008
4	rs28452202	G	T	0.0168651	1008
4	rs13128655	C	T	0.87996	1008
4	rs11133112	T	G	0.87996	1008
4	rs12640001	A	G	0.87996	1008
4	rs62336049	T	C	0.0168651	1008
4	rs62336050	G	T	0.0168651	1008
4	rs1390343	T	C	0.881944	1008
4	rs56405661	A	G	0.10119	1008
4	rs75616682	C	T	0.047619	1008
4	rs11721412	A	T	0.881944	1008
4	rs73871216	C	T	0.100198	1008
4	rs13140287	G	A	0.878968	1008
4	rs62336052	G	T	0.00396825	1008
4	rs80124907	G	T	0.0178571	1008
4	rs13113026	T	C	0.956349	1008
4	rs1390345	C	G	0.477183	1008
4	rs6849661	T	G	0.10119	1008
4	rs1390346	A	G	0.477183	1008
4	rs17062044	A	G	0.579365	1008
4	rs1027407	G	A	0.102183	1008
4	rs17062049	T	C	0.475198	1008
4	rs1845730	G	A	0.475198	1008
4	rs11728789	T	G	0.475198	1008
4	rs4690414	C	G	0.475198	1008
4	rs11133115	G	A	0.474206	1008
4	rs78640136	A	G	0.103175	1008
4	rs17062055	C	T	0.475198	1008
4	rs62336053	G	A	0.475198	1008
4	rs62336054	G	A	0.475198	1008
4	rs28376387	G	T	0.103175	1008
4	rs77986098	C	A	0.077381	1008
4	rs1390347	C	T	0.475198	1008
4	rs1826764	T	C	0.475198	1008
4	rs2220918	T	C	0.475198	1008
4	rs17062071	G	A	0.475198	1008
4	rs7673823	G	A	0.103175	1008
4	rs75452549	C	T	0.0337302	1008
4	rs7675587	C	T	0.103175	1008
4	rs116778132	G	A	0.138889	1008
4	rs28457258	G	A	0.103175	1008
4	rs62336056	C	T	0.47619	1008
4	rs28549021	C	T	0.579365	1008
4	rs62336057	A	G	0.47619	1008
4	rs10434283	T	A	0.411706	1008
4	rs17062076	A	T	0.47619	1008
4	rs11945986	A	T	0.103175	1008
4	rs150877271	G	C	0.0664683	1008
4	rs17062080	C	T	0.47619	1008
4	rs1495716	T	C	0.420635	1008
4	rs13142920	C	A	0.359127	1008
4	rs7664633	G	A	0.47619	1008
4	rs7665032	G	A	0.47619	1008
4	rs7665072	G	C	0.474206	1008
4	rs2291759	T	G	0.0704365	1008
4	rs2291760	T	C	0.0188492	1008
4	rs2291761	C	A	0.47619	1008
4	rs6812406	T	A	0.475198	1008
4	rs12498839	G	A	0.104167	1008
4	rs2270606	C	T	0.0178571	1008
4	rs62338073	G	T	0.926587	1008
4	rs6856621	G	C	0.00694444	1008
4	rs62338074	T	C	0.464286	1008
4	rs13111643	A	G	0.430556	1008
4	rs6847444	A	C	0.926587	1008
4	rs1495717	T	C	0.925595	1008
4	rs10033966	C	T	0.104167	1008
4	rs149200058	G	A	0.0327381	1008
4	rs4690634	A	G	0.822421	1008
4	rs12503697	T	A	0.897817	1008
4	rs12498955	C	G	0.897817	1008
4	rs9312586	A	G	0.102183	1008
4	rs78438550	G	A	0.0168651	1008
4	rs62336110	G	T	0.329365	1008
4	rs976706	T	C	0.895833	1008
4	rs17608637	T	C	0.224206	1008
4	rs11934468	T	C	0.895833	1008
4	rs13147695	C	A	0.895833	1008
4	rs13128700	T	C	0.895833	1008
4	rs7676791	C	T	0.895833	1008
4	rs78585424	C	T	0.0456349	1008
4	rs10520313	G	A	0.104167	1008
4	rs2877903	T	C	0.895833	1008
4	rs17062106	C	T	0.104167	1008
4	rs2132338	T	G	0.894841	1008
4	rs2132339	G	A	0.893849	1008
4	rs2132340	A	C	0.893849	1008
4	rs28446624	A	G	0.106151	1008
4	rs6838421	A	G	0.893849	1008
4	rs76049057	G	T	0.122024	1008
4	rs7679990	G	A	0.12996	1008
4	rs191911782	T	G	0.0257937	1008
4	rs115556281	A	G	0.105159	1008
4	rs6846507	C	A	0.87004	1008
4	rs13137352	G	A	0.860119	1008
4	rs11133116	C	T	0.578373	1008
4	rs12504803	C	G	0.110119	1008
4	rs17062130	C	T	0.386905	1008
4	rs74692344	C	A	0.0734127	1008
4	rs28621852	A	C	0.40873	1008
4	rs11736069	A	T	0.0178571	1008
4	rs9991484	T	C	0.361111	1008
4	rs76944430	A	G	0.00595238	1008
4	rs78645073	C	T	0.00595238	1008
4	rs28676930	G	A	0.355159	1008
4	rs28689796	T	C	0.355159	1008
4	rs12509237	T	C	0.12996	1008
4	rs80182558	T	G	0.128968	1008
4	rs17062133	A	G	0.360119	1008
4	rs77157714	A	G	0.128968	1008
4	rs6839049	T	G	0.360119	1008
4	rs56077858	G	T	0.364087	1008
4	rs77636719	A	G	0.0347222	1008
4	rs143553252	T	C	0.0367063	1008
4	rs10033784	C	T	0.364087	1008
4	rs10000906	A	G	0.362103	1008
4	rs9312587	C	G	0.362103	1008
4	rs9312588	T	G	0.366071	1008
4	rs9312589	T	C	0.366071	1008
4	rs10520312	C	T	0.365079	1008
4	rs7673922	A	G	0.365079	1008
4	rs10000752	G	C	0.361111	1008
4	rs7696221	G	C	0.361111	1008
4	rs7656383	C	T	0.365079	1008
4	rs17062161	C	T	0.365079	1008
4	rs6814514	C	G	0.365079	1008
4	rs7663980	C	G	0.366071	1008
4	rs13147240	G	T	0.267857	1008
4	rs10002577	A	G	0.332341	1008
4	rs78524200	T	C	0.0575397	1008
4	rs35419248	G	A	0.272817	1008
4	rs28713624	G	A	0.368056	1008
4	rs62336149	A	T	0.0843254	1008
4	rs7687230	C	T	0.272817	1008
4	rs17062171	C	T	0.0109127	1008
4	rs147656964	A	G	0.0198413	1008
4	rs11940577	T	C	0.281746	1008
4	rs17062177	A	G	0.369048	1008
4	rs28628638	G	A	0.37004	1008
4	rs6825038	C	A	0.369048	1008
4	rs11938823	C	G	0.270833	1008
4	rs150457867	G	T	0.0615079	1008
4	rs145176311	A	G	0.0396825	1008
4	rs10033403	A	G	0.37004	1008
4	rs1845725	C	T	0.37004	1008
4	rs17062188	T	C	0.366071	1008
4	rs4690639	C	A	0.37004	1008
4	rs4690416	C	T	0.37004	1008
4	rs1845726	T	C	0.37004	1008
4	rs11133117	G	T	0.37004	1008
4	rs17062199	A	G	0.0218254	1008
4	rs2877907	T	C	0.0367063	1008
4	rs4306906	G	A	0.694444	1008
4	rs1495707	C	T	0.710317	1008
4	rs1495708	T	C	0.715278	1008
4	rs78319998	A	T	0.0406746	1008
4	rs57756385	G	A	0.71131	1008
4	rs145432732	C	T	0.0426587	1008
4	rs11133118	G	A	0.71131	1008
4	rs2220917	C	T	0.443452	1008
4	rs2201547	A	G	0.714286	1008
4	rs77206020	T	A	0.0416667	1008
4	rs142787819	T	C	0.243056	1008
4	rs141934198	A	G	0.0416667	1008
4	rs1826763	C	T	0.714286	1008
4	rs1845728	C	T	0.765873	1008
4	rs1845729	A	G	0.113095	1008
4	rs72704505	T	C	0.0456349	1008
4	rs72704506	T	C	0.0456349	1008
4	rs72704507	G	A	0.0446429	1008
4	rs17662170	T	C	0.0446429	1008
4	rs13150695	A	T	0.764881	1008
4	rs76132364	C	T	0.0644841	1008
4	rs79093272	A	G	0.285714	1008
4	rs57871202	G	A	0.293651	1008
4	rs150921205	C	G	0.0337302	1008
4	rs75504715	T	C	0.0644841	1008
4	rs7687455	G	A	0.770833	1008
4	rs10017793	T	G	0.771825	1008
4	rs1874355	C	T	0.291667	1008
4	rs146475999	A	C	0.0416667	1008
4	rs10007330	A	G	0.87996	1008
4	rs11133119	C	T	0.579365	1008
4	rs1495712	C	T	0.580357	1008
4	rs1495713	A	G	0.274802	1008
4	rs56144223	A	G	0.607143	1008
4	rs1908574	G	T	0.263889	1008
4	rs147092806	A	T	0.0267857	1008
4	rs7441173	G	A	0.263889	1008
4	rs59118777	A	G	0.264881	1008
4	rs13103874	A	C	0.265873	1008
4	rs10014438	A	G	0.734127	1008
4	rs10019280	T	A	0.676587	1008
4	rs2088193	T	C	0.166667	1008
4	rs2101851	T	G	0.676587	1008
4	rs7436322	C	T	0.674603	1008
4	rs35528540	C	T	0.228175	1008
4	rs13148483	G	A	0.323413	1008
4	rs10012096	C	T	0.323413	1008
4	rs10033742	G	A	0.446429	1008
4	rs10023838	A	T	0.445437	1008
4	rs10026458	A	G	0.447421	1008
4	rs75804107	C	T	0.217262	1008
4	rs13146622	T	C	0.568452	1008
4	rs903650	G	A	0.724206	1008
4	rs57099041	C	T	0.274802	1008
4	rs17062227	G	A	0.274802	1008
4	rs4690644	C	T	0.724206	1008
4	rs11936733	C	A	0.15377	1008
4	rs61049231	A	C	0.274802	1008
4	rs74708489	G	A	0.275794	1008
4	rs79314754	G	A	0.274802	1008
4	rs984479	G	T	0.708333	1008
4	rs4690417	C	T	0.710317	1008
4	rs17062236	T	A	0.274802	1008
4	rs13144028	T	C	0.657738	1008
4	rs17062245	C	T	0.34127	1008
4	rs17062248	A	G	0.34127	1008
4	rs17062252	C	T	0.342262	1008
4	rs57621266	G	C	0.34127	1008
4	rs61517294	T	C	0.342262	1008
4	rs2132337	A	G	0.656746	1008
4	rs73014008	C	T	0.173611	1008
4	rs76569880	C	A	0.173611	1008
4	rs73871271	A	G	0.184524	1008
4	rs74551240	T	G	0.194444	1008
4	rs7688035	A	G	0.127976	1008
4	rs111891424	C	T	0.126984	1008
4	rs1495714	C	A	0.563492	1008
4	rs76058903	T	A	0.128968	1008
4	rs7438439	T	C	0.707341	1008
4	rs9686024	A	G	0.118056	1008
4	rs11930485	A	C	0.678571	1008
4	rs6818081	C	T	0.118056	1008
4	rs10520314	A	G	0.174603	1008
4	rs72704531	A	T	0.118056	1008
4	rs4690418	T	C	0.824405	1008
4	rs13102520	C	T	0.577381	1008
4	rs17668541	T	C	0.59127	1008
4	rs4690646	C	T	0.824405	1008
4	rs2877908	G	T	0.577381	1008
4	rs12507821	G	A	0.577381	1008
4	rs2333326	G	A	0.118056	1008
4	rs115514913	G	A	0.160714	1008
4	rs6848112	T	C	0.838294	1008
4	rs17062271	C	T	0.160714	1008
4	rs17062274	T	C	0.174603	1008
4	rs17611770	A	T	0.118056	1008
4	rs72704544	A	G	0.118056	1008
4	rs72704545	A	G	0.177579	1008
4	rs74508608	G	A	0.0664683	1008
4	rs62334820	C	T	0.117063	1008
4	rs4690419	A	G	0.560516	1008
4	rs113590390	A	T	0.0436508	1008
4	rs141776094	G	A	0.171627	1008
4	rs12498242	T	G	0.139881	1008
4	rs7663888	C	A	0.140873	1008
4	rs7687921	A	T	0.139881	1008
4	rs139365196	A	G	0.0208333	1008
4	rs80258802	T	A	0.139881	1008
4	rs4690421	T	C	0.733135	1008
4	rs2333321	A	G	0.874008	1008
4	rs1106568	G	A	0.733135	1008
4	rs2333323	C	A	0.560516	1008
4	rs10222704	G	A	0.142857	1008
4	rs75838432	G	A	0.0972222	1008
4	rs11947548	T	C	0.172619	1008
4	rs143839357	C	T	0.124008	1008
4	rs10866381	G	T	0.0436508	1008
4	rs116044130	G	A	0.156746	1008
4	rs12500012	T	C	0.573413	1008
4	rs62334821	G	A	0.125	1008
4	rs11133120	A	T	0.573413	1008
4	rs28402107	G	A	0.145833	1008
4	rs6846161	A	G	0.729167	1008
4	rs148169554	T	A	0.0922619	1008
4	rs2333324	A	G	0.570437	1008
4	rs2333325	G	A	0.556548	1008
4	rs117865489	C	T	0.0208333	1008
4	rs34044173	T	C	0.156746	1008
4	rs41533650	G	A	0.125992	1008
4	rs76551448	C	T	0.0694444	1008
4	rs78691941	G	A	0.0863095	1008
4	rs78562277	T	C	0.157738	1008
4	rs62340585	G	A	0.125992	1008
4	rs78906941	C	T	0.156746	1008
4	rs78680110	A	G	0.0138889	1008
4	rs4690647	G	A	0.556548	1008
4	rs34080115	C	T	0.570437	1008
4	rs35639760	T	C	0.569444	1008
4	rs57484452	A	G	0.15377	1008
4	rs6844913	C	T	0.573413	1008
4	rs6845325	C	G	0.556548	1008
4	rs7688623	C	T	0.558532	1008
4	rs62340589	G	C	0.128968	1008
4	rs28469725	T	C	0.145833	1008
4	rs73014094	C	T	0.145833	1008
4	rs7689812	T	G	0.311508	1008
4	rs10520319	C	T	0.152778	1008
4	rs143704054	T	C	0.0178571	1008
4	rs10520320	C	T	0.151786	1008
4	rs75419371	G	T	0.151786	1008
4	rs7658712	C	T	0.15377	1008
4	rs17668900	C	A	0.151786	1008
4	rs79711101	G	C	0.165675	1008
4	rs6553898	C	T	0.141865	1008
4	rs7656002	A	G	0.167659	1008
4	rs56078640	T	G	0.228175	1008
4	rs1385613	T	G	0.227183	1008
4	rs143591416	A	C	0.0138889	1008
4	rs12508168	G	A	0.145833	1008
4	rs7668242	A	T	0.145833	1008
4	rs17062308	G	T	0.209325	1008
4	rs55671349	G	A	0.212302	1008
4	rs17062314	T	C	0.219246	1008
4	rs7661904	G	A	0.0813492	1008
4	rs62340590	C	G	0.0793651	1008
4	rs77688426	G	C	0.233135	1008
4	rs75910987	C	T	0.232143	1008
4	rs117039245	A	C	0.0228175	1008
4	rs7667331	A	G	0.0793651	1008
4	rs17062332	G	T	0.218254	1008
4	rs7688681	G	T	0.0793651	1008
4	rs78729802	G	A	0.217262	1008
4	rs17062345	A	G	0.232143	1008
4	rs146478299	T	C	0.0178571	1008
4	rs58869179	A	G	0.233135	1008
4	rs117982013	C	T	0.0327381	1008
4	rs11942788	C	G	0.217262	1008
4	rs36087033	G	C	0.0813492	1008
4	rs7679710	A	G	0.233135	1008
4	rs12640996	A	T	0.62004	1008
4	rs35682662	A	G	0.228175	1008
4	rs1905832	C	T	0.532738	1008
4	rs11929741	C	T	0.229167	1008
4	rs17062351	A	G	0.229167	1008
4	rs7677229	A	C	0.229167	1008
4	rs73873543	C	T	0.229167	1008
4	rs71613770	G	C	0.229167	1008
4	rs62340604	A	G	0.077381	1008
4	rs34103959	A	G	0.229167	1008
4	rs13151378	C	T	0.229167	1008
4	rs62340606	T	C	0.077381	1008
4	rs13105861	G	C	0.229167	1008
4	rs62340607	G	T	0.077381	1008
4	rs184879925	G	T	0.0168651	1008
4	rs78094225	G	C	0.0615079	1008
4	rs7681853	T	C	0.077381	1008
4	rs11939409	A	C	0.230159	1008
4	rs62340608	A	T	0.077381	1008
4	rs11935765	C	T	0.295635	1008
4	rs62340609	C	T	0.077381	1008
4	rs7675676	G	A	0.295635	1008
4	rs55944017	C	T	0.0763889	1008
4	rs7677621	C	T	0.295635	1008
4	rs35392007	C	T	0.219246	1008
4	rs34508445	A	G	0.219246	1008
4	rs59118816	C	T	0.219246	1008
4	rs1351983	T	A	0.84127	1008
4	rs6553899	A	G	0.698413	1008
4	rs6813460	C	G	0.768849	1008
4	rs182983923	C	G	0.0585317	1008
4	rs4690651	T	C	0.760913	1008
4	rs1471797	C	T	0.649802	1008
4	rs62340611	A	G	0.111111	1008
4	rs6811277	A	T	0.649802	1008
4	rs1471798	A	G	0.760913	1008
4	rs13138530	A	G	0.112103	1008
4	rs62340612	A	G	0.472222	1008
4	rs34540823	C	T	0.112103	1008
4	rs7690984	T	C	0.760913	1008
4	rs7691154	T	C	0.475198	1008
4	rs118043955	G	A	0.0376984	1008
4	rs11942419	A	T	0.190476	1008
4	rs901114	G	A	0.112103	1008
4	rs1078838	T	A	0.64881	1008
4	rs1078837	T	C	0.112103	1008
4	rs2333336	A	G	0.569444	1008
4	rs34399390	G	A	0.112103	1008
4	rs4690652	C	T	0.210317	1008
4	rs2333337	G	C	0.565476	1008
4	rs34360780	C	T	0.112103	1008
4	rs4690653	T	C	0.453373	1008
4	rs62340614	A	G	0.454365	1008
4	rs4690422	T	C	0.454365	1008
4	rs62340615	T	C	0.112103	1008
4	rs2877910	T	C	0.565476	1008
4	rs34796721	G	C	0.194444	1008
4	rs13111443	T	C	0.112103	1008
4	rs13129726	G	C	0.112103	1008
4	rs4536875	G	A	0.453373	1008
4	rs997780	C	A	0.566468	1008
4	rs997779	A	C	0.113095	1008
4	rs998297	G	T	0.113095	1008
4	rs62340616	C	T	0.113095	1008
4	rs13133515	T	G	0.194444	1008
4	rs62340618	T	A	0.113095	1008
4	rs13127146	G	T	0.113095	1008
4	rs13127158	G	A	0.566468	1008
4	rs62340619	G	A	0.453373	1008
4	rs13127568	G	A	0.113095	1008
4	rs80323848	A	G	0.0694444	1008
4	rs34297486	G	A	0.566468	1008
4	rs62340636	G	T	0.453373	1008
4	rs34987806	A	G	0.113095	1008
4	rs1564880	T	C	0.566468	1008
4	rs62340637	A	T	0.113095	1008
4	rs1021226	C	A	0.453373	1008
4	rs56288639	A	G	0.113095	1008
4	rs11937076	G	C	0.181548	1008
4	rs12650745	C	A	0.704365	1008
4	rs187227093	G	T	0.0138889	1008
4	rs35592090	C	T	0.112103	1008
4	rs57373965	C	A	0.248016	1008
4	rs6553901	A	G	0.887897	1008
4	rs2333388	C	T	0.887897	1008
4	rs12504904	T	G	0.247024	1008
4	rs11728627	A	C	0.887897	1008
4	rs11133122	G	A	0.887897	1008
4	rs35534245	C	T	0.167659	1008
4	rs17612423	T	C	0.112103	1008
4	rs34107438	C	T	0.112103	1008
4	rs35685114	T	A	0.167659	1008
4	rs6839645	T	C	0.519841	1008
4	rs7687100	T	A	0.477183	1008
4	rs7682277	A	C	0.478175	1008
4	rs12508038	T	C	0.522817	1008
4	rs13135804	T	C	0.522817	1008
4	rs62340641	A	G	0.110119	1008
4	rs62340642	A	T	0.513889	1008
4	rs35986071	A	G	0.522817	1008
4	rs34043107	A	G	0.522817	1008
4	rs34017733	C	T	0.522817	1008
4	rs72704584	A	C	0.244048	1008
4	rs11939200	G	A	0.522817	1008
4	rs11936134	T	C	0.522817	1008
4	rs12504354	T	C	0.522817	1008
4	rs34042730	C	T	0.522817	1008
4	rs11133123	T	C	0.477183	1008
4	rs7683378	G	T	0.539683	1008
4	rs12647494	G	A	0.244048	1008
4	rs62340643	C	A	0.46131	1008
4	rs13145254	A	T	0.522817	1008
4	rs73873572	T	C	0.166667	1008
4	rs7674814	A	C	0.539683	1008
4	rs13132934	C	T	0.539683	1008
4	rs1485520	G	A	0.183532	1008
4	rs1485521	G	A	0.539683	1008
4	rs11940058	A	C	0.539683	1008
4	rs7681163	A	G	0.460317	1008
4	rs11944305	G	A	0.539683	1008
4	rs11941107	T	A	0.539683	1008
4	rs6844800	T	C	0.46131	1008
4	rs7375729	G	C	0.460317	1008
4	rs2333389	T	C	0.428571	1008
4	rs2333390	G	T	0.539683	1008
4	rs13116415	A	G	0.539683	1008
4	rs11941457	A	G	0.539683	1008
4	rs13146979	G	A	0.539683	1008
4	rs13147204	G	A	0.539683	1008
4	rs13124184	A	G	0.539683	1008
4	rs7699924	T	G	0.600198	1008
4	rs117370197	T	C	0.0138889	1008
4	rs13101955	G	C	0.244048	1008
4	rs61083878	A	G	0.354167	1008
4	rs116882739	A	G	0.0456349	1008
4	rs58025493	C	T	0.204365	1008
4	rs7665552	T	C	0.600198	1008
4	rs72704593	A	G	0.207341	1008
4	rs7666144	T	A	0.600198	1008
4	rs13111629	C	A	0.149802	1008
4	rs12499459	G	A	0.399802	1008
4	rs6823563	T	C	0.357143	1008
4	rs11723689	G	A	0.399802	1008
4	rs35848158	A	T	0.14881	1008
4	rs6829012	T	C	0.357143	1008
4	rs36072530	A	T	0.243056	1008
4	rs150863552	T	G	0.0257937	1008
4	rs55989399	G	A	0.228175	1008
4	rs6818784	C	T	0.771825	1008
4	rs59460687	A	T	0.209325	1008
4	rs72704597	A	G	0.243056	1008
4	rs72704599	A	C	0.243056	1008
4	rs61445557	G	T	0.243056	1008
4	rs4642182	C	G	0.756944	1008
4	rs6831470	G	A	0.756944	1008
4	rs67328540	T	C	0.243056	1008
4	rs1601426	G	A	0.756944	1008
4	rs7680552	G	T	0.243056	1008
4	rs7669617	T	A	0.243056	1008
4	rs6827778	T	A	0.218254	1008
4	rs6822877	A	C	0.756944	1008
4	rs6828241	T	A	0.756944	1008
4	rs66940032	A	G	0.243056	1008
4	rs58188894	T	G	0.243056	1008
4	rs55739333	T	C	0.243056	1008
4	rs11721843	T	C	0.756944	1008
4	rs72706304	A	G	0.218254	1008
4	rs4690655	G	T	0.756944	1008
4	rs35657065	T	A	0.242063	1008
4	rs6811359	C	T	0.756944	1008
4	rs6836366	A	G	0.756944	1008
4	rs6858730	G	A	0.391865	1008
4	rs72706308	T	C	0.219246	1008
4	rs4690423	A	T	0.611111	1008
4	rs12504346	G	A	0.376984	1008
4	rs12500840	A	G	0.611111	1008
4	rs12642629	T	C	0.39881	1008
4	rs11737803	C	T	0.386905	1008
4	rs17062431	C	T	0.572421	1008
4	rs17669562	A	G	0.146825	1008
4	rs71613772	A	G	0.27877	1008
4	rs77673889	G	A	0.0763889	1008
4	rs6553903	A	G	0.575397	1008
4	rs2011563	G	A	0.387897	1008
4	rs973732	G	T	0.573413	1008
4	rs2877923	A	G	0.574405	1008
4	rs2062389	G	A	0.575397	1008
4	rs6553904	G	C	0.84623	1008
4	rs6553905	G	A	0.570437	1008
4	rs77552758	C	T	0.108135	1008
4	rs7679746	C	G	0.180556	1008
4	rs72706312	A	G	0.201389	1008
4	rs79556023	G	A	0.118056	1008
4	rs72706314	G	A	0.190476	1008
4	rs2062390	T	C	0.541667	1008
4	rs68134022	T	C	0.733135	1008
4	rs11937635	T	G	0.00198413	1008
4	rs17062444	C	T	0.731151	1008
4	rs72706316	G	A	0.320437	1008
4	rs17062445	T	C	0.730159	1008
4	rs72706317	C	T	0.319444	1008
4	rs17624008	G	C	0.130952	1008
4	rs13146736	T	C	0.730159	1008
4	rs13146515	A	C	0.730159	1008
4	rs12331438	A	T	0.730159	1008
4	rs7690713	G	A	0.410714	1008
4	rs7692309	C	A	0.599206	1008
4	rs184725624	C	G	0.0138889	1008
4	rs13102170	T	C	0.599206	1008
4	rs923110	C	T	0.730159	1008
4	rs923111	T	G	0.27877	1008
4	rs923112	C	T	0.730159	1008
4	rs72706320	G	C	0.299603	1008
4	rs923113	G	C	0.731151	1008
4	rs147890554	C	T	0.0277778	1008
4	rs28635089	G	A	0.130952	1008
4	rs6857880	C	T	0.731151	1008
4	rs6553906	T	C	0.730159	1008
4	rs6840499	A	G	0.599206	1008
4	rs13328039	G	A	0.130952	1008
4	rs7657735	G	A	0.130952	1008
4	rs17062462	A	G	0.600198	1008
4	rs17062464	T	C	0.600198	1008
4	rs923114	A	T	0.599206	1008
4	rs62342083	T	C	0.130952	1008
4	rs901116	A	G	0.730159	1008
4	rs2333391	A	G	0.599206	1008
4	rs11932795	C	T	0.130952	1008
4	rs2333392	G	A	0.599206	1008
4	rs2333393	G	A	0.599206	1008
4	rs11133127	C	T	0.599206	1008
4	rs189068797	T	C	0.0386905	1008
4	rs17062487	G	C	0.599206	1008
4	rs6842678	T	C	0.130952	1008
4	rs191496349	C	T	0.0386905	1008
4	rs112770068	G	A	0.160714	1008
4	rs13139857	C	A	0.72619	1008
4	rs62339376	C	G	0.249008	1008
4	rs62339377	G	T	0.249008	1008
4	rs12647305	A	G	0.249008	1008
4	rs12647332	A	C	0.249008	1008
4	rs12647335	A	G	0.12996	1008
4	rs4572827	T	C	0.159722	1008
4	rs12648126	T	C	0.25	1008
4	rs6810644	A	T	0.478175	1008
4	rs1825233	G	A	0.31746	1008
4	rs6822582	T	G	0.608135	1008
4	rs2333401	A	T	0.318452	1008
4	rs12511326	A	C	0.119048	1008
4	rs62339379	A	G	0.128968	1008
4	rs76555598	A	G	0.0922619	1008
4	rs6553908	T	A	0.15873	1008
4	rs6553909	G	T	0.599206	1008
4	rs6814389	T	C	0.60119	1008
4	rs6831148	G	A	0.600198	1008
4	rs34346672	C	T	0.600198	1008
4	rs35146785	C	G	0.600198	1008
4	rs62339380	T	A	0.600198	1008
4	rs34435561	G	A	0.60119	1008
4	rs36008793	G	T	0.599206	1008
4	rs34576037	A	G	0.440476	1008
4	rs6847592	C	T	0.159722	1008
4	rs6829868	A	C	0.600198	1008
4	rs6830231	A	G	0.600198	1008
4	rs7683630	T	C	0.600198	1008
4	rs7683835	T	C	0.600198	1008
4	rs34172781	A	T	0.600198	1008
4	rs1385614	T	C	0.600198	1008
4	rs1385615	C	T	0.600198	1008
4	rs6811204	G	A	0.600198	1008
4	rs35400555	T	A	0.600198	1008
4	rs34949811	A	G	0.159722	1008
4	rs35166873	T	G	0.600198	1008
4	rs6818449	C	T	0.600198	1008
4	rs6818456	C	T	0.600198	1008
4	rs6848995	T	G	0.600198	1008
4	rs6849806	T	C	0.600198	1008
4	rs35743739	C	G	0.599206	1008
4	rs34053709	A	T	0.599206	1008
4	rs35699023	A	G	0.602183	1008
4	rs13101379	C	T	0.600198	1008
4	rs13128294	A	G	0.599206	1008
4	rs62339390	C	T	0.440476	1008
4	rs62339391	C	G	0.602183	1008
4	rs7657665	T	C	0.602183	1008
4	rs6553910	A	C	0.60119	1008
4	rs6553912	G	A	0.60119	1008
4	rs11735075	A	T	0.599206	1008
4	rs11133128	G	A	0.600198	1008
4	rs11133129	G	A	0.600198	1008
4	rs11133130	T	C	0.599206	1008
4	rs11133131	A	G	0.600198	1008
4	rs1385616	T	C	0.279762	1008
4	rs1485522	C	T	0.159722	1008
4	rs1485523	G	A	0.600198	1008
4	rs13124564	T	G	0.600198	1008
4	rs6856099	A	T	0.599206	1008
4	rs11734650	T	C	0.279762	1008
4	rs11731524	C	T	0.602183	1008
4	rs7664497	A	G	0.440476	1008
4	rs13114039	G	A	0.160714	1008
4	rs13101415	T	C	0.160714	1008
4	rs71613779	G	C	0.160714	1008
4	rs72706339	T	G	0.300595	1008
4	rs1385617	A	G	0.27877	1008
4	rs76182479	A	G	0.160714	1008
4	rs13148955	A	G	0.160714	1008
4	rs72706340	C	G	0.300595	1008
4	rs34130223	G	T	0.60119	1008
4	rs12641442	T	C	0.440476	1008
4	rs34264329	C	A	0.160714	1008
4	rs72706343	G	A	0.118056	1008
4	rs55729842	G	A	0.440476	1008
4	rs73018027	G	C	0.118056	1008
4	rs33952957	T	C	0.160714	1008
4	rs62339420	T	A	0.440476	1008
4	rs117800294	C	T	0.0426587	1008
4	rs1963008	T	A	0.72123	1008
4	rs17624517	G	A	0.440476	1008
4	rs76737914	G	A	0.111111	1008
4	rs17062505	T	C	0.27877	1008
4	rs35751888	C	T	0.161706	1008
4	rs62339421	T	C	0.439484	1008
4	rs62339422	A	T	0.118056	1008
4	rs7691389	A	G	0.440476	1008
4	rs7692146	A	G	0.60119	1008
4	rs7672709	G	C	0.439484	1008
4	rs7698066	A	G	0.439484	1008
4	rs7698815	A	G	0.441468	1008
4	rs7658056	A	G	0.439484	1008
4	rs12640342	G	A	0.439484	1008
4	rs7665251	A	G	0.161706	1008
4	rs6827241	T	C	0.60119	1008
4	rs6823265	A	C	0.161706	1008
4	rs7435231	G	A	0.160714	1008
4	rs7356210	G	A	0.160714	1008
4	rs78579410	C	A	0.0962302	1008
4	rs62339423	C	T	0.438492	1008
4	rs6829241	C	G	0.71627	1008
4	rs35869957	A	C	0.161706	1008
4	rs6419995	T	G	0.600198	1008
4	rs2333396	C	T	0.161706	1008
4	rs2333398	G	A	0.161706	1008
4	rs35723350	A	C	0.161706	1008
4	rs4690659	G	C	0.438492	1008
4	rs6850091	C	T	0.161706	1008
4	rs67049361	A	T	0.160714	1008
4	rs9993510	T	A	0.160714	1008
4	rs10001518	G	T	0.161706	1008
4	rs28512388	C	A	0.161706	1008
4	rs72706347	A	G	0.0218254	1008
4	rs192496052	G	A	0.0337302	1008
4	rs6841227	A	G	0.161706	1008
4	rs149735182	C	T	0.0248016	1008
4	rs62339424	G	A	0.281746	1008
4	rs72706348	A	C	0.440476	1008
4	rs7673622	T	G	0.4375	1008
4	rs28682996	T	C	0.16369	1008
4	rs10520332	C	A	0.161706	1008
4	rs10000614	G	A	0.161706	1008
4	rs28450120	T	A	0.161706	1008
4	rs79184988	A	G	0.117063	1008
4	rs57542178	G	A	0.117063	1008
4	rs9999477	T	C	0.161706	1008
4	rs28695418	C	T	0.161706	1008
4	rs10010573	G	A	0.161706	1008
4	rs147385925	C	A	0.0198413	1008
4	rs13142988	T	C	0.161706	1008
4	rs2333399	T	C	0.4375	1008
4	rs28508010	G	A	0.161706	1008
4	rs10009701	A	G	0.715278	1008
4	rs28634477	G	A	0.161706	1008
4	rs66689978	A	G	0.161706	1008
4	rs71613780	G	A	0.161706	1008
4	rs34861809	G	A	0.161706	1008
4	rs35851588	C	T	0.162698	1008
4	rs36121554	T	C	0.161706	1008
4	rs6813271	C	T	0.715278	1008
4	rs28452510	A	T	0.161706	1008
4	rs28701716	A	G	0.160714	1008
4	rs13135535	A	C	0.162698	1008
4	rs75588937	G	C	0.0277778	1008
4	rs13107453	G	A	0.161706	1008
4	rs28698547	C	T	0.161706	1008
4	rs28607147	T	C	0.161706	1008
4	rs74632843	A	T	0.0198413	1008
4	rs10520333	A	G	0.161706	1008
4	rs28678696	G	A	0.161706	1008
4	rs28409590	A	G	0.161706	1008
4	rs10520334	T	A	0.162698	1008
4	rs13116545	C	T	0.162698	1008
4	rs13148503	T	C	0.162698	1008
4	rs28559986	A	T	0.161706	1008
4	rs62339425	A	G	0.440476	1008
4	rs35278046	T	C	0.161706	1008
4	rs34311937	A	T	0.161706	1008
4	rs28570421	G	A	0.689484	1008
4	rs60492066	T	C	0.348214	1008
4	rs13122053	G	A	0.168651	1008
4	rs141869529	A	G	0.391865	1008
4	rs5016799	A	G	0.800595	1008
4	rs12501440	C	T	0.117063	1008
4	rs12505375	A	G	0.117063	1008
4	rs5016797	C	T	0.15873	1008
4	rs5016796	T	C	0.282738	1008
4	rs5016795	G	A	0.164683	1008
4	rs5016794	T	C	0.164683	1008
4	rs5016793	T	G	0.164683	1008
4	rs28608650	A	G	0.159722	1008
4	rs10017197	T	A	0.159722	1008
4	rs7699831	G	C	0.160714	1008
4	rs7655015	C	T	0.160714	1008
4	rs7655215	C	T	0.160714	1008
4	rs7684270	T	A	0.160714	1008
4	rs7654095	G	C	0.161706	1008
4	rs13328006	A	T	0.160714	1008
4	rs13328044	G	A	0.160714	1008
4	rs13327956	C	T	0.160714	1008
4	rs117041425	C	T	0.0367063	1008
4	rs35908744	C	T	0.160714	1008
4	rs28620923	G	A	0.160714	1008
4	rs13328025	T	A	0.160714	1008
4	rs13328066	G	T	0.160714	1008
4	rs55795515	G	A	0.27381	1008
4	rs34672208	T	A	0.160714	1008
4	rs35237600	A	G	0.160714	1008
4	rs7687047	C	T	0.160714	1008
4	rs7670070	T	C	0.160714	1008
4	rs9884697	C	A	0.160714	1008
4	rs9884639	A	T	0.160714	1008
4	rs9884643	A	T	0.160714	1008
4	rs35829366	G	T	0.160714	1008
4	rs10019889	T	A	0.160714	1008
4	rs17062511	A	C	0.160714	1008
4	rs35022899	A	T	0.160714	1008
4	rs34808606	A	G	0.162698	1008
4	rs17062515	G	T	0.160714	1008
4	rs28737414	C	T	0.266865	1008
4	rs6848054	A	C	0.160714	1008
4	rs17062523	C	T	0.159722	1008
4	rs6812750	T	C	0.160714	1008
4	rs6812514	A	T	0.160714	1008
4	rs34608471	A	G	0.160714	1008
4	rs6834458	G	T	0.160714	1008
4	rs115413351	T	G	0.00892857	1008
4	rs7678897	C	T	0.161706	1008
4	rs12506509	C	T	0.105159	1008
4	rs7661836	T	C	0.160714	1008
4	rs28552481	A	G	0.160714	1008
4	rs184289439	C	T	0.0188492	1008
4	rs28535179	T	C	0.160714	1008
4	rs13146003	T	C	0.160714	1008
4	rs62339427	A	G	0.272817	1008
4	rs9995480	G	A	0.160714	1008
4	rs74420195	G	T	0.0188492	1008
4	rs6849006	G	A	0.160714	1008
4	rs2128425	A	G	0.724206	1008
4	rs6850923	C	T	0.160714	1008
4	rs6849468	G	A	0.161706	1008
4	rs55739709	C	T	0.457341	1008
4	rs35810775	A	G	0.160714	1008
4	rs17062533	C	A	0.16369	1008
4	rs17062534	G	A	0.16369	1008
4	rs35155674	T	C	0.16369	1008
4	rs35826550	A	C	0.16369	1008
4	rs6837815	A	G	0.16369	1008
4	rs7663477	C	T	0.162698	1008
4	rs118021908	A	G	0.0138889	1008
4	rs1471645	T	A	0.732143	1008
4	rs13110700	G	C	0.732143	1008
4	rs74483578	G	A	0.0198413	1008
4	rs76958458	A	G	0.154762	1008
4	rs76406002	A	G	0.0367063	1008
4	rs10022614	G	C	0.166667	1008
4	rs28458464	A	G	0.732143	1008
4	rs57240276	A	G	0.162698	1008
4	rs4690662	C	A	0.405754	1008
4	rs35573037	C	G	0.166667	1008
4	rs34939592	T	G	0.166667	1008
4	rs10004458	T	C	0.733135	1008
4	rs34826295	G	A	0.166667	1008
4	rs9990546	C	T	0.162698	1008
4	rs34429304	G	T	0.166667	1008
4	rs9990644	C	T	0.161706	1008
4	rs2128422	C	T	0.734127	1008
4	rs35364107	G	A	0.263889	1008
4	rs12499392	C	T	0.734127	1008
4	rs28692525	G	A	0.161706	1008
4	rs10021875	G	T	0.161706	1008
4	rs10520338	A	G	0.167659	1008
4	rs7693453	G	C	0.167659	1008
4	rs2877924	A	G	0.748016	1008
4	rs12646277	A	G	0.134921	1008
4	rs2128426	G	A	0.605159	1008
4	rs2170576	T	C	0.391865	1008
4	rs7696837	T	C	0.391865	1008
4	rs12505769	C	T	0.387897	1008
4	rs10461317	T	G	0.0367063	1008
4	rs4299535	T	A	0.387897	1008
4	rs4269125	G	A	0.387897	1008
4	rs7697207	A	G	0.386905	1008
4	rs117102847	C	T	0.0337302	1008
4	rs1976031	G	A	0.409722	1008
4	rs1564616	G	T	0.386905	1008
4	rs62339430	C	A	0.613095	1008
4	rs13141156	A	C	0.387897	1008
4	rs117873729	C	T	0.0456349	1008
4	rs11133132	A	G	0.611111	1008
4	rs4475089	G	A	0.388889	1008
4	rs11133133	T	C	0.611111	1008
4	rs4690663	A	G	0.386905	1008
4	rs11133134	C	T	0.200397	1008
4	rs4538426	T	G	0.386905	1008
4	rs4444774	C	T	0.255952	1008
4	rs4690665	A	G	0.257937	1008
4	rs11944385	T	C	0.256944	1008
4	rs72706357	T	C	0.613095	1008
4	rs17671702	C	T	0.127976	1008
4	rs17625943	G	A	0.256944	1008
4	rs11736872	G	A	0.12996	1008
4	rs7699964	T	G	0.256944	1008
4	rs4536876	T	C	0.740079	1008
4	rs2062138	A	C	0.257937	1008
4	rs2062137	C	A	0.128968	1008
4	rs12639650	A	G	0.740079	1008
4	rs11133135	G	A	0.742063	1008
4	rs10004325	G	C	0.257937	1008
4	rs62339458	C	T	0.0406746	1008
4	rs2333402	T	G	0.133929	1008
4	rs11934580	T	C	0.257937	1008
4	rs75604999	A	C	0.233135	1008
4	rs4342148	T	C	0.130952	1008
4	rs10000168	G	A	0.257937	1008
4	rs75251773	G	C	0.0277778	1008
4	rs28616666	T	A	0.258929	1008
4	rs62341360	G	T	0.258929	1008
4	rs7654422	G	A	0.132937	1008
4	rs28567067	A	T	0.258929	1008
4	rs28753908	A	C	0.272817	1008
4	rs13138827	C	A	0.131944	1008
4	rs6857056	A	C	0.859127	1008
4	rs12502935	T	C	0.605159	1008
4	rs6832177	C	T	0.25496	1008
4	rs2291244	A	G	0.380952	1008
4	rs6820936	T	C	0.859127	1008
4	rs6821182	T	G	0.859127	1008
4	rs78838548	G	A	0.37996	1008
4	rs994252	C	G	0.785714	1008
4	rs4565028	T	C	0.445437	1008
4	rs2170577	G	T	0.446429	1008
4	rs11733017	G	C	0.462302	1008
4	rs1905184	G	A	0.457341	1008
4	rs9312592	G	A	0.842262	1008
4	rs17062599	A	G	0.237103	1008
4	rs13150443	G	A	0.455357	1008
4	rs28457856	G	A	0.237103	1008
4	rs10014804	G	A	0.454365	1008
4	rs10004500	A	C	0.456349	1008
4	rs13139487	T	A	0.456349	1008
4	rs10004686	A	G	0.237103	1008
4	rs7686009	C	A	0.237103	1008
4	rs6553925	A	G	0.456349	1008
4	rs728846	T	C	0.236111	1008
4	rs11938144	A	C	0.219246	1008
4	rs2333403	A	C	0.458333	1008
4	rs11734877	G	A	0.237103	1008
4	rs11731185	A	C	0.237103	1008
4	rs4626145	A	G	0.489087	1008
4	rs4287956	T	A	0.843254	1008
4	rs55885119	C	T	0.237103	1008
4	rs144000122	C	T	0.0168651	1008
4	rs2333404	C	T	0.729167	1008
4	rs2333405	G	A	0.489087	1008
4	rs146412723	G	T	0.0257937	1008
4	rs2333406	G	A	0.489087	1008
4	rs62341361	T	C	0.237103	1008
4	rs34295004	T	C	0.489087	1008
4	rs35070258	C	T	0.490079	1008
4	rs11133136	G	A	0.72619	1008
4	rs150218757	C	T	0.015873	1008
4	rs12507780	C	T	0.489087	1008
4	rs1158472	A	G	0.236111	1008
4	rs17672480	A	G	0.233135	1008
4	rs11734602	G	C	0.728175	1008
4	rs12508061	A	G	0.494048	1008
4	rs73007116	T	G	0.240079	1008
4	rs17062621	A	G	0.297619	1008
4	rs73007118	T	G	0.118056	1008
4	rs11490098	A	C	0.354167	1008
4	rs72706375	C	A	0.0952381	1008
4	rs10026173	A	T	0.0357143	1008
4	rs6553931	A	G	0.353175	1008
4	rs6840992	G	A	0.353175	1008
4	rs6841168	G	A	0.256944	1008
4	rs6847654	C	T	0.231151	1008
4	rs28548193	G	A	0.257937	1008
4	rs17062623	C	G	0.0347222	1008
4	rs12513304	A	G	0.094246	1008
4	rs10003543	G	A	0.828373	1008
4	rs150300068	G	A	0.0297619	1008
4	rs922849	G	A	0.827381	1008
4	rs56261572	A	G	0.357143	1008
4	rs17062628	G	A	0.108135	1008
4	rs4234876	G	C	0.33631	1008
4	rs4361333	G	T	0.33631	1008
4	rs4444775	C	T	0.33631	1008
4	rs13148085	C	T	0.256944	1008
4	rs6825568	G	A	0.568452	1008
4	rs6827525	C	T	0.56746	1008
4	rs6553933	C	A	0.259921	1008
4	rs6553934	C	T	0.263889	1008
4	rs72706381	A	G	0.119048	1008
4	rs72706382	T	C	0.094246	1008
4	rs6810493	G	T	0.258929	1008
4	rs6842033	T	C	0.827381	1008
4	rs6810731	G	A	0.259921	1008
4	rs6812402	C	A	0.259921	1008
4	rs6810950	G	T	0.258929	1008
4	rs7659574	G	A	0.259921	1008
4	rs17626926	A	G	0.0257937	1008
4	rs7690762	T	C	0.259921	1008
4	rs55654083	C	T	0.258929	1008
4	rs10032098	C	A	0.827381	1008
4	rs13120838	A	C	0.259921	1008
4	rs28415362	T	G	0.258929	1008
4	rs72706385	T	A	0.093254	1008
4	rs13147229	C	T	0.259921	1008
4	rs6830358	G	T	0.259921	1008
4	rs6830359	G	C	0.259921	1008
4	rs148746870	T	C	0.077381	1008
4	rs6814238	T	C	0.861111	1008
4	rs6832441	C	T	0.292659	1008
4	rs34278708	T	C	0.827381	1008
4	rs35693487	G	C	0.827381	1008
4	rs6814870	T	C	0.823413	1008
4	rs6858298	A	G	0.261905	1008
4	rs6858332	A	G	0.261905	1008
4	rs35331298	A	C	0.563492	1008
4	rs6820418	T	A	0.258929	1008
4	rs1564617	T	C	0.561508	1008
4	rs1564618	A	G	0.821429	1008
4	rs6839076	C	T	0.258929	1008
4	rs1564619	A	G	0.820437	1008
4	rs10018552	G	A	0.561508	1008
4	rs6827144	T	C	0.259921	1008
4	rs6844115	G	A	0.258929	1008
4	rs17062639	T	C	0.446429	1008
4	rs6827550	T	C	0.258929	1008
4	rs10013975	T	C	0.259921	1008
4	rs10014339	T	C	0.259921	1008
4	rs10014350	T	C	0.260913	1008
4	rs4690669	A	C	0.821429	1008
4	rs6853952	C	T	0.259921	1008
4	rs4690670	T	C	0.821429	1008
4	rs13130595	C	T	0.258929	1008
4	rs13130810	C	T	0.259921	1008
4	rs13131036	C	T	0.821429	1008
4	rs58972724	T	A	0.446429	1008
4	rs6828924	G	A	0.821429	1008
4	rs17673171	C	T	0.115079	1008
4	rs6835436	G	A	0.821429	1008
4	rs73871941	C	T	0.0257937	1008
4	rs1351632	C	T	0.229167	1008
4	rs2046262	A	G	0.704365	1008
4	rs35106659	G	A	0.0257937	1008
4	rs2046263	C	A	0.703373	1008
4	rs72706393	C	A	0.258929	1008
4	rs6553938	T	G	0.703373	1008
4	rs113816116	A	G	0.0912698	1008
4	rs6857521	C	T	0.704365	1008
4	rs72706394	G	A	0.117063	1008
4	rs12643638	C	A	0.821429	1008
4	rs1825232	T	C	0.258929	1008
4	rs2128427	A	T	0.112103	1008
4	rs13117768	T	C	0.118056	1008
4	rs4478128	G	A	0.821429	1008
4	rs72706396	G	A	0.111111	1008
4	rs922848	G	A	0.331349	1008
4	rs4566604	C	A	0.703373	1008
4	rs4637338	C	T	0.704365	1008
4	rs1384437	T	G	0.259921	1008
4	rs5008532	G	A	0.821429	1008
4	rs72706397	C	T	0.0912698	1008
4	rs1384438	G	T	0.259921	1008
4	rs79178302	A	T	0.0257937	1008
4	rs75238635	G	A	0.0257937	1008
4	rs77320409	C	A	0.0257937	1008
4	rs7684092	G	A	0.0922619	1008
4	rs7685533	C	A	0.0922619	1008
4	rs72706398	A	T	0.0912698	1008
4	rs72706399	A	C	0.0912698	1008
4	rs72706400	T	C	0.110119	1008
4	rs76064547	C	T	0.331349	1008
4	rs7688636	A	G	0.0922619	1008
4	rs7665044	C	G	0.0922619	1008
4	rs56391762	G	A	0.331349	1008
4	rs9991242	G	A	0.794643	1008
4	rs6553939	T	C	0.819444	1008
4	rs9312595	G	A	0.72123	1008
4	rs73871943	T	C	0.0257937	1008
4	rs9790811	A	T	0.631944	1008
4	rs9790840	T	C	0.631944	1008
4	rs7689726	G	T	0.0902778	1008
4	rs13151800	T	C	0.261905	1008
4	rs72706402	G	A	0.0892857	1008
4	rs2128424	A	G	0.262897	1008
4	rs4589981	A	G	0.749008	1008
4	rs4690671	T	G	0.749008	1008
4	rs17679194	T	C	0.0892857	1008
4	rs4690672	T	C	0.749008	1008
4	rs72708305	A	T	0.109127	1008
4	rs7375837	C	T	0.631944	1008
4	rs2170575	G	A	0.631944	1008
4	rs4613513	G	A	0.75	1008
4	rs113411380	A	C	0.0257937	1008
4	rs17679314	C	T	0.0257937	1008
4	rs73871944	C	T	0.0257937	1008
4	rs11937826	G	A	0.0892857	1008
4	rs12645044	G	T	0.632937	1008
4	rs1038324	G	A	0.0257937	1008
4	rs2624881	T	C	0.0257937	1008
4	rs73871948	T	G	0.0267857	1008
4	rs77190405	A	C	0.0267857	1008
4	rs34763186	C	T	0.355159	1008
4	rs80096488	C	A	0.248016	1008
4	rs2603094	T	C	0.477183	1008
4	rs4425319	A	C	0.136905	1008
4	rs72708308	G	A	0.0892857	1008
4	rs72708309	C	A	0.0892857	1008
4	rs74768987	G	A	0.0892857	1008
4	rs12639626	C	T	0.269841	1008
4	rs2200121	C	T	0.340278	1008
4	rs75016934	T	C	0.249008	1008
4	rs13109284	C	T	0.270833	1008
4	rs72708310	A	G	0.136905	1008
4	rs7687576	C	T	0.269841	1008
4	rs2603095	G	T	0.477183	1008
4	rs2603096	T	C	0.477183	1008
4	rs77193337	T	C	0.249008	1008
4	rs17062680	C	A	0.251984	1008
4	rs72708312	T	C	0.136905	1008
4	rs72708314	T	A	0.271825	1008
4	rs74540704	C	T	0.0119048	1008
4	rs10520339	C	T	0.0892857	1008
4	rs10520340	A	G	0.0892857	1008
4	rs11940931	G	A	0.478175	1008
4	rs4690676	G	C	0.131944	1008
4	rs111425611	T	G	0.0892857	1008
4	rs10019635	T	G	0.136905	1008
4	rs10005873	C	T	0.469246	1008
4	rs78070804	T	C	0.265873	1008
4	rs78970321	T	C	0.265873	1008
4	rs1454167	T	C	0.468254	1008
4	rs1454166	C	T	0.331349	1008
4	rs78571246	A	G	0.0684524	1008
4	rs7663282	A	G	0.468254	1008
4	rs138242941	C	G	0.0138889	1008
4	rs7668503	T	A	0.468254	1008
4	rs79378539	T	A	0.264881	1008
4	rs13129242	T	G	0.281746	1008
4	rs79191756	A	C	0.264881	1008
4	rs4690427	T	C	0.468254	1008
4	rs10033669	C	T	0.0297619	1008
4	rs12645180	G	T	0.280754	1008
4	rs4690677	T	C	0.468254	1008
4	rs74839354	G	A	0.264881	1008
4	rs4690678	A	G	0.469246	1008
4	rs77436376	A	C	0.0327381	1008
4	rs2877942	T	C	0.470238	1008
4	rs1454165	C	T	0.470238	1008
4	rs12645625	A	C	0.265873	1008
4	rs4690679	G	A	0.0644841	1008
4	rs9312596	C	G	0.469246	1008
4	rs12649379	G	A	0.469246	1008
4	rs4690680	G	A	0.469246	1008
4	rs6820078	G	A	0.279762	1008
4	rs7659200	T	C	0.744048	1008
4	rs78183221	C	T	0.266865	1008
4	rs6817370	T	A	0.0674603	1008
4	rs149850269	A	G	0.0228175	1008
4	rs7683199	G	A	0.0595238	1008
4	rs72708324	T	G	0.134921	1008
4	rs77555866	C	T	0.248016	1008
4	rs148347876	G	A	0.268849	1008
4	rs13134531	T	G	0.276786	1008
4	rs4690681	T	G	0.746032	1008
4	rs4690682	G	A	0.0615079	1008
4	rs6816192	A	G	0.74504	1008
4	rs34426191	A	T	0.282738	1008
4	rs116166361	T	G	0.109127	1008
4	rs72708328	C	A	0.0605159	1008
4	rs12640283	A	G	0.282738	1008
4	rs56946408	G	A	0.0823413	1008
4	rs58303660	T	C	0.0902778	1008
4	rs77512416	C	T	0.263889	1008
4	rs75771534	G	A	0.264881	1008
4	rs13141107	A	C	0.00198413	1008
4	rs17062706	C	G	0.111111	1008
4	rs12648111	C	G	0.279762	1008
4	rs7676562	T	G	0.344246	1008
4	rs66734010	G	A	0.27381	1008
4	rs61041027	T	A	0.0763889	1008
4	rs6815832	C	T	0.21627	1008
4	rs59357667	T	G	0.428571	1008
4	rs13137457	C	A	0.00198413	1008
4	rs11133142	G	A	0.587302	1008
4	rs6822965	C	T	0.585317	1008
4	rs28507153	A	G	0.58631	1008
4	rs72708330	C	T	0.162698	1008
4	rs115498626	C	T	0.164683	1008
4	rs147159956	T	C	0.0694444	1008
4	rs11933447	C	T	0.426587	1008
4	rs11933457	C	G	0.426587	1008
4	rs60286864	G	A	0.340278	1008
4	rs112666616	C	G	0.204365	1008
4	rs13129436	C	T	0.421627	1008
4	rs116537223	C	A	0.33631	1008
4	rs113355004	T	C	0.335317	1008
4	rs11933781	A	G	0.520833	1008
4	rs36041977	G	A	0.00198413	1008
4	rs61597433	C	G	0.00198413	1008
4	rs145771418	C	G	0.00198413	1008
4	rs58294041	C	T	0.515873	1008
4	rs78079464	G	T	0.333333	1008
4	rs13105821	C	T	0.00198413	1008
4	rs11730950	G	T	0.00198413	1008
4	rs115761539	G	A	0.241071	1008
4	rs56016530	G	A	0.248016	1008
4	rs4690683	T	C	0.829365	1008
4	rs728490	G	A	0.575397	1008
4	rs728735	A	G	0.577381	1008
4	rs12649244	G	A	0.576389	1008
4	rs28604392	G	A	0.577381	1008
4	rs35850491	G	C	0.576389	1008
4	rs28638456	C	T	0.577381	1008
4	rs13115859	T	C	0.578373	1008
4	rs11731903	A	C	0.578373	1008
4	rs13148443	C	A	0.578373	1008
4	rs4690685	T	C	0.835317	1008
4	rs13148478	C	T	0.576389	1008
4	rs140155165	C	A	0.0287698	1008
4	rs112258743	T	C	0.256944	1008
4	rs28396692	T	C	0.577381	1008
4	rs35327078	C	A	0.248016	1008
4	rs35616935	A	G	0.577381	1008
4	rs6553942	A	G	0.582341	1008
4	rs2333447	C	T	0.583333	1008
4	rs2877940	C	T	0.583333	1008
4	rs2333448	A	G	0.584325	1008
4	rs2333449	C	T	0.583333	1008
4	rs12499347	G	A	0.582341	1008
4	rs2877941	G	A	0.84127	1008
4	rs12507341	C	T	0.253968	1008
4	rs6823866	T	C	0.583333	1008
4	rs4077385	A	T	0.584325	1008
4	rs12331569	A	G	0.583333	1008
4	rs12331837	G	A	0.583333	1008
4	rs12649226	G	A	0.583333	1008
4	rs11133143	A	G	0.583333	1008
4	rs11133144	A	C	0.590278	1008
4	rs6849460	T	C	0.583333	1008
4	rs6844359	A	G	0.582341	1008
4	rs12503893	C	T	0.583333	1008
4	rs28674852	C	T	0.583333	1008
4	rs7668714	C	T	0.582341	1008
4	rs7697677	T	C	0.582341	1008
4	rs74810892	G	A	0.256944	1008
4	rs7669142	C	G	0.582341	1008
4	rs7693236	A	G	0.582341	1008
4	rs12510579	T	C	0.256944	1008
4	rs12505804	C	T	0.582341	1008
4	rs9312597	T	C	0.84127	1008
4	rs9884986	G	A	0.582341	1008
4	rs9884987	G	C	0.583333	1008
4	rs6553943	T	C	0.584325	1008
4	rs1037486	A	G	0.582341	1008
4	rs1037485	G	A	0.583333	1008
4	rs1037484	C	T	0.582341	1008
4	rs76564545	C	A	0.256944	1008
4	rs1037483	T	C	0.582341	1008
4	rs1037482	T	G	0.582341	1008
4	rs7687663	C	T	0.582341	1008
4	rs7687674	C	T	0.582341	1008
4	rs7686867	G	C	0.580357	1008
4	rs7670905	T	C	0.581349	1008
4	rs7688640	C	T	0.580357	1008
4	rs13115857	G	T	0.842262	1008
4	rs58760607	T	A	0.327381	1008
4	rs723820	A	G	0.579365	1008
4	rs723819	T	C	0.579365	1008
4	rs723818	A	G	0.579365	1008
4	rs9992247	T	C	0.517857	1008
4	rs9992260	T	A	0.518849	1008
4	rs6811405	C	T	0.516865	1008
4	rs6858584	G	A	0.516865	1008
4	rs6836707	A	G	0.516865	1008
4	rs12640285	A	G	0.516865	1008
4	rs17062747	T	G	0.0426587	1008
4	rs12640961	A	T	0.516865	1008
4	rs9995744	A	G	0.503968	1008
4	rs10005984	G	A	0.785714	1008
4	rs59824776	T	C	0.259921	1008
4	rs2333451	G	A	0.213294	1008
4	rs9998337	T	C	0.542659	1008
4	rs12650039	C	T	0.0416667	1008
4	rs11724337	T	A	0.295635	1008
4	rs4305467	A	G	0.730159	1008
4	rs4535283	G	A	0.472222	1008
4	rs11735748	C	T	0.330357	1008
4	rs17062749	A	G	0.236111	1008
4	rs28637982	A	T	0.333333	1008
4	rs78016478	G	A	0.332341	1008
4	rs3822039	A	T	0.223214	1008
4	rs2305506	C	T	0.162698	1008
4	rs76956562	T	G	0.0208333	1008
4	rs13123659	T	G	0.00297619	1008
4	rs13123660	T	G	0.00297619	1008
4	rs4690686	C	T	0.322421	1008
4	rs1840270	G	C	0.545635	1008
4	rs7674490	T	G	0.730159	1008
4	rs2278904	C	G	0.320437	1008
4	rs17062757	C	G	0.031746	1008
4	rs2278903	A	G	0.324405	1008
4	rs12643094	A	G	0.324405	1008
4	rs3733371	A	G	0.324405	1008
4	rs140656410	A	G	0.0208333	1008
4	rs190101727	A	C	0.0367063	1008
4	rs71613791	T	C	0.325397	1008
4	rs10029041	G	A	0.22619	1008
4	rs57872182	G	A	0.22619	1008
4	rs13116092	A	G	0.304563	1008
4	rs7687829	A	G	0.313492	1008
4	rs7664257	C	G	0.230159	1008
4	rs13147303	G	A	0.300595	1008
4	rs10027831	T	C	0.527778	1008
4	rs550252828	A	G	0.00198413	1008
4	rs11730028	C	T	0.296627	1008
4	rs7436387	T	G	0.298611	1008
4	rs28506810	G	A	0.228175	1008
4	rs10003662	C	G	0.52877	1008
4	rs10015351	A	G	0.52877	1008
4	rs10520346	C	G	0.299603	1008
4	rs11730551	A	G	0.298611	1008
4	rs11730559	A	T	0.298611	1008
4	rs2168031	G	A	0.149802	1008
4	rs4690687	G	A	0.298611	1008
4	rs13120287	T	C	0.298611	1008
4	rs4563449	T	G	0.296627	1008
4	rs6855882	T	G	0.298611	1008
4	rs76593955	A	G	0.0109127	1008
4	rs10520348	T	A	0.526786	1008
4	rs72623907	C	G	0.527778	1008
4	rs72623908	A	G	0.527778	1008
4	rs17062797	G	A	0.526786	1008
4	rs17062800	C	T	0.526786	1008
4	rs17062801	G	A	0.531746	1008
4	rs72623909	A	G	0.233135	1008
4	rs17062804	A	G	0.531746	1008
4	rs3921993	A	G	0.531746	1008
4	rs35703625	G	A	0.531746	1008
4	rs72623910	C	T	0.233135	1008
4	rs4690428	C	T	0.531746	1008
4	rs4690429	G	A	0.531746	1008
4	rs4690430	C	T	0.531746	1008
4	rs4690688	G	C	0.531746	1008
4	rs4690431	G	A	0.531746	1008
4	rs4690432	A	G	0.531746	1008
4	rs4690433	T	C	0.531746	1008
4	rs61482060	A	G	0.531746	1008
4	rs34631039	C	T	0.531746	1008
4	rs35777941	A	G	0.531746	1008
4	rs12498564	T	C	0.531746	1008
4	rs12501181	G	A	0.532738	1008
4	rs12509204	C	T	0.531746	1008
4	rs12513049	A	G	0.531746	1008
4	rs12501363	G	A	0.531746	1008
4	rs12498752	T	C	0.531746	1008
4	rs35140445	C	G	0.531746	1008
4	rs72623911	G	A	0.233135	1008
4	rs35857966	A	C	0.531746	1008
4	rs79514687	A	G	0.233135	1008
4	rs4690434	C	T	0.531746	1008
4	rs4690689	A	G	0.531746	1008
4	rs13136496	G	A	0.531746	1008
4	rs56108858	G	A	0.296627	1008
4	rs13119322	T	C	0.531746	1008
4	rs13114011	A	T	0.535714	1008
4	rs7691323	T	A	0.296627	1008
4	rs1584868	A	G	0.531746	1008
4	rs11728314	G	A	0.531746	1008
4	rs11725547	T	C	0.531746	1008
4	rs11723131	G	A	0.531746	1008
4	rs11723194	G	A	0.531746	1008
4	rs142602068	T	C	0.296627	1008
4	rs72623912	G	A	0.233135	1008
4	rs74606720	T	C	0.232143	1008
4	rs4690690	C	A	0.531746	1008
4	rs6855863	G	A	0.532738	1008
4	rs6553945	T	C	0.532738	1008
4	rs6553946	C	T	0.532738	1008
4	rs28890192	A	G	0.296627	1008
4	rs7657742	G	T	0.531746	1008
4	rs116698344	T	C	0.296627	1008
4	rs72641708	C	T	0.233135	1008
4	rs7683662	A	T	0.531746	1008
4	rs13142797	C	G	0.531746	1008
4	rs80252667	A	G	0.296627	1008
4	rs2168032	A	G	0.531746	1008
4	rs75573385	C	A	0.296627	1008
4	rs56382360	T	C	0.296627	1008
4	rs7660827	T	C	0.532738	1008
4	rs7656505	A	T	0.532738	1008
4	rs7657249	A	G	0.531746	1008
4	rs7667671	T	C	0.531746	1008
4	rs74507555	G	C	0.296627	1008
4	rs11941845	G	A	0.53373	1008
4	rs6848582	G	A	0.713294	1008
4	rs75441319	A	G	0.294643	1008
4	rs11133146	A	G	0.53373	1008
4	rs79895714	A	G	0.234127	1008
4	rs11725097	A	C	0.296627	1008
4	rs13103064	G	C	0.532738	1008
4	rs62340891	C	T	0.0634921	1008
4	rs1026333	A	T	0.369048	1008
4	rs17681796	G	A	0.369048	1008
4	rs17062814	T	A	0.179563	1008
4	rs11133147	A	G	0.607143	1008
4	rs11133148	A	G	0.606151	1008
4	rs1377838	G	T	0.532738	1008
4	rs1377839	T	A	0.605159	1008
4	rs66524419	G	A	0.605159	1008
4	rs55707815	A	C	0.369048	1008
4	rs72641709	G	C	0.234127	1008
4	rs13141274	C	T	0.606151	1008
4	rs7664053	C	G	0.606151	1008
4	rs7694145	A	G	0.00297619	1008
4	rs72641710	G	A	0.234127	1008
4	rs72641711	C	T	0.234127	1008
4	rs7671099	C	T	0.00198413	1008
4	rs11536344	A	G	0.369048	1008
4	rs1598100	A	G	0.60119	1008
4	rs28797818	C	T	0.00198413	1008
4	rs72641712	G	A	0.233135	1008
4	rs9790804	T	C	0.294643	1008
4	rs6553947	T	C	0.71131	1008
4	rs80145077	G	A	0.293651	1008
4	rs76480508	T	C	0.0257937	1008
4	rs117655984	G	A	0.0277778	1008
4	rs2333452	G	A	0.294643	1008
4	rs73871992	G	A	0.292659	1008
4	rs72708351	A	G	0.369048	1008
4	rs7674652	G	A	0.531746	1008
4	rs1454158	G	A	0.305556	1008
4	rs6828215	T	C	0.33631	1008
4	rs13143944	A	G	0.0287698	1008
4	rs13144122	A	C	0.0287698	1008
4	rs10019430	G	C	0.302579	1008
4	rs72708353	G	A	0.131944	1008
4	rs72641713	G	A	0.22619	1008
4	rs10000843	C	T	0.280754	1008
4	rs13130627	G	A	0.334325	1008
4	rs6811118	G	A	0.742063	1008
4	rs10004054	C	A	0.0753968	1008
4	rs6811513	G	A	0.31746	1008
4	rs141152026	C	A	0.0813492	1008
4	rs2085061	T	G	0.824405	1008
4	rs12644903	C	T	0.0674603	1008
4	rs12644953	C	T	0.919643	1008
4	rs12648822	T	C	0.0674603	1008
4	rs78418833	G	C	0.0267857	1008
4	rs9968491	A	T	0.785714	1008
4	rs11944672	T	G	0.094246	1008
4	rs77944439	A	G	0.0515873	1008
4	rs1454159	A	T	0.0267857	1008
4	rs17682169	G	A	0.0267857	1008
4	rs72708368	C	G	0.00297619	1008
4	rs17062826	A	G	0.0823413	1008
4	rs66982171	T	C	0.0823413	1008
4	rs11737414	G	C	0.0535714	1008
4	rs55734007	G	A	0.0505952	1008
4	rs67948139	T	C	0.0833333	1008
4	rs1026334	C	T	0.90377	1008
4	rs35036061	A	G	0.0128968	1008
4	rs71613798	C	G	0.0128968	1008
4	rs35130862	A	G	0.0128968	1008
4	rs17062837	G	A	0.0813492	1008
4	rs6553951	A	G	0.90377	1008
4	rs6553952	T	C	0.904762	1008
4	rs13139292	A	G	0.0138889	1008
4	rs78894606	A	G	0.0357143	1008
4	rs17062843	G	A	0.0823413	1008
4	rs11133150	C	T	0.917659	1008
4	rs35406225	C	T	0.0138889	1008
4	rs7674659	T	A	0.83631	1008
4	rs34576713	T	C	0.0138889	1008
4	rs79458724	C	T	0.0585317	1008
4	rs7686390	T	A	0.90873	1008
4	rs7687577	A	T	0.0605159	1008
4	rs75023320	G	T	0.235119	1008
4	rs6553954	G	A	0.362103	1008
4	rs6827175	G	C	0.393849	1008
4	rs55743619	T	C	0.0952381	1008
4	rs4690696	C	T	0.258929	1008
4	rs4690697	G	C	0.397817	1008
4	rs79183215	T	C	0.0238095	1008
4	rs6823427	T	C	0.446429	1008
4	rs75536678	G	A	0.0595238	1008
4	rs6842413	C	T	0.444444	1008
4	rs6847843	C	T	0.310516	1008
4	rs72708397	A	G	0.105159	1008
4	rs10866383	T	C	0.446429	1008
4	rs72708398	C	T	0.030754	1008
4	rs6855302	C	T	0.445437	1008
4	rs4450875	A	C	0.415675	1008
4	rs1902434	A	C	0.415675	1008
4	rs1902435	C	A	0.311508	1008
4	rs7697866	T	C	0.416667	1008
4	rs6831662	G	A	0.300595	1008
4	rs6858185	A	T	0.0595238	1008
4	rs2100438	C	A	0.251984	1008
4	rs2085059	C	T	0.251984	1008
4	rs2085060	C	T	0.311508	1008
4	rs13141600	T	C	0.251984	1008
4	rs6821642	T	C	0.311508	1008
4	rs1598099	G	A	0.311508	1008
4	rs10009147	A	G	0.104167	1008
4	rs12647397	G	A	0.251984	1008
4	rs72710006	G	A	0.104167	1008
4	rs7694651	C	T	0.0595238	1008
4	rs72710008	A	G	0.030754	1008
4	rs61145596	C	T	0.309524	1008
4	rs72710009	T	C	0.104167	1008
4	rs60574277	C	T	0.553571	1008
4	rs10018184	A	C	0.446429	1008
4	rs55814916	T	C	0.105159	1008
4	rs72710010	G	T	0.030754	1008
4	rs67880638	T	C	0.104167	1008
4	rs1454156	C	G	0.251984	1008
4	rs13145359	G	T	0.251984	1008
4	rs72710012	C	T	0.0297619	1008
4	rs72710013	A	G	0.104167	1008
4	rs2123861	T	C	0.447421	1008
4	rs2123862	G	T	0.447421	1008
4	rs56111646	A	G	0.104167	1008
4	rs11133151	G	C	0.447421	1008
4	rs28421970	G	C	0.104167	1008
4	rs72710014	G	A	0.104167	1008
4	rs72710015	G	C	0.0267857	1008
4	rs72710016	C	T	0.030754	1008
4	rs117196197	C	A	0.0267857	1008
4	rs28631996	A	G	0.104167	1008
4	rs7672652	C	G	0.690476	1008
4	rs117170420	C	A	0.0218254	1008
4	rs13151600	C	G	0.253968	1008
4	rs72710018	C	T	0.030754	1008
4	rs6812786	T	C	0.350198	1008
4	rs6829504	G	C	0.350198	1008
4	rs11943356	A	G	0.255952	1008
4	rs75536969	A	G	0.0595238	1008
4	rs143843457	C	T	0.162698	1008
4	rs13105193	G	A	0.257937	1008
4	rs17156	C	G	0.671627	1008
4	rs79034890	C	T	0.222222	1008
4	rs72710020	G	A	0.325397	1008
4	rs72710021	G	A	0.325397	1008
4	rs72710022	C	A	0.325397	1008
4	rs72710023	T	G	0.325397	1008
4	rs61599328	C	T	0.325397	1008
4	rs60232352	A	G	0.103175	1008
4	rs12233840	C	T	0.325397	1008
4	rs6832586	T	C	0.673611	1008
4	rs12233906	A	G	0.324405	1008
4	rs61173613	G	A	0.325397	1008
4	rs6553957	A	G	0.673611	1008
4	rs6553958	C	T	0.672619	1008
4	rs72710026	T	C	0.103175	1008
4	rs11726711	G	A	0.256944	1008
4	rs17062875	A	G	0.0446429	1008
4	rs79950123	G	A	0.0595238	1008
4	rs12331128	A	C	0.325397	1008
4	rs4690436	C	T	0.252976	1008
4	rs112881761	A	C	0.100198	1008
4	rs6854129	T	C	0.693452	1008
4	rs66536508	G	A	0.030754	1008
4	rs9637712	C	A	0.423611	1008
4	rs6553960	C	T	0.655754	1008
4	rs17062878	T	C	0.277778	1008
4	rs11133152	G	A	0.0704365	1008
4	rs4690437	C	A	0.489087	1008
4	rs7691335	C	T	0.228175	1008
4	rs17631773	G	A	0.253968	1008
4	rs4146091	T	C	0.343254	1008
4	rs4146092	A	C	0.505952	1008
4	rs7697604	C	T	0.49504	1008
4	rs1551368	G	A	0.50496	1008
4	rs1551369	C	G	0.218254	1008
4	rs62338293	T	G	0.0456349	1008
4	rs4413359	T	A	0.320437	1008
4	rs73015157	G	A	0.138889	1008
4	rs55762524	T	C	0.318452	1008
4	rs72710029	G	A	0.318452	1008
4	rs72710030	T	G	0.318452	1008
4	rs1114458	C	T	0.318452	1008
4	rs75129455	G	A	0.030754	1008
4	rs6553961	T	C	0.15377	1008
4	rs62338294	G	A	0.0456349	1008
4	rs897043	G	T	0.954365	1008
4	rs56114616	C	T	0.31746	1008
4	rs897042	G	A	0.31746	1008
4	rs77659462	T	C	0.0287698	1008
4	rs897041	A	G	0.954365	1008
4	rs6840938	G	A	0.193452	1008
4	rs6842422	C	A	0.193452	1008
4	rs10017353	G	A	0.152778	1008
4	rs55742321	C	T	0.31746	1008
4	rs13120357	C	T	0.174603	1008
4	rs72710032	C	T	0.315476	1008
4	rs72710033	G	T	0.315476	1008
4	rs17062897	C	T	0.138889	1008
4	rs72710034	G	A	0.282738	1008
4	rs17062903	A	G	0.222222	1008
4	rs1349840	T	C	0.175595	1008
4	rs117521833	T	C	0.0515873	1008
4	rs1817164	C	T	0.397817	1008
4	rs76895402	T	C	0.28373	1008
4	rs17062905	T	C	0.28373	1008
4	rs17062907	G	A	0.222222	1008
4	rs2122334	G	T	0.28373	1008
4	rs2122335	T	C	0.28373	1008
4	rs2167094	T	C	0.28373	1008
4	rs79695471	C	T	0.030754	1008
4	rs7659414	A	C	0.272817	1008
4	rs4690438	T	C	0.28373	1008
4	rs4690348	A	G	0.28373	1008
4	rs1377835	G	C	0.28373	1008
4	rs1377836	T	C	0.28373	1008
4	rs72710037	C	T	0.28373	1008
4	rs1869501	T	C	0.28373	1008
4	rs1869502	T	C	0.28373	1008
4	rs2877951	T	A	0.28373	1008
4	rs55804250	G	A	0.28373	1008
4	rs60121301	C	A	0.28373	1008
4	rs17062918	T	C	0.28373	1008
4	rs6811555	C	T	0.28373	1008
4	rs62338296	G	A	0.0456349	1008
4	rs79735915	T	C	0.00297619	1008
4	rs17062929	A	G	0.28373	1008
4	rs4690439	A	G	0.28373	1008
4	rs4690440	G	C	0.28373	1008
4	rs4690441	C	A	0.954365	1008
4	rs116204373	C	T	0.0396825	1008
4	rs11732434	T	C	0.281746	1008
4	rs2122336	A	G	0.361111	1008
4	rs1947426	T	G	0.133929	1008
4	rs1377837	A	G	0.954365	1008
4	rs10009750	C	T	0.133929	1008
4	rs1902010	G	A	0.177579	1008
4	rs967342	G	A	0.231151	1008
4	rs2333467	G	A	0.359127	1008
4	rs967343	G	A	0.767857	1008
4	rs1869503	A	G	0.767857	1008
4	rs1456318	T	C	0.220238	1008
4	rs2122338	A	G	0.767857	1008
4	rs4690442	G	A	0.186508	1008
4	rs6856252	G	C	0.359127	1008
4	rs1454157	T	C	0.767857	1008
4	rs10014418	A	G	0.769841	1008
4	rs78988503	C	T	0.0843254	1008
4	rs10024886	G	A	0.231151	1008
4	rs28562735	C	T	0.40873	1008
4	rs74431817	G	A	0.110119	1008
4	rs4381996	A	G	0.146825	1008
```
