## Supplementary material for "Characterization of shared and ancestry-specific signals driving complex traits using multi-ancestry fine-mapping": s2_ref.bim

```
4	rs76313414	0	176360179	A	G
4	rs74804472	0	176360298	T	C
4	rs113943296	0	176360549	A	G
4	rs114304391	0	176362764	C	T
4	rs188177080	0	176362943	G	A
4	rs6813254	0	176362992	C	T
4	rs6843377	0	176363035	T	A
4	rs6848336	0	176363137	T	C
4	rs6817146	0	176363296	G	A
4	rs73873212	0	176363304	A	G
4	rs6843539	0	176363306	A	C
4	rs6848908	0	176363376	T	C
4	rs79799475	0	176363547	C	T
4	rs150338478	0	176363581	T	A
4	rs145646115	0	176364066	G	A
4	rs73013834	0	176364071	C	T
4	rs12715964	0	176364478	A	G
4	rs12715965	0	176364538	C	T
4	rs78137123	0	176364548	A	G
4	rs13435818	0	176364816	G	A
4	rs4690630	0	176364987	G	T
4	rs4690631	0	176365237	C	T
4	rs10034963	0	176365605	G	A
4	rs9990657	0	176366005	G	A
4	rs9993093	0	176366182	G	A
4	rs9993201	0	176366359	G	A
4	rs73873219	0	176366365	T	C
4	rs73013839	0	176366504	G	A
4	rs11133097	0	176366569	T	C
4	rs76259457	0	176366608	C	T
4	rs142626903	0	176367906	C	T
4	rs141228371	0	176369044	C	T
4	rs150180948	0	176369064	G	A
4	rs6822934	0	176369091	C	T
4	rs193073183	0	176369279	C	T
4	rs6821903	0	176369291	G	C
4	rs6848381	0	176369297	A	G
4	rs13340252	0	176369330	C	A
4	rs13340288	0	176369331	T	G
4	rs13340253	0	176369342	C	T
4	rs117939834	0	176369436	T	A
4	rs13340281	0	176369533	A	G
4	rs13340254	0	176369631	C	T
4	rs28446286	0	176369649	A	G
4	rs78371007	0	176369789	G	A
4	rs28660656	0	176369893	T	G
4	rs79137638	0	176370022	C	T
4	rs10031370	0	176370057	G	T
4	rs10012278	0	176370299	C	T
4	rs13132121	0	176370319	T	A
4	rs13149814	0	176370331	G	T
4	rs10033836	0	176370406	G	A
4	rs7442187	0	176370744	A	G
4	rs141150630	0	176370921	G	A
4	rs73013860	0	176371620	C	A
4	rs7434958	0	176371655	A	G
4	rs76057867	0	176371722	A	C
4	rs61636352	0	176372582	T	C
4	rs73013865	0	176372769	T	C
4	rs72494079	0	176373003	A	G
4	rs58947043	0	176373484	A	G
4	rs4132321	0	176373776	T	C
4	rs10022247	0	176373806	C	T
4	rs111248818	0	176374925	G	T
4	rs56123551	0	176374966	A	G
4	rs74201334	0	176376342	G	A
4	rs7672801	0	176377366	C	T
4	rs77660107	0	176377384	T	A
4	rs142751458	0	176377829	G	A
4	rs11737620	0	176378202	T	C
4	rs7690032	0	176378561	G	C
4	rs7674119	0	176378706	T	C
4	rs28416061	0	176379717	T	A
4	rs180764007	0	176379718	A	T
4	rs147658082	0	176381666	C	A
4	rs78567924	0	176381975	G	A
4	rs141079647	0	176382296	C	A
4	rs28851858	0	176382711	C	T
4	rs112048497	0	176382923	G	T
4	rs11722101	0	176384044	C	T
4	rs11730933	0	176384099	G	A
4	rs28811271	0	176384410	T	G
4	rs142927193	0	176384490	C	T
4	rs151276573	0	176385191	G	A
4	rs62336886	0	176386532	A	G
4	rs62336887	0	176386645	G	A
4	rs185370106	0	176386762	A	G
4	rs4690650	0	176387516	A	G
4	rs10033608	0	176388155	T	G
4	rs7667612	0	176388736	A	T
4	rs149560613	0	176388845	G	T
4	rs143823254	0	176389145	G	A
4	rs191835522	0	176390000	T	C
4	rs141199748	0	176391002	T	C
4	rs10461336	0	176391372	T	C
4	rs9790521	0	176392011	G	A
4	rs148262774	0	176392088	G	A
4	rs7699269	0	176393194	A	G
4	rs139729528	0	176393273	T	C
4	rs13136344	0	176393932	T	A
4	rs7654458	0	176393965	A	G
4	rs77206097	0	176394165	G	A
4	rs58134703	0	176395253	C	T
4	rs145539796	0	176395362	C	G
4	rs12507959	0	176395396	G	A
4	rs7693585	0	176396127	G	A
4	rs78862463	0	176397852	T	C
4	rs145613303	0	176398278	T	A
4	rs13107001	0	176399587	G	A
4	rs76336909	0	176399828	C	T
4	rs140142773	0	176400804	T	G
4	rs77924752	0	176401513	T	C
4	rs117864019	0	176401734	C	T
4	rs143442649	0	176402188	T	C
4	rs11133098	0	176404273	C	T
4	rs13125452	0	176404544	T	G
4	rs146517854	0	176404958	T	A
4	rs4485766	0	176405209	C	A
4	rs150230077	0	176405721	A	G
4	rs78145660	0	176406349	A	G
4	rs4690666	0	176406663	T	C
4	rs7668871	0	176407329	T	G
4	rs7686642	0	176407376	C	T
4	rs7664689	0	176407739	A	G
4	rs4635763	0	176408657	T	C
4	rs4383565	0	176408673	A	G
4	rs76573995	0	176409606	C	A
4	rs6847446	0	176409727	A	T
4	rs10030432	0	176409879	G	A
4	rs112863909	0	176409900	G	T
4	rs144109345	0	176410081	C	T
4	rs6829020	0	176410587	C	A
4	rs77629795	0	176412670	G	C
4	rs4690425	0	176413107	A	G
4	rs4690675	0	176414439	T	C
4	rs144428235	0	176414627	C	G
4	rs137944807	0	176414640	C	A
4	rs11934266	0	176414843	G	A
4	rs149775583	0	176415117	T	C
4	rs151332135	0	176416181	G	A
4	rs144528668	0	176417637	T	C
4	rs147694992	0	176418649	T	G
4	rs146624048	0	176420503	T	C
4	rs140804418	0	176420580	A	C
4	rs11133099	0	176420950	G	T
4	rs141221372	0	176421300	C	T
4	rs7673781	0	176423094	G	A
4	rs147236676	0	176423204	A	G
4	rs4399933	0	176423503	A	G
4	rs145920368	0	176426234	A	C
4	rs118046405	0	176427606	T	A
4	rs7655926	0	176428319	T	C
4	rs182673554	0	176430223	T	G
4	rs150940885	0	176433297	G	C
4	rs4405966	0	176433712	G	C
4	rs150342428	0	176434621	T	G
4	rs145108129	0	176434658	A	G
4	rs4568193	0	176434814	C	G
4	rs4423825	0	176436525	G	T
4	rs140338741	0	176437260	C	A
4	rs4263342	0	176437406	C	T
4	rs147328531	0	176440494	C	T
4	rs139429734	0	176440907	A	T
4	rs142140062	0	176441764	G	A
4	rs6841969	0	176442352	C	T
4	rs146694677	0	176442734	G	A
4	rs76230625	0	176442771	C	T
4	rs4408912	0	176443436	G	A
4	rs144175559	0	176444094	G	A
4	rs6553881	0	176444718	G	A
4	rs146505443	0	176444862	A	G
4	rs141670779	0	176446609	A	G
4	rs146212994	0	176447129	A	G
4	rs4521290	0	176447305	C	A
4	rs80226360	0	176447390	T	G
4	rs34607046	0	176448025	G	A
4	rs142518250	0	176448063	T	C
4	rs112999891	0	176448379	G	A
4	rs111819030	0	176448627	G	C
4	rs4367123	0	176448843	T	A
4	rs6830138	0	176449334	A	C
4	rs113847496	0	176449450	G	A
4	rs141523595	0	176449687	A	G
4	rs4690451	0	176449978	C	G
4	rs4690457	0	176450523	C	T
4	rs148658378	0	176450973	C	T
4	rs150795514	0	176451321	A	C
4	rs4622948	0	176451803	A	G
4	rs7667166	0	176452211	G	A
4	rs74995388	0	176452219	G	T
4	rs117290100	0	176452276	A	G
4	rs79764764	0	176452299	T	C
4	rs77331158	0	176452758	T	C
4	rs75071809	0	176453021	G	C
4	rs200034328	0	176454853	C	T
4	rs75720336	0	176455802	C	G
4	rs534274077	0	176456208	A	G
4	rs189377134	0	176457107	G	A
4	rs28679360	0	176457118	G	A
4	rs78730652	0	176457430	A	G
4	rs12331568	0	176457458	A	T
4	rs181023589	0	176457491	G	C
4	rs74957753	0	176457512	T	C
4	rs34184877	0	176457646	G	A
4	rs76710801	0	176457921	A	C
4	rs71613759	0	176458015	T	A
4	rs5008036	0	176458259	C	A
4	rs190663682	0	176458624	A	C
4	rs140699823	0	176459191	G	A
4	rs146438164	0	176459746	C	T
4	rs75440477	0	176460801	C	T
4	rs140319085	0	176461268	G	C
4	rs12501373	0	176461913	C	T
4	rs4690360	0	176462195	G	A
4	rs79243526	0	176464234	A	G
4	rs141851745	0	176465394	T	C
4	rs79552887	0	176467033	A	T
4	rs148787229	0	176467352	C	T
4	rs142447581	0	176467688	G	T
4	rs4298092	0	176470385	T	C
4	rs149443115	0	176472092	A	G
4	rs144982407	0	176473304	A	C
4	rs73873283	0	176473729	A	G
4	rs73873285	0	176473788	C	T
4	rs73873286	0	176473794	A	T
4	rs140532866	0	176474397	C	T
4	rs77902389	0	176476088	A	G
4	rs10866378	0	176476210	T	C
4	rs143438161	0	176476300	T	C
4	rs11934645	0	176477176	T	G
4	rs4690477	0	176477944	C	T
4	rs138759937	0	176478489	C	T
4	rs73873294	0	176478544	A	G
4	rs147325240	0	176479217	G	A
4	rs55893365	0	176479390	A	G
4	rs141125565	0	176479719	G	A
4	rs149479879	0	176479870	G	A
4	rs144064863	0	176479907	T	G
4	rs9992999	0	176480544	A	C
4	rs143522880	0	176480561	C	G
4	rs74781990	0	176481367	G	A
4	rs142259422	0	176481957	T	C
4	rs151279102	0	176482000	C	T
4	rs7692246	0	176482196	A	C
4	rs6825610	0	176482401	C	T
4	rs147731773	0	176482842	C	T
4	rs28554040	0	176483425	A	G
4	rs11935727	0	176483689	T	G
4	rs4547752	0	176484440	G	C
4	rs62336952	0	176485013	G	A
4	rs139922910	0	176485742	G	A
4	rs79441096	0	176486240	C	T
4	rs7695540	0	176486664	C	T
4	rs4311268	0	176487623	G	T
4	rs137949381	0	176487683	C	T
4	rs11941314	0	176488434	C	T
4	rs139259592	0	176488735	C	T
4	rs62336954	0	176489052	A	C
4	rs140850925	0	176489574	G	T
4	rs145346509	0	176490675	C	A
4	rs138057550	0	176491015	G	A
4	rs140707151	0	176491784	A	G
4	rs11735559	0	176491850	C	A
4	rs144762483	0	176492202	C	G
4	rs77532383	0	176494053	G	A
4	rs76038600	0	176494437	T	A
4	rs74287679	0	176494814	A	C
4	rs145359404	0	176494900	G	T
4	rs140842519	0	176495105	T	C
4	rs74575800	0	176495590	T	G
4	rs79167982	0	176495673	A	C
4	rs76258651	0	176495694	G	T
4	rs74595385	0	176495780	G	A
4	rs4458413	0	176495911	C	G
4	rs75499426	0	176496370	G	T
4	rs79128177	0	176496643	A	T
4	rs76605973	0	176496688	T	G
4	rs74730904	0	176496755	T	C
4	rs76442223	0	176496834	G	A
4	rs10002667	0	176497295	C	T
4	rs75035839	0	176497345	A	T
4	rs79641673	0	176497823	T	C
4	rs79411787	0	176498034	C	T
4	rs140136221	0	176498822	A	G
4	rs11935106	0	176498831	T	G
4	rs75703007	0	176499024	G	C
4	rs199545614	0	176499169	C	T
4	rs200542316	0	176499170	T	A
4	rs146400448	0	176499190	C	T
4	rs79958584	0	176499308	T	G
4	rs150943110	0	176499470	C	T
4	rs139456616	0	176499687	G	A
4	rs75432478	0	176499926	G	C
4	rs12646092	0	176499957	G	C
4	rs149694442	0	176500103	A	C
4	rs12646817	0	176500269	G	A
4	rs76296801	0	176500374	G	T
4	rs10010054	0	176501078	A	G
4	rs115522245	0	176501314	A	T
4	rs138852687	0	176501581	C	A
4	rs142160959	0	176501612	G	A
4	rs112562255	0	176501711	A	C
4	rs138407755	0	176501880	C	T
4	rs74494287	0	176501942	G	C
4	rs80248702	0	176502663	G	A
4	rs12502137	0	176502740	C	A
4	rs116915566	0	176502902	C	T
4	rs78732147	0	176502979	T	C
4	rs77864850	0	176503158	T	C
4	rs12510595	0	176503481	G	A
4	rs11133105	0	176503646	T	A
4	rs140824043	0	176503760	G	C
4	rs117296663	0	176503905	A	T
4	rs28506800	0	176504473	G	A
4	rs111984778	0	176504811	G	A
4	rs11946979	0	176505088	G	A
4	rs145685222	0	176505104	T	C
4	rs117463885	0	176505338	G	T
4	rs138925888	0	176505585	A	G
4	rs149426493	0	176505659	T	A
4	rs139452209	0	176505837	G	A
4	rs148665863	0	176505993	G	A
4	rs77043069	0	176507190	G	A
4	rs4555573	0	176507251	A	C
4	rs112667792	0	176507351	A	C
4	rs111369397	0	176507398	T	C
4	rs4414902	0	176507463	G	C
4	rs11133106	0	176507508	T	C
4	rs143359555	0	176508153	G	T
4	rs117795353	0	176508174	C	T
4	rs148344973	0	176508412	T	A
4	rs4446260	0	176508454	A	T
4	rs34897384	0	176508705	T	C
4	rs4561877	0	176508782	A	C
4	rs75028766	0	176508895	C	T
4	rs113772832	0	176509184	C	T
4	rs6553886	0	176509403	T	A
4	rs7687089	0	176509555	A	G
4	rs6553887	0	176509569	G	A
4	rs143370551	0	176509810	G	T
4	rs150542468	0	176509815	G	T
4	rs10007886	0	176510018	C	G
4	rs59035262	0	176510512	A	G
4	rs139499319	0	176510679	T	C
4	rs149267625	0	176510716	C	G
4	rs13146621	0	176510800	G	A
4	rs148452390	0	176510813	C	T
4	rs78373664	0	176511516	G	A
4	rs141004673	0	176511793	G	A
4	rs77299223	0	176511895	T	C
4	rs78933871	0	176512405	G	T
4	rs147115119	0	176512462	G	A
4	rs138524431	0	176512624	A	T
4	rs115785974	0	176512629	A	G
4	rs13111738	0	176513040	C	T
4	rs143046526	0	176513060	T	C
4	rs4690379	0	176514624	A	G
4	rs80304057	0	176515012	A	G
4	rs13106581	0	176515100	A	G
4	rs6553888	0	176515256	A	G
4	rs144258259	0	176515319	T	G
4	rs142356500	0	176515591	A	G
4	rs34735640	0	176515746	T	C
4	rs13114357	0	176516309	A	G
4	rs150270891	0	176516423	A	G
4	rs4318597	0	176517651	A	G
4	rs4295211	0	176517762	T	C
4	rs150787567	0	176517896	T	C
4	rs142493232	0	176518647	C	T
4	rs74737382	0	176518721	T	G
4	rs4302418	0	176518765	T	C
4	rs190925228	0	176518796	G	T
4	rs117147399	0	176519102	A	C
4	rs149285401	0	176519826	C	T
4	rs79764293	0	176519923	G	A
4	rs112259497	0	176520061	C	T
4	rs144633734	0	176520260	T	A
4	rs4690381	0	176520299	A	T
4	rs141780063	0	176520646	C	A
4	rs62335984	0	176520881	G	A
4	rs139902102	0	176521197	G	A
4	rs4690382	0	176521737	A	T
4	rs13118696	0	176521751	T	C
4	rs185949481	0	176522166	A	G
4	rs144677679	0	176522310	C	G
4	rs146687267	0	176522516	T	C
4	rs146139940	0	176523239	G	A
4	rs138295788	0	176523254	T	C
4	rs7698370	0	176523860	A	T
4	rs56252910	0	176523931	T	C
4	rs10434413	0	176524196	A	G
4	rs62335985	0	176524620	G	A
4	rs148858300	0	176524684	T	C
4	rs150995201	0	176524833	C	T
4	rs191100708	0	176525821	G	A
4	rs558362189	0	176526074	C	T
4	rs3934776	0	176527366	A	T
4	rs147817795	0	176527960	C	T
4	rs148301355	0	176528265	A	C
4	rs74429243	0	176528353	G	A
4	rs4472089	0	176530547	A	T
4	rs6841630	0	176530675	G	A
4	rs182852875	0	176531521	C	T
4	rs4516659	0	176531750	T	C
4	rs72702610	0	176532371	T	C
4	rs138969878	0	176533844	A	G
4	rs79366687	0	176534212	T	C
4	rs142099342	0	176534373	C	T
4	rs76163326	0	176535093	A	G
4	rs13130230	0	176535502	T	C
4	rs147366127	0	176535809	C	T
4	rs118050848	0	176535940	G	A
4	rs139687951	0	176535996	G	C
4	rs72702613	0	176536022	A	T
4	rs150979936	0	176536107	G	C
4	rs76330647	0	176536586	C	T
4	rs4690526	0	176536769	A	C
4	rs77102019	0	176537288	A	T
4	rs148950211	0	176538144	G	C
4	rs143777748	0	176538184	G	T
4	rs2333233	0	176538654	C	T
4	rs78670137	0	176539573	C	T
4	rs10010172	0	176540120	C	T
4	rs142226672	0	176540878	A	G
4	rs146742584	0	176541352	A	G
4	rs10027928	0	176541897	T	G
4	rs150426241	0	176542689	G	C
4	rs12640593	0	176543021	G	C
4	rs544454345	0	176544010	T	C
4	rs2333238	0	176544595	A	T
4	rs2877881	0	176544603	T	C
4	rs2333239	0	176544969	A	T
4	rs182419072	0	176545180	G	A
4	rs4690535	0	176545324	G	A
4	rs13107289	0	176545513	A	C
4	rs149291020	0	176545607	G	A
4	rs13132745	0	176545639	C	T
4	rs139436754	0	176546001	C	T
4	rs10006242	0	176546320	G	A
4	rs144146931	0	176546399	G	A
4	rs146314263	0	176546405	T	C
4	rs2333240	0	176546815	A	C
4	rs2333241	0	176546819	G	A
4	rs11728358	0	176547576	G	A
4	rs11725570	0	176547624	T	C
4	rs12511755	0	176548169	A	G
4	rs137916531	0	176548189	A	T
4	rs12507779	0	176548224	C	A
4	rs2333242	0	176548762	G	C
4	rs1014381	0	176548782	G	A
4	rs138012198	0	176549123	G	A
4	rs79332019	0	176549232	C	T
4	rs2333243	0	176549722	G	A
4	rs4368554	0	176549916	T	C
4	rs2333244	0	176550124	A	T
4	rs12498706	0	176550579	A	C
4	rs28693035	0	176551212	G	A
4	rs28632008	0	176551217	T	C
4	rs13117604	0	176551268	T	C
4	rs76310763	0	176552067	G	A
4	rs17313438	0	176552273	C	T
4	rs17061721	0	176552386	A	G
4	rs117075777	0	176552439	C	A
4	rs17061723	0	176552483	C	T
4	rs79834702	0	176552693	A	G
4	rs77171384	0	176552765	T	C
4	rs145303616	0	176552965	G	C
4	rs13132334	0	176553337	T	C
4	rs115054456	0	176553374	C	T
4	rs142530131	0	176553942	G	A
4	rs17061725	0	176554222	A	G
4	rs6820412	0	176554974	T	G
4	rs1049835	0	176555282	A	G
4	rs75891348	0	176555579	A	T
4	rs3733398	0	176555585	A	C
4	rs111575113	0	176556411	A	G
4	rs7691882	0	176556472	G	A
4	rs79422343	0	176556577	T	C
4	rs115017720	0	176556796	G	A
4	rs143121478	0	176556830	T	A
4	rs76659357	0	176557019	A	G
4	rs80118508	0	176557167	C	T
4	rs116092966	0	176557661	T	G
4	rs150027862	0	176557674	C	T
4	rs145322053	0	176557754	C	G
4	rs114086177	0	176557798	G	A
4	rs116433323	0	176559080	C	T
4	rs115884106	0	176559348	T	G
4	rs10520301	0	176560091	G	T
4	rs4690558	0	176560215	G	A
4	rs17313669	0	176560547	G	A
4	rs113096961	0	176561114	T	C
4	rs17313697	0	176561168	C	A
4	rs141882583	0	176561839	T	C
4	rs729721	0	176562144	A	C
4	rs139836193	0	176562314	T	C
4	rs139118643	0	176563045	C	T
4	rs140947557	0	176563618	A	T
4	rs76675444	0	176564562	T	C
4	rs4420927	0	176564674	A	C
4	rs2333245	0	176565077	C	T
4	rs2333246	0	176565726	G	T
4	rs2333247	0	176565732	C	T
4	rs2333248	0	176565783	C	T
4	rs2877885	0	176565975	A	T
4	rs7695498	0	176566022	A	C
4	rs7671844	0	176566083	C	G
4	rs2333249	0	176566120	C	T
4	rs2333250	0	176566472	G	A
4	rs2333251	0	176566551	C	T
4	rs6553891	0	176566599	G	C
4	rs12715968	0	176566701	G	A
4	rs139438135	0	176566769	G	C
4	rs7678146	0	176566962	C	T
4	rs2333252	0	176567083	C	T
4	rs727917	0	176567359	G	A
4	rs727916	0	176567467	T	C
4	rs11133107	0	176567932	G	C
4	rs12649110	0	176568564	G	A
4	rs12646306	0	176568582	A	G
4	rs7679873	0	176568716	A	G
4	rs75019272	0	176569287	T	C
4	rs80024052	0	176570716	T	C
4	rs4429679	0	176571011	C	A
4	rs11133108	0	176571389	G	C
4	rs144534169	0	176571507	A	G
4	rs7671832	0	176573935	T	A
4	rs2877886	0	176574490	C	A
4	rs4624612	0	176575077	C	T
4	rs61596210	0	176576959	G	A
4	rs61316568	0	176577240	G	A
4	rs58604533	0	176577242	C	A
4	rs10520299	0	176580126	A	G
4	rs77292290	0	176580331	T	C
4	rs76676190	0	176581144	C	T
4	rs10434414	0	176581280	A	G
4	rs114034212	0	176582423	A	G
4	rs2333255	0	176582766	C	A
4	rs148972816	0	176583119	G	A
4	rs57184013	0	176583173	T	A
4	rs72702641	0	176583244	A	G
4	rs111850807	0	176584581	A	G
4	rs11133110	0	176584995	C	T
4	rs79085198	0	176585126	A	T
4	rs13112502	0	176585405	G	A
4	rs80065153	0	176585764	C	T
4	rs28735527	0	176586994	G	A
4	rs79005207	0	176587480	G	A
4	rs6824554	0	176589648	A	G
4	rs113042773	0	176590628	C	T
4	rs77972086	0	176591109	A	G
4	rs75856995	0	176591393	A	C
4	rs140036334	0	176591486	C	T
4	rs4690595	0	176592181	A	T
4	rs76687273	0	176592602	C	T
4	rs78957268	0	176594306	G	A
4	rs7676473	0	176595419	G	C
4	rs114623985	0	176595530	G	A
4	rs76449378	0	176598231	A	G
4	rs112911612	0	176599951	A	G
4	rs191330351	0	176600935	T	C
4	rs10213204	0	176601113	C	T
4	rs139175543	0	176601409	G	C
4	rs61044623	0	176602286	G	A
4	rs144371311	0	176602575	C	A
4	rs111899923	0	176604270	C	T
4	rs189628878	0	176605221	C	T
4	rs2333256	0	176605377	T	G
4	rs150173022	0	176605734	C	G
4	rs13121082	0	176606168	A	G
4	rs10520302	0	176608039	C	T
4	rs79982449	0	176609529	G	T
4	rs17061782	0	176612303	C	T
4	rs79213070	0	176612359	C	T
4	rs80182044	0	176619787	A	T
4	rs78480829	0	176619978	G	A
4	rs2333259	0	176620661	G	A
4	rs79928709	0	176621177	G	A
4	rs12646542	0	176622189	A	G
4	rs78941953	0	176623283	G	A
4	rs149236828	0	176623504	T	A
4	rs13127867	0	176623544	T	A
4	rs73002169	0	176623563	A	C
4	rs73002171	0	176623723	C	T
4	rs58319321	0	176624311	C	T
4	rs13124321	0	176624470	A	G
4	rs77487955	0	176624472	G	A
4	rs12640626	0	176626272	G	A
4	rs12512924	0	176626693	T	C
4	rs74652304	0	176626940	A	C
4	rs35462654	0	176627167	A	G
4	rs7695845	0	176627734	C	T
4	rs7673675	0	176627805	A	C
4	rs77280512	0	176629971	C	T
4	rs77812674	0	176630755	T	C
4	rs139472269	0	176630809	G	A
4	rs10022458	0	176632858	C	T
4	rs77333471	0	176634687	T	C
4	rs112340241	0	176636561	G	A
4	rs2581767	0	176636978	A	G
4	rs76310596	0	176637299	A	G
4	rs2644000	0	176638308	C	T
4	rs13128371	0	176638693	C	T
4	rs13129527	0	176639259	C	T
4	rs3113479	0	176639381	T	G
4	rs3104188	0	176639784	A	C
4	rs2581764	0	176640496	T	C
4	rs2581763	0	176640585	A	G
4	rs113992676	0	176640894	A	G
4	rs113516019	0	176641031	T	C
4	rs77019996	0	176641128	A	G
4	rs63303162	0	176641242	G	A
4	rs2581761	0	176641467	A	G
4	rs78536837	0	176641594	G	C
4	rs2644005	0	176641650	T	C
4	rs1814701	0	176642438	T	C
4	rs2644006	0	176642498	A	G
4	rs1472327	0	176643336	G	C
4	rs6824335	0	176643742	T	G
4	rs12499953	0	176643923	C	G
4	rs77588426	0	176644321	T	G
4	rs1472328	0	176644821	C	T
4	rs2016952	0	176644982	G	T
4	rs113650083	0	176645306	C	G
4	rs11943122	0	176645602	G	C
4	rs139840661	0	176645674	G	A
4	rs6553893	0	176645686	A	T
4	rs73871206	0	176645961	C	T
4	rs4690626	0	176646053	T	C
4	rs4690627	0	176646419	T	C
4	rs6813068	0	176646544	G	A
4	rs74727516	0	176646762	G	A
4	rs13136242	0	176647206	C	T
4	rs6840836	0	176647223	A	C
4	rs6846479	0	176647392	T	C
4	rs17598675	0	176647637	T	C
4	rs6821651	0	176647717	C	T
4	rs6821673	0	176647756	C	T
4	rs12644467	0	176647928	C	A
4	rs6820648	0	176647950	G	T
4	rs75547289	0	176648088	G	T
4	rs9284954	0	176648332	C	A
4	rs9312583	0	176648393	G	A
4	rs13142801	0	176648598	T	A
4	rs9312584	0	176648611	T	C
4	rs117431332	0	176648870	G	A
4	rs2581742	0	176649089	G	A
4	rs71613763	0	176649291	G	A
4	rs7666814	0	176649549	A	T
4	rs35523740	0	176649554	G	A
4	rs7671751	0	176649556	T	A
4	rs1021547	0	176650501	G	C
4	rs2015588	0	176650816	G	A
4	rs10050126	0	176651310	G	C
4	rs7697313	0	176651359	C	T
4	rs7656509	0	176651844	C	T
4	rs7685659	0	176651926	T	G
4	rs7655417	0	176651993	G	A
4	rs13133929	0	176652113	C	T
4	rs34605029	0	176652240	A	T
4	rs13132647	0	176652244	G	T
4	rs3104187	0	176652272	T	C
4	rs3113480	0	176652333	T	C
4	rs3113481	0	176652342	A	G
4	rs2581743	0	176652389	A	G
4	rs2644002	0	176652429	T	C
4	rs12507816	0	176652698	A	G
4	rs2581744	0	176653641	G	T
4	rs2581745	0	176654372	T	C
4	rs2581746	0	176654646	G	T
4	rs13136033	0	176655003	T	A
4	rs17061928	0	176655160	C	T
4	rs76670101	0	176655378	T	G
4	rs76048727	0	176656520	A	G
4	rs12650851	0	176657344	A	G
4	rs55972841	0	176657811	C	G
4	rs77730074	0	176658512	T	C
4	rs145713779	0	176659271	T	C
4	rs13152426	0	176660420	G	A
4	rs17061943	0	176660822	T	C
4	rs79098863	0	176661310	G	A
4	rs12500049	0	176661808	G	A
4	rs2644009	0	176661978	T	A
4	rs1845731	0	176662694	A	G
4	rs74933347	0	176662748	A	T
4	rs1845732	0	176662797	C	T
4	rs2581752	0	176662976	T	A
4	rs10520305	0	176663497	C	A
4	rs10520306	0	176663870	A	G
4	rs117322702	0	176663969	G	A
4	rs74726482	0	176664104	C	T
4	rs2643987	0	176664407	G	A
4	rs76847183	0	176664476	T	C
4	rs76461986	0	176664824	A	G
4	rs4577520	0	176665163	G	A
4	rs4577521	0	176665265	G	A
4	rs4577522	0	176665289	G	C
4	rs10446856	0	176665618	T	C
4	rs13126015	0	176666001	T	C
4	rs13145486	0	176666157	C	T
4	rs13144140	0	176666186	G	A
4	rs2581754	0	176666388	C	G
4	rs4146675	0	176666933	G	T
4	rs12645432	0	176666938	G	A
4	rs12643354	0	176666952	T	C
4	rs12639637	0	176667265	C	T
4	rs2643988	0	176667918	C	T
4	rs11939763	0	176668028	G	A
4	rs75244577	0	176668503	A	G
4	rs35808290	0	176668591	A	T
4	rs34646060	0	176668916	A	C
4	rs36046779	0	176668925	A	C
4	rs146947962	0	176669679	G	A
4	rs2333261	0	176669806	G	A
4	rs73006349	0	176670601	G	A
4	rs1472324	0	176670796	T	G
4	rs2643990	0	176671191	A	G
4	rs10002829	0	176671510	T	A
4	rs10011322	0	176672144	G	A
4	rs17052282	0	176672877	G	A
4	rs2047245	0	176673368	C	T
4	rs2047246	0	176673554	C	T
4	rs2643991	0	176674283	C	A
4	rs2643992	0	176675036	G	A
4	rs2333262	0	176676137	A	G
4	rs17658370	0	176676303	C	A
4	rs56130421	0	176676358	T	C
4	rs10016635	0	176676766	A	G
4	rs722825	0	176677770	C	T
4	rs17658458	0	176680675	C	A
4	rs28617550	0	176681275	G	A
4	rs17599880	0	176681927	G	A
4	rs2047247	0	176682583	T	A
4	rs17658523	0	176682906	A	G
4	rs7668490	0	176684064	G	A
4	rs2581771	0	176684193	C	A
4	rs144019143	0	176684380	G	C
4	rs2643994	0	176685898	C	G
4	rs2581770	0	176686709	C	T
4	rs80091657	0	176687508	T	C
4	rs10023273	0	176687922	C	T
4	rs17061992	0	176692262	A	G
4	rs80191716	0	176692739	A	G
4	rs62336046	0	176693144	C	G
4	rs2643997	0	176693187	C	G
4	rs62336047	0	176695627	C	T
4	rs11133111	0	176696212	C	T
4	rs1353397	0	176696220	G	A
4	rs13124535	0	176698307	C	T
4	rs2643998	0	176698383	C	T
4	rs4690632	0	176699289	G	C
4	rs4690633	0	176699362	T	C
4	rs117697684	0	176700089	A	T
4	rs6855984	0	176700465	A	G
4	rs17659305	0	176700569	G	C
4	rs80225981	0	176701722	C	G
4	rs73871215	0	176703247	A	C
4	rs28452202	0	176703516	G	T
4	rs13128655	0	176703827	C	T
4	rs11133112	0	176704043	T	G
4	rs12640001	0	176704445	A	G
4	rs62336049	0	176704999	T	C
4	rs62336050	0	176705502	G	T
4	rs1390343	0	176706135	T	C
4	rs56405661	0	176706273	A	G
4	rs75616682	0	176708754	C	T
4	rs11721412	0	176709078	A	T
4	rs73871216	0	176709085	C	T
4	rs13140287	0	176711191	G	A
4	rs62336052	0	176715268	G	T
4	rs80124907	0	176716102	G	T
4	rs13113026	0	176716522	T	C
4	rs1390345	0	176717470	C	G
4	rs6849661	0	176717618	T	G
4	rs1390346	0	176717652	A	G
4	rs17062044	0	176718487	A	G
4	rs1027407	0	176718936	G	A
4	rs17062049	0	176719560	T	C
4	rs1845730	0	176719637	G	A
4	rs11728789	0	176719707	T	G
4	rs4690414	0	176720074	C	G
4	rs11133115	0	176721192	G	A
4	rs78640136	0	176721419	A	G
4	rs17062055	0	176721793	C	T
4	rs62336053	0	176722011	G	A
4	rs62336054	0	176723298	G	A
4	rs28376387	0	176723380	G	T
4	rs77986098	0	176723591	C	A
4	rs1390347	0	176724385	C	T
4	rs1826764	0	176724437	T	C
4	rs2220918	0	176724778	T	C
4	rs17062071	0	176724880	G	A
4	rs7673823	0	176725220	G	A
4	rs75452549	0	176725262	C	T
4	rs7675587	0	176725437	C	T
4	rs116778132	0	176725919	G	A
4	rs28457258	0	176725993	G	A
4	rs62336056	0	176726022	C	T
4	rs28549021	0	176726038	C	T
4	rs62336057	0	176726213	A	G
4	rs10434283	0	176726279	T	A
4	rs17062076	0	176726359	A	T
4	rs11945986	0	176726606	A	T
4	rs150877271	0	176727390	G	C
4	rs17062080	0	176727901	C	T
4	rs1495716	0	176728576	T	C
4	rs13142920	0	176728614	C	A
4	rs7664633	0	176728914	G	A
4	rs7665032	0	176729081	G	A
4	rs7665072	0	176729145	G	C
4	rs2291759	0	176729334	T	G
4	rs2291760	0	176729615	T	C
4	rs2291761	0	176730094	C	A
4	rs6812406	0	176730310	T	A
4	rs12498839	0	176731401	G	A
4	rs2270606	0	176733100	C	T
4	rs62338073	0	176733450	G	T
4	rs6856621	0	176734375	G	C
4	rs62338074	0	176735335	T	C
4	rs13111643	0	176735337	A	G
4	rs6847444	0	176735967	A	C
4	rs1495717	0	176736717	T	C
4	rs10033966	0	176736961	C	T
4	rs149200058	0	176736962	G	A
4	rs4690634	0	176737203	A	G
4	rs12503697	0	176738233	T	A
4	rs12498955	0	176738308	C	G
4	rs9312586	0	176738321	A	G
4	rs78438550	0	176738434	G	A
4	rs62336110	0	176739607	G	T
4	rs976706	0	176739754	T	C
4	rs17608637	0	176740404	T	C
4	rs11934468	0	176741497	T	C
4	rs13147695	0	176741733	C	A
4	rs13128700	0	176741844	T	C
4	rs7676791	0	176742936	C	T
4	rs78585424	0	176743113	C	T
4	rs10520313	0	176744539	G	A
4	rs2877903	0	176745044	T	C
4	rs17062106	0	176745062	C	T
4	rs2132338	0	176745741	T	G
4	rs2132339	0	176745747	G	A
4	rs2132340	0	176745873	A	C
4	rs28446624	0	176746713	A	G
4	rs6838421	0	176747173	A	G
4	rs76049057	0	176747741	G	T
4	rs7679990	0	176748935	G	A
4	rs191911782	0	176749464	T	G
4	rs115556281	0	176750201	A	G
4	rs6846507	0	176750229	C	A
4	rs13137352	0	176753162	G	A
4	rs11133116	0	176754093	C	T
4	rs12504803	0	176754378	C	G
4	rs17062130	0	176754675	C	T
4	rs74692344	0	176755316	C	A
4	rs28621852	0	176755352	A	C
4	rs11736069	0	176756594	A	T
4	rs9991484	0	176758008	T	C
4	rs76944430	0	176758272	A	G
4	rs78645073	0	176758492	C	T
4	rs28676930	0	176758546	G	A
4	rs28689796	0	176758611	T	C
4	rs12509237	0	176759170	T	C
4	rs80182558	0	176759761	T	G
4	rs17062133	0	176762282	A	G
4	rs77157714	0	176762612	A	G
4	rs6839049	0	176764084	T	G
4	rs56077858	0	176764221	G	T
4	rs77636719	0	176764431	A	G
4	rs143553252	0	176765941	T	C
4	rs10033784	0	176766796	C	T
4	rs10000906	0	176767050	A	G
4	rs9312587	0	176767209	C	G
4	rs9312588	0	176767784	T	G
4	rs9312589	0	176767870	T	C
4	rs10520312	0	176768164	C	T
4	rs7673922	0	176768743	A	G
4	rs10000752	0	176769121	G	C
4	rs7696221	0	176769421	G	C
4	rs7656383	0	176769690	C	T
4	rs17062161	0	176770026	C	T
4	rs6814514	0	176770413	C	G
4	rs7663980	0	176771214	C	G
4	rs13147240	0	176772313	G	T
4	rs10002577	0	176772507	A	G
4	rs78524200	0	176775506	T	C
4	rs35419248	0	176777962	G	A
4	rs28713624	0	176778043	G	A
4	rs62336149	0	176779260	A	T
4	rs7687230	0	176779661	C	T
4	rs17062171	0	176780538	C	T
4	rs147656964	0	176781874	A	G
4	rs11940577	0	176782054	T	C
4	rs17062177	0	176782569	A	G
4	rs28628638	0	176783448	G	A
4	rs6825038	0	176784214	C	A
4	rs11938823	0	176785108	C	G
4	rs150457867	0	176786242	G	T
4	rs145176311	0	176786634	A	G
4	rs10033403	0	176787719	A	G
4	rs1845725	0	176791898	C	T
4	rs17062188	0	176792194	T	C
4	rs4690639	0	176792396	C	A
4	rs4690416	0	176793344	C	T
4	rs1845726	0	176794055	T	C
4	rs11133117	0	176794730	G	T
4	rs17062199	0	176795426	A	G
4	rs2877907	0	176795891	T	C
4	rs4306906	0	176795898	G	A
4	rs1495707	0	176797003	C	T
4	rs1495708	0	176797225	T	C
4	rs78319998	0	176797778	A	T
4	rs57756385	0	176798720	G	A
4	rs145432732	0	176799032	C	T
4	rs11133118	0	176799489	G	A
4	rs2220917	0	176800356	C	T
4	rs2201547	0	176800414	A	G
4	rs77206020	0	176800901	T	A
4	rs142787819	0	176801421	T	C
4	rs141934198	0	176802320	A	G
4	rs1826763	0	176804052	C	T
4	rs1845728	0	176805407	C	T
4	rs1845729	0	176805473	A	G
4	rs72704505	0	176805485	T	C
4	rs72704506	0	176807023	T	C
4	rs72704507	0	176808453	G	A
4	rs17662170	0	176808538	T	C
4	rs13150695	0	176808920	A	T
4	rs76132364	0	176810002	C	T
4	rs79093272	0	176811604	A	G
4	rs57871202	0	176812473	G	A
4	rs150921205	0	176812671	C	G
4	rs75504715	0	176814692	T	C
4	rs7687455	0	176815346	G	A
4	rs10017793	0	176817396	T	G
4	rs1874355	0	176818871	C	T
4	rs146475999	0	176819042	A	C
4	rs10007330	0	176819654	A	G
4	rs11133119	0	176820049	C	T
4	rs1495712	0	176820265	C	T
4	rs1495713	0	176820534	A	G
4	rs56144223	0	176820889	A	G
4	rs1908574	0	176821097	G	T
4	rs147092806	0	176821221	A	T
4	rs7441173	0	176821379	G	A
4	rs59118777	0	176821829	A	G
4	rs13103874	0	176821985	A	C
4	rs10014438	0	176822347	A	G
4	rs10019280	0	176822662	T	A
4	rs2088193	0	176823443	T	C
4	rs2101851	0	176823450	T	G
4	rs7436322	0	176823651	C	T
4	rs35528540	0	176823770	C	T
4	rs13148483	0	176824653	G	A
4	rs10012096	0	176825040	C	T
4	rs10033742	0	176825221	G	A
4	rs10023838	0	176825302	A	T
4	rs10026458	0	176825687	A	G
4	rs75804107	0	176826410	C	T
4	rs13146622	0	176827364	T	C
4	rs903650	0	176827467	G	A
4	rs57099041	0	176828525	C	T
4	rs17062227	0	176828539	G	A
4	rs4690644	0	176828581	C	T
4	rs11936733	0	176828699	C	A
4	rs61049231	0	176828869	A	C
4	rs74708489	0	176829776	G	A
4	rs79314754	0	176830043	G	A
4	rs984479	0	176830513	G	T
4	rs4690417	0	176830688	C	T
4	rs17062236	0	176830771	T	A
4	rs13144028	0	176832164	T	C
4	rs17062245	0	176832215	C	T
4	rs17062248	0	176832561	A	G
4	rs17062252	0	176832899	C	T
4	rs57621266	0	176832954	G	C
4	rs61517294	0	176832958	T	C
4	rs2132337	0	176833218	A	G
4	rs73014008	0	176834011	C	T
4	rs76569880	0	176834059	C	A
4	rs73871271	0	176834667	A	G
4	rs74551240	0	176835484	T	G
4	rs7688035	0	176836258	A	G
4	rs111891424	0	176836509	C	T
4	rs1495714	0	176837789	C	A
4	rs76058903	0	176838437	T	A
4	rs7438439	0	176838690	T	C
4	rs9686024	0	176839335	A	G
4	rs11930485	0	176839662	A	C
4	rs6818081	0	176840816	C	T
4	rs10520314	0	176841238	A	G
4	rs72704531	0	176842397	A	T
4	rs4690418	0	176842952	T	C
4	rs13102520	0	176843390	C	T
4	rs17668541	0	176843746	T	C
4	rs4690646	0	176844639	C	T
4	rs2877908	0	176844676	G	T
4	rs12507821	0	176845154	G	A
4	rs2333326	0	176845204	G	A
4	rs115514913	0	176845864	G	A
4	rs6848112	0	176848000	T	C
4	rs17062271	0	176849515	C	T
4	rs17062274	0	176850196	T	C
4	rs17611770	0	176851045	A	T
4	rs72704544	0	176853286	A	G
4	rs72704545	0	176854177	A	G
4	rs74508608	0	176854312	G	A
4	rs62334820	0	176855221	C	T
4	rs4690419	0	176857111	A	G
4	rs113590390	0	176857158	A	T
4	rs141776094	0	176857436	G	A
4	rs12498242	0	176858247	T	G
4	rs7663888	0	176859021	C	A
4	rs7687921	0	176859026	A	T
4	rs139365196	0	176859111	A	G
4	rs80258802	0	176859667	T	A
4	rs4690421	0	176859758	T	C
4	rs2333321	0	176859992	A	G
4	rs1106568	0	176861301	G	A
4	rs2333323	0	176861771	C	A
4	rs10222704	0	176862038	G	A
4	rs75838432	0	176862460	G	A
4	rs11947548	0	176862794	T	C
4	rs143839357	0	176863487	C	T
4	rs10866381	0	176864171	G	T
4	rs116044130	0	176864609	G	A
4	rs12500012	0	176865001	T	C
4	rs62334821	0	176865038	G	A
4	rs11133120	0	176865766	A	T
4	rs28402107	0	176866310	G	A
4	rs6846161	0	176866459	A	G
4	rs148169554	0	176867027	T	A
4	rs2333324	0	176867624	A	G
4	rs2333325	0	176868361	G	A
4	rs117865489	0	176868771	C	T
4	rs34044173	0	176869131	T	C
4	rs41533650	0	176869252	G	A
4	rs76551448	0	176869498	C	T
4	rs78691941	0	176869686	G	A
4	rs78562277	0	176870547	T	C
4	rs62340585	0	176871122	G	A
4	rs78906941	0	176872651	C	T
4	rs78680110	0	176872762	A	G
4	rs4690647	0	176872920	G	A
4	rs34080115	0	176873913	C	T
4	rs35639760	0	176873924	T	C
4	rs57484452	0	176874590	A	G
4	rs6844913	0	176874622	C	T
4	rs6845325	0	176874786	C	G
4	rs7688623	0	176875387	C	T
4	rs62340589	0	176875795	G	C
4	rs28469725	0	176876546	T	C
4	rs73014094	0	176877347	C	T
4	rs7689812	0	176877971	T	G
4	rs10520319	0	176878348	C	T
4	rs143704054	0	176879053	T	C
4	rs10520320	0	176880351	C	T
4	rs75419371	0	176882409	G	T
4	rs7658712	0	176882871	C	T
4	rs17668900	0	176883653	C	A
4	rs79711101	0	176883968	G	C
4	rs6553898	0	176885616	C	T
4	rs7656002	0	176885895	A	G
4	rs56078640	0	176886877	T	G
4	rs1385613	0	176887161	T	G
4	rs143591416	0	176889099	A	C
4	rs12508168	0	176890658	G	A
4	rs7668242	0	176890972	A	T
4	rs17062308	0	176891628	G	T
4	rs55671349	0	176892894	G	A
4	rs17062314	0	176893575	T	C
4	rs7661904	0	176893603	G	A
4	rs62340590	0	176895163	C	G
4	rs77688426	0	176895883	G	C
4	rs75910987	0	176896318	C	T
4	rs117039245	0	176896516	A	C
4	rs7667331	0	176897697	A	G
4	rs17062332	0	176897737	G	T
4	rs7688681	0	176897813	G	T
4	rs78729802	0	176901015	G	A
4	rs17062345	0	176902231	A	G
4	rs146478299	0	176902607	T	C
4	rs58869179	0	176902793	A	G
4	rs117982013	0	176903653	C	T
4	rs11942788	0	176903914	C	G
4	rs36087033	0	176904037	G	C
4	rs7679710	0	176905338	A	G
4	rs12640996	0	176905715	A	T
4	rs35682662	0	176906498	A	G
4	rs1905832	0	176907107	C	T
4	rs11929741	0	176907880	C	T
4	rs17062351	0	176909214	A	G
4	rs7677229	0	176910069	A	C
4	rs73873543	0	176910557	C	T
4	rs71613770	0	176910570	G	C
4	rs62340604	0	176911225	A	G
4	rs34103959	0	176911624	A	G
4	rs13151378	0	176913155	C	T
4	rs62340606	0	176913866	T	C
4	rs13105861	0	176914236	G	C
4	rs62340607	0	176915759	G	T
4	rs184879925	0	176916280	G	T
4	rs78094225	0	176916655	G	C
4	rs7681853	0	176917085	T	C
4	rs11939409	0	176917415	A	C
4	rs62340608	0	176917578	A	T
4	rs11935765	0	176917658	C	T
4	rs62340609	0	176918683	C	T
4	rs7675676	0	176918741	G	A
4	rs55944017	0	176919056	C	T
4	rs7677621	0	176919065	C	T
4	rs35392007	0	176919813	C	T
4	rs34508445	0	176920042	A	G
4	rs59118816	0	176920660	C	T
4	rs1351983	0	176921406	T	A
4	rs6553899	0	176922278	A	G
4	rs6813460	0	176922769	C	G
4	rs182983923	0	176923265	C	G
4	rs4690651	0	176924103	T	C
4	rs1471797	0	176924716	C	T
4	rs62340611	0	176925446	A	G
4	rs6811277	0	176926106	A	T
4	rs1471798	0	176926946	A	G
4	rs13138530	0	176927148	A	G
4	rs62340612	0	176927559	A	G
4	rs34540823	0	176928683	C	T
4	rs7690984	0	176929044	T	C
4	rs7691154	0	176929132	T	C
4	rs118043955	0	176929289	G	A
4	rs11942419	0	176930304	A	T
4	rs901114	0	176931202	G	A
4	rs1078838	0	176931216	T	A
4	rs1078837	0	176931472	T	C
4	rs2333336	0	176931808	A	G
4	rs34399390	0	176932145	G	A
4	rs4690652	0	176932710	C	T
4	rs2333337	0	176932795	G	C
4	rs34360780	0	176933172	C	T
4	rs4690653	0	176933403	T	C
4	rs62340614	0	176933598	A	G
4	rs4690422	0	176933602	T	C
4	rs62340615	0	176934309	T	C
4	rs2877910	0	176934379	T	C
4	rs34796721	0	176934809	G	C
4	rs13111443	0	176934859	T	C
4	rs13129726	0	176934889	G	C
4	rs4536875	0	176935634	G	A
4	rs997780	0	176935913	C	A
4	rs997779	0	176936038	A	C
4	rs998297	0	176936233	G	T
4	rs62340616	0	176936721	C	T
4	rs13133515	0	176937814	T	G
4	rs62340618	0	176939475	T	A
4	rs13127146	0	176939748	G	T
4	rs13127158	0	176939771	G	A
4	rs62340619	0	176939794	G	A
4	rs13127568	0	176939908	G	A
4	rs80323848	0	176939971	A	G
4	rs34297486	0	176940236	G	A
4	rs62340636	0	176940335	G	T
4	rs34987806	0	176940679	A	G
4	rs1564880	0	176941309	T	C
4	rs62340637	0	176941460	A	T
4	rs1021226	0	176941631	C	A
4	rs56288639	0	176941684	A	G
4	rs11937076	0	176942358	G	C
4	rs12650745	0	176942410	C	A
4	rs187227093	0	176942790	G	T
4	rs35592090	0	176943094	C	T
4	rs57373965	0	176943837	C	A
4	rs6553901	0	176945263	A	G
4	rs2333388	0	176945267	C	T
4	rs12504904	0	176945427	T	G
4	rs11728627	0	176945663	A	C
4	rs11133122	0	176946226	G	A
4	rs35534245	0	176946290	C	T
4	rs17612423	0	176946345	T	C
4	rs34107438	0	176946414	C	T
4	rs35685114	0	176946805	T	A
4	rs6839645	0	176947367	T	C
4	rs7687100	0	176947515	T	A
4	rs7682277	0	176947606	A	C
4	rs12508038	0	176948024	T	C
4	rs13135804	0	176948503	T	C
4	rs62340641	0	176948568	A	G
4	rs62340642	0	176948626	A	T
4	rs35986071	0	176948912	A	G
4	rs34043107	0	176948945	A	G
4	rs34017733	0	176948973	C	T
4	rs72704584	0	176949098	A	C
4	rs11939200	0	176949208	G	A
4	rs11936134	0	176949352	T	C
4	rs12504354	0	176949758	T	C
4	rs34042730	0	176949847	C	T
4	rs11133123	0	176950029	T	C
4	rs7683378	0	176950394	G	T
4	rs12647494	0	176950628	G	A
4	rs62340643	0	176950761	C	A
4	rs13145254	0	176950877	A	T
4	rs73873572	0	176950921	T	C
4	rs7674814	0	176952092	A	C
4	rs13132934	0	176952521	C	T
4	rs1485520	0	176952661	G	A
4	rs1485521	0	176952888	G	A
4	rs11940058	0	176952943	A	C
4	rs7681163	0	176953064	A	G
4	rs11944305	0	176953106	G	A
4	rs11941107	0	176953134	T	A
4	rs6844800	0	176953403	T	C
4	rs7375729	0	176953677	G	C
4	rs2333389	0	176953686	T	C
4	rs2333390	0	176953863	G	T
4	rs13116415	0	176954137	A	G
4	rs11941457	0	176954262	A	G
4	rs13146979	0	176955105	G	A
4	rs13147204	0	176955214	G	A
4	rs13124184	0	176955284	A	G
4	rs7699924	0	176955473	T	G
4	rs117370197	0	176955572	T	C
4	rs13101955	0	176955794	G	C
4	rs61083878	0	176956540	A	G
4	rs116882739	0	176956578	A	G
4	rs58025493	0	176956591	C	T
4	rs7665552	0	176956797	T	C
4	rs72704593	0	176956920	A	G
4	rs7666144	0	176957096	T	A
4	rs13111629	0	176957145	C	A
4	rs12499459	0	176957224	G	A
4	rs6823563	0	176957395	T	C
4	rs11723689	0	176957528	G	A
4	rs35848158	0	176957610	A	T
4	rs6829012	0	176957734	T	C
4	rs36072530	0	176957897	A	T
4	rs150863552	0	176958439	T	G
4	rs55989399	0	176959092	G	A
4	rs6818784	0	176959097	C	T
4	rs59460687	0	176959239	A	T
4	rs72704597	0	176959240	A	G
4	rs72704599	0	176959250	A	C
4	rs61445557	0	176959425	G	T
4	rs4642182	0	176960017	C	G
4	rs6831470	0	176961371	G	A
4	rs67328540	0	176961551	T	C
4	rs1601426	0	176961887	G	A
4	rs7680552	0	176962232	G	T
4	rs7669617	0	176962505	T	A
4	rs6827778	0	176963082	T	A
4	rs6822877	0	176963258	A	C
4	rs6828241	0	176963360	T	A
4	rs66940032	0	176963488	A	G
4	rs58188894	0	176963606	T	G
4	rs55739333	0	176963706	T	C
4	rs11721843	0	176963980	T	C
4	rs72706304	0	176964125	A	G
4	rs4690655	0	176964414	G	T
4	rs35657065	0	176965027	T	A
4	rs6811359	0	176965074	C	T
4	rs6836366	0	176965085	A	G
4	rs6858730	0	176965224	G	A
4	rs72706308	0	176966122	T	C
4	rs4690423	0	176966284	A	T
4	rs12504346	0	176966649	G	A
4	rs12500840	0	176966664	A	G
4	rs12642629	0	176967334	T	C
4	rs11737803	0	176967742	C	T
4	rs17062431	0	176969584	C	T
4	rs17669562	0	176970155	A	G
4	rs71613772	0	176970416	A	G
4	rs77673889	0	176971224	G	A
4	rs6553903	0	176971487	A	G
4	rs2011563	0	176971702	G	A
4	rs973732	0	176971792	G	T
4	rs2877923	0	176973267	A	G
4	rs2062389	0	176973535	G	A
4	rs6553904	0	176973921	G	C
4	rs6553905	0	176973932	G	A
4	rs77552758	0	176973996	C	T
4	rs7679746	0	176974343	C	G
4	rs72706312	0	176974544	A	G
4	rs79556023	0	176974554	G	A
4	rs72706314	0	176974773	G	A
4	rs2062390	0	176974792	T	C
4	rs68134022	0	176975023	T	C
4	rs11937635	0	176975123	T	G
4	rs17062444	0	176975186	C	T
4	rs72706316	0	176975208	G	A
4	rs17062445	0	176975224	T	C
4	rs72706317	0	176975313	C	T
4	rs17624008	0	176975318	G	C
4	rs13146736	0	176975408	T	C
4	rs13146515	0	176975510	A	C
4	rs12331438	0	176975699	A	T
4	rs7690713	0	176975914	G	A
4	rs7692309	0	176976075	C	A
4	rs184725624	0	176976114	C	G
4	rs13102170	0	176976313	T	C
4	rs923110	0	176976435	C	T
4	rs923111	0	176976465	T	G
4	rs923112	0	176976498	C	T
4	rs72706320	0	176976526	G	C
4	rs923113	0	176976618	G	C
4	rs147890554	0	176977132	C	T
4	rs28635089	0	176977362	G	A
4	rs6857880	0	176977373	C	T
4	rs6553906	0	176977825	T	C
4	rs6840499	0	176978015	A	G
4	rs13328039	0	176978054	G	A
4	rs7657735	0	176978086	G	A
4	rs17062462	0	176978734	A	G
4	rs17062464	0	176979000	T	C
4	rs923114	0	176979621	A	T
4	rs62342083	0	176980210	T	C
4	rs901116	0	176980330	A	G
4	rs2333391	0	176980809	A	G
4	rs11932795	0	176980949	C	T
4	rs2333392	0	176980955	G	A
4	rs2333393	0	176981005	G	A
4	rs11133127	0	176981266	C	T
4	rs189068797	0	176981602	T	C
4	rs17062487	0	176982116	G	C
4	rs6842678	0	176982525	T	C
4	rs191496349	0	176983294	C	T
4	rs112770068	0	176983372	G	A
4	rs13139857	0	176983479	C	A
4	rs62339376	0	176983605	C	G
4	rs62339377	0	176983673	G	T
4	rs12647305	0	176983809	A	G
4	rs12647332	0	176983896	A	C
4	rs12647335	0	176983903	A	G
4	rs4572827	0	176983998	T	C
4	rs12648126	0	176984316	T	C
4	rs6810644	0	176986033	A	T
4	rs1825233	0	176986984	G	A
4	rs6822582	0	176987008	T	G
4	rs2333401	0	176987121	A	T
4	rs12511326	0	176987399	A	C
4	rs62339379	0	176988036	A	G
4	rs76555598	0	176988194	A	G
4	rs6553908	0	176988538	T	A
4	rs6553909	0	176988586	G	T
4	rs6814389	0	176988832	T	C
4	rs6831148	0	176988865	G	A
4	rs34346672	0	176989236	C	T
4	rs35146785	0	176989357	C	G
4	rs62339380	0	176989639	T	A
4	rs34435561	0	176990831	G	A
4	rs36008793	0	176991034	G	T
4	rs34576037	0	176991164	A	G
4	rs6847592	0	176991462	C	T
4	rs6829868	0	176991960	A	C
4	rs6830231	0	176992104	A	G
4	rs7683630	0	176992630	T	C
4	rs7683835	0	176992732	T	C
4	rs34172781	0	176992813	A	T
4	rs1385614	0	176993039	T	C
4	rs1385615	0	176993183	C	T
4	rs6811204	0	176993313	G	A
4	rs35400555	0	176993686	T	A
4	rs34949811	0	176993691	A	G
4	rs35166873	0	176993787	T	G
4	rs6818449	0	176993866	C	T
4	rs6818456	0	176993872	C	T
4	rs6848995	0	176994064	T	G
4	rs6849806	0	176994390	T	C
4	rs35743739	0	176995454	C	G
4	rs34053709	0	176995461	A	T
4	rs35699023	0	176995657	A	G
4	rs13101379	0	176995692	C	T
4	rs13128294	0	176995731	A	G
4	rs62339390	0	176995940	C	T
4	rs62339391	0	176996049	C	G
4	rs7657665	0	176996067	T	C
4	rs6553910	0	176996199	A	C
4	rs6553912	0	176996409	G	A
4	rs11735075	0	176996727	A	T
4	rs11133128	0	176996764	G	A
4	rs11133129	0	176996902	G	A
4	rs11133130	0	176996945	T	C
4	rs11133131	0	176997068	A	G
4	rs1385616	0	176997773	T	C
4	rs1485522	0	176997938	C	T
4	rs1485523	0	176998249	G	A
4	rs13124564	0	176999848	T	G
4	rs6856099	0	177001378	A	T
4	rs11734650	0	177001429	T	C
4	rs11731524	0	177002511	C	T
4	rs7664497	0	177003326	A	G
4	rs13114039	0	177003424	G	A
4	rs13101415	0	177003601	T	C
4	rs71613779	0	177003757	G	C
4	rs72706339	0	177003923	T	G
4	rs1385617	0	177004080	A	G
4	rs76182479	0	177004178	A	G
4	rs13148955	0	177004262	A	G
4	rs72706340	0	177004926	C	G
4	rs34130223	0	177005001	G	T
4	rs12641442	0	177006043	T	C
4	rs34264329	0	177006081	C	A
4	rs72706343	0	177007367	G	A
4	rs55729842	0	177009058	G	A
4	rs73018027	0	177010522	G	C
4	rs33952957	0	177011762	T	C
4	rs62339420	0	177012399	T	A
4	rs117800294	0	177014792	C	T
4	rs1963008	0	177015194	T	A
4	rs17624517	0	177016992	G	A
4	rs76737914	0	177017250	G	A
4	rs17062505	0	177019413	T	C
4	rs35751888	0	177020697	C	T
4	rs62339421	0	177023209	T	C
4	rs62339422	0	177023321	A	T
4	rs7691389	0	177024574	A	G
4	rs7692146	0	177024885	A	G
4	rs7672709	0	177025549	G	C
4	rs7698066	0	177025641	A	G
4	rs7698815	0	177025984	A	G
4	rs7658056	0	177026532	A	G
4	rs12640342	0	177027025	G	A
4	rs7665251	0	177027814	A	G
4	rs6827241	0	177027853	T	C
4	rs6823265	0	177028379	A	C
4	rs7435231	0	177029334	G	A
4	rs7356210	0	177029621	G	A
4	rs78579410	0	177029979	C	A
4	rs62339423	0	177030065	C	T
4	rs6829241	0	177030550	C	G
4	rs35869957	0	177031211	A	C
4	rs6419995	0	177031394	T	G
4	rs2333396	0	177031925	C	T
4	rs2333398	0	177032439	G	A
4	rs35723350	0	177033030	A	C
4	rs4690659	0	177033112	G	C
4	rs6850091	0	177033646	C	T
4	rs67049361	0	177034354	A	T
4	rs9993510	0	177034551	T	A
4	rs10001518	0	177034775	G	T
4	rs28512388	0	177035904	C	A
4	rs72706347	0	177035956	A	G
4	rs192496052	0	177036078	G	A
4	rs6841227	0	177036083	A	G
4	rs149735182	0	177037325	C	T
4	rs62339424	0	177037392	G	A
4	rs72706348	0	177038584	A	C
4	rs7673622	0	177039158	T	G
4	rs28682996	0	177039205	T	C
4	rs10520332	0	177039277	C	A
4	rs10000614	0	177039731	G	A
4	rs28450120	0	177040125	T	A
4	rs79184988	0	177040238	A	G
4	rs57542178	0	177040968	G	A
4	rs9999477	0	177042058	T	C
4	rs28695418	0	177042310	C	T
4	rs10010573	0	177043160	G	A
4	rs147385925	0	177043162	C	A
4	rs13142988	0	177044667	T	C
4	rs2333399	0	177044804	T	C
4	rs28508010	0	177044834	G	A
4	rs10009701	0	177045953	A	G
4	rs28634477	0	177046904	G	A
4	rs66689978	0	177047044	A	G
4	rs71613780	0	177047082	G	A
4	rs34861809	0	177047347	G	A
4	rs35851588	0	177047472	C	T
4	rs36121554	0	177047776	T	C
4	rs6813271	0	177047844	C	T
4	rs28452510	0	177049242	A	T
4	rs28701716	0	177049581	A	G
4	rs13135535	0	177049662	A	C
4	rs75588937	0	177049692	G	C
4	rs13107453	0	177049731	G	A
4	rs28698547	0	177049854	C	T
4	rs28607147	0	177049880	T	C
4	rs74632843	0	177050258	A	T
4	rs10520333	0	177050478	A	G
4	rs28678696	0	177050508	G	A
4	rs28409590	0	177050655	A	G
4	rs10520334	0	177050750	T	A
4	rs13116545	0	177050782	C	T
4	rs13148503	0	177050795	T	C
4	rs28559986	0	177051305	A	T
4	rs62339425	0	177051364	A	G
4	rs35278046	0	177051531	T	C
4	rs34311937	0	177051595	A	T
4	rs28570421	0	177051624	G	A
4	rs60492066	0	177051633	T	C
4	rs13122053	0	177051681	G	A
4	rs141869529	0	177051712	A	G
4	rs5016799	0	177051765	A	G
4	rs12501440	0	177051870	C	T
4	rs12505375	0	177051875	A	G
4	rs5016797	0	177051944	C	T
4	rs5016796	0	177051975	T	C
4	rs5016795	0	177052064	G	A
4	rs5016794	0	177052077	T	C
4	rs5016793	0	177052086	T	G
4	rs28608650	0	177052325	A	G
4	rs10017197	0	177052583	T	A
4	rs7699831	0	177052925	G	C
4	rs7655015	0	177053003	C	T
4	rs7655215	0	177053092	C	T
4	rs7684270	0	177053149	T	A
4	rs7654095	0	177053218	G	C
4	rs13328006	0	177053542	A	T
4	rs13328044	0	177053740	G	A
4	rs13327956	0	177054008	C	T
4	rs117041425	0	177054278	C	T
4	rs35908744	0	177054671	C	T
4	rs28620923	0	177054816	G	A
4	rs13328025	0	177055104	T	A
4	rs13328066	0	177055175	G	T
4	rs55795515	0	177055675	G	A
4	rs34672208	0	177056115	T	A
4	rs35237600	0	177056540	A	G
4	rs7687047	0	177057545	C	T
4	rs7670070	0	177057851	T	C
4	rs9884697	0	177058464	C	A
4	rs9884639	0	177058524	A	T
4	rs9884643	0	177058580	A	T
4	rs35829366	0	177058963	G	T
4	rs10019889	0	177059144	T	A
4	rs17062511	0	177059207	A	C
4	rs35022899	0	177059277	A	T
4	rs34808606	0	177059295	A	G
4	rs17062515	0	177059335	G	T
4	rs28737414	0	177059551	C	T
4	rs6848054	0	177059928	A	C
4	rs17062523	0	177060782	C	T
4	rs6812750	0	177061470	T	C
4	rs6812514	0	177061519	A	T
4	rs34608471	0	177061531	A	G
4	rs6834458	0	177061564	G	T
4	rs115413351	0	177061716	T	G
4	rs7678897	0	177061748	C	T
4	rs12506509	0	177061867	C	T
4	rs7661836	0	177062021	T	C
4	rs28552481	0	177062289	A	G
4	rs184289439	0	177062672	C	T
4	rs28535179	0	177062811	T	C
4	rs13146003	0	177062968	T	C
4	rs62339427	0	177062969	A	G
4	rs9995480	0	177063096	G	A
4	rs74420195	0	177063186	G	T
4	rs6849006	0	177063929	G	A
4	rs2128425	0	177064061	A	G
4	rs6850923	0	177064106	C	T
4	rs6849468	0	177064172	G	A
4	rs55739709	0	177064717	C	T
4	rs35810775	0	177065131	A	G
4	rs17062533	0	177068693	C	A
4	rs17062534	0	177068706	G	A
4	rs35155674	0	177068934	T	C
4	rs35826550	0	177069022	A	C
4	rs6837815	0	177070568	A	G
4	rs7663477	0	177071841	C	T
4	rs118021908	0	177071941	A	G
4	rs1471645	0	177072092	T	A
4	rs13110700	0	177075352	G	C
4	rs74483578	0	177075863	G	A
4	rs76958458	0	177075912	A	G
4	rs76406002	0	177076272	A	G
4	rs10022614	0	177076596	G	C
4	rs28458464	0	177076992	A	G
4	rs57240276	0	177078065	A	G
4	rs4690662	0	177078412	C	A
4	rs35573037	0	177078413	C	G
4	rs34939592	0	177078738	T	G
4	rs10004458	0	177078770	T	C
4	rs34826295	0	177078833	G	A
4	rs9990546	0	177078860	C	T
4	rs34429304	0	177078900	G	T
4	rs9990644	0	177078973	C	T
4	rs2128422	0	177079374	C	T
4	rs35364107	0	177079423	G	A
4	rs12499392	0	177080220	C	T
4	rs28692525	0	177080371	G	A
4	rs10021875	0	177081836	G	T
4	rs10520338	0	177082032	A	G
4	rs7693453	0	177082069	G	C
4	rs2877924	0	177083166	A	G
4	rs12646277	0	177083333	A	G
4	rs2128426	0	177084677	G	A
4	rs2170576	0	177085016	T	C
4	rs7696837	0	177085035	T	C
4	rs12505769	0	177086072	C	T
4	rs10461317	0	177086670	T	G
4	rs4299535	0	177086894	T	A
4	rs4269125	0	177086933	G	A
4	rs7697207	0	177088948	A	G
4	rs117102847	0	177088988	C	T
4	rs1976031	0	177089157	G	A
4	rs1564616	0	177089584	G	T
4	rs62339430	0	177090052	C	A
4	rs13141156	0	177090783	A	C
4	rs117873729	0	177091079	C	T
4	rs11133132	0	177091523	A	G
4	rs4475089	0	177091829	G	A
4	rs11133133	0	177091853	T	C
4	rs4690663	0	177092373	A	G
4	rs11133134	0	177093329	C	T
4	rs4538426	0	177093505	T	G
4	rs4444774	0	177093836	C	T
4	rs4690665	0	177095908	A	G
4	rs11944385	0	177096417	T	C
4	rs72706357	0	177097581	T	C
4	rs17671702	0	177097770	C	T
4	rs17625943	0	177098285	G	A
4	rs11736872	0	177100644	G	A
4	rs7699964	0	177101060	T	G
4	rs4536876	0	177102837	T	C
4	rs2062138	0	177104322	A	C
4	rs2062137	0	177104386	C	A
4	rs12639650	0	177104907	A	G
4	rs11133135	0	177105388	G	A
4	rs10004325	0	177106289	G	C
4	rs62339458	0	177106724	C	T
4	rs2333402	0	177107335	T	G
4	rs11934580	0	177107639	T	C
4	rs75604999	0	177109576	A	C
4	rs4342148	0	177109715	T	C
4	rs10000168	0	177110202	G	A
4	rs75251773	0	177110580	G	C
4	rs28616666	0	177111158	T	A
4	rs62341360	0	177111171	G	T
4	rs7654422	0	177111176	G	A
4	rs28567067	0	177111486	A	T
4	rs28753908	0	177111723	A	C
4	rs13138827	0	177111767	C	A
4	rs6857056	0	177113764	A	C
4	rs12502935	0	177113779	T	C
4	rs6832177	0	177113836	C	T
4	rs2291244	0	177113956	A	G
4	rs6820936	0	177114889	T	C
4	rs6821182	0	177115028	T	G
4	rs78838548	0	177116124	G	A
4	rs994252	0	177116463	C	G
4	rs4565028	0	177116779	T	C
4	rs2170577	0	177116909	G	T
4	rs11733017	0	177117073	G	C
4	rs1905184	0	177117349	G	A
4	rs9312592	0	177117869	G	A
4	rs17062599	0	177119115	A	G
4	rs13150443	0	177119176	G	A
4	rs28457856	0	177119344	G	A
4	rs10014804	0	177119813	G	A
4	rs10004500	0	177119860	A	C
4	rs13139487	0	177119951	T	A
4	rs10004686	0	177120026	A	G
4	rs7686009	0	177120728	C	A
4	rs6553925	0	177121302	A	G
4	rs728846	0	177121983	T	C
4	rs11938144	0	177122179	A	C
4	rs2333403	0	177123419	A	C
4	rs11734877	0	177123630	G	A
4	rs11731185	0	177123850	A	C
4	rs4626145	0	177124254	A	G
4	rs4287956	0	177124573	T	A
4	rs55885119	0	177124970	C	T
4	rs144000122	0	177125146	C	T
4	rs2333404	0	177125501	C	T
4	rs2333405	0	177125551	G	A
4	rs146412723	0	177125996	G	T
4	rs2333406	0	177126245	G	A
4	rs62341361	0	177126483	T	C
4	rs34295004	0	177126489	T	C
4	rs35070258	0	177126675	C	T
4	rs11133136	0	177127021	G	A
4	rs150218757	0	177127582	C	T
4	rs12507780	0	177128284	C	T
4	rs1158472	0	177128425	A	G
4	rs17672480	0	177128689	A	G
4	rs11734602	0	177128903	G	C
4	rs12508061	0	177129902	A	G
4	rs73007116	0	177130984	T	G
4	rs17062621	0	177131268	A	G
4	rs73007118	0	177131403	T	G
4	rs11490098	0	177131897	A	C
4	rs72706375	0	177132150	C	A
4	rs10026173	0	177132239	A	T
4	rs6553931	0	177133206	A	G
4	rs6840992	0	177133351	G	A
4	rs6841168	0	177133416	G	A
4	rs6847654	0	177133509	C	T
4	rs28548193	0	177133969	G	A
4	rs17062623	0	177134340	C	G
4	rs12513304	0	177134591	A	G
4	rs10003543	0	177135620	G	A
4	rs150300068	0	177136282	G	A
4	rs922849	0	177136512	G	A
4	rs56261572	0	177137077	A	G
4	rs17062628	0	177137373	G	A
4	rs4234876	0	177137550	G	C
4	rs4361333	0	177137571	G	T
4	rs4444775	0	177137594	C	T
4	rs13148085	0	177137785	C	T
4	rs6825568	0	177137796	G	A
4	rs6827525	0	177137988	C	T
4	rs6553933	0	177138736	C	A
4	rs6553934	0	177138836	C	T
4	rs72706381	0	177139141	A	G
4	rs72706382	0	177139145	T	C
4	rs6810493	0	177141030	G	T
4	rs6842033	0	177141048	T	C
4	rs6810731	0	177141174	G	A
4	rs6812402	0	177141196	C	A
4	rs6810950	0	177141265	G	T
4	rs7659574	0	177141536	G	A
4	rs17626926	0	177141659	A	G
4	rs7690762	0	177141933	T	C
4	rs55654083	0	177142119	C	T
4	rs10032098	0	177142776	C	A
4	rs13120838	0	177142777	A	C
4	rs28415362	0	177142869	T	G
4	rs72706385	0	177143378	T	A
4	rs13147229	0	177143417	C	T
4	rs6830358	0	177143727	G	T
4	rs6830359	0	177143728	G	C
4	rs148746870	0	177143850	T	C
4	rs6814238	0	177144029	T	C
4	rs6832441	0	177144060	C	T
4	rs34278708	0	177144180	T	C
4	rs35693487	0	177144181	G	C
4	rs6814870	0	177144364	T	C
4	rs6858298	0	177144381	A	G
4	rs6858332	0	177144424	A	G
4	rs35331298	0	177144431	A	C
4	rs6820418	0	177144775	T	A
4	rs1564617	0	177144824	T	C
4	rs1564618	0	177144930	A	G
4	rs6839076	0	177144932	C	T
4	rs1564619	0	177144954	A	G
4	rs10018552	0	177145663	G	A
4	rs6827144	0	177145712	T	C
4	rs6844115	0	177145713	G	A
4	rs17062639	0	177145839	T	C
4	rs6827550	0	177145890	T	C
4	rs10013975	0	177146627	T	C
4	rs10014339	0	177146992	T	C
4	rs10014350	0	177147030	T	C
4	rs4690669	0	177147076	A	C
4	rs6853952	0	177147418	C	T
4	rs4690670	0	177147505	T	C
4	rs13130595	0	177147591	C	T
4	rs13130810	0	177147696	C	T
4	rs13131036	0	177147805	C	T
4	rs58972724	0	177148520	T	A
4	rs6828924	0	177149046	G	A
4	rs17673171	0	177149518	C	T
4	rs6835436	0	177149842	G	A
4	rs73871941	0	177150317	C	T
4	rs1351632	0	177150491	C	T
4	rs2046262	0	177150925	A	G
4	rs35106659	0	177151023	G	A
4	rs2046263	0	177151403	C	A
4	rs72706393	0	177152164	C	A
4	rs6553938	0	177152422	T	G
4	rs113816116	0	177152792	A	G
4	rs6857521	0	177152867	C	T
4	rs72706394	0	177152923	G	A
4	rs12643638	0	177153495	C	A
4	rs1825232	0	177153859	T	C
4	rs2128427	0	177154196	A	T
4	rs13117768	0	177154323	T	C
4	rs4478128	0	177154608	G	A
4	rs72706396	0	177155053	G	A
4	rs922848	0	177155734	G	A
4	rs4566604	0	177155788	C	A
4	rs4637338	0	177156168	C	T
4	rs1384437	0	177156176	T	G
4	rs5008532	0	177156492	G	A
4	rs72706397	0	177156837	C	T
4	rs1384438	0	177156941	G	T
4	rs79178302	0	177157131	A	T
4	rs75238635	0	177157192	G	A
4	rs77320409	0	177157194	C	A
4	rs7684092	0	177157830	G	A
4	rs7685533	0	177157849	C	A
4	rs72706398	0	177158687	A	T
4	rs72706399	0	177158733	A	C
4	rs72706400	0	177159451	T	C
4	rs76064547	0	177159963	C	T
4	rs7688636	0	177160262	A	G
4	rs7665044	0	177160398	C	G
4	rs56391762	0	177161449	G	A
4	rs9991242	0	177162117	G	A
4	rs6553939	0	177162962	T	C
4	rs9312595	0	177163414	G	A
4	rs73871943	0	177163536	T	C
4	rs9790811	0	177164026	A	T
4	rs9790840	0	177164064	T	C
4	rs7689726	0	177164285	G	T
4	rs13151800	0	177164302	T	C
4	rs72706402	0	177164332	G	A
4	rs2128424	0	177164945	A	G
4	rs4589981	0	177165182	A	G
4	rs4690671	0	177165556	T	G
4	rs17679194	0	177165588	T	C
4	rs4690672	0	177165645	T	C
4	rs72708305	0	177166117	A	T
4	rs7375837	0	177166589	C	T
4	rs2170575	0	177167057	G	A
4	rs4613513	0	177167159	G	A
4	rs113411380	0	177167172	A	C
4	rs17679314	0	177167740	C	T
4	rs73871944	0	177167911	C	T
4	rs11937826	0	177168217	G	A
4	rs12645044	0	177168437	G	T
4	rs1038324	0	177169123	G	A
4	rs2624881	0	177169430	T	C
4	rs73871948	0	177170498	T	G
4	rs77190405	0	177170804	A	C
4	rs34763186	0	177170987	C	T
4	rs80096488	0	177171529	C	A
4	rs2603094	0	177171899	T	C
4	rs4425319	0	177172383	A	C
4	rs72708308	0	177173028	G	A
4	rs72708309	0	177173029	C	A
4	rs74768987	0	177173617	G	A
4	rs12639626	0	177173779	C	T
4	rs2200121	0	177174199	C	T
4	rs75016934	0	177174317	T	C
4	rs13109284	0	177175070	C	T
4	rs72708310	0	177175135	A	G
4	rs7687576	0	177175751	C	T
4	rs2603095	0	177175752	G	T
4	rs2603096	0	177175871	T	C
4	rs77193337	0	177177142	T	C
4	rs17062680	0	177178652	C	A
4	rs72708312	0	177178760	T	C
4	rs72708314	0	177178821	T	A
4	rs74540704	0	177179822	C	T
4	rs10520339	0	177180521	C	T
4	rs10520340	0	177180575	A	G
4	rs11940931	0	177181357	G	A
4	rs4690676	0	177181817	G	C
4	rs111425611	0	177181842	T	G
4	rs10019635	0	177184037	T	G
4	rs10005873	0	177184276	C	T
4	rs78070804	0	177184327	T	C
4	rs78970321	0	177184767	T	C
4	rs1454167	0	177186882	T	C
4	rs1454166	0	177186927	C	T
4	rs78571246	0	177187401	A	G
4	rs7663282	0	177188108	A	G
4	rs138242941	0	177188198	C	G
4	rs7668503	0	177188207	T	A
4	rs79378539	0	177188292	T	A
4	rs13129242	0	177188481	T	G
4	rs79191756	0	177188718	A	C
4	rs4690427	0	177188730	T	C
4	rs10033669	0	177189004	C	T
4	rs12645180	0	177189321	G	T
4	rs4690677	0	177189396	T	C
4	rs74839354	0	177189532	G	A
4	rs4690678	0	177189810	A	G
4	rs77436376	0	177191445	A	C
4	rs2877942	0	177192032	T	C
4	rs1454165	0	177192434	C	T
4	rs12645625	0	177192535	A	C
4	rs4690679	0	177192671	G	A
4	rs9312596	0	177193635	C	G
4	rs12649379	0	177194007	G	A
4	rs4690680	0	177195001	G	A
4	rs6820078	0	177195145	G	A
4	rs7659200	0	177196633	T	C
4	rs78183221	0	177196687	C	T
4	rs6817370	0	177197295	T	A
4	rs149850269	0	177197583	A	G
4	rs7683199	0	177198249	G	A
4	rs72708324	0	177199589	T	G
4	rs77555866	0	177199878	C	T
4	rs148347876	0	177201397	G	A
4	rs13134531	0	177201781	T	G
4	rs4690681	0	177202400	T	G
4	rs4690682	0	177202549	G	A
4	rs6816192	0	177202907	A	G
4	rs34426191	0	177203162	A	T
4	rs116166361	0	177204321	T	G
4	rs72708328	0	177205228	C	A
4	rs12640283	0	177206186	A	G
4	rs56946408	0	177207006	G	A
4	rs58303660	0	177207404	T	C
4	rs77512416	0	177207537	C	T
4	rs75771534	0	177208498	G	A
4	rs13141107	0	177208715	A	C
4	rs17062706	0	177208891	C	G
4	rs12648111	0	177209818	C	G
4	rs7676562	0	177210373	T	G
4	rs66734010	0	177211074	G	A
4	rs61041027	0	177211157	T	A
4	rs6815832	0	177211552	C	T
4	rs59357667	0	177211624	T	G
4	rs13137457	0	177212115	C	A
4	rs11133142	0	177212135	G	A
4	rs6822965	0	177212752	C	T
4	rs28507153	0	177214377	A	G
4	rs72708330	0	177214832	C	T
4	rs115498626	0	177215926	C	T
4	rs147159956	0	177216178	T	C
4	rs11933447	0	177217090	C	T
4	rs11933457	0	177217138	C	G
4	rs60286864	0	177217454	G	A
4	rs112666616	0	177217767	C	G
4	rs13129436	0	177218075	C	T
4	rs116537223	0	177218557	C	A
4	rs113355004	0	177218734	T	C
4	rs11933781	0	177218800	A	G
4	rs36041977	0	177219279	G	A
4	rs61597433	0	177219568	C	G
4	rs145771418	0	177219572	C	G
4	rs58294041	0	177219904	C	T
4	rs78079464	0	177219978	G	T
4	rs13105821	0	177220345	C	T
4	rs11730950	0	177220519	G	T
4	rs115761539	0	177220555	G	A
4	rs56016530	0	177220622	G	A
4	rs4690683	0	177221133	T	C
4	rs728490	0	177223078	G	A
4	rs728735	0	177223145	A	G
4	rs12649244	0	177223523	G	A
4	rs28604392	0	177224044	G	A
4	rs35850491	0	177224109	G	C
4	rs28638456	0	177224278	C	T
4	rs13115859	0	177224449	T	C
4	rs11731903	0	177224738	A	C
4	rs13148443	0	177225797	C	A
4	rs4690685	0	177225829	T	C
4	rs13148478	0	177225851	C	T
4	rs140155165	0	177226117	C	A
4	rs112258743	0	177226287	T	C
4	rs28396692	0	177226306	T	C
4	rs35327078	0	177226436	C	A
4	rs35616935	0	177226567	A	G
4	rs6553942	0	177226828	A	G
4	rs2333447	0	177227547	C	T
4	rs2877940	0	177227564	C	T
4	rs2333448	0	177227632	A	G
4	rs2333449	0	177227644	C	T
4	rs12499347	0	177227671	G	A
4	rs2877941	0	177227738	G	A
4	rs12507341	0	177227998	C	T
4	rs6823866	0	177228333	T	C
4	rs4077385	0	177228514	A	T
4	rs12331569	0	177228807	A	G
4	rs12331837	0	177228885	G	A
4	rs12649226	0	177229387	G	A
4	rs11133143	0	177229560	A	G
4	rs11133144	0	177229719	A	C
4	rs6849460	0	177230100	T	C
4	rs6844359	0	177230172	A	G
4	rs12503893	0	177230337	C	T
4	rs28674852	0	177230482	C	T
4	rs7668714	0	177230905	C	T
4	rs7697677	0	177230985	T	C
4	rs74810892	0	177230987	G	A
4	rs7669142	0	177231097	C	G
4	rs7693236	0	177231251	A	G
4	rs12510579	0	177231490	T	C
4	rs12505804	0	177231717	C	T
4	rs9312597	0	177231811	T	C
4	rs9884986	0	177232212	G	A
4	rs9884987	0	177232218	G	C
4	rs6553943	0	177232708	T	C
4	rs1037486	0	177233020	A	G
4	rs1037485	0	177233154	G	A
4	rs1037484	0	177233203	C	T
4	rs76564545	0	177233282	C	A
4	rs1037483	0	177233311	T	C
4	rs1037482	0	177233433	T	G
4	rs7687663	0	177233479	C	T
4	rs7687674	0	177233505	C	T
4	rs7686867	0	177233799	G	C
4	rs7670905	0	177233904	T	C
4	rs7688640	0	177233992	C	T
4	rs13115857	0	177234129	G	T
4	rs58760607	0	177234721	T	A
4	rs723820	0	177234906	A	G
4	rs723819	0	177234946	T	C
4	rs723818	0	177235095	A	G
4	rs9992247	0	177235286	T	C
4	rs9992260	0	177235343	T	A
4	rs6811405	0	177235800	C	T
4	rs6858584	0	177235880	G	A
4	rs6836707	0	177236003	A	G
4	rs12640285	0	177236286	A	G
4	rs17062747	0	177236432	T	G
4	rs12640961	0	177236532	A	T
4	rs9995744	0	177236803	A	G
4	rs10005984	0	177236855	G	A
4	rs59824776	0	177236892	T	C
4	rs2333451	0	177237027	G	A
4	rs9998337	0	177237043	T	C
4	rs12650039	0	177237063	C	T
4	rs11724337	0	177237307	T	A
4	rs4305467	0	177237317	A	G
4	rs4535283	0	177237325	G	A
4	rs11735748	0	177237359	C	T
4	rs17062749	0	177237631	A	G
4	rs28637982	0	177238737	A	T
4	rs78016478	0	177238852	G	A
4	rs3822039	0	177240173	A	T
4	rs2305506	0	177241136	C	T
4	rs76956562	0	177242503	T	G
4	rs13123659	0	177242536	T	G
4	rs13123660	0	177242537	T	G
4	rs4690686	0	177242959	C	T
4	rs1840270	0	177246288	G	C
4	rs7674490	0	177246621	T	G
4	rs2278904	0	177248622	C	G
4	rs17062757	0	177248835	C	G
4	rs2278903	0	177249533	A	G
4	rs12643094	0	177249681	A	G
4	rs3733371	0	177249756	A	G
4	rs140656410	0	177250503	A	G
4	rs190101727	0	177252623	A	C
4	rs71613791	0	177253006	T	C
4	rs10029041	0	177254572	G	A
4	rs57872182	0	177254836	G	A
4	rs13116092	0	177254855	A	G
4	rs7687829	0	177254898	A	G
4	rs7664257	0	177255114	C	G
4	rs13147303	0	177256126	G	A
4	rs10027831	0	177256699	T	C
4	rs550252828	0	177256712	A	G
4	rs11730028	0	177256937	C	T
4	rs7436387	0	177257723	T	G
4	rs28506810	0	177258839	G	A
4	rs10003662	0	177258951	C	G
4	rs10015351	0	177258952	A	G
4	rs10520346	0	177259088	C	G
4	rs11730551	0	177259182	A	G
4	rs11730559	0	177259257	A	T
4	rs2168031	0	177259491	G	A
4	rs4690687	0	177259635	G	A
4	rs13120287	0	177260184	T	C
4	rs4563449	0	177260939	T	G
4	rs6855882	0	177261061	T	G
4	rs76593955	0	177261356	A	G
4	rs10520348	0	177261738	T	A
4	rs72623907	0	177261965	C	G
4	rs72623908	0	177261971	A	G
4	rs17062797	0	177262063	G	A
4	rs17062800	0	177262161	C	T
4	rs17062801	0	177262381	G	A
4	rs72623909	0	177262508	A	G
4	rs17062804	0	177262892	A	G
4	rs3921993	0	177263284	A	G
4	rs35703625	0	177263286	G	A
4	rs72623910	0	177263543	C	T
4	rs4690428	0	177263665	C	T
4	rs4690429	0	177263983	G	A
4	rs4690430	0	177264022	C	T
4	rs4690688	0	177264192	G	C
4	rs4690431	0	177264251	G	A
4	rs4690432	0	177264428	A	G
4	rs4690433	0	177264435	T	C
4	rs61482060	0	177264465	A	G
4	rs34631039	0	177264652	C	T
4	rs35777941	0	177264681	A	G
4	rs12498564	0	177264827	T	C
4	rs12501181	0	177264851	G	A
4	rs12509204	0	177265006	C	T
4	rs12513049	0	177265007	A	G
4	rs12501363	0	177265371	G	A
4	rs12498752	0	177265451	T	C
4	rs35140445	0	177265565	C	G
4	rs72623911	0	177265630	G	A
4	rs35857966	0	177266012	A	C
4	rs79514687	0	177266134	A	G
4	rs4690434	0	177266136	C	T
4	rs4690689	0	177266478	A	G
4	rs13136496	0	177266638	G	A
4	rs56108858	0	177267038	G	A
4	rs13119322	0	177267043	T	C
4	rs13114011	0	177267109	A	T
4	rs7691323	0	177267387	T	A
4	rs1584868	0	177268022	A	G
4	rs11728314	0	177268373	G	A
4	rs11725547	0	177268444	T	C
4	rs11723131	0	177268602	G	A
4	rs11723194	0	177268796	G	A
4	rs142602068	0	177269403	T	C
4	rs72623912	0	177269761	G	A
4	rs74606720	0	177270062	T	C
4	rs4690690	0	177270194	C	A
4	rs6855863	0	177270722	G	A
4	rs6553945	0	177270965	T	C
4	rs6553946	0	177271055	C	T
4	rs28890192	0	177271352	A	G
4	rs7657742	0	177271726	G	T
4	rs116698344	0	177271905	T	C
4	rs72641708	0	177271969	C	T
4	rs7683662	0	177272004	A	T
4	rs13142797	0	177272526	C	G
4	rs80252667	0	177272916	A	G
4	rs2168032	0	177272957	A	G
4	rs75573385	0	177272995	C	A
4	rs56382360	0	177274100	T	C
4	rs7660827	0	177274542	T	C
4	rs7656505	0	177274867	A	T
4	rs7657249	0	177275198	A	G
4	rs7667671	0	177275599	T	C
4	rs74507555	0	177275984	G	C
4	rs11941845	0	177276526	G	A
4	rs6848582	0	177276744	G	A
4	rs75441319	0	177277102	A	G
4	rs11133146	0	177278878	A	G
4	rs79895714	0	177279141	A	G
4	rs11725097	0	177279309	A	C
4	rs13103064	0	177280028	G	C
4	rs62340891	0	177280496	C	T
4	rs1026333	0	177281464	A	T
4	rs17681796	0	177281574	G	A
4	rs17062814	0	177281665	T	A
4	rs11133147	0	177281718	A	G
4	rs11133148	0	177281720	A	G
4	rs1377838	0	177282547	G	T
4	rs1377839	0	177282697	T	A
4	rs66524419	0	177282787	G	A
4	rs55707815	0	177283987	A	C
4	rs72641709	0	177284376	G	C
4	rs13141274	0	177285027	C	T
4	rs7664053	0	177285112	C	G
4	rs7694145	0	177285894	A	G
4	rs72641710	0	177285975	G	A
4	rs72641711	0	177286050	C	T
4	rs7671099	0	177286364	C	T
4	rs11536344	0	177286426	A	G
4	rs1598100	0	177286573	A	G
4	rs28797818	0	177286586	C	T
4	rs72641712	0	177287725	G	A
4	rs9790804	0	177287827	T	C
4	rs6553947	0	177288207	T	C
4	rs80145077	0	177288424	G	A
4	rs76480508	0	177288445	T	C
4	rs117655984	0	177288579	G	A
4	rs2333452	0	177288936	G	A
4	rs73871992	0	177289779	G	A
4	rs72708351	0	177289800	A	G
4	rs7674652	0	177290028	G	A
4	rs1454158	0	177290945	G	A
4	rs6828215	0	177291823	T	C
4	rs13143944	0	177291960	A	G
4	rs13144122	0	177292032	A	C
4	rs10019430	0	177292081	G	C
4	rs72708353	0	177292933	G	A
4	rs72641713	0	177292991	G	A
4	rs10000843	0	177293161	C	T
4	rs13130627	0	177293882	G	A
4	rs6811118	0	177294157	G	A
4	rs10004054	0	177294191	C	A
4	rs6811513	0	177294292	G	A
4	rs141152026	0	177294314	C	A
4	rs2085061	0	177294407	T	G
4	rs12644903	0	177295971	C	T
4	rs12644953	0	177296127	C	T
4	rs12648822	0	177296326	T	C
4	rs78418833	0	177296340	G	C
4	rs9968491	0	177296833	A	T
4	rs11944672	0	177296975	T	G
4	rs77944439	0	177297469	A	G
4	rs1454159	0	177297516	A	T
4	rs17682169	0	177298579	G	A
4	rs72708368	0	177298664	C	G
4	rs17062826	0	177300193	A	G
4	rs66982171	0	177300997	T	C
4	rs11737414	0	177301945	G	C
4	rs55734007	0	177302488	G	A
4	rs67948139	0	177302601	T	C
4	rs1026334	0	177303073	C	T
4	rs35036061	0	177304226	A	G
4	rs71613798	0	177305706	C	G
4	rs35130862	0	177307382	A	G
4	rs17062837	0	177307702	G	A
4	rs6553951	0	177308667	A	G
4	rs6553952	0	177308851	T	C
4	rs13139292	0	177308956	A	G
4	rs78894606	0	177309093	A	G
4	rs17062843	0	177309157	G	A
4	rs11133150	0	177309738	C	T
4	rs35406225	0	177310127	C	T
4	rs7674659	0	177310438	T	A
4	rs34576713	0	177310599	T	C
4	rs79458724	0	177310834	C	T
4	rs7686390	0	177311703	T	A
4	rs7687577	0	177312517	A	T
4	rs75023320	0	177313388	G	T
4	rs6553954	0	177313725	G	A
4	rs6827175	0	177314205	G	C
4	rs55743619	0	177314640	T	C
4	rs4690696	0	177314797	C	T
4	rs4690697	0	177315089	G	C
4	rs79183215	0	177315922	T	C
4	rs6823427	0	177315965	T	C
4	rs75536678	0	177315983	G	A
4	rs6842413	0	177316214	C	T
4	rs6847843	0	177316531	C	T
4	rs72708397	0	177316979	A	G
4	rs10866383	0	177317042	T	C
4	rs72708398	0	177317109	C	T
4	rs6855302	0	177317869	C	T
4	rs4450875	0	177318120	A	C
4	rs1902434	0	177318276	A	C
4	rs1902435	0	177318641	C	A
4	rs7697866	0	177318936	T	C
4	rs6831662	0	177320032	G	A
4	rs6858185	0	177320057	A	T
4	rs2100438	0	177320228	C	A
4	rs2085059	0	177320254	C	T
4	rs2085060	0	177320443	C	T
4	rs13141600	0	177320754	T	C
4	rs6821642	0	177321034	T	C
4	rs1598099	0	177321393	G	A
4	rs10009147	0	177322083	A	G
4	rs12647397	0	177322096	G	A
4	rs72710006	0	177322207	G	A
4	rs7694651	0	177322610	C	T
4	rs72710008	0	177323700	A	G
4	rs61145596	0	177323981	C	T
4	rs72710009	0	177324140	T	C
4	rs60574277	0	177324157	C	T
4	rs10018184	0	177324650	A	C
4	rs55814916	0	177324966	T	C
4	rs72710010	0	177325006	G	T
4	rs67880638	0	177325837	T	C
4	rs1454156	0	177325951	C	G
4	rs13145359	0	177326232	G	T
4	rs72710012	0	177326780	C	T
4	rs72710013	0	177327307	A	G
4	rs2123861	0	177328296	T	C
4	rs2123862	0	177328385	G	T
4	rs56111646	0	177328756	A	G
4	rs11133151	0	177328770	G	C
4	rs28421970	0	177329153	G	C
4	rs72710014	0	177329468	G	A
4	rs72710015	0	177329795	G	C
4	rs72710016	0	177329861	C	T
4	rs117196197	0	177330154	C	A
4	rs28631996	0	177330657	A	G
4	rs7672652	0	177331647	C	G
4	rs117170420	0	177331779	C	A
4	rs13151600	0	177332009	C	G
4	rs72710018	0	177332097	C	T
4	rs6812786	0	177332193	T	C
4	rs6829504	0	177332201	G	C
4	rs11943356	0	177332241	A	G
4	rs75536969	0	177332408	A	G
4	rs143843457	0	177332604	C	T
4	rs13105193	0	177332713	G	A
4	rs17156	0	177333685	C	G
4	rs79034890	0	177333883	C	T
4	rs72710020	0	177334232	G	A
4	rs72710021	0	177334356	G	A
4	rs72710022	0	177334420	C	A
4	rs72710023	0	177334443	T	G
4	rs61599328	0	177334776	C	T
4	rs60232352	0	177334788	A	G
4	rs12233840	0	177334809	C	T
4	rs6832586	0	177334892	T	C
4	rs12233906	0	177335040	A	G
4	rs61173613	0	177335573	G	A
4	rs6553957	0	177336067	A	G
4	rs6553958	0	177336286	C	T
4	rs72710026	0	177336813	T	C
4	rs11726711	0	177336947	G	A
4	rs17062875	0	177337241	A	G
4	rs79950123	0	177337267	G	A
4	rs12331128	0	177337800	A	C
4	rs4690436	0	177338175	C	T
4	rs112881761	0	177338255	A	C
4	rs6854129	0	177338350	T	C
4	rs66536508	0	177338388	G	A
4	rs9637712	0	177338635	C	A
4	rs6553960	0	177339613	C	T
4	rs17062878	0	177339866	T	C
4	rs11133152	0	177339963	G	A
4	rs4690437	0	177340086	C	A
4	rs7691335	0	177340125	C	T
4	rs17631773	0	177340183	G	A
4	rs4146091	0	177340545	T	C
4	rs4146092	0	177340623	A	C
4	rs7697604	0	177341028	C	T
4	rs1551368	0	177341078	G	A
4	rs1551369	0	177341079	C	G
4	rs62338293	0	177341199	T	G
4	rs4413359	0	177341575	T	A
4	rs73015157	0	177342302	G	A
4	rs55762524	0	177342800	T	C
4	rs72710029	0	177342913	G	A
4	rs72710030	0	177343015	T	G
4	rs1114458	0	177343073	C	T
4	rs75129455	0	177343726	G	A
4	rs6553961	0	177343885	T	C
4	rs62338294	0	177344024	G	A
4	rs897043	0	177344102	G	T
4	rs56114616	0	177344815	C	T
4	rs897042	0	177345699	G	A
4	rs77659462	0	177346024	T	C
4	rs897041	0	177346031	A	G
4	rs6840938	0	177346314	G	A
4	rs6842422	0	177346315	C	A
4	rs10017353	0	177346464	G	A
4	rs55742321	0	177346513	C	T
4	rs13120357	0	177347450	C	T
4	rs72710032	0	177347760	C	T
4	rs72710033	0	177347767	G	T
4	rs17062897	0	177348069	C	T
4	rs72710034	0	177348467	G	A
4	rs17062903	0	177348755	A	G
4	rs1349840	0	177348793	T	C
4	rs117521833	0	177348877	T	C
4	rs1817164	0	177348933	C	T
4	rs76895402	0	177348993	T	C
4	rs17062905	0	177349397	T	C
4	rs17062907	0	177349909	G	A
4	rs2122334	0	177350318	G	T
4	rs2122335	0	177350478	T	C
4	rs2167094	0	177350693	T	C
4	rs79695471	0	177350879	C	T
4	rs7659414	0	177350956	A	C
4	rs4690438	0	177350990	T	C
4	rs4690348	0	177351118	A	G
4	rs1377835	0	177351212	G	C
4	rs1377836	0	177351322	T	C
4	rs72710037	0	177351769	C	T
4	rs1869501	0	177352244	T	C
4	rs1869502	0	177352553	T	C
4	rs2877951	0	177352913	T	A
4	rs55804250	0	177353096	G	A
4	rs60121301	0	177353104	C	A
4	rs17062918	0	177353316	T	C
4	rs6811555	0	177353823	C	T
4	rs62338296	0	177354043	G	A
4	rs79735915	0	177354104	T	C
4	rs17062929	0	177354146	A	G
4	rs4690439	0	177354289	A	G
4	rs4690440	0	177354351	G	C
4	rs4690441	0	177354358	C	A
4	rs116204373	0	177354746	C	T
4	rs11732434	0	177354840	T	C
4	rs2122336	0	177354950	A	G
4	rs1947426	0	177355245	T	G
4	rs1377837	0	177355269	A	G
4	rs10009750	0	177355622	C	T
4	rs1902010	0	177356232	G	A
4	rs967342	0	177356654	G	A
4	rs2333467	0	177356688	G	A
4	rs967343	0	177356948	G	A
4	rs1869503	0	177357010	A	G
4	rs1456318	0	177358098	T	C
4	rs2122338	0	177358279	A	G
4	rs4690442	0	177358612	G	A
4	rs6856252	0	177358730	G	C
4	rs1454157	0	177358798	T	C
4	rs10014418	0	177359053	A	G
4	rs78988503	0	177359241	C	T
4	rs10024886	0	177359385	G	A
4	rs28562735	0	177359397	C	T
4	rs74431817	0	177359885	G	A
4	rs4381996	0	177359976	A	G
```
