## Supplementary material for "Characterization of shared and ancestry-specific signals driving complex traits using multi-ancestry fine-mapping": s2_snps.txt

```
rs76313414
rs74804472
rs113943296
rs114304391
rs188177080
rs6813254
rs6843377
rs6848336
rs6817146
rs73873212
rs6843539
rs6848908
rs79799475
rs150338478
rs145646115
rs73013834
rs12715964
rs12715965
rs78137123
rs13435818
rs4690630
rs4690631
rs10034963
rs9990657
rs9993093
rs9993201
rs73873219
rs73013839
rs11133097
rs76259457
rs142626903
rs141228371
rs150180948
rs6822934
rs193073183
rs6821903
rs6848381
rs13340252
rs13340288
rs13340253
rs117939834
rs13340281
rs13340254
rs28446286
rs78371007
rs28660656
rs79137638
rs10031370
rs10012278
rs13132121
rs13149814
rs10033836
rs7442187
rs141150630
rs73013860
rs7434958
rs76057867
rs61636352
rs73013865
rs72494079
rs58947043
rs4132321
rs10022247
rs111248818
rs56123551
rs74201334
rs7672801
rs77660107
rs142751458
rs11737620
rs7690032
rs7674119
rs28416061
rs180764007
rs147658082
rs78567924
rs141079647
rs28851858
rs112048497
rs11722101
rs11730933
rs28811271
rs142927193
rs151276573
rs62336886
rs62336887
rs185370106
rs4690650
rs10033608
rs7667612
rs149560613
rs143823254
rs191835522
rs141199748
rs10461336
rs9790521
rs148262774
rs7699269
rs139729528
rs13136344
rs7654458
rs77206097
rs58134703
rs145539796
rs12507959
rs7693585
rs78862463
rs145613303
rs13107001
rs76336909
rs140142773
rs77924752
rs117864019
rs143442649
rs11133098
rs13125452
rs146517854
rs4485766
rs150230077
rs78145660
rs4690666
rs7668871
rs7686642
rs7664689
rs4635763
rs4383565
rs76573995
rs6847446
rs10030432
rs112863909
rs144109345
rs6829020
rs77629795
rs4690425
rs4690675
rs144428235
rs137944807
rs11934266
rs149775583
rs151332135
rs144528668
rs147694992
rs146624048
rs140804418
rs11133099
rs141221372
rs7673781
rs147236676
rs4399933
rs145920368
rs118046405
rs7655926
rs182673554
rs150940885
rs4405966
rs150342428
rs145108129
rs4568193
rs4423825
rs140338741
rs4263342
rs147328531
rs139429734
rs142140062
rs6841969
rs146694677
rs76230625
rs4408912
rs144175559
rs6553881
rs146505443
rs141670779
rs146212994
rs4521290
rs80226360
rs34607046
rs142518250
rs112999891
rs111819030
rs4367123
rs6830138
rs113847496
rs141523595
rs4690451
rs4690457
rs148658378
rs150795514
rs4622948
rs7667166
rs74995388
rs117290100
rs79764764
rs77331158
rs75071809
rs200034328
rs75720336
rs534274077
rs189377134
rs28679360
rs78730652
rs12331568
rs181023589
rs74957753
rs34184877
rs76710801
rs71613759
rs5008036
rs190663682
rs140699823
rs146438164
rs75440477
rs140319085
rs12501373
rs4690360
rs79243526
rs141851745
rs79552887
rs148787229
rs142447581
rs4298092
rs149443115
rs144982407
rs73873283
rs73873285
rs73873286
rs140532866
rs77902389
rs10866378
rs143438161
rs11934645
rs4690477
rs138759937
rs73873294
rs147325240
rs55893365
rs141125565
rs149479879
rs144064863
rs9992999
rs143522880
rs74781990
rs142259422
rs151279102
rs7692246
rs6825610
rs147731773
rs28554040
rs11935727
rs4547752
rs62336952
rs139922910
rs79441096
rs7695540
rs4311268
rs137949381
rs11941314
rs139259592
rs62336954
rs140850925
rs145346509
rs138057550
rs140707151
rs11735559
rs144762483
rs77532383
rs76038600
rs74287679
rs145359404
rs140842519
rs74575800
rs79167982
rs76258651
rs74595385
rs4458413
rs75499426
rs79128177
rs76605973
rs74730904
rs76442223
rs10002667
rs75035839
rs79641673
rs79411787
rs140136221
rs11935106
rs75703007
rs199545614
rs200542316
rs146400448
rs79958584
rs150943110
rs139456616
rs75432478
rs12646092
rs149694442
rs12646817
rs76296801
rs10010054
rs115522245
rs138852687
rs142160959
rs112562255
rs138407755
rs74494287
rs80248702
rs12502137
rs116915566
rs78732147
rs77864850
rs12510595
rs11133105
rs140824043
rs117296663
rs28506800
rs111984778
rs11946979
rs145685222
rs117463885
rs138925888
rs149426493
rs139452209
rs148665863
rs77043069
rs4555573
rs112667792
rs111369397
rs4414902
rs11133106
rs143359555
rs117795353
rs148344973
rs4446260
rs34897384
rs4561877
rs75028766
rs113772832
rs6553886
rs7687089
rs6553887
rs143370551
rs150542468
rs10007886
rs59035262
rs139499319
rs149267625
rs13146621
rs148452390
rs78373664
rs141004673
rs77299223
rs78933871
rs147115119
rs138524431
rs115785974
rs13111738
rs143046526
rs4690379
rs80304057
rs13106581
rs6553888
rs144258259
rs142356500
rs34735640
rs13114357
rs150270891
rs4318597
rs4295211
rs150787567
rs142493232
rs74737382
rs4302418
rs190925228
rs117147399
rs149285401
rs79764293
rs112259497
rs144633734
rs4690381
rs141780063
rs62335984
rs139902102
rs4690382
rs13118696
rs185949481
rs144677679
rs146687267
rs146139940
rs138295788
rs7698370
rs56252910
rs10434413
rs62335985
rs148858300
rs150995201
rs191100708
rs558362189
rs3934776
rs147817795
rs148301355
rs74429243
rs4472089
rs6841630
rs182852875
rs4516659
rs72702610
rs138969878
rs79366687
rs142099342
rs76163326
rs13130230
rs147366127
rs118050848
rs139687951
rs72702613
rs150979936
rs76330647
rs4690526
rs77102019
rs148950211
rs143777748
rs2333233
rs78670137
rs10010172
rs142226672
rs146742584
rs10027928
rs150426241
rs12640593
rs544454345
rs2333238
rs2877881
rs2333239
rs182419072
rs4690535
rs13107289
rs149291020
rs13132745
rs139436754
rs10006242
rs144146931
rs146314263
rs2333240
rs2333241
rs11728358
rs11725570
rs12511755
rs137916531
rs12507779
rs2333242
rs1014381
rs138012198
rs79332019
rs2333243
rs4368554
rs2333244
rs12498706
rs28693035
rs28632008
rs13117604
rs76310763
rs17313438
rs17061721
rs117075777
rs17061723
rs79834702
rs77171384
rs145303616
rs13132334
rs115054456
rs142530131
rs17061725
rs6820412
rs1049835
rs75891348
rs3733398
rs111575113
rs7691882
rs79422343
rs115017720
rs143121478
rs76659357
rs80118508
rs116092966
rs150027862
rs145322053
rs114086177
rs116433323
rs115884106
rs10520301
rs4690558
rs17313669
rs113096961
rs17313697
rs141882583
rs729721
rs139836193
rs139118643
rs140947557
rs76675444
rs4420927
rs2333245
rs2333246
rs2333247
rs2333248
rs2877885
rs7695498
rs7671844
rs2333249
rs2333250
rs2333251
rs6553891
rs12715968
rs139438135
rs7678146
rs2333252
rs727917
rs727916
rs11133107
rs12649110
rs12646306
rs7679873
rs75019272
rs80024052
rs4429679
rs11133108
rs144534169
rs7671832
rs2877886
rs4624612
rs61596210
rs61316568
rs58604533
rs10520299
rs77292290
rs76676190
rs10434414
rs114034212
rs2333255
rs148972816
rs57184013
rs72702641
rs111850807
rs11133110
rs79085198
rs13112502
rs80065153
rs28735527
rs79005207
rs6824554
rs113042773
rs77972086
rs75856995
rs140036334
rs4690595
rs76687273
rs78957268
rs7676473
rs114623985
rs76449378
rs112911612
rs191330351
rs10213204
rs139175543
rs61044623
rs144371311
rs111899923
rs189628878
rs2333256
rs150173022
rs13121082
rs10520302
rs79982449
rs17061782
rs79213070
rs80182044
rs78480829
rs2333259
rs79928709
rs12646542
rs78941953
rs149236828
rs13127867
rs73002169
rs73002171
rs58319321
rs13124321
rs77487955
rs12640626
rs12512924
rs74652304
rs35462654
rs7695845
rs7673675
rs77280512
rs77812674
rs139472269
rs10022458
rs77333471
rs112340241
rs2581767
rs76310596
rs2644000
rs13128371
rs13129527
rs3113479
rs3104188
rs2581764
rs2581763
rs113992676
rs113516019
rs77019996
rs63303162
rs2581761
rs78536837
rs2644005
rs1814701
rs2644006
rs1472327
rs6824335
rs12499953
rs77588426
rs1472328
rs2016952
rs113650083
rs11943122
rs139840661
rs6553893
rs73871206
rs4690626
rs4690627
rs6813068
rs74727516
rs13136242
rs6840836
rs6846479
rs17598675
rs6821651
rs6821673
rs12644467
rs6820648
rs75547289
rs9284954
rs9312583
rs13142801
rs9312584
rs117431332
rs2581742
rs71613763
rs7666814
rs35523740
rs7671751
rs1021547
rs2015588
rs10050126
rs7697313
rs7656509
rs7685659
rs7655417
rs13133929
rs34605029
rs13132647
rs3104187
rs3113480
rs3113481
rs2581743
rs2644002
rs12507816
rs2581744
rs2581745
rs2581746
rs13136033
rs17061928
rs76670101
rs76048727
rs12650851
rs55972841
rs77730074
rs145713779
rs13152426
rs17061943
rs79098863
rs12500049
rs2644009
rs1845731
rs74933347
rs1845732
rs2581752
rs10520305
rs10520306
rs117322702
rs74726482
rs2643987
rs76847183
rs76461986
rs4577520
rs4577521
rs4577522
rs10446856
rs13126015
rs13145486
rs13144140
rs2581754
rs4146675
rs12645432
rs12643354
rs12639637
rs2643988
rs11939763
rs75244577
rs35808290
rs34646060
rs36046779
rs146947962
rs2333261
rs73006349
rs1472324
rs2643990
rs10002829
rs10011322
rs17052282
rs2047245
rs2047246
rs2643991
rs2643992
rs2333262
rs17658370
rs56130421
rs10016635
rs722825
rs17658458
rs28617550
rs17599880
rs2047247
rs17658523
rs7668490
rs2581771
rs144019143
rs2643994
rs2581770
rs80091657
rs10023273
rs17061992
rs80191716
rs62336046
rs2643997
rs62336047
rs11133111
rs1353397
rs13124535
rs2643998
rs4690632
rs4690633
rs117697684
rs6855984
rs17659305
rs80225981
rs73871215
rs28452202
rs13128655
rs11133112
rs12640001
rs62336049
rs62336050
rs1390343
rs56405661
rs75616682
rs11721412
rs73871216
rs13140287
rs62336052
rs80124907
rs13113026
rs1390345
rs6849661
rs1390346
rs17062044
rs1027407
rs17062049
rs1845730
rs11728789
rs4690414
rs11133115
rs78640136
rs17062055
rs62336053
rs62336054
rs28376387
rs77986098
rs1390347
rs1826764
rs2220918
rs17062071
rs7673823
rs75452549
rs7675587
rs116778132
rs28457258
rs62336056
rs28549021
rs62336057
rs10434283
rs17062076
rs11945986
rs150877271
rs17062080
rs1495716
rs13142920
rs7664633
rs7665032
rs7665072
rs2291759
rs2291760
rs2291761
rs6812406
rs12498839
rs2270606
rs62338073
rs6856621
rs62338074
rs13111643
rs6847444
rs1495717
rs10033966
rs149200058
rs4690634
rs12503697
rs12498955
rs9312586
rs78438550
rs62336110
rs976706
rs17608637
rs11934468
rs13147695
rs13128700
rs7676791
rs78585424
rs10520313
rs2877903
rs17062106
rs2132338
rs2132339
rs2132340
rs28446624
rs6838421
rs76049057
rs7679990
rs191911782
rs115556281
rs6846507
rs13137352
rs11133116
rs12504803
rs17062130
rs74692344
rs28621852
rs11736069
rs9991484
rs76944430
rs78645073
rs28676930
rs28689796
rs12509237
rs80182558
rs17062133
rs77157714
rs6839049
rs56077858
rs77636719
rs143553252
rs10033784
rs10000906
rs9312587
rs9312588
rs9312589
rs10520312
rs7673922
rs10000752
rs7696221
rs7656383
rs17062161
rs6814514
rs7663980
rs13147240
rs10002577
rs78524200
rs35419248
rs28713624
rs62336149
rs7687230
rs17062171
rs147656964
rs11940577
rs17062177
rs28628638
rs6825038
rs11938823
rs150457867
rs145176311
rs10033403
rs1845725
rs17062188
rs4690639
rs4690416
rs1845726
rs11133117
rs17062199
rs2877907
rs4306906
rs1495707
rs1495708
rs78319998
rs57756385
rs145432732
rs11133118
rs2220917
rs2201547
rs77206020
rs142787819
rs141934198
rs1826763
rs1845728
rs1845729
rs72704505
rs72704506
rs72704507
rs17662170
rs13150695
rs76132364
rs79093272
rs57871202
rs150921205
rs75504715
rs7687455
rs10017793
rs1874355
rs146475999
rs10007330
rs11133119
rs1495712
rs1495713
rs56144223
rs1908574
rs147092806
rs7441173
rs59118777
rs13103874
rs10014438
rs10019280
rs2088193
rs2101851
rs7436322
rs35528540
rs13148483
rs10012096
rs10033742
rs10023838
rs10026458
rs75804107
rs13146622
rs903650
rs57099041
rs17062227
rs4690644
rs11936733
rs61049231
rs74708489
rs79314754
rs984479
rs4690417
rs17062236
rs13144028
rs17062245
rs17062248
rs17062252
rs57621266
rs61517294
rs2132337
rs73014008
rs76569880
rs73871271
rs74551240
rs7688035
rs111891424
rs1495714
rs76058903
rs7438439
rs9686024
rs11930485
rs6818081
rs10520314
rs72704531
rs4690418
rs13102520
rs17668541
rs4690646
rs2877908
rs12507821
rs2333326
rs115514913
rs6848112
rs17062271
rs17062274
rs17611770
rs72704544
rs72704545
rs74508608
rs62334820
rs4690419
rs113590390
rs141776094
rs12498242
rs7663888
rs7687921
rs139365196
rs80258802
rs4690421
rs2333321
rs1106568
rs2333323
rs10222704
rs75838432
rs11947548
rs143839357
rs10866381
rs116044130
rs12500012
rs62334821
rs11133120
rs28402107
rs6846161
rs148169554
rs2333324
rs2333325
rs117865489
rs34044173
rs41533650
rs76551448
rs78691941
rs78562277
rs62340585
rs78906941
rs78680110
rs4690647
rs34080115
rs35639760
rs57484452
rs6844913
rs6845325
rs7688623
rs62340589
rs28469725
rs73014094
rs7689812
rs10520319
rs143704054
rs10520320
rs75419371
rs7658712
rs17668900
rs79711101
rs6553898
rs7656002
rs56078640
rs1385613
rs143591416
rs12508168
rs7668242
rs17062308
rs55671349
rs17062314
rs7661904
rs62340590
rs77688426
rs75910987
rs117039245
rs7667331
rs17062332
rs7688681
rs78729802
rs17062345
rs146478299
rs58869179
rs117982013
rs11942788
rs36087033
rs7679710
rs12640996
rs35682662
rs1905832
rs11929741
rs17062351
rs7677229
rs73873543
rs71613770
rs62340604
rs34103959
rs13151378
rs62340606
rs13105861
rs62340607
rs184879925
rs78094225
rs7681853
rs11939409
rs62340608
rs11935765
rs62340609
rs7675676
rs55944017
rs7677621
rs35392007
rs34508445
rs59118816
rs1351983
rs6553899
rs6813460
rs182983923
rs4690651
rs1471797
rs62340611
rs6811277
rs1471798
rs13138530
rs62340612
rs34540823
rs7690984
rs7691154
rs118043955
rs11942419
rs901114
rs1078838
rs1078837
rs2333336
rs34399390
rs4690652
rs2333337
rs34360780
rs4690653
rs62340614
rs4690422
rs62340615
rs2877910
rs34796721
rs13111443
rs13129726
rs4536875
rs997780
rs997779
rs998297
rs62340616
rs13133515
rs62340618
rs13127146
rs13127158
rs62340619
rs13127568
rs80323848
rs34297486
rs62340636
rs34987806
rs1564880
rs62340637
rs1021226
rs56288639
rs11937076
rs12650745
rs187227093
rs35592090
rs57373965
rs6553901
rs2333388
rs12504904
rs11728627
rs11133122
rs35534245
rs17612423
rs34107438
rs35685114
rs6839645
rs7687100
rs7682277
rs12508038
rs13135804
rs62340641
rs62340642
rs35986071
rs34043107
rs34017733
rs72704584
rs11939200
rs11936134
rs12504354
rs34042730
rs11133123
rs7683378
rs12647494
rs62340643
rs13145254
rs73873572
rs7674814
rs13132934
rs1485520
rs1485521
rs11940058
rs7681163
rs11944305
rs11941107
rs6844800
rs7375729
rs2333389
rs2333390
rs13116415
rs11941457
rs13146979
rs13147204
rs13124184
rs7699924
rs117370197
rs13101955
rs61083878
rs116882739
rs58025493
rs7665552
rs72704593
rs7666144
rs13111629
rs12499459
rs6823563
rs11723689
rs35848158
rs6829012
rs36072530
rs150863552
rs55989399
rs6818784
rs59460687
rs72704597
rs72704599
rs61445557
rs4642182
rs6831470
rs67328540
rs1601426
rs7680552
rs7669617
rs6827778
rs6822877
rs6828241
rs66940032
rs58188894
rs55739333
rs11721843
rs72706304
rs4690655
rs35657065
rs6811359
rs6836366
rs6858730
rs72706308
rs4690423
rs12504346
rs12500840
rs12642629
rs11737803
rs17062431
rs17669562
rs71613772
rs77673889
rs6553903
rs2011563
rs973732
rs2877923
rs2062389
rs6553904
rs6553905
rs77552758
rs7679746
rs72706312
rs79556023
rs72706314
rs2062390
rs68134022
rs11937635
rs17062444
rs72706316
rs17062445
rs72706317
rs17624008
rs13146736
rs13146515
rs12331438
rs7690713
rs7692309
rs184725624
rs13102170
rs923110
rs923111
rs923112
rs72706320
rs923113
rs147890554
rs28635089
rs6857880
rs6553906
rs6840499
rs13328039
rs7657735
rs17062462
rs17062464
rs923114
rs62342083
rs901116
rs2333391
rs11932795
rs2333392
rs2333393
rs11133127
rs189068797
rs17062487
rs6842678
rs191496349
rs112770068
rs13139857
rs62339376
rs62339377
rs12647305
rs12647332
rs12647335
rs4572827
rs12648126
rs6810644
rs1825233
rs6822582
rs2333401
rs12511326
rs62339379
rs76555598
rs6553908
rs6553909
rs6814389
rs6831148
rs34346672
rs35146785
rs62339380
rs34435561
rs36008793
rs34576037
rs6847592
rs6829868
rs6830231
rs7683630
rs7683835
rs34172781
rs1385614
rs1385615
rs6811204
rs35400555
rs34949811
rs35166873
rs6818449
rs6818456
rs6848995
rs6849806
rs35743739
rs34053709
rs35699023
rs13101379
rs13128294
rs62339390
rs62339391
rs7657665
rs6553910
rs6553912
rs11735075
rs11133128
rs11133129
rs11133130
rs11133131
rs1385616
rs1485522
rs1485523
rs13124564
rs6856099
rs11734650
rs11731524
rs7664497
rs13114039
rs13101415
rs71613779
rs72706339
rs1385617
rs76182479
rs13148955
rs72706340
rs34130223
rs12641442
rs34264329
rs72706343
rs55729842
rs73018027
rs33952957
rs62339420
rs117800294
rs1963008
rs17624517
rs76737914
rs17062505
rs35751888
rs62339421
rs62339422
rs7691389
rs7692146
rs7672709
rs7698066
rs7698815
rs7658056
rs12640342
rs7665251
rs6827241
rs6823265
rs7435231
rs7356210
rs78579410
rs62339423
rs6829241
rs35869957
rs6419995
rs2333396
rs2333398
rs35723350
rs4690659
rs6850091
rs67049361
rs9993510
rs10001518
rs28512388
rs72706347
rs192496052
rs6841227
rs149735182
rs62339424
rs72706348
rs7673622
rs28682996
rs10520332
rs10000614
rs28450120
rs79184988
rs57542178
rs9999477
rs28695418
rs10010573
rs147385925
rs13142988
rs2333399
rs28508010
rs10009701
rs28634477
rs66689978
rs71613780
rs34861809
rs35851588
rs36121554
rs6813271
rs28452510
rs28701716
rs13135535
rs75588937
rs13107453
rs28698547
rs28607147
rs74632843
rs10520333
rs28678696
rs28409590
rs10520334
rs13116545
rs13148503
rs28559986
rs62339425
rs35278046
rs34311937
rs28570421
rs60492066
rs13122053
rs141869529
rs5016799
rs12501440
rs12505375
rs5016797
rs5016796
rs5016795
rs5016794
rs5016793
rs28608650
rs10017197
rs7699831
rs7655015
rs7655215
rs7684270
rs7654095
rs13328006
rs13328044
rs13327956
rs117041425
rs35908744
rs28620923
rs13328025
rs13328066
rs55795515
rs34672208
rs35237600
rs7687047
rs7670070
rs9884697
rs9884639
rs9884643
rs35829366
rs10019889
rs17062511
rs35022899
rs34808606
rs17062515
rs28737414
rs6848054
rs17062523
rs6812750
rs6812514
rs34608471
rs6834458
rs115413351
rs7678897
rs12506509
rs7661836
rs28552481
rs184289439
rs28535179
rs13146003
rs62339427
rs9995480
rs74420195
rs6849006
rs2128425
rs6850923
rs6849468
rs55739709
rs35810775
rs17062533
rs17062534
rs35155674
rs35826550
rs6837815
rs7663477
rs118021908
rs1471645
rs13110700
rs74483578
rs76958458
rs76406002
rs10022614
rs28458464
rs57240276
rs4690662
rs35573037
rs34939592
rs10004458
rs34826295
rs9990546
rs34429304
rs9990644
rs2128422
rs35364107
rs12499392
rs28692525
rs10021875
rs10520338
rs7693453
rs2877924
rs12646277
rs2128426
rs2170576
rs7696837
rs12505769
rs10461317
rs4299535
rs4269125
rs7697207
rs117102847
rs1976031
rs1564616
rs62339430
rs13141156
rs117873729
rs11133132
rs4475089
rs11133133
rs4690663
rs11133134
rs4538426
rs4444774
rs4690665
rs11944385
rs72706357
rs17671702
rs17625943
rs11736872
rs7699964
rs4536876
rs2062138
rs2062137
rs12639650
rs11133135
rs10004325
rs62339458
rs2333402
rs11934580
rs75604999
rs4342148
rs10000168
rs75251773
rs28616666
rs62341360
rs7654422
rs28567067
rs28753908
rs13138827
rs6857056
rs12502935
rs6832177
rs2291244
rs6820936
rs6821182
rs78838548
rs994252
rs4565028
rs2170577
rs11733017
rs1905184
rs9312592
rs17062599
rs13150443
rs28457856
rs10014804
rs10004500
rs13139487
rs10004686
rs7686009
rs6553925
rs728846
rs11938144
rs2333403
rs11734877
rs11731185
rs4626145
rs4287956
rs55885119
rs144000122
rs2333404
rs2333405
rs146412723
rs2333406
rs62341361
rs34295004
rs35070258
rs11133136
rs150218757
rs12507780
rs1158472
rs17672480
rs11734602
rs12508061
rs73007116
rs17062621
rs73007118
rs11490098
rs72706375
rs10026173
rs6553931
rs6840992
rs6841168
rs6847654
rs28548193
rs17062623
rs12513304
rs10003543
rs150300068
rs922849
rs56261572
rs17062628
rs4234876
rs4361333
rs4444775
rs13148085
rs6825568
rs6827525
rs6553933
rs6553934
rs72706381
rs72706382
rs6810493
rs6842033
rs6810731
rs6812402
rs6810950
rs7659574
rs17626926
rs7690762
rs55654083
rs10032098
rs13120838
rs28415362
rs72706385
rs13147229
rs6830358
rs6830359
rs148746870
rs6814238
rs6832441
rs34278708
rs35693487
rs6814870
rs6858298
rs6858332
rs35331298
rs6820418
rs1564617
rs1564618
rs6839076
rs1564619
rs10018552
rs6827144
rs6844115
rs17062639
rs6827550
rs10013975
rs10014339
rs10014350
rs4690669
rs6853952
rs4690670
rs13130595
rs13130810
rs13131036
rs58972724
rs6828924
rs17673171
rs6835436
rs73871941
rs1351632
rs2046262
rs35106659
rs2046263
rs72706393
rs6553938
rs113816116
rs6857521
rs72706394
rs12643638
rs1825232
rs2128427
rs13117768
rs4478128
rs72706396
rs922848
rs4566604
rs4637338
rs1384437
rs5008532
rs72706397
rs1384438
rs79178302
rs75238635
rs77320409
rs7684092
rs7685533
rs72706398
rs72706399
rs72706400
rs76064547
rs7688636
rs7665044
rs56391762
rs9991242
rs6553939
rs9312595
rs73871943
rs9790811
rs9790840
rs7689726
rs13151800
rs72706402
rs2128424
rs4589981
rs4690671
rs17679194
rs4690672
rs72708305
rs7375837
rs2170575
rs4613513
rs113411380
rs17679314
rs73871944
rs11937826
rs12645044
rs1038324
rs2624881
rs73871948
rs77190405
rs34763186
rs80096488
rs2603094
rs4425319
rs72708308
rs72708309
rs74768987
rs12639626
rs2200121
rs75016934
rs13109284
rs72708310
rs7687576
rs2603095
rs2603096
rs77193337
rs17062680
rs72708312
rs72708314
rs74540704
rs10520339
rs10520340
rs11940931
rs4690676
rs111425611
rs10019635
rs10005873
rs78070804
rs78970321
rs1454167
rs1454166
rs78571246
rs7663282
rs138242941
rs7668503
rs79378539
rs13129242
rs79191756
rs4690427
rs10033669
rs12645180
rs4690677
rs74839354
rs4690678
rs77436376
rs2877942
rs1454165
rs12645625
rs4690679
rs9312596
rs12649379
rs4690680
rs6820078
rs7659200
rs78183221
rs6817370
rs149850269
rs7683199
rs72708324
rs77555866
rs148347876
rs13134531
rs4690681
rs4690682
rs6816192
rs34426191
rs116166361
rs72708328
rs12640283
rs56946408
rs58303660
rs77512416
rs75771534
rs13141107
rs17062706
rs12648111
rs7676562
rs66734010
rs61041027
rs6815832
rs59357667
rs13137457
rs11133142
rs6822965
rs28507153
rs72708330
rs115498626
rs147159956
rs11933447
rs11933457
rs60286864
rs112666616
rs13129436
rs116537223
rs113355004
rs11933781
rs36041977
rs61597433
rs145771418
rs58294041
rs78079464
rs13105821
rs11730950
rs115761539
rs56016530
rs4690683
rs728490
rs728735
rs12649244
rs28604392
rs35850491
rs28638456
rs13115859
rs11731903
rs13148443
rs4690685
rs13148478
rs140155165
rs112258743
rs28396692
rs35327078
rs35616935
rs6553942
rs2333447
rs2877940
rs2333448
rs2333449
rs12499347
rs2877941
rs12507341
rs6823866
rs4077385
rs12331569
rs12331837
rs12649226
rs11133143
rs11133144
rs6849460
rs6844359
rs12503893
rs28674852
rs7668714
rs7697677
rs74810892
rs7669142
rs7693236
rs12510579
rs12505804
rs9312597
rs9884986
rs9884987
rs6553943
rs1037486
rs1037485
rs1037484
rs76564545
rs1037483
rs1037482
rs7687663
rs7687674
rs7686867
rs7670905
rs7688640
rs13115857
rs58760607
rs723820
rs723819
rs723818
rs9992247
rs9992260
rs6811405
rs6858584
rs6836707
rs12640285
rs17062747
rs12640961
rs9995744
rs10005984
rs59824776
rs2333451
rs9998337
rs12650039
rs11724337
rs4305467
rs4535283
rs11735748
rs17062749
rs28637982
rs78016478
rs3822039
rs2305506
rs76956562
rs13123659
rs13123660
rs4690686
rs1840270
rs7674490
rs2278904
rs17062757
rs2278903
rs12643094
rs3733371
rs140656410
rs190101727
rs71613791
rs10029041
rs57872182
rs13116092
rs7687829
rs7664257
rs13147303
rs10027831
rs550252828
rs11730028
rs7436387
rs28506810
rs10003662
rs10015351
rs10520346
rs11730551
rs11730559
rs2168031
rs4690687
rs13120287
rs4563449
rs6855882
rs76593955
rs10520348
rs72623907
rs72623908
rs17062797
rs17062800
rs17062801
rs72623909
rs17062804
rs3921993
rs35703625
rs72623910
rs4690428
rs4690429
rs4690430
rs4690688
rs4690431
rs4690432
rs4690433
rs61482060
rs34631039
rs35777941
rs12498564
rs12501181
rs12509204
rs12513049
rs12501363
rs12498752
rs35140445
rs72623911
rs35857966
rs79514687
rs4690434
rs4690689
rs13136496
rs56108858
rs13119322
rs13114011
rs7691323
rs1584868
rs11728314
rs11725547
rs11723131
rs11723194
rs142602068
rs72623912
rs74606720
rs4690690
rs6855863
rs6553945
rs6553946
rs28890192
rs7657742
rs116698344
rs72641708
rs7683662
rs13142797
rs80252667
rs2168032
rs75573385
rs56382360
rs7660827
rs7656505
rs7657249
rs7667671
rs74507555
rs11941845
rs6848582
rs75441319
rs11133146
rs79895714
rs11725097
rs13103064
rs62340891
rs1026333
rs17681796
rs17062814
rs11133147
rs11133148
rs1377838
rs1377839
rs66524419
rs55707815
rs72641709
rs13141274
rs7664053
rs7694145
rs72641710
rs72641711
rs7671099
rs11536344
rs1598100
rs28797818
rs72641712
rs9790804
rs6553947
rs80145077
rs76480508
rs117655984
rs2333452
rs73871992
rs72708351
rs7674652
rs1454158
rs6828215
rs13143944
rs13144122
rs10019430
rs72708353
rs72641713
rs10000843
rs13130627
rs6811118
rs10004054
rs6811513
rs141152026
rs2085061
rs12644903
rs12644953
rs12648822
rs78418833
rs9968491
rs11944672
rs77944439
rs1454159
rs17682169
rs72708368
rs17062826
rs66982171
rs11737414
rs55734007
rs67948139
rs1026334
rs35036061
rs71613798
rs35130862
rs17062837
rs6553951
rs6553952
rs13139292
rs78894606
rs17062843
rs11133150
rs35406225
rs7674659
rs34576713
rs79458724
rs7686390
rs7687577
rs75023320
rs6553954
rs6827175
rs55743619
rs4690696
rs4690697
rs79183215
rs6823427
rs75536678
rs6842413
rs6847843
rs72708397
rs10866383
rs72708398
rs6855302
rs4450875
rs1902434
rs1902435
rs7697866
rs6831662
rs6858185
rs2100438
rs2085059
rs2085060
rs13141600
rs6821642
rs1598099
rs10009147
rs12647397
rs72710006
rs7694651
rs72710008
rs61145596
rs72710009
rs60574277
rs10018184
rs55814916
rs72710010
rs67880638
rs1454156
rs13145359
rs72710012
rs72710013
rs2123861
rs2123862
rs56111646
rs11133151
rs28421970
rs72710014
rs72710015
rs72710016
rs117196197
rs28631996
rs7672652
rs117170420
rs13151600
rs72710018
rs6812786
rs6829504
rs11943356
rs75536969
rs143843457
rs13105193
rs17156
rs79034890
rs72710020
rs72710021
rs72710022
rs72710023
rs61599328
rs60232352
rs12233840
rs6832586
rs12233906
rs61173613
rs6553957
rs6553958
rs72710026
rs11726711
rs17062875
rs79950123
rs12331128
rs4690436
rs112881761
rs6854129
rs66536508
rs9637712
rs6553960
rs17062878
rs11133152
rs4690437
rs7691335
rs17631773
rs4146091
rs4146092
rs7697604
rs1551368
rs1551369
rs62338293
rs4413359
rs73015157
rs55762524
rs72710029
rs72710030
rs1114458
rs75129455
rs6553961
rs62338294
rs897043
rs56114616
rs897042
rs77659462
rs897041
rs6840938
rs6842422
rs10017353
rs55742321
rs13120357
rs72710032
rs72710033
rs17062897
rs72710034
rs17062903
rs1349840
rs117521833
rs1817164
rs76895402
rs17062905
rs17062907
rs2122334
rs2122335
rs2167094
rs79695471
rs7659414
rs4690438
rs4690348
rs1377835
rs1377836
rs72710037
rs1869501
rs1869502
rs2877951
rs55804250
rs60121301
rs17062918
rs6811555
rs62338296
rs79735915
rs17062929
rs4690439
rs4690440
rs4690441
rs116204373
rs11732434
rs2122336
rs1947426
rs1377837
rs10009750
rs1902010
rs967342
rs2333467
rs967343
rs1869503
rs1456318
rs2122338
rs4690442
rs6856252
rs1454157
rs10014418
rs78988503
rs10024886
rs28562735
rs74431817
rs4381996
```
