## Supplementary material for "Characterization of shared and ancestry-specific signals driving complex traits using multi-ancestry fine-mapping": susiex_nc3.cs80.cs

```
CS_ID	SNP	BP	REF_ALLELE	ALT_ALLELE	REF_FRQ	BETA	SE	-LOG10P	CS_PIP	OVRL_PIP
1	rs41533650	176869252	A,A	G,G	0.793241,0.874008	0.0327211,0.0431277	0.00488208,0.0128817	10.6879,3.08935	0.229576	0.229576
1	rs62340585	176871122	A,A	G,G	0.793241,0.874008	0.0327211,0.0428927	0.00488208,0.0128817	10.6879,3.06084	0.216037	0.216037
1	rs62334820	176855221	T,T	C,C	0.808151,0.882937	0.0334607,0.0448818	0.00502127,0.0132962	10.5738,3.13269	0.13003	0.130031
1	rs17611770	176851045	T,T	A,A	0.800199,0.881944	0.0330261,0.0426896	0.00494472,0.0132476	10.6189,2.89582	0.12122	0.12122
1	rs72704544	176853286	G,G	A,A	0.799205,0.881944	0.0329647,0.0430641	0.00493553,0.0132476	10.6189,2.93884	0.10083	0.10083
1	rs143839357	176863487	T,T	C,C	0.799205,0.875992	0.0332787,0.0398636	0.00493553,0.0129696	10.8083,2.67471	0.0646363	0.0646366
2	rs10033966	176736961	T,T	C,C	0.951292,0.895833	0.0571891,0.0525715	0.00918509,0.0139934	9.32096,3.76434	0.131812	0.131813
2	rs12498839	176731401	A,A	G,G	0.955268,0.895833	0.0620421,0.0510351	0.00956466,0.0139934	10.0565,3.57635	0.11508	0.11508
2	rs28457258	176725993	A,A	G,G	0.950298,0.896825	0.0574454,0.0495939	0.00909753,0.0140528	9.56669,3.37992	0.0819148	0.0819152
2	rs11945986	176726606	T,T	A,A	0.950298,0.896825	0.0572968,0.04991	0.00909753,0.0140528	9.52086,3.41693	0.0809379	0.0809382
2	rs7675587	176725437	T,T	C,C	0.950298,0.896825	0.0573425,0.0494976	0.00909753,0.0140528	9.53495,3.36868	0.0750934	0.0750938
2	rs7673823	176725220	A,A	G,G	0.950298,0.896825	0.0572453,0.0494495	0.00909753,0.0140528	9.50502,3.36307	0.0699242	0.0699246
2	rs28376387	176723380	T,T	G,G	0.950298,0.896825	0.0569367,0.0500004	0.00909753,0.0140528	9.41033,3.42756	0.0665012	0.0665015
2	rs6849661	176717618	G,G	T,T	0.950298,0.89881	0.0572781,0.0492273	0.00909753,0.0141743	9.51511,3.28848	0.057791	0.0577914
2	rs78640136	176721419	G,G	A,A	0.955268,0.896825	0.0615469,0.0482409	0.00956466,0.0140528	9.90792,3.22381	0.0425208	0.0425212
2	rs1027407	176718936	A,A	G,G	0.955268,0.897817	0.0615996,0.0482185	0.00956466,0.014113	9.92367,3.19785	0.040446	0.0404465
2	rs7676791	176742936	T,T	C,C	0.068588,0.104167	-0.0396587,-0.0575635	0.00782248,0.0139934	6.39995,4.40946	0.0202063	0.0202068
2	rs976706	176739754	C,C	T,T	0.068588,0.104167	-0.0398611,-0.0569997	0.00782248,0.0139934	6.45913,4.33396	0.0194936	0.019494
3	rs62338073	176733450	T,T	G,G	0.09841,0.073413	-0.0356543,-0.00166483	0.00663767,0.0163898	7.10747,0.0366408	0.943606	0.943606
```
