## Supplementary material for "Characterization of shared and ancestry-specific signals driving complex traits using multi-ancestry fine-mapping": susiex_nc3.cs80.snp

```
BP	SNP	PIP(CS1)	LogBF(CS1,Pop1)	LogBF(CS1,Pop2)	PIP(CS2)	LogBF(CS2,Pop1)	LogBF(CS2,Pop2)	PIP(CS3)	LogBF(CS3,Pop1)	LogBF(CS3,Pop2)
176360179	rs76313414	2.40917e-11	-1.79766e-10	-1.44958	1.15281e-10	-1.79766e-10	-1.43494	2.50864e-06	-1.79766e-10	-1.4359
176360298	rs74804472	2.42283e-11	-1.79766e-10	-1.44392	1.21523e-10	-1.79766e-10	-1.38221	2.64179e-06	-1.79766e-10	-1.38418
176360549	rs113943296	2.47926e-11	-1.79766e-10	-1.4209	1.17509e-10	-1.79766e-10	-1.4158	2.47058e-06	-1.79766e-10	-1.45119
176362036	rs114916385	1.9163e-11	-1.67847	-3.14687e-10	9.34238e-11	-1.64517	-3.14687e-10	1.72499e-06	-1.81042	-3.14687e-10
176362371	rs79402525	3.27268e-11	-1.14325	-3.14687e-10	1.42524e-10	-1.2228	-3.14687e-10	3.16769e-06	-1.20264	-3.14687e-10
176362764	rs114304391	2.40961e-11	-1.79766e-10	-1.44939	1.15222e-10	-1.79766e-10	-1.43545	2.50741e-06	-1.79766e-10	-1.43639
176362806	rs114198523	7.28332e-11	-0.343273	-3.14687e-10	2.69832e-10	-0.584511	-3.14687e-10	4.80242e-06	-0.786522	-3.14687e-10
176362943	rs188177080	4.26976e-11	-1.79766e-10	-0.877301	1.99985e-10	-1.79766e-10	-0.884071	4.23724e-06	-1.79766e-10	-0.911729
176362992	rs6813254	2.42097e-11	-1.79766e-10	-1.44469	1.21239e-10	-1.79766e-10	-1.38455	2.63571e-06	-1.79766e-10	-1.38649
176363035	rs6843377	2.42514e-11	-1.79766e-10	-1.44297	1.21863e-10	-1.79766e-10	-1.37941	2.64909e-06	-1.79766e-10	-1.38143
176363137	rs6848336	2.40668e-11	-1.79766e-10	-1.45061	1.15692e-10	-1.79766e-10	-1.43138	2.51733e-06	-1.79766e-10	-1.43244
176363166	rs28464169	1.98987e-11	-1.64079	-3.14687e-10	1.19335e-10	-1.40038	-3.14687e-10	2.69328e-06	-1.36488	-3.14687e-10
176363205	rs114812534	7.86189e-11	-0.266832	-3.14687e-10	2.89526e-10	-0.514067	-3.14687e-10	5.1249e-06	-0.721531	-3.14687e-10
176363244	rs74369673	1.44373e-10	0.340959	-3.14687e-10	5.43639e-10	0.115974	-3.14687e-10	9.15849e-06	-0.140961	-3.14687e-10
176363296	rs6817146	2.42173e-11	-1.79766e-10	-1.44438	1.21356e-10	-1.79766e-10	-1.38358	2.63823e-06	-1.79766e-10	-1.38553
176363304	rs73873212	2.46655e-11	-1.79766e-10	-1.42604	1.16857e-10	-1.79766e-10	-1.42136	2.46946e-06	-1.79766e-10	-1.45164
176363306	rs6843539	2.40703e-11	-1.79766e-10	-1.45047	1.15622e-10	-1.79766e-10	-1.43198	2.51586e-06	-1.79766e-10	-1.43303
176363376	rs6848908	2.42278e-11	-1.79766e-10	-1.44394	1.19978e-10	-1.79766e-10	-1.395	2.61648e-06	-1.79766e-10	-1.39381
176363547	rs79799475	2.40944e-11	-1.79766e-10	-1.44947	1.15145e-10	-1.79766e-10	-1.43612	2.50172e-06	-1.79766e-10	-1.43866
176363581	rs150338478	3.14915e-11	-1.79766e-10	-1.18173	1.21544e-10	-1.79766e-10	-1.38203	2.98829e-06	-1.79766e-10	-1.26094
176363983	rs115678803	1.49768e-11	-1.92494	-3.14687e-10	7.26557e-11	-1.89658	-3.14687e-10	1.56384e-06	-1.9085	-3.14687e-10
176364066	rs145646115	2.40857e-11	-1.79766e-10	-1.44982	1.13463e-10	-1.79766e-10	-1.45084	2.56629e-06	-1.79766e-10	-1.41318
176364071	rs73013834	2.47275e-11	-1.79766e-10	-1.42353	1.17176e-10	-1.79766e-10	-1.41864	2.46987e-06	-1.79766e-10	-1.45147
176364162	rs10021438	1.94902e-11	-1.66153	-3.14687e-10	1.16003e-10	-1.4287	-3.14687e-10	2.61559e-06	-1.39415	-3.14687e-10
176364363	rs80236670	2.46581e-11	-1.42634	-3.14687e-10	1.0811e-10	-1.49916	-3.14687e-10	2.6222e-06	-1.39163	-3.14687e-10
176364478	rs12715964	3.66559e-12	-1.88211	-1.45034	1.80105e-11	-1.87534	-1.41601	4.18589e-07	-1.78079	-1.44571
176364538	rs12715965	3.94832e-12	-1.82917	-1.42899	2.35525e-11	-1.59851	-1.42458	5.70179e-07	-1.46576	-1.45169
176364548	rs78137123	2.4147e-11	-1.79766e-10	-1.44728	1.20194e-10	-1.79766e-10	-1.3932	2.61335e-06	-1.79766e-10	-1.39501
176364816	rs13435818	3.57773e-12	-1.90613	-1.45058	1.71096e-11	-1.89322	-1.44946	4.64578e-07	-1.6849	-1.43737
176364987	rs4690630	2.42348e-11	-1.79766e-10	-1.44365	1.21619e-10	-1.79766e-10	-1.38141	2.64387e-06	-1.79766e-10	-1.3834
176365237	rs4690631	3.76114e-12	-1.85594	-1.45078	1.76522e-11	-1.89299	-1.41846	4.02141e-07	-1.8199	-1.44669
176365605	rs10034963	3.55106e-12	-1.91278	-1.45142	1.72627e-11	-1.883	-1.45076	4.79212e-07	-1.65817	-1.43309
176366005	rs9990657	2.42315e-11	-1.79766e-10	-1.44379	1.2157e-10	-1.79766e-10	-1.38182	2.64281e-06	-1.79766e-10	-1.3838
176366166	rs10030043	1.5019e-11	-1.92213	-3.14687e-10	7.39362e-11	-1.87911	-3.14687e-10	2.09962e-06	-1.61389	-3.14687e-10
176366182	rs9993093	3.71327e-12	-1.87158	-1.44795	1.72307e-11	-1.89698	-1.43864	4.09535e-07	-1.80888	-1.43949
176366314	rs13434491	1.50557e-11	-1.91968	-3.14687e-10	7.33732e-11	-1.88675	-3.14687e-10	2.05723e-06	-1.63428	-3.14687e-10
176366359	rs9993201	2.43557e-11	-1.79766e-10	-1.43868	1.23279e-10	-1.79766e-10	-1.36786	2.67945e-06	-1.79766e-10	-1.37003
176366365	rs73873219	2.53371e-11	-1.79766e-10	-1.39917	1.2027e-10	-1.79766e-10	-1.39257	2.4837e-06	-1.79766e-10	-1.44589
176366504	rs73013839	2.42759e-11	-1.79766e-10	-1.44196	1.14813e-10	-1.79766e-10	-1.439	2.47664e-06	-1.79766e-10	-1.44874
176366569	rs11133097	3.90859e-12	-1.83067	-1.43759	1.81334e-11	-1.90469	-1.37986	3.98498e-07	-1.84462	-1.43107
176366608	rs76259457	2.48608e-11	-1.79766e-10	-1.41815	1.28484e-10	-1.79766e-10	-1.3265	2.75971e-06	-1.79766e-10	-1.34051
176367087	rs75231603	3.59178e-11	-1.05021	-3.14687e-10	1.76788e-10	-1.00736	-3.14687e-10	4.04848e-06	-0.957301	-3.14687e-10
176367378	rs114287075	2.02218e-11	-1.62469	-3.14687e-10	9.21691e-11	-1.65869	-3.14687e-10	2.00413e-06	-1.66043	-3.14687e-10
176367906	rs142626903	3.3098e-11	-1.79766e-10	-1.13197	1.14971e-10	-1.79766e-10	-1.43764	3.02569e-06	-1.79766e-10	-1.2485
176368161	rs115556271	2.78354e-11	-1.30514	-3.14687e-10	9.6073e-11	-1.6172	-3.14687e-10	1.78336e-06	-1.77714	-3.14687e-10
176368211	rs79690418	2.6466e-11	-1.35559	-3.14687e-10	1.31917e-10	-1.30014	-3.14687e-10	3.0262e-06	-1.24833	-3.14687e-10
176368895	rs73013843	3.56119e-10	1.24382	-3.14687e-10	1.38547e-09	1.05148	-3.14687e-10	2.18778e-05	0.729829	-3.14687e-10
176369044	rs141228371	7.98275e-11	-1.79766e-10	-0.251577	2.08335e-10	-1.79766e-10	-0.843165	7.14234e-06	-1.79766e-10	-0.389601
176369064	rs150180948	2.44053e-11	-1.79766e-10	-1.43664	1.15508e-10	-1.79766e-10	-1.43297	2.47072e-06	-1.79766e-10	-1.45113
176369091	rs6822934	2.62242e-11	-1.79766e-10	-1.36476	1.40798e-10	-1.79766e-10	-1.23499	3.01045e-06	-1.79766e-10	-1.25355
176369279	rs193073183	4.27037e-11	-1.79766e-10	-0.877158	1.91742e-10	-1.79766e-10	-0.92616	3.70926e-06	-1.79766e-10	-1.04481
176369291	rs6821903	5.10069e-12	-1.5828	-1.41926	4.07059e-11	-1.13298	-1.34296	1.06862e-06	-0.881764	-1.40751
176369297	rs6848381	2.58331e-11	-1.79766e-10	-1.37979	1.3744e-10	-1.79766e-10	-1.25912	2.94186e-06	-1.79766e-10	-1.2766
176369330	rs13340252	2.57612e-11	-1.79766e-10	-1.38257	1.36813e-10	-1.79766e-10	-1.2637	2.92905e-06	-1.79766e-10	-1.28096
176369331	rs13340288	2.57925e-11	-1.79766e-10	-1.38136	1.37086e-10	-1.79766e-10	-1.2617	2.93463e-06	-1.79766e-10	-1.27906
176369342	rs13340253	2.56289e-11	-1.79766e-10	-1.38772	1.35646e-10	-1.79766e-10	-1.27226	2.90527e-06	-1.79766e-10	-1.28912
176369436	rs117939834	4.77909e-11	-1.79766e-10	-0.76461	2.43949e-10	-1.79766e-10	-0.685353	6.05561e-06	-1.79766e-10	-0.554656
176369533	rs13340281	2.56335e-11	-1.79766e-10	-1.38754	1.36665e-10	-1.79766e-10	-1.26478	2.91132e-06	-1.79766e-10	-1.28703
176369631	rs13340254	2.58382e-11	-1.79766e-10	-1.37959	1.37484e-10	-1.79766e-10	-1.2588	2.94276e-06	-1.79766e-10	-1.27629
176369649	rs28446286	2.59513e-11	-1.79766e-10	-1.37522	1.38464e-10	-1.79766e-10	-1.2517	2.96277e-06	-1.79766e-10	-1.26952
176369789	rs78371007	2.43009e-11	-1.79766e-10	-1.44093	1.14952e-10	-1.79766e-10	-1.43779	2.47382e-06	-1.79766e-10	-1.44988
176369893	rs28660656	2.57728e-11	-1.79766e-10	-1.38213	1.36913e-10	-1.79766e-10	-1.26296	2.93111e-06	-1.79766e-10	-1.28026
176370022	rs79137638	2.58917e-11	-1.79766e-10	-1.37752	1.37949e-10	-1.79766e-10	-1.25543	2.95225e-06	-1.79766e-10	-1.27307
176370057	rs10031370	2.6015e-11	-1.79766e-10	-1.37277	1.39013e-10	-1.79766e-10	-1.24775	2.97397e-06	-1.79766e-10	-1.26574
176370066	rs74402324	1.7444e-11	-1.77245	-3.14687e-10	9.77966e-11	-1.59942	-3.14687e-10	2.20029e-06	-1.56705	-3.14687e-10
176370299	rs10012278	2.60457e-11	-1.79766e-10	-1.37159	1.39276e-10	-1.79766e-10	-1.24585	2.97936e-06	-1.79766e-10	-1.26393
176370319	rs13132121	5.14971e-12	-1.57722	-1.41528	4.57967e-11	-1.02233	-1.33577	1.08831e-06	-0.868133	-1.40288
176370331	rs13149814	5.12674e-12	-1.58169	-1.41528	4.54678e-11	-1.02954	-1.33577	1.07986e-06	-0.875933	-1.40288
176370406	rs10033836	2.59214e-11	-1.79766e-10	-1.37638	1.38206e-10	-1.79766e-10	-1.25357	2.95749e-06	-1.79766e-10	-1.2713
176370543	rs3923340	1.75179e-11	-1.76822	-3.14687e-10	9.84008e-11	-1.59326	-3.14687e-10	2.21455e-06	-1.56059	-3.14687e-10
176370744	rs7442187	1.41307e-11	-0.600994	-1.3821	1.25083e-10	-0.072594	-1.28074	1.77356e-06	-0.417354	-1.3653
176370921	rs141150630	2.42356e-11	-1.79766e-10	-1.44362	1.14598e-10	-1.79766e-10	-1.44088	2.47723e-06	-1.79766e-10	-1.4485
176371620	rs73013860	2.65455e-11	-1.79766e-10	-1.35258	1.43498e-10	-1.79766e-10	-1.21599	3.06569e-06	-1.79766e-10	-1.23537
176371655	rs7434958	5.00743e-12	-1.6126	-1.40792	4.3795e-11	-1.0799	-1.32289	1.03121e-06	-0.930501	-1.3944
176371722	rs76057867	2.66733e-11	-1.79766e-10	-1.34778	1.4456e-10	-1.79766e-10	-1.20862	3.08743e-06	-1.79766e-10	-1.2283
176372582	rs61636352	2.66341e-11	-1.79766e-10	-1.34925	1.44235e-10	-1.79766e-10	-1.21087	3.08077e-06	-1.79766e-10	-1.23046
176372769	rs73013865	2.66341e-11	-1.79766e-10	-1.34925	1.44235e-10	-1.79766e-10	-1.21087	3.08077e-06	-1.79766e-10	-1.23046
176372923	rs13115821	1.87446e-11	-1.70054	-3.14687e-10	9.46682e-11	-1.63193	-3.14687e-10	2.17214e-06	-1.57993	-3.14687e-10
176373003	rs72494079	2.6782e-11	-1.79766e-10	-1.34371	1.45459e-10	-1.79766e-10	-1.20242	3.10584e-06	-1.79766e-10	-1.22236
176373230	rs75928479	1.78644e-11	-1.74863	-3.14687e-10	8.31543e-11	-1.76161	-3.14687e-10	1.62678e-06	-1.86904	-3.14687e-10
176373394	rs116465407	1.79699e-11	-1.74275	-3.14687e-10	8.36271e-11	-1.75594	-3.14687e-10	1.63223e-06	-1.86569	-3.14687e-10
176373484	rs58947043	2.69152e-11	-1.79766e-10	-1.33875	1.46556e-10	-1.79766e-10	-1.19491	3.1283e-06	-1.79766e-10	-1.21515
176373776	rs4132321	4.75365e-12	-1.67723	-1.3953	4.01219e-11	-1.18857	-1.30182	9.29469e-07	-1.0487	-1.38009
176373806	rs10022247	2.68183e-11	-1.79766e-10	-1.34236	1.45759e-10	-1.79766e-10	-1.20036	3.11197e-06	-1.79766e-10	-1.22039
176374175	rs13109262	1.78334e-11	-1.75037	-3.14687e-10	1.00965e-10	-1.56753	-3.14687e-10	2.27502e-06	-1.53365	-3.14687e-10
176374886	rs115942797	1.20066e-10	0.156597	-3.14687e-10	4.28677e-10	-0.121608	-3.14687e-10	7.37735e-06	-0.357228	-3.14687e-10
176374925	rs111248818	2.40824e-11	-1.79766e-10	-1.44996	1.13713e-10	-1.79766e-10	-1.44864	2.49828e-06	-1.79766e-10	-1.44004
176374966	rs56123551	2.62602e-11	-1.79766e-10	-1.36339	1.3491e-10	-1.79766e-10	-1.27771	2.88151e-06	-1.79766e-10	-1.29733
176376342	rs74201334	2.50385e-11	-1.79766e-10	-1.41103	1.2842e-10	-1.79766e-10	-1.32701	2.71817e-06	-1.79766e-10	-1.35568
176377366	rs7672801	2.53547e-11	-1.79766e-10	-1.39848	1.3119e-10	-1.79766e-10	-1.30566	2.76985e-06	-1.79766e-10	-1.33685
176377384	rs77660107	2.53452e-11	-1.79766e-10	-1.39886	1.31109e-10	-1.79766e-10	-1.30628	2.76832e-06	-1.79766e-10	-1.3374
176377829	rs142751458	6.60738e-11	-1.79766e-10	-0.440672	2.42272e-10	-1.79766e-10	-0.692251	4.79151e-06	-1.79766e-10	-0.788796
176378202	rs11737620	1.3856e-11	-1.20734	-0.795383	6.9674e-11	-0.943894	-0.99459	3.10383e-06	-0.154248	-1.06876
176378561	rs7690032	1.02201e-11	-1.49033	-0.816763	5.34832e-11	-1.19054	-1.0124	2.23036e-06	-0.468435	-1.08505
176378706	rs7674119	9.7016e-12	-1.50933	-0.849823	5.07636e-11	-1.2153	-1.03983	2.10053e-06	-0.503392	-1.11006
176378939	rs10021387	4.93191e-10	1.56945	-3.14687e-10	3.06227e-09	1.8446	-3.14687e-10	4.7327e-05	1.50144	-3.14687e-10
176379717	rs28416061	1.05572e-11	-0.824865	-1.44977	7.73501e-11	-0.383974	-1.44999	3.80825e-06	0.431236	-1.44971
176379718	rs180764007	6.7567e-11	-1.79766e-10	-0.418324	2.47014e-10	-1.79766e-10	-0.672866	4.87912e-06	-1.79766e-10	-0.770677
176380419	rs77596357	2.67105e-11	-1.34639	-3.14687e-10	1.44337e-10	-1.21016	-3.14687e-10	4.88247e-06	-0.769991	-3.14687e-10
176381666	rs147658082	3.88969e-11	-1.79766e-10	-0.970528	1.60888e-10	-1.79766e-10	-1.1016	3.87279e-06	-1.79766e-10	-1.00167
176381975	rs78567924	2.4859e-11	-1.79766e-10	-1.41822	1.26779e-10	-1.79766e-10	-1.33986	2.68779e-06	-1.79766e-10	-1.36692
176382296	rs141079647	3.03323e-11	-1.79766e-10	-1.21923	1.86237e-10	-1.79766e-10	-0.955292	3.48772e-06	-1.79766e-10	-1.10639
176382711	rs28851858	9.59107e-12	-1.56137	-0.80924	4.90256e-11	-1.28383	-1.00614	1.96449e-06	-0.601085	-1.07932
176382923	rs112048497	1.07754e-11	-1.53709	-0.717086	5.46915e-11	-1.25172	-0.928882	2.208e-06	-0.555126	-1.00843
176383812	rs189991869	3.11609e-11	-1.19228	-3.14687e-10	9.29186e-11	-1.65059	-3.14687e-10	3.55882e-06	-1.08621	-3.14687e-10
176384044	rs11722101	6.48666e-12	-1.62492	-1.13678	5.63393e-11	-1.09756	-1.05336	1.44709e-06	-0.853886	-1.1322
176384099	rs11730933	6.37077e-12	-1.63505	-1.14467	5.49065e-11	-1.11443	-1.06225	1.40832e-06	-0.873094	-1.14015
176384410	rs28811271	1.29011e-11	-1.31689	-0.757239	7.01166e-11	-0.969484	-0.962668	3.16788e-06	-0.163087	-1.03949
176384490	rs142927193	6.62989e-11	-1.79766e-10	-0.437271	2.42987e-10	-1.79766e-10	-0.689303	4.80473e-06	-1.79766e-10	-0.786042
176384644	rs147425126	6.00553e-10	1.76641	-3.14687e-10	3.75697e-09	2.04906	-3.14687e-10	5.75201e-05	1.69649	-3.14687e-10
176385019	rs182984786	1.49868e-11	-1.92428	-3.14687e-10	7.3815e-11	-1.88075	-3.14687e-10	1.66943e-06	-1.84316	-3.14687e-10
176385191	rs151276573	7.1007e-11	-1.79766e-10	-0.368666	2.43174e-10	-1.79766e-10	-0.688532	6.89544e-06	-1.79766e-10	-0.424782
176386158	rs116167735	1.9908e-11	-1.64032	-3.14687e-10	9.50312e-11	-1.62811	-3.14687e-10	2.00221e-06	-1.66139	-3.14687e-10
176386438	rs61459246	2.82327e-10	1.01162	-3.14687e-10	3.21396e-09	1.89295	-3.14687e-10	4.67303e-05	1.48875	-3.14687e-10
176386532	rs62336886	1.48886e-11	-0.838955	-1.09189	1.41787e-10	-0.195359	-1.03262	7.82218e-06	0.777369	-1.07605
176386645	rs62336887	9.8806e-12	-1.62153	-0.719338	4.83848e-11	-1.54803	-0.755098	9.97896e-07	-1.69591	-0.661843
176386762	rs185370106	5.27917e-11	-1.79766e-10	-0.66509	2.02853e-10	-1.79766e-10	-0.869832	3.89561e-06	-1.79766e-10	-0.995792
176386819	rs151062665	2.10773e-11	-1.58325	-3.14687e-10	1.12771e-10	-1.45695	-3.14687e-10	3.37206e-06	-1.14012	-3.14687e-10
176387516	rs4690650	3.79962e-11	-1.79766e-10	-0.993957	2.07546e-10	-1.79766e-10	-0.846956	4.03435e-06	-1.79766e-10	-0.960798
176387552	rs185414659	8.4232e-11	-0.197869	-3.14687e-10	6.62261e-10	0.313348	-3.14687e-10	3.02515e-05	1.0539	-3.14687e-10
176387839	rs146971263	3.96148e-11	-0.952242	-3.14687e-10	1.47431e-10	-1.18895	-3.14687e-10	6.24204e-06	-0.524334	-3.14687e-10
176388155	rs10033608	1.80367e-11	-0.652807	-1.08623	1.80083e-10	0.0376176	-1.02651	1.05078e-05	1.06673	-1.07026
176388736	rs7667612	2.45127e-11	-1.79766e-10	-1.43225	1.25921e-10	-1.79766e-10	-1.34665	2.68058e-06	-1.79766e-10	-1.36961
176388845	rs149560613	4.40043e-11	-1.79766e-10	-0.847157	1.73741e-10	-1.79766e-10	-1.02475	3.4011e-06	-1.79766e-10	-1.13154
176389145	rs143823254	5.25085e-11	-1.79766e-10	-0.670469	3.63909e-10	-1.79766e-10	-0.285406	8.35842e-06	-1.79766e-10	-0.232373
176389885	rs187061053	1.37253e-10	0.290379	-3.14687e-10	7.90545e-10	0.490412	-3.14687e-10	2.70545e-05	0.942211	-3.14687e-10
176390000	rs191835522	4.75401e-11	-1.79766e-10	-0.769871	1.85468e-10	-1.79766e-10	-0.959426	3.60014e-06	-1.79766e-10	-1.07467
176391002	rs141199748	4.43146e-11	-1.79766e-10	-0.84013	1.7477e-10	-1.79766e-10	-1.01884	3.41855e-06	-1.79766e-10	-1.12642
176391372	rs10461336	3.58348e-11	0.227053	-1.27958	2.6719e-10	0.643784	-1.23813	2.10563e-05	1.95439	-1.26283
176391638	rs138139717	2.35455e-11	-1.47251	-3.14687e-10	9.09894e-11	-1.67157	-3.14687e-10	3.19433e-06	-1.19426	-3.14687e-10
176392011	rs9790521	2.78115e-10	2.22499	-1.2284	9.46964e-10	1.86189	-1.19095	2.64997e-05	2.10292	-1.18143
176392088	rs148262774	4.89781e-11	-1.79766e-10	-0.740071	1.90234e-10	-1.79766e-10	-0.934058	3.68111e-06	-1.79766e-10	-1.05243
176392095	rs114357824	1.91008e-11	-1.68172	-3.14687e-10	8.95195e-11	-1.68785	-3.14687e-10	2.86292e-06	-1.3038	-3.14687e-10
176392270	rs141842756	2.12864e-11	-1.57338	-3.14687e-10	8.45067e-11	-1.74548	-3.14687e-10	2.80526e-06	-1.32415	-3.14687e-10
176393194	rs7699269	9.85785e-12	-1.33319	-1.00999	1.1356e-10	-0.513451	-0.936532	2.39917e-06	-0.490537	-0.989981
176393273	rs139729528	2.41855e-11	-1.79766e-10	-1.44569	1.18539e-10	-1.79766e-10	-1.40707	2.59073e-06	-1.79766e-10	-1.4037
176393666	rs78261642	3.43731e-10	1.20841	-3.14687e-10	2.25074e-09	1.5367	-3.14687e-10	3.49887e-05	1.19938	-3.14687e-10
176393884	rs73013897	2.32437e-11	-1.48541	-3.14687e-10	9.01171e-11	-1.6812	-3.14687e-10	3.14232e-06	-1.21068	-3.14687e-10
176393932	rs13136344	9.70991e-12	-1.34528	-1.01302	1.11091e-10	-0.532159	-0.939802	2.34707e-06	-0.509396	-0.993077
176393965	rs7654458	1.2648e-11	-1.82714	-0.266807	8.6378e-11	-1.20198	-0.521593	1.71801e-06	-1.1316	-0.682875
176393981	rs114890308	2.71001e-11	-1.33191	-3.14687e-10	7.23153e-11	-1.90128	-3.14687e-10	1.59012e-06	-1.89183	-3.14687e-10
176393985	rs73013899	2.35057e-11	-1.4742	-3.14687e-10	9.08744e-11	-1.67283	-3.14687e-10	3.18748e-06	-1.19641	-3.14687e-10
176394165	rs77206097	2.40454e-11	-1.79766e-10	-1.4515	1.17081e-10	-1.79766e-10	-1.41945	2.53522e-06	-1.79766e-10	-1.42536
176394446	rs150128785	2.64376e-11	-1.35666	-3.14687e-10	7.19711e-11	-1.90605	-3.14687e-10	1.58111e-06	-1.89751	-3.14687e-10
176394472	rs113153879	2.28656e-11	-1.50181	-3.14687e-10	8.90262e-11	-1.69338	-3.14687e-10	3.07718e-06	-1.23163	-3.14687e-10
176394488	rs188158431	4.19081e-11	-0.895965	-3.14687e-10	1.57802e-10	-1.12097	-3.14687e-10	6.63368e-06	-0.463483	-3.14687e-10
176394997	rs148894724	2.47283e-11	-1.42349	-3.14687e-10	7.12125e-11	-1.91664	-3.14687e-10	1.56046e-06	-1.91066	-3.14687e-10
176395253	rs58134703	2.46305e-11	-1.79766e-10	-1.42746	1.28443e-10	-1.79766e-10	-1.32683	2.71176e-06	-1.79766e-10	-1.35805
176395362	rs145539796	4.358e-11	-1.79766e-10	-0.856845	1.72333e-10	-1.79766e-10	-1.03288	3.37724e-06	-1.79766e-10	-1.13858
176395396	rs12507959	9.58657e-12	-1.30801	-1.06307	1.15751e-10	-0.474721	-0.956145	2.37896e-06	-0.451496	-1.03748
176395657	rs7666979	2.09921e-11	-1.5873	-3.14687e-10	8.36732e-11	-1.75539	-3.14687e-10	2.75456e-06	-1.34239	-3.14687e-10
176396127	rs7693585	1.33105e-11	-1.82948	-0.213413	8.99932e-11	-1.20836	-0.47422	1.78178e-06	-1.13828	-0.639751
176396384	rs56295205	2.11453e-11	-1.58003	-3.14687e-10	8.41066e-11	-1.75023	-3.14687e-10	2.78095e-06	-1.33285	-3.14687e-10
176396492	rs56898786	2.11453e-11	-1.58003	-3.14687e-10	8.41066e-11	-1.75023	-3.14687e-10	2.78095e-06	-1.33285	-3.14687e-10
176396679	rs116660498	1.60088e-11	-1.85831	-3.14687e-10	8.28942e-11	-1.76475	-3.14687e-10	1.75721e-06	-1.79191	-3.14687e-10
176397835	rs28663612	5.38408e-10	1.65717	-3.14687e-10	3.60445e-09	2.00761	-3.14687e-10	5.47708e-05	1.64752	-3.14687e-10
176397852	rs78862463	2.58288e-11	-1.79766e-10	-1.37996	1.35434e-10	-1.79766e-10	-1.27382	2.90846e-06	-1.79766e-10	-1.28802
176398197	rs71613755	1.49895e-11	-1.92409	-3.14687e-10	7.52503e-11	-1.86149	-3.14687e-10	1.54366e-06	-1.92149	-3.14687e-10
176398260	rs58281439	2.08365e-11	-1.59474	-3.14687e-10	8.32341e-11	-1.76065	-3.14687e-10	2.72775e-06	-1.35217	-3.14687e-10
176398278	rs145613303	4.63294e-11	-1.79766e-10	-0.795668	1.81454e-10	-1.79766e-10	-0.981309	3.53196e-06	-1.79766e-10	-1.09379
176398766	rs78351724	2.80534e-11	-1.29734	-3.14687e-10	7.28486e-11	-1.89393	-3.14687e-10	1.60382e-06	-1.88325	-3.14687e-10
176399505	rs143278347	1.89795e-11	-1.68809	-3.14687e-10	7.81047e-11	-1.82426	-3.14687e-10	2.40636e-06	-1.47753	-3.14687e-10
176399587	rs13107001	9.52661e-12	-1.21392	-1.16343	1.09393e-10	-0.416916	-1.07045	2.25963e-06	-0.399095	-1.14134
176399828	rs76336909	4.5431e-10	-1.79766e-10	1.48734	6.13442e-10	-1.79766e-10	0.236775	4.09958e-05	-1.79766e-10	1.35783
176400096	rs116509572	5.83309e-10	1.73727	-3.14687e-10	3.91994e-09	2.09152	-3.14687e-10	5.93321e-05	1.72751	-3.14687e-10
176400683	rs10008412	2.00462e-11	-1.63341	-3.14687e-10	8.10219e-11	-1.78759	-3.14687e-10	2.59135e-06	-1.40346	-3.14687e-10
176400804	rs140142773	4.07909e-11	-1.79766e-10	-0.922986	1.62611e-10	-1.79766e-10	-1.09095	3.24851e-06	-1.79766e-10	-1.17745
176401513	rs77924752	8.01462e-11	-1.79766e-10	-0.247592	2.21101e-10	-1.79766e-10	-0.783691	6.31214e-06	-1.79766e-10	-0.513167
176401734	rs117864019	2.65814e-11	-1.79766e-10	-1.35123	1.29396e-10	-1.79766e-10	-1.31944	2.66619e-06	-1.79766e-10	-1.37499
176402188	rs143442649	4.96104e-11	-1.79766e-10	-0.727244	1.92328e-10	-1.79766e-10	-0.923109	3.7167e-06	-1.79766e-10	-1.0428
176402338	rs115040097	2.82974e-11	-1.28868	-3.14687e-10	7.33762e-11	-1.88671	-3.14687e-10	1.73385e-06	-1.8053	-3.14687e-10
176402436	rs150501114	2.49578e-11	-1.41426	-3.14687e-10	7.13016e-11	-1.91539	-3.14687e-10	1.56298e-06	-1.90905	-3.14687e-10
176402450	rs10213215	1.96895e-11	-1.65136	-3.14687e-10	8.00362e-11	-1.79983	-3.14687e-10	2.52965e-06	-1.42756	-3.14687e-10
176404273	rs11133098	7.5172e-12	-1.74947	-0.864781	2.65769e-11	-1.86273	-1.03954	7.0309e-07	-1.56358	-1.14433
176404544	rs13125452	8.13671e-12	-1.32545	-1.20961	7.52646e-11	-0.742731	-1.11857	1.56221e-06	-0.702652	-1.20689
176404760	rs10021173	1.90147e-11	-1.68623	-3.14687e-10	7.81993e-11	-1.82305	-3.14687e-10	2.41249e-06	-1.47498	-3.14687e-10
176404958	rs146517854	5.11482e-11	-1.79766e-10	-0.696718	1.97418e-10	-1.79766e-10	-0.896988	3.80322e-06	-1.79766e-10	-1.01979
176405209	rs4485766	7.96394e-12	-1.7009	-0.855623	2.76021e-11	-1.83256	-1.03186	7.57864e-07	-1.4952	-1.1377
176405721	rs150230077	5.21062e-11	-1.79766e-10	-0.678161	2.00586e-10	-1.79766e-10	-0.881066	3.85709e-06	-1.79766e-10	-1.00573
176405880	rs138764449	2.51496e-11	-1.4066	-3.14687e-10	7.13794e-11	-1.9143	-3.14687e-10	1.56515e-06	-1.90766	-3.14687e-10
176406296	rs141756051	6.29538e-11	-0.489043	-3.14687e-10	5.41526e-10	0.112081	-3.14687e-10	1.34337e-05	0.242126	-3.14687e-10
176406349	rs78145660	2.42442e-11	-1.79766e-10	-1.44327	1.14088e-10	-1.79766e-10	-1.44534	2.47277e-06	-1.79766e-10	-1.4503
176406663	rs4690666	1.7136e-11	-0.359564	-1.4307	4.6532e-11	-0.891183	-1.45099	1.45709e-06	-0.527757	-1.45144
176407329	rs7668871	2.21452e-11	-0.104994	-1.42883	4.65281e-11	-0.890972	-1.45128	1.821e-06	-0.305053	-1.4512
176407376	rs7686642	1.95906e-11	-0.227567	-1.42883	5.18118e-11	-0.78341	-1.45128	1.65125e-06	-0.402903	-1.4512
176407739	rs7664689	1.92364e-11	-0.245815	-1.42883	5.10426e-11	-0.798367	-1.45128	1.62297e-06	-0.420181	-1.4512
176407986	rs77438431	2.55574e-11	-1.39052	-3.14687e-10	7.15543e-11	-1.91185	-3.14687e-10	1.56996e-06	-1.90459	-3.14687e-10
176408657	rs4635763	1.90295e-11	-0.25864	-1.42681	5.04982e-11	-0.808868	-1.45151	1.60392e-06	-0.432321	-1.45087
176408673	rs4383565	1.9131e-11	-0.253989	-1.42614	4.32377e-11	-0.964041	-1.45156	1.62467e-06	-0.419591	-1.45075
176409606	rs76573995	2.42084e-11	-1.79766e-10	-1.44475	1.14249e-10	-1.79766e-10	-1.44393	2.4745e-06	-1.79766e-10	-1.4496
176409727	rs6847446	2.17912e-10	2.08587	-1.33323	6.13005e-10	1.50342	-1.26736	1.53546e-05	1.70709	-1.33132
176409879	rs10030432	1.83011e-11	-0.296837	-1.42765	4.89499e-11	-0.84009	-1.45142	1.54676e-06	-0.468461	-1.45102
176409900	rs112863909	2.41838e-11	-1.79766e-10	-1.44576	1.14381e-10	-1.79766e-10	-1.44277	2.47603e-06	-1.79766e-10	-1.44899
176410081	rs144109345	5.53884e-11	-1.79766e-10	-0.617075	2.11426e-10	-1.79766e-10	-0.828436	4.04133e-06	-1.79766e-10	-0.959068
176410587	rs6829020	8.78371e-12	-1.78947	-0.669073	4.56083e-11	-1.80864	-0.55358	9.14681e-07	-1.84494	-0.599878
176410945	rs145989838	2.62993e-11	-1.3619	-3.14687e-10	7.19024e-11	-1.907	-3.14687e-10	1.5793e-06	-1.89866	-3.14687e-10
176412670	rs77629795	2.42802e-11	-1.79766e-10	-1.44178	1.3108e-10	-1.79766e-10	-1.3065	2.71084e-06	-1.79766e-10	-1.35838
176412679	rs6824558	2.72656e-11	-1.32582	-3.14687e-10	9.45812e-11	-1.63285	-3.14687e-10	2.30274e-06	-1.52154	-3.14687e-10
176412875	rs184656520	1.50137e-11	-1.92248	-3.14687e-10	7.06336e-11	-1.92481	-3.14687e-10	1.53813e-06	-1.92508	-3.14687e-10
176413107	rs4690425	7.35967e-11	-1.79766e-10	-0.332844	2.40011e-10	-1.79766e-10	-0.701626	5.22604e-06	-1.79766e-10	-0.701989
176414439	rs4690675	2.89006e-11	-1.79766e-10	-1.26758	1.33111e-10	-1.79766e-10	-1.29113	2.8679e-06	-1.79766e-10	-1.30206
176414627	rs144428235	9.1404e-11	-1.79766e-10	-0.116155	3.21314e-10	-1.79766e-10	-0.409893	6.25202e-06	-1.79766e-10	-0.522737
176414640	rs137944807	7.78613e-11	-1.79766e-10	-0.276515	2.79048e-10	-1.79766e-10	-0.550926	5.47403e-06	-1.79766e-10	-0.655627
176414843	rs11934266	2.52007e-11	-1.79766e-10	-1.40457	1.1598e-10	-1.79766e-10	-1.4289	2.5292e-06	-1.79766e-10	-1.42774
176415117	rs149775583	1.19184e-10	-1.79766e-10	0.149222	4.06753e-10	-1.79766e-10	-0.174106	7.81641e-06	-1.79766e-10	-0.299416
176416181	rs151332135	3.3546e-11	-1.79766e-10	-1.11853	2.08732e-10	-1.79766e-10	-0.841261	4.49171e-06	-1.79766e-10	-0.853409
176417637	rs144528668	4.92118e-11	-1.79766e-10	-0.73531	3.51271e-10	-1.79766e-10	-0.320753	6.74764e-06	-1.79766e-10	-0.446449
176418649	rs147694992	1.39429e-10	-1.79766e-10	0.306109	4.68131e-10	-1.79766e-10	-0.0335628	8.93417e-06	-1.79766e-10	-0.165759
176419147	rs146599928	1.50822e-11	-1.91793	-3.14687e-10	7.06522e-11	-1.92454	-3.14687e-10	1.53932e-06	-1.9243	-3.14687e-10
176419981	rs116538900	1.55587e-11	-1.88683	-3.14687e-10	7.35488e-11	-1.88436	-3.14687e-10	1.75453e-06	-1.79344	-3.14687e-10
176420503	rs146624048	1.53827e-10	-1.79766e-10	0.404382	5.68283e-10	-1.79766e-10	0.160308	1.09091e-05	-1.79766e-10	0.0339558
176420580	rs140804418	1.51652e-10	-1.79766e-10	0.390143	5.04883e-10	-1.79766e-10	0.0420158	9.60131e-06	-1.79766e-10	-0.0937426
176420838	rs76003992	2.33405e-11	-1.48125	-3.14687e-10	8.54211e-11	-1.73472	-3.14687e-10	1.70103e-06	-1.82441	-3.14687e-10
176420950	rs11133099	3.28363e-11	-1.79766e-10	-1.13991	1.50133e-10	-1.79766e-10	-1.17079	3.22304e-06	-1.79766e-10	-1.18532
176421300	rs141221372	1.34157e-10	-1.79766e-10	0.267569	4.68081e-10	-1.79766e-10	-0.0336691	8.04062e-06	-1.79766e-10	-0.271136
176422367	rs12501144	5.99914e-11	-0.537243	-3.14687e-10	1.88009e-10	-0.945823	-3.14687e-10	2.74564e-06	-1.34563	-3.14687e-10
176423094	rs7673781	1.30892e-10	-1.79766e-10	0.242925	4.4233e-10	-1.79766e-10	-0.0902561	8.46487e-06	-1.79766e-10	-0.219718
176423204	rs147236676	1.67472e-10	-1.79766e-10	0.489373	5.52149e-10	-1.79766e-10	0.131506	1.04572e-05	-1.79766e-10	-0.00835495
176423503	rs4399933	1.35827e-10	-1.79766e-10	0.279935	4.57258e-10	-1.79766e-10	-0.0570627	8.7365e-06	-1.79766e-10	-0.188132
176426234	rs145920368	1.90195e-10	-1.79766e-10	0.616604	6.19504e-10	-1.79766e-10	0.246608	1.1673e-05	-1.79766e-10	0.101636
176426872	rs77287117	4.32393e-11	-0.864693	-3.14687e-10	2.47625e-10	-0.670394	-3.14687e-10	4.70663e-06	-0.80667	-3.14687e-10
176427606	rs118046405	3.86325e-11	-1.79766e-10	-0.97735	1.98146e-10	-1.79766e-10	-0.893306	3.9489e-06	-1.79766e-10	-0.982205
176428319	rs7655926	2.44224e-11	-1.79766e-10	-1.43594	1.13766e-10	-1.79766e-10	-1.44816	2.47915e-06	-1.79766e-10	-1.44772
176430142	rs77908966	2.65624e-11	-1.35195	-3.14687e-10	8.33956e-11	-1.75872	-3.14687e-10	2.22959e-06	-1.55383	-3.14687e-10
176430161	rs76757411	1.50061e-11	-1.92298	-3.14687e-10	8.13076e-11	-1.78407	-3.14687e-10	1.85592e-06	-1.73726	-3.14687e-10
176430223	rs182673554	2.28197e-10	-1.79766e-10	0.798765	7.3095e-10	-1.79766e-10	0.412034	1.36762e-05	-1.79766e-10	0.260012
176431598	rs114397078	1.67108e-11	-1.81539	-3.14687e-10	7.15258e-11	-1.91225	-3.14687e-10	1.54643e-06	-1.91969	-3.14687e-10
176432982	rs10015016	1.6805e-11	-1.80977	-3.14687e-10	7.06745e-11	-1.92423	-3.14687e-10	1.54501e-06	-1.92061	-3.14687e-10
176433297	rs150940885	2.47503e-10	-1.79766e-10	0.879978	7.8707e-10	-1.79766e-10	0.486006	1.46813e-05	-1.79766e-10	0.330932
176433708	rs62336911	2.21091e-11	-1.53545	-3.14687e-10	1.01837e-10	-1.55893	-3.14687e-10	2.70906e-06	-1.35904	-3.14687e-10
176433712	rs4405966	1.2318e-10	-1.79766e-10	0.182204	4.18923e-10	-1.79766e-10	-0.144624	8.03842e-06	-1.79766e-10	-0.271409
176434621	rs150342428	2.12459e-10	-1.79766e-10	0.727306	6.84965e-10	-1.79766e-10	0.347056	1.28508e-05	-1.79766e-10	0.197765
176434658	rs145108129	2.13927e-10	-1.79766e-10	0.734189	6.89262e-10	-1.79766e-10	0.35331	1.2928e-05	-1.79766e-10	0.203754
176434814	rs4568193	1.65485e-10	-1.79766e-10	0.477438	5.4623e-10	-1.79766e-10	0.12073	1.03501e-05	-1.79766e-10	-0.018644
176434920	rs149120536	1.55031e-11	-1.89041	-3.14687e-10	8.05333e-11	-1.79364	-3.14687e-10	1.72149e-06	-1.81245	-3.14687e-10
176436525	rs4423825	3.5902e-11	-1.79766e-10	-1.05065	1.63574e-10	-1.79766e-10	-1.08504	3.44103e-06	-1.79766e-10	-1.11987
176437038	rs143426868	1.5738e-11	-1.87537	-3.14687e-10	7.26708e-11	-1.89637	-3.14687e-10	1.68943e-06	-1.83125	-3.14687e-10
176437193	rs144389895	2.19948e-10	0.761946	-3.14687e-10	3.62706e-10	-0.288719	-3.14687e-10	8.46946e-06	-0.219176	-3.14687e-10
176437260	rs140338741	2.42778e-10	-1.79766e-10	0.860702	7.73362e-10	-1.79766e-10	0.468436	1.4436e-05	-1.79766e-10	0.314082
176437406	rs4263342	1.73501e-10	-1.79766e-10	0.524739	5.70078e-10	-1.79766e-10	0.163462	1.07812e-05	-1.79766e-10	0.0221635
176440154	rs74999106	1.02914e-10	0.00245104	-3.14687e-10	8.19856e-11	-1.77577	-3.14687e-10	9.91484e-06	-0.0616098	-3.14687e-10
176440494	rs147328531	2.04663e-10	-1.79766e-10	0.689921	6.75386e-10	-1.79766e-10	0.332974	1.20043e-05	-1.79766e-10	0.129621
176440907	rs139429734	3.14005e-10	-1.79766e-10	1.11796	9.78262e-10	-1.79766e-10	0.703466	1.80905e-05	-1.79766e-10	0.539746
176440985	rs114190594	1.62556e-11	-1.84301	-3.14687e-10	7.60731e-11	-1.85062	-3.14687e-10	1.62125e-06	-1.87245	-3.14687e-10
176441764	rs142140062	3.14005e-10	-1.79766e-10	1.11796	9.78262e-10	-1.79766e-10	0.703466	1.80905e-05	-1.79766e-10	0.539746
176442352	rs6841969	2.42981e-11	-1.79766e-10	-1.44105	1.1339e-10	-1.79766e-10	-1.45148	2.47611e-06	-1.79766e-10	-1.44895
176442734	rs146694677	2.92092e-10	-1.79766e-10	1.04563	9.15594e-10	-1.79766e-10	0.637262	1.69755e-05	-1.79766e-10	0.476126
176442771	rs76230625	2.77012e-11	-1.79766e-10	-1.30997	1.41492e-10	-1.79766e-10	-1.23007	3.04389e-06	-1.79766e-10	-1.24251
176442898	rs114229826	1.55447e-11	-1.88772	-3.14687e-10	8.095e-11	-1.78848	-3.14687e-10	1.72974e-06	-1.80767	-3.14687e-10
176443436	rs4408912	2.369e-10	-1.79766e-10	0.836194	7.56287e-10	-1.79766e-10	0.44611	1.41302e-05	-1.79766e-10	0.292674
176444094	rs144175559	2.85028e-10	-1.79766e-10	1.02114	8.95326e-10	-1.79766e-10	0.614877	1.66143e-05	-1.79766e-10	0.454624
176444718	rs6553881	2.1161e-10	-1.79766e-10	0.7233	6.82477e-10	-1.79766e-10	0.343417	1.28061e-05	-1.79766e-10	0.19428
176444862	rs146505443	3.12155e-10	-1.79766e-10	1.11206	9.72984e-10	-1.79766e-10	0.698057	1.79967e-05	-1.79766e-10	0.534546
176445177	rs114493857	1.58591e-11	-1.8677	-3.14687e-10	7.07966e-11	-1.9225	-3.14687e-10	1.55725e-06	-1.91272	-3.14687e-10
176446217	rs116500661	1.22641e-10	0.177814	-3.14687e-10	6.04242e-10	0.221663	-3.14687e-10	1.53148e-05	0.373176	-3.14687e-10
176446609	rs141670779	3.28233e-10	-1.79766e-10	1.16228	1.0188e-09	-1.79766e-10	0.744067	1.88107e-05	-1.79766e-10	0.578781
176447129	rs146212994	3.2952e-10	-1.79766e-10	1.16619	1.02246e-09	-1.79766e-10	0.747654	1.88757e-05	-1.79766e-10	0.582231
176447305	rs4521290	1.63927e-10	-1.79766e-10	0.467979	5.41586e-10	-1.79766e-10	0.112191	1.02661e-05	-1.79766e-10	-0.026795
176447390	rs80226360	1.7359e-10	-1.79766e-10	0.52525	8.02973e-10	-1.79766e-10	0.50601	1.68181e-05	-1.79766e-10	0.466812
176447429	rs76554680	5.34085e-11	-0.653474	-3.14687e-10	8.06465e-11	-1.79224	-3.14687e-10	2.4186e-06	-1.47245	-3.14687e-10
176448025	rs34607046	5.30923e-10	2.81881	-1.17564	2.04962e-10	0.38512	-1.24461	4.74235e-06	0.391368	-1.19048
176448063	rs142518250	3.42745e-10	-1.79766e-10	1.20554	1.06002e-09	-1.79766e-10	0.783734	1.95422e-05	-1.79766e-10	0.616934
176448379	rs112999891	4.25472e-10	-1.79766e-10	1.42175	1.29298e-09	-1.79766e-10	0.982393	2.36613e-05	-1.79766e-10	0.808198
176448607	rs79700924	3.17149e-11	-1.17466	-3.14687e-10	2.37698e-10	-0.711312	-3.14687e-10	1.18649e-05	0.117939	-3.14687e-10
176448627	rs111819030	4.28863e-10	-1.79766e-10	1.42969	1.30246e-09	-1.79766e-10	0.9897	2.38285e-05	-1.79766e-10	0.815238
176448843	rs4367123	1.48865e-10	-1.79766e-10	0.371593	4.96522e-10	-1.79766e-10	0.0253158	9.44966e-06	-1.79766e-10	-0.109663
176449334	rs6830138	1.73815e-10	-1.79766e-10	0.526549	5.71012e-10	-1.79766e-10	0.165099	1.07981e-05	-1.79766e-10	0.0237271
176449450	rs113847496	4.44588e-10	-1.79766e-10	1.4657	1.34637e-09	-1.79766e-10	1.02286	2.46022e-05	-1.79766e-10	0.847194
176449687	rs141523595	3.67564e-10	-1.79766e-10	1.27545	1.13026e-09	-1.79766e-10	0.847894	2.07867e-05	-1.79766e-10	0.67867
176449752	rs137911838	1.57393e-11	-1.87528	-3.14687e-10	7.44524e-11	-1.87215	-3.14687e-10	2.11104e-06	-1.60846	-3.14687e-10
176449978	rs4690451	3.45571e-11	-1.79766e-10	-1.08883	1.57717e-10	-1.79766e-10	-1.12151	3.32386e-06	-1.79766e-10	-1.15451
176450523	rs4690457	3.40125e-11	-1.79766e-10	-1.10472	1.55357e-10	-1.79766e-10	-1.13658	3.25878e-06	-1.79766e-10	-1.17429
176450973	rs148658378	4.61419e-10	-1.79766e-10	1.50286	1.39326e-09	-1.79766e-10	1.05709	2.54275e-05	-1.79766e-10	0.880191
176451321	rs150795514	3.2542e-10	-1.79766e-10	1.15367	1.01079e-09	-1.79766e-10	0.736178	1.86685e-05	-1.79766e-10	0.571196
176451803	rs4622948	3.36984e-11	-1.79766e-10	-1.11399	1.53907e-10	-1.79766e-10	-1.14596	3.24773e-06	-1.79766e-10	-1.17769
176452211	rs7667166	3.44351e-11	-1.79766e-10	-1.09237	1.57109e-10	-1.79766e-10	-1.12537	3.31172e-06	-1.79766e-10	-1.15818
176452219	rs74995388	3.8379e-11	-1.79766e-10	-0.983933	1.74271e-10	-1.79766e-10	-1.0217	3.65523e-06	-1.79766e-10	-1.05948
176452276	rs117290100	2.41252e-11	-1.79766e-10	-1.44819	1.13675e-10	-1.79766e-10	-1.44897	2.48087e-06	-1.79766e-10	-1.44703
176452299	rs79764764	3.89097e-11	-1.79766e-10	-0.970201	1.76582e-10	-1.79766e-10	-1.00853	3.70151e-06	-1.79766e-10	-1.0469
176452758	rs77331158	3.79875e-11	-1.79766e-10	-0.994188	1.72567e-10	-1.79766e-10	-1.03153	3.62108e-06	-1.79766e-10	-1.06887
176453021	rs75071809	3.78629e-11	-1.79766e-10	-0.997472	1.72024e-10	-1.79766e-10	-1.03467	3.61022e-06	-1.79766e-10	-1.07187
176454853	rs200034328	3.44886e-10	-1.79766e-10	1.21177	1.06609e-09	-1.79766e-10	0.789446	1.96499e-05	-1.79766e-10	0.622428
176455149	rs137944821	3.54113e-11	-1.06441	-3.14687e-10	1.02227e-10	-1.55512	-3.14687e-10	3.72939e-06	-1.0394	-3.14687e-10
176455802	rs75720336	3.79875e-11	-1.79766e-10	-0.994188	1.72567e-10	-1.79766e-10	-1.03153	3.62108e-06	-1.79766e-10	-1.06887
176456208	rs534274077	3.34705e-11	-1.79766e-10	-1.12078	1.78721e-10	-1.79766e-10	-0.996483	3.31057e-06	-1.79766e-10	-1.15852
176457107	rs189377134	3.86792e-10	-1.79766e-10	1.32644	1.18446e-09	-1.79766e-10	0.894735	2.17455e-05	-1.79766e-10	0.723764
176457118	rs28679360	3.34324e-11	-1.79766e-10	-1.12192	1.52833e-10	-1.79766e-10	-1.15297	3.20911e-06	-1.79766e-10	-1.18965
176457430	rs78730652	3.75906e-11	-1.79766e-10	-1.00469	1.70946e-10	-1.79766e-10	-1.04096	3.56606e-06	-1.79766e-10	-1.08418
176457458	rs12331568	3.33322e-11	-1.79766e-10	-1.12492	1.52397e-10	-1.79766e-10	-1.15582	3.20055e-06	-1.79766e-10	-1.19232
176457491	rs181023589	2.7387e-10	-1.79766e-10	0.981209	8.63242e-10	-1.79766e-10	0.578384	1.60422e-05	-1.79766e-10	0.419581
176457512	rs74957753	2.47737e-11	-1.79766e-10	-1.42166	1.15505e-10	-1.79766e-10	-1.433	2.52701e-06	-1.79766e-10	-1.42861
176457646	rs34184877	3.69659e-12	-1.87271	-1.45132	1.90791e-11	-1.81544	-1.41828	3.84528e-07	-1.8616	-1.44978
176457921	rs76710801	2.46107e-11	-1.79766e-10	-1.42826	1.14246e-10	-1.79766e-10	-1.44396	2.5052e-06	-1.79766e-10	-1.43727
176458015	rs71613759	3.70093e-12	-1.88315	-1.43971	1.83278e-11	-1.83079	-1.44311	3.80206e-07	-1.87315	-1.44954
176458207	rs150639299	1.55269e-11	-1.88887	-3.14687e-10	7.39423e-11	-1.87903	-3.14687e-10	2.25795e-06	-1.54118	-3.14687e-10
176458259	rs5008036	3.24079e-11	-1.79766e-10	-1.15304	1.48378e-10	-1.79766e-10	-1.18255	3.12157e-06	-1.79766e-10	-1.21731
176458624	rs190663682	2.78577e-10	-1.79766e-10	0.998248	8.76785e-10	-1.79766e-10	0.593951	1.62838e-05	-1.79766e-10	0.434528
176459191	rs140699823	3.66074e-10	-1.79766e-10	1.27139	1.12605e-09	-1.79766e-10	0.844163	2.07122e-05	-1.79766e-10	0.67508
176459746	rs146438164	2.73242e-10	-1.79766e-10	0.978912	8.61433e-10	-1.79766e-10	0.576286	1.60099e-05	-1.79766e-10	0.417567
176460801	rs75440477	2.6512e-11	-1.79766e-10	-1.35385	1.20704e-10	-1.79766e-10	-1.38897	2.99008e-06	-1.79766e-10	-1.26034
176461268	rs140319085	2.95326e-10	-1.79766e-10	1.05664	9.24863e-10	-1.79766e-10	0.647335	1.71405e-05	-1.79766e-10	0.485803
176461913	rs12501373	2.96924e-11	-1.79766e-10	-1.24055	1.39223e-10	-1.79766e-10	-1.24623	2.89581e-06	-1.79766e-10	-1.29238
176462195	rs4690360	2.97567e-11	-1.79766e-10	-1.23839	1.39521e-10	-1.79766e-10	-1.2441	2.90125e-06	-1.79766e-10	-1.2905
176464234	rs79243526	2.65679e-11	-1.79766e-10	-1.35174	1.21212e-10	-1.79766e-10	-1.38477	2.69469e-06	-1.79766e-10	-1.36436
176465394	rs141851745	3.77808e-10	-1.79766e-10	1.30294	1.15916e-09	-1.79766e-10	0.87314	2.1298e-05	-1.79766e-10	0.702973
176467033	rs79552887	1.16633e-10	-1.79766e-10	0.127591	5.35487e-10	-1.79766e-10	0.100865	1.15008e-05	-1.79766e-10	0.086772
176467352	rs148787229	3.40073e-10	-1.79766e-10	1.19772	1.05244e-09	-1.79766e-10	0.776555	1.94077e-05	-1.79766e-10	0.610027
176467688	rs142447581	2.92772e-11	-1.79766e-10	-1.25464	1.19456e-10	-1.79766e-10	-1.39937	2.6757e-06	-1.79766e-10	-1.37143
176470385	rs4298092	3.00619e-11	-1.79766e-10	-1.22819	1.40932e-10	-1.79766e-10	-1.23403	2.91527e-06	-1.79766e-10	-1.28568
176472092	rs149443115	3.69543e-10	-1.79766e-10	1.28082	1.13585e-09	-1.79766e-10	0.852823	2.08855e-05	-1.79766e-10	0.683415
176472406	rs115184021	4.03697e-11	-0.933365	-3.14687e-10	1.30626e-10	-1.30997	-3.14687e-10	3.29743e-06	-1.1625	-3.14687e-10
176473304	rs144982407	2.67282e-10	-1.79766e-10	0.956858	8.44257e-10	-1.79766e-10	0.556145	1.57034e-05	-1.79766e-10	0.398232
176473729	rs73873283	2.59638e-11	-1.79766e-10	-1.37474	1.18985e-10	-1.79766e-10	-1.40332	2.63762e-06	-1.79766e-10	-1.38576
176473788	rs73873285	2.57473e-11	-1.79766e-10	-1.38311	1.18203e-10	-1.79766e-10	-1.4099	2.61731e-06	-1.79766e-10	-1.39349
176473794	rs73873286	2.60624e-11	-1.79766e-10	-1.37095	1.19344e-10	-1.79766e-10	-1.4003	2.6469e-06	-1.79766e-10	-1.38225
176474374	rs145041009	1.23314e-09	2.48587	-3.14687e-10	3.04494e-09	1.83892	-3.14687e-10	2.8948e-05	1.00986	-3.14687e-10
176474397	rs140532866	2.5364e-11	-1.79766e-10	-1.39811	1.15833e-10	-1.79766e-10	-1.43016	2.57561e-06	-1.79766e-10	-1.40956
176474430	rs145620383	1.71525e-11	-1.7893	-3.14687e-10	7.71532e-11	-1.83652	-3.14687e-10	1.63609e-06	-1.86333	-3.14687e-10
176475515	rs78105776	1.74878e-11	-1.76994	-3.14687e-10	1.03686e-10	-1.54095	-3.14687e-10	4.0347e-06	-0.960711	-3.14687e-10
176476088	rs77902389	2.6238e-11	-1.79766e-10	-1.36424	1.19988e-10	-1.79766e-10	-1.39492	2.66347e-06	-1.79766e-10	-1.37601
176476127	rs7687495	1.60319e-11	-1.85686	-3.14687e-10	7.14761e-11	-1.91295	-3.14687e-10	1.57127e-06	-1.90376	-3.14687e-10
176476210	rs10866378	4.01655e-12	-1.92056	-1.32046	1.86468e-11	-1.91129	-1.34535	4.22499e-07	-1.8514	-1.36581
176476300	rs143438161	2.42467e-11	-1.79766e-10	-1.44317	1.24186e-10	-1.79766e-10	-1.36053	2.53528e-06	-1.79766e-10	-1.42534
176477176	rs11934645	2.59848e-11	-1.79766e-10	-1.37393	1.19061e-10	-1.79766e-10	-1.40268	2.6396e-06	-1.79766e-10	-1.38502
176477718	rs74793655	4.27464e-11	-0.876158	-3.14687e-10	1.24345e-10	-1.35925	-3.14687e-10	4.73835e-06	-0.799954	-3.14687e-10
176477944	rs4690477	4.71768e-12	-1.92405	-1.15607	2.85513e-11	-1.66781	-1.1628	7.00501e-07	-1.48877	-1.22283
176478489	rs138759937	3.61538e-11	-1.79766e-10	-1.04366	1.74718e-10	-1.79766e-10	-1.01914	3.82742e-06	-1.79766e-10	-1.01345
176478544	rs73873294	2.58886e-11	-1.79766e-10	-1.37764	1.18712e-10	-1.79766e-10	-1.40561	2.63056e-06	-1.79766e-10	-1.38845
176478753	rs79031013	4.04212e-09	3.67308	-3.14687e-10	1.36715e-09	1.03817	-3.14687e-10	5.11995e-05	1.58009	-3.14687e-10
176479217	rs147325240	2.94166e-10	-1.79766e-10	1.0527	9.21539e-10	-1.79766e-10	0.643734	1.70813e-05	-1.79766e-10	0.482344
176479390	rs55893365	3.48985e-11	-1.79766e-10	-1.079	1.63327e-10	-1.79766e-10	-1.08656	3.32397e-06	-1.79766e-10	-1.15448
176479719	rs141125565	4.2404e-10	-1.79766e-10	1.41838	1.28898e-09	-1.79766e-10	0.979292	2.35907e-05	-1.79766e-10	0.80521
176479834	rs55837486	1.65964e-11	-1.82226	-3.14687e-10	7.05982e-11	-1.92531	-3.14687e-10	1.54531e-06	-1.92042	-3.14687e-10
176479870	rs149479879	2.5203e-11	-1.79766e-10	-1.40448	1.15384e-10	-1.79766e-10	-1.43404	2.56657e-06	-1.79766e-10	-1.41307
176479907	rs144064863	2.50748e-11	-1.79766e-10	-1.40958	1.15023e-10	-1.79766e-10	-1.43718	2.54975e-06	-1.79766e-10	-1.41965
176480544	rs9992999	4.97873e-11	-1.79766e-10	-0.723685	2.53894e-10	-1.79766e-10	-0.645393	4.92434e-06	-1.79766e-10	-0.761452
176480561	rs143522880	3.20962e-10	-1.79766e-10	1.13988	9.98098e-10	-1.79766e-10	0.72354	1.8443e-05	-1.79766e-10	0.559044
176481367	rs74781990	7.77244e-11	-0.193856	-0.0844181	3.76128e-10	-0.153473	-0.0989084	1.43546e-05	0.509467	-0.201035
176481957	rs142259422	2.14438e-10	-1.79766e-10	0.736575	5.602e-10	-1.79766e-10	0.145983	1.20849e-05	-1.79766e-10	0.136315
176482000	rs151279102	2.40676e-11	-1.79766e-10	-1.45058	1.13551e-10	-1.79766e-10	-1.45006	2.47023e-06	-1.79766e-10	-1.45133
176482196	rs7692246	6.82031e-09	4.9752	-0.778987	1.44249e-09	2.05034	-0.958527	7.15564e-05	2.68796	-0.773119
176482401	rs6825610	6.41594e-11	-1.79766e-10	-0.470073	2.7132e-10	-1.79766e-10	-0.579013	5.45553e-06	-1.79766e-10	-0.659013
176482842	rs147731773	3.49139e-11	-1.79766e-10	-1.07856	1.43819e-10	-1.79766e-10	-1.21376	3.42955e-06	-1.79766e-10	-1.12321
176483425	rs28554040	5.64976e-10	3.1568	-1.45146	1.50791e-10	0.283505	-1.44992	3.13185e-06	0.237528	-1.45155
176483689	rs11935727	2.44883e-11	-1.79766e-10	-1.43325	1.13489e-10	-1.79766e-10	-1.4506	2.54702e-06	-1.79766e-10	-1.42072
176484440	rs4547752	4.60122e-12	-1.89309	-1.21203	2.21817e-11	-1.78201	-1.30103	4.75973e-07	-1.78972	-1.30831
176485013	rs62336952	5.58745e-11	0.652633	-1.26097	1.32889e-10	0.0952082	-1.388	3.31462e-06	0.255655	-1.41295
176485606	rs9884519	1.67817e-11	-1.81115	-3.14687e-10	7.06694e-11	-1.9243	-3.14687e-10	1.61127e-06	-1.87862	-3.14687e-10
176485742	rs139922910	1.46011e-10	-1.79766e-10	0.352237	4.38455e-10	-1.79766e-10	-0.0990549	8.86679e-06	-1.79766e-10	-0.173329
176486240	rs79441096	2.69791e-11	-1.79766e-10	-1.33638	1.23433e-10	-1.79766e-10	-1.36661	3.06226e-06	-1.79766e-10	-1.23649
176486664	rs7695540	1.55784e-10	-1.79766e-10	0.417024	4.63791e-10	-1.79766e-10	-0.0428774	9.36465e-06	-1.79766e-10	-0.1187
176487623	rs4311268	1.39971e-09	4.06422	-1.45164	2.4887e-10	0.761014	-1.42639	8.5976e-06	1.24089	-1.44505
176487683	rs137949381	2.184e-10	-1.79766e-10	0.754883	6.23056e-10	-1.79766e-10	0.252324	1.24843e-05	-1.79766e-10	0.168831
176488434	rs11941314	5.42208e-10	3.11013	-1.44592	1.21452e-10	0.0653088	-1.4481	2.95946e-06	0.181036	-1.45167
176488735	rs139259592	1.45505e-10	-1.79766e-10	0.348765	4.37138e-10	-1.79766e-10	-0.102061	8.84092e-06	-1.79766e-10	-0.176252
176489052	rs62336954	2.02461e-11	-1.40043	-0.22305	7.12918e-11	-1.66668	-0.248852	1.24422e-06	-1.76178	-0.375351
176489574	rs140850925	1.60861e-10	-1.79766e-10	0.449093	4.76895e-10	-1.79766e-10	-0.0150144	9.62197e-06	-1.79766e-10	-0.0915931
176490057	rs147942587	3.56007e-11	-1.05908	-3.14687e-10	2.09513e-10	-0.837525	-3.14687e-10	7.9342e-06	-0.284459	-3.14687e-10
176490675	rs145346509	1.5971e-10	-1.79766e-10	0.441916	4.73929e-10	-1.79766e-10	-0.0212533	9.56374e-06	-1.79766e-10	-0.0976633
176491015	rs138057550	1.60322e-10	-1.79766e-10	0.445737	4.75506e-10	-1.79766e-10	-0.0179318	9.5947e-06	-1.79766e-10	-0.0944316
176491784	rs140707151	1.56857e-10	-1.79766e-10	0.423888	4.66564e-10	-1.79766e-10	-0.0369163	9.41911e-06	-1.79766e-10	-0.112901
176491850	rs11735559	9.10311e-11	1.0872	-1.20744	2.11006e-10	0.53381	-1.36423	4.93559e-06	0.633155	-1.39233
176492202	rs144762483	1.60322e-10	-1.79766e-10	0.445737	4.75506e-10	-1.79766e-10	-0.0179318	9.5947e-06	-1.79766e-10	-0.0944316
176492386	rs115903601	4.63313e-11	-0.795627	-3.14687e-10	1.86879e-10	-0.951849	-3.14687e-10	3.31739e-06	-1.15646	-3.14687e-10
176494053	rs77532383	2.83301e-11	-1.79766e-10	-1.28752	1.3145e-10	-1.79766e-10	-1.30368	2.5812e-06	-1.79766e-10	-1.40739
176494437	rs76038600	3.12711e-11	-1.79766e-10	-1.18875	1.40715e-10	-1.79766e-10	-1.23557	3.70561e-06	-1.79766e-10	-1.04579
176494643	rs114899107	2.43588e-11	-1.43855	-3.14687e-10	7.10937e-11	-1.91831	-3.14687e-10	1.58403e-06	-1.89567	-3.14687e-10
176494814	rs74287679	2.69776e-11	-1.79766e-10	-1.33644	1.25512e-10	-1.79766e-10	-1.34991	2.52166e-06	-1.79766e-10	-1.43073
176494900	rs145359404	2.44215e-11	-1.79766e-10	-1.43598	1.1338e-10	-1.79766e-10	-1.45157	2.46933e-06	-1.79766e-10	-1.45169
176495105	rs140842519	1.55739e-10	-1.79766e-10	0.416739	4.63676e-10	-1.79766e-10	-0.0431249	9.3624e-06	-1.79766e-10	-0.11894
176495590	rs74575800	2.82607e-11	-1.79766e-10	-1.28997	1.31145e-10	-1.79766e-10	-1.30601	2.57793e-06	-1.79766e-10	-1.40866
176495673	rs79167982	2.73566e-11	-1.79766e-10	-1.32248	1.24922e-10	-1.79766e-10	-1.35462	3.12049e-06	-1.79766e-10	-1.21765
176495694	rs76258651	2.75646e-11	-1.79766e-10	-1.31491	1.25746e-10	-1.79766e-10	-1.34804	3.15234e-06	-1.79766e-10	-1.2075
176495780	rs74595385	2.70288e-11	-1.79766e-10	-1.33454	1.25736e-10	-1.79766e-10	-1.34813	2.52371e-06	-1.79766e-10	-1.42991
176495792	rs72700800	1.52521e-11	-1.90673	-3.14687e-10	7.13499e-11	-1.91471	-3.14687e-10	1.59562e-06	-1.88838	-3.14687e-10
176495911	rs4458413	1.23334e-11	-0.757375	-1.36176	5.63624e-11	-0.709009	-1.4415	8.66313e-07	-1.05062	-1.44853
176496244	rs4643758	1.76385e-11	-1.76136	-3.14687e-10	7.07339e-11	-1.92339	-3.14687e-10	1.57102e-06	-1.90392	-3.14687e-10
176496370	rs75499426	2.70805e-11	-1.79766e-10	-1.33263	1.25962e-10	-1.79766e-10	-1.34633	2.5258e-06	-1.79766e-10	-1.42909
176496410	rs114130407	3.21586e-11	-1.16077	-3.14687e-10	7.62983e-11	-1.84766	-3.14687e-10	1.87595e-06	-1.72653	-3.14687e-10
176496643	rs79128177	2.67818e-11	-1.79766e-10	-1.34372	1.22659e-10	-1.79766e-10	-1.3729	3.03156e-06	-1.79766e-10	-1.24657
176496688	rs76605973	2.73566e-11	-1.79766e-10	-1.32248	1.24922e-10	-1.79766e-10	-1.35462	3.12049e-06	-1.79766e-10	-1.21765
176496745	rs116441350	7.10886e-10	1.93507	-3.14687e-10	1.8332e-09	1.33151	-3.14687e-10	1.85336e-05	0.563942	-3.14687e-10
176496755	rs74730904	3.03235e-11	-1.79766e-10	-1.21952	1.36856e-10	-1.79766e-10	-1.26338	3.56579e-06	-1.79766e-10	-1.08426
176496834	rs76442223	2.73058e-11	-1.79766e-10	-1.32434	1.24721e-10	-1.79766e-10	-1.35623	3.11268e-06	-1.79766e-10	-1.22016
176497295	rs10002667	6.77844e-10	3.338	-1.45052	1.29292e-10	0.117883	-1.43812	3.13402e-06	0.235909	-1.44923
176497345	rs75035839	2.70288e-11	-1.79766e-10	-1.33454	1.25736e-10	-1.79766e-10	-1.34813	2.52371e-06	-1.79766e-10	-1.42991
176497823	rs79641673	2.73566e-11	-1.79766e-10	-1.32248	1.24922e-10	-1.79766e-10	-1.35462	3.12049e-06	-1.79766e-10	-1.21765
176498034	rs79411787	2.74597e-11	-1.79766e-10	-1.31873	1.2533e-10	-1.79766e-10	-1.35136	3.13629e-06	-1.79766e-10	-1.2126
176498822	rs140136221	2.46459e-11	-1.79766e-10	-1.42684	1.42651e-10	-1.79766e-10	-1.22191	3.1527e-06	-1.79766e-10	-1.20738
176498831	rs11935106	3.26737e-11	-1.79766e-10	-1.14487	1.46449e-10	-1.79766e-10	-1.19564	3.91162e-06	-1.79766e-10	-0.99169
176499024	rs75703007	2.47439e-10	-1.79766e-10	0.87972	6.95441e-10	-1.79766e-10	0.362235	1.38974e-05	-1.79766e-10	0.276058
176499169	rs199545614	2.93034e-10	-1.79766e-10	1.04884	8.07606e-10	-1.79766e-10	0.511763	1.60821e-05	-1.79766e-10	0.422062
176499170	rs200542316	2.91692e-10	-1.79766e-10	1.04425	8.04328e-10	-1.79766e-10	0.507696	1.60183e-05	-1.79766e-10	0.418089
176499190	rs146400448	1.51874e-10	-1.79766e-10	0.391605	4.53672e-10	-1.79766e-10	-0.0649364	9.16588e-06	-1.79766e-10	-0.140154
176499308	rs79958584	4.68185e-10	-1.79766e-10	1.51742	1.22608e-09	-1.79766e-10	0.929269	2.41921e-05	-1.79766e-10	0.830384
176499470	rs150943110	1.40332e-10	-1.79766e-10	0.312568	4.73497e-10	-1.79766e-10	-0.0221652	9.34335e-06	-1.79766e-10	-0.120977
176499687	rs139456616	1.39844e-10	-1.79766e-10	0.309084	4.72015e-10	-1.79766e-10	-0.025301	9.31513e-06	-1.79766e-10	-0.124003
176499926	rs75432478	3.47851e-10	-1.79766e-10	1.22033	1.08208e-09	-1.79766e-10	0.80433	2.0809e-05	-1.79766e-10	0.679744
176499957	rs12646092	3.60677e-10	2.70168	-1.44514	1.45088e-10	0.22073	-1.4257	2.3877e-06	-0.0514654	-1.43385
176500103	rs149694442	1.40824e-10	-1.79766e-10	0.31607	4.74992e-10	-1.79766e-10	-0.0190126	9.37181e-06	-1.79766e-10	-0.117935
176500269	rs12646817	1.63882e-10	1.8779	-1.4102	1.20165e-10	0.0242357	-1.41768	2.06471e-06	-0.214765	-1.41589
176500374	rs76296801	2.48409e-10	-1.79766e-10	0.883631	7.94871e-10	-1.79766e-10	0.495869	1.54233e-05	-1.79766e-10	0.380238
176501078	rs10010054	2.39059e-10	2.29642	-1.45115	1.01918e-10	-0.120935	-1.43721	1.74407e-06	-0.354409	-1.44501
176501314	rs115522245	4.11702e-10	-1.79766e-10	1.38886	1.26358e-09	-1.79766e-10	0.959391	2.41957e-05	-1.79766e-10	0.830535
176501457	rs146843347	1.50754e-11	-1.91838	-3.14687e-10	7.07354e-11	-1.92336	-3.14687e-10	1.54445e-06	-1.92098	-3.14687e-10
176501581	rs138852687	3.47907e-11	-1.79766e-10	-1.08209	1.74704e-10	-1.79766e-10	-1.01922	3.48549e-06	-1.79766e-10	-1.10703
176501612	rs142160959	1.37909e-10	-1.79766e-10	0.29515	4.66133e-10	-1.79766e-10	-0.0378394	9.20313e-06	-1.79766e-10	-0.136099
176501711	rs112562255	2.40574e-10	-1.79766e-10	0.851582	7.71952e-10	-1.79766e-10	0.466611	1.49919e-05	-1.79766e-10	0.351866
176501880	rs138407755	1.37431e-10	-1.79766e-10	0.291674	4.64678e-10	-1.79766e-10	-0.0409662	9.17541e-06	-1.79766e-10	-0.139115
176501942	rs74494287	3.22404e-10	-1.79766e-10	1.14436	1.00917e-09	-1.79766e-10	0.734568	1.94451e-05	-1.79766e-10	0.611951
176501973	rs116449392	3.26862e-11	-1.14449	-3.14687e-10	7.72648e-11	-1.83507	-3.14687e-10	2.09362e-06	-1.61675	-3.14687e-10
176502663	rs80248702	2.30858e-10	-1.79766e-10	0.810357	7.43461e-10	-1.79766e-10	0.429005	1.44551e-05	-1.79766e-10	0.315407
176502740	rs12502137	2.70369e-10	2.41945	-1.45111	1.14706e-10	-0.00306895	-1.43687	1.94292e-06	-0.246068	-1.44538
176502796	rs142046067	1.55406e-11	-1.88799	-3.14687e-10	7.67282e-11	-1.84204	-3.14687e-10	1.57694e-06	-1.90015	-3.14687e-10
176502902	rs116915566	3.4085e-11	-1.79766e-10	-1.10259	1.75181e-10	-1.79766e-10	-1.01649	3.47762e-06	-1.79766e-10	-1.10929
176502979	rs78732147	4.13479e-10	-1.79766e-10	1.39316	1.2686e-09	-1.79766e-10	0.963358	2.42893e-05	-1.79766e-10	0.834395
176503158	rs77864850	2.36612e-10	-1.79766e-10	0.834979	7.60345e-10	-1.79766e-10	0.451461	1.47733e-05	-1.79766e-10	0.337177
176503265	rs115283264	6.22981e-10	1.80307	-3.14687e-10	1.52604e-09	1.14812	-3.14687e-10	1.44817e-05	0.317245	-3.14687e-10
176503481	rs12510595	3.68163e-11	0.416915	-1.44242	7.05249e-11	-0.474844	-1.4515	2.18828e-06	-0.124814	-1.44771
176503646	rs11133105	5.79591e-12	-1.46739	-1.4069	1.66147e-11	-1.92495	-1.44707	3.7266e-07	-1.90605	-1.43668
176503760	rs140824043	1.41318e-10	-1.79766e-10	0.319567	4.7649e-10	-1.79766e-10	-0.0158637	9.40033e-06	-1.79766e-10	-0.114897
176503905	rs117296663	2.52647e-11	-1.79766e-10	-1.40204	1.20223e-10	-1.79766e-10	-1.39296	2.51968e-06	-1.79766e-10	-1.43151
176504473	rs28506800	2.20518e-10	2.21469	-1.45016	9.85183e-11	-0.159068	-1.433	1.69114e-06	-0.387462	-1.44278
176504589	rs144953944	2.12815e-11	-1.57361	-3.14687e-10	7.34327e-11	-1.88594	-3.14687e-10	1.55625e-06	-1.91336	-3.14687e-10
176504741	rs79144467	2.22101e-11	-1.5309	-3.14687e-10	9.15988e-11	-1.66489	-3.14687e-10	4.52703e-06	-0.845577	-3.14687e-10
176504811	rs111984778	2.45614e-10	-1.79766e-10	0.872319	7.86703e-10	-1.79766e-10	0.485539	1.52696e-05	-1.79766e-10	0.370221
176505088	rs11946979	2.39279e-10	2.29606	-1.44988	1.04003e-10	-0.105781	-1.43211	1.77963e-06	-0.337713	-1.44152
176505104	rs145685222	1.33622e-10	-1.79766e-10	0.26357	4.53083e-10	-1.79766e-10	-0.0662361	8.9545e-06	-1.79766e-10	-0.163486
176505326	rs148141862	1.51493e-11	-1.91349	-3.14687e-10	7.19273e-11	-1.90666	-3.14687e-10	1.57749e-06	-1.89981	-3.14687e-10
176505338	rs117463885	5.80369e-12	-1.78724	-1.08571	2.12705e-11	-1.78878	-1.33621	4.24589e-07	-1.91042	-1.30185
176505585	rs138925888	1.33161e-10	-1.79766e-10	0.260115	4.51678e-10	-1.79766e-10	-0.0693407	8.92774e-06	-1.79766e-10	-0.166479
176505659	rs149426493	1.32702e-10	-1.79766e-10	0.256664	4.5028e-10	-1.79766e-10	-0.0724421	8.90108e-06	-1.79766e-10	-0.16947
176505837	rs139452209	1.32245e-10	-1.79766e-10	0.253215	4.48887e-10	-1.79766e-10	-0.0755403	8.87453e-06	-1.79766e-10	-0.172457
176505993	rs148665863	1.29063e-10	-1.79766e-10	0.228854	4.39173e-10	-1.79766e-10	-0.0974186	8.68932e-06	-1.79766e-10	-0.193547
176507190	rs77043069	2.26422e-10	-1.79766e-10	0.790958	7.30428e-10	-1.79766e-10	0.41132	1.42095e-05	-1.79766e-10	0.298266
176507251	rs4555573	1.31688e-10	1.64343	-1.39444	1.12095e-10	-0.0595407	-1.40343	1.72065e-06	-0.411886	-1.40105
176507351	rs112667792	2.32998e-10	-1.79766e-10	0.819588	7.49745e-10	-1.79766e-10	0.437422	1.45736e-05	-1.79766e-10	0.323567
176507398	rs111369397	2.37861e-10	-1.79766e-10	0.840242	7.64004e-10	-1.79766e-10	0.456262	1.48422e-05	-1.79766e-10	0.341832
176507463	rs4414902	3.61202e-12	-1.89828	-1.4489	1.86038e-11	-1.82569	-1.43325	4.37412e-07	-1.77892	-1.4036
176507508	rs11133106	3.76089e-11	0.439761	-1.44396	7.10126e-11	-0.467778	-1.45168	2.21738e-06	-0.113917	-1.4454
176507924	rs145232449	4.08987e-11	-0.920347	-3.14687e-10	1.03121e-10	-1.54641	-3.14687e-10	5.35094e-06	-0.678371	-3.14687e-10
176508153	rs143359555	1.2731e-10	-1.79766e-10	0.215181	4.33817e-10	-1.79766e-10	-0.10969	8.58716e-06	-1.79766e-10	-0.205374
176508174	rs117795353	1.35006e-10	-1.79766e-10	0.273876	4.5991e-10	-1.79766e-10	-0.0512803	9.52451e-06	-1.79766e-10	-0.101774
176508412	rs148344973	1.26015e-10	-1.79766e-10	0.20496	4.29857e-10	-1.79766e-10	-0.118859	8.51162e-06	-1.79766e-10	-0.21421
176508454	rs4446260	4.54295e-10	2.91061	-1.42331	1.58093e-10	0.324992	-1.44412	1.17176e-05	1.55679	-1.45135
176508705	rs34897384	2.52004e-10	2.27259	-1.37459	1.11019e-10	-0.175109	-1.2975	2.00176e-06	-0.321987	-1.33963
176508782	rs4561877	4.93035e-12	-1.61016	-1.42587	2.64384e-11	-1.46494	-1.44256	1.06607e-06	-0.84008	-1.45159
176508895	rs75028766	1.80188e-10	-1.79766e-10	0.562559	6.70006e-10	-1.79766e-10	0.324976	1.23618e-05	-1.79766e-10	0.158965
176509184	rs113772832	2.12403e-10	-1.79766e-10	0.727042	7.82084e-10	-1.79766e-10	0.479651	1.43254e-05	-1.79766e-10	0.306391
176509403	rs6553886	5.90346e-12	-1.45276	-1.40315	2.14887e-11	-1.699	-1.41578	9.34176e-07	-1.04712	-1.37661
176509555	rs7687089	5.18256e-10	3.07055	-1.45152	2.10894e-10	0.613807	-1.44476	1.80026e-05	1.96669	-1.43182
176509569	rs6553887	4.99285e-12	-1.59354	-1.4299	2.69125e-11	-1.44489	-1.44483	1.09995e-06	-0.809412	-1.45096
176509810	rs143370551	1.40974e-10	-1.79766e-10	0.317128	5.32333e-10	-1.79766e-10	0.0949584	9.93418e-06	-1.79766e-10	-0.059661
176509815	rs150542468	1.55287e-10	-1.79766e-10	0.413833	5.82763e-10	-1.79766e-10	0.18547	1.08256e-05	-1.79766e-10	0.026273
176510018	rs10007886	2.21759e-10	2.15057	-1.38042	1.08205e-10	-0.203467	-1.29482	1.93193e-06	-0.343952	-1.35317
176510512	rs59035262	1.03723e-11	-1.44615	-0.846152	4.04638e-11	-1.57629	-0.905612	1.07425e-06	-1.54704	-0.736986
176510679	rs139499319	1.03113e-10	-1.79766e-10	0.00438305	3.97745e-10	-1.79766e-10	-0.1965	7.54024e-06	-1.79766e-10	-0.335388
176510716	rs149267625	1.15416e-10	-1.79766e-10	0.117101	4.41693e-10	-1.79766e-10	-0.0916959	8.32456e-06	-1.79766e-10	-0.236432
176510800	rs13146621	2.31808e-10	2.19282	-1.37835	1.13878e-10	-0.155434	-1.29175	2.01985e-06	-0.301884	-1.35073
176510813	rs148452390	1.05825e-10	-1.79766e-10	0.0303461	4.07453e-10	-1.79766e-10	-0.172386	7.71373e-06	-1.79766e-10	-0.31264
176511516	rs78373664	1.52993e-10	-1.79766e-10	0.398951	5.74696e-10	-1.79766e-10	0.17153	1.06832e-05	-1.79766e-10	0.0130302
176511793	rs141004673	1.00492e-10	-1.79766e-10	-0.0213711	3.8835e-10	-1.79766e-10	-0.220404	7.37222e-06	-1.79766e-10	-0.357923
176511895	rs77299223	1.52425e-10	-1.79766e-10	0.39523	5.72697e-10	-1.79766e-10	0.168046	1.06479e-05	-1.79766e-10	0.00972049
176512168	rs145835865	1.51889e-11	-1.91088	-3.14687e-10	7.46205e-11	-1.8699	-3.14687e-10	1.5907e-06	-1.89147	-3.14687e-10
176512405	rs78933871	1.55874e-10	-1.79766e-10	0.417604	5.84826e-10	-1.79766e-10	0.189003	1.0862e-05	-1.79766e-10	0.02963
176512462	rs147115119	1.11253e-10	-1.79766e-10	0.0803642	4.26847e-10	-1.79766e-10	-0.125886	8.05991e-06	-1.79766e-10	-0.268739
176512503	rs71613760	6.76961e-11	-0.416415	-3.14687e-10	1.66819e-10	-1.0654	-3.14687e-10	9.44494e-06	-0.110163	-3.14687e-10
176512624	rs138524431	1.01464e-10	-1.79766e-10	-0.0117378	3.91837e-10	-1.79766e-10	-0.211464	7.4346e-06	-1.79766e-10	-0.349497
176512629	rs115785974	6.14788e-12	-1.66845	-1.14688	1.87005e-11	-1.86244	-1.39132	3.97179e-07	-1.9217	-1.35731
176513040	rs13111738	6.24492e-10	3.25106	-1.44557	4.12827e-10	1.23562	-1.39491	1.67333e-05	1.89337	-1.43162
176513060	rs143046526	9.93313e-11	-1.79766e-10	-0.0329832	3.84189e-10	-1.79766e-10	-0.231176	7.29776e-06	-1.79766e-10	-0.368075
176514447	rs75701924	5.80273e-11	-0.57053	-3.14687e-10	1.57837e-10	-1.12075	-3.14687e-10	4.12816e-06	-0.937812	-3.14687e-10
176514624	rs4690379	4.65882e-12	-1.82126	-1.27142	2.06317e-11	-1.92149	-1.23399	5.20317e-07	-1.92359	-1.08537
176515012	rs80304057	1.32992e-10	-1.79766e-10	0.258847	5.04114e-10	-1.79766e-10	0.0404919	9.43413e-06	-1.79766e-10	-0.111308
176515100	rs13106581	8.03831e-10	3.19614	-1.1382	4.66649e-10	1.27222	-1.30895	2.5389e-05	2.14688	-1.26821
176515256	rs6553888	5.00893e-10	3.02816	-1.44321	2.16093e-10	0.604	-1.4106	1.87449e-05	1.94689	-1.37161
176515270	rs114863055	1.6116e-11	-1.85163	-3.14687e-10	7.11856e-11	-1.91702	-3.14687e-10	1.6371e-06	-1.86272	-3.14687e-10
176515319	rs144258259	9.9786e-11	-1.79766e-10	-0.0284158	3.8582e-10	-1.79766e-10	-0.226939	7.32695e-06	-1.79766e-10	-0.364083
176515591	rs142356500	9.25238e-11	-1.79766e-10	-0.103978	3.59729e-10	-1.79766e-10	-0.296959	6.85951e-06	-1.79766e-10	-0.430007
176515746	rs34735640	7.97812e-11	0.0329063	-0.285063	1.33883e-10	-0.731039	-0.554304	1.51575e-05	0.799383	-0.436528
176516309	rs13114357	7.9727e-10	3.49982	-1.45007	4.07935e-10	1.26761	-1.43881	2.39243e-05	2.2691	-1.44984
176516423	rs150270891	1.3649e-10	-1.79766e-10	0.284806	5.1649e-10	-1.79766e-10	0.064744	9.65354e-06	-1.79766e-10	-0.0883178
176517063	rs189577612	1.52103e-11	-1.90947	-3.14687e-10	7.22861e-11	-1.90168	-3.14687e-10	1.58662e-06	-1.89404	-3.14687e-10
176517651	rs4318597	8.90646e-10	3.61024	-1.44974	4.43659e-10	1.35245	-1.4397	2.63568e-05	2.36625	-1.45017
176517762	rs4295211	1.12528e-09	3.4167	-1.02236	5.28357e-10	1.344	-1.25654	3.34988e-05	2.33621	-1.18034
176517896	rs150787567	1.29438e-10	-1.79766e-10	0.231756	4.91523e-10	-1.79766e-10	0.0151965	9.21069e-06	-1.79766e-10	-0.135277
176518149	rs35788560	7.47699e-11	-0.317028	-3.14687e-10	1.79887e-10	-0.989983	-3.14687e-10	1.05311e-05	-0.00130894	-3.14687e-10
176518647	rs142493232	1.02837e-10	-1.79766e-10	0.0016975	3.96755e-10	-1.79766e-10	-0.198993	7.52254e-06	-1.79766e-10	-0.337739
176518721	rs74737382	1.6735e-10	-1.79766e-10	0.488643	6.25099e-10	-1.79766e-10	0.255599	1.15719e-05	-1.79766e-10	0.0929417
176518765	rs4302418	9.27942e-10	3.64858	-1.44706	4.54827e-10	1.38197	-1.44436	2.72267e-05	2.40002	-1.45146
176518796	rs190925228	1.21203e-10	-1.79766e-10	0.166019	4.62288e-10	-1.79766e-10	-0.0461234	8.69119e-06	-1.79766e-10	-0.193332
176519102	rs117147399	2.69486e-11	-1.79766e-10	-1.33751	1.2759e-10	-1.79766e-10	-1.33349	2.92696e-06	-1.79766e-10	-1.28168
176519475	rs6553889	2.04647e-11	-1.61274	-3.14687e-10	7.26818e-11	-1.89622	-3.14687e-10	1.53777e-06	-1.92531	-3.14687e-10
176519557	rs138680674	1.52319e-11	-1.90806	-3.14687e-10	7.24106e-11	-1.89996	-3.14687e-10	1.58975e-06	-1.89206	-3.14687e-10
176519826	rs149285401	1.20805e-10	-1.79766e-10	0.162731	4.60873e-10	-1.79766e-10	-0.0491884	8.66602e-06	-1.79766e-10	-0.196232
176519923	rs79764293	2.50473e-11	-1.79766e-10	-1.41068	1.13388e-10	-1.79766e-10	-1.45149	2.48727e-06	-1.79766e-10	-1.44446
176520061	rs112259497	2.46499e-11	-1.79766e-10	-1.42667	1.21059e-10	-1.79766e-10	-1.38603	2.54164e-06	-1.79766e-10	-1.42283
176520260	rs144633734	1.25593e-10	-1.79766e-10	0.201602	4.77885e-10	-1.79766e-10	-0.0129421	8.96848e-06	-1.79766e-10	-0.161926
176520299	rs4690381	7.71338e-10	3.45866	-1.44198	4.33124e-10	1.33724	-1.44853	2.31825e-05	2.23899	-1.45123
176520646	rs141780063	1.30341e-10	-1.79766e-10	0.238711	4.94724e-10	-1.79766e-10	0.0216895	9.26753e-06	-1.79766e-10	-0.129126
176520881	rs62335984	6.186e-10	3.2445	-1.44848	2.49098e-10	0.759249	-1.42371	2.22794e-05	2.13843	-1.39041
176520939	rs76091289	3.44509e-11	-1.09191	-3.14687e-10	1.56639e-10	-1.12837	-3.14687e-10	3.45507e-06	-1.1158	-3.14687e-10
176521197	rs139902102	1.26489e-10	-1.79766e-10	0.208715	4.81066e-10	-1.79766e-10	-0.00630644	9.02501e-06	-1.79766e-10	-0.155643
176521737	rs4690382	1.11469e-09	3.49216	-1.10727	5.43239e-10	1.40308	-1.28785	3.36122e-05	2.40362	-1.24438
176521751	rs13118696	7.1892e-10	3.38721	-1.4409	4.09432e-10	1.28167	-1.44921	2.17703e-05	2.17617	-1.45127
176522166	rs185949481	9.85206e-11	-1.79766e-10	-0.0411788	3.8128e-10	-1.79766e-10	-0.238777	7.24569e-06	-1.79766e-10	-0.375236
176522310	rs144677679	2.42765e-11	-1.79766e-10	-1.44193	1.20075e-10	-1.79766e-10	-1.3942	2.7151e-06	-1.79766e-10	-1.35681
176522516	rs146687267	1.32519e-10	-1.79766e-10	0.255284	5.0244e-10	-1.79766e-10	0.0371644	9.40442e-06	-1.79766e-10	-0.114462
176523239	rs146139940	6.29347e-11	-1.79766e-10	-0.489346	2.66936e-10	-1.79766e-10	-0.595303	6.86119e-06	-1.79766e-10	-0.429761
176523254	rs138295788	4.38313e-12	-1.79046	-1.36322	1.99739e-11	-1.85142	-1.33647	5.0064e-07	-1.82441	-1.2231
176523860	rs7698370	6.92562e-10	3.35783	-1.44887	2.46269e-10	0.748999	-1.42489	2.44282e-05	2.23225	-1.39216
176523931	rs56252910	1.00138e-09	3.72776	-1.45007	4.94169e-10	1.45938	-1.43881	2.96124e-05	2.4824	-1.44984
176524170	rs190429173	2.22735e-10	0.774539	-3.14687e-10	3.49807e-10	-0.32493	-3.14687e-10	6.34922e-06	-0.507309	-3.14687e-10
176524196	rs10434413	1.00138e-09	3.72776	-1.45007	4.94169e-10	1.45938	-1.43881	2.96124e-05	2.4824	-1.44984
176524620	rs62335985	5.55384e-10	3.13628	-1.44807	2.38542e-10	0.71475	-1.42251	2.31163e-05	2.17354	-1.38865
176524684	rs148858300	1.03837e-10	-1.79766e-10	0.0113804	4.00338e-10	-1.79766e-10	-0.190003	7.58659e-06	-1.79766e-10	-0.32926
176524833	rs150995201	6.24687e-12	-1.66773	-1.13163	1.91873e-11	-1.85893	-1.36913	4.09895e-07	-1.91261	-1.33488
176525821	rs191100708	1.29438e-10	-1.79766e-10	0.231756	4.91523e-10	-1.79766e-10	0.0151965	9.21069e-06	-1.79766e-10	-0.135277
176526074	rs558362189	1.5807e-10	-1.79766e-10	0.431592	5.92542e-10	-1.79766e-10	0.20211	1.09982e-05	-1.79766e-10	0.0420854
176526152	rs4467504	2.15307e-11	-1.56196	-3.14687e-10	7.42179e-11	-1.87531	-3.14687e-10	1.54101e-06	-1.9232	-3.14687e-10
176527366	rs3934776	1.06743e-09	3.49114	-1.14957	6.08965e-10	1.54651	-1.31706	3.38746e-05	2.44121	-1.27419
176527960	rs147817795	1.20805e-10	-1.79766e-10	0.162731	4.60873e-10	-1.79766e-10	-0.0491884	8.66602e-06	-1.79766e-10	-0.196232
176528265	rs148301355	1.2123e-10	-1.79766e-10	0.166247	4.62386e-10	-1.79766e-10	-0.0459108	8.69294e-06	-1.79766e-10	-0.193131
176528353	rs74429243	2.64342e-11	-1.79766e-10	-1.35679	1.28146e-10	-1.79766e-10	-1.32914	3.13557e-06	-1.79766e-10	-1.21283
176530547	rs4472089	4.58338e-12	-1.81905	-1.28996	2.02235e-11	-1.92106	-1.25441	5.06505e-07	-1.92386	-1.112
176530675	rs6841630	6.95231e-10	3.36128	-1.44848	2.87865e-10	0.903891	-1.42371	2.56011e-05	2.2774	-1.39041
176530983	rs80023448	3.23865e-11	-1.1537	-3.14687e-10	7.78924e-11	-1.82698	-3.14687e-10	2.36395e-06	-1.49531	-3.14687e-10
176531107	rs35534015	9.18914e-11	-0.110837	-3.14687e-10	2.38476e-10	-0.708041	-3.14687e-10	1.56239e-05	0.393161	-3.14687e-10
176531521	rs182852875	3.1167e-11	-1.79766e-10	-1.19208	1.48097e-10	-1.79766e-10	-1.18444	3.53783e-06	-1.79766e-10	-1.09213
176531594	rs4370078	2.18088e-11	-1.54913	-3.14687e-10	7.45773e-11	-1.87047	-3.14687e-10	1.54268e-06	-1.92212	-3.14687e-10
176531750	rs4516659	1.07464e-09	3.79898	-1.45068	5.361e-10	1.53873	-1.43672	3.21504e-05	2.56413	-1.44934
176532371	rs72702610	7.49018e-10	3.43402	-1.4467	2.44771e-10	0.736782	-1.41877	2.13094e-05	2.08856	-1.38505
176533844	rs138969878	1.26489e-10	-1.79766e-10	0.208715	4.81066e-10	-1.79766e-10	-0.00630644	9.02501e-06	-1.79766e-10	-0.155643
176534212	rs79366687	6.5239e-12	-1.71263	-1.04334	2.06765e-11	-1.8329	-1.32041	4.42388e-07	-1.90002	-1.27119
176534327	rs75187511	4.40184e-11	-0.846837	-3.14687e-10	1.76104e-10	-1.01123	-3.14687e-10	6.90073e-06	-0.424015	-3.14687e-10
176534373	rs142099342	1.26922e-10	-1.79766e-10	0.212131	4.82602e-10	-1.79766e-10	-0.00311927	9.05229e-06	-1.79766e-10	-0.152625
176534422	rs190898861	1.5575e-11	-1.88578	-3.14687e-10	8.77939e-11	-1.70732	-3.14687e-10	2.41042e-06	-1.47584	-3.14687e-10
176534680	rs28641471	2.48098e-11	-1.4202	-3.14687e-10	7.42233e-11	-1.87523	-3.14687e-10	2.01699e-06	-1.65404	-3.14687e-10
176535093	rs76163326	2.60211e-11	-1.79766e-10	-1.37254	1.2586e-10	-1.79766e-10	-1.34714	3.05691e-06	-1.79766e-10	-1.23824
176535502	rs13130230	1.03618e-09	3.76353	-1.45168	4.90459e-10	1.43983	-1.4268	2.75082e-05	2.40292	-1.44407
176535809	rs147366127	1.26922e-10	-1.79766e-10	0.212131	4.82602e-10	-1.79766e-10	-0.00311927	9.05229e-06	-1.79766e-10	-0.152625
176535940	rs118050848	3.5021e-11	-1.79766e-10	-1.0755	1.77057e-10	-1.79766e-10	-1.00584	3.65804e-06	-1.79766e-10	-1.05871
176535996	rs139687951	1.18671e-10	-1.79766e-10	0.144911	4.53283e-10	-1.79766e-10	-0.0657942	8.53096e-06	-1.79766e-10	-0.211941
176536022	rs72702613	8.34543e-10	3.54048	-1.44504	2.80301e-10	0.868315	-1.41476	2.66676e-05	2.30527	-1.37746
176536107	rs150979936	1.2647e-10	-1.79766e-10	0.208562	4.80997e-10	-1.79766e-10	-0.00644951	9.02378e-06	-1.79766e-10	-0.155778
176536586	rs76330647	1.93802e-10	-1.79766e-10	0.635391	7.17469e-10	-1.79766e-10	0.393418	1.31946e-05	-1.79766e-10	0.224162
176536769	rs4690526	1.24931e-09	3.95044	-1.45154	6.21302e-10	1.68132	-1.43181	3.75489e-05	2.71624	-1.44624
176536830	rs141177766	1.71193e-11	-1.79124	-3.14687e-10	7.34609e-11	-1.88556	-3.14687e-10	1.5739e-06	-1.90209	-3.14687e-10
176537288	rs77102019	1.96227e-10	-1.79766e-10	0.647826	7.25907e-10	-1.79766e-10	0.405111	1.33424e-05	-1.79766e-10	0.235307
176538144	rs148950211	1.2647e-10	-1.79766e-10	0.208562	4.80997e-10	-1.79766e-10	-0.00644951	9.02378e-06	-1.79766e-10	-0.155778
176538184	rs143777748	1.96227e-10	-1.79766e-10	0.647826	7.25907e-10	-1.79766e-10	0.405111	1.33424e-05	-1.79766e-10	0.235307
176538229	rs185520661	7.14205e-11	-0.362859	-3.14687e-10	1.53036e-10	-1.15164	-3.14687e-10	5.02116e-06	-0.74198	-3.14687e-10
176538388	rs11730581	1.49933e-11	-1.92384	-3.14687e-10	7.08841e-11	-1.92126	-3.14687e-10	1.54466e-06	-1.92084	-3.14687e-10
176538654	rs2333233	1.31099e-09	3.71785	-1.17075	6.15913e-10	1.57128	-1.33049	3.59499e-05	2.5219	-1.29542
176539573	rs78670137	6.80452e-12	-1.62353	-1.09032	1.91924e-11	-1.87873	-1.34906	4.14268e-07	-1.92029	-1.31659
176539611	rs71613761	9.02609e-11	-0.12874	-3.14687e-10	2.22367e-10	-0.77798	-3.14687e-10	1.32773e-05	0.230414	-3.14687e-10
176540120	rs10010172	1.25062e-09	3.95162	-1.45167	5.81036e-10	1.60903	-1.42652	3.30018e-05	2.58492	-1.444
176540878	rs142226672	1.27377e-10	-1.79766e-10	0.215704	4.84213e-10	-1.79766e-10	0.000214469	9.08091e-06	-1.79766e-10	-0.149468
176541352	rs146742584	1.27377e-10	-1.79766e-10	0.215704	4.84213e-10	-1.79766e-10	0.000214469	9.08091e-06	-1.79766e-10	-0.149468
176541443	rs72702617	1.54527e-11	-1.89366	-3.14687e-10	7.28858e-11	-1.89342	-3.14687e-10	1.93875e-06	-1.6936	-3.14687e-10
176541897	rs10027928	1.25066e-09	3.95162	-1.45164	5.81318e-10	1.60903	-1.42604	3.3055e-05	2.58492	-1.44239
176542689	rs150426241	1.28752e-10	-1.79766e-10	0.226442	4.89091e-10	-1.79766e-10	0.0102367	9.16752e-06	-1.79766e-10	-0.139975
176543021	rs12640593	1.35561e-09	4.0317	-1.45114	6.22155e-10	1.67119	-1.42031	3.55582e-05	2.65511	-1.43958
176544010	rs544454345	6.53591e-11	-1.79766e-10	-0.451547	2.6248e-10	-1.79766e-10	-0.612136	5.83533e-06	-1.79766e-10	-0.591711
176544595	rs2333238	5.5571e-09	5.443	-1.45161	8.99404e-10	2.05034	-1.43092	8.01389e-05	3.47334	-1.44522
176544603	rs2877881	8.18742e-09	5.57695	-1.19804	1.22727e-09	2.27808	-1.34784	0.000152192	3.98717	-1.31767
176544969	rs2333239	6.73724e-09	5.63549	-1.45153	9.55805e-10	2.1123	-1.43205	0.000102209	3.71723	-1.44585
176545180	rs182419072	2.48617e-11	-1.79766e-10	-1.41811	1.14937e-10	-1.79766e-10	-1.43793	2.7237e-06	-1.79766e-10	-1.35365
176545324	rs4690535	3.35835e-09	4.92816	-1.4404	5.86834e-10	1.59709	-1.40466	3.76463e-05	2.63599	-1.36339
176545389	rs79832182	1.49793e-11	-1.92477	-3.14687e-10	7.40827e-11	-1.87713	-3.14687e-10	1.69245e-06	-1.82947	-3.14687e-10
176545513	rs13107289	8.70779e-09	5.65038	-1.20985	1.21492e-09	2.27547	-1.35535	0.000148657	3.97222	-1.32622
176545607	rs149291020	1.27898e-10	-1.79766e-10	0.219788	4.86063e-10	-1.79766e-10	0.0040265	9.11375e-06	-1.79766e-10	-0.145857
176545639	rs13132745	9.3337e-09	5.73923	-1.22929	1.28244e-09	2.34167	-1.36747	0.000158592	4.05079	-1.3401
176545640	rs146278868	3.90884e-11	-0.965618	-3.14687e-10	1.23627e-10	-1.36505	-3.14687e-10	2.19208e-06	-1.57079	-3.14687e-10
176546001	rs139436754	1.30626e-10	-1.79766e-10	0.240893	4.95733e-10	-1.79766e-10	0.0237262	9.28543e-06	-1.79766e-10	-0.127196
176546320	rs10006242	9.04175e-09	5.67485	-1.19669	1.41423e-09	2.4191	-1.34707	0.000199863	4.25879	-1.3168
176546399	rs144146931	1.45712e-10	-1.79766e-10	0.350184	5.49051e-10	-1.79766e-10	0.125879	1.023e-05	-1.79766e-10	-0.0303186
176546405	rs146314263	1.30636e-10	-1.79766e-10	0.240974	4.95771e-10	-1.79766e-10	0.0238022	9.2861e-06	-1.79766e-10	-0.127124
176546590	rs77912322	1.83743e-11	-1.72049	-3.14687e-10	8.45214e-11	-1.74531	-3.14687e-10	3.19948e-06	-1.19265	-3.14687e-10
176546815	rs2333240	1.0015e-08	5.72443	-1.14404	1.13101e-09	2.17736	-1.3288	0.000130391	3.7941	-1.27921
176546819	rs2333241	9.92818e-09	5.72443	-1.15274	1.12484e-09	2.17736	-1.33428	0.000129546	3.7941	-1.28571
176547576	rs11728358	7.76148e-09	5.75564	-1.43016	1.89374e-09	2.75677	-1.39278	0.000150923	4.05661	-1.39548
176547624	rs11725570	1.68921e-08	6.44727	-1.34411	1.84417e-09	2.76399	-1.42651	0.000211798	4.30368	-1.30369
176547990	rs7669990	4.92774e-11	-0.733978	-3.14687e-10	2.1716e-10	-0.801678	-3.14687e-10	4.47373e-06	-0.857421	-3.14687e-10
176548169	rs12511755	3.76933e-12	-1.85289	-1.45166	1.67392e-11	-1.91302	-1.45153	3.62167e-07	-1.92449	-1.4468
176548189	rs137916531	1.36816e-10	-1.79766e-10	0.287196	5.06686e-10	-1.79766e-10	0.04558	1.06865e-05	-1.79766e-10	0.0133375
176548224	rs12507779	2.10819e-07	8.35781	-0.730497	6.55232e-09	3.38976	-0.784502	0.00410333	6.55948	-0.595571
176548762	rs2333242	5.83808e-12	-1.79933	-1.06771	2.20663e-11	-1.87745	-1.21081	5.87955e-07	-1.76468	-1.12207
176548782	rs1014381	3.78416e-08	7.23225	-1.32253	3.41109e-09	3.24495	-1.29247	0.000553471	5.20148	-1.24091
176549053	rs79765076	6.24283e-11	-0.497426	-3.14687e-10	8.01086e-10	0.503657	-3.14687e-10	3.26214e-05	1.12933	-3.14687e-10
176549123	rs138012198	1.48771e-10	-1.79766e-10	0.370965	5.47682e-10	-1.79766e-10	0.123383	1.15415e-05	-1.79766e-10	0.0903087
176549232	rs79332019	1.44974e-10	-1.79766e-10	0.345107	5.34677e-10	-1.79766e-10	0.099352	1.12703e-05	-1.79766e-10	0.0665324
176549722	rs2333243	7.56771e-12	-1.15647	-1.45109	3.26442e-11	-1.2457	-1.45095	1.46471e-06	-0.525037	-1.44895
176549909	rs115787965	1.97027e-11	-1.65069	-3.14687e-10	7.16038e-11	-1.91116	-3.14687e-10	2.09614e-06	-1.61555	-3.14687e-10
176549916	rs4368554	1.73409e-08	6.51606	-1.38668	3.16601e-09	3.16198	-1.28406	0.000222612	4.37049	-1.3207
176550084	rs115417168	6.72928e-11	-0.422391	-3.14687e-10	3.48304e-10	-0.329235	-3.14687e-10	7.81344e-06	-0.299797	-3.14687e-10
176550124	rs2333244	5.66263e-08	7.4635	-1.15071	2.29056e-09	2.64893	-1.09469	0.000189671	4.02034	-1.13069
176550579	rs12498706	3.97899e-12	-1.815	-1.43541	1.71758e-11	-1.89283	-1.44598	3.92494e-07	-1.86331	-1.42757
176551212	rs28693035	1.99246e-08	6.64043	-1.37216	3.67739e-09	3.28911	-1.26146	0.000275099	4.55949	-1.298
176551217	rs28632008	2.84976e-08	6.75015	-1.12402	1.6609e-09	2.29848	-1.06567	0.000128094	3.60027	-1.10314
176551268	rs13117604	1.69313e-08	6.48588	-1.38041	2.96225e-09	3.08547	-1.27407	0.000203426	4.27151	-1.31185
176552067	rs76310763	8.35719e-12	-1.45944	-1.04888	1.92057e-11	-1.92221	-1.3049	4.33891e-07	-1.91795	-1.27266
176552273	rs17313438	8.24256e-12	-1.4636	-1.05854	1.92121e-11	-1.91607	-1.3107	4.29754e-07	-1.92111	-1.27908
176552386	rs17061721	8.45182e-12	-1.4508	-1.04626	1.92234e-11	-1.92287	-1.30331	4.35137e-07	-1.91682	-1.27091
176552439	rs117075777	8.45182e-12	-1.4508	-1.04626	1.92234e-11	-1.92287	-1.30331	4.35137e-07	-1.91682	-1.27091
176552483	rs17061723	8.47404e-12	-1.4508	-1.04363	1.9254e-11	-1.92287	-1.30172	4.35901e-07	-1.91682	-1.26916
176552693	rs79834702	2.55295e-11	-1.79766e-10	-1.39161	1.1591e-10	-1.79766e-10	-1.4295	2.505e-06	-1.79766e-10	-1.43735
176552765	rs77171384	8.51099e-12	-1.44645	-1.04363	1.92482e-11	-1.92317	-1.30172	4.36159e-07	-1.91623	-1.26916
176552965	rs145303616	1.62049e-10	-1.79766e-10	0.456455	5.93024e-10	-1.79766e-10	0.202924	1.24867e-05	-1.79766e-10	0.16902
176553337	rs13132334	1.62015e-08	6.43953	-1.37812	2.86787e-09	3.04971	-1.27069	0.000195635	4.23174	-1.31113
176553374	rs115054456	8.62527e-12	-1.43813	-1.03862	1.92969e-11	-1.92369	-1.29868	4.38141e-07	-1.91506	-1.2658
176553942	rs142530131	1.48264e-10	-1.79766e-10	0.36755	5.45946e-10	-1.79766e-10	0.120209	1.15053e-05	-1.79766e-10	0.0871681
176554222	rs17061725	8.79275e-12	-1.42929	-1.02823	1.94108e-11	-1.92416	-1.29233	4.41797e-07	-1.91374	-1.25881
176554974	rs6820412	6.00838e-12	-1.75468	-1.08361	1.95328e-11	-1.88466	-1.32555	4.23526e-07	-1.91923	-1.29556
176555282	rs1049835	1.3421e-08	6.25304	-1.37991	3.54661e-09	3.39412	-1.40268	0.000287328	4.66851	-1.36353
176555579	rs75891348	8.95177e-12	-1.41137	-1.02823	1.93972e-11	-1.92485	-1.29233	4.43067e-07	-1.91087	-1.25881
176555585	rs3733398	3.84869e-12	-1.8656	-1.41811	1.70311e-11	-1.9128	-1.43447	3.88333e-07	-1.89436	-1.40717
176556411	rs111575113	8.93544e-12	-1.41588	-1.02554	1.94321e-11	-1.92471	-1.29068	4.4354e-07	-1.91162	-1.25699
176556448	rs62336007	4.42493e-11	-0.841604	-3.14687e-10	8.59103e-11	-1.72901	-3.14687e-10	2.26537e-06	-1.5379	-3.14687e-10
176556472	rs7691882	6.14876e-12	-1.74138	-1.07382	1.95258e-11	-1.89078	-1.31979	4.25304e-07	-1.92144	-1.28915
176556577	rs79422343	2.44993e-11	-1.79766e-10	-1.4328	1.30972e-10	-1.79766e-10	-1.30733	2.61387e-06	-1.79766e-10	-1.39481
176556796	rs115017720	8.93544e-12	-1.41588	-1.02554	1.94321e-11	-1.92471	-1.29068	4.4354e-07	-1.91162	-1.25699
176556830	rs143121478	1.33121e-10	-1.79766e-10	0.259818	4.9398e-10	-1.79766e-10	0.0201831	1.04214e-05	-1.79766e-10	-0.0117834
176557019	rs76659357	8.97585e-12	-1.41137	-1.02554	1.94293e-11	-1.92485	-1.29068	4.43872e-07	-1.91087	-1.25699
176557167	rs80118508	9.04519e-12	-1.39831	-1.0309	1.94045e-11	-1.92284	-1.29397	4.4136e-07	-1.91292	-1.26061
176557661	rs116092966	9.06601e-12	-1.38897	-1.03795	1.92404e-11	-1.92527	-1.30002	4.38281e-07	-1.90692	-1.27362
176557674	rs150027862	9.18498e-12	-1.37105	-1.04283	1.92017e-11	-1.92434	-1.30297	4.36211e-07	-1.90846	-1.27682
176557754	rs145322053	9.13231e-12	-1.38434	-1.03529	1.92709e-11	-1.9253	-1.29841	4.39426e-07	-1.90605	-1.27188
176557798	rs114086177	9.13231e-12	-1.38434	-1.03529	1.92709e-11	-1.9253	-1.29841	4.39426e-07	-1.90605	-1.27188
176559080	rs116433323	9.3013e-12	-1.37079	-1.0305	1.93622e-11	-1.92527	-1.29372	4.45693e-07	-1.90343	-1.26034
176559235	rs72702630	1.67792e-11	-1.8113	-3.14687e-10	7.09564e-11	-1.92025	-3.14687e-10	1.55933e-06	-1.91139	-3.14687e-10
176559348	rs115884106	9.34523e-12	-1.36608	-1.0305	1.93632e-11	-1.92522	-1.29372	4.46114e-07	-1.90248	-1.26034
176559714	rs76462524	1.5441e-11	-1.89442	-3.14687e-10	7.0913e-11	-1.92086	-3.14687e-10	1.53856e-06	-1.92479	-3.14687e-10
176560091	rs10520301	1.74413e-08	6.50653	-1.37138	3.27386e-09	3.18476	-1.27335	0.000243971	4.44306	-1.30166
176560215	rs4690558	1.6097e-08	6.28888	-1.23394	3.00128e-09	3.05525	-1.23076	0.000623857	5.21969	-1.13941
176560547	rs17313669	4.06006e-09	5.06555	-1.38804	7.18977e-10	1.76194	-1.36642	5.72243e-05	3.01881	-1.32748
176561114	rs113096961	9.3013e-12	-1.37079	-1.0305	1.93622e-11	-1.92527	-1.29372	4.45693e-07	-1.90343	-1.26034
176561168	rs17313697	9.1229e-12	-1.39831	-1.02235	1.95067e-11	-1.92284	-1.28871	4.43918e-07	-1.91292	-1.25483
176561839	rs141882583	2.40444e-11	-1.79766e-10	-1.45154	1.13369e-10	-1.79766e-10	-1.45167	2.50171e-06	-1.79766e-10	-1.43867
176562144	rs729721	9.04044e-12	-1.40739	-1.02235	1.95196e-11	-1.92218	-1.28871	4.43316e-07	-1.91428	-1.25483
176562314	rs139836193	1.47873e-10	-1.79766e-10	0.364909	5.44607e-10	-1.79766e-10	0.117753	1.14774e-05	-1.79766e-10	0.0847386
176562990	rs6553890	2.42239e-11	-1.4441	-3.14687e-10	7.80331e-11	-1.82518	-3.14687e-10	1.98453e-06	-1.67026	-3.14687e-10
176563045	rs139118643	2.49301e-11	-1.79766e-10	-1.41537	1.18536e-10	-1.79766e-10	-1.4071	2.58014e-06	-1.79766e-10	-1.4078
176563505	rs146418324	1.06855e-10	0.0400292	-3.14687e-10	5.46717e-10	0.12162	-3.14687e-10	1.47523e-05	0.335754	-3.14687e-10
176563618	rs140947557	1.60777e-10	-1.79766e-10	0.448576	5.8869e-10	-1.79766e-10	0.195588	1.23964e-05	-1.79766e-10	0.16176
176563762	rs28460838	2.46339e-11	-1.42732	-3.14687e-10	7.8639e-11	-1.81744	-3.14687e-10	2.00901e-06	-1.658	-3.14687e-10
176564562	rs76675444	2.44518e-11	-1.79766e-10	-1.43474	1.2707e-10	-1.79766e-10	-1.33757	2.56871e-06	-1.79766e-10	-1.41224
176564674	rs4420927	5.24435e-12	-1.92018	-1.05411	2.13331e-11	-1.845	-1.27705	5.25701e-07	-1.84987	-1.1488
176565077	rs2333245	6.75874e-12	-1.89092	-0.829688	2.34005e-11	-1.90835	-1.12121	6.76559e-07	-1.79049	-0.955885
176565376	rs28380270	2.17438e-11	-1.55211	-3.14687e-10	7.55692e-11	-1.85726	-3.14687e-10	2.55367e-06	-1.41811	-3.14687e-10
176565726	rs2333246	6.88268e-12	-1.88932	-0.813117	2.3639e-11	-1.91032	-1.1091	6.84933e-07	-1.793	-0.941079
176565732	rs2333247	6.82005e-12	-1.89846	-0.813117	2.35055e-11	-1.91598	-1.1091	6.7262e-07	-1.81114	-0.941079
176565783	rs2333248	4.57168e-12	-1.90528	-1.20628	2.03206e-11	-1.8947	-1.27598	5.40194e-07	-1.80263	-1.16884
176565975	rs2877885	5.34287e-12	-1.92015	-1.03553	2.13809e-11	-1.85314	-1.26667	5.17007e-07	-1.87295	-1.14239
176566022	rs7695498	5.17673e-12	-1.91095	-1.07632	2.07335e-11	-1.85704	-1.29352	4.95021e-07	-1.88138	-1.17741
176566083	rs7671844	5.18423e-12	-1.9095	-1.07632	2.07982e-11	-1.85392	-1.29352	4.96263e-07	-1.87888	-1.17741
176566120	rs2333249	6.52805e-12	-1.90349	-0.851847	2.30552e-11	-1.9058	-1.13862	6.68043e-07	-1.77731	-0.981731
176566472	rs2333250	6.35593e-12	-1.91352	-0.868533	2.25665e-11	-1.9152	-1.15064	6.39702e-07	-1.80591	-0.996487
176566551	rs2333251	6.45788e-12	-1.90889	-0.857255	2.28489e-11	-1.91088	-1.14252	6.55166e-07	-1.79199	-0.986516
176566593	rs146358381	7.79177e-11	-0.275791	-3.14687e-10	3.09183e-10	-0.448379	-3.14687e-10	5.04486e-06	-0.737273	-3.14687e-10
176566599	rs6553891	5.05391e-12	-1.90122	-1.11006	2.06944e-11	-1.8373	-1.31515	4.888e-07	-1.8653	-1.20614
176566701	rs12715968	4.92641e-12	-1.90302	-1.13382	2.00578e-11	-1.84077	-1.34293	4.76051e-07	-1.86816	-1.22971
176566769	rs139438135	4.3029e-12	-1.72503	-1.44713	1.71727e-11	-1.91062	-1.42837	3.99794e-07	-1.8219	-1.45055
176566886	rs115649027	2.40181e-11	-1.45264	-3.14687e-10	7.85775e-11	-1.81823	-3.14687e-10	1.69646e-06	-1.8271	-3.14687e-10
176566962	rs7678146	4.20867e-12	-1.9064	-1.2879	1.85515e-11	-1.84749	-1.41427	4.18107e-07	-1.87366	-1.354
176567083	rs2333252	4.202e-12	-1.90799	-1.2879	1.84912e-11	-1.85074	-1.41427	4.17002e-07	-1.8763	-1.354
176567227	rs145494020	1.8116e-11	-1.73465	-3.14687e-10	7.68538e-11	-1.84041	-3.14687e-10	1.55397e-06	-1.91483	-3.14687e-10
176567355	rs75604819	1.66175e-11	-1.82099	-3.14687e-10	1.08809e-10	-1.49272	-3.14687e-10	3.75987e-06	-1.03126	-3.14687e-10
176567359	rs727917	4.20672e-12	-1.9098	-1.28496	1.84468e-11	-1.85455	-1.41287	4.16664e-07	-1.87938	-1.35173
176567467	rs727916	4.62386e-12	-1.9098	-1.19042	1.91609e-11	-1.85455	-1.37489	4.49195e-07	-1.87938	-1.27656
176567932	rs11133107	4.72259e-12	-1.89384	-1.18524	1.93517e-11	-1.84746	-1.37207	4.61975e-07	-1.85557	-1.27232
176568564	rs12649110	4.48788e-12	-1.90311	-1.22696	1.90772e-11	-1.85113	-1.38269	4.47041e-07	-1.85768	-1.30307
176568582	rs12646306	4.68009e-12	-1.89384	-1.19428	1.9257e-11	-1.84746	-1.37698	4.58568e-07	-1.85557	-1.27972
176568716	rs7679873	4.6377e-12	-1.70652	-1.3907	1.82379e-11	-1.85604	-1.42277	4.2318e-07	-1.83525	-1.38035
176568876	rs17392489	4.927e-11	-0.73413	-3.14687e-10	1.0382e-10	-1.53965	-3.14687e-10	1.99528e-06	-1.66486	-3.14687e-10
176569287	rs75019272	4.51695e-12	-1.67197	-1.45163	1.72033e-11	-1.89398	-1.44323	4.15234e-07	-1.7829	-1.45165
176569630	rs114858573	2.8779e-11	-1.2718	-3.14687e-10	9.93609e-11	-1.58355	-3.14687e-10	3.69783e-06	-1.0479	-3.14687e-10
176569877	rs142045751	1.49882e-11	-1.92418	-3.14687e-10	7.14342e-11	-1.91353	-3.14687e-10	1.61313e-06	-1.87747	-3.14687e-10
176570716	rs80024052	4.42773e-12	-1.7942	-1.34935	3.3159e-11	-1.23917	-1.44183	4.94361e-07	-1.61541	-1.44472
176570788	rs11732917	1.50814e-11	-1.91798	-3.14687e-10	7.09008e-11	-1.92103	-3.14687e-10	1.66907e-06	-1.84338	-3.14687e-10
176571011	rs4429679	5.54219e-12	-1.47558	-1.44348	6.32951e-11	-0.638609	-1.39589	7.00875e-07	-1.30064	-1.41042
176571389	rs11133108	8.95299e-12	-1.82962	-0.609834	4.92124e-11	-1.78087	-0.505296	8.79641e-07	-1.81957	-0.664311
176571507	rs144534169	2.61993e-11	-1.79766e-10	-1.36571	1.27002e-10	-1.79766e-10	-1.33811	2.65911e-06	-1.79766e-10	-1.37765
176572430	rs73875104	1.77183e-11	-1.75685	-3.14687e-10	1.02693e-10	-1.55057	-3.14687e-10	2.67844e-06	-1.37041	-3.14687e-10
176573028	rs72702639	5.14159e-11	-0.691497	-3.14687e-10	2.33595e-10	-0.728722	-3.14687e-10	4.59376e-06	-0.830943	-3.14687e-10
176573534	rs17061754	1.76153e-11	-1.76268	-3.14687e-10	1.01801e-10	-1.55929	-3.14687e-10	2.65013e-06	-1.38103	-3.14687e-10
176573657	rs7688791	2.00891e-11	-1.63127	-3.14687e-10	1.42819e-10	-1.22073	-3.14687e-10	4.06391e-06	-0.953496	-3.14687e-10
176573725	rs73875105	1.78859e-11	-1.74743	-3.14687e-10	1.04139e-10	-1.53658	-3.14687e-10	2.72432e-06	-1.35342	-3.14687e-10
176573935	rs7671832	3.73956e-12	-1.86112	-1.45135	3.2418e-11	-1.40338	-1.30022	5.98675e-07	-1.44731	-1.42136
176574152	rs17061759	1.76153e-11	-1.76268	-3.14687e-10	1.01801e-10	-1.55929	-3.14687e-10	2.65013e-06	-1.38103	-3.14687e-10
176574362	rs17392621	1.5089e-11	-1.91748	-3.14687e-10	8.36492e-11	-1.75568	-3.14687e-10	1.6348e-06	-1.86412	-3.14687e-10
176574490	rs2877886	4.49176e-11	-0.0262261	-0.800388	3.78624e-10	0.313817	-0.559585	5.229e-05	2.27675	-0.675585
176574877	rs79273550	1.57825e-11	-1.87254	-3.14687e-10	7.34473e-11	-1.88574	-3.14687e-10	1.66333e-06	-1.84682	-3.14687e-10
176575077	rs4624612	4.46378e-12	-1.90716	-1.22829	2.69379e-11	-1.91533	-0.973442	5.02681e-07	-1.86122	-1.18222
176575524	rs73875107	1.8549e-11	-1.71103	-3.14687e-10	1.09807e-10	-1.48359	-3.14687e-10	2.90416e-06	-1.2895	-3.14687e-10
176575768	rs75060455	1.62147e-11	-1.84552	-3.14687e-10	7.52141e-11	-1.86197	-3.14687e-10	1.71801e-06	-1.81448	-3.14687e-10
176576515	rs73875108	3.70038e-11	-1.02042	-3.14687e-10	2.80308e-10	-0.546424	-3.14687e-10	1.0857e-05	0.0291677	-3.14687e-10
176576881	rs79842986	1.62697e-11	-1.84214	-3.14687e-10	7.54416e-11	-1.85895	-3.14687e-10	1.72487e-06	-1.81049	-3.14687e-10
176576959	rs61596210	1.08599e-09	3.53227	-1.17346	1.04122e-09	1.57169	-0.805852	0.00192692	6.04959	-0.841558
176577240	rs61316568	1.13294e-09	3.6138	-1.21267	1.07751e-09	1.66646	-0.866364	0.0021255	6.20645	-0.900331
176577242	rs58604533	1.13321e-09	3.5978	-1.19643	1.09094e-09	1.65358	-0.8411	0.00213645	6.18706	-0.875803
176577324	rs17061761	1.82794e-11	-1.72567	-3.14687e-10	1.07511e-10	-1.50472	-3.14687e-10	2.83131e-06	-1.3149	-3.14687e-10
176577433	rs13144284	1.88156e-11	-1.69676	-3.14687e-10	1.45359e-10	-1.2031	-3.14687e-10	2.86791e-06	-1.30206	-3.14687e-10
176577766	rs139222516	1.85618e-11	-1.71034	-3.14687e-10	9.19204e-11	-1.66139	-3.14687e-10	1.88827e-06	-1.71998	-3.14687e-10
176578002	rs115825528	1.74579e-11	-1.77165	-3.14687e-10	7.0949e-11	-1.92035	-3.14687e-10	1.61662e-06	-1.8753	-3.14687e-10
176578084	rs17061762	1.82794e-11	-1.72567	-3.14687e-10	1.07511e-10	-1.50472	-3.14687e-10	2.83131e-06	-1.3149	-3.14687e-10
176578324	rs17061764	1.86583e-11	-1.70515	-3.14687e-10	1.10736e-10	-1.47517	-3.14687e-10	2.93362e-06	-1.2794	-3.14687e-10
176578609	rs10520300	1.7427e-11	-1.77342	-3.14687e-10	1.26971e-10	-1.33835	-3.14687e-10	2.32201e-06	-1.51321	-3.14687e-10
176579150	rs73875110	1.86583e-11	-1.70515	-3.14687e-10	1.10736e-10	-1.47517	-3.14687e-10	2.93362e-06	-1.2794	-3.14687e-10
176579368	rs75339750	1.51651e-11	-1.91245	-3.14687e-10	7.06968e-11	-1.92391	-3.14687e-10	1.5577e-06	-1.91243	-3.14687e-10
176579884	rs76981762	2.25542e-10	0.787063	-3.14687e-10	4.11413e-10	-0.162713	-3.14687e-10	2.03091e-05	0.655426	-3.14687e-10
176579971	rs73875111	3.93033e-11	-0.960135	-3.14687e-10	3.01896e-10	-0.47223	-3.14687e-10	1.18575e-05	0.117315	-3.14687e-10
176580126	rs10520299	1.03464e-11	-1.06321	-1.2316	4.35392e-11	-1.35547	-1.05318	9.45484e-07	-1.20135	-1.21035
176580331	rs77292290	2.42008e-11	-1.79766e-10	-1.44506	1.23208e-10	-1.79766e-10	-1.36844	2.49678e-06	-1.79766e-10	-1.44064
176580739	rs73875112	1.9571e-11	-1.6574	-3.14687e-10	1.18443e-10	-1.40788	-3.14687e-10	3.17837e-06	-1.19927	-3.14687e-10
176580837	rs71613762	1.53733e-11	-1.89881	-3.14687e-10	9.12683e-11	-1.66851	-3.14687e-10	1.71592e-06	-1.81569	-3.14687e-10
176581144	rs76676190	2.41043e-11	-1.79766e-10	-1.44905	1.19789e-10	-1.79766e-10	-1.39658	2.47749e-06	-1.79766e-10	-1.44839
176581215	rs143392260	1.58962e-11	-1.86536	-3.14687e-10	7.39077e-11	-1.87949	-3.14687e-10	1.67788e-06	-1.83811	-3.14687e-10
176581280	rs10434414	4.95915e-11	-0.0675888	-0.660036	4.7278e-10	0.344827	-0.368507	6.62898e-05	2.3326	-0.494207
176581302	rs13129656	1.68553e-11	-1.80678	-3.14687e-10	1.07196e-10	-1.50766	-3.14687e-10	1.97063e-06	-1.67729	-3.14687e-10
176582401	rs139537717	3.01473e-11	-1.22535	-3.14687e-10	2.34051e-10	-0.726771	-3.14687e-10	2.99902e-06	-1.25736	-3.14687e-10
176582414	rs78424017	2.03647e-10	0.684942	-3.14687e-10	5.65314e-10	0.155069	-3.14687e-10	1.75539e-05	0.509637	-3.14687e-10
176582423	rs114034212	9.27757e-12	-1.17915	-1.2247	3.99944e-11	-1.44895	-1.04463	8.50405e-07	-1.30724	-1.21044
176582500	rs56324248	1.93291e-11	-1.66983	-3.14687e-10	1.16407e-10	-1.42522	-3.14687e-10	3.11367e-06	-1.21984	-3.14687e-10
176582766	rs2333255	8.48429e-12	-1.10427	-1.38896	3.09698e-11	-1.43982	-1.30948	1.95351e-06	-0.346049	-1.33997
176582824	rs73018168	1.92545e-11	-1.6737	-3.14687e-10	1.15778e-10	-1.43064	-3.14687e-10	3.09369e-06	-1.22628	-3.14687e-10
176583119	rs148972816	2.56421e-11	-1.79766e-10	-1.38721	1.1947e-10	-1.79766e-10	-1.39924	2.9321e-06	-1.79766e-10	-1.27992
176583173	rs57184013	6.08178e-12	-1.77858	-1.04756	3.34716e-11	-1.52775	-1.14386	8.8061e-07	-1.38293	-1.09985
176583244	rs72702641	9.35088e-10	3.45748	-1.24829	8.67288e-10	1.51188	-0.928819	0.00155198	5.95914	-0.967498
176583419	rs61698030	1.91151e-11	-1.68097	-3.14687e-10	1.14601e-10	-1.44085	-3.14687e-10	3.05633e-06	-1.23843	-3.14687e-10
176583479	rs143831955	2.11625e-11	-1.57921	-3.14687e-10	1.16173e-10	-1.42723	-3.14687e-10	3.01228e-06	-1.25294	-3.14687e-10
176583734	rs138574018	1.59444e-11	-1.86234	-3.14687e-10	7.41038e-11	-1.87684	-3.14687e-10	1.684e-06	-1.83447	-3.14687e-10
176584446	rs13139012	1.69837e-11	-1.79919	-3.14687e-10	1.06929e-10	-1.51014	-3.14687e-10	1.97431e-06	-1.67542	-3.14687e-10
176584528	rs73875115	3.99354e-11	-0.944181	-3.14687e-10	3.07859e-10	-0.452669	-3.14687e-10	1.21355e-05	0.140495	-3.14687e-10
176584581	rs111850807	7.82795e-12	-1.90383	-0.669909	4.8054e-11	-1.91142	-0.398563	9.75091e-07	-1.92236	-0.45851
176584600	rs79196027	1.91151e-11	-1.68097	-3.14687e-10	1.14601e-10	-1.44085	-3.14687e-10	3.05633e-06	-1.23843	-3.14687e-10
176584839	rs77674035	1.89716e-11	-1.6885	-3.14687e-10	1.13389e-10	-1.45148	-3.14687e-10	3.01785e-06	-1.2511	-3.14687e-10
176584995	rs11133110	8.50274e-12	-1.04032	-1.45074	2.47328e-11	-1.52391	-1.45027	1.80372e-06	-0.315995	-1.4498
176585126	rs79085198	1.30689e-09	3.81815	-1.27419	1.11064e-09	1.80126	-0.970881	0.00230335	6.39442	-1.00794
176585134	rs74796931	1.89716e-11	-1.6885	-3.14687e-10	1.13389e-10	-1.45148	-3.14687e-10	3.01785e-06	-1.2511	-3.14687e-10
176585206	rs115537088	3.66558e-11	-1.02987	-3.14687e-10	2.77055e-10	-0.558096	-3.14687e-10	1.07071e-05	0.0152666	-3.14687e-10
176585405	rs13112502	1.68226e-11	-1.64982	-0.158899	1.72456e-10	-1.21644	0.184268	3.22379e-06	-1.29442	0.109336
176585597	rs114862602	2.47623e-11	-1.42212	-3.14687e-10	1.02768e-10	-1.54984	-3.14687e-10	2.99657e-06	-1.25817	-3.14687e-10
176585764	rs80065153	5.31353e-12	-1.71884	-1.24235	1.98468e-11	-1.84911	-1.34516	5.03165e-07	-1.82465	-1.21783
176585859	rs17061768	1.84369e-11	-1.71709	-3.14687e-10	1.08854e-10	-1.49231	-3.14687e-10	2.8739e-06	-1.29997	-3.14687e-10
176585890	rs73018174	1.85676e-11	-1.71003	-3.14687e-10	1.09965e-10	-1.48215	-3.14687e-10	2.90917e-06	-1.28777	-3.14687e-10
176585954	rs73875117	1.86341e-11	-1.70645	-3.14687e-10	1.1053e-10	-1.47702	-3.14687e-10	2.92709e-06	-1.28163	-3.14687e-10
176586232	rs73018179	1.85018e-11	-1.71357	-3.14687e-10	1.09406e-10	-1.48724	-3.14687e-10	2.89144e-06	-1.29389	-3.14687e-10
176586259	rs11932265	1.71836e-11	-1.78749	-3.14687e-10	1.10131e-10	-1.48064	-3.14687e-10	2.01687e-06	-1.65409	-3.14687e-10
176586730	rs79873052	1.84369e-11	-1.71709	-3.14687e-10	1.08854e-10	-1.49231	-3.14687e-10	2.8739e-06	-1.29997	-3.14687e-10
176586760	rs73018181	2.0034e-11	-1.63401	-3.14687e-10	1.62031e-10	-1.09452	-3.14687e-10	3.17315e-06	-1.20092	-3.14687e-10
176586984	rs115641088	1.56149e-11	-1.88322	-3.14687e-10	9.3153e-11	-1.64807	-3.14687e-10	1.7553e-06	-1.793	-3.14687e-10
176586994	rs28735527	3.64764e-12	-1.88839	-1.44898	3.09345e-11	-1.43884	-1.3116	5.74688e-07	-1.48093	-1.42864
176587241	rs13123288	2.56725e-11	-1.38602	-3.14687e-10	7.77239e-11	-1.82915	-3.14687e-10	1.63125e-06	-1.86629	-3.14687e-10
176587290	rs113488298	1.84859e-11	-1.71444	-3.14687e-10	1.09271e-10	-1.48848	-3.14687e-10	2.88713e-06	-1.29538	-3.14687e-10
176587293	rs112368021	1.84859e-11	-1.71444	-3.14687e-10	1.09271e-10	-1.48848	-3.14687e-10	2.88713e-06	-1.29538	-3.14687e-10
176587378	rs73018186	1.79335e-11	-1.74478	-3.14687e-10	1.04548e-10	-1.53267	-3.14687e-10	2.7373e-06	-1.34867	-3.14687e-10
176587480	rs79005207	1.08009e-10	-1.79766e-10	0.0507689	4.71253e-10	-1.79766e-10	-0.0269163	1.13915e-05	-1.79766e-10	0.0772292
176587620	rs115222429	2.86495e-11	-1.27631	-3.14687e-10	2.29123e-10	-0.74805	-3.14687e-10	3.90595e-06	-0.993141	-3.14687e-10
176587929	rs11940383	2.08629e-11	-1.59347	-3.14687e-10	1.68176e-10	-1.0573	-3.14687e-10	3.26892e-06	-1.17118	-3.14687e-10
176588042	rs112418015	4.99645e-11	-0.720132	-3.14687e-10	3.90402e-10	-0.215135	-3.14687e-10	5.43299e-06	-0.663152	-3.14687e-10
176588662	rs73018188	1.88164e-11	-1.69672	-3.14687e-10	1.12076e-10	-1.46314	-3.14687e-10	2.97615e-06	-1.26501	-3.14687e-10
176588987	rs34945544	1.57308e-11	-1.87582	-3.14687e-10	9.55488e-11	-1.62267	-3.14687e-10	1.78368e-06	-1.77696	-3.14687e-10
176589648	rs6824554	3.47703e-09	4.60717	-1.08468	4.02697e-09	2.82021	-0.70175	0.0103097	7.62139	-0.736191
176590628	rs113042773	9.74321e-12	-1.85689	-0.497982	5.77788e-11	-1.9253	-0.200388	1.18318e-06	-1.92162	-0.265812
176590798	rs73875121	3.89391e-11	-0.969447	-3.14687e-10	2.98464e-10	-0.483661	-3.14687e-10	1.16978e-05	0.103758	-3.14687e-10
176590802	rs62336010	2.92045e-11	-1.25712	-3.14687e-10	1.99961e-10	-0.88419	-3.14687e-10	4.42647e-06	-0.86804	-3.14687e-10
176590823	rs73875122	3.80617e-11	-0.992235	-3.14687e-10	2.90218e-10	-0.511678	-3.14687e-10	1.13151e-05	0.0704931	-3.14687e-10
176590834	rs61307914	2.46758e-11	-1.42562	-3.14687e-10	1.86752e-10	-0.952532	-3.14687e-10	3.25965e-06	-1.17402	-3.14687e-10
176590847	rs34216541	1.65755e-11	-1.82352	-3.14687e-10	9.62811e-11	-1.61504	-3.14687e-10	1.91925e-06	-1.70371	-3.14687e-10
176591109	rs77972086	5.54595e-11	-1.79766e-10	-0.615792	3.45991e-10	-1.79766e-10	-0.335897	7.08525e-06	-1.79766e-10	-0.397628
176591393	rs75856995	3.46977e-11	-1.79766e-10	-1.08477	2.37605e-10	-1.79766e-10	-0.7117	4.12932e-06	-1.79766e-10	-0.93753
176591486	rs140036334	2.41533e-11	-1.79766e-10	-1.44702	1.13956e-10	-1.79766e-10	-1.4465	2.49733e-06	-1.79766e-10	-1.44042
176591669	rs35424424	1.61974e-11	-1.8466	-3.14687e-10	9.75879e-11	-1.60156	-3.14687e-10	1.86538e-06	-1.73218	-3.14687e-10
176591911	rs73018194	1.86184e-11	-1.70729	-3.14687e-10	1.10397e-10	-1.47823	-3.14687e-10	2.92288e-06	-1.28307	-3.14687e-10
176591973	rs115259755	1.56633e-11	-1.88013	-3.14687e-10	7.29695e-11	-1.89227	-3.14687e-10	1.64791e-06	-1.85613	-3.14687e-10
176592105	rs35888026	1.64038e-11	-1.83393	-3.14687e-10	9.60067e-11	-1.61789	-3.14687e-10	1.89765e-06	-1.71503	-3.14687e-10
176592166	rs142870088	3.54601e-11	-1.06304	-3.14687e-10	2.23499e-10	-0.772905	-3.14687e-10	7.81875e-06	-0.299117	-3.14687e-10
176592181	rs4690595	3.67099e-12	-1.88031	-1.45067	3.32772e-11	-1.34784	-1.3296	6.24662e-07	-1.39428	-1.4319
176592301	rs60204411	3.73456e-11	-1.01123	-3.14687e-10	2.83506e-10	-0.535079	-3.14687e-10	1.10046e-05	0.0426693	-3.14687e-10
176592434	rs56397024	3.82008e-11	-0.988587	-3.14687e-10	2.91524e-10	-0.507189	-3.14687e-10	1.13756e-05	0.0758269	-3.14687e-10
176592451	rs56322600	2.73529e-11	-1.32262	-3.14687e-10	2.44695e-10	-0.682301	-3.14687e-10	6.96152e-06	-0.415244	-3.14687e-10
176592565	rs73018196	2.04836e-11	-1.61182	-3.14687e-10	1.22752e-10	-1.37214	-3.14687e-10	3.24527e-06	-1.17844	-3.14687e-10
176592602	rs76687273	2.43883e-11	-1.79766e-10	-1.43734	1.17472e-10	-1.79766e-10	-1.41611	2.49793e-06	-1.79766e-10	-1.44018
176593249	rs6821481	4.44974e-11	-0.836013	-3.14687e-10	4.01722e-10	-0.18655	-3.14687e-10	7.35003e-06	-0.360938	-3.14687e-10
176593465	rs57471486	2.14893e-11	-1.56389	-3.14687e-10	1.32091e-10	-1.29882	-3.14687e-10	3.58846e-06	-1.07792	-3.14687e-10
176593637	rs57008168	2.14893e-11	-1.56389	-3.14687e-10	1.32091e-10	-1.29882	-3.14687e-10	3.58846e-06	-1.07792	-3.14687e-10
176593862	rs73875125	2.15906e-11	-1.55919	-3.14687e-10	1.32911e-10	-1.29263	-3.14687e-10	3.61438e-06	-1.07072	-3.14687e-10
176594226	rs55917798	2.10951e-11	-1.5824	-3.14687e-10	1.289e-10	-1.32327	-3.14687e-10	3.48772e-06	-1.10639	-3.14687e-10
176594306	rs78957268	5.79354e-12	-1.43908	-1.43562	3.67318e-11	-1.267	-1.31167	9.6809e-07	-0.972652	-1.41542
176594416	rs56876221	2.10951e-11	-1.5824	-3.14687e-10	1.289e-10	-1.32327	-3.14687e-10	3.48772e-06	-1.10639	-3.14687e-10
176594572	rs192285664	1.51301e-11	-1.91476	-3.14687e-10	7.18385e-11	-1.90789	-3.14687e-10	1.54019e-06	-1.92374	-3.14687e-10
176595328	rs144632259	2.16161e-11	-1.55801	-3.14687e-10	1.21374e-10	-1.38343	-3.14687e-10	3.2136e-06	-1.18825	-3.14687e-10
176595402	rs112435848	2.10088e-11	-1.5865	-3.14687e-10	1.28202e-10	-1.3287	-3.14687e-10	3.46568e-06	-1.11273	-3.14687e-10
176595419	rs7676473	4.05653e-12	-1.81546	-1.41566	2.63587e-11	-1.55543	-1.35509	6.3516e-07	-1.35785	-1.45167
176595479	rs112270499	2.05454e-11	-1.60881	-3.14687e-10	1.24447e-10	-1.35843	-3.14687e-10	3.3473e-06	-1.14749	-3.14687e-10
176595530	rs114623985	5.73358e-12	-1.43789	-1.44722	3.59006e-11	-1.26561	-1.33595	9.61109e-07	-0.970979	-1.42433
176595594	rs73020105	2.04558e-11	-1.61318	-3.14687e-10	1.23721e-10	-1.36428	-3.14687e-10	3.32443e-06	-1.15434	-3.14687e-10
176595800	rs73020106	2.04558e-11	-1.61318	-3.14687e-10	1.23721e-10	-1.36428	-3.14687e-10	3.32443e-06	-1.15434	-3.14687e-10
176596753	rs77404149	2.8767e-11	-1.27222	-3.14687e-10	1.99641e-10	-0.885792	-3.14687e-10	8.58198e-06	-0.205978	-3.14687e-10
176596780	rs78222811	2.84955e-11	-1.2817	-3.14687e-10	1.97265e-10	-0.897765	-3.14687e-10	8.45076e-06	-0.221386	-3.14687e-10
176596808	rs79123237	2.8767e-11	-1.27222	-3.14687e-10	1.99641e-10	-0.885792	-3.14687e-10	8.58198e-06	-0.205978	-3.14687e-10
176597205	rs73020109	2.0636e-11	-1.60441	-3.14687e-10	1.25181e-10	-1.35255	-3.14687e-10	3.37044e-06	-1.1406	-3.14687e-10
176598211	rs74565493	1.66172e-11	-1.82101	-3.14687e-10	7.3508e-11	-1.88492	-3.14687e-10	1.61631e-06	-1.8755	-3.14687e-10
176598231	rs76449378	4.97244e-11	-1.79766e-10	-0.724948	2.41021e-10	-1.79766e-10	-0.697425	6.26478e-06	-1.79766e-10	-0.520699
176598443	rs113805662	2.05143e-10	0.692262	-3.14687e-10	4.04748e-09	2.12354	-3.14687e-10	0.000414966	3.67255	-3.14687e-10
176598989	rs60847265	2.02884e-11	-1.62139	-3.14687e-10	1.22363e-10	-1.37532	-3.14687e-10	3.28167e-06	-1.16729	-3.14687e-10
176599197	rs78672997	1.62982e-11	-1.84039	-3.14687e-10	1.03977e-10	-1.53814	-3.14687e-10	1.68516e-06	-1.83378	-3.14687e-10
176599951	rs112911612	4.906e-11	-1.79766e-10	-0.738399	2.37741e-10	-1.79766e-10	-0.711131	6.17006e-06	-1.79766e-10	-0.535933
176600857	rs80169547	2.77983e-11	-1.30647	-3.14687e-10	1.76392e-10	-1.0096	-3.14687e-10	6.76317e-06	-0.44415	-3.14687e-10
176600935	rs191330351	3.41229e-11	-1.79766e-10	-1.10147	1.65977e-10	-1.79766e-10	-1.07046	3.87033e-06	-1.79766e-10	-1.0023
176601113	rs10213204	9.90222e-12	-1.00671	-1.33198	1.26691e-10	0.084948	-1.42551	3.28915e-06	0.263965	-1.42898
176601409	rs139175543	3.80752e-11	-1.79766e-10	-0.991881	1.26257e-09	-1.79766e-10	0.958596	5.12758e-06	-1.79766e-10	-0.721008
176602286	rs61044623	1.72472e-11	-0.333643	-1.45015	1.81428e-11	-1.91273	-1.3713	1.89905e-06	-0.316121	-1.39817
176602575	rs144371311	3.01231e-11	-1.79766e-10	-1.22615	1.4653e-10	-1.79766e-10	-1.19508	3.43694e-06	-1.79766e-10	-1.12106
176602970	rs76761516	2.00052e-11	-1.63545	-3.14687e-10	1.20064e-10	-1.39429	-3.14687e-10	3.2093e-06	-1.18959	-3.14687e-10
176603396	rs73020128	2.04851e-11	-1.61175	-3.14687e-10	1.27964e-10	-1.33056	-3.14687e-10	3.36797e-06	-1.14133	-3.14687e-10
176603837	rs73875133	2.00052e-11	-1.63545	-3.14687e-10	1.20064e-10	-1.39429	-3.14687e-10	3.2093e-06	-1.18959	-3.14687e-10
176604270	rs111899923	5.22431e-11	-1.79766e-10	-0.675536	2.53461e-10	-1.79766e-10	-0.647102	6.62441e-06	-1.79766e-10	-0.464881
176604417	rs73020130	2.009e-11	-1.63122	-3.14687e-10	1.20753e-10	-1.38856	-3.14687e-10	3.23098e-06	-1.18286	-3.14687e-10
176604445	rs73020133	2.009e-11	-1.63122	-3.14687e-10	1.20753e-10	-1.38856	-3.14687e-10	3.23098e-06	-1.18286	-3.14687e-10
176605110	rs60259432	1.99213e-11	-1.63965	-3.14687e-10	1.19383e-10	-1.39998	-3.14687e-10	3.18787e-06	-1.19629	-3.14687e-10
176605221	rs189628878	3.8984e-12	-1.83043	-1.44045	1.91377e-11	-1.80292	-1.42773	4.03256e-07	-1.8849	-1.37893
176605377	rs2333256	6.99423e-12	-1.23639	-1.44997	2.75215e-11	-1.45295	-1.4144	8.76565e-07	-1.0438	-1.44359
176605734	rs150173022	5.45144e-11	-1.79766e-10	-0.63298	2.26745e-10	-1.79766e-10	-0.758484	4.48743e-06	-1.79766e-10	-0.854362
176606071	rs58357779	2.00052e-11	-1.63545	-3.14687e-10	1.20064e-10	-1.39429	-3.14687e-10	3.2093e-06	-1.18959	-3.14687e-10
176606168	rs13121082	8.39933e-12	-1.0564	-1.44689	3.43821e-11	-1.22624	-1.41853	1.1015e-06	-0.811584	-1.44738
176606188	rs57794594	2.009e-11	-1.63122	-3.14687e-10	1.20753e-10	-1.38856	-3.14687e-10	3.23098e-06	-1.18286	-3.14687e-10
176606383	rs73020138	2.01758e-11	-1.62696	-3.14687e-10	1.2145e-10	-1.38281	-3.14687e-10	3.25291e-06	-1.17609	-3.14687e-10
176607123	rs73020140	2.01758e-11	-1.62696	-3.14687e-10	1.2145e-10	-1.38281	-3.14687e-10	3.25291e-06	-1.17609	-3.14687e-10
176607795	rs77078878	1.97565e-11	-1.64796	-3.14687e-10	1.18043e-10	-1.41127	-3.14687e-10	3.14572e-06	-1.2096	-3.14687e-10
176607894	rs115336400	2.04443e-11	-1.61374	-3.14687e-10	1.17127e-10	-1.41906	-3.14687e-10	2.92909e-06	-1.28095	-3.14687e-10
176607903	rs75568240	2.04443e-11	-1.61374	-3.14687e-10	1.17127e-10	-1.41906	-3.14687e-10	2.92909e-06	-1.28095	-3.14687e-10
176608039	rs10520302	6.10348e-12	-1.37279	-1.4498	3.66707e-11	-1.21028	-1.37005	1.02843e-06	-0.894287	-1.43333
176608238	rs73020145	1.98947e-11	-1.64099	-3.14687e-10	1.19166e-10	-1.40179	-3.14687e-10	3.18106e-06	-1.19843	-3.14687e-10
176608568	rs73020149	1.98947e-11	-1.64099	-3.14687e-10	1.19166e-10	-1.40179	-3.14687e-10	3.18106e-06	-1.19843	-3.14687e-10
176608916	rs73020150	1.99787e-11	-1.63678	-3.14687e-10	1.19849e-10	-1.39608	-3.14687e-10	3.20254e-06	-1.1917	-3.14687e-10
176608923	rs77717683	1.99787e-11	-1.63678	-3.14687e-10	1.19849e-10	-1.39608	-3.14687e-10	3.20254e-06	-1.1917	-3.14687e-10
176608949	rs73020151	1.99787e-11	-1.63678	-3.14687e-10	1.19849e-10	-1.39608	-3.14687e-10	3.20254e-06	-1.1917	-3.14687e-10
176608956	rs75956984	1.76889e-11	-1.75851	-3.14687e-10	7.44309e-11	-1.87244	-3.14687e-10	2.11507e-06	-1.60655	-3.14687e-10
176609039	rs73020152	1.99787e-11	-1.63678	-3.14687e-10	1.19849e-10	-1.39608	-3.14687e-10	3.20254e-06	-1.1917	-3.14687e-10
176609178	rs74980656	1.99787e-11	-1.63678	-3.14687e-10	1.19849e-10	-1.39608	-3.14687e-10	3.20254e-06	-1.1917	-3.14687e-10
176609256	rs2333257	2.84971e-11	-1.28164	-3.14687e-10	9.22353e-11	-1.65797	-3.14687e-10	3.03067e-06	-1.24686	-3.14687e-10
176609314	rs73020155	1.99787e-11	-1.63678	-3.14687e-10	1.19849e-10	-1.39608	-3.14687e-10	3.20254e-06	-1.1917	-3.14687e-10
176609322	rs77523357	1.99787e-11	-1.63678	-3.14687e-10	1.19849e-10	-1.39608	-3.14687e-10	3.20254e-06	-1.1917	-3.14687e-10
176609529	rs79982449	2.96014e-11	0.208072	-1.45169	1.85138e-11	-1.83368	-1.43012	3.2387e-06	0.268662	-1.44913
176609907	rs73020156	1.99787e-11	-1.63678	-3.14687e-10	1.19849e-10	-1.39608	-3.14687e-10	3.20254e-06	-1.1917	-3.14687e-10
176609988	rs73020160	1.99787e-11	-1.63678	-3.14687e-10	1.19849e-10	-1.39608	-3.14687e-10	3.20254e-06	-1.1917	-3.14687e-10
176610879	rs73020163	1.98947e-11	-1.64099	-3.14687e-10	1.19166e-10	-1.40179	-3.14687e-10	3.18106e-06	-1.19843	-3.14687e-10
176610933	rs17061775	2.03604e-11	-1.61785	-3.14687e-10	1.16058e-10	-1.42822	-3.14687e-10	3.04733e-06	-1.24138	-3.14687e-10
176610969	rs17061779	1.97378e-11	-1.64891	-3.14687e-10	1.1789e-10	-1.41256	-3.14687e-10	3.14093e-06	-1.21112	-3.14687e-10
176611181	rs73020166	1.99787e-11	-1.63678	-3.14687e-10	1.19849e-10	-1.39608	-3.14687e-10	3.20254e-06	-1.1917	-3.14687e-10
176611541	rs79871822	1.99787e-11	-1.63678	-3.14687e-10	1.19849e-10	-1.39608	-3.14687e-10	3.20254e-06	-1.1917	-3.14687e-10
176611594	rs79372554	2.03291e-11	-1.61939	-3.14687e-10	1.23836e-10	-1.36336	-3.14687e-10	3.29508e-06	-1.16321	-3.14687e-10
176611619	rs73020167	2.03291e-11	-1.61939	-3.14687e-10	1.23836e-10	-1.36336	-3.14687e-10	3.29508e-06	-1.16321	-3.14687e-10
176611636	rs73002103	2.04182e-11	-1.61502	-3.14687e-10	1.24571e-10	-1.35744	-3.14687e-10	3.31786e-06	-1.15632	-3.14687e-10
176611754	rs73002105	2.00637e-11	-1.63253	-3.14687e-10	1.20539e-10	-1.39034	-3.14687e-10	3.22426e-06	-1.18494	-3.14687e-10
176611861	rs73002107	2.00637e-11	-1.63253	-3.14687e-10	1.20539e-10	-1.39034	-3.14687e-10	3.22426e-06	-1.18494	-3.14687e-10
176611983	rs77969436	2.01497e-11	-1.62825	-3.14687e-10	1.21237e-10	-1.38456	-3.14687e-10	3.24623e-06	-1.17815	-3.14687e-10
176611989	rs75025219	2.01497e-11	-1.62825	-3.14687e-10	1.21237e-10	-1.38456	-3.14687e-10	3.24623e-06	-1.17815	-3.14687e-10
176612303	rs17061782	6.27264e-12	-1.3507	-1.44455	3.82366e-11	-1.18518	-1.35334	1.06994e-06	-0.86419	-1.42385
176612351	rs17061785	2.01497e-11	-1.62825	-3.14687e-10	1.21237e-10	-1.38456	-3.14687e-10	3.24623e-06	-1.17815	-3.14687e-10
176612359	rs79213070	4.31312e-11	-1.79766e-10	-0.867197	2.05054e-10	-1.79766e-10	-0.859036	5.67142e-06	-1.79766e-10	-0.620203
176612450	rs17598018	2.01497e-11	-1.62825	-3.14687e-10	1.21237e-10	-1.38456	-3.14687e-10	3.24623e-06	-1.17815	-3.14687e-10
176612488	rs17061788	2.01497e-11	-1.62825	-3.14687e-10	1.21237e-10	-1.38456	-3.14687e-10	3.24623e-06	-1.17815	-3.14687e-10
176612525	rs17061790	2.01497e-11	-1.62825	-3.14687e-10	1.21237e-10	-1.38456	-3.14687e-10	3.24623e-06	-1.17815	-3.14687e-10
176612682	rs17061793	2.01497e-11	-1.62825	-3.14687e-10	1.21237e-10	-1.38456	-3.14687e-10	3.24623e-06	-1.17815	-3.14687e-10
176612764	rs17061796	2.01497e-11	-1.62825	-3.14687e-10	1.21237e-10	-1.38456	-3.14687e-10	3.24623e-06	-1.17815	-3.14687e-10
176612874	rs80225500	2.00637e-11	-1.63253	-3.14687e-10	1.20539e-10	-1.39034	-3.14687e-10	3.22426e-06	-1.18494	-3.14687e-10
176612875	rs74711267	2.00637e-11	-1.63253	-3.14687e-10	1.20539e-10	-1.39034	-3.14687e-10	3.22426e-06	-1.18494	-3.14687e-10
176613036	rs73002115	2.00637e-11	-1.63253	-3.14687e-10	1.20539e-10	-1.39034	-3.14687e-10	3.22426e-06	-1.18494	-3.14687e-10
176613146	rs77227996	2.01497e-11	-1.62825	-3.14687e-10	1.21237e-10	-1.38456	-3.14687e-10	3.24623e-06	-1.17815	-3.14687e-10
176613279	rs73002116	2.01497e-11	-1.62825	-3.14687e-10	1.21237e-10	-1.38456	-3.14687e-10	3.24623e-06	-1.17815	-3.14687e-10
176613311	rs73002118	2.01497e-11	-1.62825	-3.14687e-10	1.21237e-10	-1.38456	-3.14687e-10	3.24623e-06	-1.17815	-3.14687e-10
176613472	rs17061799	2.02367e-11	-1.62395	-3.14687e-10	1.21944e-10	-1.37875	-3.14687e-10	3.26846e-06	-1.17132	-3.14687e-10
176613775	rs76448203	2.08651e-11	-1.59336	-3.14687e-10	1.27038e-10	-1.33782	-3.14687e-10	3.42897e-06	-1.12338	-3.14687e-10
176613785	rs74390651	2.03247e-11	-1.61961	-3.14687e-10	1.22658e-10	-1.37291	-3.14687e-10	3.29094e-06	-1.16447	-3.14687e-10
176613924	rs59164546	2.03247e-11	-1.61961	-3.14687e-10	1.22658e-10	-1.37291	-3.14687e-10	3.29094e-06	-1.16447	-3.14687e-10
176613944	rs58833598	2.03247e-11	-1.61961	-3.14687e-10	1.22658e-10	-1.37291	-3.14687e-10	3.29094e-06	-1.16447	-3.14687e-10
176613947	rs76250367	2.03247e-11	-1.61961	-3.14687e-10	1.22658e-10	-1.37291	-3.14687e-10	3.29094e-06	-1.16447	-3.14687e-10
176614069	rs17061800	2.03247e-11	-1.61961	-3.14687e-10	1.22658e-10	-1.37291	-3.14687e-10	3.29094e-06	-1.16447	-3.14687e-10
176614097	rs58719232	2.03247e-11	-1.61961	-3.14687e-10	1.22658e-10	-1.37291	-3.14687e-10	3.29094e-06	-1.16447	-3.14687e-10
176614244	rs60444664	2.03247e-11	-1.61961	-3.14687e-10	1.22658e-10	-1.37291	-3.14687e-10	3.29094e-06	-1.16447	-3.14687e-10
176614334	rs17061801	2.12992e-11	-1.57278	-3.14687e-10	1.32561e-10	-1.29527	-3.14687e-10	3.57711e-06	-1.08109	-3.14687e-10
176614416	rs73002133	2.04137e-11	-1.61524	-3.14687e-10	1.2338e-10	-1.36704	-3.14687e-10	3.31368e-06	-1.15758	-3.14687e-10
176614452	rs139537377	2.04137e-11	-1.61524	-3.14687e-10	1.2338e-10	-1.36704	-3.14687e-10	3.31368e-06	-1.15758	-3.14687e-10
176614572	rs17061803	2.04947e-11	-1.61128	-3.14687e-10	1.24037e-10	-1.36173	-3.14687e-10	3.33437e-06	-1.15136	-3.14687e-10
176614645	rs17598242	2.04137e-11	-1.61524	-3.14687e-10	1.2338e-10	-1.36704	-3.14687e-10	3.31368e-06	-1.15758	-3.14687e-10
176614668	rs57693164	2.04137e-11	-1.61524	-3.14687e-10	1.2338e-10	-1.36704	-3.14687e-10	3.31368e-06	-1.15758	-3.14687e-10
176614733	rs34584077	3.77358e-11	-1.00084	-3.14687e-10	1.17086e-10	-1.4194	-3.14687e-10	4.0113e-06	-0.966526	-3.14687e-10
176614751	rs34642585	3.08371e-11	-1.20273	-3.14687e-10	1.02996e-10	-1.54763	-3.14687e-10	3.44987e-06	-1.11731	-3.14687e-10
176614821	rs59826391	2.04947e-11	-1.61128	-3.14687e-10	1.24037e-10	-1.36173	-3.14687e-10	3.33437e-06	-1.15136	-3.14687e-10
176614847	rs57370729	2.04947e-11	-1.61128	-3.14687e-10	1.24037e-10	-1.36173	-3.14687e-10	3.33437e-06	-1.15136	-3.14687e-10
176614955	rs77689186	3.18626e-11	-1.17001	-3.14687e-10	1.05787e-10	-1.52089	-3.14687e-10	2.61497e-06	-1.39439	-3.14687e-10
176615161	rs66490831	1.89359e-11	-1.69039	-3.14687e-10	1.20166e-10	-1.39343	-3.14687e-10	3.13676e-06	-1.21245	-3.14687e-10
176615171	rs73002141	2.05858e-11	-1.60685	-3.14687e-10	1.24774e-10	-1.3558	-3.14687e-10	3.35761e-06	-1.14441	-3.14687e-10
176615253	rs115571932	2.763e-11	-1.31254	-3.14687e-10	1.75093e-10	-1.01699	-3.14687e-10	6.69987e-06	-0.453554	-3.14687e-10
176615488	rs111928596	2.05858e-11	-1.60685	-3.14687e-10	1.24774e-10	-1.3558	-3.14687e-10	3.35761e-06	-1.14441	-3.14687e-10
176615658	rs73002146	2.06778e-11	-1.60238	-3.14687e-10	1.2552e-10	-1.34984	-3.14687e-10	3.38113e-06	-1.13743	-3.14687e-10
176616617	rs60151641	4.19893e-11	-0.894028	-3.14687e-10	3.94131e-10	-0.205627	-3.14687e-10	6.52401e-06	-0.480153	-3.14687e-10
176616996	rs114110447	2.79018e-11	-1.30275	-3.14687e-10	1.77191e-10	-1.00508	-3.14687e-10	6.80214e-06	-0.438405	-3.14687e-10
176617493	rs75921327	2.08651e-11	-1.59336	-3.14687e-10	1.27038e-10	-1.33782	-3.14687e-10	3.42897e-06	-1.12338	-3.14687e-10
176617494	rs75791374	2.08651e-11	-1.59336	-3.14687e-10	1.27038e-10	-1.33782	-3.14687e-10	3.42897e-06	-1.12338	-3.14687e-10
176617540	rs17061806	2.08651e-11	-1.59336	-3.14687e-10	1.27038e-10	-1.33782	-3.14687e-10	3.42897e-06	-1.12338	-3.14687e-10
176617758	rs73002151	2.08651e-11	-1.59336	-3.14687e-10	1.27038e-10	-1.33782	-3.14687e-10	3.42897e-06	-1.12338	-3.14687e-10
176617774	rs116565322	1.54972e-11	-1.89079	-3.14687e-10	7.39399e-11	-1.87906	-3.14687e-10	1.54067e-06	-1.92342	-3.14687e-10
176617832	rs17657120	2.08651e-11	-1.59336	-3.14687e-10	1.27038e-10	-1.33782	-3.14687e-10	3.42897e-06	-1.12338	-3.14687e-10
176618043	rs17657144	3.16603e-11	-1.17638	-3.14687e-10	9.86352e-11	-1.59088	-3.14687e-10	2.38736e-06	-1.48545	-3.14687e-10
176618328	rs17061807	2.10326e-11	-1.58537	-3.14687e-10	1.28394e-10	-1.32721	-3.14687e-10	3.47175e-06	-1.11098	-3.14687e-10
176618461	rs73002154	2.11303e-11	-1.58073	-3.14687e-10	1.29186e-10	-1.32106	-3.14687e-10	3.49673e-06	-1.10382	-3.14687e-10
176618472	rs17061810	2.10326e-11	-1.58537	-3.14687e-10	1.28394e-10	-1.32721	-3.14687e-10	3.47175e-06	-1.11098	-3.14687e-10
176618491	rs11937055	2.19335e-11	-1.54343	-3.14687e-10	8.10653e-11	-1.78706	-3.14687e-10	2.37084e-06	-1.4924	-3.14687e-10
176618546	rs112621104	2.10326e-11	-1.58537	-3.14687e-10	1.28394e-10	-1.32721	-3.14687e-10	3.47175e-06	-1.11098	-3.14687e-10
176618567	rs78596445	2.10326e-11	-1.58537	-3.14687e-10	1.28394e-10	-1.32721	-3.14687e-10	3.47175e-06	-1.11098	-3.14687e-10
176618753	rs73002156	2.11303e-11	-1.58073	-3.14687e-10	1.29186e-10	-1.32106	-3.14687e-10	3.49673e-06	-1.10382	-3.14687e-10
176618853	rs10520303	2.11303e-11	-1.58073	-3.14687e-10	1.29186e-10	-1.32106	-3.14687e-10	3.49673e-06	-1.10382	-3.14687e-10
176618980	rs17061817	2.10326e-11	-1.58537	-3.14687e-10	1.28394e-10	-1.32721	-3.14687e-10	3.47175e-06	-1.11098	-3.14687e-10
176618982	rs10520304	2.68543e-11	-1.34102	-3.14687e-10	1.30776e-10	-1.30883	-3.14687e-10	2.4008e-06	-1.47984	-3.14687e-10
176619787	rs80182044	6.11263e-12	-1.37838	-1.44271	3.76244e-11	-1.21665	-1.33801	1.03631e-06	-0.901933	-1.41804
176619978	rs78480829	2.45508e-11	-1.79766e-10	-1.4307	1.26572e-10	-1.79766e-10	-1.3415	2.68149e-06	-1.79766e-10	-1.36927
176620661	rs2333259	9.49437e-12	-0.930203	-1.45054	1.66245e-10	0.119309	-1.18816	2.8362e-06	0.0877984	-1.40097
176620693	rs73002165	2.20408e-11	-1.53855	-3.14687e-10	1.36554e-10	-1.26559	-3.14687e-10	3.72959e-06	-1.03934	-3.14687e-10
176621177	rs79928709	7.64335e-12	-1.15653	-1.44108	5.26573e-11	-0.785981	-1.43253	2.0673e-06	-0.178031	-1.45137
176621744	rs143719104	4.01793e-11	-0.938092	-3.14687e-10	2.28198e-10	-0.752099	-3.14687e-10	7.32565e-06	-0.36426	-3.14687e-10
176622157	rs74694348	1.79384e-11	-1.7445	-3.14687e-10	7.50294e-11	-1.86443	-3.14687e-10	2.15619e-06	-1.5873	-3.14687e-10
176622189	rs12646542	6.02734e-12	-1.39416	-1.44097	3.47589e-11	-1.30123	-1.33265	1.04963e-06	-0.891024	-1.41618
176623283	rs78941953	2.6973e-11	-1.79766e-10	-1.33661	1.30506e-10	-1.79766e-10	-1.31089	2.71018e-06	-1.79766e-10	-1.35863
176623504	rs149236828	3.42966e-11	-1.79766e-10	-1.0964	1.47818e-10	-1.79766e-10	-1.18633	2.94295e-06	-1.79766e-10	-1.27623
176623544	rs13127867	9.91727e-12	-0.890379	-1.44679	2.43267e-11	-1.54106	-1.44968	1.27252e-06	-0.675609	-1.43904
176623563	rs73002169	5.97332e-12	-1.40457	-1.43958	3.45472e-11	-1.31251	-1.32748	1.03864e-06	-0.905558	-1.41217
176623723	rs73002171	6.12338e-12	-1.37753	-1.4418	3.53132e-11	-1.28321	-1.33485	1.07412e-06	-0.867859	-1.41628
176623775	rs114411260	3.46186e-11	-1.08705	-3.14687e-10	1.93887e-10	-0.915035	-3.14687e-10	6.06479e-06	-0.553142	-3.14687e-10
176624311	rs58319321	6.3841e-12	-1.33885	-1.43878	3.71869e-11	-1.24138	-1.32497	1.13942e-06	-0.814376	-1.41075
176624469	rs35635000	1.522e-11	-1.90884	-3.14687e-10	1.01562e-10	-1.56164	-3.14687e-10	1.81112e-06	-1.7617	-3.14687e-10
176624470	rs13124321	3.78091e-12	-1.85013	-1.45135	1.81488e-11	-1.88138	-1.40233	3.76054e-07	-1.89225	-1.44141
176624472	rs77487955	6.27306e-12	-1.36686	-1.42832	3.71578e-11	-1.27166	-1.29548	1.11546e-06	-0.853052	-1.39332
176625776	rs79321524	2.08866e-11	-1.59234	-3.14687e-10	1.29128e-10	-1.32151	-3.14687e-10	3.82464e-06	-1.01418	-3.14687e-10
176626272	rs12640626	8.29e-12	-1.10857	-1.40783	4.90545e-11	-1.31608	-0.973303	1.16471e-06	-0.926649	-1.27652
176626693	rs12512924	8.57965e-12	-1.05237	-1.42968	2.12463e-11	-1.68417	-1.44196	9.73233e-07	-0.96071	-1.42206
176626921	rs74914273	2.09844e-11	-1.58767	-3.14687e-10	1.29942e-10	-1.31522	-3.14687e-10	3.85427e-06	-1.00646	-3.14687e-10
176626940	rs74652304	2.47252e-11	-1.79766e-10	-1.42362	1.22319e-10	-1.79766e-10	-1.37568	2.64143e-06	-1.79766e-10	-1.38432
176627167	rs35462654	4.26836e-12	-1.81138	-1.36884	2.97247e-11	-1.91628	-0.874047	4.62148e-07	-1.90531	-1.2222
176627192	rs78373501	2.15851e-11	-1.55944	-3.14687e-10	1.34941e-10	-1.27747	-3.14687e-10	4.03651e-06	-0.960262	-3.14687e-10
176627509	rs72702645	1.6709e-11	-1.8155	-3.14687e-10	7.07666e-11	-1.92292	-3.14687e-10	1.58469e-06	-1.89525	-3.14687e-10
176627734	rs7695845	8.98514e-12	-1.00678	-1.42909	2.14535e-11	-1.67486	-1.44157	9.87627e-07	-0.946716	-1.42138
176627805	rs7673675	8.72132e-12	-1.03797	-1.42771	2.11294e-11	-1.69101	-1.44063	9.57865e-07	-0.978912	-1.41978
176628396	rs77131758	2.17984e-11	-1.54961	-3.14687e-10	1.36715e-10	-1.26442	-3.14687e-10	4.1013e-06	-0.944338	-3.14687e-10
176628878	rs4690412	1.73049e-10	0.522133	-3.14687e-10	1.30458e-09	0.991322	-3.14687e-10	9.03533e-05	2.14809	-3.14687e-10
176629971	rs77280512	1.05795e-11	-0.990287	-1.28224	2.46312e-11	-1.89778	-1.08052	1.47645e-06	-0.857911	-1.10809
176630755	rs77812674	5.17109e-12	-1.63806	-1.3503	3.23304e-11	-1.91157	-0.794736	5.35768e-07	-1.80369	-1.17601
176630809	rs139472269	5.10988e-12	-1.63378	-1.36649	3.10212e-11	-1.91062	-0.837024	5.22876e-07	-1.8009	-1.20316
176632133	rs34851598	2.35251e-11	-1.47337	-3.14687e-10	8.00186e-11	-1.80005	-3.14687e-10	2.43821e-06	-1.46438	-3.14687e-10
176632858	rs10022458	5.42635e-12	-1.59429	-1.34588	3.30483e-11	-1.90078	-0.783559	5.5556e-07	-1.77467	-1.16875
176633779	rs73004338	3.11223e-11	-1.19352	-3.14687e-10	2.47552e-10	-0.670692	-3.14687e-10	5.29469e-06	-0.688938	-3.14687e-10
176634067	rs1982916	1.49665e-10	0.376957	-3.14687e-10	1.06383e-09	0.787318	-3.14687e-10	7.10317e-05	1.90748	-3.14687e-10
176634119	rs79405021	2.34806e-11	-1.47527	-3.14687e-10	1.4166e-10	-1.22888	-3.14687e-10	3.9925e-06	-0.971224	-3.14687e-10
176634144	rs75621280	2.26563e-11	-1.51101	-3.14687e-10	1.35476e-10	-1.27352	-3.14687e-10	3.78879e-06	-1.02359	-3.14687e-10
176634687	rs77333471	3.05657e-11	-1.79766e-10	-1.21157	1.39337e-10	-1.79766e-10	-1.24541	2.82892e-06	-1.79766e-10	-1.31575
176635012	rs13136968	2.49074e-11	-1.41628	-3.14687e-10	8.2153e-11	-1.77373	-3.14687e-10	2.50651e-06	-1.43675	-3.14687e-10
176635510	rs79689281	3.0281e-11	-1.22092	-3.14687e-10	2.24056e-10	-0.770414	-3.14687e-10	6.84339e-06	-0.432359	-3.14687e-10
176636561	rs112340241	1.32725e-11	-1.75449	-0.291262	4.91264e-11	-1.8688	-0.41911	1.54729e-06	-1.92492	0.00578042
176636978	rs2581767	1.36187e-11	-0.609018	-1.41098	3.90995e-11	-1.09582	-1.42038	2.80877e-06	0.0716856	-1.39458
176637299	rs76310596	4.89583e-12	-1.85016	-1.1929	6.79063e-11	-1.32302	-0.641167	6.41342e-07	-1.90641	-0.893424
176638308	rs2644000	4.9122e-12	-1.8582	-1.18152	6.87469e-11	-1.29937	-0.652512	6.38418e-07	-1.91033	-0.894073
176638346	rs79208075	1.77648e-11	-1.75423	-3.14687e-10	7.13482e-11	-1.91474	-3.14687e-10	1.67949e-06	-1.83715	-3.14687e-10
176638693	rs13128371	6.91408e-12	-1.25591	-1.44197	2.04788e-11	-1.72765	-1.43527	7.70371e-07	-1.16798	-1.44855
176639034	rs115020486	2.21452e-11	-1.53382	-3.14687e-10	1.27468e-10	-1.33445	-3.14687e-10	2.65642e-06	-1.37866	-3.14687e-10
176639259	rs13129527	6.65194e-12	-1.29457	-1.44197	1.99644e-11	-1.75309	-1.43527	7.35017e-07	-1.21495	-1.44855
176639381	rs3113479	4.95494e-12	-1.85659	-1.17447	6.9245e-11	-1.30425	-0.640414	6.45401e-07	-1.90957	-0.88396
176639784	rs3104188	4.39822e-12	-1.90412	-1.24612	3.37644e-11	-1.88862	-0.774287	5.53492e-07	-1.90975	-1.0374
176640496	rs2581764	4.43236e-12	-1.90647	-1.23604	3.42251e-11	-1.89326	-0.756093	5.59943e-07	-1.91241	-1.02315
176640585	rs2581763	4.56932e-12	-1.73479	-1.37729	3.54878e-11	-1.59073	-1.02239	6.40064e-07	-1.57381	-1.22802
176640894	rs113992676	1.04607e-11	-1.8041	-0.479711	3.47041e-11	-1.90162	-0.73383	9.69827e-07	-1.92482	-0.461462
176641031	rs113516019	1.03996e-11	-1.77025	-0.519424	3.49973e-11	-1.85914	-0.767901	9.31261e-07	-1.92531	-0.50155
176641105	rs139672104	8.45195e-11	-0.194462	-3.14687e-10	7.23761e-11	-1.90043	-3.14687e-10	9.16872e-06	-0.139844	-3.14687e-10
176641128	rs77019996	1.01763e-11	-1.82332	-0.488066	3.47914e-11	-1.89193	-0.741008	9.63706e-07	-1.92272	-0.469896
176641241	rs2581762	2.12772e-11	-1.57381	-3.14687e-10	7.53507e-11	-1.86016	-3.14687e-10	2.22254e-06	-1.55699	-3.14687e-10
176641242	rs63303162	4.51337e-12	-1.9063	-1.2181	3.52054e-11	-1.89696	-0.72415	5.72494e-07	-1.91539	-0.998001
176641453	rs77545468	2.26908e-11	-1.50949	-3.14687e-10	1.44139e-10	-1.21153	-3.14687e-10	4.37327e-06	-0.88013	-3.14687e-10
176641467	rs2581761	4.53467e-12	-1.90159	-1.2181	3.54064e-11	-1.89127	-0.72415	5.74485e-07	-1.91192	-0.998001
176641594	rs78536837	5.31899e-12	-1.85981	-1.10035	7.90781e-11	-1.29442	-0.517457	7.19163e-07	-1.91109	-0.774224
176641650	rs2644005	4.73515e-12	-1.71998	-1.35645	3.6633e-11	-1.5897	-0.991666	6.55636e-07	-1.57496	-1.20283
176642438	rs1814701	4.74072e-12	-1.89904	-1.17621	3.81886e-11	-1.88823	-0.651546	6.09783e-07	-1.90999	-0.940304
176642498	rs2644006	4.78668e-12	-1.90159	-1.16401	3.88686e-11	-1.89127	-0.630855	6.18774e-07	-1.91192	-0.923736
176642681	rs116549045	2.27977e-11	-1.50478	-3.14687e-10	1.45029e-10	-1.20537	-3.14687e-10	4.40596e-06	-0.872683	-3.14687e-10
176643157	rs114029281	4.99843e-11	-0.719735	-3.14687e-10	1.93116e-10	-0.919019	-3.14687e-10	1.29736e-05	0.207276	-3.14687e-10
176643336	rs1472327	4.56993e-12	-1.89636	-1.21558	3.8051e-11	-1.88506	-0.658328	5.69931e-07	-1.90793	-1.00995
176643642	rs77561796	2.7632e-11	-1.31247	-3.14687e-10	1.69596e-10	-1.04889	-3.14687e-10	4.41225e-06	-0.871258	-3.14687e-10
176643742	rs6824335	4.89168e-12	-1.68977	-1.35414	4.07785e-11	-1.55814	-0.916019	6.59793e-07	-1.57138	-1.20009
176643908	rs76325956	4.82187e-11	-0.755698	-3.14687e-10	1.86879e-10	-0.951851	-3.14687e-10	1.23666e-05	0.159355	-3.14687e-10
176643923	rs12499953	6.48464e-12	-1.6183	-1.14371	4.40551e-11	-1.91149	-0.485381	9.107e-07	-1.54465	-0.904533
176643935	rs76709530	2.96049e-11	-1.24351	-3.14687e-10	1.84109e-10	-0.966781	-3.14687e-10	4.82715e-06	-0.781386	-3.14687e-10
176643936	rs74745731	2.96049e-11	-1.24351	-3.14687e-10	1.84109e-10	-0.966781	-3.14687e-10	4.82715e-06	-0.781386	-3.14687e-10
176644191	rs114279110	4.60695e-11	-0.801294	-3.14687e-10	1.79272e-10	-0.993408	-3.14687e-10	1.16345e-05	0.0983308	-3.14687e-10
176644321	rs77588426	4.35989e-11	-1.79766e-10	-0.856413	2.86969e-10	-1.79766e-10	-0.522938	5.33377e-06	-1.79766e-10	-0.681583
176644662	rs2644007	3.1104e-10	1.10848	-3.14687e-10	2.55518e-09	1.66357	-3.14687e-10	0.000148345	2.6439	-3.14687e-10
176644821	rs1472328	5.31769e-10	2.68699	-1.04222	5.86017e-10	0.534628	-0.343591	0.000449857	4.50116	-0.747867
176644982	rs2016952	8.50124e-11	0.784017	-0.972664	1.71513e-10	-0.806725	-0.230926	2.59197e-05	1.55688	-0.657522
176645121	rs34594489	1.89351e-11	-1.69043	-3.14687e-10	1.77026e-10	-1.00602	-3.14687e-10	2.4556e-06	-1.45727	-3.14687e-10
176645306	rs113650083	5.81248e-12	-1.8196	-1.05183	2.30133e-11	-1.87351	-1.17273	5.59311e-07	-1.91412	-1.02257
176645578	rs147300233	3.03571e-11	-1.21841	-3.14687e-10	1.89661e-10	-0.937073	-3.14687e-10	4.98628e-06	-0.748952	-3.14687e-10
176645602	rs11943122	1.5256e-11	-1.42098	-0.485489	2.54195e-10	-1.3375	0.693295	2.68634e-06	-1.38676	0.0193002
176645674	rs139840661	1.145e-10	-1.79766e-10	0.109132	7.81794e-10	-1.79766e-10	0.47928	1.3301e-05	-1.79766e-10	0.232194
176645686	rs6553893	5.09726e-12	-1.72303	-1.27971	2.09414e-11	-1.92187	-1.21872	5.81677e-07	-1.64409	-1.25339
176645961	rs73871206	1.33993e-11	-1.46484	-0.5714	2.86963e-10	-1.13962	0.616658	2.71799e-06	-1.25334	-0.102413
176646053	rs4690626	4.62791e-10	2.5279	-1.02206	5.39446e-10	0.41882	-0.310589	0.000382696	4.31311	-0.721516
176646419	rs4690627	5.24314e-12	-1.70097	-1.27356	2.10373e-11	-1.92435	-1.21166	6.05383e-07	-1.61363	-1.24391
176646544	rs6813068	7.46099e-12	-1.23536	-1.38639	2.15248e-11	-1.76601	-1.3471	1.2305e-06	-0.780227	-1.36799
176646762	rs74727516	5.53477e-12	-1.8659	-1.0545	9.48748e-11	-1.27491	-0.354843	7.53173e-07	-1.91384	-0.725258
176646910	rs76541958	4.60695e-11	-0.801294	-3.14687e-10	1.79272e-10	-0.993408	-3.14687e-10	1.16345e-05	0.0983308	-3.14687e-10
176647206	rs13136242	6.30893e-12	-1.40535	-1.38413	1.9314e-11	-1.80455	-1.41693	7.48095e-07	-1.29079	-1.35508
176647223	rs6840836	7.37873e-12	-1.24846	-1.38438	2.14449e-11	-1.77227	-1.34456	1.21265e-06	-0.797117	-1.36572
176647354	rs112690307	3.22435e-10	1.14446	-3.14687e-10	2.21011e-09	1.51849	-3.14687e-10	0.000231752	3.09003	-3.14687e-10
176647392	rs6846479	6.74178e-11	0.569174	-0.98971	1.50371e-10	-0.956421	-0.212787	1.896e-05	1.28574	-0.69905
176647637	rs17598675	5.9333e-12	-1.47263	-1.37823	1.88003e-11	-1.83576	-1.41267	6.99235e-07	-1.36535	-1.34806
176647717	rs6821651	6.75926e-12	-1.31549	-1.40504	2.01895e-11	-1.80599	-1.37116	1.07696e-06	-0.893809	-1.38769
176647756	rs6821673	6.85918e-12	-1.30252	-1.40334	2.04354e-11	-1.79612	-1.36892	1.10548e-06	-0.869657	-1.3857
176647806	rs75085742	3.03571e-11	-1.21841	-3.14687e-10	1.89661e-10	-0.937073	-3.14687e-10	4.98628e-06	-0.748952	-3.14687e-10
176647928	rs12644467	1.23714e-11	-1.46688	-0.649179	2.63213e-10	-1.15079	0.541446	2.41365e-06	-1.26199	-0.212515
176647950	rs6820648	7.04582e-12	-1.27567	-1.40334	2.06626e-11	-1.78506	-1.36892	1.14753e-06	-0.832331	-1.3857
176648088	rs75547289	4.2116e-12	-1.90627	-1.28733	2.04397e-11	-1.92443	-1.2404	5.03022e-07	-1.82861	-1.21415
176648332	rs9284954	4.88569e-12	-1.72978	-1.31535	2.00896e-11	-1.92142	-1.26069	5.60573e-07	-1.64777	-1.28667
176648393	rs9312583	7.0118e-12	-1.27567	-1.40818	2.05324e-11	-1.78506	-1.37525	1.13928e-06	-0.832331	-1.39292
176648598	rs13142801	1.28745e-11	-1.46144	-0.614754	2.07871e-10	-1.38929	0.543896	2.1518e-06	-1.43462	-0.154717
176648611	rs9312584	7.01132e-12	-1.27556	-1.40835	2.06169e-11	-1.78067	-1.37553	1.14999e-06	-0.824299	-1.39159
176648870	rs117431332	2.71089e-11	-1.79766e-10	-1.33158	1.37074e-10	-1.79766e-10	-1.26179	2.66145e-06	-1.79766e-10	-1.37677
176649089	rs2581742	3.54861e-10	2.26095	-1.02067	4.65806e-10	0.226277	-0.26482	0.00027554	3.9964	-0.733314
176649291	rs71613763	1.28942e-11	-1.46144	-0.613228	2.08361e-10	-1.38929	0.546251	2.15589e-06	-1.43462	-0.152818
176649549	rs7666814	3.33976e-10	2.14137	-0.961746	4.80455e-10	0.177047	-0.184624	0.000266017	3.90947	-0.681556
176649554	rs35523740	3.5245e-10	2.18537	-0.951908	5.03808e-10	0.208718	-0.168833	0.000283883	3.96216	-0.669234
176649556	rs7671751	3.22035e-10	2.0998	-0.956581	4.70206e-10	0.147185	-0.176326	0.000254732	3.85965	-0.675083
176649861	rs72702653	3.19711e-10	1.13597	-3.14687e-10	2.63273e-09	1.69346	-3.14687e-10	0.000153434	2.67763	-3.14687e-10
176650119	rs76714656	2.68243e-11	-1.34214	-3.14687e-10	1.75404e-10	-1.01522	-3.14687e-10	4.96196e-06	-0.753842	-3.14687e-10
176650501	rs1021547	8.02319e-12	-1.58468	-0.964432	9.00955e-11	-1.50011	-0.181333	1.10137e-06	-1.63734	-0.621746
176650669	rs79025032	1.22441e-10	0.176182	-3.14687e-10	1.43119e-09	1.08395	-3.14687e-10	0.000133451	2.5381	-3.14687e-10
176650816	rs2015588	3.8337e-12	-1.90395	-1.38366	1.83475e-11	-1.92485	-1.34797	4.48392e-07	-1.82347	-1.33426
176651184	rs150872988	2.42068e-11	-1.44481	-3.14687e-10	1.94637e-09	1.39141	-3.14687e-10	3.67524e-06	-1.05402	-3.14687e-10
176651310	rs10050126	7.66763e-12	-1.6485	-0.945941	9.59505e-11	-1.42248	-0.196004	1.05429e-06	-1.68916	-0.613622
176651359	rs7697313	8.06874e-12	-1.60243	-0.941018	9.12175e-11	-1.48081	-0.188254	1.1185e-06	-1.63637	-0.607288
176651844	rs7656509	1.08755e-11	-1.62185	-0.623079	1.05971e-10	-1.82059	0.301448	1.66054e-06	-1.75037	-0.09813
176651926	rs7685659	1.01115e-11	-1.66168	-0.656085	1.00196e-10	-1.79107	0.215882	1.51207e-06	-1.78477	-0.157389
176651976	rs72702654	1.37656e-10	0.293312	-3.14687e-10	1.11158e-09	0.831223	-3.14687e-10	7.98534e-05	2.02455	-3.14687e-10
176651993	rs7655417	7.91093e-12	-1.6326	-0.930603	9.62164e-11	-1.44381	-0.171903	1.10171e-06	-1.66486	-0.593912
176652113	rs13133929	4.13347e-12	-1.76261	-1.44971	4.20741e-11	-1.00132	-1.44156	4.19054e-07	-1.77475	-1.45064
176652146	rs78763622	2.58172e-11	-1.3804	-3.14687e-10	1.67198e-10	-1.06313	-3.14687e-10	3.164e-06	-1.2038	-3.14687e-10
176652240	rs34605029	6.53366e-12	-1.86835	-0.886127	1.41795e-10	-1.12521	-0.102719	9.12672e-07	-1.90991	-0.537106
176652244	rs13132647	8.46035e-12	-1.49885	-0.997204	1.26976e-10	-1.20129	-0.137023	1.2877e-06	-1.39618	-0.706605
176652272	rs3104187	8.7282e-12	-1.53928	-0.925608	8.72942e-11	-1.54895	-0.164081	1.22304e-06	-1.5668	-0.587506
176652333	rs3113480	8.92891e-12	-1.51654	-0.925608	8.54116e-11	-1.57075	-0.164081	1.25015e-06	-1.54487	-0.587506
176652342	rs3113481	8.86168e-12	-1.50869	-0.941018	8.27704e-11	-1.57799	-0.188254	1.23498e-06	-1.5373	-0.607288
176652389	rs2581743	9.253e-12	-1.48089	-0.925608	8.27411e-11	-1.60251	-0.164081	1.29393e-06	-1.51045	-0.587506
176652429	rs2644002	9.3959e-12	-1.53899	-0.852185	9.81055e-11	-1.54923	-0.0470358	1.36431e-06	-1.56652	-0.47848
176652493	rs80030359	1.92852e-11	-1.6721	-3.14687e-10	2.10687e-10	-0.831937	-3.14687e-10	1.95774e-06	-1.68385	-3.14687e-10
176652520	rs148127477	2.03355e-11	-1.61908	-3.14687e-10	8.73409e-11	-1.71249	-3.14687e-10	1.98242e-06	-1.67132	-3.14687e-10
176652698	rs12507816	3.87661e-12	-1.90094	-1.37554	1.83875e-11	-1.92518	-1.34546	4.48459e-07	-1.81701	-1.34057
176653225	rs191667419	6.40312e-10	1.83051	-3.14687e-10	8.75065e-10	0.591987	-3.14687e-10	2.40473e-05	0.824381	-3.14687e-10
176653641	rs2581744	7.16555e-12	-1.92431	-0.737845	1.4867e-10	-1.31542	0.134839	1.30375e-06	-1.80684	-0.283557
176654372	rs2581745	5.46252e-12	-1.50245	-1.43108	8.04385e-11	-0.369083	-1.42574	9.25068e-07	-1.0671	-1.36643
176654626	rs112455661	1.5935e-11	-1.86293	-3.14687e-10	7.73844e-11	-1.83353	-3.14687e-10	1.58907e-06	-1.89249	-3.14687e-10
176654646	rs2581746	6.84613e-12	-1.2802	-1.42756	1.08453e-10	-0.0601368	-1.43585	1.29832e-06	-0.717116	-1.37745
176654961	rs73871209	3.04397e-11	-1.2157	-3.14687e-10	1.65225e-10	-1.075	-3.14687e-10	4.73108e-06	-0.801488	-3.14687e-10
176655003	rs13136033	1.11491e-11	-1.3694	-0.85069	1.76937e-10	-1.0707	0.0641869	1.77782e-06	-1.24249	-0.53777
176655160	rs17061928	3.86738e-12	-1.88705	-1.39182	1.81833e-11	-1.92452	-1.35728	4.52914e-07	-1.78945	-1.35825
176655192	rs140471801	1.05435e-10	0.0266497	-3.14687e-10	7.1364e-11	-1.91452	-3.14687e-10	1.18319e-05	0.11516	-3.14687e-10
176655298	rs554795885	1.85671e-11	-1.71005	-3.14687e-10	1.03529e-10	-1.54246	-3.14687e-10	2.90097e-06	-1.2906	-3.14687e-10
176655378	rs76670101	3.89794e-12	-1.88705	-1.38395	1.83744e-11	-1.92452	-1.34683	4.59343e-07	-1.78945	-1.34415
176656328	rs78961116	2.56107e-11	-1.38843	-3.14687e-10	1.36603e-10	-1.26523	-3.14687e-10	3.79492e-06	-1.02198	-3.14687e-10
176656520	rs76048727	7.95773e-12	-1.83577	-0.721532	1.53201e-10	-1.2299	0.0793419	1.12183e-06	-1.89122	-0.349465
176657002	rs28404065	2.06841e-11	-1.60208	-3.14687e-10	1.46739e-10	-1.19366	-3.14687e-10	2.86354e-06	-1.30358	-3.14687e-10
176657344	rs12650851	1.31071e-11	-0.995339	-1.06295	2.34057e-10	-0.213288	-0.513461	2.59888e-06	-0.417569	-0.982995
176657371	rs62336027	1.58682e-11	-1.86713	-3.14687e-10	8.74638e-11	-1.71109	-3.14687e-10	1.89857e-06	-1.71454	-3.14687e-10
176657755	rs79516369	2.5656e-11	-1.38667	-3.14687e-10	1.46313e-10	-1.19656	-3.14687e-10	4.41443e-06	-0.870763	-3.14687e-10
176657811	rs55972841	4.79696e-12	-1.92464	-1.13882	2.58762e-11	-1.73896	-1.19003	5.41199e-07	-1.92234	-1.04727
176658070	rs79419353	3.11043e-11	-1.1941	-3.14687e-10	1.82608e-10	-0.97497	-3.14687e-10	5.74575e-06	-0.607182	-3.14687e-10
176658227	rs78049008	3.1318e-11	-1.18725	-3.14687e-10	1.84038e-10	-0.967169	-3.14687e-10	5.79876e-06	-0.597998	-3.14687e-10
176658466	rs10023839	1.92304e-11	-1.67495	-3.14687e-10	1.00655e-10	-1.57062	-3.14687e-10	2.69911e-06	-1.36272	-3.14687e-10
176658512	rs77730074	6.56032e-12	-1.88813	-0.862274	1.1448e-10	-1.22379	-0.218119	8.48121e-07	-1.92527	-0.595105
176659271	rs145713779	5.73606e-11	-1.79766e-10	-0.582086	1.78932e-10	-1.79766e-10	-0.995304	5.62748e-06	-1.79766e-10	-0.627981
176660250	rs4690628	1.36875e-10	0.287624	-3.14687e-10	1.27685e-09	0.969838	-3.14687e-10	4.60107e-05	1.47323	-3.14687e-10
176660420	rs13152426	1.35408e-11	-0.95733	-1.0684	2.33806e-10	-0.145097	-0.582724	2.37671e-06	-0.478314	-1.01161
176660822	rs17061943	4.01797e-12	-1.82087	-1.41979	1.74624e-11	-1.89802	-1.42424	4.53771e-07	-1.71712	-1.42869
176661114	rs74942551	3.15341e-11	-1.18038	-3.14687e-10	1.85485e-10	-0.959336	-3.14687e-10	5.85245e-06	-0.588781	-3.14687e-10
176661199	rs77667160	1.51911e-11	-1.91074	-3.14687e-10	8.50838e-11	-1.73867	-3.14687e-10	1.6931e-06	-1.82908	-3.14687e-10
176661310	rs79098863	6.59248e-12	-1.89952	-0.845997	1.24931e-10	-1.16522	-0.189329	8.87288e-07	-1.92367	-0.551558
176661626	rs137931570	2.04505e-11	-1.61344	-3.14687e-10	1.74561e-10	-1.02004	-3.14687e-10	1.74949e-06	-1.79632	-3.14687e-10
176661685	rs79108515	2.98931e-11	-1.23382	-3.14687e-10	1.7451e-10	-1.02033	-3.14687e-10	5.44633e-06	-0.660701	-3.14687e-10
176661808	rs12500049	4.48589e-12	-1.88703	-1.24347	2.05537e-11	-1.87444	-1.28483	4.85995e-07	-1.9095	-1.1677
176661978	rs2644009	1.2559e-11	-1.17876	-0.92225	1.47456e-10	-0.820164	-0.368617	1.79475e-06	-0.914058	-0.856717
176662087	rs17599018	1.78749e-11	-1.74805	-3.14687e-10	1.63812e-10	-1.08359	-3.14687e-10	2.38595e-06	-1.48605	-3.14687e-10
176662142	rs75271724	2.09432e-11	-1.58963	-3.14687e-10	1.24835e-10	-1.35532	-3.14687e-10	3.58742e-06	-1.07821	-3.14687e-10
176662247	rs34269113	1.55629e-11	-1.88656	-3.14687e-10	9.07042e-11	-1.67471	-3.14687e-10	1.6437e-06	-1.85869	-3.14687e-10
176662460	rs75674597	1.54461e-11	-1.89409	-3.14687e-10	8.97847e-11	-1.6849	-3.14687e-10	1.95804e-06	-1.6837	-3.14687e-10
176662693	rs13122941	2.72522e-11	-1.32631	-3.14687e-10	3.97299e-10	-0.197622	-3.14687e-10	4.46903e-06	-0.858471	-3.14687e-10
176662694	rs1845731	1.14391e-11	-0.748462	-1.44595	2.81886e-10	0.906408	-1.44722	2.72136e-06	0.0967237	-1.45123
176662748	rs74933347	3.95738e-12	-1.83108	-1.42479	1.72938e-11	-1.90311	-1.42886	4.45354e-07	-1.73163	-1.43289
176662797	rs1845732	1.16842e-11	-0.726789	-1.44642	3.01218e-10	0.973155	-1.44763	2.52525e-06	0.0216329	-1.45093
176662828	rs55958140	1.90378e-11	-1.68502	-3.14687e-10	1.06728e-10	-1.51203	-3.14687e-10	1.79021e-06	-1.77331	-3.14687e-10
176662976	rs2581752	1.26107e-11	-1.20243	-0.894476	1.43315e-10	-0.849	-0.368269	1.82945e-06	-0.941633	-0.809992
176663497	rs10520305	6.88734e-12	-1.88249	-0.819273	1.13648e-10	-1.24525	-0.203948	9.19265e-07	-1.92511	-0.514709
176663870	rs10520306	6.9128e-12	-1.8788	-0.819273	1.12032e-10	-1.25958	-0.203948	9.19559e-07	-1.92479	-0.514709
176663884	rs62336030	1.555e-11	-1.88738	-3.14687e-10	8.8238e-11	-1.70227	-3.14687e-10	1.92422e-06	-1.70112	-3.14687e-10
176663969	rs117322702	2.97541e-11	-1.79766e-10	-1.23848	1.16378e-10	-1.79766e-10	-1.42547	2.90225e-06	-1.79766e-10	-1.29016
176664104	rs74726482	3.60344e-11	-1.79766e-10	-1.04697	1.16436e-10	-1.79766e-10	-1.42497	2.60492e-06	-1.79766e-10	-1.39824
176664407	rs2643987	6.75708e-12	-1.87996	-0.840896	1.09155e-10	-1.25515	-0.234396	8.95533e-07	-1.92491	-0.541069
176664476	rs76847183	7.31632e-12	-1.87496	-0.766381	9.65785e-11	-1.27375	-0.338208	9.71059e-07	-1.92432	-0.460687
176664516	rs147405654	1.25467e-10	0.200599	-3.14687e-10	8.19532e-11	-1.77616	-3.14687e-10	9.44286e-06	-0.110383	-3.14687e-10
176664824	rs76461986	3.08856e-11	-1.79766e-10	-1.20115	1.28657e-10	-1.79766e-10	-1.32516	3.20428e-06	-1.79766e-10	-1.19116
176665163	rs4577520	1.36813e-11	-0.96953	-1.04588	2.36447e-10	-0.161655	-0.55493	2.44733e-06	-0.493239	-0.967405
176665265	rs4577521	3.32573e-11	-0.205102	-0.922068	8.21511e-10	0.903711	-0.374876	9.93549e-06	0.773377	-0.832906
176665289	rs4577522	1.33235e-11	-0.978434	-1.06348	2.17851e-10	-0.217318	-0.581182	2.27388e-06	-0.547507	-0.986645
176665573	rs114321558	3.06239e-11	-1.20966	-3.14687e-10	1.85958e-10	-0.956789	-3.14687e-10	6.48935e-06	-0.48548	-3.14687e-10
176665618	rs10446856	4.55345e-12	-1.9253	-1.19025	2.52258e-11	-1.71758	-1.23687	5.09257e-07	-1.92439	-1.10606
176666001	rs13126015	1.18147e-11	-1.13421	-1.02789	1.96418e-10	-0.373791	-0.528277	2.18817e-06	-0.624808	-0.947767
176666157	rs13145486	3.07365e-11	-0.363035	-0.842959	7.87498e-10	0.749797	-0.263247	9.35985e-06	0.628406	-0.747619
176666186	rs13144140	1.21638e-11	-1.114	-1.01898	2.01773e-10	-0.360023	-0.515147	2.10893e-06	-0.671404	-0.938055
176666218	rs115897261	3.08633e-11	-1.20188	-3.14687e-10	1.80995e-10	-0.983841	-3.14687e-10	5.68601e-06	-0.617634	-3.14687e-10
176666388	rs2581754	1.19368e-11	-0.730528	-1.42129	2.5099e-10	0.766491	-1.42339	3.03659e-06	0.11418	-1.35909
176666396	rs79805838	1.48216e-10	0.367226	-3.14687e-10	1.39842e-09	1.06079	-3.14687e-10	5.07724e-05	1.57171	-3.14687e-10
176666755	rs74907839	3.27942e-11	-1.14119	-3.14687e-10	1.93935e-10	-0.914786	-3.14687e-10	6.16677e-06	-0.536467	-3.14687e-10
176666933	rs4146675	4.43099e-12	-1.90596	-1.23686	2.11873e-11	-1.8508	-1.27811	4.90564e-07	-1.91306	-1.15478
176666938	rs12645432	1.21892e-11	-1.06634	-1.06456	1.9534e-10	-0.324774	-0.582793	2.33802e-06	-0.518514	-0.987823
176666952	rs12643354	1.07111e-11	-1.20296	-1.0572	1.63545e-10	-0.513429	-0.571796	1.97556e-06	-0.695012	-0.979778
176667237	rs17061956	1.52135e-11	-1.90926	-3.14687e-10	8.46489e-11	-1.7438	-3.14687e-10	1.6869e-06	-1.83275	-3.14687e-10
176667265	rs12639637	1.35237e-11	-0.95405	-1.07295	2.31379e-10	-0.14065	-0.597604	2.40981e-06	-0.474304	-1.00179
176667355	rs141300206	2.51817e-11	-1.40533	-3.14687e-10	1.57759e-10	-1.12124	-3.14687e-10	4.75116e-06	-0.797254	-3.14687e-10
176667918	rs2643988	3.97412e-12	-1.87575	-1.37589	2.14793e-11	-1.72114	-1.39408	4.12893e-07	-1.83984	-1.40037
176668028	rs11939763	1.04514e-11	-1.11211	-1.1726	1.58168e-10	-0.367603	-0.751053	1.76538e-06	-0.676198	-1.11108
176668160	rs34784658	1.52473e-11	-1.90704	-3.14687e-10	7.24522e-11	-1.89938	-3.14687e-10	1.54641e-06	-1.91971	-3.14687e-10
176668503	rs75244577	2.47674e-11	-1.79766e-10	-1.42192	1.23777e-10	-1.79766e-10	-1.36383	2.67962e-06	-1.79766e-10	-1.36997
176668591	rs35808290	9.651e-12	-1.07388	-1.2905	1.3703e-10	-0.314858	-0.947257	1.62208e-06	-0.628919	-1.24301
176668916	rs34646060	7.17146e-12	-1.91849	-0.742843	3.46968e-11	-1.77803	-0.857636	8.23751e-07	-1.91574	-0.633794
176668925	rs36046779	7.99051e-12	-1.1785	-1.37469	1.04068e-10	-0.445958	-1.09131	1.31328e-06	-0.749362	-1.33375
176669679	rs146947962	5.00678e-11	-1.79766e-10	-0.718066	1.79041e-10	-1.79766e-10	-0.994696	4.49014e-06	-1.79766e-10	-0.853759
176669806	rs2333261	1.40685e-11	-0.81443	-1.17308	4.27046e-10	1.05253	-1.17795	5.82451e-06	0.412478	-1.00605
176670051	rs80345492	2.83067e-11	-1.28835	-3.14687e-10	1.49548e-10	-1.17469	-3.14687e-10	4.29016e-06	-0.899319	-3.14687e-10
176670406	rs76120337	1.53111e-11	-1.90287	-3.14687e-10	8.81741e-11	-1.703	-3.14687e-10	1.6617e-06	-1.8478	-3.14687e-10
176670576	rs67117660	1.54335e-11	-1.89491	-3.14687e-10	8.31055e-11	-1.7622	-3.14687e-10	1.5512e-06	-1.91661	-3.14687e-10
176670601	rs73006349	2.99106e-11	-0.378853	-0.854377	2.22626e-10	-0.333141	-0.443676	1.26876e-05	0.906623	-0.72164
176670796	rs1472324	7.77971e-12	-1.26481	-1.31511	7.64364e-11	-0.491351	-1.3545	9.58706e-07	-1.15214	-1.24567
176671059	rs1472325	1.01328e-10	-0.0130826	-3.14687e-10	9.89468e-10	0.714857	-3.14687e-10	2.36837e-05	0.809144	-3.14687e-10
176671191	rs2643990	1.94694e-10	1.4202	-0.780219	6.93973e-10	1.51277	-1.15265	3.39566e-05	1.97596	-0.806515
176671510	rs10002829	1.07588e-11	-1.17124	-1.08448	9.0641e-11	-1.18101	-0.494393	5.03248e-06	0.355712	-1.09544
176672144	rs10011322	1.04136e-11	-1.20747	-1.08086	9.80576e-11	-1.10836	-0.488392	4.37277e-06	0.204579	-1.08482
176672746	rs139297511	2.04078e-11	-1.61553	-3.14687e-10	9.19131e-11	-1.66147	-3.14687e-10	1.60547e-06	-1.88223	-3.14687e-10
176672877	rs17052282	3.57777e-12	-1.92008	-1.43662	1.66116e-11	-1.92332	-1.44889	4.34929e-07	-1.73992	-1.4483
176673368	rs2047245	2.46444e-11	-0.371937	-1.05496	8.3937e-11	-0.665741	-1.0865	2.12682e-06	-0.677015	-0.924
176673554	rs2047246	4.34663e-12	-1.86561	-1.29644	1.92431e-11	-1.86299	-1.36218	4.11074e-07	-1.85907	-1.38555
176674283	rs2643991	5.41419e-12	-1.76835	-1.17408	7.07268e-11	-1.57049	-0.352992	8.5107e-07	-1.44061	-1.0763
176674548	rs115000900	1.54374e-11	-1.89465	-3.14687e-10	7.21493e-11	-1.90357	-3.14687e-10	1.71217e-06	-1.81788	-3.14687e-10
176674652	rs139390015	1.54485e-11	-1.89393	-3.14687e-10	7.21929e-11	-1.90297	-3.14687e-10	1.70989e-06	-1.81921	-3.14687e-10
176675036	rs2643992	2.34846e-11	-0.0270093	-1.44809	1.11581e-09	1.95982	-1.1248	9.05991e-06	1.28482	-1.43661
176675246	rs74702750	2.21946e-11	-1.53159	-3.14687e-10	9.9354e-11	-1.58362	-3.14687e-10	1.66174e-06	-1.84778	-3.14687e-10
176675544	rs115033577	2.95974e-11	-1.24376	-3.14687e-10	1.26914e-10	-1.3388	-3.14687e-10	2.35675e-06	-1.49836	-3.14687e-10
176675924	rs73006366	1.66632e-11	-1.81824	-3.14687e-10	8.17762e-11	-1.77832	-3.14687e-10	1.7075e-06	-1.82061	-3.14687e-10
176676137	rs2333262	1.15546e-11	-0.818133	-1.36622	5.42114e-10	0.845167	-0.732001	4.14785e-06	0.350659	-1.28371
176676303	rs17658370	1.06138e-10	1.21799	-1.1847	7.24491e-10	1.79696	-1.3938	6.32391e-05	3.10241	-1.31113
176676358	rs56130421	4.89207e-12	-1.82115	-1.22268	6.08006e-11	-1.6526	-0.422111	7.38379e-07	-1.53748	-1.12146
176676766	rs10016635	1.03951e-10	1.26084	-1.24836	7.41214e-10	1.84358	-1.4176	6.27015e-05	3.15656	-1.37382
176677770	rs722825	9.33505e-12	-1.00487	-1.3928	3.34682e-10	0.469464	-0.838594	2.69147e-06	-0.0405477	-1.32501
176678049	rs77388975	3.08325e-11	-1.20288	-3.14687e-10	1.31825e-10	-1.30084	-3.14687e-10	2.43456e-06	-1.46588	-3.14687e-10
176678608	rs114431689	1.75264e-11	-1.76773	-3.14687e-10	8.95146e-11	-1.68791	-3.14687e-10	1.85305e-06	-1.73881	-3.14687e-10
176678915	rs115783071	2.70094e-11	-1.33526	-3.14687e-10	8.68546e-11	-1.71808	-3.14687e-10	1.85864e-06	-1.7358	-3.14687e-10
176679394	rs186617727	3.39236e-11	-1.10733	-3.14687e-10	1.36451e-10	-1.26634	-3.14687e-10	5.75044e-06	-0.606366	-3.14687e-10
176680675	rs17658458	8.34497e-12	-1.07581	-1.43398	2.46539e-10	0.323392	-0.998183	2.23074e-06	-0.16231	-1.391
176681275	rs28617550	8.31479e-12	-1.0676	-1.4458	3.17677e-10	0.651067	-1.07234	2.36276e-06	-0.0787927	-1.41702
176681927	rs17599880	8.88408e-12	-1.0036	-1.44359	2.97591e-10	0.548304	-1.0349	2.17268e-06	-0.1741	-1.40558
176682427	rs143061410	2.41414e-11	-1.44752	-3.14687e-10	1.20006e-10	-1.39477	-3.14687e-10	1.86927e-06	-1.7301	-3.14687e-10
176682583	rs2047247	8.82402e-12	-1.14151	-1.31246	1.60759e-10	0.169172	-1.27158	1.52025e-06	-0.616307	-1.32046
176682906	rs17658523	8.43855e-12	-1.05809	-1.44055	2.51583e-10	0.584022	-1.23856	2.68273e-06	0.0828249	-1.45163
176684064	rs7668490	2.78261e-11	-1.91332	0.607852	1.57485e-10	-1.88378	0.760806	2.01383e-06	-1.92508	0.269479
176684193	rs2581771	4.33536e-12	-1.92523	-1.23941	1.82125e-11	-1.83663	-1.44357	1.62533e-06	-0.459777	-1.41016
176684380	rs144019143	2.27714e-11	-0.153839	-1.3521	6.71762e-11	-0.803614	-1.17138	1.47046e-06	-0.698833	-1.27124
176684748	rs17658546	1.60715e-11	-1.8544	-3.14687e-10	7.14657e-11	-1.91309	-3.14687e-10	1.57204e-06	-1.90327	-3.14687e-10
176685023	rs17599985	1.60159e-11	-1.85786	-3.14687e-10	7.13649e-11	-1.91451	-3.14687e-10	1.56904e-06	-1.90518	-3.14687e-10
176685182	rs78729231	1.60159e-11	-1.85786	-3.14687e-10	7.13649e-11	-1.91451	-3.14687e-10	1.56904e-06	-1.90518	-3.14687e-10
176685823	rs115655848	1.49722e-11	-1.92525	-3.14687e-10	9.26986e-11	-1.65296	-3.14687e-10	1.53902e-06	-1.92449	-3.14687e-10
176685898	rs2643994	6.53185e-12	-1.92471	-0.830047	3.83113e-11	-1.84701	-0.689553	5.54127e-07	-1.89397	-1.05204
176686608	rs79233032	1.50897e-11	-1.91743	-3.14687e-10	7.20857e-11	-1.90446	-3.14687e-10	1.69403e-06	-1.82853	-3.14687e-10
176686709	rs2581770	4.90215e-12	-1.68396	-1.35781	8.52651e-11	-1.83469	0.09814	1.21812e-06	-0.885013	-1.27332
176687394	rs116731298	1.61769e-11	-1.84786	-3.14687e-10	7.1666e-11	-1.91029	-3.14687e-10	1.57788e-06	-1.89956	-3.14687e-10
176687480	rs17658599	1.61769e-11	-1.84786	-3.14687e-10	7.1666e-11	-1.91029	-3.14687e-10	1.57788e-06	-1.89956	-3.14687e-10
176687508	rs80091657	2.43281e-11	-1.79766e-10	-1.43981	1.30061e-10	-1.79766e-10	-1.31431	2.65371e-06	-1.79766e-10	-1.37968
176687553	rs183900554	1.62804e-11	-1.84148	-3.14687e-10	7.3997e-11	-1.87829	-3.14687e-10	2.03154e-06	-1.64685	-3.14687e-10
176687884	rs151183555	1.62267e-11	-1.84479	-3.14687e-10	7.17641e-11	-1.90893	-3.14687e-10	1.5807e-06	-1.89777	-3.14687e-10
176687922	rs10023273	4.70021e-12	-1.63857	-1.44527	4.74318e-11	-1.90906	-0.413955	6.44563e-06	0.920994	-1.41323
176688080	rs114854465	1.62464e-11	-1.84357	-3.14687e-10	7.18036e-11	-1.90838	-3.14687e-10	1.58183e-06	-1.89706	-3.14687e-10
176688098	rs78866847	1.62663e-11	-1.84235	-3.14687e-10	7.18439e-11	-1.90782	-3.14687e-10	1.58297e-06	-1.89634	-3.14687e-10
176688345	rs114565321	1.56428e-11	-1.88143	-3.14687e-10	8.1422e-11	-1.78267	-3.14687e-10	1.57522e-06	-1.90124	-3.14687e-10
176688686	rs138434245	1.91874e-11	-1.67719	-3.14687e-10	1.11924e-10	-1.46449	-3.14687e-10	2.07284e-06	-1.62672	-3.14687e-10
176689085	rs17658641	1.91426e-11	-1.67953	-3.14687e-10	1.11568e-10	-1.46767	-3.14687e-10	2.06753e-06	-1.62929	-3.14687e-10
176689244	rs148339665	1.60315e-11	-1.85689	-3.14687e-10	7.19838e-11	-1.90587	-3.14687e-10	1.93996e-06	-1.69297	-3.14687e-10
176689288	rs182549825	1.58466e-11	-1.86849	-3.14687e-10	1.34536e-10	-1.28048	-3.14687e-10	1.54764e-06	-1.91891	-3.14687e-10
176690656	rs76380917	2.60077e-11	-1.37305	-3.14687e-10	1.96295e-10	-0.902692	-3.14687e-10	2.92429e-06	-1.28259	-3.14687e-10
176690799	rs17061991	2.01484e-11	-1.62832	-3.14687e-10	1.99661e-10	-0.885689	-3.14687e-10	3.02022e-06	-1.25031	-3.14687e-10
176691783	rs116204390	1.6315e-11	-1.83936	-3.14687e-10	7.10046e-11	-1.91957	-3.14687e-10	1.76603e-06	-1.78691	-3.14687e-10
176692076	rs75414750	2.28085e-11	-1.50431	-3.14687e-10	1.58774e-10	-1.11483	-3.14687e-10	3.88827e-06	-0.997677	-3.14687e-10
176692262	rs17061992	9.18622e-12	-1.89592	-0.517817	3.43389e-11	-1.92531	-0.720725	7.49831e-07	-1.92099	-0.722557
176692326	rs138902907	2.22053e-11	-1.53111	-3.14687e-10	1.52952e-10	-1.15219	-3.14687e-10	3.73581e-06	-1.03768	-3.14687e-10
176692351	rs17658688	2.30393e-11	-1.49424	-3.14687e-10	1.61004e-10	-1.10088	-3.14687e-10	3.9467e-06	-0.982764	-3.14687e-10
176692400	rs114203485	5.37336e-11	-0.647405	-3.14687e-10	2.98172e-10	-0.48464	-3.14687e-10	1.17344e-05	0.106881	-3.14687e-10
176692543	rs148987828	1.98935e-11	-1.64105	-3.14687e-10	1.4999e-10	-1.17174	-3.14687e-10	2.93196e-06	-1.27997	-3.14687e-10
176692739	rs80191716	4.02022e-12	-1.79893	-1.44118	5.27889e-11	-1.90232	-0.313694	3.54081e-06	0.316358	-1.40765
176693144	rs62336046	1.0692e-11	-1.89449	-0.367457	3.926e-11	-1.92505	-0.587053	8.55641e-07	-1.9225	-0.589046
176693187	rs2643997	6.12443e-12	-1.3841	-1.43506	2.2231e-11	-1.86613	-1.2147	4.2668e-07	-1.76475	-1.44262
176694328	rs75122530	2.3209e-11	-1.4869	-3.14687e-10	1.62644e-10	-1.09075	-3.14687e-10	3.9897e-06	-0.971927	-3.14687e-10
176694788	rs76630081	2.33732e-11	-1.47986	-3.14687e-10	1.64232e-10	-1.08103	-3.14687e-10	4.03133e-06	-0.961546	-3.14687e-10
176695052	rs79881849	2.41485e-11	-1.44722	-3.14687e-10	1.75328e-10	-1.01565	-3.14687e-10	4.28604e-06	-0.900278	-3.14687e-10
176695121	rs78266081	2.34562e-11	-1.47631	-3.14687e-10	1.65035e-10	-1.07615	-3.14687e-10	4.05239e-06	-0.956334	-3.14687e-10
176695284	rs17658793	2.33732e-11	-1.47986	-3.14687e-10	1.64232e-10	-1.08103	-3.14687e-10	4.03133e-06	-0.961546	-3.14687e-10
176695345	rs17606634	2.34562e-11	-1.47631	-3.14687e-10	1.65035e-10	-1.07615	-3.14687e-10	4.05239e-06	-0.956334	-3.14687e-10
176695407	rs17606641	2.34562e-11	-1.47631	-3.14687e-10	1.65035e-10	-1.07615	-3.14687e-10	4.05239e-06	-0.956334	-3.14687e-10
176695503	rs77314747	2.34562e-11	-1.47631	-3.14687e-10	1.65035e-10	-1.07615	-3.14687e-10	4.05239e-06	-0.956334	-3.14687e-10
176695627	rs62336047	4.01518e-12	-1.79642	-1.44495	4.689e-11	-1.90337	-0.431136	3.53616e-06	0.326917	-1.41952
176695770	rs114684087	2.28137e-11	-1.50408	-3.14687e-10	1.55693e-10	-1.13443	-3.14687e-10	3.85039e-06	-1.00747	-3.14687e-10
176695771	rs115626240	2.28137e-11	-1.50408	-3.14687e-10	1.55693e-10	-1.13443	-3.14687e-10	3.85039e-06	-1.00747	-3.14687e-10
176695810	rs17606690	2.35314e-11	-1.47311	-3.14687e-10	1.65763e-10	-1.07175	-3.14687e-10	4.0715e-06	-0.951631	-3.14687e-10
176695874	rs17658877	2.36157e-11	-1.46953	-3.14687e-10	1.66579e-10	-1.06684	-3.14687e-10	4.09289e-06	-0.946391	-3.14687e-10
176696108	rs191392200	1.49736e-11	-1.92516	-3.14687e-10	9.8488e-11	-1.59238	-3.14687e-10	1.57091e-06	-1.90399	-3.14687e-10
176696110	rs79579415	2.02363e-11	-1.62397	-3.14687e-10	1.33967e-10	-1.28472	-3.14687e-10	3.2398e-06	-1.18013	-3.14687e-10
176696212	rs11133111	6.29299e-12	-1.92054	-0.871465	3.25285e-11	-1.91713	-0.783068	7.80754e-07	-1.54916	-1.05397
176696220	rs1353397	4.95148e-12	-1.58899	-1.44277	2.36864e-11	-1.77032	-1.24709	3.84786e-07	-1.86271	-1.448
176696290	rs77856188	2.38004e-11	-1.46174	-3.14687e-10	1.68367e-10	-1.05616	-3.14687e-10	4.13983e-06	-0.934987	-3.14687e-10
176696427	rs147192650	1.10067e-10	0.0696468	-3.14687e-10	2.99314e-10	-0.480819	-3.14687e-10	3.12365e-06	-1.21664	-3.14687e-10
176696616	rs17658930	2.38004e-11	-1.46174	-3.14687e-10	1.68367e-10	-1.05616	-3.14687e-10	4.13983e-06	-0.934987	-3.14687e-10
176696688	rs17606799	2.37151e-11	-1.46533	-3.14687e-10	1.67541e-10	-1.06108	-3.14687e-10	4.11815e-06	-0.940239	-3.14687e-10
176696746	rs17658976	2.38778e-11	-1.4585	-3.14687e-10	1.69117e-10	-1.05172	-3.14687e-10	4.1595e-06	-0.930247	-3.14687e-10
176696816	rs17658993	2.37151e-11	-1.46533	-3.14687e-10	1.67541e-10	-1.06108	-3.14687e-10	4.11815e-06	-0.940239	-3.14687e-10
176697054	rs62336048	1.96749e-11	-1.6521	-3.14687e-10	8.36116e-11	-1.75613	-3.14687e-10	1.71757e-06	-1.81473	-3.14687e-10
176697391	rs17659023	2.38778e-11	-1.4585	-3.14687e-10	1.69117e-10	-1.05172	-3.14687e-10	4.1595e-06	-0.930247	-3.14687e-10
176697715	rs17061998	2.05017e-11	-1.61094	-3.14687e-10	8.63908e-11	-1.72343	-3.14687e-10	1.76407e-06	-1.78802	-3.14687e-10
176697950	rs114647967	1.73097e-11	-1.78018	-3.14687e-10	7.32408e-11	-1.88856	-3.14687e-10	1.69014e-06	-1.83083	-3.14687e-10
176697967	rs78836917	2.42191e-11	-1.4443	-3.14687e-10	1.72426e-10	-1.03234	-3.14687e-10	4.24639e-06	-0.909572	-3.14687e-10
176698303	rs17606966	2.45707e-11	-1.42989	-3.14687e-10	1.75839e-10	-1.01274	-3.14687e-10	4.33606e-06	-0.888677	-3.14687e-10
176698307	rs13124535	3.53139e-12	-1.91911	-1.45065	1.69999e-11	-1.89745	-1.45165	4.79473e-07	-1.64118	-1.44953
176698383	rs2643998	4.9347e-12	-1.59064	-1.44451	2.42143e-11	-1.73958	-1.25578	3.80973e-07	-1.87158	-1.44909
176698684	rs189323648	4.72301e-10	1.52617	-3.14687e-10	3.61999e-08	4.3145	-3.14687e-10	6.56489e-06	-0.473906	-3.14687e-10
176698787	rs17659135	2.44886e-11	-1.43324	-3.14687e-10	1.75042e-10	-1.01729	-3.14687e-10	4.31511e-06	-0.893519	-3.14687e-10
176699289	rs4690632	3.60578e-12	-1.92019	-1.42872	1.71954e-11	-1.90174	-1.43593	4.82709e-07	-1.63757	-1.44642
176699362	rs4690633	3.59516e-12	-1.92131	-1.43054	1.72727e-11	-1.89704	-1.43614	4.78444e-07	-1.64619	-1.44667
176699363	rs141444758	5.39872e-10	1.65989	-3.14687e-10	4.33111e-08	4.49385	-3.14687e-10	7.16275e-06	-0.386748	-3.14687e-10
176699376	rs17659233	2.43083e-11	-1.44063	-3.14687e-10	1.73291e-10	-1.02734	-3.14687e-10	4.26911e-06	-0.904236	-3.14687e-10
176699637	rs145147596	1.73882e-11	-1.77565	-3.14687e-10	7.42743e-11	-1.87455	-3.14687e-10	1.6724e-06	-1.84138	-3.14687e-10
176699660	rs138933700	2.33954e-11	-1.47891	-3.14687e-10	1.64447e-10	-1.07972	-3.14687e-10	4.03697e-06	-0.960148	-3.14687e-10
176700089	rs117697684	6.61799e-11	0.896257	-1.33532	4.00517e-09	2.92165	-0.808622	1.89277e-06	-0.335628	-1.38197
176700191	rs78905166	2.46747e-11	-1.42567	-3.14687e-10	1.76849e-10	-1.00702	-3.14687e-10	4.3626e-06	-0.882573	-3.14687e-10
176700355	rs77527707	2.46747e-11	-1.42567	-3.14687e-10	1.76849e-10	-1.00702	-3.14687e-10	4.3626e-06	-0.882573	-3.14687e-10
176700450	rs115197226	2.48506e-11	-1.41856	-3.14687e-10	1.78559e-10	-0.997393	-3.14687e-10	4.40757e-06	-0.872319	-3.14687e-10
176700460	rs116696492	2.48506e-11	-1.41856	-3.14687e-10	1.78559e-10	-0.997393	-3.14687e-10	4.40757e-06	-0.872319	-3.14687e-10
176700465	rs6855984	3.59707e-12	-1.92244	-1.42889	1.72164e-11	-1.90173	-1.43472	4.86404e-07	-1.63051	-1.44585
176700475	rs116479117	2.46747e-11	-1.42567	-3.14687e-10	1.76849e-10	-1.00702	-3.14687e-10	4.3626e-06	-0.882573	-3.14687e-10
176700569	rs17659305	3.91005e-12	-1.82642	-1.44147	3.47412e-11	-1.86658	-0.767804	2.92131e-06	0.16807	-1.45168
176700583	rs76924520	2.49442e-11	-1.4148	-3.14687e-10	1.79469e-10	-0.992306	-3.14687e-10	4.43151e-06	-0.866901	-3.14687e-10
176700774	rs17607284	2.44921e-11	-1.43309	-3.14687e-10	1.75076e-10	-1.01709	-3.14687e-10	4.31601e-06	-0.893311	-3.14687e-10
176700780	rs115525486	2.49442e-11	-1.4148	-3.14687e-10	1.79469e-10	-0.992306	-3.14687e-10	4.43151e-06	-0.866901	-3.14687e-10
176701254	rs116791749	2.57995e-11	-1.38109	-3.14687e-10	1.87802e-10	-0.946923	-3.14687e-10	4.65082e-06	-0.818599	-3.14687e-10
176701355	rs140466625	1.59882e-11	-1.8596	-3.14687e-10	9.16677e-11	-1.66414	-3.14687e-10	3.5336e-06	-1.09333	-3.14687e-10
176701532	rs17659383	2.50386e-11	-1.41103	-3.14687e-10	1.80387e-10	-0.987206	-3.14687e-10	4.45565e-06	-0.861468	-3.14687e-10
176701567	rs17607340	2.50386e-11	-1.41103	-3.14687e-10	1.80387e-10	-0.987206	-3.14687e-10	4.45565e-06	-0.861468	-3.14687e-10
176701635	rs17659431	2.50386e-11	-1.41103	-3.14687e-10	1.80387e-10	-0.987206	-3.14687e-10	4.45565e-06	-0.861468	-3.14687e-10
176701722	rs80225981	2.52294e-11	-1.79766e-10	-1.40344	1.2298e-10	-1.79766e-10	-1.37029	2.4721e-06	-1.79766e-10	-1.45057
176702077	rs78839490	1.15452e-09	2.42	-3.14687e-10	9.92367e-09	3.02037	-3.14687e-10	0.000506284	3.87146	-3.14687e-10
176702256	rs17607429	2.50386e-11	-1.41103	-3.14687e-10	1.80387e-10	-0.987206	-3.14687e-10	4.45565e-06	-0.861468	-3.14687e-10
176702895	rs17659554	2.71387e-11	-1.33048	-3.14687e-10	2.0091e-10	-0.879452	-3.14687e-10	4.99647e-06	-0.74691	-3.14687e-10
176703247	rs73871215	3.88342e-12	-1.82454	-1.45019	2.03355e-11	-1.87918	-1.29076	3.60625e-07	-1.92386	-1.45169
176703516	rs28452202	5.37957e-12	-1.61917	-1.32967	8.89171e-11	-1.87467	0.180064	6.93726e-06	0.83355	-1.25229
176703827	rs13128655	3.52053e-12	-1.92522	-1.44762	1.66776e-11	-1.91841	-1.44983	5.25364e-07	-1.54803	-1.45128
176704043	rs11133112	3.52292e-12	-1.92528	-1.44687	1.67295e-11	-1.91582	-1.44931	5.1619e-07	-1.56545	-1.45148
176704445	rs12640001	3.52578e-12	-1.92528	-1.44606	1.67392e-11	-1.91582	-1.44873	5.16121e-07	-1.56545	-1.45161
176704999	rs62336049	4.02338e-12	-1.79681	-1.44251	4.82204e-11	-1.90321	-0.40332	3.54837e-06	0.325273	-1.41443
176705051	rs143333761	1.60566e-11	-1.85532	-3.14687e-10	7.07552e-11	-1.92308	-3.14687e-10	1.73024e-06	-1.80738	-3.14687e-10
176705502	rs62336050	4.07071e-12	-1.78476	-1.44286	4.79175e-11	-1.90574	-0.407091	3.51714e-06	0.317139	-1.41513
176705811	rs115439199	1.60943e-11	-1.85298	-3.14687e-10	7.74207e-11	-1.83306	-3.14687e-10	1.59759e-06	-1.88715	-3.14687e-10
176706135	rs1390343	3.59629e-12	-1.91997	-1.43158	1.70776e-11	-1.90298	-1.44156	5.13027e-07	-1.57358	-1.44949
176706136	rs74439419	8.44639e-10	2.10747	-3.14687e-10	7.10721e-09	2.68655	-3.14687e-10	0.00035256	3.50958	-3.14687e-10
176706273	rs56405661	4.09214e-12	-1.78958	-1.4328	2.27726e-11	-1.85491	-1.20184	3.66802e-07	-1.91649	-1.44209
176706312	rs143538181	8.67531e-10	2.13421	-3.14687e-10	7.31336e-09	2.71515	-3.14687e-10	0.000363673	3.54061	-3.14687e-10
176706368	rs145839471	7.67145e-10	2.01123	-3.14687e-10	6.41192e-09	2.5836	-3.14687e-10	0.000315264	3.39777	-3.14687e-10
176706569	rs78200734	2.48506e-11	-1.41856	-3.14687e-10	1.78559e-10	-0.997393	-3.14687e-10	4.40757e-06	-0.872319	-3.14687e-10
176707172	rs17607557	7.93202e-10	2.04463	-3.14687e-10	6.64524e-09	2.61934	-3.14687e-10	0.000327746	3.4366	-3.14687e-10
176707862	rs17062019	1.97358e-11	-1.64901	-3.14687e-10	8.49915e-11	-1.73976	-3.14687e-10	1.72687e-06	-1.80933	-3.14687e-10
176708199	rs114939677	1.60572e-11	-1.85529	-3.14687e-10	7.76256e-11	-1.83041	-3.14687e-10	1.59492e-06	-1.88882	-3.14687e-10
176708238	rs78103129	2.37626e-11	-1.46333	-3.14687e-10	8.86273e-11	-1.69787	-3.14687e-10	1.76266e-06	-1.78882	-3.14687e-10
176708754	rs75616682	1.40333e-10	-1.79766e-10	0.312577	9.89495e-10	-1.79766e-10	0.714884	1.08876e-05	-1.79766e-10	0.0319823
176709078	rs11721412	3.97583e-12	-1.80491	-1.4463	1.91037e-11	-1.79396	-1.43847	4.33527e-07	-1.76821	-1.42323
176709085	rs73871216	4.78908e-12	-1.6226	-1.44251	2.0023e-11	-1.92529	-1.26014	3.68388e-07	-1.90416	-1.4501
176710293	rs115105366	1.63696e-11	-1.83602	-3.14687e-10	7.66544e-11	-1.843	-3.14687e-10	1.61215e-06	-1.87807	-3.14687e-10
176711191	rs13140287	4.30868e-12	-1.73088	-1.43993	2.07314e-11	-1.71831	-1.43236	4.08674e-07	-1.83016	-1.42032
176711797	rs114662575	1.02602e-09	2.302	-3.14687e-10	8.7494e-09	2.89443	-3.14687e-10	0.000441725	3.73504	-3.14687e-10
176712577	rs62336051	1.76e-11	-1.76355	-3.14687e-10	2.75178e-10	-0.564893	-3.14687e-10	6.57674e-06	-0.472103	-3.14687e-10
176712826	rs142808258	2.59516e-11	-1.37521	-3.14687e-10	8.25096e-11	-1.7694	-3.14687e-10	1.89335e-06	-1.71729	-3.14687e-10
176713041	rs114791594	4.64604e-10	1.50974	-3.14687e-10	5.92409e-09	2.50447	-3.14687e-10	0.00013379	2.54063	-3.14687e-10
176713676	rs77820402	2.30156e-11	-1.49527	-3.14687e-10	1.60774e-10	-1.10231	-3.14687e-10	3.94068e-06	-0.984288	-3.14687e-10
176715268	rs62336052	5.99029e-12	-1.91698	-0.924328	2.37339e-11	-1.9234	-1.09201	5.35901e-07	-1.9175	-1.06194
176716102	rs80124907	2.51529e-11	-1.79766e-10	-1.40647	1.14043e-10	-1.79766e-10	-1.44574	2.527e-06	-1.79766e-10	-1.42861
176716522	rs13113026	3.70505e-11	0.195876	-1.21504	7.6517e-08	3.97667	1.08628	3.45301e-06	-0.0195304	-1.09687
176716604	rs79452040	2.69247e-11	-1.3384	-3.14687e-10	1.98811e-10	-0.889957	-3.14687e-10	4.94105e-06	-0.758064	-3.14687e-10
176717470	rs1390345	6.24625e-11	-1.85471	1.35783	2.43508e-11	-1.90696	-1.08278	8.7426e-06	-0.71977	0.532336
176717618	rs6849661	8.0576e-12	-1.09848	-1.44635	0.057791	13.8232	4.77461	4.04271e-07	-1.81085	-1.45046
176717652	rs1390346	5.8704e-11	-1.85039	1.29145	2.38238e-11	-1.90473	-1.1069	8.42013e-06	-0.702115	0.477098
176718487	rs17062044	8.31985e-11	-1.15469	0.944472	9.69775e-08	2.4141	2.88582	1.90846e-05	0.225676	0.367564
176718936	rs1027407	1.08893e-11	-0.807197	-1.43647	0.040446	13.6328	4.60816	4.50922e-07	-1.70051	-1.45159
176719560	rs17062049	7.01756e-11	-1.85989	1.47945	2.44702e-11	-1.90816	-1.07669	9.88127e-06	-0.680724	0.615723
176719637	rs1845730	7.15822e-11	-1.81408	1.45349	2.4529e-11	-1.89652	-1.08594	1.11849e-05	-0.535003	0.59393
176719707	rs11728789	7.11618e-11	-1.84594	1.47945	2.46125e-11	-1.90237	-1.07669	9.8457e-06	-0.68433	0.615723
176720074	rs4690414	7.24669e-11	-1.81408	1.46577	2.46363e-11	-1.89652	-1.08157	1.13008e-05	-0.535003	0.604238
176720664	rs77586623	1.94233e-11	-1.66497	-3.14687e-10	7.81746e-11	-1.82337	-3.14687e-10	1.61034e-06	-1.8792	-3.14687e-10
176721192	rs11133115	6.95179e-11	-1.762	1.37214	2.48856e-11	-1.87178	-1.09624	1.1691e-05	-0.45132	0.554494
176721419	rs78640136	1.07995e-11	-0.815332	-1.43661	0.0425208	13.6024	4.68856	4.49247e-07	-1.70415	-1.45167
176721793	rs17062055	6.65726e-11	-1.81017	1.37702	2.38745e-11	-1.89676	-1.11274	1.04657e-05	-0.537384	0.529846
176722011	rs62336053	6.48174e-11	-1.85043	1.39056	2.38249e-11	-1.90353	-1.10804	9.80309e-06	-0.614122	0.541177
176723030	rs80133217	4.65619e-11	-0.790662	-3.14687e-10	1.33717e-10	-1.28659	-3.14687e-10	2.20431e-06	-1.56523	-3.14687e-10
176723267	rs13139218	2.49533e-11	-1.41444	-3.14687e-10	1.32335e-10	-1.29697	-3.14687e-10	2.29182e-06	-1.52629	-3.14687e-10
176723298	rs62336054	6.76957e-11	-1.82055	1.40412	2.43032e-11	-1.88839	-1.10332	1.04439e-05	-0.562166	0.552542
176723380	rs28376387	7.65648e-12	-1.14555	-1.45035	0.0665012	13.6154	5.12273	3.99578e-07	-1.82793	-1.44506
176723591	rs77986098	5.15938e-11	-1.79766e-10	-0.688043	3.47937e-10	-1.79766e-10	-0.330289	5.19005e-06	-1.79766e-10	-0.708898
176724006	rs116763944	6.15692e-11	-0.511283	-3.14687e-10	4.13239e-10	-0.158284	-3.14687e-10	1.92402e-05	0.60136	-3.14687e-10
176724385	rs1390347	7.74543e-11	-1.84715	1.56539	2.53257e-11	-1.90494	-1.04555	1.03751e-05	-0.704232	0.688
176724437	rs1826764	7.92573e-11	-1.81017	1.55143	2.54035e-11	-1.89676	-1.05066	1.21157e-05	-0.537384	0.676243
176724778	rs2220918	8.10545e-11	-1.76131	1.52499	2.55915e-11	-1.87976	-1.06029	1.4433e-05	-0.340124	0.653997
176724880	rs17062071	7.53236e-11	-1.84715	1.5375	2.50688e-11	-1.90494	-1.05574	1.01343e-05	-0.704232	0.66452
176725220	rs7673823	8.01047e-12	-1.10306	-1.44764	0.0699242	13.8032	4.98519	4.04286e-07	-1.81255	-1.44873
176725262	rs75452549	4.40994e-10	-1.79766e-10	1.45759	8.09719e-10	-1.79766e-10	0.514376	3.14175e-05	-1.79766e-10	1.09172
176725437	rs7675587	8.11789e-12	-1.08944	-1.44793	0.0750934	13.8625	4.99715	4.06451e-07	-1.80747	-1.44846
176725919	rs116778132	3.52426e-11	-1.79766e-10	-1.06919	1.13736e-10	-1.79766e-10	-1.44844	2.77346e-06	-1.79766e-10	-1.33555
176725993	rs28457258	8.23221e-12	-1.0749	-1.44849	0.0819148	13.9255	5.02111	4.0892e-07	-1.80197	-1.44791
176726022	rs62336056	7.09908e-11	-1.85786	1.48896	2.45697e-11	-1.91022	-1.07058	9.41546e-06	-0.747729	0.63444
176726038	rs28549021	9.69087e-11	-1.19418	1.1365	1.08579e-07	2.27829	3.13463	2.07929e-05	0.140418	0.53855
176726076	rs190599548	1.8253e-11	-1.72712	-3.14687e-10	7.30136e-11	-1.89167	-3.14687e-10	1.55108e-06	-1.91669	-3.14687e-10
176726213	rs62336057	7.01159e-11	-1.85786	1.47656	2.44604e-11	-1.91022	-1.07504	9.31764e-06	-0.747729	0.623997
176726279	rs10434283	1.01027e-10	-1.17275	1.1567	1.16023e-07	2.26063	3.2186	2.14738e-05	0.120896	0.590294
176726359	rs17062076	7.16805e-11	-1.862	1.50277	2.46449e-11	-1.91214	-1.0656	9.3602e-06	-0.765251	0.646075
176726389	rs143656655	1.86228e-11	-1.70706	-3.14687e-10	9.82497e-11	-1.5948	-3.14687e-10	1.56859e-06	-1.90547	-3.14687e-10
176726606	rs11945986	8.04926e-12	-1.09586	-1.45	0.0809379	13.8346	5.10005	4.06572e-07	-1.80987	-1.44576
176727390	rs150877271	2.5139e-11	-1.79766e-10	-1.40702	1.54601e-10	-1.79766e-10	-1.14147	2.71459e-06	-1.79766e-10	-1.357
176727901	rs17062080	6.69566e-11	-1.84917	1.42178	2.40905e-11	-1.90597	-1.09452	9.21901e-06	-0.712285	0.577911
176728342	rs76003462	5.86091e-11	-0.560554	-3.14687e-10	1.23508e-10	-1.36601	-3.14687e-10	4.27897e-06	-0.901929	-3.14687e-10
176728576	rs1495716	2.14807e-10	-0.365363	1.10366	3.70458e-07	3.54931	3.09087	6.24481e-05	1.26893	0.509762
176728614	rs13142920	7.38247e-08	3.25063	3.32738	1.51327e-05	5.50172	4.84834	0.00279398	3.31412	2.26546
176728709	rs112049692	2.01415e-11	-1.62866	-3.14687e-10	8.89e-11	-1.6948	-3.14687e-10	1.77956e-06	-1.77927	-3.14687e-10
176728914	rs7664633	6.02571e-11	-1.84932	1.31649	2.3532e-11	-1.89294	-1.131	8.23951e-06	-0.736286	0.489585
176729081	rs7665032	6.13885e-11	-1.83071	1.31649	2.34731e-11	-1.89545	-1.131	8.74247e-06	-0.677034	0.489585
176729145	rs7665072	6.11906e-11	-1.84509	1.32763	2.34101e-11	-1.90327	-1.12588	8.52449e-06	-0.730798	0.518099
176729334	rs2291759	5.03141e-11	0.65177	-1.36493	7.38681e-07	3.25228	4.07803	7.76607e-07	-1.28217	-1.32629
176729615	rs2291760	2.88631e-11	-1.79766e-10	-1.26888	1.38882e-10	-1.79766e-10	-1.24869	3.21768e-06	-1.79766e-10	-1.18698
176730094	rs2291761	4.26149e-11	-1.81017	0.930933	2.23779e-11	-1.83489	-1.23935	7.73333e-06	-0.478082	0.16798
176730130	rs62338072	1.55421e-11	-1.88789	-3.14687e-10	2.05629e-10	-0.856238	-3.14687e-10	5.04846e-06	-0.736559	-3.14687e-10
176730310	rs6812406	5.58755e-11	-1.754	1.14569	2.39854e-11	-1.81496	-1.1899	1.07757e-05	-0.313601	0.335253
176731401	rs12498839	1.08737e-11	-0.794003	-1.4511	0.11508	13.8185	5.46811	5.22811e-07	-1.57421	-1.42997
176733100	rs2270606	3.20929e-11	-1.79766e-10	-1.16281	1.33381e-10	-1.79766e-10	-1.2891	2.93151e-06	-1.79766e-10	-1.28013
176733450	rs62338073	3.77155e-12	-1.85916	-1.4448	1.76875e-11	-1.86244	-1.44701	0.943606	12.849	-1.44722
176734375	rs6856621	1.95751e-11	-0.251671	-1.40551	5.54776e-11	-1.00527	-1.16106	8.60311e-07	-1.21501	-1.29109
176734632	rs114580747	1.55927e-11	-1.88464	-3.14687e-10	2.15813e-10	-0.8079	-3.14687e-10	2.09776e-06	-1.61477	-3.14687e-10
176735236	rs114201782	1.56308e-10	0.420383	-3.14687e-10	7.5474e-10	0.444063	-3.14687e-10	5.38814e-05	1.63114	-3.14687e-10
176735253	rs11723840	7.95783e-11	-0.254703	-3.14687e-10	1.68192e-10	-1.05721	-3.14687e-10	5.6144e-06	-0.630307	-3.14687e-10
176735335	rs62338074	3.92651e-11	-1.83078	0.869671	2.05622e-11	-1.86469	-1.29416	6.38404e-06	-0.560691	0.058851
176735337	rs13111643	1.88299e-10	-0.346103	0.952687	4.47497e-07	4.07595	2.75316	5.88485e-05	1.4298	0.289523
176735967	rs6847444	1.10441e-11	-1.01499	-1.21455	1.68209e-11	-1.91207	-1.44762	4.63405e-07	-1.85044	-1.27436
176736662	rs112131925	1.96978e-11	-1.65094	-3.14687e-10	8.71757e-11	-1.71439	-3.14687e-10	1.75219e-06	-1.79477	-3.14687e-10
176736717	rs1495717	1.0888e-11	-1.13675	-1.10704	1.7162e-11	-1.91535	-1.42427	4.93938e-07	-1.88721	-1.17378
176736961	rs10033966	7.3427e-12	-1.19603	-1.44171	0.131812	13.5512	5.87109	4.18948e-07	-1.82364	-1.40201
176736962	rs149200058	5.56903e-11	-1.79766e-10	-0.611639	2.71555e-10	-1.79766e-10	-0.578147	4.40818e-06	-1.79766e-10	-0.872179
176737203	rs4690634	3.34492e-11	0.251268	-1.37268	5.73091e-08	1.771	3.0029	5.48334e-07	-1.61802	-1.33849
176738233	rs12503697	4.84042e-12	-1.73907	-1.31538	0.0122729	9.85348	7.19487	4.56585e-07	-1.92065	-1.21898
176738308	rs12498955	5.34504e-12	-1.53165	-1.42362	0.000290999	7.25698	6.04954	3.9431e-07	-1.91338	-1.37288
176738321	rs9312586	5.10123e-12	-1.70655	-1.29541	0.0112686	9.61384	7.34914	4.71191e-07	-1.91504	-1.1931
176738376	rs182845896	5.58521e-11	-0.608737	-3.14687e-10	1.45281e-10	-1.20364	-3.14687e-10	2.54412e-06	-1.42186	-3.14687e-10
176738434	rs78438550	3.90732e-12	-1.8351	-1.43349	5.86876e-07	7.92704	-0.826778	3.63135e-07	-1.92475	-1.44387
176739607	rs62336110	8.29417e-12	-1.83193	-0.683958	1.66113e-09	-0.952308	2.18525	8.279e-07	-1.61358	-0.930923
176739754	rs976706	5.02947e-12	-1.69148	-1.32465	0.0194936	10.4139	7.0971	4.62334e-07	-1.90488	-1.22223
176740235	rs142776839	1.51151e-11	-1.91575	-3.14687e-10	1.0326e-10	-1.54507	-3.14687e-10	2.10295e-06	-1.6123	-3.14687e-10
176740404	rs17608637	1.11637e-11	-1.2194	-0.999373	1.70547e-11	-1.90265	-1.44324	4.58771e-07	-1.84506	-1.28979
176741497	rs11934468	4.922e-12	-1.71664	-1.32109	0.0166409	10.2267	7.12612	4.61338e-07	-1.91181	-1.21746
176741733	rs13147695	4.93086e-12	-1.71664	-1.3193	0.0168844	10.2267	7.14065	4.62449e-07	-1.91181	-1.21505
176741844	rs13128700	4.94061e-12	-1.71664	-1.31732	0.0171543	10.2267	7.15651	4.6367e-07	-1.91181	-1.21241
176742018	rs75859987	1.54171e-11	-1.89597	-3.14687e-10	7.96105e-11	-1.80517	-3.14687e-10	2.59135e-06	-1.40346	-3.14687e-10
176742936	rs7676791	5.04627e-12	-1.70866	-1.30413	0.0202063	10.287	7.25991	4.72838e-07	-1.90973	-1.19492
176743113	rs78585424	9.45216e-11	-1.79766e-10	-0.0826156	6.45697e-10	-1.79766e-10	0.288019	7.76581e-06	-1.79766e-10	-0.305912
176743769	rs141181490	1.50076e-11	-1.92289	-3.14687e-10	7.31777e-11	-1.88942	-3.14687e-10	1.54287e-06	-1.922	-3.14687e-10
176743833	rs78808074	2.2323e-11	-1.52582	-3.14687e-10	1.15466e-10	-1.43333	-3.14687e-10	5.69667e-06	-0.61576	-3.14687e-10
176744539	rs10520313	5.5223e-12	-1.5708	-1.35185	0.011204	10.095	6.86225	4.70699e-07	-1.84984	-1.25934
176745044	rs2877903	4.96788e-12	-1.71664	-1.31182	0.0179202	10.2267	7.20019	4.67081e-07	-1.91181	-1.20508
176745062	rs17062106	5.54459e-12	-1.5606	-1.35802	0.0112255	10.154	6.80512	4.68885e-07	-1.84509	-1.26795
176745741	rs2132338	4.9867e-12	-1.72075	-1.30392	0.0178956	10.1951	7.23037	4.73853e-07	-1.91284	-1.18966
176745747	rs2132339	5.02896e-12	-1.72075	-1.29548	0.0184315	10.1951	7.25988	4.81691e-07	-1.91284	-1.17325
176745873	rs2132340	5.0391e-12	-1.72887	-1.28535	0.0186466	10.1321	7.33448	4.87276e-07	-1.91478	-1.15978
176746713	rs28446624	4.68845e-12	-1.80281	-1.28353	0.00997559	9.49343	7.34766	4.83379e-07	-1.92522	-1.15738
176747173	rs6838421	4.84832e-12	-1.75733	-1.29548	0.0130722	9.85156	7.25988	4.7848e-07	-1.91953	-1.17325
176747669	rs80173428	1.61912e-11	-1.84698	-3.14687e-10	7.15496e-11	-1.91192	-3.14687e-10	1.61773e-06	-1.87462	-3.14687e-10
176747741	rs76049057	2.5644e-11	-1.79766e-10	-1.38713	1.30571e-10	-1.79766e-10	-1.31039	2.50149e-06	-1.79766e-10	-1.43875
176747987	rs184130897	1.54116e-11	-1.89633	-3.14687e-10	1.21154e-10	-1.38525	-3.14687e-10	1.53799e-06	-1.92517	-3.14687e-10
176748637	rs141072576	1.00486e-10	-0.0214219	-3.14687e-10	9.60838e-10	0.685494	-3.14687e-10	1.01563e-05	-0.0375465	-3.14687e-10
176748719	rs187140468	4.04899e-11	-0.930392	-3.14687e-10	1.09563e-10	-1.48581	-3.14687e-10	2.07312e-06	-1.62659	-3.14687e-10
176748935	rs7679990	4.14094e-12	-1.82177	-1.38875	0.000990543	9.2609	5.27055	4.40946e-07	-1.92522	-1.24925
176749464	rs191911782	4.18608e-11	-1.79766e-10	-0.897095	2.06273e-10	-1.79766e-10	-0.85311	3.56198e-06	-1.79766e-10	-1.08533
176750201	rs115556281	4.55817e-12	-1.74323	-1.37129	0.00250014	8.95365	6.50365	4.31378e-07	-1.91407	-1.28234
176750229	rs6846507	4.18434e-12	-1.79043	-1.40967	0.00101945	9.52542	5.0348	4.24852e-07	-1.92323	-1.28843
176752480	rs75072551	2.77947e-11	-1.3066	-3.14687e-10	1.66885e-07	5.84275	-3.14687e-10	3.04657e-06	-1.24162	-3.14687e-10
176753162	rs13137352	4.01849e-12	-1.79483	-1.44571	0.000281579	9.44383	3.82978	3.91014e-07	-1.9244	-1.37025
176753704	rs114174126	1.52297e-11	-1.9082	-3.14687e-10	7.44476e-11	-1.87222	-3.14687e-10	1.77396e-06	-1.78243	-3.14687e-10
176753851	rs76951395	1.5382e-11	-1.89825	-3.14687e-10	7.44005e-11	-1.87285	-3.14687e-10	1.71133e-06	-1.81837	-3.14687e-10
176754093	rs11133116	1.51105e-11	-1.22799	-0.688065	2.22086e-11	-1.63984	-1.44199	4.64586e-06	-0.0152001	-0.804466
176754378	rs12504803	4.91469e-12	-1.86539	-1.17383	0.00052005	7.74689	6.14024	5.76131e-07	-1.92414	-0.982919
176754667	rs116399750	2.39583e-11	-1.45513	-3.14687e-10	7.81836e-11	-1.82325	-3.14687e-10	1.56374e-06	-1.90856	-3.14687e-10
176754675	rs17062130	7.48165e-12	-1.84527	-0.773716	1.67875e-11	-1.91012	-1.45156	1.40159e-06	-1.04356	-0.974472
176755316	rs74692344	2.76482e-11	-1.79766e-10	-1.31188	1.1382e-10	-1.79766e-10	-1.44769	2.55378e-06	-1.79766e-10	-1.41807
176755352	rs28621852	6.71855e-12	-1.80002	-0.926551	1.76147e-11	-1.87043	-1.44315	1.49847e-06	-0.8912	-1.06
176756220	rs114557401	1.5735e-11	-1.87555	-3.14687e-10	8.30309e-11	-1.7631	-3.14687e-10	1.77393e-06	-1.78245	-3.14687e-10
176756594	rs11736069	1.36997e-10	1.53973	-1.25121	6.3898e-05	11.7872	0.00331851	4.52087e-06	0.398071	-1.24501
176757456	rs182750473	6.22443e-11	-0.500378	-3.14687e-10	1.49799e-10	-1.17302	-3.14687e-10	4.03092e-06	-0.961648	-3.14687e-10
176758008	rs9991484	3.90736e-12	-1.878	-1.39058	2.11728e-11	-1.90445	-1.22514	1.12082e-06	-0.810401	-1.43118
176758272	rs76944430	6.22456e-12	-1.39826	-1.40468	2.29381e-11	-1.79498	-1.25453	6.53355e-07	-1.39543	-1.38585
176758492	rs78645073	6.24154e-12	-1.39826	-1.40195	2.30655e-11	-1.79498	-1.24899	6.5546e-07	-1.39543	-1.38263
176758546	rs28676930	3.8639e-12	-1.88444	-1.39533	2.08399e-11	-1.90864	-1.2368	1.0887e-06	-0.842536	-1.42812
176758611	rs28689796	3.78203e-12	-1.92099	-1.38019	2.00873e-11	-1.91851	-1.26371	7.91051e-07	-1.17203	-1.41801
176759170	rs12509237	6.02644e-12	-1.79407	-1.04122	1.88125e-08	-0.319523	3.97949	6.68952e-07	-1.90932	-0.848361
176759761	rs80182558	7.33867e-12	-1.85293	-0.785355	2.83457e-08	-0.544836	4.61476	8.85824e-07	-1.92424	-0.552642
176760263	rs113234669	4.9221e-11	-0.735124	-3.14687e-10	2.15772e-10	-0.808089	-3.14687e-10	2.12247e-06	-1.60306	-3.14687e-10
176761037	rs17609226	1.79171e-11	-1.74569	-3.14687e-10	9.95787e-11	-1.58136	-3.14687e-10	2.28246e-06	-1.53039	-3.14687e-10
176761837	rs146307067	7.15932e-11	-0.360444	-3.14687e-10	1.6598e-10	-1.07045	-3.14687e-10	4.52516e-06	-0.845989	-3.14687e-10
176762017	rs17609252	1.57939e-11	-1.87182	-3.14687e-10	7.06843e-11	-1.92409	-3.14687e-10	1.75485e-06	-1.79326	-3.14687e-10
176762282	rs17062133	4.5671e-12	-1.78541	-1.32716	2.29508e-11	-1.73093	-1.31803	1.76663e-06	-0.406061	-1.38051
176762612	rs77157714	7.39834e-12	-1.91484	-0.715346	2.42474e-08	-0.908716	4.82247	9.61928e-07	-1.92285	-0.471603
176764084	rs6839049	4.70699e-12	-1.75959	-1.32281	2.38029e-11	-1.69004	-1.32246	1.95137e-06	-0.309904	-1.37721
176764221	rs56077858	4.02418e-12	-1.85168	-1.38744	2.58349e-11	-1.68646	-1.24413	1.21631e-06	-0.7363	-1.42352
176764431	rs77636719	4.61505e-11	-1.79766e-10	-0.799536	2.54393e-10	-1.79766e-10	-0.643433	4.12117e-06	-1.79766e-10	-0.939506
176765941	rs143553252	1.43724e-10	-1.79766e-10	0.336447	2.85281e-10	-1.79766e-10	-0.528838	1.04481e-05	-1.79766e-10	-0.00922243
176766528	rs1390344	3.26652e-11	-1.14513	-3.14687e-10	3.22405e-10	-0.406503	-3.14687e-10	1.40729e-05	0.288607	-3.14687e-10
176766796	rs10033784	4.3138e-12	-1.7574	-1.41223	2.85776e-11	-1.63851	-1.19118	1.81112e-06	-0.32278	-1.43892
176767050	rs10000906	4.71179e-12	-1.75959	-1.32179	2.35216e-11	-1.69004	-1.33435	1.96023e-06	-0.309904	-1.37268
176767080	rs111238172	1.58648e-11	-1.86734	-3.14687e-10	7.28248e-11	-1.89425	-3.14687e-10	1.54722e-06	-1.91918	-3.14687e-10
176767209	rs9312587	4.74171e-12	-1.75326	-1.32179	2.36994e-11	-1.68251	-1.33435	1.9991e-06	-0.290266	-1.37268
176767784	rs9312588	4.07704e-12	-1.84309	-1.38299	2.568e-11	-1.67117	-1.26543	1.26494e-06	-0.702483	-1.41814
176767870	rs9312589	4.34066e-12	-1.75102	-1.41239	2.83862e-11	-1.6302	-1.20621	1.84959e-06	-0.303216	-1.43746
176768164	rs10520312	4.42555e-12	-1.74453	-1.39952	2.8234e-11	-1.62177	-1.22002	1.89985e-06	-0.283531	-1.43034
176768743	rs7673922	4.1223e-12	-1.84309	-1.37195	2.5587e-11	-1.67117	-1.26906	1.27317e-06	-0.702483	-1.41165
176768979	rs55844913	1.50537e-11	-1.91982	-3.14687e-10	7.60198e-11	-1.85132	-3.14687e-10	1.94533e-06	-1.69021	-3.14687e-10
176769121	rs10000752	4.82167e-12	-1.74024	-1.31809	2.42544e-11	-1.66709	-1.32663	2.08195e-06	-0.250627	-1.37171
176769421	rs7696221	4.79512e-12	-1.74024	-1.32361	2.43871e-11	-1.66709	-1.32117	2.0731e-06	-0.250627	-1.37597
176769690	rs7656383	4.16009e-12	-1.82969	-1.37621	2.62271e-11	-1.65306	-1.26245	1.33151e-06	-0.654674	-1.41466
176770026	rs17062161	4.31858e-12	-1.76389	-1.40463	2.76884e-11	-1.65246	-1.20884	1.78049e-06	-0.345191	-1.43356
176770413	rs6814514	4.11108e-12	-1.8344	-1.38336	2.63269e-11	-1.66104	-1.25068	1.3022e-06	-0.671979	-1.41961
176771214	rs7663980	4.48662e-12	-1.73079	-1.39956	2.77846e-11	-1.63565	-1.22218	1.85805e-06	-0.306823	-1.42929
176771421	rs114657415	1.62128e-10	0.456944	-3.14687e-10	8.72997e-10	0.589621	-3.14687e-10	3.88852e-05	1.30497	-3.14687e-10
176772165	rs147298648	1.65207e-11	-1.82683	-3.14687e-10	7.69293e-11	-1.83942	-3.14687e-10	1.63859e-06	-1.8618	-3.14687e-10
176772313	rs13147240	1.75381e-07	6.00771	1.43556	6.33031e-07	5.28416	1.8918	0.00331788	5.01186	0.739582
176772507	rs10002577	3.84092e-12	-1.92282	-1.36292	1.97707e-11	-1.85388	-1.34423	7.56935e-07	-1.21441	-1.41971
176773041	rs116461665	2.55277e-11	-1.39168	-3.14687e-10	2.4114e-09	1.60565	-3.14687e-10	8.0625e-05	2.03417	-3.14687e-10
176773377	rs77191793	1.00102e-10	-0.0252553	-3.14687e-10	4.47584e-10	-0.0784468	-3.14687e-10	3.21559e-06	-1.18763	-3.14687e-10
176775208	rs145072641	1.53076e-11	-1.90309	-3.14687e-10	3.32526e-10	-0.375592	-3.14687e-10	1.89677e-06	-1.71549	-3.14687e-10
176775506	rs78524200	2.49933e-11	-1.79766e-10	-1.41284	1.17944e-10	-1.79766e-10	-1.4121	2.47151e-06	-1.79766e-10	-1.45081
176777962	rs35419248	1.94275e-10	0.26473	0.3731	2.35878e-09	0.683081	0.900506	7.33504e-06	-0.236281	-0.126698
176778043	rs28713624	4.12305e-12	-1.8113	-1.40355	2.62507e-11	-1.65338	-1.26124	1.49741e-06	-0.520631	-1.43127
176779260	rs62336149	4.44772e-12	-1.77772	-1.36134	1.74402e-11	-1.87273	-1.4508	3.81319e-07	-1.91898	-1.40079
176779661	rs7687230	1.2544e-10	-0.331894	0.532279	2.0825e-09	0.378232	1.08078	6.35751e-06	-0.515439	0.00943359
176780490	rs148463547	1.588e-11	-1.86638	-3.14687e-10	8.06522e-11	-1.79217	-3.14687e-10	1.53854e-06	-1.92481	-3.14687e-10
176780538	rs17062171	4.80687e-11	-1.79766e-10	-0.758812	1.69645e-10	-1.79766e-10	-1.0486	4.78163e-06	-1.79766e-10	-0.79086
176780603	rs13122870	6.35952e-11	-0.478906	-3.14687e-10	1.7742e-10	-1.00379	-3.14687e-10	3.61792e-06	-1.06974	-3.14687e-10
176781874	rs147656964	2.60753e-11	-1.79766e-10	-1.37046	5.75571e-10	-1.79766e-10	0.173051	2.91729e-06	-1.79766e-10	-1.28499
176782054	rs11940577	2.47891e-08	3.84285	1.64386	1.72314e-07	4.17752	1.69724	0.00070113	3.27419	0.922856
176782569	rs17062177	4.46628e-12	-1.74662	-1.38827	2.84089e-11	-1.54536	-1.29026	1.8733e-06	-0.308279	-1.41966
176783448	rs28628638	4.43263e-12	-1.75894	-1.38351	2.81223e-11	-1.55748	-1.28827	1.80729e-06	-0.343804	-1.42001
176784214	rs6825038	4.48692e-12	-1.74011	-1.39017	2.87667e-11	-1.5359	-1.2872	1.90753e-06	-0.288829	-1.42101
176785108	rs11938823	9.838e-09	3.35258	1.20998	1.29375e-07	3.73822	1.84993	0.000370502	2.98671	0.572509
176786122	rs13107233	2.65255e-10	0.949246	-3.14687e-10	3.32686e-10	-0.375113	-3.14687e-10	6.17528e-06	-0.535088	-3.14687e-10
176786242	rs150457867	2.42183e-11	-1.79766e-10	-1.44434	1.97298e-10	-1.79766e-10	-0.897596	2.66304e-06	-1.79766e-10	-1.37618
176786634	rs145176311	3.8493e-11	-1.79766e-10	-0.980969	6.68684e-09	-1.79766e-10	2.62558	4.21879e-06	-1.79766e-10	-0.916095
176787719	rs10033403	4.55501e-12	-1.74627	-1.36895	2.80653e-11	-1.53875	-1.30903	1.89754e-06	-0.305227	-1.40986
176788246	rs79481196	1.57815e-11	-1.8726	-3.14687e-10	7.07488e-11	-1.92318	-3.14687e-10	1.56257e-06	-1.90931	-3.14687e-10
176790605	rs193059952	5.31933e-11	-0.657512	-3.14687e-10	1.19508e-10	-1.39893	-3.14687e-10	2.12618e-06	-1.60131	-3.14687e-10
176791898	rs1845725	4.73979e-12	-1.71889	-1.35656	2.8944e-11	-1.49266	-1.32429	2.0774e-06	-0.223601	-1.40092
176792194	rs17062188	5.93378e-12	-1.58058	-1.27021	3.13879e-11	-1.34586	-1.39002	3.40794e-06	0.204868	-1.3344
176792396	rs4690639	4.29335e-12	-1.84782	-1.32655	2.53002e-11	-1.59691	-1.35459	1.2742e-06	-0.734876	-1.37845
176793344	rs4690416	4.65134e-12	-1.73313	-1.36116	2.83294e-11	-1.51956	-1.31885	1.98417e-06	-0.266177	-1.40427
176794055	rs1845726	4.53402e-12	-1.75266	-1.36717	2.7738e-11	-1.54817	-1.31133	1.86353e-06	-0.324574	-1.40859
176794730	rs11133117	4.21028e-12	-1.81009	-1.38382	2.8732e-11	-1.52318	-1.30112	1.40112e-06	-0.598143	-1.42023
176795426	rs17062199	7.60483e-11	0.922517	-1.22259	4.37432e-10	0.438524	-0.539913	4.62091e-07	-1.91208	-1.21556
176795442	rs4690640	1.50795e-11	-1.91811	-3.14687e-10	7.81337e-11	-1.82389	-3.14687e-10	1.67076e-06	-1.84237	-3.14687e-10
176795891	rs2877907	1.99378e-10	2.11516	-1.4514	1.13611e-10	-0.0192864	-1.43025	4.22973e-07	-1.77256	-1.44353
176795898	rs4306906	7.15224e-12	-1.25538	-1.40864	1.85381e-11	-1.86485	-1.39764	4.10618e-07	-1.79454	-1.45119
176797003	rs1495707	4.7657e-12	-1.72318	-1.34682	1.9744e-11	-1.89536	-1.3041	5.97709e-07	-1.41878	-1.45151
176797225	rs1495708	4.71227e-12	-1.71539	-1.36588	1.98711e-11	-1.89783	-1.29522	6.03612e-07	-1.41022	-1.45024
176797778	rs78319998	7.91416e-10	3.00124	-0.958856	2.3665e-10	0.400189	-1.11592	6.40843e-07	-1.65801	-1.1426
176798720	rs57756385	4.6933e-12	-1.70947	-1.37584	2.01833e-11	-1.9	-1.27745	5.69348e-07	-1.46978	-1.44913
176799032	rs145432732	1.11842e-10	1.40134	-1.31569	4.19493e-10	1.27108	-1.41435	9.1743e-07	-1.02502	-1.4168
176799152	rs144211832	1.61489e-11	-1.84959	-3.14687e-10	7.08426e-11	-1.92185	-3.14687e-10	1.68638e-06	-1.83306	-3.14687e-10
176799378	rs62334762	2.09962e-11	-1.5871	-3.14687e-10	2.15831e-10	-0.807817	-3.14687e-10	4.82782e-06	-0.781247	-3.14687e-10
176799489	rs11133118	4.69077e-12	-1.70206	-1.38379	2.04921e-11	-1.89743	-1.26485	5.6431e-07	-1.48039	-1.44741
176800265	rs150953020	5.35581e-11	-0.650677	-3.14687e-10	1.47535e-10	-1.18824	-3.14687e-10	3.69243e-06	-1.04936	-3.14687e-10
176800356	rs2220917	4.6981e-12	-1.75866	-1.32562	3.15543e-11	-1.70148	-1.02912	5.49411e-07	-1.61681	-1.33774
176800414	rs2201547	4.48693e-12	-1.72043	-1.40984	2.19641e-11	-1.89049	-1.20241	6.0431e-07	-1.42665	-1.43265
176800901	rs77206020	1.60649e-10	1.40915	-0.961368	1.21276e-10	-0.206572	-1.17767	4.91747e-07	-1.87228	-1.19315
176801421	rs142787819	1.5248e-11	-0.457303	-1.44969	3.01102e-10	0.646536	-1.1214	6.88338e-06	0.97973	-1.40626
176802320	rs141934198	1.58062e-10	1.40915	-0.977606	1.19817e-10	-0.206572	-1.18978	4.86001e-07	-1.87228	-1.2049
176802379	rs193219262	1.58687e-11	-1.86709	-3.14687e-10	7.28736e-11	-1.89358	-3.14687e-10	1.61752e-06	-1.87475	-3.14687e-10
176804052	rs1826763	6.42836e-12	-1.31903	-1.45169	2.96271e-11	-1.78274	-1.01088	4.648e-07	-1.78671	-1.33507
176805375	rs72704503	5.83867e-11	-0.564356	-3.14687e-10	9.53957e-11	-1.62428	-3.14687e-10	1.58627e-06	-1.89426	-3.14687e-10
176805407	rs1845728	5.59926e-12	-1.45717	-1.45164	3.3667e-11	-1.79843	-0.867361	5.91647e-07	-1.68143	-1.19906
176805473	rs1845729	2.63359e-11	-1.79766e-10	-1.36051	1.13689e-10	-1.79766e-10	-1.44885	2.63007e-06	-1.79766e-10	-1.38863
176805485	rs72704505	3.70329e-10	2.72785	-1.4449	6.06858e-11	-0.631462	-1.44514	5.52395e-07	-1.50799	-1.44115
176807023	rs72704506	3.4706e-10	2.6553	-1.43724	5.73752e-11	-0.682867	-1.44983	5.34237e-07	-1.53507	-1.44748
176808453	rs72704507	4.8028e-10	2.74616	-1.20323	2.19861e-11	-1.75183	-1.34007	3.96672e-07	-1.92097	-1.35932
176808538	rs17662170	2.79386e-09	4.51874	-1.21501	2.87649e-11	-1.47524	-1.34791	4.11297e-07	-1.87764	-1.36644
176808613	rs140428200	1.87558e-11	-1.69994	-3.14687e-10	8.22792e-11	-1.77219	-3.14687e-10	1.68443e-06	-1.83422	-3.14687e-10
176808920	rs13150695	5.77982e-12	-1.43505	-1.44202	2.93208e-11	-1.7868	-1.01722	5.27993e-07	-1.69695	-1.29737
176809050	rs138114757	1.71528e-11	-1.78928	-3.14687e-10	4.49854e-10	-0.0733887	-3.14687e-10	3.62844e-06	-1.06684	-3.14687e-10
176809145	rs141990233	3.6189e-11	-1.04269	-3.14687e-10	2.50685e-10	-0.658112	-3.14687e-10	3.00062e-06	-1.25682	-3.14687e-10
176810002	rs76132364	2.43207e-11	-1.79766e-10	-1.44012	1.65149e-10	-1.79766e-10	-1.07546	2.95881e-06	-1.79766e-10	-1.27085
176810847	rs181707488	2.341e-11	-1.47828	-3.14687e-10	8.22417e-11	-1.77265	-3.14687e-10	3.27857e-06	-1.16823	-3.14687e-10
176811604	rs79093272	5.14137e-12	-1.92529	-1.06884	3.54144e-10	-1.3853	1.0727	1.0487e-06	-1.7818	-0.52629
176812473	rs57871202	5.13195e-12	-1.92523	-1.07072	3.13723e-10	-1.36616	0.932358	1.03325e-06	-1.77185	-0.551084
176812671	rs150921205	2.41049e-11	-1.79766e-10	-1.44903	1.14268e-10	-1.79766e-10	-1.44376	2.47382e-06	-1.79766e-10	-1.44988
176814296	rs17667772	2.82243e-11	-1.29126	-3.14687e-10	1.92492e-10	-0.922255	-3.14687e-10	2.45646e-06	-1.45692	-3.14687e-10
176814692	rs75504715	2.40421e-11	-1.79766e-10	-1.45164	1.92723e-10	-1.79766e-10	-0.921055	3.30653e-06	-1.79766e-10	-1.15974
176815222	rs143663910	4.20987e-11	-0.891428	-3.14687e-10	3.4979e-10	-0.324979	-3.14687e-10	6.98481e-06	-0.411905	-3.14687e-10
176815346	rs7687455	6.94843e-12	-1.33876	-1.35417	2.31453e-11	-1.76217	-1.27835	4.28858e-07	-1.7881	-1.41417
176815865	rs139129464	1.42003e-10	0.324406	-3.14687e-10	7.16449e-11	-1.91059	-3.14687e-10	4.20254e-06	-0.919952	-3.14687e-10
176817396	rs10017793	8.60829e-12	-1.13523	-1.34349	2.45408e-11	-1.67745	-1.30453	3.89653e-07	-1.87364	-1.4245
176818871	rs1874355	6.06407e-12	-1.81343	-1.01563	2.18111e-10	-1.68096	0.883659	9.52384e-07	-1.9136	-0.490825
176819042	rs146475999	4.74453e-11	-1.79766e-10	-0.771868	2.03247e-10	-1.79766e-10	-0.867887	6.56034e-06	-1.79766e-10	-0.4746
176819532	rs17668005	1.65172e-11	-1.82704	-3.14687e-10	7.42017e-11	-1.87552	-3.14687e-10	1.56525e-06	-1.9076	-3.14687e-10
176819654	rs10007330	2.63583e-11	0.0874238	-1.44708	1.74633e-11	-1.90291	-1.4193	5.73748e-07	-1.4602	-1.45101
176819776	rs35919453	1.56489e-11	-1.88104	-3.14687e-10	8.73285e-11	-1.71263	-3.14687e-10	1.94514e-06	-1.69031	-3.14687e-10
176819959	rs1495711	1.5661e-11	-1.88027	-3.14687e-10	1.80305e-10	-0.98766	-3.14687e-10	2.88266e-06	-1.29693	-3.14687e-10
176820049	rs11133119	3.74687e-12	-1.86378	-1.44675	4.20256e-11	-0.998118	-1.44591	7.92568e-07	-1.15548	-1.43263
176820095	rs10049819	1.52343e-11	-1.90789	-3.14687e-10	1.68457e-10	-1.05563	-3.14687e-10	2.62462e-06	-1.39071	-3.14687e-10
176820265	rs1495712	3.68795e-12	-1.88107	-1.4453	4.65073e-11	-0.896387	-1.44631	8.23827e-07	-1.10909	-1.44035
176820534	rs1495713	4.60815e-12	-1.82202	-1.2816	9.76414e-11	-0.589872	-1.01114	1.37339e-06	-0.994179	-1.04418
176820889	rs56144223	7.52907e-12	-1.26785	-1.34482	2.0549e-10	-0.0998214	-0.757091	4.79225e-06	0.249685	-1.03833
176821097	rs1908574	3.84171e-12	-1.859	-1.42653	8.84359e-11	-0.438155	-1.26188	1.21428e-06	-0.86682	-1.29467
176821221	rs147092806	2.57634e-11	-1.79766e-10	-1.38249	1.27545e-10	-1.79766e-10	-1.33384	2.5309e-06	-1.79766e-10	-1.42707
176821379	rs7441173	3.7801e-12	-1.87849	-1.4232	8.78151e-11	-0.454148	-1.25293	1.30653e-06	-0.801746	-1.28652
176821829	rs59118777	3.67016e-12	-1.88835	-1.44286	9.4096e-11	-0.323979	-1.31402	1.37575e-06	-0.692202	-1.34444
176821985	rs13103874	3.71412e-12	-1.87701	-1.4423	8.61041e-11	-0.426554	-1.3002	1.28872e-06	-0.76727	-1.33472
176822347	rs10014438	3.7834e-12	-1.84943	-1.45139	9.07063e-11	-0.342334	-1.33235	1.23317e-06	-0.76317	-1.38288
176822662	rs10019280	3.83503e-12	-1.83705	-1.45021	6.56469e-11	-0.571962	-1.42606	1.1106e-06	-0.860347	-1.3904
176823415	rs35663654	2.19905e-11	-1.54083	-3.14687e-10	4.28385e-10	-0.122289	-3.14687e-10	6.86092e-06	-0.4298	-3.14687e-10
176823443	rs2088193	3.0811e-11	-0.340642	-0.862931	9.91284e-11	-0.591984	-0.993911	8.37565e-07	-1.46431	-1.06859
176823450	rs2101851	3.89446e-12	-1.82171	-1.45018	6.14367e-11	-0.629044	-1.43526	1.06375e-06	-0.910914	-1.38293
176823651	rs7436322	3.91637e-12	-1.81539	-1.45089	6.27785e-11	-0.643921	-1.39878	1.02532e-06	-0.91445	-1.41619
176823770	rs35528540	2.75969e-11	-0.437622	-0.876119	5.42727e-11	-0.740965	-1.44733	7.42263e-07	-1.53777	-1.11592
176824389	rs113714900	2.80882e-11	-1.29609	-3.14687e-10	1.08418e-10	-1.49632	-3.14687e-10	1.63599e-06	-1.86339	-3.14687e-10
176824653	rs13148483	3.93144e-12	-1.81137	-1.45106	6.02577e-11	-0.668914	-1.41477	9.99499e-07	-0.943759	-1.41238
176825040	rs10012096	3.89631e-12	-1.82111	-1.4503	5.97783e-11	-0.681747	-1.40992	1.06633e-06	-0.874341	-1.41708
176825221	rs10033742	4.36295e-12	-1.74021	-1.41809	4.28686e-11	-1.01991	-1.40426	1.57433e-06	-0.659444	-1.24237
176825302	rs10023838	4.35012e-12	-1.74021	-1.42103	4.29482e-11	-1.01991	-1.40241	1.56849e-06	-0.659444	-1.24608
176825687	rs10026458	4.05242e-12	-1.81377	-1.41835	3.53861e-11	-1.20284	-1.41316	1.26533e-06	-0.87477	-1.24554
176826410	rs75804107	4.51555e-12	-1.86904	-1.25488	3.17027e-11	-1.92442	-0.801492	6.07401e-07	-1.91761	-0.936603
176827364	rs13146622	2.46955e-11	-0.16248	-1.26234	9.2251e-11	-1.76497	0.107176	1.03296e-06	-1.74714	-0.576079
176827467	rs903650	5.06382e-12	-1.61642	-1.3929	2.77619e-11	-1.86771	-0.990933	1.05715e-06	-1.32555	-0.974514
176828525	rs57099041	3.59168e-12	-1.9253	-1.42753	2.35292e-11	-1.92518	-1.09888	7.77952e-07	-1.51806	-1.08867
176828539	rs17062227	3.58817e-12	-1.92524	-1.42856	2.3434e-11	-1.92527	-1.10286	7.79645e-07	-1.51186	-1.0927
176828581	rs4690644	4.3892e-12	-1.74034	-1.41196	2.87762e-11	-1.77514	-1.04763	5.5459e-07	-1.91293	-1.03224
176828699	rs11936733	1.41011e-10	1.69862	-1.38123	5.48262e-11	-1.41707	-0.761071	1.12231e-06	-0.939936	-1.30031
176828869	rs61049231	3.60304e-12	-1.92512	-1.42455	2.38086e-11	-1.92452	-1.08775	7.70183e-07	-1.53939	-1.07738
176829776	rs74708489	3.73887e-12	-1.92523	-1.38743	2.6621e-11	-1.92477	-0.975844	8.72077e-07	-1.53336	-0.959161
176829943	rs79181272	5.1116e-11	-0.697347	-3.14687e-10	7.97301e-11	-1.80366	-3.14687e-10	2.03137e-06	-1.64693	-3.14687e-10
176830043	rs79314754	3.70579e-12	-1.92235	-1.3992	2.594e-11	-1.92058	-1.00595	7.96864e-07	-1.58824	-0.994477
176830513	rs984479	3.87094e-12	-1.86294	-1.415	2.49211e-11	-1.88239	-1.08421	6.03093e-07	-1.84027	-1.02106
176830584	rs113213270	1.90451e-11	-1.68463	-3.14687e-10	8.33277e-11	-1.75953	-3.14687e-10	1.70106e-06	-1.82439	-3.14687e-10
176830688	rs4690417	3.81282e-12	-1.85039	-1.44268	2.25426e-11	-1.87188	-1.19502	5.33489e-07	-1.85368	-1.13028
176830771	rs17062236	3.82707e-12	-1.92488	-1.36447	2.76556e-11	-1.92407	-0.938413	9.11278e-07	-1.54809	-0.900458
176832164	rs13144028	3.75744e-11	0.442576	-1.4477	4.23434e-11	-1.70123	-0.735267	6.54089e-07	-1.48456	-1.29559
176832215	rs17062245	1.59755e-11	-0.409968	-1.45042	3.97309e-11	-1.8182	-0.681978	4.72043e-07	-1.8319	-1.27443
176832561	rs17062248	1.6934e-11	-0.350926	-1.45119	4.13404e-11	-1.80209	-0.658378	4.8472e-07	-1.81681	-1.26301
176832899	rs17062252	1.59619e-11	-0.409968	-1.45127	3.89253e-11	-1.8182	-0.702463	4.686e-07	-1.8319	-1.28175
176832954	rs57621266	1.66588e-11	-0.366875	-1.45163	4.02278e-11	-1.80652	-0.681229	4.77387e-07	-1.82097	-1.2741
176832958	rs61517294	1.6945e-11	-0.350926	-1.45054	3.86567e-11	-1.80209	-0.7255	4.70575e-07	-1.81681	-1.29263
176833218	rs2132337	3.26005e-11	0.300333	-1.44745	3.91002e-11	-1.73301	-0.783174	6.36766e-07	-1.49166	-1.31534
176834011	rs73014008	1.4413e-10	1.73744	-1.39817	4.09187e-11	-1.61808	-0.852646	1.024e-06	-0.978176	-1.35375
176834059	rs76569880	1.73271e-10	1.92296	-1.39955	4.26382e-11	-1.57229	-0.857274	1.12424e-06	-0.88292	-1.35562
176834081	rs116112557	2.49632e-11	-1.41404	-3.14687e-10	1.13444e-10	-1.451	-3.14687e-10	5.80906e-06	-0.596223	-3.14687e-10
176834156	rs77208607	1.55837e-11	-1.88522	-3.14687e-10	7.07018e-11	-1.92384	-3.14687e-10	1.56867e-06	-1.90541	-3.14687e-10
176834667	rs73871271	6.769e-12	-1.33621	-1.38288	1.98199e-11	-1.83081	-1.36481	9.67842e-07	-0.981179	-1.40715
176835484	rs74551240	4.37692e-10	2.36639	-0.916317	1.39022e-10	-1.41144	0.163761	2.71022e-06	-0.637775	-0.720837
176836258	rs7688035	7.00668e-12	-1.23499	-1.44959	3.42703e-11	-1.29824	-1.3498	2.23448e-06	-0.200354	-1.35128
176836509	rs111891424	7.69181e-12	-1.16593	-1.42536	3.59972e-11	-1.18677	-1.4121	2.66791e-06	0.0307718	-1.40512
176836684	rs4690645	2.10753e-11	-1.58334	-3.14687e-10	3.43107e-10	-0.344269	-3.14687e-10	9.07965e-06	-0.149606	-3.14687e-10
176837789	rs1495714	1.91049e-10	-1.2824	1.90348	4.58604e-11	-1.85302	-0.503689	1.14796e-06	-1.65214	-0.565513
176838437	rs76058903	1.25112e-11	-0.726992	-1.37783	5.10401e-11	-0.8111	-1.4386	3.99526e-06	0.472525	-1.44306
176838690	rs7438439	6.77943e-11	0.499858	-0.914824	9.95771e-11	-1.89688	0.315503	1.72792e-06	-1.65248	-0.156238
176839118	rs35996470	1.78749e-11	-1.74805	-3.14687e-10	9.32429e-11	-1.6471	-3.14687e-10	4.4623e-06	-0.859978	-3.14687e-10
176839267	rs72704522	2.31108e-11	-1.49115	-3.14687e-10	9.48032e-11	-1.63051	-3.14687e-10	2.95867e-06	-1.2709	-3.14687e-10
176839335	rs9686024	4.10285e-07	5.04207	3.2511	1.75553e-11	-1.87229	-1.44467	4.37345e-07	-1.73771	-1.44497
176839662	rs11930485	1.64825e-09	-0.91419	3.69022	5.89859e-11	-1.91434	-0.190677	2.48884e-06	-1.1182	-0.32562
176839666	rs72704526	2.15297e-11	-1.56201	-3.14687e-10	8.94755e-11	-1.68835	-3.14687e-10	2.71019e-06	-1.35862	-3.14687e-10
176840338	rs72704529	2.25918e-11	-1.51386	-3.14687e-10	9.30505e-11	-1.64917	-3.14687e-10	2.87711e-06	-1.29885	-3.14687e-10
176840379	rs79924292	2.31998e-11	-1.4873	-3.14687e-10	8.74939e-11	-1.71074	-3.14687e-10	3.604e-06	-1.0736	-3.14687e-10
176840816	rs6818081	8.65246e-06	7.4082	3.93371	2.00893e-11	-1.73508	-1.44704	3.92254e-07	-1.89458	-1.39691
176841238	rs10520314	8.82885e-10	2.522	-0.370248	2.29273e-10	-1.43428	0.686878	6.59228e-06	-0.502205	0.0324624
176841544	rs183975939	7.00849e-11	-0.381737	-3.14687e-10	7.18037e-11	-1.90838	-3.14687e-10	1.67912e-06	-1.83737	-3.14687e-10
176841826	rs115726291	2.19996e-11	-1.54042	-3.14687e-10	9.10547e-11	-1.67085	-3.14687e-10	2.78405e-06	-1.33174	-3.14687e-10
176842397	rs72704531	2.62637e-06	6.24274	3.90693	2.02854e-11	-1.72461	-1.4478	4.40835e-07	-1.77515	-1.39958
176842952	rs4690418	1.71157e-09	3.43432	-0.620603	1.93915e-10	-1.24106	0.326169	1.03207e-05	0.233781	-0.255267
176843215	rs77811904	2.19996e-11	-1.54042	-3.14687e-10	9.10547e-11	-1.67085	-3.14687e-10	2.78405e-06	-1.33174	-3.14687e-10
176843374	rs112818394	2.38118e-11	-1.46126	-3.14687e-10	1.04014e-10	-1.53778	-3.14687e-10	1.55069e-06	-1.91694	-3.14687e-10
176843390	rs13102520	5.30701e-10	-0.826496	2.46925	5.65806e-11	-1.87783	-0.268815	1.34461e-06	-1.61323	-0.446311
176843692	rs72704532	2.13832e-11	-1.56884	-3.14687e-10	8.8984e-11	-1.69386	-3.14687e-10	2.68715e-06	-1.36716	-3.14687e-10
176843746	rs17668541	3.66702e-09	0.627838	2.94785	3.1268e-10	-0.296679	-0.14045	1.98644e-06	-1.41206	-0.25724
176844339	rs72704534	2.0625e-11	-1.60494	-3.14687e-10	8.64488e-11	-1.72276	-3.14687e-10	2.56784e-06	-1.41258	-3.14687e-10
176844639	rs4690646	1.73733e-09	3.45665	-0.627991	1.93369e-10	-1.23307	0.315355	1.03757e-05	0.24796	-0.264135
176844676	rs2877908	5.39328e-10	-0.779607	2.43849	5.67682e-11	-1.85765	-0.285684	1.17631e-06	-1.7314	-0.461858
176845154	rs12507821	5.06496e-10	-0.873178	2.46925	5.60567e-11	-1.88713	-0.268815	1.37955e-06	-1.58757	-0.446311
176845204	rs2333326	2.66656e-06	6.21216	3.9527	2.02158e-11	-1.72938	-1.44647	4.44723e-07	-1.77097	-1.39498
176845676	rs78303015	2.77282e-11	-1.309	-3.14687e-10	7.89711e-11	-1.81323	-3.14687e-10	1.76243e-06	-1.78895	-3.14687e-10
176845864	rs115514913	1.48683e-09	2.42093	0.252026	4.35533e-10	-1.46047	1.35473	1.20134e-05	-0.568524	0.698907
176846381	rs7677770	2.01829e-11	-1.62661	-3.14687e-10	8.49789e-11	-1.73991	-3.14687e-10	2.49817e-06	-1.44009	-3.14687e-10
176847250	rs140075649	2.04009e-11	-1.61587	-3.14687e-10	8.57027e-11	-1.73143	-3.14687e-10	2.53253e-06	-1.42642	-3.14687e-10
176848000	rs6848112	1.19206e-09	2.50925	-0.0572583	2.6594e-10	-1.54992	0.950879	9.70909e-06	-0.442819	0.360239
176848695	rs78857944	3.19684e-11	-1.1667	-3.14687e-10	1.9899e-10	-0.889057	-3.14687e-10	5.01675e-06	-0.74286	-3.14687e-10
176848917	rs147740819	1.8255e-11	-1.72701	-3.14687e-10	7.86869e-11	-1.81683	-3.14687e-10	2.19192e-06	-1.57086	-3.14687e-10
176849515	rs17062271	1.05342e-09	2.52531	-0.196956	2.48571e-10	-1.43547	0.768885	8.2945e-06	-0.428612	0.188563
176850102	rs72704542	1.8288e-11	-1.7252	-3.14687e-10	7.87923e-11	-1.8155	-3.14687e-10	2.19722e-06	-1.56845	-3.14687e-10
176850196	rs17062274	5.26677e-10	2.31779	-0.682641	1.38593e-10	-1.48765	0.236883	4.05688e-06	-0.615855	-0.339372
176850708	rs78105909	1.50903e-11	-1.91739	-3.14687e-10	9.66848e-11	-1.61085	-3.14687e-10	2.48628e-06	-1.44485	-3.14687e-10
176851045	rs17611770	0.12122	16.6828	4.20665	2.71649e-11	-1.43979	-1.4406	4.3938e-07	-1.80066	-1.37737
176853286	rs72704544	0.10083	16.4057	4.29952	2.7127e-11	-1.44566	-1.43613	4.30296e-07	-1.83253	-1.36639
176854024	rs11733240	2.31627e-11	-1.4889	-3.14687e-10	7.19283e-11	-1.90664	-3.14687e-10	1.5723e-06	-1.9031	-3.14687e-10
176854177	rs72704545	1.25441e-09	3.20326	-0.70029	1.86204e-10	-1.17181	0.216335	9.19646e-06	0.232756	-0.369579
176854312	rs74508608	9.13701e-11	-1.79766e-10	-0.116526	4.45438e-10	-1.79766e-10	-0.0832526	6.07542e-06	-1.79766e-10	-0.551391
176854794	rs192116911	1.61709e-11	-1.84823	-3.14687e-10	7.36104e-11	-1.88353	-3.14687e-10	1.63441e-06	-1.86436	-3.14687e-10
176855221	rs62334820	0.13003	16.3873	4.57229	2.52542e-11	-1.53914	-1.41418	4.23196e-07	-1.87385	-1.34171
176856505	rs79173117	4.80575e-11	-0.759046	-3.14687e-10	1.00745e-10	-1.56971	-3.14687e-10	2.27463e-06	-1.53382	-3.14687e-10
176857111	rs4690419	5.46448e-07	5.48125	3.0985	1.14835e-10	-1.32825	-0.110563	1.12788e-06	-1.91795	-0.317353
176857158	rs113590390	2.0477e-10	-1.79766e-10	0.690445	4.78809e-10	-1.79766e-10	-0.0110092	1.11761e-05	-1.79766e-10	0.0581342
176857436	rs141776094	2.5577e-10	0.873674	0.0391598	2.77898e-10	-1.82078	1.26572	5.36531e-06	-1.14851	0.472818
176858247	rs12498242	8.75058e-12	-1.04116	-1.42116	3.32545e-11	-1.24131	-1.43682	2.31533e-06	-0.0886731	-1.42741
176859021	rs7663888	4.6823e-12	-1.7644	-1.32326	1.91033e-11	-1.78499	-1.44746	5.8219e-07	-1.44563	-1.45098
176859026	rs7687921	4.58198e-12	-1.79494	-1.31437	1.84529e-11	-1.82079	-1.4463	5.47486e-07	-1.50794	-1.45012
176859108	rs75902705	3.90347e-11	-0.966993	-3.14687e-10	1.53454e-10	-1.14891	-3.14687e-10	2.81233e-06	-1.32163	-3.14687e-10
176859111	rs139365196	2.50251e-11	-1.79766e-10	-1.41157	1.15142e-10	-1.79766e-10	-1.43614	2.47558e-06	-1.79766e-10	-1.44917
176859140	rs72704546	8.99114e-10	2.16997	-3.14687e-10	7.06003e-11	-1.92528	-3.14687e-10	1.737e-06	-1.80348	-3.14687e-10
176859667	rs80258802	8.91354e-12	-1.03057	-1.4133	3.34077e-11	-1.23199	-1.44154	2.33649e-06	-0.073421	-1.43357
176859758	rs4690421	0.00061695	15.062	0.546891	4.27844e-11	-0.983011	-1.44313	5.38025e-07	-1.52416	-1.45133
176859992	rs2333321	0.0436378	16.3419	3.52582	2.88924e-11	-1.36789	-1.45084	3.73318e-07	-1.89521	-1.44575
176861301	rs1106568	0.0155114	17.7498	1.08362	6.23093e-11	-0.604646	-1.44555	7.90429e-07	-1.17526	-1.41556
176861771	rs2333323	1.07496e-06	5.74159	3.51475	1.44669e-10	-1.32745	0.119587	1.40483e-06	-1.91077	-0.104958
176861947	rs115797887	1.68782e-09	2.79975	-3.14687e-10	3.22885e-09	1.89757	-3.14687e-10	4.45599e-05	1.44119	-3.14687e-10
176862038	rs10222704	7.81557e-12	-1.14192	-1.43341	3.13549e-11	-1.31059	-1.42635	2.05629e-06	-0.226056	-1.40868
176862460	rs75838432	4.22346e-11	-1.79766e-10	-0.888204	1.23455e-10	-1.79766e-10	-1.36644	2.87368e-06	-1.79766e-10	-1.30005
176862794	rs11947548	1.52035e-10	0.305138	0.0875262	2.70937e-10	-1.88808	1.30765	4.24338e-06	-1.43162	0.521334
176863487	rs143839357	0.0646363	16.7348	3.52582	2.58299e-11	-1.48039	-1.45039	3.78155e-07	-1.88348	-1.44462
176863993	rs144094776	2.0827e-11	-1.59519	-3.14687e-10	1.22721e-10	-1.3724	-3.14687e-10	2.53652e-06	-1.42485	-3.14687e-10
176864171	rs10866381	2.03302e-11	-1.71601	0.0966697	7.02257e-11	-1.90584	-0.0247533	1.42404e-06	-1.88054	-0.121601
176864609	rs116044130	2.64465e-10	0.112464	0.833801	5.40265e-10	-1.89147	2.00122	8.23676e-06	-1.51591	1.26888
176864666	rs113502851	1.26468e-10	0.208542	-3.14687e-10	8.18239e-10	0.524843	-3.14687e-10	1.23854e-05	0.160878	-3.14687e-10
176864762	rs142330898	7.97176e-11	-0.252954	-3.14687e-10	2.16927e-10	-0.80275	-3.14687e-10	1.59723e-05	0.415216	-3.14687e-10
176865001	rs12500012	3.98869e-06	6.02152	4.54601	2.19689e-10	-1.30377	0.513675	2.3628e-06	-1.89597	0.400174
176865038	rs62334821	0.0214702	15.4546	3.70393	2.60079e-11	-1.47232	-1.45159	3.76314e-07	-1.89444	-1.43854
176865344	rs116834442	1.50642e-11	-1.91913	-3.14687e-10	7.16893e-11	-1.90997	-3.14687e-10	1.81827e-06	-1.75776	-3.14687e-10
176865766	rs11133120	3.86659e-06	5.87501	4.66143	2.27438e-10	-1.33542	0.579984	2.52113e-06	-1.89549	0.464556
176866310	rs28402107	8.10606e-12	-1.08866	-1.45017	3.54054e-11	-1.26331	-1.35213	2.34143e-06	-0.148038	-1.35684
176866459	rs6846161	0.0207368	17.6009	1.52285	6.24943e-11	-0.655977	-1.39126	8.23153e-07	-1.21159	-1.33867
176866800	rs116678963	1.55915e-11	-1.88472	-3.14687e-10	7.75543e-11	-1.83133	-3.14687e-10	1.67165e-06	-1.84183	-3.14687e-10
176867027	rs148169554	2.95048e-11	-1.79766e-10	-1.24689	1.13373e-10	-1.79766e-10	-1.45163	2.49899e-06	-1.79766e-10	-1.43976
176867054	rs6852243	1.60242e-11	-1.85735	-3.14687e-10	7.26756e-11	-1.8963	-3.14687e-10	1.68245e-06	-1.83539	-3.14687e-10
176867624	rs2333324	7.32458e-06	6.2909	4.8844	3.10097e-10	-1.22682	0.781392	2.92985e-06	-1.87749	0.596802
176868361	rs2333325	3.03724e-06	6.37991	3.91511	2.02423e-10	-1.20564	0.333685	1.84266e-06	-1.87085	0.126415
176868771	rs117865489	2.54124e-11	-1.79766e-10	-1.39621	1.19962e-10	-1.79766e-10	-1.39514	2.85232e-06	-1.79766e-10	-1.30751
176869131	rs34044173	2.12213e-10	0.0564331	0.669713	4.38251e-10	-1.89835	1.79884	6.71541e-06	-1.54081	1.08957
176869229	rs113202295	1.23696e-10	0.186387	-3.14687e-10	7.99038e-10	0.501098	-3.14687e-10	1.2117e-05	0.138971	-3.14687e-10
176869252	rs41533650	0.229576	17.0783	4.44977	2.66847e-11	-1.46705	-1.43117	4.05209e-07	-1.88174	-1.37726
176869498	rs76551448	1.32481e-10	-1.79766e-10	0.254995	5.95641e-10	-1.79766e-10	0.207327	7.54035e-06	-1.79766e-10	-0.335373
176869686	rs78691941	2.70372e-11	-1.79766e-10	-1.33423	1.19945e-10	-1.79766e-10	-1.39528	2.4892e-06	-1.79766e-10	-1.44368
176870214	rs72704549	1.69685e-11	-1.80009	-3.14687e-10	7.72917e-11	-1.83473	-3.14687e-10	1.84704e-06	-1.74206	-3.14687e-10
176870444	rs77676288	1.65176e-11	-1.82702	-3.14687e-10	7.55597e-11	-1.85739	-3.14687e-10	1.78723e-06	-1.77498	-3.14687e-10
176870547	rs78562277	1.37354e-10	-0.131206	0.422322	3.15207e-10	-1.91706	1.48798	4.7639e-06	-1.62492	0.830349
176871122	rs62340585	0.216037	17.0783	4.38899	2.65932e-11	-1.46705	-1.4346	4.02508e-07	-1.88174	-1.38394
176871657	rs72704550	1.66629e-11	-1.81826	-3.14687e-10	7.61143e-11	-1.85008	-3.14687e-10	1.80661e-06	-1.76419	-3.14687e-10
176872651	rs78906941	1.76669e-10	-0.118798	0.661632	4.26637e-10	-1.91521	1.78883	6.17583e-06	-1.61573	1.08073
176872762	rs78680110	6.54772e-11	-1.79766e-10	-0.449742	2.31381e-10	-1.79766e-10	-0.738245	5.76567e-06	-1.79766e-10	-0.603721
176872920	rs4690647	5.26091e-06	6.81128	4.03309	2.21873e-10	-1.18221	0.402005	1.96809e-06	-1.86927	0.190686
176873201	rs72704551	8.47195e-10	2.11049	-3.14687e-10	7.05981e-11	-1.92531	-3.14687e-10	1.72198e-06	-1.81217	-3.14687e-10
176873913	rs34080115	1.33198e-05	6.48918	5.28413	3.74499e-10	-1.27791	1.02118	3.63248e-06	-1.89245	0.826726
176873924	rs35639760	1.05644e-05	6.58103	4.96053	3.1499e-10	-1.25225	0.822482	3.04641e-06	-1.88648	0.644801
176873926	rs62340588	1.60546e-11	-1.85545	-3.14687e-10	7.47745e-11	-1.86783	-3.14687e-10	1.60464e-06	-1.88274	-3.14687e-10
176874590	rs57484452	2.59666e-10	0.551235	0.376716	3.19588e-10	-1.80404	1.38876	6.84045e-06	-1.16699	0.734197
176874622	rs6844913	1.76229e-05	6.53286	5.52041	4.48022e-10	-1.26575	1.18828	4.28562e-06	-1.88967	0.989294
176874786	rs6845325	5.34664e-06	6.51984	4.34069	2.47775e-10	-1.25238	0.582588	2.29297e-06	-1.88671	0.360911
176875387	rs7688623	3.78018e-06	6.88675	3.62709	2.02351e-10	-1.04874	0.176434	1.59655e-06	-1.85186	-0.0359328
176875795	rs62340589	0.0352494	15.4178	4.23647	2.78826e-11	-1.41508	-1.43923	3.9541e-07	-1.8968	-1.38668
176876546	rs28469725	7.76692e-12	-1.13217	-1.4494	4.15984e-11	-1.16458	-1.28967	3.94548e-06	0.312617	-1.29569
176877154	rs72704553	1.67434e-11	-1.81344	-3.14687e-10	7.24985e-11	-1.89874	-3.14687e-10	1.81247e-06	-1.76095	-3.14687e-10
176877347	rs73014094	8.40216e-12	-1.05161	-1.45135	4.28567e-11	-1.08564	-1.33881	4.29926e-06	0.446628	-1.34383
176877557	rs72704554	1.67751e-11	-1.81155	-3.14687e-10	7.25657e-11	-1.89782	-3.14687e-10	1.81663e-06	-1.75866	-3.14687e-10
176877791	rs72704555	1.76739e-11	-1.75936	-3.14687e-10	7.46379e-11	-1.86966	-3.14687e-10	1.9331e-06	-1.69652	-3.14687e-10
176877971	rs7689812	1.36711e-11	-1.20625	-0.809904	1.23435e-10	-1.84769	0.481091	1.50587e-06	-1.89893	-0.0473429
176878348	rs10520319	1.27017e-10	0.148847	0.0640332	2.08162e-10	-1.89258	1.04858	3.60539e-06	-1.45123	0.378022
176878443	rs77447669	5.03103e-11	-0.713234	-3.14687e-10	1.15505e-10	-1.433	-3.14687e-10	2.48082e-06	-1.44705	-3.14687e-10
176879053	rs143704054	2.51654e-11	-1.79766e-10	-1.40597	1.19776e-10	-1.79766e-10	-1.39668	2.47532e-06	-1.79766e-10	-1.44927
176879561	rs72704557	1.79012e-11	-1.74657	-3.14687e-10	7.51998e-11	-1.86216	-3.14687e-10	1.96224e-06	-1.68155	-3.14687e-10
176880351	rs10520320	1.08928e-10	-0.347543	0.406787	3.12575e-10	-1.92425	1.48678	3.90389e-06	-1.73435	0.740681
176880611	rs146838278	2.24464e-11	-1.52031	-3.14687e-10	9.69475e-11	-1.60814	-3.14687e-10	2.21919e-06	-1.5585	-3.14687e-10
176881207	rs72704558	1.77565e-11	-1.75469	-3.14687e-10	7.48406e-11	-1.86695	-3.14687e-10	1.94369e-06	-1.69105	-3.14687e-10
176881365	rs184538147	2.57021e-11	-1.38487	-3.14687e-10	1.9155e-10	-0.92716	-3.14687e-10	3.93749e-06	-0.985099	-3.14687e-10
176882321	rs72704560	9.383e-10	2.21263	-3.14687e-10	7.08683e-11	-1.92149	-3.14687e-10	1.79108e-06	-1.77282	-3.14687e-10
176882409	rs75419371	1.03099e-10	-0.384526	0.388772	3.05343e-10	-1.925	1.46412	3.77984e-06	-1.74707	0.721112
176882654	rs75503787	2.3712e-11	-1.46546	-3.14687e-10	9.12573e-11	-1.66863	-3.14687e-10	2.69508e-06	-1.36421	-3.14687e-10
176882871	rs7658712	1.27327e-10	0.103282	0.112035	2.19829e-10	-1.89808	1.10862	3.76447e-06	-1.47288	0.442848
176883653	rs17668900	1.05668e-10	-0.359918	0.388772	3.0548e-10	-1.92455	1.46412	3.81185e-06	-1.73864	0.721112
176883968	rs79711101	4.84654e-11	-0.384526	-0.366068	1.2692e-10	-1.925	0.586243	1.73075e-06	-1.74707	-0.0600126
176885354	rs13151059	3.05934e-10	1.09192	-3.14687e-10	1.52475e-09	1.14727	-3.14687e-10	8.53508e-05	2.09113	-3.14687e-10
176885616	rs6553898	4.92894e-12	-1.59346	-1.44286	2.78925e-11	-1.61431	-1.23965	1.7911e-06	-0.529489	-1.24332
176885895	rs7656002	4.66644e-11	-0.234258	-0.554204	9.75882e-11	-1.92251	0.320954	1.56086e-06	-1.65349	-0.25691
176886024	rs144394993	1.57426e-11	-1.87507	-3.14687e-10	7.33402e-11	-1.8872	-3.14687e-10	1.77723e-06	-1.78059	-3.14687e-10
176886137	rs79374874	3.77228e-11	-1.00118	-3.14687e-10	1.47295e-10	-1.18987	-3.14687e-10	1.95237e-06	-1.6866	-3.14687e-10
176886877	rs56078640	8.90489e-11	0.153626	-0.295885	2.37373e-10	-1.90201	1.18933	3.95397e-06	-1.44367	0.462744
176886985	rs181662139	1.2967e-10	0.233552	-3.14687e-10	7.12237e-11	-1.91649	-3.14687e-10	1.69872e-06	-1.82576	-3.14687e-10
176887161	rs1385613	7.74281e-11	-0.159597	-0.122498	3.02243e-10	-1.92082	1.44974	3.90043e-06	-1.6682	0.673641
176888055	rs115405295	2.74503e-11	-1.31907	-3.14687e-10	1.08914e-10	-1.49175	-3.14687e-10	2.32543e-06	-1.51174	-3.14687e-10
176888465	rs77447027	1.51842e-11	-1.91119	-3.14687e-10	8.01388e-11	-1.79855	-3.14687e-10	1.57713e-06	-1.90003	-3.14687e-10
176889062	rs35892945	6.99578e-11	-0.383552	-3.14687e-10	2.87773e-10	-0.520139	-3.14687e-10	9.67072e-06	-0.0865397	-3.14687e-10
176889099	rs143591416	7.34809e-11	-1.79766e-10	-0.334419	2.55155e-10	-1.79766e-10	-0.64044	6.4126e-06	-1.79766e-10	-0.497377
176889116	rs76663829	3.31288e-11	-1.13104	-3.14687e-10	1.29109e-10	-1.32165	-3.14687e-10	1.88265e-06	-1.72296	-3.14687e-10
176890658	rs12508168	7.03933e-12	-1.25815	-1.42178	3.85984e-11	-1.28224	-1.24686	3.55665e-06	0.105719	-1.19254
176890972	rs7668242	7.13896e-12	-1.25315	-1.41273	3.96799e-11	-1.27733	-1.22414	3.68041e-06	0.114437	-1.16706
176891628	rs17062308	1.15539e-10	-0.10913	0.227296	5.04733e-10	-1.91705	1.95877	6.20814e-06	-1.64442	1.11464
176892894	rs55671349	1.42277e-10	0.383698	-0.0573684	3.49713e-10	-1.86843	1.54324	5.88127e-06	-1.32261	0.738745
176893376	rs72704562	6.56485e-11	-0.44713	-3.14687e-10	5.33056e-10	0.096315	-3.14687e-10	9.08963e-06	-0.148508	-3.14687e-10
176893575	rs17062314	2.71993e-11	-0.991842	-0.33641	2.18881e-10	-1.90366	1.10987	3.29314e-06	-1.5677	0.403896
176893603	rs7661904	0.000123295	9.28147	4.71718	4.02837e-11	-1.77187	-0.714497	9.8354e-07	-1.88129	-0.490952
176895163	rs62340590	7.2536e-05	9.28406	4.18409	3.87716e-11	-1.81086	-0.713763	9.73795e-07	-1.87332	-0.508881
176895883	rs77688426	1.67437e-11	-1.25352	-0.559905	1.70578e-10	-1.92405	0.880928	1.92337e-06	-1.77335	0.0717874
176895921	rs13104189	3.35573e-10	1.1844	-3.14687e-10	8.11293e-09	2.8189	-3.14687e-10	0.000254055	3.18191	-3.14687e-10
176896318	rs75910987	1.8899e-11	-1.12815	-0.564182	1.69692e-10	-1.91349	0.865163	2.09961e-06	-1.71092	0.0970318
176896516	rs117039245	2.43825e-11	-1.79766e-10	-1.43758	1.18791e-10	-1.79766e-10	-1.40495	2.47778e-06	-1.79766e-10	-1.44828
176897697	rs7667331	8.25563e-05	9.55773	4.03982	3.51791e-11	-1.85649	-0.765372	9.02041e-07	-1.8914	-0.567337
176897737	rs17062332	3.02861e-11	-1.08362	-0.137132	2.95757e-10	-1.91199	1.41922	4.08346e-06	-1.60071	0.652018
176897813	rs7688681	4.68641e-05	8.9355	4.09582	3.63511e-11	-1.8436	-0.745483	9.64857e-07	-1.84664	-0.54478
176900701	rs74991463	1.73971e-11	-1.77514	-3.14687e-10	7.21082e-11	-1.90414	-3.14687e-10	5.98044e-06	-0.567148	-3.14687e-10
176901015	rs78729802	3.36775e-11	-1.18279	0.0681747	3.96956e-10	-1.91929	1.7208	4.55174e-06	-1.73879	0.898653
176902231	rs17062345	1.53123e-11	-1.33602	-0.566768	1.67044e-10	-1.92504	0.860983	1.89285e-06	-1.81118	0.0936145
176902607	rs146478299	5.1093e-11	-1.79766e-10	-0.697798	1.99457e-10	-1.79766e-10	-0.886712	4.5766e-06	-1.79766e-10	-0.834685
176902793	rs58869179	1.50482e-11	-1.21804	-0.702144	1.33765e-10	-1.92379	0.637561	1.81294e-06	-1.68197	-0.0787195
176903653	rs117982013	3.2116e-11	-1.79766e-10	-1.16209	1.3687e-10	-1.79766e-10	-1.26328	2.78741e-06	-1.79766e-10	-1.33053
176903894	rs115581720	4.50916e-11	-0.822749	-3.14687e-10	7.23259e-11	-1.90113	-3.14687e-10	1.66047e-06	-1.84854	-3.14687e-10
176903914	rs11942788	3.42766e-11	-1.17381	0.0768322	4.02285e-10	-1.91846	1.73331	4.62179e-06	-1.73428	0.909416
176904037	rs36087033	2.90036e-05	9.11391	3.43758	2.80589e-11	-1.8875	-0.960506	7.35883e-07	-1.84374	-0.818589
176905338	rs7679710	1.43876e-11	-1.23604	-0.729036	1.29331e-10	-1.92192	0.601985	1.65967e-06	-1.69745	-0.151572
176905506	rs185040471	4.23539e-11	-0.885385	-3.14687e-10	1.47124e-10	-1.19104	-3.14687e-10	2.75074e-06	-1.34377	-3.14687e-10
176905663	rs75986809	1.02662e-10	-1.4537e-06	-3.14687e-10	3.61858e-10	-0.29106	-3.14687e-10	5.73361e-06	-0.609297	-3.14687e-10
176905715	rs12640996	1.43757e-11	-1.90077	-0.0651376	1.58651e-09	-1	2.18698	9.66498e-06	-1.29687	1.20974
176906498	rs35682662	1.23758e-11	-1.76312	-0.352581	2.52973e-10	-1.85611	1.20709	2.17997e-06	-1.90979	0.333453
176907107	rs1905832	5.66139e-08	2.52886	3.78371	5.45192e-09	-0.989801	3.41121	2.03241e-05	-1.87218	2.52834
176907299	rs116457648	2.18871e-11	-1.54555	-3.14687e-10	1.08732e-10	-1.49343	-3.14687e-10	4.54396e-06	-0.841842	-3.14687e-10
176907880	rs11929741	1.26979e-11	-1.68952	-0.400484	2.40528e-10	-1.88271	1.18323	2.09694e-06	-1.89289	0.277724
176907975	rs150477025	4.17605e-11	-0.899494	-3.14687e-10	7.34573e-11	-1.88561	-3.14687e-10	2.17577e-06	-1.57826	-3.14687e-10
176909214	rs17062351	1.27813e-11	-1.68952	-0.39394	2.43032e-10	-1.88271	1.19359	2.11461e-06	-1.89289	0.286115
176910069	rs7677229	1.178e-11	-1.7711	-0.39394	2.56716e-10	-1.82793	1.19359	2.07373e-06	-1.91241	0.286115
176910557	rs73873543	1.21058e-11	-1.70956	-0.428194	2.32296e-10	-1.87355	1.13925	2.00919e-06	-1.90004	0.24213
176910570	rs71613770	1.19701e-11	-1.71444	-0.434598	2.30499e-10	-1.87113	1.12906	1.98942e-06	-1.90169	0.233889
176911225	rs62340604	8.97903e-08	4.11673	2.65706	2.35634e-11	-1.88643	-1.13619	7.34043e-07	-1.65211	-1.01272
176911624	rs34103959	1.14595e-11	-1.77767	-0.414952	2.47648e-10	-1.8306	1.1603	2.00508e-06	-1.91911	0.259153
176913155	rs13151378	1.22214e-11	-1.69965	-0.428601	2.31059e-10	-1.87824	1.13861	2.01511e-06	-1.89658	0.241606
176913866	rs62340606	6.20421e-08	3.82129	2.58284	2.26255e-11	-1.90672	-1.15651	7.66511e-07	-1.58479	-1.03676
176914236	rs13105861	1.14047e-11	-1.78969	-0.407731	2.5304e-10	-1.82052	1.17175	2.01919e-06	-1.92137	0.268425
176914293	rs112013330	1.48252e-09	2.67005	-3.14687e-10	4.36937e-09	2.20006	-3.14687e-10	1.16053e-05	0.0958159	-3.14687e-10
176915759	rs62340607	4.59694e-08	3.65972	2.44457	2.16381e-11	-1.91482	-1.19303	7.64396e-07	-1.54403	-1.08028
176916280	rs184879925	2.45043e-11	-1.79766e-10	-1.4326	1.16249e-10	-1.79766e-10	-1.42658	2.47027e-06	-1.79766e-10	-1.45131
176916614	rs67507321	9.71778e-11	-0.0549015	-3.14687e-10	2.92908e-09	1.80013	-3.14687e-10	0.000222209	3.04798	-3.14687e-10
176916655	rs78094225	3.01288e-11	-1.79766e-10	-1.22596	1.24155e-10	-1.79766e-10	-1.36078	2.65689e-06	-1.79766e-10	-1.37849
176917023	rs138951080	1.50073e-11	-1.92291	-3.14687e-10	7.5783e-11	-1.85444	-3.14687e-10	1.80245e-06	-1.76649	-3.14687e-10
176917085	rs7681853	6.91046e-08	4.27684	2.2351	2.21038e-11	-1.84171	-1.24486	6.24514e-07	-1.68347	-1.14295
176917415	rs11939409	1.20964e-11	-1.76689	-0.371647	2.64652e-10	-1.83123	1.22733	2.15703e-06	-1.91117	0.324257
176917578	rs62340608	1.95025e-08	3.15472	2.09214	1.9887e-11	-1.9146	-1.27764	7.55307e-07	-1.45295	-1.18332
176917658	rs11935765	7.18696e-09	0.942024	3.30655	5.175e-10	-1.81864	1.88534	8.23639e-06	-1.53701	1.28993
176918624	rs78811710	5.20015e-11	-0.680172	-3.14687e-10	6.62554e-10	0.31379	-3.14687e-10	1.65961e-05	0.453524	-3.14687e-10
176918683	rs62340609	2.30934e-08	3.51482	1.90104	1.9053e-11	-1.91716	-1.31793	6.64486e-07	-1.53039	-1.23399
176918741	rs7675676	6.2028e-09	0.969231	3.13208	4.49647e-10	-1.81334	1.73949	7.14629e-06	-1.54693	1.15788
176919056	rs55944017	2.84206e-08	3.57764	2.04579	1.99812e-11	-1.91455	-1.27297	6.86696e-07	-1.54709	-1.18441
176919065	rs7677621	7.29186e-09	1.02129	3.24178	4.97964e-10	-1.80291	1.83113	7.62187e-06	-1.56544	1.24082
176919813	rs35392007	2.02318e-11	-1.70464	0.0804482	3.9529e-10	-1.87593	1.67324	3.62438e-06	-1.89834	0.830378
176920042	rs34508445	2.16728e-11	-1.76818	0.212796	4.9544e-10	-1.83794	1.86107	4.17822e-06	-1.91705	0.991295
176920237	rs143064823	6.13468e-11	-0.514902	-3.14687e-10	2.01761e-10	-0.875226	-3.14687e-10	3.65473e-06	-1.05962	-3.14687e-10
176920635	rs74526140	4.2779e-11	-0.875398	-3.14687e-10	1.64857e-10	-1.07723	-3.14687e-10	2.08536e-06	-1.6207	-3.14687e-10
176920660	rs59118816	2.45399e-11	-1.67572	0.244573	4.92841e-10	-1.88797	1.90584	4.59366e-06	-1.86073	1.02976
176921144	rs138201417	1.00642e-10	-0.0198771	-3.14687e-10	7.58591e-11	-1.85343	-3.14687e-10	1.85732e-06	-1.73651	-3.14687e-10
176921406	rs1351983	7.53832e-12	-1.30033	-1.31112	9.773e-11	-0.549099	-1.051	4.8474e-06	0.272108	-1.04931
176921828	rs149593674	2.04827e-11	-1.61187	-3.14687e-10	1.29131e-10	-1.32148	-3.14687e-10	3.51582e-06	-1.09837	-3.14687e-10
176921886	rs74476725	6.26145e-11	-0.494447	-3.14687e-10	9.1812e-11	-1.66257	-3.14687e-10	1.90823e-06	-1.70946	-3.14687e-10
176922125	rs79130877	4.53212e-11	-0.817669	-3.14687e-10	1.44415e-10	-1.20962	-3.14687e-10	3.32125e-06	-1.1553	-3.14687e-10
176922165	rs76386124	1.49971e-11	-1.92359	-3.14687e-10	8.42334e-11	-1.74872	-3.14687e-10	2.3372e-06	-1.50669	-3.14687e-10
176922278	rs6553899	2.09462e-08	4.30503	1.01324	1.01087e-10	-1.10022	-0.466112	1.82701e-06	-1.5684	-0.18456
176922506	rs146891376	1.23977e-10	0.188648	-3.14687e-10	3.52823e-09	1.98624	-3.14687e-10	2.98822e-06	-1.26096	-3.14687e-10
176922769	rs6813460	1.1695e-11	-1.31395	-0.858337	6.10654e-11	-1.27085	-0.799516	6.32559e-06	-0.0385896	-0.47245
176923265	rs182983923	5.28988e-11	-1.79766e-10	-0.663063	7.95275e-10	-1.79766e-10	0.496376	1.10151e-05	-1.79766e-10	0.0436245
176924103	rs4690651	5.51057e-12	-1.77876	-1.14602	3.06575e-11	-1.65122	-1.10822	1.89319e-06	-0.847747	-0.869634
176924716	rs1471797	1.26891e-08	4.5177	0.299353	1.13627e-10	-0.544829	-0.904558	1.94399e-06	-1.17038	-0.520521
176924932	rs115264534	1.50443e-11	-1.92044	-3.14687e-10	7.36251e-11	-1.88333	-3.14687e-10	1.59843e-06	-1.88662	-3.14687e-10
176925446	rs62340611	1.08528e-08	4.51092	0.149814	4.86881e-11	-0.962456	-1.33442	5.05103e-07	-1.78119	-1.25745
176925934	rs146107081	2.29094e-11	-1.4999	-3.14687e-10	7.09075e-11	-1.92093	-3.14687e-10	2.25676e-06	-1.54171	-3.14687e-10
176926106	rs6811277	2.5262e-08	5.32274	0.182871	1.16323e-10	-0.457158	-0.968785	2.18705e-06	-0.968171	-0.60492
176926946	rs1471798	5.39297e-12	-1.73669	-1.20965	3.03183e-11	-1.59466	-1.17589	1.93202e-06	-0.73822	-0.958856
176927148	rs13138530	2.14837e-08	5.19812	0.145481	4.98284e-11	-0.958362	-1.31537	5.45084e-07	-1.71007	-1.25239
176927559	rs62340612	2.16307e-08	2.05892	3.2915	5.30917e-09	-0.414676	2.80956	3.7886e-05	-1.6166	2.89554
176928683	rs34540823	1.05723e-08	4.54633	0.0882171	4.94942e-11	-0.94873	-1.33173	5.00334e-07	-1.77585	-1.27228
176929044	rs7690984	5.74627e-12	-1.69126	-1.19163	3.21128e-11	-1.53531	-1.17775	2.20759e-06	-0.627942	-0.935797
176929132	rs7691154	2.29181e-08	2.2611	3.14714	4.80474e-09	-0.379657	2.6747	3.38633e-05	-1.55381	2.7205
176929289	rs118043955	2.63241e-11	-1.79766e-10	-1.36096	1.20253e-10	-1.79766e-10	-1.39272	2.93937e-06	-1.79766e-10	-1.27745
176930304	rs11942419	1.15376e-11	-1.58337	-0.602471	1.62108e-10	-1.9214	0.827359	1.90365e-06	-1.71694	0.00507198
176931202	rs901114	1.7129e-08	5.16064	-0.0435618	4.75286e-11	-0.954597	-1.36638	5.12199e-07	-1.70937	-1.31532
176931216	rs1078838	2.56171e-08	5.40926	0.110308	1.26433e-10	-0.336823	-1.00578	2.16742e-06	-0.932567	-0.649537
176931472	rs1078837	9.06264e-09	4.47561	0.00486187	4.70906e-11	-0.976083	-1.35416	4.81547e-07	-1.78643	-1.29996
176931808	rs2333336	1.545e-11	-1.81998	-0.073859	2.77631e-10	-1.82427	1.26825	4.42274e-06	-1.9043	1.03542
176932145	rs34399390	8.9015e-09	4.47561	-0.0130782	4.68744e-11	-0.976083	-1.35876	4.78785e-07	-1.78643	-1.30572
176932710	rs4690652	1.2382e-07	5.87809	1.21705	3.13836e-08	3.90786	0.263872	0.000161737	2.6733	0.057024
176932795	rs2333337	1.58882e-11	-1.81213	-0.0537361	2.99814e-10	-1.83168	1.35253	4.73902e-06	-1.9076	1.10779
176933172	rs34360780	9.15669e-09	4.54633	-0.0555339	4.76685e-11	-0.94873	-1.36931	4.77482e-07	-1.77585	-1.31902
176933403	rs4690653	5.76753e-09	1.90619	2.12236	1.5923e-09	-0.715667	1.90629	1.26582e-05	-1.62612	1.80878
176933598	rs62340614	5.30636e-09	1.85082	2.0944	1.7622e-09	-0.636046	1.92806	1.34014e-05	-1.57932	1.81903
176933602	rs4690422	5.30636e-09	1.85082	2.0944	1.7622e-09	-0.636046	1.92806	1.34014e-05	-1.57932	1.81903
176933646	rs78223062	1.53022e-11	-1.90345	-3.14687e-10	9.04307e-11	-1.67773	-3.14687e-10	2.57505e-06	-1.40977	-3.14687e-10
176934309	rs62340615	8.88491e-09	4.57829	-0.117619	4.75681e-11	-0.936292	-1.38386	4.70957e-07	-1.77096	-1.33767
176934379	rs2877910	1.41207e-11	-1.84854	-0.135265	2.77833e-10	-1.79184	1.23655	4.32492e-06	-1.88829	0.997041
176934531	rs115815234	1.54378e-11	-1.89462	-3.14687e-10	7.78824e-11	-1.82711	-3.14687e-10	1.58921e-06	-1.89241	-3.14687e-10
176934809	rs34796721	1.08578e-11	-1.58959	-0.656968	1.54928e-10	-1.92071	0.78136	1.82457e-06	-1.7218	-0.0325041
176934859	rs13111443	8.21038e-09	4.54633	-0.164619	4.65e-11	-0.94873	-1.39413	4.62402e-07	-1.77585	-1.35112
176934889	rs13129726	8.42594e-09	4.57829	-0.170659	4.70221e-11	-0.936292	-1.3954	4.63887e-07	-1.77096	-1.3528
176935634	rs4536875	5.42778e-09	2.15749	1.81036	1.35787e-09	-0.572721	1.60408	1.01119e-05	-1.55302	1.5111
176935913	rs997780	1.44655e-11	-1.79983	-0.159854	2.65628e-10	-1.84226	1.24205	4.2042e-06	-1.91203	0.992467
176936038	rs997779	7.78322e-09	4.54633	-0.218049	4.5811e-11	-0.94873	-1.40906	4.54299e-07	-1.77585	-1.3688
176936233	rs998297	7.94638e-09	4.57829	-0.229257	4.62887e-11	-0.936292	-1.41112	4.5521e-07	-1.77096	-1.37168
176936342	rs146502544	1.54741e-11	-1.89227	-3.14687e-10	7.11119e-11	-1.91806	-3.14687e-10	2.58998e-06	-1.40399	-3.14687e-10
176936721	rs62340616	7.94638e-09	4.57829	-0.229257	4.62887e-11	-0.936292	-1.41112	4.5521e-07	-1.77096	-1.37168
176937814	rs13133515	1.04415e-11	-1.36881	-0.916846	1.12482e-10	-1.78791	0.328394	1.18615e-06	-1.79652	-0.388411
176939475	rs62340618	7.90445e-09	4.57829	-0.234548	4.62444e-11	-0.936292	-1.41208	4.54596e-07	-1.77096	-1.37303
176939748	rs13127146	6.36485e-09	4.54633	-0.419227	4.44519e-11	-0.94873	-1.43917	4.34082e-07	-1.77585	-1.41432
176939771	rs13127158	1.39401e-11	-1.75012	-0.246554	2.28872e-10	-1.86533	1.11618	3.70021e-06	-1.9199	0.872646
176939794	rs62340619	2.69563e-09	1.58525	1.6827	1.13145e-09	-0.631621	1.48057	8.12962e-06	-1.64962	1.38949
176939908	rs13127568	7.90445e-09	4.57829	-0.234548	4.62444e-11	-0.936292	-1.41208	4.54596e-07	-1.77096	-1.37303
176939971	rs80323848	2.45029e-11	-1.79766e-10	-1.43265	1.38038e-10	-1.79766e-10	-1.25478	2.99645e-06	-1.79766e-10	-1.25822
176940236	rs34297486	1.27548e-11	-1.79633	-0.289213	2.22149e-10	-1.8327	1.05374	3.52989e-06	-1.90763	0.813253
176940335	rs62340636	2.16021e-09	1.33551	1.71101	9.82227e-10	-0.800437	1.50795	7.95727e-06	-1.698	1.41645
176940679	rs34987806	7.42415e-09	4.47592	-0.194874	4.54116e-11	-0.961883	-1.40466	4.65365e-07	-1.75787	-1.36271
176941309	rs1564880	1.20739e-11	-1.83498	-0.305421	2.0817e-10	-1.87387	1.02991	3.45609e-06	-1.90611	0.790606
176941460	rs62340637	9.54618e-09	4.7505	-0.218049	5.03832e-11	-0.853596	-1.40906	4.84715e-07	-1.71104	-1.3688
176941631	rs1021226	4.08812e-09	2.11372	1.57068	1.09405e-09	-0.55692	1.37225	8.34924e-06	-1.51637	1.28289
176941684	rs56288639	1.13565e-08	4.95762	-0.251515	5.4465e-11	-0.769662	-1.41509	4.99427e-07	-1.67264	-1.3773
176942358	rs11937076	8.93159e-12	-1.27267	-1.16918	5.87615e-11	-1.83879	-0.270033	8.50113e-07	-1.74466	-0.773367
176942410	rs12650745	5.62614e-10	1.49714	0.204013	1.72763e-10	-0.892077	-0.138314	9.679e-07	-1.90409	-0.484181
176942790	rs187227093	2.5949e-11	-1.79766e-10	-1.37531	1.14904e-10	-1.79766e-10	-1.43822	2.62466e-06	-1.79766e-10	-1.39069
176943094	rs35592090	1.24042e-07	7.32049	-0.223561	1.35527e-10	0.139713	-1.41285	1.11742e-06	-0.882398	-1.36222
176943837	rs57373965	4.81566e-12	-1.60823	-1.45134	1.75343e-11	-1.89138	-1.42677	3.91768e-07	-1.91898	-1.37375
176945263	rs6553901	1.46162e-07	7.31111	-0.0500809	2.41607e-10	0.682296	-1.37729	1.30825e-06	-0.775735	-1.31122
176945267	rs2333388	1.57088e-07	7.39541	-0.0622869	2.51993e-10	0.727176	-1.38009	1.34273e-06	-0.745872	-1.31506
176945353	rs80170323	3.50502e-11	-1.07466	-3.14687e-10	1.7192e-10	-1.03528	-3.14687e-10	3.32641e-06	-1.15375	-3.14687e-10
176945427	rs12504904	5.07759e-12	-1.65835	-1.34826	2.75772e-11	-1.59736	-1.26796	1.89567e-06	-0.576912	-1.13916
176945663	rs11728627	8.34122e-08	6.65131	0.0487947	2.3502e-10	0.630575	-1.35322	1.18612e-06	-0.906194	-1.27876
176946226	rs11133122	1.21837e-07	7.07382	0.00517854	2.22197e-10	0.585403	-1.36415	1.24427e-06	-0.843736	-1.29336
176946290	rs35534245	1.25823e-11	-1.25906	-0.840094	9.11116e-11	-1.91243	0.242204	1.91872e-06	-1.40737	-0.296614
176946345	rs17612423	6.58409e-08	6.53826	-0.0747024	1.35716e-10	0.111139	-1.38288	9.80276e-07	-1.05663	-1.31894
176946414	rs34107438	5.73837e-08	6.4183	-0.0922283	1.27494e-10	0.0525156	-1.38676	9.38508e-07	-1.09477	-1.32434
176946805	rs35685114	1.22916e-11	-1.2686	-0.853925	8.89183e-11	-1.91373	0.219133	1.86678e-06	-1.41578	-0.315651
176947367	rs6839645	1.1837e-08	3.58105	1.16649	1.58799e-09	0.468353	0.719562	1.15117e-05	-0.802837	0.890558
176947515	rs7687100	9.96934e-09	3.51802	1.05781	2.07598e-09	0.801855	0.654023	1.07289e-05	-0.83389	0.851194
176947606	rs7682277	8.43255e-09	3.37327	1.03514	1.8165e-09	0.688439	0.633915	9.72774e-06	-0.900866	0.820206
176948024	rs12508038	9.01716e-09	3.5424	0.933042	1.29346e-09	0.442892	0.53987	9.65171e-06	-0.82025	0.731743
176948503	rs13135804	8.90248e-09	3.5424	0.920243	1.27842e-09	0.442892	0.528175	9.53423e-06	-0.82025	0.719497
176948568	rs62340641	6.87276e-08	6.62289	-0.116432	1.53644e-10	0.21215	-1.35982	1.12725e-06	-0.94047	-1.29539
176948626	rs62340642	7.79003e-09	3.50773	0.821423	1.18312e-09	0.420097	0.4735	8.15608e-06	-0.835805	0.578927
176948912	rs35986071	8.28749e-09	3.50773	0.883327	1.20818e-09	0.420097	0.49446	9.06138e-06	-0.835805	0.684184
176948945	rs34043107	8.18323e-09	3.50773	0.870667	1.1943e-09	0.420097	0.482904	8.95233e-06	-0.835805	0.672076
176948973	rs34017733	8.09077e-09	3.50773	0.859303	1.18197e-09	0.420097	0.472533	8.85558e-06	-0.835805	0.66121
176949098	rs72704584	5.31069e-12	-1.61061	-1.35111	2.66936e-11	-1.54467	-1.35322	2.02985e-06	-0.472069	-1.17561
176949208	rs11939200	7.60225e-09	3.46935	0.835408	1.12771e-09	0.3949	0.450735	8.50838e-06	-0.852956	0.638365
176949352	rs11936134	7.34499e-09	3.43492	0.835408	1.10256e-09	0.372341	0.450735	8.37903e-06	-0.868275	0.638365
176949758	rs12504354	7.34499e-09	3.43492	0.835408	1.10256e-09	0.372341	0.450735	8.37903e-06	-0.868275	0.638365
176949847	rs34042730	7.42847e-09	3.43492	0.846711	1.11398e-09	0.372341	0.461045	8.47006e-06	-0.868275	0.64917
176950029	rs11133123	6.98377e-09	3.22511	0.994785	1.59456e-09	0.595714	0.596328	8.87884e-06	-0.962811	0.79084
176950394	rs7683378	3.1687e-09	3.05403	0.375599	8.07337e-10	0.446714	0.0647162	4.72038e-06	-0.939112	0.13536
176950628	rs12647494	5.50644e-12	-1.57442	-1.35111	2.82054e-11	-1.48957	-1.35322	2.21045e-06	-0.386834	-1.17561
176950761	rs62340643	4.38709e-09	3.33359	0.421384	1.1267e-09	0.671778	0.172963	5.35174e-06	-0.915595	0.237374
176950877	rs13145254	7.07027e-09	3.3968	0.835408	1.07541e-09	0.347408	0.450735	8.2387e-06	-0.885164	0.638365
176950921	rs73873572	1.14755e-11	-1.22634	-0.964887	7.82381e-11	-1.85458	0.0320229	1.17099e-06	-1.71991	-0.477881
176952092	rs7674814	2.79027e-09	2.94802	0.354428	7.36174e-10	0.37372	0.0454359	4.41629e-06	-0.985975	0.115634
176952521	rs13132934	2.60592e-09	2.91174	0.322361	6.97417e-10	0.348819	0.0162532	4.21878e-06	-1.00187	0.0857716
176952661	rs1485520	6.53282e-12	-1.91803	-0.836578	9.69292e-11	-1.8693	0.260968	1.43456e-06	-1.61162	-0.383171
176952888	rs1485521	2.60592e-09	2.91174	0.322361	6.97417e-10	0.348819	0.0162532	4.21878e-06	-1.00187	0.0857716
176952943	rs11940058	2.72915e-09	2.94802	0.332281	7.21483e-10	0.37372	0.0252782	4.32613e-06	-0.985975	0.0950076
176953064	rs7681163	3.97205e-09	3.22511	0.430479	9.85128e-10	0.595714	0.114747	4.85187e-06	-0.962811	0.186533
176953106	rs11944305	2.66116e-09	2.91174	0.343337	7.10856e-10	0.348819	0.0353395	4.30199e-06	-1.00187	0.105303
176953134	rs11941107	2.60592e-09	2.91174	0.322361	6.97417e-10	0.348819	0.0162532	4.21878e-06	-1.00187	0.0857716
176953403	rs6844800	3.93703e-09	3.2696	0.377139	8.87205e-10	0.539016	0.0667488	4.66854e-06	-0.943891	0.129096
176953677	rs7375729	3.79486e-09	3.19036	0.419603	9.51986e-10	0.571413	0.104826	4.73142e-06	-0.977803	0.176387
176953686	rs2333389	6.20466e-12	-1.74674	-1.0594	5.24414e-11	-1.87738	-0.345239	9.86367e-07	-1.9253	-0.444067
176953863	rs2333390	2.54764e-09	2.8792	0.332281	6.88225e-10	0.326526	0.0252782	4.19795e-06	-1.01605	0.0950076
176954040	rs148844125	2.71282e-11	-1.33087	-3.14687e-10	7.15989e-11	-1.91123	-3.14687e-10	1.89559e-06	-1.71611	-3.14687e-10
176954137	rs13116415	2.52249e-09	2.8792	0.322361	6.82041e-10	0.326526	0.0162532	4.15936e-06	-1.01605	0.0857716
176954262	rs11941457	2.54764e-09	2.8792	0.332281	6.88225e-10	0.326526	0.0252782	4.19795e-06	-1.01605	0.0950076
176955105	rs13146979	2.10376e-09	2.73951	0.280531	5.96902e-10	0.231216	-0.0217745	3.76689e-06	-1.07624	0.0468481
176955214	rs13147204	1.20651e-09	2.17269	0.29136	4.17178e-10	-0.136863	-0.0119348	3.03023e-06	-1.30392	0.0569207
176955284	rs13124184	1.99156e-09	2.72449	0.240739	5.51032e-10	0.187388	-0.0579067	3.53464e-06	-1.10288	0.00985352
176955473	rs7699924	4.0771e-09	2.68079	1.0009	3.60483e-10	0.208201	-0.503067	2.59583e-06	-0.965232	-0.436505
176955572	rs117370197	3.93154e-11	-1.79766e-10	-0.959827	1.13645e-10	-1.79766e-10	-1.44924	2.47305e-06	-1.79766e-10	-1.45019
176955794	rs13101955	9.39605e-12	-1.3155	-1.07566	2.33127e-11	-1.88465	-1.14866	5.81435e-07	-1.5389	-1.359
176956406	rs114266518	3.01552e-11	-1.22509	-3.14687e-10	9.23551e-11	-1.65667	-3.14687e-10	1.54671e-06	-1.91951	-3.14687e-10
176956540	rs61083878	9.81328e-08	6.94678	-0.0841476	4.95774e-10	1.11148	-1.08767	8.02172e-06	0.445165	-0.718654
176956578	rs116882739	4.21421e-11	-1.79766e-10	-0.890397	1.79275e-10	-1.79766e-10	-0.993389	3.39261e-06	-1.79766e-10	-1.13404
176956591	rs58025493	6.19481e-12	-1.53143	-1.2763	3.19288e-11	-1.44622	-1.27258	2.45127e-06	-0.339817	-1.11922
176956797	rs7665552	7.11357e-09	2.93926	1.29906	5.76132e-10	0.488434	-0.314409	3.22752e-06	-0.942294	-0.241635
176956920	rs72704593	6.185e-12	-1.52454	-1.28478	3.24173e-11	-1.43863	-1.26499	2.48523e-06	-0.326025	-1.11925
176957001	rs116648290	9.15145e-11	-0.114947	-3.14687e-10	8.20971e-11	-1.77441	-3.14687e-10	1.80757e-06	-1.76366	-3.14687e-10
176957096	rs7666144	6.49453e-09	2.83446	1.31281	5.39981e-10	0.414781	-0.305558	3.10821e-06	-0.98909	-0.232505
176957145	rs13111629	4.36334e-08	6.24653	-0.1944	1.86641e-10	0.366684	-1.31981	1.31673e-06	-0.904189	-1.1763
176957224	rs12499459	2.57186e-08	4.15327	1.37025	1.28526e-09	1.24487	-0.268467	5.79951e-06	-0.403608	-0.19426
176957395	rs6823563	1.45373e-07	7.34631	-0.0906997	5.73448e-10	1.23918	-1.06983	9.85277e-06	0.637818	-0.705708
176957528	rs11723689	9.77941e-09	3.2842	1.27239	5.66922e-10	0.489441	-0.331531	3.46581e-06	-0.853398	-0.259298
176957610	rs35848158	4.94685e-08	6.4913	-0.313649	1.87003e-10	0.405755	-1.35694	1.35217e-06	-0.818601	-1.23533
176957734	rs6829012	2.99993e-07	8.07979	-0.0997205	5.71625e-10	1.24077	-1.0746	1.23921e-05	0.873801	-0.712383
176957843	rs75506791	2.44297e-11	-1.43564	-3.14687e-10	8.28922e-11	-1.76477	-3.14687e-10	1.6198e-06	-1.87334	-3.14687e-10
176957897	rs36072530	9.07463e-12	-1.45425	-0.971714	2.40383e-11	-1.92456	-1.0781	5.93726e-07	-1.56875	-1.30823
176958112	rs116156240	2.86577e-10	1.02656	-3.14687e-10	8.01375e-11	-1.79857	-3.14687e-10	2.01238e-06	-1.65632	-3.14687e-10
176958439	rs150863552	4.88569e-11	-1.79766e-10	-0.742549	2.40645e-10	-1.79766e-10	-0.698989	5.90364e-06	-1.79766e-10	-0.580072
176958592	rs142989027	3.87697e-11	-0.973805	-3.14687e-10	1.11026e-10	-1.47254	-3.14687e-10	1.91529e-06	-1.70577	-3.14687e-10
176959092	rs55989399	7.89406e-12	-1.3836	-1.18174	1.91289e-11	-1.91939	-1.31173	5.60776e-07	-1.50696	-1.42712
176959097	rs6818784	7.35013e-12	-1.45176	-1.18496	1.91842e-11	-1.91418	-1.31404	5.48213e-07	-1.52865	-1.42809
176959239	rs59460687	6.64277e-12	-1.48442	-1.2535	3.4602e-11	-1.39451	-1.24389	2.7279e-06	-0.246832	-1.10528
176959240	rs72704597	1.04128e-11	-1.3836	-0.904815	2.56388e-11	-1.91939	-1.01882	6.55744e-07	-1.50696	-1.27067
176959250	rs72704599	1.03298e-11	-1.3916	-0.904815	2.5618e-11	-1.9202	-1.01882	6.51151e-07	-1.51399	-1.27067
176959425	rs61445557	1.04128e-11	-1.3836	-0.904815	2.56388e-11	-1.91939	-1.01882	6.55744e-07	-1.50696	-1.27067
176960017	rs4642182	6.98202e-12	-1.80049	-0.887617	2.7534e-11	-1.86339	-1.0035	4.71109e-07	-1.84759	-1.26072
176960511	rs143646229	2.74499e-11	-1.31908	-3.14687e-10	1.46281e-10	-1.19678	-3.14687e-10	2.98826e-06	-1.26095	-3.14687e-10
176961371	rs6831470	7.11248e-12	-1.7923	-0.877294	2.7635e-11	-1.86893	-0.994298	4.77043e-07	-1.8411	-1.25469
176961551	rs67328540	7.54357e-12	-1.73317	-0.877575	2.76587e-11	-1.86782	-0.994549	4.89805e-07	-1.81453	-1.25486
176961887	rs1601426	6.99704e-12	-1.78811	-0.897849	2.70607e-11	-1.87161	-1.01262	4.72949e-07	-1.83776	-1.26665
176962232	rs7680552	1.09176e-11	-1.31662	-0.924455	2.54166e-11	-1.91063	-1.03627	6.87902e-07	-1.44786	-1.28189
176962505	rs7669617	7.65862e-12	-1.72328	-0.872327	2.76439e-11	-1.87304	-0.989865	4.95032e-07	-1.80699	-1.25178
176963082	rs6827778	6.89765e-12	-1.42704	-1.27322	3.79839e-11	-1.33173	-1.21342	3.06524e-06	-0.136551	-1.09897
176963258	rs6822877	7.2106e-12	-1.7786	-0.877294	2.74047e-11	-1.8773	-0.994298	4.82305e-07	-1.83013	-1.25469
176963360	rs6828241	8.58064e-12	-1.61456	-0.867377	2.74561e-11	-1.88428	-0.985443	5.28296e-07	-1.74487	-1.24887
176963488	rs66940032	7.82184e-12	-1.70747	-0.867055	2.75643e-11	-1.88064	-0.985156	5.02652e-07	-1.79482	-1.24868
176963606	rs58188894	7.82184e-12	-1.70747	-0.867055	2.75643e-11	-1.88064	-0.985156	5.02652e-07	-1.79482	-1.24868
176963706	rs55739333	7.9004e-12	-1.70224	-0.862289	2.76177e-11	-1.88296	-0.980898	5.06115e-07	-1.79077	-1.24587
176963980	rs11721843	8.84008e-12	-1.59527	-0.856874	2.75324e-11	-1.89089	-0.976057	5.39492e-07	-1.73011	-1.24266
176964125	rs72706304	7.17999e-12	-1.39084	-1.26931	3.96915e-11	-1.29227	-1.2089	3.29908e-06	-0.0685281	-1.09347
176964414	rs4690655	8.88468e-12	-1.59527	-0.851841	2.76566e-11	-1.89089	-0.971555	5.41107e-07	-1.73011	-1.23967
176965027	rs35657065	1.07353e-11	-1.37025	-0.887654	2.62136e-11	-1.91288	-1.00315	6.04665e-07	-1.59491	-1.26381
176965074	rs6811359	8.95598e-12	-1.56183	-0.877294	2.67729e-11	-1.90062	-0.994298	5.4703e-07	-1.7042	-1.25469
176965085	rs6836366	1.08716e-11	-1.36258	-0.882713	2.67336e-11	-1.89726	-0.999132	7.05452e-07	-1.4467	-1.25786
176965224	rs6858730	3.804e-08	4.36165	1.5533	1.61869e-09	1.26192	-0.0548588	7.60431e-06	-0.337009	0.0100821
176966122	rs72706308	6.82177e-12	-1.42942	-1.28191	3.70175e-11	-1.34743	-1.22349	3.13491e-06	-0.106256	-1.10679
176966284	rs4690423	1.99765e-09	2.33849	0.629791	2.06675e-10	-0.0934026	-0.75776	8.60534e-07	-1.61663	-0.889216
176966649	rs12504346	6.42274e-08	4.63613	1.80262	2.55468e-09	1.55468	0.108693	1.29182e-05	-0.0219364	0.224929
176966664	rs12500840	4.86534e-09	3.06937	0.789081	3.09751e-10	0.218004	-0.664546	1.16438e-06	-1.39845	-0.805001
176967334	rs12642629	4.42328e-08	4.23275	1.83303	1.64107e-09	1.18744	0.0333541	8.56691e-06	-0.332547	0.124812
176967683	rs72706309	1.6006e-11	-1.85848	-3.14687e-10	1.11873e-10	-1.46495	-3.14687e-10	2.41716e-06	-1.47305	-3.14687e-10
176967742	rs11737803	5.12885e-08	4.35093	1.86285	1.97159e-09	1.27162	0.13266	9.84495e-06	-0.272166	0.203483
176969584	rs17062431	1.70517e-08	3.63634	1.47622	6.15131e-10	0.568354	-0.32883	2.0999e-06	-1.21902	-0.394737
176970155	rs17669562	1.01613e-07	7.43512	-0.53764	2.82876e-10	0.872975	-1.41028	2.02382e-06	-0.340439	-1.31021
176970416	rs71613772	1.29432e-11	-1.69793	-0.372948	5.19999e-11	-1.57741	-0.653658	6.03198e-07	-1.92529	-0.935863
176971224	rs77673889	2.08195e-10	-1.79766e-10	0.707033	5.0874e-10	-1.79766e-10	0.0496259	1.28637e-05	-1.79766e-10	0.198771
176971444	rs142578879	1.56906e-11	-1.87838	-3.14687e-10	8.12789e-11	-1.78442	-3.14687e-10	1.63249e-06	-1.86554	-3.14687e-10
176971487	rs6553903	1.9893e-09	1.7052	1.2589	1.79206e-10	-0.534153	-0.459623	1.06284e-06	-1.75436	-0.540339
176971676	rs137912631	6.67945e-10	1.87276	-3.14687e-10	1.15425e-09	0.868893	-3.14687e-10	2.88651e-05	1.00699	-3.14687e-10
176971702	rs2011563	5.3259e-08	4.23754	2.01393	8.95932e-10	0.406796	0.208757	5.68666e-06	-0.890157	0.272638
176971792	rs973732	2.29885e-09	1.73664	1.37208	1.97566e-10	-0.47413	-0.422107	1.14211e-06	-1.73119	-0.491578
176972812	rs141779666	2.35383e-11	-1.47282	-3.14687e-10	1.27366e-10	-1.33524	-3.14687e-10	2.59374e-06	-1.40254	-3.14687e-10
176973267	rs2877923	2.78277e-09	2.02414	1.27562	2.26932e-10	-0.305894	-0.451766	1.15049e-06	-1.6892	-0.526255
176973485	rs144155704	3.9579e-11	-0.953145	-3.14687e-10	1.099e-10	-1.48274	-3.14687e-10	4.0263e-06	-0.962795	-3.14687e-10
176973535	rs2062389	7.7129e-09	2.95069	1.36852	4.55318e-10	0.337753	-0.399069	1.62684e-06	-1.38727	-0.481729
176973817	rs149980742	3.4498e-11	-1.09054	-3.14687e-10	1.0034e-10	-1.57374	-3.14687e-10	3.51191e-06	-1.09948	-3.14687e-10
176973921	rs6553904	2.51528e-09	3.39272	-0.194023	6.15986e-11	-0.794127	-1.26755	1.11067e-06	-1.22837	-1.02231
176973932	rs6553905	1.26584e-09	1.70112	0.810928	1.87393e-10	-0.195329	-0.753773	1.18269e-06	-1.41933	-0.768518
176973996	rs77552758	2.41832e-11	-1.79766e-10	-1.44579	1.19524e-10	-1.79766e-10	-1.39879	2.49949e-06	-1.79766e-10	-1.43956
176974229	rs142409139	1.8163e-11	-1.73206	-3.14687e-10	9.08083e-11	-1.67356	-3.14687e-10	3.01931e-06	-1.25061	-3.14687e-10
176974343	rs7679746	7.02038e-11	0.467401	-0.847443	6.1262e-11	-0.615511	-1.45164	6.51233e-07	-1.44125	-1.34328
176974544	rs72706312	3.9576e-12	-1.90777	-1.34803	1.82218e-11	-1.92138	-1.35831	3.81768e-07	-1.90935	-1.40923
176974554	rs79556023	5.19191e-12	-1.6097	-1.37465	2.50831e-11	-1.75967	-1.20045	4.36701e-07	-1.91397	-1.27018
176974773	rs72706314	8.84208e-12	-1.00414	-1.44778	4.88002e-11	-0.855447	-1.43913	7.27336e-07	-1.22639	-1.44762
176974792	rs2062390	1.00892e-11	-1.56388	-0.756093	4.22259e-11	-1.61322	-0.82606	8.94353e-07	-1.37126	-1.09604
176975023	rs68134022	1.28027e-11	-1.47169	-0.610099	8.61463e-11	-0.812296	-0.913968	1.4617e-06	-0.96018	-1.01586
176975123	rs11937635	4.36598e-12	-1.73789	-1.41971	1.88402e-11	-1.90634	-1.33998	3.91615e-07	-1.90922	-1.3839
176975186	rs17062444	1.5301e-11	-1.45691	-0.446614	9.78161e-11	-0.762316	-0.836905	1.68211e-06	-0.929808	-0.905786
176975208	rs72706316	3.77643e-12	-1.90798	-1.39468	2.61302e-11	-1.46756	-1.45166	3.92114e-07	-1.84239	-1.44945
176975224	rs17062445	1.5531e-11	-1.41938	-0.469223	1.0579e-10	-0.666662	-0.854192	1.764e-06	-0.8608	-0.927255
176975313	rs72706317	3.83518e-12	-1.90451	-1.38272	2.64967e-11	-1.45376	-1.45153	3.95029e-07	-1.83735	-1.44709
176975318	rs17624008	3.91158e-12	-1.92514	-1.34236	1.78607e-11	-1.92503	-1.37468	4.53896e-07	-1.83595	-1.30958
176975408	rs13146736	1.50134e-11	-1.4241	-0.498396	9.89365e-11	-0.71094	-0.876893	1.69029e-06	-0.882234	-0.94851
176975510	rs13146515	1.50713e-11	-1.43516	-0.483492	9.83776e-11	-0.72819	-0.865308	1.68162e-06	-0.898217	-0.937666
176975699	rs12331438	1.52956e-11	-1.41292	-0.490959	1.01254e-10	-0.693564	-0.871115	1.72705e-06	-0.866125	-0.943103
176975896	rs141655372	2.01551e-11	-1.62799	-3.14687e-10	7.79998e-11	-1.82561	-3.14687e-10	1.73077e-06	-1.80708	-3.14687e-10
176975914	rs7690713	8.82798e-12	-1.53108	-0.922434	4.26752e-11	-1.56683	-0.861859	1.08998e-06	-1.26899	-1.0005
176976075	rs7692309	9.23184e-12	-1.42754	-0.981248	6.6265e-11	-0.809253	-1.1794	1.90852e-06	-0.426089	-1.28323
176976114	rs184725624	4.09126e-11	-1.79766e-10	-0.920006	1.14047e-10	-1.79766e-10	-1.4457	2.48032e-06	-1.79766e-10	-1.44725
176976313	rs13102170	9.44572e-12	-1.40463	-0.981248	6.92049e-11	-0.765843	-1.1794	1.99818e-06	-0.380179	-1.28323
176976435	rs923110	1.6281e-11	-1.37978	-0.46167	1.09022e-10	-0.642465	-0.848299	1.85004e-06	-0.818703	-0.921733
176976465	rs923111	6.12027e-12	-1.70933	-1.11051	3.9765e-11	-1.49625	-1.00307	1.81525e-06	-0.540551	-1.21887
176976478	rs150619981	3.26721e-11	-1.14492	-3.14687e-10	7.19532e-11	-1.90629	-3.14687e-10	1.54605e-06	-1.91994	-3.14687e-10
176976498	rs923112	1.60506e-11	-1.40161	-0.454088	1.06046e-10	-0.676063	-0.842376	1.80321e-06	-0.849892	-0.916182
176976526	rs72706320	3.65014e-12	-1.90258	-1.4341	1.71559e-11	-1.8978	-1.44217	3.68648e-07	-1.9058	-1.44776
176976618	rs923113	1.57003e-11	-1.40161	-0.476159	1.01958e-10	-0.676063	-0.881684	1.7469e-06	-0.849892	-0.94791
176977132	rs147890554	3.83827e-11	-1.79766e-10	-0.983838	1.13463e-10	-1.79766e-10	-1.45083	2.51912e-06	-1.79766e-10	-1.43173
176977362	rs28635089	3.89969e-12	-1.92357	-1.34697	1.7861e-11	-1.92115	-1.37854	4.39383e-07	-1.86318	-1.31485
176977373	rs6857880	3.26752e-11	-0.712724	-0.432103	2.23686e-10	0.0758252	-0.847893	4.75047e-06	0.118715	-0.916113
176977463	rs10014283	3.95076e-11	-0.95495	-3.14687e-10	2.23792e-10	-0.771592	-3.14687e-10	5.31899e-06	-0.684359	-3.14687e-10
176977721	rs558833937	5.4072e-11	-0.641127	-3.14687e-10	1.42799e-10	-1.22087	-3.14687e-10	6.91438e-06	-0.422039	-3.14687e-10
176977825	rs6553906	2.63767e-11	-0.904777	-0.454186	2.3733e-10	0.151637	-0.864498	3.98083e-06	-0.0373142	-0.936837
176978015	rs6840499	9.89827e-12	-1.38072	-0.958363	7.19685e-11	-0.73029	-1.17579	2.0878e-06	-0.339178	-1.28035
176978054	rs13328039	3.84117e-12	-1.92447	-1.3612	1.76254e-11	-1.92262	-1.39035	4.35076e-07	-1.8567	-1.33118
176978086	rs7657735	3.81004e-12	-1.9248	-1.36901	1.75022e-11	-1.92324	-1.39674	4.32613e-07	-1.85333	-1.34022
176978725	rs145397058	5.59413e-11	-0.607141	-3.14687e-10	1.46448e-10	-1.19564	-3.14687e-10	7.17323e-06	-0.385286	-3.14687e-10
176978734	rs17062462	1.84696e-11	-0.795136	-0.920182	1.3429e-10	-0.134421	-1.14789	5.56784e-06	0.617047	-1.25568
176979000	rs17062464	9.94331e-12	-1.39275	-0.941799	7.05939e-11	-0.748135	-1.17723	2.04881e-06	-0.359747	-1.27864
176979503	rs76965362	1.95915e-11	-1.65635	-3.14687e-10	7.70635e-11	-1.83768	-3.14687e-10	1.57783e-06	-1.89959	-3.14687e-10
176979621	rs923114	1.05697e-11	-1.29287	-0.980584	8.07523e-11	-0.598579	-1.19235	2.40109e-06	-0.186377	-1.29334
176980136	rs11133126	4.13649e-11	-0.909011	-3.14687e-10	2.35277e-10	-0.721548	-3.14687e-10	5.60223e-06	-0.632478	-3.14687e-10
176980210	rs62342083	3.8894e-12	-1.91199	-1.3612	1.79507e-11	-1.90433	-1.39035	4.18202e-07	-1.89625	-1.33118
176980330	rs901116	3.19012e-11	-0.729101	-0.439698	3.07422e-10	0.399279	-0.85337	5.09545e-06	0.19912	-0.926414
176980809	rs2333391	9.50122e-12	-1.41591	-0.96411	6.73798e-11	-0.79188	-1.18009	1.94633e-06	-0.405963	-1.28373
176980894	rs78149755	5.43454e-11	-0.636084	-3.14687e-10	1.43334e-10	-1.21714	-3.14687e-10	6.95221e-06	-0.416583	-3.14687e-10
176980949	rs11932795	3.96642e-12	-1.9089	-1.34468	1.82687e-11	-1.9005	-1.37662	4.2443e-07	-1.90042	-1.31223
176980955	rs2333392	9.44554e-12	-1.42754	-0.958363	6.65042e-11	-0.809253	-1.17579	1.91401e-06	-0.426089	-1.28035
176981005	rs2333393	9.44554e-12	-1.42754	-0.958363	6.65042e-11	-0.809253	-1.17579	1.91401e-06	-0.426089	-1.28035
176981266	rs11133127	9.38359e-12	-1.42754	-0.964943	6.61781e-11	-0.809253	-1.18071	1.90662e-06	-0.426089	-1.28422
176981602	rs189068797	3.43296e-11	-1.79766e-10	-1.09544	1.60918e-10	-1.79766e-10	-1.10142	3.32683e-06	-1.79766e-10	-1.15362
176982116	rs17062487	9.49331e-12	-1.41591	-0.964943	6.73379e-11	-0.79188	-1.18071	1.94538e-06	-0.405963	-1.28422
176982525	rs6842678	3.99166e-12	-1.90723	-1.34001	1.83781e-11	-1.89845	-1.3727	4.25862e-07	-1.90239	-1.3069
176983294	rs191496349	3.19312e-11	-1.79766e-10	-1.16786	1.49772e-10	-1.79766e-10	-1.1732	3.11467e-06	-1.79766e-10	-1.21952
176983372	rs112770068	5.29004e-12	-1.59294	-1.37268	2.92577e-11	-1.42128	-1.38489	1.21771e-06	-0.710174	-1.44849
176983479	rs13139857	2.75655e-11	-0.890939	-0.423942	3.24855e-10	0.395892	-0.794826	4.68789e-06	0.0834387	-0.894098
176983605	rs62339376	5.09349e-12	-1.92087	-1.08261	2.50141e-11	-1.90235	-1.06052	5.87013e-07	-1.92512	-0.96323
176983673	rs62339377	5.08921e-12	-1.92171	-1.08261	2.50655e-11	-1.9003	-1.06052	5.86932e-07	-1.92526	-0.96323
176983809	rs12647305	5.06402e-12	-1.92246	-1.08682	2.50106e-11	-1.89816	-1.06486	5.84066e-07	-1.92531	-0.968075
176983896	rs12647332	5.08201e-12	-1.92312	-1.08261	2.51754e-11	-1.89592	-1.06052	5.86926e-07	-1.92527	-0.96323
176983903	rs12647335	3.6946e-12	-1.91135	-1.41322	1.81624e-11	-1.85179	-1.43117	3.8166e-07	-1.92348	-1.39539
176983998	rs4572827	5.42695e-12	-1.61135	-1.32872	2.9824e-11	-1.4429	-1.3441	1.13446e-06	-0.792553	-1.43693
176984152	rs79205962	5.22019e-11	-0.676326	-3.14687e-10	1.39133e-10	-1.24688	-3.14687e-10	6.65588e-06	-0.460142	-3.14687e-10
176984316	rs12648126	5.17707e-12	-1.91782	-1.06939	2.52161e-11	-1.90798	-1.04684	5.99717e-07	-1.92418	-0.94276
176984788	rs6851889	1.8736e-10	0.60159	-3.14687e-10	8.45724e-11	-1.7447	-3.14687e-10	2.28671e-06	-1.52853	-3.14687e-10
176985158	rs76170580	8.33254e-11	-0.208691	-3.14687e-10	2.23257e-10	-0.773989	-3.14687e-10	9.70307e-06	-0.0831997	-3.14687e-10
176986033	rs6810644	1.74383e-11	-0.434499	-1.33827	1.27154e-10	0.0945518	-1.43146	3.74417e-06	0.41554	-1.45098
176986147	rs10027996	5.08452e-11	-0.702659	-3.14687e-10	3.03964e-10	-0.465403	-3.14687e-10	7.22794e-06	-0.377688	-3.14687e-10
176986585	rs73874905	1.01839e-10	-0.00804668	-3.14687e-10	2.63392e-10	-0.608666	-3.14687e-10	1.19424e-05	0.12445	-3.14687e-10
176986984	rs1825233	4.69314e-12	-1.65841	-1.42693	2.78296e-11	-1.40574	-1.45047	4.11609e-07	-1.79164	-1.45168
176987008	rs6822582	2.57302e-11	-0.189893	-1.19389	3.94823e-10	1.17424	-1.37811	4.06058e-06	0.451359	-1.40568
176987077	rs146403276	4.7992e-11	-0.76041	-3.14687e-10	1.35469e-10	-1.27357	-3.14687e-10	6.23291e-06	-0.525799	-3.14687e-10
176987121	rs2333401	4.74036e-12	-1.64526	-1.43007	2.72207e-11	-1.4287	-1.44963	4.07557e-07	-1.80163	-1.45159
176987321	rs192199311	4.82209e-11	-0.755652	-3.14687e-10	1.35952e-10	-1.27001	-3.14687e-10	6.2655e-06	-0.520584	-3.14687e-10
176987322	rs73874908	5.44916e-11	-0.633398	-3.14687e-10	1.49094e-10	-1.17773	-3.14687e-10	7.16167e-06	-0.386899	-3.14687e-10
176987359	rs73874909	1.0115e-10	-0.0148422	-3.14687e-10	2.61914e-10	-0.614296	-3.14687e-10	1.18587e-05	0.117423	-3.14687e-10
176987399	rs12511326	5.98851e-12	-1.75755	-1.08405	2.81661e-11	-1.8624	-0.981795	5.80076e-07	-1.92136	-0.978874
176988036	rs62339379	3.73626e-12	-1.90997	-1.40339	1.83362e-11	-1.85614	-1.41729	3.89058e-07	-1.92349	-1.37618
176988194	rs76555598	3.56221e-10	-1.79766e-10	1.24411	8.47946e-10	-1.79766e-10	0.560505	2.09739e-05	-1.79766e-10	0.687637
176988538	rs6553908	9.00646e-12	-1.04792	-1.38558	5.74881e-11	-0.733989	-1.39674	2.50054e-06	0.0120182	-1.45115
176988586	rs6553909	3.78074e-11	0.102196	-1.10114	3.6444e-10	1.06024	-1.34419	4.82308e-06	0.603354	-1.38558
176988832	rs6814389	2.17501e-11	-0.395503	-1.15632	1.88426e-10	0.411035	-1.35464	1.84455e-06	-0.338179	-1.40523
176988865	rs6831148	2.14281e-11	-0.415035	-1.15171	1.84413e-10	0.386882	-1.35202	1.80889e-06	-0.358075	-1.40486
176989236	rs34346672	2.23266e-11	-0.373959	-1.15171	2.19088e-10	0.55918	-1.35202	1.95839e-06	-0.278665	-1.40486
176989357	rs35146785	2.18918e-11	-0.393627	-1.15171	2.13699e-10	0.534274	-1.35202	1.9191e-06	-0.29893	-1.40486
176989442	rs146076626	4.82209e-11	-0.755652	-3.14687e-10	1.35952e-10	-1.27001	-3.14687e-10	6.2655e-06	-0.520584	-3.14687e-10
176989639	rs62339380	2.23266e-11	-0.373959	-1.15171	2.19088e-10	0.55918	-1.35202	1.95839e-06	-0.278665	-1.40486
176990334	rs146370798	1.49859e-11	-1.92434	-3.14687e-10	7.65523e-11	-1.84434	-3.14687e-10	1.60437e-06	-1.88291	-3.14687e-10
176990463	rs115810443	1.50959e-11	-1.91702	-3.14687e-10	7.18997e-11	-1.90704	-3.14687e-10	1.53785e-06	-1.92526	-3.14687e-10
176990831	rs34435561	2.37459e-11	-0.316201	-1.14783	2.36239e-10	0.632133	-1.3496	2.08494e-06	-0.219176	-1.40173
176991034	rs36008793	1.0248e-11	-1.1279	-1.17646	9.65528e-11	-0.246134	-1.36609	8.62003e-07	-1.08851	-1.41563
176991164	rs34576037	4.2797e-12	-1.91414	-1.26342	1.9821e-11	-1.77804	-1.41753	4.20672e-07	-1.8429	-1.37864
176991462	rs6847592	9.14446e-12	-0.995677	-1.42262	5.9973e-11	-0.673239	-1.41518	2.70922e-06	0.0892813	-1.44826
176991524	rs113388342	3.27989e-11	-1.14105	-3.14687e-10	1.50361e-10	-1.16927	-3.14687e-10	4.01639e-06	-0.965258	-3.14687e-10
176991960	rs6829868	1.01399e-11	-1.14208	-1.17288	9.4776e-11	-0.266739	-1.36406	8.5182e-07	-1.10304	-1.41299
176992104	rs6830231	9.99847e-12	-1.15614	-1.17288	9.28551e-11	-0.287215	-1.36406	8.39643e-07	-1.11743	-1.41299
176992630	rs7683630	1.00473e-11	-1.15938	-1.16476	9.87978e-11	-0.229755	-1.35948	8.18811e-07	-1.14562	-1.40993
176992732	rs7683835	1.01456e-11	-1.14535	-1.16905	1.00634e-10	-0.20892	-1.3619	8.2913e-07	-1.13147	-1.41155
176992813	rs34172781	1.01892e-11	-1.14535	-1.16476	1.00878e-10	-0.20892	-1.35948	8.30479e-07	-1.13147	-1.40993
176993039	rs1385614	1.01311e-11	-1.15938	-1.15646	9.92665e-11	-0.229755	-1.35475	8.21439e-07	-1.14562	-1.40672
176993183	rs1385615	2.2599e-11	-0.361831	-1.15171	2.40545e-10	0.65261	-1.35202	1.91244e-06	-0.302407	-1.40486
176993313	rs6811204	1.00432e-11	-1.15938	-1.16517	9.87748e-11	-0.229755	-1.35971	8.18682e-07	-1.14562	-1.41008
176993686	rs35400555	9.82413e-12	-1.17327	-1.17333	9.6307e-11	-0.250461	-1.36431	8.04808e-07	-1.15964	-1.41315
176993691	rs34949811	9.59938e-12	-0.943265	-1.42648	6.34505e-11	-0.612528	-1.41952	2.92996e-06	0.166098	-1.44675
176993759	rs146268297	5.20401e-11	-0.67943	-3.14687e-10	1.12166e-10	-1.46233	-3.14687e-10	2.01135e-06	-1.65684	-3.14687e-10
176993787	rs35166873	1.00043e-11	-1.15938	-1.16905	9.85586e-11	-0.229755	-1.3619	8.1748e-07	-1.14562	-1.41155
176993866	rs6818449	1.04239e-11	-1.11401	-1.17333	1.0788e-10	-0.136984	-1.36431	8.66604e-07	-1.08566	-1.41315
176993872	rs6818456	1.0171e-11	-1.11401	-1.19789	1.06432e-10	-0.136984	-1.37782	8.59025e-07	-1.08566	-1.42194
176994064	rs6848995	1.00043e-11	-1.15938	-1.16905	9.85586e-11	-0.229755	-1.3619	8.1748e-07	-1.14562	-1.41155
176994390	rs6849806	1.00043e-11	-1.15938	-1.16905	9.85586e-11	-0.229755	-1.3619	8.1748e-07	-1.14562	-1.41155
176995454	rs35743739	1.03903e-11	-1.12644	-1.16413	9.95094e-11	-0.231506	-1.35055	8.78559e-07	-1.07996	-1.40515
176995461	rs34053709	1.03903e-11	-1.12644	-1.16413	9.95094e-11	-0.231506	-1.35055	8.78559e-07	-1.07996	-1.40515
176995657	rs35699023	1.07119e-11	-1.12953	-1.13057	9.81168e-11	-0.24671	-1.34944	8.26215e-07	-1.15399	-1.39255
176995692	rs13101379	1.04787e-11	-1.14369	-1.13841	9.64788e-11	-0.267316	-1.34567	8.14488e-07	-1.16794	-1.3929
176995731	rs13128294	1.01358e-11	-1.17305	-1.14232	9.62868e-11	-0.267025	-1.34795	8.13288e-07	-1.16616	-1.39615
176995940	rs62339390	4.28423e-12	-1.92003	-1.25647	1.97397e-11	-1.78515	-1.41453	4.34943e-07	-1.81389	-1.37429
176996049	rs62339391	1.02235e-11	-1.14535	-1.1614	1.01089e-10	-0.20892	-1.35739	8.33937e-07	-1.13147	-1.40577
176996067	rs7657665	1.02235e-11	-1.14535	-1.1614	1.01089e-10	-0.20892	-1.35739	8.33937e-07	-1.13147	-1.40577
176996199	rs6553910	1.01386e-11	-1.14535	-1.16974	1.00846e-10	-0.20892	-1.35979	8.30028e-07	-1.13147	-1.41047
176996409	rs6553912	9.9974e-12	-1.15938	-1.16974	9.87671e-11	-0.229755	-1.35979	8.18367e-07	-1.14562	-1.41047
176996727	rs11735075	1.01122e-11	-1.14535	-1.17235	1.0129e-10	-0.20892	-1.35541	8.31741e-07	-1.13147	-1.40841
176996764	rs11133128	9.86625e-12	-1.17327	-1.16905	9.65388e-11	-0.250461	-1.3619	8.06098e-07	-1.15964	-1.41155
176996902	rs11133129	1.00043e-11	-1.15938	-1.16905	9.85586e-11	-0.229755	-1.3619	8.1748e-07	-1.14562	-1.41155
176996945	rs11133130	9.2086e-12	-1.18704	-1.22427	9.17821e-11	-0.271038	-1.39186	7.79156e-07	-1.17353	-1.43166
176997068	rs11133131	9.73135e-12	-1.18704	-1.16905	9.45726e-11	-0.271038	-1.3619	7.94977e-07	-1.17353	-1.41155
176997087	rs78363457	1.55405e-11	-1.88799	-3.14687e-10	9.33569e-11	-1.64588	-3.14687e-10	1.5537e-06	-1.915	-3.14687e-10
176997549	rs115826022	1.82547e-10	0.575561	-3.14687e-10	7.4179e-10	0.426755	-3.14687e-10	1.01295e-05	-0.040187	-3.14687e-10
176997773	rs1385616	2.18897e-11	-1.2348	-0.310628	3.11517e-10	0.263208	-0.704067	2.82085e-06	-0.45321	-0.865394
176997938	rs1485522	9.59114e-12	-0.943265	-1.42734	6.3389e-11	-0.612528	-1.42049	2.93111e-06	0.166098	-1.44636
176998249	rs1485523	9.9194e-12	-1.15938	-1.17757	9.80891e-11	-0.229755	-1.36668	8.14892e-07	-1.14562	-1.41472
176999848	rs13124564	9.62495e-12	-1.17327	-1.19381	9.52244e-11	-0.250461	-1.37561	7.98894e-07	-1.15964	-1.42053
176999987	rs114546144	3.07961e-11	-1.20406	-3.14687e-10	9.87284e-11	-1.58994	-3.14687e-10	2.35689e-06	-1.4983	-3.14687e-10
177001238	rs74752307	3.54243e-11	-1.06405	-3.14687e-10	1.2705e-10	-1.33773	-3.14687e-10	2.83098e-06	-1.31502	-3.14687e-10
177001378	rs6856099	9.26057e-12	-1.20068	-1.205	9.08909e-11	-0.291485	-1.38117	7.73611e-07	-1.18729	-1.42503
177001429	rs11734650	1.95976e-11	-1.15188	-0.504154	3.30809e-10	0.478233	-0.859003	2.6243e-06	-0.389257	-1.00157
177002172	rs75191378	1.51976e-11	-1.91031	-3.14687e-10	7.2351e-11	-1.90078	-3.14687e-10	1.53948e-06	-1.9242	-3.14687e-10
177002511	rs11731524	9.93284e-12	-1.14756	-1.18804	1.01989e-10	-0.182643	-1.3748	8.06779e-07	-1.15885	-1.4115
177002736	rs79673542	4.7641e-11	-0.767751	-3.14687e-10	1.34728e-10	-1.27905	-3.14687e-10	6.18295e-06	-0.533847	-3.14687e-10
177003136	rs79862075	4.64275e-11	-0.793551	-3.14687e-10	1.3216e-10	-1.2983	-3.14687e-10	6.01042e-06	-0.562148	-3.14687e-10
177003326	rs7664497	4.24031e-12	-1.92383	-1.26298	1.9179e-11	-1.80555	-1.42295	4.42523e-07	-1.79263	-1.37827
177003424	rs13114039	2.12873e-11	-0.155527	-1.4178	1.20483e-10	0.0274556	-1.41826	9.26175e-06	1.32017	-1.44992
177003601	rs13101415	2.1266e-11	-0.155527	-1.41881	1.20362e-10	0.0274556	-1.41926	9.26397e-06	1.32017	-1.44968
177003757	rs71613779	2.1266e-11	-0.155527	-1.41881	1.20362e-10	0.0274556	-1.41926	9.26397e-06	1.32017	-1.44968
177003923	rs72706339	3.62884e-12	-1.92365	-1.41888	1.67417e-11	-1.91452	-1.44988	3.62187e-07	-1.9218	-1.44943
177004026	rs147146392	5.52581e-11	-0.619429	-3.14687e-10	7.33866e-11	-1.88657	-3.14687e-10	1.67718e-06	-1.83853	-3.14687e-10
177004080	rs1385617	2.2137e-11	-1.09396	-0.440239	4.06998e-10	0.636159	-0.809661	2.92833e-06	-0.327812	-0.953398
177004178	rs76182479	2.12449e-11	-0.155527	-1.4198	1.20244e-10	0.0274556	-1.42024	9.26632e-06	1.32017	-1.44943
177004262	rs13148955	2.12449e-11	-0.155527	-1.4198	1.20244e-10	0.0274556	-1.42024	9.26632e-06	1.32017	-1.44943
177004926	rs72706340	3.62367e-12	-1.92388	-1.42008	1.6727e-11	-1.91513	-1.45016	3.61953e-07	-1.92214	-1.44974
177005001	rs34130223	1.84671e-11	-0.558573	-1.15688	2.7801e-10	0.819484	-1.37414	1.66888e-06	-0.437628	-1.40586
177005450	rs60707406	2.83203e-11	-1.28787	-3.14687e-10	1.51736e-10	-1.16017	-3.14687e-10	4.09222e-06	-0.946555	-3.14687e-10
177005531	rs74510586	4.64275e-11	-0.793551	-3.14687e-10	1.3216e-10	-1.2983	-3.14687e-10	6.01042e-06	-0.562148	-3.14687e-10
177005925	rs191189549	8.97436e-11	-0.134487	-3.14687e-10	2.37278e-10	-0.713077	-3.14687e-10	1.04781e-05	-0.00635947	-3.14687e-10
177006043	rs12641442	4.34072e-12	-1.92523	-1.23818	2.03793e-11	-1.75499	-1.4128	4.5227e-07	-1.7866	-1.36251
177006081	rs34264329	9.76262e-12	-0.921764	-1.43112	6.63588e-11	-0.555759	-1.43148	2.93735e-06	0.166712	-1.44485
177006208	rs73874916	8.10682e-11	-0.236154	-3.14687e-10	2.18296e-10	-0.796459	-3.14687e-10	9.43088e-06	-0.111653	-3.14687e-10
177006649	rs73874918	8.15511e-11	-0.230214	-3.14687e-10	2.19359e-10	-0.791603	-3.14687e-10	9.4891e-06	-0.105498	-3.14687e-10
177007367	rs72706343	4.45258e-12	-1.92152	-1.21644	1.96408e-11	-1.9119	-1.2928	5.47478e-07	-1.74185	-1.21622
177008654	rs114367588	5.1146e-11	-0.696759	-3.14687e-10	7.36581e-11	-1.88288	-3.14687e-10	1.67866e-06	-1.83764	-3.14687e-10
177008880	rs78406811	4.72692e-11	-0.775585	-3.14687e-10	1.33942e-10	-1.2849	-3.14687e-10	6.13006e-06	-0.542437	-3.14687e-10
177009058	rs55729842	4.22151e-12	-1.9248	-1.26645	1.89473e-11	-1.81636	-1.42429	4.46859e-07	-1.78072	-1.38043
177009187	rs151272565	8.29237e-11	-0.213524	-3.14687e-10	2.22375e-10	-0.777946	-3.14687e-10	9.65461e-06	-0.0882063	-3.14687e-10
177010517	rs148003333	1.69172e-11	-1.80311	-3.14687e-10	1.4894e-10	-1.17877	-3.14687e-10	2.76423e-06	-1.33888	-3.14687e-10
177010522	rs73018027	7.06107e-12	-1.65069	-1.02616	3.55737e-11	-1.79188	-0.818827	6.33828e-07	-1.92264	-0.888981
177011762	rs33952957	1.00372e-11	-0.894023	-1.43112	6.85423e-11	-0.523384	-1.43148	3.05713e-06	0.206681	-1.44485
177011869	rs139714752	4.71229e-11	-0.778686	-3.14687e-10	1.33632e-10	-1.28722	-3.14687e-10	6.10925e-06	-0.545838	-3.14687e-10
177012026	rs148540382	4.8574e-11	-0.748356	-3.14687e-10	1.36697e-10	-1.26454	-3.14687e-10	6.31578e-06	-0.51259	-3.14687e-10
177012399	rs62339420	4.17752e-12	-1.92507	-1.27665	1.87862e-11	-1.82106	-1.42813	4.46524e-07	-1.7752	-1.3867
177012840	rs77472167	4.8574e-11	-0.748356	-3.14687e-10	1.36697e-10	-1.26454	-3.14687e-10	6.31578e-06	-0.51259	-3.14687e-10
177013025	rs116775570	4.88083e-11	-0.743545	-3.14687e-10	1.37191e-10	-1.26094	-3.14687e-10	6.34916e-06	-0.507319	-3.14687e-10
177013277	rs76530021	4.88083e-11	-0.743545	-3.14687e-10	1.37191e-10	-1.26094	-3.14687e-10	6.34916e-06	-0.507319	-3.14687e-10
177013571	rs6832331	8.42438e-11	-0.197729	-3.14687e-10	2.25271e-10	-0.765008	-3.14687e-10	9.81388e-06	-0.0718446	-3.14687e-10
177013594	rs78117277	4.88714e-11	-0.742251	-3.14687e-10	1.37324e-10	-1.25997	-3.14687e-10	6.35817e-06	-0.505902	-3.14687e-10
177014792	rs117800294	2.73565e-11	-1.79766e-10	-1.32249	1.37631e-10	-1.79766e-10	-1.25774	2.66424e-06	-1.79766e-10	-1.37572
177015194	rs1963008	2.45124e-11	-1.01921	-0.413057	4.40534e-10	0.693645	-0.787968	3.46108e-06	-0.179796	-0.934265
177015396	rs78526033	4.86595e-11	-0.746597	-3.14687e-10	1.36878e-10	-1.26322	-3.14687e-10	6.32797e-06	-0.510663	-3.14687e-10
177016157	rs144806460	2.23998e-11	-1.52239	-3.14687e-10	8.20351e-11	-1.77516	-3.14687e-10	2.0773e-06	-1.62457	-3.14687e-10
177016395	rs75551698	4.86595e-11	-0.746597	-3.14687e-10	1.36878e-10	-1.26322	-3.14687e-10	6.32797e-06	-0.510663	-3.14687e-10
177016847	rs55836882	7.65685e-11	-0.293258	-3.14687e-10	2.08358e-10	-0.843052	-3.14687e-10	8.88887e-06	-0.170842	-3.14687e-10
177016857	rs57936713	8.24792e-11	-0.218898	-3.14687e-10	2.21399e-10	-0.782345	-3.14687e-10	9.60101e-06	-0.0937738	-3.14687e-10
177016992	rs17624517	4.17263e-12	-1.92291	-1.27999	1.94248e-11	-1.78642	-1.42934	4.54624e-07	-1.7552	-1.38873
177017250	rs76737914	2.57199e-11	-1.79766e-10	-1.38418	1.30416e-10	-1.79766e-10	-1.31158	2.69542e-06	-1.79766e-10	-1.36409
177017536	rs74983969	4.88714e-11	-0.742251	-3.14687e-10	1.37324e-10	-1.25997	-3.14687e-10	6.35817e-06	-0.505902	-3.14687e-10
177018430	rs141779551	1.5172e-11	-1.912	-3.14687e-10	1.17203e-10	-1.4184	-3.14687e-10	1.57648e-06	-1.90045	-3.14687e-10
177019413	rs17062505	2.32687e-11	-1.05205	-0.432282	4.07794e-10	0.631769	-0.803318	3.03102e-06	-0.298935	-0.947808
177019472	rs79735419	4.86595e-11	-0.746597	-3.14687e-10	1.36878e-10	-1.26322	-3.14687e-10	6.32797e-06	-0.510663	-3.14687e-10
177020697	rs35751888	9.40047e-12	-0.962656	-1.42803	6.34467e-11	-0.603601	-1.42851	2.76229e-06	0.107483	-1.44707
177020806	rs72706345	3.01588e-11	-1.22497	-3.14687e-10	1.63751e-10	-1.08396	-3.14687e-10	2.44358e-06	-1.46218	-3.14687e-10
177023209	rs62339421	4.06151e-12	-1.92502	-1.30487	1.81789e-11	-1.84426	-1.43779	4.51426e-07	-1.74609	-1.40489
177023321	rs62339422	4.42728e-12	-1.91941	-1.22425	1.94978e-11	-1.9128	-1.29921	5.44473e-07	-1.73954	-1.22404
177023385	rs75936704	5.05883e-11	-0.707724	-3.14687e-10	1.40935e-10	-1.23401	-3.14687e-10	6.60307e-06	-0.468107	-3.14687e-10
177023484	rs77874709	5.15471e-11	-0.688947	-3.14687e-10	1.42946e-10	-1.21985	-3.14687e-10	6.74007e-06	-0.447572	-3.14687e-10
177024574	rs7691389	4.15818e-12	-1.92523	-1.28114	1.83371e-11	-1.83964	-1.43374	4.52385e-07	-1.7528	-1.39607
177024795	rs75212561	6.6256e-11	-0.437919	-3.14687e-10	1.73283e-10	-1.02739	-3.14687e-10	8.85896e-06	-0.174212	-3.14687e-10
177024885	rs7692146	1.73376e-11	-0.567889	-1.21068	2.42408e-10	0.708724	-1.40041	1.5622e-06	-0.484115	-1.42543
177025549	rs7672709	4.04757e-12	-1.92268	-1.31064	1.9098e-11	-1.7932	-1.43953	4.32652e-07	-1.78534	-1.40813
177025641	rs7698066	4.07375e-12	-1.92509	-1.30179	1.99782e-11	-1.75084	-1.43683	4.37837e-07	-1.7784	-1.40315
177025984	rs7698815	4.76608e-12	-1.82609	-1.24384	2.50095e-11	-1.53836	-1.4247	3.87764e-07	-1.92359	-1.37941
177026015	rs77333129	5.15471e-11	-0.688947	-3.14687e-10	1.42946e-10	-1.21985	-3.14687e-10	6.74007e-06	-0.447572	-3.14687e-10
177026532	rs7658056	4.06288e-12	-1.92344	-1.30611	1.90143e-11	-1.79895	-1.43817	4.36382e-07	-1.77928	-1.40559
177027025	rs12640342	4.61091e-12	-1.81571	-1.28731	2.5334e-11	-1.51812	-1.43205	3.81446e-07	-1.92466	-1.39476
177027814	rs7665251	9.15656e-12	-0.988108	-1.42887	6.15296e-11	-0.633453	-1.42934	2.6628e-06	0.0704207	-1.44669
177027853	rs6827241	1.64784e-11	-0.622693	-1.2067	2.24955e-10	0.63216	-1.39857	1.47836e-06	-0.540602	-1.42411
177028379	rs6823265	8.90332e-12	-1.01453	-1.43049	5.95525e-11	-0.664502	-1.43095	2.56394e-06	0.0317834	-1.44588
177029334	rs7435231	7.60751e-12	-1.17257	-1.42974	5.52803e-11	-0.739112	-1.43078	2.03771e-06	-0.198265	-1.44555
177029621	rs7356210	7.5432e-12	-1.18796	-1.42284	6.91211e-11	-0.522413	-1.42404	2.12685e-06	-0.152519	-1.44848
177029764	rs75989156	5.18038e-11	-0.683981	-3.14687e-10	1.43483e-10	-1.21609	-3.14687e-10	6.77676e-06	-0.442143	-3.14687e-10
177029979	rs78579410	1.99714e-10	-1.79766e-10	0.665443	6.2635e-10	-1.79766e-10	0.257599	1.34689e-05	-1.79766e-10	0.244738
177030065	rs62339423	3.93525e-12	-1.91939	-1.34208	1.74612e-11	-1.87476	-1.44757	4.66693e-07	-1.69182	-1.4259
177030546	rs78761624	5.10645e-11	-0.698355	-3.14687e-10	1.41934e-10	-1.22695	-3.14687e-10	6.67109e-06	-0.457859	-3.14687e-10
177030550	rs6829241	2.05366e-11	-1.24283	-0.366403	2.33349e-10	-0.00166851	-0.728106	1.88941e-06	-0.813706	-0.905671
177030683	rs140109610	2.4415e-11	-1.43624	-3.14687e-10	1.22501e-10	-1.37419	-3.14687e-10	2.34473e-06	-1.50347	-3.14687e-10
177031211	rs35869957	1.56978e-11	-0.455362	-1.42256	9.98186e-11	-0.155199	-1.42376	6.17763e-06	0.91438	-1.44909
177031394	rs6419995	1.21208e-11	-0.878833	-1.25769	1.68937e-10	0.369243	-1.42203	1.15781e-06	-0.768673	-1.44043
177031925	rs2333396	7.13741e-12	-1.23023	-1.43587	4.99112e-11	-0.835316	-1.43675	1.97494e-06	-0.232617	-1.44249
177032080	rs75671642	5.09117e-11	-0.701351	-3.14687e-10	1.41614e-10	-1.22921	-3.14687e-10	6.64927e-06	-0.461136	-3.14687e-10
177032218	rs79931665	5.09117e-11	-0.701351	-3.14687e-10	1.41614e-10	-1.22921	-3.14687e-10	6.64927e-06	-0.461136	-3.14687e-10
177032413	rs77443929	5.06606e-11	-0.706295	-3.14687e-10	1.41087e-10	-1.23293	-3.14687e-10	6.6134e-06	-0.466544	-3.14687e-10
177032439	rs2333398	1.49081e-11	-0.506045	-1.42349	9.43282e-11	-0.21086	-1.42467	5.75809e-06	0.843762	-1.4488
177032619	rs77175592	5.21755e-11	-0.676831	-3.14687e-10	1.34608e-10	-1.27994	-3.14687e-10	2.53061e-06	-1.42718	-3.14687e-10
177033030	rs35723350	1.54333e-11	-0.472357	-1.42256	9.79738e-11	-0.173853	-1.42376	6.0333e-06	0.890739	-1.44909
177033112	rs4690659	3.90278e-12	-1.92248	-1.34728	1.76413e-11	-1.86354	-1.44853	4.55248e-07	-1.71416	-1.42839
177033646	rs6850091	1.51077e-11	-0.489251	-1.42699	9.5757e-11	-0.192407	-1.42809	5.90215e-06	0.8672	-1.44753
177033784	rs141898365	1.95206e-11	-1.65997	-3.14687e-10	7.53237e-11	-1.86052	-3.14687e-10	1.82898e-06	-1.75188	-3.14687e-10
177034354	rs67049361	1.46245e-11	-0.522738	-1.42601	9.23847e-11	-0.229212	-1.42714	5.63362e-06	0.820425	-1.44732
177034551	rs9993510	1.3728e-11	-0.590511	-1.42149	1.12823e-10	-0.033768	-1.42272	5.57017e-06	0.810705	-1.44892
177034731	rs114964463	8.66029e-11	-0.170111	-3.14687e-10	1.03e-10	-1.54758	-3.14687e-10	2.51038e-06	-1.43521	-3.14687e-10
177034741	rs188006288	2.84579e-10	1.01957	-3.14687e-10	3.76044e-09	2.04998	-3.14687e-10	2.32456e-05	0.790473	-3.14687e-10
177034775	rs10001518	1.39677e-11	-0.57405	-1.42065	1.15151e-10	-0.0141819	-1.42188	5.6989e-06	0.83425	-1.44962
177035904	rs28512388	1.39674e-11	-0.569401	-1.42531	1.16797e-10	0.00458267	-1.42645	5.77545e-06	0.846149	-1.44817
177035956	rs72706347	3.82513e-12	-1.91297	-1.37688	2.79059e-11	-1.69492	-1.15856	4.21992e-07	-1.92371	-1.2947
177036078	rs192496052	4.24725e-11	-1.79766e-10	-0.882588	1.93533e-10	-1.79766e-10	-0.916866	5.55401e-06	-1.79766e-10	-0.641121
177036083	rs6841227	1.3928e-11	-0.57405	-1.42349	1.14831e-10	-0.0141819	-1.42467	5.70358e-06	0.83425	-1.4488
177037325	rs149735182	2.49576e-11	-1.79766e-10	-1.41427	1.33587e-10	-1.79766e-10	-1.28756	2.5672e-06	-1.79766e-10	-1.41282
177037392	rs62339424	1.57742e-11	-1.50746	-0.365604	1.90625e-10	-0.179331	-0.75267	1.75881e-06	-0.874547	-0.916456
177038584	rs72706348	3.95537e-12	-1.91939	-1.33698	1.74224e-11	-1.87476	-1.4498	4.66525e-07	-1.69182	-1.42626
177039158	rs7673622	3.92751e-12	-1.91939	-1.34404	1.74235e-11	-1.87476	-1.44973	4.65728e-07	-1.69182	-1.42797
177039205	rs28682996	1.34642e-11	-0.606869	-1.42454	1.11134e-10	-0.0532513	-1.41833	5.43686e-06	0.787262	-1.4497
177039277	rs10520332	1.48509e-11	-0.507179	-1.4262	1.23987e-10	0.0651919	-1.42732	6.27937e-06	0.929467	-1.44784
177039731	rs10000614	1.32949e-11	-0.621505	-1.42256	1.0862e-10	-0.0706984	-1.42376	5.3271e-06	0.766252	-1.44909
177040125	rs28450120	1.35286e-11	-0.606869	-1.41977	1.10835e-10	-0.0532513	-1.42102	5.43611e-06	0.787262	-1.44984
177040238	rs79184988	7.10155e-12	-1.77217	-0.898961	4.02119e-11	-1.87122	-0.616929	7.29334e-07	-1.91874	-0.752526
177040513	rs36071288	2.29894e-10	0.806172	-3.14687e-10	1.96843e-10	-0.899906	-3.14687e-10	4.88716e-06	-0.769031	-3.14687e-10
177040587	rs191319303	6.83067e-11	-0.407436	-3.14687e-10	1.07982e-09	0.802239	-3.14687e-10	3.5808e-06	-1.08006	-3.14687e-10
177040893	rs142013157	1.70502e-11	-1.79528	-3.14687e-10	9.61083e-11	-1.61684	-3.14687e-10	1.84097e-06	-1.74535	-3.14687e-10
177040968	rs57542178	7.02909e-12	-1.77832	-0.903071	3.98644e-11	-1.87485	-0.621981	7.26951e-07	-1.91739	-0.757149
177041658	rs116000543	1.78333e-11	-1.75038	-3.14687e-10	7.09808e-11	-1.9199	-3.14687e-10	1.54944e-06	-1.91775	-3.14687e-10
177042058	rs9999477	1.35696e-11	-0.606869	-1.41674	1.11164e-10	-0.0532513	-1.41805	5.43261e-06	0.787262	-1.45048
177042259	rs79127475	5.12401e-11	-0.694922	-3.14687e-10	1.42302e-10	-1.22436	-3.14687e-10	6.69618e-06	-0.454105	-3.14687e-10
177042310	rs28695418	1.29619e-11	-0.65373	-1.4157	1.05226e-10	-0.109172	-1.41703	5.07759e-06	0.719863	-1.45067
177042395	rs75486566	1.50032e-11	-1.92318	-3.14687e-10	7.97612e-11	-1.80327	-3.14687e-10	1.53789e-06	-1.92523	-3.14687e-10
177043160	rs10010573	1.2386e-11	-0.7013	-1.41358	9.96091e-11	-0.166111	-1.41495	4.73841e-06	0.651052	-1.45099
177043162	rs147385925	2.78717e-11	-1.79766e-10	-1.30383	1.38589e-10	-1.79766e-10	-1.2508	3.22062e-06	-1.79766e-10	-1.18607
177043288	rs35571688	2.39167e-10	0.845718	-3.14687e-10	2.01682e-10	-0.875621	-3.14687e-10	5.01479e-06	-0.743251	-3.14687e-10
177043379	rs78824548	5.12401e-11	-0.694922	-3.14687e-10	1.42302e-10	-1.22436	-3.14687e-10	6.69618e-06	-0.454105	-3.14687e-10
177043528	rs114123242	1.65885e-11	-1.82273	-3.14687e-10	7.76219e-11	-1.83046	-3.14687e-10	1.84413e-06	-1.74363	-3.14687e-10
177044594	rs76414930	5.0986e-11	-0.699894	-3.14687e-10	1.4177e-10	-1.22811	-3.14687e-10	6.65987e-06	-0.459542	-3.14687e-10
177044667	rs13142988	1.30897e-11	-0.65373	-1.40589	1.06244e-10	-0.109172	-1.4074	5.07269e-06	0.719863	-1.45163
177044804	rs2333399	3.85915e-12	-1.91672	-1.36428	1.7273e-11	-1.88161	-1.45155	4.68798e-07	-1.67631	-1.43692
177044834	rs28508010	1.30897e-11	-0.65373	-1.40589	1.06244e-10	-0.109172	-1.4074	5.07269e-06	0.719863	-1.45163
177044983	rs77751478	5.1728e-11	-0.685445	-3.14687e-10	1.43325e-10	-1.2172	-3.14687e-10	6.76592e-06	-0.443744	-3.14687e-10
177045953	rs10009701	1.72628e-11	-1.29341	-0.489476	1.94113e-10	-0.0872529	-0.826616	1.61959e-06	-0.878532	-0.994935
177046862	rs76327990	5.07588e-11	-0.70436	-3.14687e-10	1.41293e-10	-1.23148	-3.14687e-10	6.62742e-06	-0.464427	-3.14687e-10
177046904	rs28634477	1.2982e-11	-0.669689	-1.39819	1.05029e-10	-0.128254	-1.39982	4.9573e-06	0.696823	-1.4516
177047044	rs66689978	1.32674e-11	-0.647938	-1.39819	1.09544e-10	-0.0861669	-1.39982	5.18808e-06	0.742325	-1.4516
177047082	rs71613780	6.61156e-12	-1.32736	-1.41526	4.50526e-11	-0.957874	-1.41661	1.67977e-06	-0.386245	-1.45074
177047347	rs34861809	6.61156e-12	-1.32736	-1.41526	4.50526e-11	-0.957874	-1.41661	1.67977e-06	-0.386245	-1.45074
177047472	rs35851588	1.30549e-11	-0.669689	-1.39259	1.05612e-10	-0.128254	-1.39428	4.96066e-06	0.696823	-1.45093
177047574	rs112795926	1.69589e-11	-1.80065	-3.14687e-10	8.38342e-11	-1.75347	-3.14687e-10	1.61735e-06	-1.87486	-3.14687e-10
177047776	rs36121554	1.38181e-11	-0.617808	-1.38766	1.12729e-10	-0.067891	-1.38944	5.28747e-06	0.760411	-1.45071
177047844	rs6813271	1.77095e-11	-1.29341	-0.46393	1.98158e-10	-0.0872529	-0.805994	1.64844e-06	-0.878532	-0.977283
177048060	rs116718127	1.4972e-11	-1.92527	-3.14687e-10	7.14682e-11	-1.91306	-3.14687e-10	1.74821e-06	-1.79705	-3.14687e-10
177048610	rs143529893	1.7514e-11	-1.76845	-3.14687e-10	1.05853e-10	-1.52026	-3.14687e-10	2.64859e-06	-1.38161	-3.14687e-10
177049242	rs28452510	1.33981e-11	-0.650076	-1.38625	1.08621e-10	-0.10639	-1.38805	5.04897e-06	0.714076	-1.45053
177049581	rs28701716	1.36182e-11	-0.633994	-1.38604	1.1076e-10	-0.0871916	-1.38775	5.16567e-06	0.737192	-1.4508
177049662	rs13135535	1.2999e-11	-0.685546	-1.38103	1.04814e-10	-0.147234	-1.38289	4.85604e-06	0.673886	-1.44931
177049686	rs75455624	5.24855e-11	-0.670908	-3.14687e-10	1.44909e-10	-1.2062	-3.14687e-10	6.87427e-06	-0.427856	-3.14687e-10
177049692	rs75588937	3.20783e-11	-1.79766e-10	-1.16326	1.2226e-10	-1.79766e-10	-1.37616	2.58427e-06	-1.79766e-10	-1.4062
177049731	rs13107453	1.25654e-11	-0.716952	-1.38355	1.00689e-10	-0.184885	-1.38539	4.63582e-06	0.628321	-1.45015
177049854	rs28698547	1.27821e-11	-0.7013	-1.3821	1.02744e-10	-0.166111	-1.38396	4.74347e-06	0.651052	-1.44993
177049880	rs28607147	1.29496e-11	-0.685546	-1.38484	1.0442e-10	-0.147234	-1.38666	4.85102e-06	0.673886	-1.45034
177050258	rs74632843	3.00772e-11	-1.79766e-10	-1.22768	1.31698e-10	-1.79766e-10	-1.3018	3.41019e-06	-1.79766e-10	-1.12888
177050478	rs10520333	1.28197e-11	-0.7013	-1.37916	1.03043e-10	-0.166111	-1.38106	4.74581e-06	0.651052	-1.44943
177050508	rs28678696	1.30233e-11	-0.685546	-1.37916	1.05006e-10	-0.147234	-1.38106	4.85543e-06	0.673886	-1.44943
177050655	rs28409590	1.28388e-11	-0.7013	-1.37767	1.03194e-10	-0.166111	-1.37959	4.7471e-06	0.651052	-1.44916
177050750	rs10520334	1.83755e-11	-0.34221	-1.37822	1.58687e-10	0.273941	-1.38932	7.95015e-06	1.16782	-1.45027
177050782	rs13116545	1.72714e-11	-0.410553	-1.37184	1.4725e-10	0.193253	-1.38343	7.23089e-06	1.07199	-1.44927
177050795	rs13148503	1.75435e-11	-0.394918	-1.37184	1.49997e-10	0.211737	-1.38343	7.39157e-06	1.09397	-1.44927
177051305	rs28559986	1.31021e-11	-0.7013	-1.35738	1.05284e-10	-0.166111	-1.35954	4.76972e-06	0.651052	-1.44441
177051364	rs62339425	3.94983e-12	-1.91117	-1.34661	1.71603e-11	-1.88971	-1.45	4.72051e-07	-1.68031	-1.426
177051531	rs35278046	1.33704e-11	-0.681023	-1.35738	8.30153e-11	-0.403746	-1.35954	4.51906e-06	0.597068	-1.44441
177051595	rs34311937	1.55037e-11	-0.489779	-1.40059	1.07654e-10	-0.101217	-1.40218	6.55209e-06	0.975818	-1.45168
177051621	rs151060571	1.85305e-11	-1.71203	-3.14687e-10	1.08655e-10	-1.49414	-3.14687e-10	2.02674e-06	-1.64921	-3.14687e-10
177051624	rs28570421	9.83734e-12	-1.31664	-1.02862	1.07123e-10	-0.284682	-1.22365	7.9303e-07	-1.26065	-1.32689
177051633	rs60492066	3.54182e-12	-1.92464	-1.44217	1.75692e-11	-1.88806	-1.4281	3.62766e-07	-1.92198	-1.44766
177051671	rs373762239	2.6457e-11	-1.35592	-3.14687e-10	8.28383e-11	-1.76542	-3.14687e-10	1.91419e-06	-1.70635	-3.14687e-10
177051681	rs13122053	6.84832e-12	-1.32941	-1.37803	4.42306e-11	-1.02242	-1.37047	1.65255e-06	-0.408032	-1.44529
177051712	rs141869529	3.84079e-12	-1.86819	-1.41757	1.74369e-11	-1.87376	-1.44996	5.46173e-07	-1.53348	-1.42698
177051765	rs5016799	3.82389e-12	-1.85825	-1.43192	2.48194e-11	-1.69934	-1.27135	5.75805e-07	-1.58474	-1.32289
177051870	rs12501440	6.79821e-12	-1.82814	-0.886641	3.88878e-11	-1.88719	-0.634437	7.37518e-07	-1.91978	-0.740322
177051875	rs12505375	7.17e-12	-1.76822	-0.893319	4.04247e-11	-1.8404	-0.642472	7.28926e-07	-1.92401	-0.747818
177051944	rs5016797	1.2288e-11	-0.777018	-1.3458	9.57375e-11	-0.257126	-1.36358	4.28659e-06	0.540655	-1.44081
177051975	rs5016796	1.52656e-11	-1.21484	-0.691	9.78076e-11	-0.740778	-0.85853	1.62075e-06	-0.931596	-0.94116
177052064	rs5016795	1.59933e-11	-0.525528	-1.33375	1.45909e-10	0.136789	-1.33612	7.49986e-06	1.09211	-1.43287
177052077	rs5016794	1.29465e-11	-0.740061	-1.33056	1.12601e-10	-0.125503	-1.33296	5.45764e-06	0.772959	-1.43158
177052086	rs5016793	1.31741e-11	-0.724559	-1.32863	1.1499e-10	-0.106412	-1.33105	5.59107e-06	0.796323	-1.4308
177052325	rs28608650	1.36321e-11	-0.73658	-1.28244	1.1624e-10	-0.156265	-1.27039	5.03229e-06	0.672663	-1.41243
177052583	rs10017197	1.41903e-11	-0.705428	-1.27346	1.21864e-10	-0.118307	-1.2611	5.29211e-06	0.71862	-1.40804
177052925	rs7699831	1.41745e-11	-0.689698	-1.2903	1.22406e-10	-0.0991738	-1.2758	5.34838e-06	0.741753	-1.4206
177053003	rs7655015	1.31358e-11	-0.765795	-1.2903	1.11561e-10	-0.191945	-1.2758	4.77993e-06	0.629386	-1.4206
177053092	rs7655215	1.34479e-11	-0.74455	-1.28807	1.16598e-10	-0.150114	-1.27346	5.00553e-06	0.674518	-1.41962
177053149	rs7684270	1.31652e-11	-0.765795	-1.28807	1.11821e-10	-0.191945	-1.27346	4.78465e-06	0.629386	-1.41962
177053218	rs7654095	1.37855e-11	-0.725812	-1.28201	1.21574e-10	-0.114635	-1.26715	5.20289e-06	0.708728	-1.41515
177053542	rs13328006	1.32219e-11	-0.765795	-1.28378	1.12323e-10	-0.191945	-1.26899	4.79382e-06	0.629386	-1.4177
177053740	rs13328044	1.34261e-11	-0.750464	-1.28378	1.14447e-10	-0.173212	-1.26899	4.90404e-06	0.652117	-1.4177
177054008	rs13327956	1.34769e-11	-0.765795	-1.26467	1.14245e-10	-0.191945	-1.25202	4.87174e-06	0.629386	-1.40158
177054278	rs117041425	4.66767e-11	-1.79766e-10	-0.788199	2.02281e-10	-1.79766e-10	-0.872655	4.79936e-06	-1.79766e-10	-0.78716
177054671	rs35908744	1.33725e-11	-0.765795	-1.27245	1.13657e-10	-0.191945	-1.25718	4.8188e-06	0.629386	-1.4125
177054816	rs28620923	1.19278e-11	-0.868791	-1.28378	9.898e-11	-0.318408	-1.26899	4.10944e-06	0.475346	-1.4177
177055104	rs13328025	1.3404e-11	-0.765795	-1.27009	1.13937e-10	-0.191945	-1.25472	4.82414e-06	0.629386	-1.4114
177055175	rs13328066	1.34359e-11	-0.765795	-1.26772	1.14219e-10	-0.191945	-1.25225	4.82955e-06	0.629386	-1.41027
177055220	rs142305269	1.41528e-10	0.321053	-3.14687e-10	7.10942e-11	-1.91831	-3.14687e-10	7.70878e-06	-0.313282	-3.14687e-10
177055675	rs55795515	2.0305e-11	-1.76997	0.149397	1.70997e-10	-0.809173	-0.231491	1.6814e-06	-1.36895	-0.467059
177056115	rs34672208	1.35928e-11	-0.765795	-1.25611	1.15607e-10	-0.191945	-1.24017	4.85668e-06	0.629386	-1.40467
177056540	rs35237600	1.33873e-11	-0.781023	-1.25611	1.13473e-10	-0.210575	-1.24017	4.74802e-06	0.606758	-1.40467
177056904	rs188654205	5.01436e-11	-0.716554	-3.14687e-10	3.81994e-10	-0.236908	-3.14687e-10	1.25923e-05	0.177443	-3.14687e-10
177057142	rs190641972	8.97312e-11	-0.134626	-3.14687e-10	5.50647e-10	0.128783	-3.14687e-10	3.02835e-05	1.05496	-3.14687e-10
177057545	rs7687047	1.34133e-11	-0.796149	-1.23905	1.13383e-10	-0.229103	-1.22244	4.68212e-06	0.584233	-1.39612
177057851	rs7670070	1.41129e-11	-0.750464	-1.23389	1.20544e-10	-0.173212	-1.21709	5.02431e-06	0.652117	-1.39347
177058464	rs9884697	1.41129e-11	-0.750464	-1.23389	1.20544e-10	-0.173212	-1.21709	5.02431e-06	0.652117	-1.39347
177058524	rs9884639	1.34827e-11	-0.796149	-1.23389	1.13991e-10	-0.229103	-1.21709	4.69455e-06	0.584233	-1.39347
177058580	rs9884643	1.35178e-11	-0.796149	-1.23129	1.143e-10	-0.229103	-1.21439	4.70089e-06	0.584233	-1.39212
177058963	rs35829366	1.35178e-11	-0.796149	-1.23129	1.143e-10	-0.229103	-1.21439	4.70089e-06	0.584233	-1.39212
177059144	rs10019889	1.27672e-11	-0.855632	-1.22893	1.06504e-10	-0.302189	-1.21194	4.30556e-06	0.49516	-1.3909
177059207	rs17062511	1.2869e-11	-0.855632	-1.22099	1.07385e-10	-0.302189	-1.2037	4.32361e-06	0.49516	-1.38671
177059277	rs35022899	1.1926e-11	-0.892064	-1.26066	7.69589e-11	-0.594134	-1.24491	3.70324e-06	0.360456	-1.40689
177059295	rs34808606	1.17367e-11	-0.926274	-1.24245	9.6549e-11	-0.389488	-1.22277	3.82678e-06	0.388288	-1.40191
177059335	rs17062515	1.22252e-11	-0.912056	-1.21588	1.00688e-10	-0.371871	-1.19841	3.98107e-06	0.409898	-1.38399
177059551	rs28737414	1.35007e-11	-1.35902	-0.669681	1.68856e-10	-0.852376	-0.200889	5.08817e-06	0.109558	-0.838281
177059928	rs6848054	1.33952e-11	-0.826095	-1.21045	1.12582e-10	-0.265851	-1.19278	4.54519e-06	0.539491	-1.38106
177060782	rs17062523	1.22968e-11	-0.912056	-1.21005	1.03233e-10	-0.371871	-1.17345	4.02321e-06	0.409898	-1.37346
177061470	rs6812750	1.42396e-11	-0.781023	-1.19439	1.23256e-10	-0.210575	-1.15747	4.95476e-06	0.606758	-1.36205
177061519	rs6812514	1.58859e-11	-0.634389	-1.23162	1.41579e-10	-0.0320645	-1.19739	6.01912e-06	0.822729	-1.38343
177061531	rs34608471	7.238e-12	-1.36861	-1.28349	5.0318e-11	-1.01054	-1.2534	1.63558e-06	-0.452869	-1.41078
177061564	rs6834458	1.53778e-11	-0.664566	-1.23395	1.36152e-10	-0.0686476	-1.19989	5.75192e-06	0.778618	-1.38473
177061637	rs76675486	6.33412e-11	-0.482908	-3.14687e-10	1.83119e-10	-0.972174	-3.14687e-10	9.86663e-06	-0.0664838	-3.14687e-10
177061716	rs115413351	7.22248e-12	-1.28558	-1.36867	3.89307e-11	-1.48286	-1.03766	5.03796e-07	-1.73127	-1.30996
177061748	rs7678897	1.40831e-11	-0.811173	-1.1753	1.21228e-10	-0.247528	-1.13711	4.80577e-06	0.56181	-1.34764
177061759	rs149221903	6.33412e-11	-0.482908	-3.14687e-10	1.83119e-10	-0.972174	-3.14687e-10	9.86663e-06	-0.0664838	-3.14687e-10
177061867	rs12506509	7.79493e-12	-1.56529	-1.01268	5.05815e-11	-1.71925	-0.539474	6.76744e-07	-1.90839	-0.837712
177062021	rs7661836	1.51595e-11	-0.729559	-1.18326	1.34962e-10	-0.131738	-1.14558	5.46111e-06	0.697441	-1.35543
177062238	rs80295533	6.36493e-11	-0.478055	-3.14687e-10	1.83843e-10	-0.968229	-3.14687e-10	9.92113e-06	-0.0609755	-3.14687e-10
177062289	rs28552481	1.3959e-11	-0.826095	-1.16922	1.19804e-10	-0.265851	-1.1306	4.70289e-06	0.539491	-1.34696
177062672	rs184289439	2.89947e-11	-1.79766e-10	-1.26433	1.27653e-10	-1.79766e-10	-1.333	3.22853e-06	-1.79766e-10	-1.18361
177062781	rs145388613	6.36493e-11	-0.478055	-3.14687e-10	1.83843e-10	-0.968229	-3.14687e-10	9.92113e-06	-0.0609755	-3.14687e-10
177062811	rs28535179	1.37498e-11	-0.840915	-1.1695	1.17606e-10	-0.284071	-1.1309	4.59879e-06	0.517274	-1.34712
177062968	rs13146003	1.60465e-11	-0.689698	-1.16625	1.41982e-10	-0.0991738	-1.12744	5.76757e-06	0.741753	-1.34514
177062969	rs62339427	2.39624e-11	-1.81306	0.358099	1.8164e-10	-0.930536	-0.0497481	1.83438e-06	-1.45361	-0.295322
177063096	rs9995480	1.41255e-11	-0.840915	-1.14255	1.2103e-10	-0.284071	-1.1022	4.67598e-06	0.517274	-1.33048
177063186	rs74420195	3.29556e-11	-1.79766e-10	-1.13628	1.41828e-10	-1.79766e-10	-1.2277	3.75071e-06	-1.79766e-10	-1.0337
177063501	rs77398093	6.39941e-11	-0.472653	-3.14687e-10	1.84653e-10	-0.963835	-3.14687e-10	9.98214e-06	-0.054845	-3.14687e-10
177063929	rs6849006	1.42882e-11	-0.840915	-1.1311	1.22512e-10	-0.284071	-1.09003	4.70982e-06	0.517274	-1.32327
177064061	rs2128425	2.91678e-11	-1.68785	0.429474	2.15598e-10	-0.860248	0.0513502	2.01302e-06	-1.42885	-0.227154
177064106	rs6850923	1.24655e-11	-0.968317	-1.14016	1.0364e-10	-0.441724	-1.09966	3.86027e-06	0.324072	-1.32898
177064172	rs6849468	1.34264e-11	-0.926274	-1.10794	1.12964e-10	-0.389488	-1.06576	4.2213e-06	0.388288	-1.30379
177064717	rs55739709	4.44052e-12	-1.88268	-1.25799	1.68165e-11	-1.91572	-1.44423	5.54202e-07	-1.56986	-1.37601
177065131	rs35810775	7.29184e-12	-1.53794	-1.10675	4.64549e-11	-1.26047	-1.08336	1.19433e-06	-0.870594	-1.30746
177065490	rs73003449	7.38464e-11	-0.329456	-3.14687e-10	2.23365e-10	-0.773503	-3.14687e-10	9.96055e-06	-0.0570102	-3.14687e-10
177068693	rs17062533	6.04114e-12	-1.89469	-0.938163	3.6469e-11	-1.70763	-0.878214	6.33597e-07	-1.63409	-1.17789
177068706	rs17062534	9.05365e-12	-1.54704	-0.881231	6.161e-11	-1.24335	-0.818136	1.42981e-06	-0.862181	-1.13592
177068751	rs143914274	8.82668e-11	-0.15108	-3.14687e-10	2.40589e-10	-0.699222	-3.14687e-10	1.43469e-05	0.30789	-3.14687e-10
177068763	rs147271231	8.62687e-11	-0.173977	-3.14687e-10	2.36056e-10	-0.718244	-3.14687e-10	1.39829e-05	0.282193	-3.14687e-10
177068934	rs35155674	5.50879e-12	-1.90687	-1.01823	2.99908e-11	-1.8184	-0.963017	5.60084e-07	-1.69987	-1.23544
177069022	rs35826550	5.48917e-12	-1.91044	-1.01823	2.97262e-11	-1.82727	-0.963017	5.52874e-07	-1.71282	-1.23544
177070568	rs6837815	5.55838e-12	-1.91571	-1.00043	3.19641e-11	-1.77357	-0.944125	5.60761e-07	-1.71129	-1.22281
177071841	rs7663477	8.21674e-12	-1.61204	-0.913226	6.10383e-11	-1.21944	-0.851369	1.22926e-06	-0.983118	-1.16611
177071941	rs118021908	3.21931e-11	-1.79766e-10	-1.15969	1.1478e-10	-1.79766e-10	-1.43929	2.50645e-06	-1.79766e-10	-1.43677
177072042	rs73003461	1.15826e-10	0.120648	-3.14687e-10	3.02055e-10	-0.471703	-3.14687e-10	1.94376e-05	0.611566	-3.14687e-10
177072066	rs145505424	1.49824e-11	-1.92457	-3.14687e-10	8.70413e-11	-1.71593	-3.14687e-10	1.59838e-06	-1.88665	-3.14687e-10
177072092	rs1471645	3.5115e-11	-1.91512	0.842308	1.31748e-10	-1.57614	0.274713	1.79087e-06	-1.89269	0.119747
177073126	rs115177112	1.49718e-11	-1.92528	-3.14687e-10	8.53808e-11	-1.73519	-3.14687e-10	1.58563e-06	-1.89466	-3.14687e-10
177073547	rs112652214	1.17973e-10	0.139008	-3.14687e-10	3.06768e-10	-0.456221	-3.14687e-10	1.9839e-05	0.632006	-3.14687e-10
177074453	rs111937132	2.52059e-11	-1.40437	-3.14687e-10	7.92974e-11	-1.80911	-3.14687e-10	1.96301e-06	-1.68116	-3.14687e-10
177074773	rs138782628	1.55712e-11	-1.88602	-3.14687e-10	9.70474e-11	-1.60711	-3.14687e-10	1.54205e-06	-1.92253	-3.14687e-10
177075352	rs13110700	3.50391e-11	-1.92052	0.845544	1.30049e-10	-1.59192	0.27752	1.788e-06	-1.89697	0.122426
177075863	rs74483578	5.22414e-11	-1.79766e-10	-0.675568	2.13233e-10	-1.79766e-10	-0.819927	6.41968e-06	-1.79766e-10	-0.496273
177075912	rs76958458	3.02336e-11	-1.79766e-10	-1.22249	1.3539e-10	-1.79766e-10	-1.27415	2.6976e-06	-1.79766e-10	-1.36328
177076042	rs116130102	8.57576e-11	-0.17992	-3.14687e-10	4.00272e-10	-0.190167	-3.14687e-10	1.32443e-05	0.227928	-3.14687e-10
177076272	rs76406002	2.8375e-11	-1.79766e-10	-1.28593	1.18319e-10	-1.79766e-10	-1.40892	2.47776e-06	-1.79766e-10	-1.44829
177076596	rs10022614	7.37345e-12	-1.7318	-0.901758	5.14669e-11	-1.40133	-0.840044	1.08694e-06	-1.13545	-1.13682
177076992	rs28458464	3.26951e-11	-1.92314	0.778925	1.19645e-10	-1.61757	0.219787	1.68022e-06	-1.90408	0.0673642
177078065	rs57240276	6.57912e-12	-1.92476	-0.822782	5.68683e-11	-1.917	-0.224571	1.07119e-06	-1.80597	-0.4809
177078412	rs4690662	4.22165e-12	-1.82627	-1.36495	1.72606e-11	-1.91071	-1.42317	6.50638e-07	-1.33456	-1.45088
177078413	rs35573037	5.43117e-12	-1.92491	-1.01438	2.93424e-11	-1.8441	-0.959174	5.29221e-07	-1.77152	-1.22047
177078723	rs17671258	1.55792e-11	-1.88551	-3.14687e-10	7.19816e-11	-1.9059	-3.14687e-10	1.61858e-06	-1.87409	-3.14687e-10
177078738	rs34939592	5.47159e-12	-1.92458	-1.0073	2.96833e-11	-1.84007	-0.951656	5.34909e-07	-1.76599	-1.21531
177078770	rs10004458	2.90894e-11	-1.92437	0.663299	1.05883e-10	-1.64284	0.122862	1.47111e-06	-1.9095	-0.0601223
177078833	rs34826295	5.44939e-12	-1.92491	-1.01104	2.94469e-11	-1.8441	-0.95562	5.30512e-07	-1.77152	-1.21804
177078860	rs9990546	6.59463e-12	-1.92241	-0.822782	6.27706e-11	-1.81825	-0.224571	1.08164e-06	-1.79626	-0.4809
177078900	rs34429304	5.52787e-12	-1.92527	-0.996372	2.96769e-11	-1.85187	-0.940069	5.30482e-07	-1.78228	-1.20733
177078973	rs9990644	7.71033e-12	-1.86333	-0.725553	5.9748e-11	-1.90786	-0.184319	1.0946e-06	-1.89837	-0.36689
177079096	rs142164130	1.52611e-11	-1.90614	-3.14687e-10	7.14872e-11	-1.91279	-3.14687e-10	1.54029e-06	-1.92367	-3.14687e-10
177079327	rs77377363	1.66768e-11	-1.81742	-3.14687e-10	7.45777e-11	-1.87047	-3.14687e-10	1.62215e-06	-1.87189	-3.14687e-10
177079374	rs2128422	3.13391e-11	-1.92512	0.738537	1.07996e-10	-1.6882	0.187982	1.56332e-06	-1.91872	0.00989159
177079423	rs35364107	3.53932e-11	-1.83755	0.772624	1.02903e-10	-1.7622	0.213674	1.6259e-06	-1.92182	0.0522445
177080220	rs12499392	2.99429e-11	-1.92522	0.693066	1.07097e-10	-1.65725	0.148671	1.51428e-06	-1.91349	-0.0272095
177080371	rs28692525	7.42305e-12	-1.89608	-0.730778	6.09415e-11	-1.88117	-0.191224	1.12263e-06	-1.86669	-0.373278
177081358	rs9683850	2.07155e-11	-1.60056	-3.14687e-10	1.17255e-10	-1.41796	-3.14687e-10	4.38133e-06	-0.87829	-3.14687e-10
177081836	rs10021875	7.43786e-12	-1.87244	-0.752423	5.81431e-11	-1.89951	-0.219898	1.10552e-06	-1.85554	-0.399788
177082032	rs10520338	5.05281e-12	-1.92445	-1.08706	2.90191e-11	-1.83526	-0.979101	5.09951e-07	-1.76062	-1.26846
177082069	rs7693453	5.12923e-12	-1.92277	-1.07372	2.98489e-11	-1.82223	-0.963932	5.23881e-07	-1.74316	-1.25897
177083166	rs2877924	2.61591e-11	-1.92497	0.557722	9.53542e-11	-1.53916	-0.0855532	1.25718e-06	-1.87348	-0.253295
177083333	rs12646277	6.90012e-12	-1.91789	-0.782011	2.63427e-11	-1.92036	-0.99076	7.89256e-07	-1.84699	-0.745313
177083742	rs116530360	3.48512e-11	-1.08036	-3.14687e-10	5.68443e-10	0.16059	-3.14687e-10	1.219e-05	0.144974	-3.14687e-10
177084677	rs2128426	6.47291e-12	-1.92321	-0.840607	2.20528e-11	-1.8467	-1.24217	5.50941e-07	-1.87558	-1.07619
177085016	rs2170576	7.4153e-12	-1.76492	-0.862975	3.19646e-11	-1.43978	-1.2779	5.39072e-07	-1.86055	-1.113
177085035	rs7696837	7.4153e-12	-1.76492	-0.862975	3.19646e-11	-1.43978	-1.2779	5.39072e-07	-1.86055	-1.113
177085764	rs72706352	1.5419e-11	-1.89584	-3.14687e-10	8.2921e-11	-1.76442	-3.14687e-10	2.17901e-06	-1.57677	-3.14687e-10
177086072	rs12505769	6.80879e-12	-1.75848	-0.954748	3.06106e-11	-1.42862	-1.33234	4.98771e-07	-1.85643	-1.19482
177086280	rs141284795	1.51385e-11	-1.9142	-3.14687e-10	7.13436e-11	-1.9148	-3.14687e-10	1.55268e-06	-1.91566	-3.14687e-10
177086670	rs10461317	2.63044e-11	-1.79766e-10	-1.36171	1.1855e-10	-1.79766e-10	-1.40698	2.49469e-06	-1.79766e-10	-1.44148
177086894	rs4299535	6.7253e-12	-1.7763	-0.949267	2.9939e-11	-1.4535	-1.32965	4.96159e-07	-1.86563	-1.19087
177086933	rs4269125	6.73024e-12	-1.77009	-0.954748	3.01889e-11	-1.44249	-1.33234	4.96165e-07	-1.86167	-1.19482
177087118	rs56273989	1.56349e-11	-1.88194	-3.14687e-10	8.55063e-11	-1.73372	-3.14687e-10	2.2783e-06	-1.53221	-3.14687e-10
177087322	rs4388031	3.45612e-10	1.21387	-3.14687e-10	1.03309e-09	0.757995	-3.14687e-10	4.03005e-05	1.34072	-3.14687e-10
177087700	rs147174212	1.54468e-11	-1.89404	-3.14687e-10	7.06807e-11	-1.92414	-3.14687e-10	1.55259e-06	-1.91572	-3.14687e-10
177088948	rs7697207	6.82872e-12	-1.77009	-0.940221	3.04153e-11	-1.44249	-1.32487	5.0326e-07	-1.86167	-1.18062
177088988	rs117102847	4.45201e-11	-1.79766e-10	-0.835504	2.91529e-10	-1.79766e-10	-0.507171	6.89885e-06	-1.79766e-10	-0.424287
177089157	rs1976031	5.25103e-12	-1.91509	-1.05794	1.87311e-11	-1.87685	-1.37528	4.79435e-07	-1.77133	-1.31946
177089584	rs1564616	7.78674e-12	-1.67337	-0.905649	3.73007e-11	-1.25592	-1.30737	5.55656e-07	-1.78795	-1.1553
177090052	rs62339430	5.89428e-12	-1.92343	-0.934036	2.16792e-11	-1.78417	-1.32178	4.76839e-07	-1.92011	-1.17611
177090235	rs149988590	3.44299e-11	-1.09252	-3.14687e-10	7.52962e-11	-1.86088	-3.14687e-10	2.05643e-06	-1.63467	-3.14687e-10
177090631	rs72706353	1.57424e-11	-1.87509	-3.14687e-10	8.67222e-11	-1.7196	-3.14687e-10	2.3246e-06	-1.5121	-3.14687e-10
177090783	rs13141156	7.60776e-12	-1.67479	-0.927483	3.71448e-11	-1.24869	-1.3188	5.56461e-07	-1.76666	-1.17514
177091079	rs117873729	2.50858e-11	-1.79766e-10	-1.40914	1.16512e-10	-1.79766e-10	-1.42432	2.66394e-06	-1.79766e-10	-1.37584
177091523	rs11133132	7.84778e-12	-1.75247	-0.818743	2.97037e-11	-1.5417	-1.24934	5.43717e-07	-1.88297	-1.082
177091829	rs4475089	8.91707e-12	-1.67048	-0.772997	3.64118e-11	-1.33645	-1.25097	5.77863e-07	-1.84003	-1.06403
177091853	rs11133133	6.39247e-12	-1.92025	-0.856078	2.21499e-11	-1.81427	-1.27021	5.25373e-07	-1.88889	-1.1104
177092373	rs4690663	7.986e-12	-1.66523	-0.888528	3.81344e-11	-1.24269	-1.29851	5.66134e-07	-1.78192	-1.14265
177093329	rs11133134	3.77768e-12	-1.86124	-1.4411	1.67801e-11	-1.92482	-1.43729	4.13464e-07	-1.8284	-1.41043
177093505	rs4538426	8.2169e-12	-1.64855	-0.876706	3.94162e-11	-1.21582	-1.29231	5.78279e-07	-1.76947	-1.13387
177093801	rs147376026	1.59362e-10	0.439736	-3.14687e-10	3.81071e-10	-0.239324	-3.14687e-10	2.08728e-05	0.682803	-3.14687e-10
177093836	rs4444774	2.9858e-11	-1.85096	0.615969	8.54586e-11	-1.67889	-0.0553927	1.49549e-06	-1.85742	-0.095774
177094542	rs114302658	2.00595e-10	0.669842	-3.14687e-10	4.63173e-10	-0.0442097	-3.14687e-10	2.65709e-05	0.924176	-3.14687e-10
177095773	rs72706355	1.57744e-11	-1.87305	-3.14687e-10	8.70782e-11	-1.7155	-3.14687e-10	2.33811e-06	-1.5063	-3.14687e-10
177095908	rs4690665	3.17333e-11	-1.53656	0.362486	1.13552e-10	-1.19056	-0.259488	1.54393e-06	-1.60881	-0.312499
177096417	rs11944385	3.00144e-11	-1.59315	0.363385	1.05772e-10	-1.25947	-0.261557	1.52928e-06	-1.62392	-0.306919
177096590	rs72706356	1.56632e-11	-1.88013	-3.14687e-10	8.58301e-11	-1.72994	-3.14687e-10	2.29065e-06	-1.52681	-3.14687e-10
177097581	rs72706357	7.51308e-12	-1.91627	-0.698534	2.4543e-11	-1.77106	-1.21082	5.66175e-07	-1.90493	-1.01957
177097689	rs77731064	1.89085e-10	0.610751	-3.14687e-10	4.4047e-10	-0.0944687	-3.14687e-10	2.49752e-05	0.862241	-3.14687e-10
177097770	rs17671702	5.52436e-12	-1.92491	-0.997364	3.80852e-11	-1.9131	-0.629382	5.37873e-07	-1.9147	-1.06108
177098285	rs17625943	3.1428e-11	-1.62634	0.442591	1.07798e-10	-1.30479	-0.197259	1.62834e-06	-1.62424	-0.243842
177098479	rs115542962	1.68628e-10	0.496253	-3.14687e-10	3.99717e-10	-0.191554	-3.14687e-10	2.21487e-05	0.742136	-3.14687e-10
177099212	rs150564213	1.53531e-10	0.402457	-3.14687e-10	3.69272e-10	-0.270777	-3.14687e-10	2.00713e-05	0.643647	-3.14687e-10
177099962	rs72706359	4.61747e-11	-0.799013	-3.14687e-10	2.21215e-10	-0.783175	-3.14687e-10	1.18129e-05	0.11355	-3.14687e-10
177100644	rs11736872	6.53829e-12	-1.92412	-0.829654	4.5221e-11	-1.91613	-0.454622	6.22257e-07	-1.91146	-0.918583
177100882	rs62339456	3.22257e-10	1.1439	-3.14687e-10	5.70057e-10	0.163425	-3.14687e-10	1.63914e-05	0.441113	-3.14687e-10
177101020	rs80255541	2.80545e-11	-1.29729	-3.14687e-10	1.05863e-10	-1.52016	-3.14687e-10	2.40511e-06	-1.47805	-3.14687e-10
177101060	rs7699964	3.54152e-11	-1.56712	0.502818	1.24415e-10	-1.21053	-0.14816	1.82239e-06	-1.55984	-0.195655
177101467	rs115120443	4.23519e-11	-0.885432	-3.14687e-10	9.51542e-10	0.675773	-3.14687e-10	2.56285e-05	0.888065	-3.14687e-10
177102837	rs4536876	2.86866e-11	-1.91195	0.636941	7.82149e-11	-1.82513	0.00227439	1.43159e-06	-1.92297	-0.0738868
177103126	rs147950681	1.47982e-10	0.365645	-3.14687e-10	3.57996e-10	-0.301789	-3.14687e-10	1.93097e-05	0.604967	-3.14687e-10
177104322	rs2062138	3.65228e-11	-1.60743	0.573921	1.24881e-10	-1.26797	-0.0869844	1.84289e-06	-1.60057	-0.143744
177104386	rs2062137	6.95226e-12	-1.92516	-0.767218	4.92784e-11	-1.90975	-0.37507	6.50758e-07	-1.91696	-0.868298
177104907	rs12639650	3.00303e-11	-1.91738	0.688147	8.06495e-11	-1.83725	0.0450491	1.49176e-06	-1.92344	-0.0322392
177105388	rs11133135	3.40118e-11	-1.70006	0.595318	1.06348e-10	-1.44618	-0.0694114	1.72676e-06	-1.68285	-0.126539
177106201	rs75438443	1.33543e-10	0.262977	-3.14687e-10	3.28416e-10	-0.388032	-3.14687e-10	1.73337e-05	0.49701	-3.14687e-10
177106289	rs10004325	2.98514e-11	-1.67563	0.440423	1.03923e-10	-1.34251	-0.196153	1.47811e-06	-1.71431	-0.25057
177106724	rs62339458	4.56783e-12	-1.75502	-1.35738	4.43889e-11	-0.955344	-1.43398	4.34892e-07	-1.74093	-1.44737
177107055	rs72706363	1.5563e-11	-1.88655	-3.14687e-10	8.46702e-11	-1.74355	-3.14687e-10	2.24633e-06	-1.54634	-3.14687e-10
177107335	rs2333402	6.84215e-12	-1.92509	-0.783254	4.61414e-11	-1.91855	-0.432055	6.27967e-07	-1.91522	-0.905693
177107639	rs11934580	3.2969e-11	-1.72985	0.59397	1.04904e-10	-1.45874	-0.070519	1.64825e-06	-1.7283	-0.127623
177108207	rs140948312	1.58059e-11	-1.87106	-3.14687e-10	7.0632e-11	-1.92483	-3.14687e-10	1.57469e-06	-1.90158	-3.14687e-10
177108555	rs9996324	5.83633e-11	-0.564758	-3.14687e-10	3.30771e-10	-0.380884	-3.14687e-10	1.46238e-05	0.327007	-3.14687e-10
177109219	rs17671894	1.55411e-11	-1.88795	-3.14687e-10	7.07379e-11	-1.92333	-3.14687e-10	1.59295e-06	-1.89005	-3.14687e-10
177109576	rs75604999	3.88773e-12	-1.85978	-1.41384	1.71161e-11	-1.92469	-1.4176	4.36046e-07	-1.8266	-1.35905
177109669	rs4432702	1.80904e-11	-1.73606	-3.14687e-10	1.23888e-10	-1.36294	-3.14687e-10	2.95045e-06	-1.27369	-3.14687e-10
177109715	rs4342148	6.32899e-12	-1.92515	-0.861153	4.04242e-11	-1.91143	-0.571454	5.7332e-07	-1.91615	-0.9958
177109922	rs62339459	7.17274e-10	1.94401	-3.14687e-10	1.01637e-09	0.741678	-3.14687e-10	3.09576e-05	1.07698	-3.14687e-10
177110183	rs137981892	1.61351e-10	0.452137	-3.14687e-10	3.85083e-10	-0.228852	-3.14687e-10	2.11463e-05	0.695824	-3.14687e-10
177110202	rs10000168	3.04146e-11	-1.73749	0.52097	1.00154e-10	-1.44522	-0.130384	1.52137e-06	-1.74981	-0.186224
177110580	rs75251773	2.40486e-11	-1.79766e-10	-1.45137	1.13446e-10	-1.79766e-10	-1.45098	2.46984e-06	-1.79766e-10	-1.45149
177111158	rs28616666	2.56898e-11	-1.75624	0.370895	8.64789e-11	-1.46967	-0.252744	1.36964e-06	-1.72794	-0.313152
177111171	rs62341360	2.6218e-11	-1.73589	0.370895	8.71102e-11	-1.46239	-0.252744	1.37375e-06	-1.72494	-0.313152
177111176	rs7654422	5.03374e-12	-1.9244	-1.09088	2.95992e-11	-1.90417	-0.890392	4.61835e-07	-1.92351	-1.20468
177111486	rs28567067	2.63523e-11	-1.71221	0.352325	9.2493e-11	-1.38738	-0.267797	1.41108e-06	-1.68347	-0.32782
177111520	rs72706365	1.55378e-11	-1.88817	-3.14687e-10	8.43715e-11	-1.74708	-3.14687e-10	2.23488e-06	-1.55146	-3.14687e-10
177111723	rs28753908	2.29318e-11	-1.56732	0.0684014	8.68438e-11	-1.22829	-0.489908	1.302e-06	-1.54477	-0.54697
177111767	rs13138827	8.3557e-12	-1.92507	-0.583429	5.67617e-11	-1.90356	-0.239892	7.33157e-07	-1.92522	-0.740822
177113229	rs140076984	2.18382e-10	0.7548	-3.14687e-10	5.37722e-10	0.10503	-3.14687e-10	3.03635e-05	1.0576	-3.14687e-10
177113764	rs6857056	8.63924e-12	-1.79563	-0.679497	4.80663e-11	-1.92224	-0.387491	7.39415e-07	-1.78384	-0.873695
177113779	rs12502935	3.53628e-12	-1.92034	-1.44803	1.90313e-11	-1.91788	-1.31835	4.23524e-07	-1.78035	-1.43444
177113836	rs6832177	6.14601e-12	-1.81332	-1.00232	1.83987e-11	-1.92475	-1.34528	4.13292e-07	-1.91746	-1.32178
177113956	rs2291244	3.97469e-12	-1.81163	-1.43987	2.17613e-11	-1.75853	-1.34365	4.88562e-07	-1.65356	-1.41837
177114889	rs6820936	8.63787e-12	-1.76311	-0.712175	4.62168e-11	-1.92305	-0.425914	7.40858e-07	-1.75367	-0.901919
177115028	rs6821182	8.96938e-12	-1.76311	-0.674514	4.83088e-11	-1.92305	-0.381642	7.6536e-07	-1.75367	-0.869383
177116124	rs78838548	5.1366e-12	-1.5592	-1.43585	3.31882e-11	-1.48781	-1.19231	7.25896e-07	-1.39931	-1.27668
177116463	rs994252	1.82871e-11	-1.57731	-0.147941	1.52215e-10	-1.73881	0.581795	4.86072e-06	-1.24127	0.466818
177116779	rs4565028	2.62539e-11	-0.484944	-0.878687	1.395e-10	-0.0587804	-1.18546	5.31116e-06	0.470248	-1.15608
177116887	rs6851624	1.53556e-11	-1.89996	-3.14687e-10	7.78199e-11	-1.82791	-3.14687e-10	1.55045e-06	-1.9171	-3.14687e-10
177116909	rs2170577	2.77223e-11	-0.482005	-0.827201	2.18327e-10	0.336576	-1.13289	5.61742e-06	0.491937	-1.12171
177117073	rs11733017	3.58215e-11	0.0528081	-1.1057	3.07098e-10	0.89011	-1.34525	8.15435e-06	1.07403	-1.33112
177117349	rs1905184	1.09831e-11	-1.12546	-1.10963	3.08215e-11	-1.41691	-1.33719	1.6083e-06	-0.558054	-1.32241
177117869	rs9312592	3.09643e-11	-0.905472	-0.293136	2.70167e-10	-0.663205	0.0799347	5.02168e-06	-0.608122	-0.133756
177119115	rs17062599	9.83834e-12	-1.34555	-0.999604	2.513e-11	-1.59834	-1.35991	6.2243e-07	-1.5317	-1.29806
177119140	rs17062602	1.57026e-11	-1.87762	-3.14687e-10	7.68794e-11	-1.84007	-3.14687e-10	1.54156e-06	-1.92285	-3.14687e-10
177119176	rs13150443	2.40633e-11	-0.56102	-0.889735	1.71527e-10	0.212322	-1.24989	4.70275e-06	0.401118	-1.20861
177119344	rs28457856	9.62531e-12	-1.3577	-1.00935	2.09749e-11	-1.77471	-1.36427	5.44333e-07	-1.66011	-1.30372
177119741	rs34120191	1.63119e-11	-1.83955	-3.14687e-10	3.6776e-10	-0.274881	-3.14687e-10	2.14192e-06	-1.59394	-3.14687e-10
177119813	rs10014804	1.68924e-11	-0.896448	-0.908134	4.18044e-11	-1.22912	-1.22019	2.44103e-06	-0.257546	-1.20568
177119860	rs10004500	2.27426e-11	-0.660954	-0.846248	1.72498e-10	0.178177	-1.21011	4.55734e-06	0.329669	-1.16857
177119951	rs13139487	2.34313e-11	-0.618429	-0.858942	1.67158e-10	0.154728	-1.2181	4.91624e-06	0.414134	-1.17723
177120026	rs10004686	9.8829e-12	-1.35041	-0.990227	2.53227e-11	-1.59495	-1.35566	6.4834e-07	-1.4964	-1.29258
177120728	rs7686009	9.78425e-12	-1.35041	-1.00026	2.52078e-11	-1.59495	-1.36021	6.44547e-07	-1.4964	-1.29845
177121302	rs6553925	2.54195e-11	-0.500887	-0.895042	1.63429e-10	0.154616	-1.24055	4.72605e-06	0.399064	-1.20162
177121739	rs72706370	2.72387e-11	-1.32681	-3.14687e-10	1.32973e-10	-1.29217	-3.14687e-10	2.25972e-06	-1.5404	-3.14687e-10
177121983	rs728846	9.29935e-12	-1.37338	-1.02812	2.06362e-11	-1.78274	-1.37253	5.48882e-07	-1.64391	-1.3116
177122179	rs11938144	4.18067e-12	-1.76557	-1.4354	2.05211e-11	-1.73214	-1.42871	9.26365e-07	-0.992551	-1.43958
177122209	rs76064533	3.05443e-11	-1.21227	-3.14687e-10	7.45256e-11	-1.87117	-3.14687e-10	2.07692e-06	-1.62476	-3.14687e-10
177123419	rs2333403	3.34938e-11	-0.136051	-0.984032	1.64086e-10	0.23536	-1.31728	6.48732e-06	0.779521	-1.26531
177123630	rs11734877	1.23019e-11	-1.05695	-1.06475	2.37811e-11	-1.62539	-1.38803	7.08357e-07	-1.36521	-1.33524
177123850	rs11731185	1.40285e-11	-0.904103	-1.08625	2.74189e-11	-1.47466	-1.39642	8.09016e-07	-1.22093	-1.34665
177124254	rs4626145	4.18611e-12	-1.88966	-1.31002	2.97636e-11	-1.86355	-0.925477	5.63678e-07	-1.87146	-1.05745
177124573	rs4287956	2.75047e-11	-1.09713	-0.219961	2.50597e-10	-0.824836	0.166369	4.88618e-06	-0.706506	-0.0627246
177124970	rs55885119	1.22031e-11	-1.04452	-1.08523	2.37652e-11	-1.61806	-1.39603	7.0774e-07	-1.35521	-1.34611
177125146	rs144000122	4.60261e-11	-1.79766e-10	-0.802235	1.74154e-10	-1.79766e-10	-1.02237	4.80648e-06	-1.79766e-10	-0.785676
177125501	rs2333404	2.52342e-11	-1.14688	-0.256363	2.11223e-10	-0.604001	-0.225397	7.50544e-06	-0.109433	-0.230581
177125551	rs2333405	4.48692e-12	-1.80398	-1.3263	3.14389e-11	-1.77694	-0.957324	5.26629e-07	-1.91195	-1.08495
177125952	rs13131775	1.53022e-11	-1.90345	-3.14687e-10	2.49994e-10	-0.660874	-3.14687e-10	1.82958e-06	-1.75155	-3.14687e-10
177125996	rs146412723	8.36615e-11	-1.79766e-10	-0.204666	2.89299e-10	-1.79766e-10	-0.514852	7.43296e-06	-1.79766e-10	-0.349718
177126245	rs2333406	4.23489e-12	-1.8388	-1.34929	2.62869e-11	-1.90913	-1.00411	5.48356e-07	-1.83138	-1.12509
177126259	rs13151564	1.54539e-11	-1.89359	-3.14687e-10	2.71242e-10	-0.5793	-3.14687e-10	1.88642e-06	-1.72096	-3.14687e-10
177126288	rs77406280	1.54503e-11	-1.89382	-3.14687e-10	7.88705e-11	-1.8145	-3.14687e-10	1.55042e-06	-1.91712	-3.14687e-10
177126483	rs62341361	1.52127e-11	-0.771803	-1.13751	2.83648e-11	-1.42199	-1.41518	8.83113e-07	-1.10671	-1.37324
177126489	rs34295004	4.4447e-12	-1.81621	-1.32352	3.13172e-11	-1.78633	-0.951815	5.27567e-07	-1.91492	-1.08021
177126673	rs113781748	1.55067e-11	-1.89017	-3.14687e-10	7.83562e-11	-1.82105	-3.14687e-10	1.54778e-06	-1.91882	-3.14687e-10
177126675	rs35070258	4.13235e-12	-1.82406	-1.38854	2.43251e-11	-1.90055	-1.09025	4.99689e-07	-1.84807	-1.20134
177127021	rs11133136	5.10439e-11	-0.696572	-0.00218704	5.41794e-10	0.115326	-0.0027509	1.9268e-05	0.585711	0.0170898
177127099	rs17672426	2.70504e-11	-1.33374	-3.14687e-10	1.32027e-10	-1.2993	-3.14687e-10	2.24719e-06	-1.54596	-3.14687e-10
177127488	rs4690668	1.53022e-11	-1.90345	-3.14687e-10	2.49994e-10	-0.660874	-3.14687e-10	1.82958e-06	-1.75155	-3.14687e-10
177127582	rs150218757	4.35025e-11	-1.79766e-10	-0.858626	1.65463e-10	-1.79766e-10	-1.07356	4.4359e-06	-1.79766e-10	-0.865912
177127600	rs142128181	1.85336e-11	-1.71186	-3.14687e-10	7.29543e-11	-1.89248	-3.14687e-10	1.73554e-06	-1.80432	-3.14687e-10
177127685	rs146354779	1.6681e-11	-1.81718	-3.14687e-10	7.99017e-11	-1.80151	-3.14687e-10	1.71089e-06	-1.81863	-3.14687e-10
177127785	rs35133857	1.61041e-11	-1.85237	-3.14687e-10	3.47039e-10	-0.332874	-3.14687e-10	2.08757e-06	-1.61964	-3.14687e-10
177128284	rs12507780	4.31404e-12	-1.81065	-1.35892	2.72785e-11	-1.89372	-0.982496	5.24031e-07	-1.859	-1.14285
177128291	rs115884234	1.4974e-11	-1.92513	-3.14687e-10	7.16362e-11	-1.91071	-3.14687e-10	1.55971e-06	-1.91114	-3.14687e-10
177128425	rs1158472	1.67933e-11	-0.59651	-1.21396	2.39668e-11	-1.55995	-1.44569	8.05823e-07	-1.16371	-1.40782
177128689	rs17672480	9.17651e-12	-1.05045	-1.36435	2.14372e-11	-1.68348	-1.43371	5.18025e-07	-1.56179	-1.45158
177128903	rs11734602	2.87729e-11	-0.95989	-0.312122	2.42656e-10	-0.408197	-0.282471	8.06701e-06	0.0122439	-0.280103
177129266	rs17672498	1.53267e-11	-1.90185	-3.14687e-10	2.53002e-10	-0.648915	-3.14687e-10	1.83774e-06	-1.7471	-3.14687e-10
177129771	rs35772784	1.56765e-11	-1.87928	-3.14687e-10	2.91733e-10	-0.506474	-3.14687e-10	1.94278e-06	-1.69152	-3.14687e-10
177129902	rs12508061	4.15123e-12	-1.87157	-1.33647	2.58276e-11	-1.91312	-1.01775	5.69946e-07	-1.79739	-1.12046
177130984	rs73007116	6.60397e-12	-1.92348	-0.820292	4.52331e-11	-1.92331	-0.447175	9.20051e-07	-1.92493	-0.514034
177131099	rs13130029	1.51326e-11	-1.91459	-3.14687e-10	7.33091e-11	-1.88763	-3.14687e-10	1.584e-06	-1.89569	-3.14687e-10
177131268	rs17062621	3.95385e-12	-1.81462	-1.44213	1.76834e-11	-1.92078	-1.3889	3.86772e-07	-1.88016	-1.4254
177131403	rs73007118	1.12158e-11	-0.776986	-1.43714	2.98e-11	-1.33934	-1.44846	8.32095e-07	-1.08923	-1.45022
177131897	rs11490098	6.66117e-12	-1.82562	-0.909531	3.10493e-11	-1.815	-0.931732	9.63693e-07	-1.71841	-0.67422
177132150	rs72706375	3.83749e-12	-1.91769	-1.36894	1.90329e-11	-1.79073	-1.44541	4.53173e-07	-1.75025	-1.39688
177132239	rs10026173	5.99363e-12	-1.44775	-1.393	2.22501e-11	-1.66277	-1.41719	5.36186e-07	-1.58405	-1.39487
177133206	rs6553931	8.72798e-12	-1.49879	-0.966125	4.85232e-11	-1.38248	-0.917787	2.30928e-06	-0.782501	-0.736206
177133351	rs6840992	7.35494e-12	-1.75294	-0.883131	3.64891e-11	-1.75438	-0.83092	1.08388e-06	-1.6391	-0.635999
177133416	rs6841168	5.60081e-12	-1.82069	-1.08784	3.65863e-11	-1.91876	-0.663873	7.2405e-07	-1.87853	-0.800002
177133509	rs6847654	4.43343e-12	-1.82443	-1.31784	2.75479e-11	-1.91967	-0.946712	5.49128e-07	-1.88102	-1.07404
177133969	rs28548193	5.0999e-12	-1.81807	-1.18416	3.15907e-11	-1.91809	-0.811352	6.31234e-07	-1.87677	-0.938947
177134001	rs78969370	1.50764e-11	-1.91831	-3.14687e-10	7.70593e-11	-1.83774	-3.14687e-10	2.07409e-06	-1.62612	-3.14687e-10
177134283	rs13120122	1.65291e-11	-1.82632	-3.14687e-10	8.24607e-11	-1.76999	-3.14687e-10	2.38543e-06	-1.48626	-3.14687e-10
177134340	rs17062623	3.96855e-12	-1.81259	-1.44045	1.69841e-11	-1.92501	-1.42503	3.89844e-07	-1.86014	-1.43751
177134588	rs13106291	1.69802e-11	-1.7994	-3.14687e-10	8.60246e-11	-1.72768	-3.14687e-10	2.50283e-06	-1.43822	-3.14687e-10
177134591	rs12513304	3.85976e-12	-1.91752	-1.36332	1.89883e-11	-1.79182	-1.44667	4.38858e-07	-1.78997	-1.38925
177135620	rs10003543	3.38945e-11	-1.83836	0.730166	1.04992e-10	-1.91745	0.389031	3.04635e-06	-1.89296	0.651264
177136149	rs13109244	1.64591e-11	-1.83056	-3.14687e-10	8.20226e-11	-1.77532	-3.14687e-10	2.36409e-06	-1.49525	-3.14687e-10
177136282	rs150300068	4.87554e-11	-1.79766e-10	-0.744627	2.28816e-10	-1.79766e-10	-0.749393	4.89758e-06	-1.79766e-10	-0.766901
177136512	rs922849	2.6414e-11	-1.92322	0.565669	9.40603e-11	-1.87917	0.240797	2.58994e-06	-1.90681	0.502804
177137077	rs56261572	5.06762e-12	-1.62001	-1.38857	2.43426e-11	-1.56502	-1.42507	6.05573e-07	-1.42262	-1.43461
177137373	rs17062628	5.3928e-12	-1.53523	-1.41115	1.94863e-11	-1.76112	-1.45148	4.01446e-07	-1.82195	-1.44637
177137550	rs4234876	4.76709e-12	-1.62001	-1.4497	2.37031e-11	-1.56502	-1.45169	5.97287e-07	-1.42262	-1.44838
177137571	rs4361333	4.73822e-12	-1.62608	-1.4497	2.35471e-11	-1.57162	-1.45169	5.92643e-07	-1.43042	-1.44838
177137594	rs4444775	4.73822e-12	-1.62608	-1.4497	2.35471e-11	-1.57162	-1.45169	5.92643e-07	-1.43042	-1.44838
177137785	rs13148085	6.31666e-12	-1.78644	-1.00182	4.2632e-11	-1.92528	-0.504428	7.79774e-07	-1.91804	-0.686357
177137796	rs6825568	8.2281e-12	-1.39858	-1.12531	2.28711e-11	-1.66822	-1.38421	6.48665e-07	-1.48762	-1.30086
177137988	rs6827525	1.04591e-11	-1.1379	-1.14608	2.70414e-11	-1.48474	-1.4002	7.77386e-07	-1.29528	-1.31218
177138416	rs13147846	1.65291e-11	-1.82632	-3.14687e-10	8.24607e-11	-1.76999	-3.14687e-10	2.38543e-06	-1.48626	-3.14687e-10
177138736	rs6553933	7.90536e-12	-1.47423	-1.08967	4.37554e-11	-1.73719	-0.66651	9.57867e-07	-1.57887	-0.819821
177138836	rs6553934	7.4942e-12	-1.46348	-1.15384	3.89145e-11	-1.73022	-0.790725	8.69706e-07	-1.56943	-0.925808
177139141	rs72706381	3.73274e-12	-1.92531	-1.38899	1.68065e-11	-1.90933	-1.45122	3.86502e-07	-1.91397	-1.39229
177139145	rs72706382	4.29914e-12	-1.88418	-1.28885	1.66472e-11	-1.91854	-1.45153	4.04596e-07	-1.91969	-1.34082
177141030	rs6810493	6.66375e-12	-1.72846	-1.00631	4.11833e-11	-1.91848	-0.545801	7.60129e-07	-1.92521	-0.704699
177141048	rs6842033	2.85267e-11	-1.79245	0.511852	9.99615e-11	-1.76906	0.191534	2.73485e-06	-1.7994	0.449837
177141174	rs6810731	7.60558e-12	-1.4964	-1.10616	4.20991e-11	-1.75141	-0.690878	9.1917e-07	-1.59827	-0.841662
177141196	rs6812402	7.60558e-12	-1.4964	-1.10616	4.20991e-11	-1.75141	-0.690878	9.1917e-07	-1.59827	-0.841662
177141265	rs6810950	6.63397e-12	-1.72846	-1.01078	4.09209e-11	-1.91848	-0.552193	7.55731e-07	-1.92521	-0.710503
177141536	rs7659574	7.57527e-12	-1.4964	-1.11015	4.18502e-11	-1.75141	-0.696808	9.14303e-07	-1.59827	-0.846971
177141659	rs17626926	3.81709e-12	-1.89922	-1.39273	1.66045e-11	-1.92497	-1.44767	3.67135e-07	-1.92367	-1.434
177141933	rs7690762	7.54526e-12	-1.4964	-1.11412	4.16037e-11	-1.75141	-0.702716	9.09482e-07	-1.59827	-0.852257
177142119	rs55654083	6.70626e-12	-1.72266	-1.00574	4.12622e-11	-1.91736	-0.545001	7.60616e-07	-1.9253	-0.703973
177142488	rs34466424	1.64591e-11	-1.83056	-3.14687e-10	8.20226e-11	-1.77532	-3.14687e-10	2.36409e-06	-1.49525	-3.14687e-10
177142611	rs35698542	8.75793e-11	-0.158899	-3.14687e-10	1.47206e-10	-1.19048	-3.14687e-10	2.55375e-06	-1.41808	-3.14687e-10
177142776	rs10032098	2.82152e-11	-1.73555	0.44397	9.63744e-11	-1.74356	0.129486	2.76326e-06	-1.72228	0.383045
177142777	rs13120838	7.63229e-12	-1.47277	-1.12628	4.13074e-11	-1.74038	-0.720886	8.82688e-07	-1.61192	-0.868501
177142869	rs28415362	6.9048e-12	-1.69801	-1.00122	4.17561e-11	-1.91192	-0.538551	7.65486e-07	-1.92477	-0.698115
177143273	rs13127572	1.6391e-11	-1.83471	-3.14687e-10	8.15944e-11	-1.78055	-3.14687e-10	2.34315e-06	-1.50415	-3.14687e-10
177143378	rs72706385	4.48956e-12	-1.88892	-1.24077	1.67458e-11	-1.91641	-1.44775	4.23527e-07	-1.91774	-1.29704
177143417	rs13147229	7.39587e-12	-1.4964	-1.13412	4.03767e-11	-1.75141	-0.732652	8.85477e-07	-1.59827	-0.879006
177143727	rs6830358	6.66007e-12	-1.71678	-1.01854	3.92118e-11	-1.91616	-0.597168	7.43346e-07	-1.9253	-0.726938
177143728	rs6830359	6.71996e-12	-1.71678	-1.00959	3.97073e-11	-1.91616	-0.584613	7.51993e-07	-1.9253	-0.715372
177143736	rs11721342	1.6391e-11	-1.83471	-3.14687e-10	8.15944e-11	-1.78055	-3.14687e-10	2.34315e-06	-1.50415	-3.14687e-10
177143850	rs148746870	4.42354e-11	-1.79766e-10	-0.841918	1.73151e-10	-1.79766e-10	-1.02815	4.45782e-06	-1.79766e-10	-0.860983
177144029	rs6814238	2.52912e-11	-1.75809	0.357105	8.52931e-11	-1.78467	0.048452	2.17102e-06	-1.91145	0.331001
177144060	rs6832441	6.01485e-12	-1.71678	-1.12044	3.46623e-11	-1.91616	-0.720493	6.56264e-07	-1.9253	-0.851535
177144180	rs34278708	3.62773e-11	-1.60933	0.56908	1.17376e-10	-1.55551	0.138577	2.78581e-06	-1.78515	0.454046
177144181	rs35693487	3.8003e-11	-1.59848	0.604702	1.20926e-10	-1.55733	0.170195	2.89208e-06	-1.78231	0.488644
177144247	rs115946881	1.6391e-11	-1.83471	-3.14687e-10	8.15944e-11	-1.78055	-3.14687e-10	2.34315e-06	-1.50415	-3.14687e-10
177144364	rs6814870	3.67884e-11	-1.61681	0.590546	1.17917e-10	-1.57679	0.164461	2.96029e-06	-1.79434	0.523988
177144381	rs6858298	7.41593e-12	-1.47423	-1.15358	3.86185e-11	-1.73719	-0.791392	8.70214e-07	-1.57887	-0.915791
177144424	rs6858332	7.41593e-12	-1.47423	-1.15358	3.86185e-11	-1.73719	-0.791392	8.70214e-07	-1.57887	-0.915791
177144431	rs35331298	1.32392e-11	-0.985492	-1.06277	3.15787e-11	-1.35822	-1.3716	8.19916e-07	-1.29866	-1.25554
177144775	rs6820418	6.66768e-12	-1.69801	-1.03616	3.83703e-11	-1.91192	-0.623112	7.30697e-07	-1.92477	-0.744627
177144824	rs1564617	1.27533e-11	-0.969417	-1.11623	3.15381e-11	-1.34572	-1.38539	8.06967e-07	-1.28552	-1.2846
177144930	rs1564618	3.21602e-11	-1.56644	0.40573	1.13142e-10	-1.52338	0.0697154	2.65704e-06	-1.76086	0.382434
177144932	rs6839076	6.659e-12	-1.70415	-1.03132	3.85769e-11	-1.91337	-0.616284	7.35131e-07	-1.92503	-0.738319
177144954	rs1564619	3.15739e-11	-1.56158	0.382473	1.11301e-10	-1.51824	0.0481633	2.63715e-06	-1.75757	0.371626
177145663	rs10018552	1.24089e-11	-0.969417	-1.14362	3.11666e-11	-1.34572	-1.39724	7.91658e-07	-1.28552	-1.30375
177145712	rs6827144	7.43091e-12	-1.4964	-1.12939	3.93985e-11	-1.75141	-0.757176	8.90216e-07	-1.59827	-0.873668
177145713	rs6844115	7.02463e-12	-1.69178	-0.990238	4.09841e-11	-1.91037	-0.558756	7.7579e-07	-1.92443	-0.685086
177145839	rs17062639	1.52252e-11	-0.552803	-1.35569	5.52313e-11	-0.747632	-1.42315	1.50211e-06	-0.517289	-1.43148
177145890	rs6827550	7.13832e-12	-1.68548	-0.980489	4.16104e-11	-1.90875	-0.545216	7.85922e-07	-1.924	-0.672536
177146627	rs10013975	7.61269e-12	-1.4964	-1.10522	4.0813e-11	-1.75141	-0.721902	9.19364e-07	-1.59827	-0.84145
177146992	rs10014339	7.64354e-12	-1.4964	-1.10118	4.10531e-11	-1.75141	-0.716039	9.24308e-07	-1.59827	-0.836087
177147030	rs10014350	7.64268e-12	-1.4964	-1.10129	4.17258e-11	-1.75141	-0.699785	9.32693e-07	-1.59827	-0.827057
177147076	rs4690669	3.38342e-11	-1.52468	0.414706	1.21003e-10	-1.46434	0.0778408	2.77292e-06	-1.7271	0.391355
177147418	rs6853952	7.89626e-12	-1.48486	-1.0802	4.26278e-11	-1.74403	-0.685777	9.59915e-07	-1.58817	-0.808379
177147505	rs4690670	3.31251e-11	-1.57127	0.440116	1.16126e-10	-1.52849	0.100851	2.74045e-06	-1.76412	0.416605
177147591	rs13130595	7.60995e-12	-1.66538	-0.936607	4.45941e-11	-1.89998	-0.484729	8.33497e-07	-1.92138	-0.616387
177147696	rs13130810	7.90396e-12	-1.49693	-1.06715	4.28899e-11	-1.75658	-0.667093	9.61726e-07	-1.60342	-0.791246
177147805	rs13131036	3.20358e-11	-1.58748	0.422885	1.13939e-10	-1.5319	0.0852456	2.67688e-06	-1.77047	0.399482
177148043	rs13129964	1.626e-11	-1.84274	-3.14687e-10	8.0767e-11	-1.79074	-3.14687e-10	2.30247e-06	-1.52166	-3.14687e-10
177148520	rs58972724	1.28005e-11	-0.729967	-1.35199	4.63966e-11	-0.923967	-1.42112	1.17021e-06	-0.768685	-1.42977
177148893	rs34679497	1.6136e-11	-1.85039	-3.14687e-10	7.99776e-11	-1.80056	-3.14687e-10	2.26332e-06	-1.53881	-3.14687e-10
177149046	rs6828924	2.9002e-11	-1.76468	0.500599	1.00716e-10	-1.7257	0.155689	2.59202e-06	-1.87992	0.476715
177149216	rs149049663	1.66559e-11	-1.81868	-3.14687e-10	7.72523e-11	-1.83523	-3.14687e-10	1.53976e-06	-1.92401	-3.14687e-10
177149518	rs17673171	4.07519e-12	-1.92529	-1.30124	1.72075e-11	-1.89368	-1.44329	4.29191e-07	-1.89448	-1.30702
177149842	rs6835436	2.78279e-11	-1.77109	0.46569	9.68809e-11	-1.73286	0.124027	2.49518e-06	-1.8833	0.44202
177150007	rs35747348	1.50138e-11	-1.92247	-3.14687e-10	7.28354e-11	-1.89411	-3.14687e-10	2.22388e-06	-1.55639	-3.14687e-10
177150062	rs6813916	1.53759e-11	-1.89864	-3.14687e-10	7.50604e-11	-1.86402	-3.14687e-10	2.04808e-06	-1.63874	-3.14687e-10
177150317	rs73871941	3.83219e-12	-1.89489	-1.39312	1.65977e-11	-1.92528	-1.44777	3.66736e-07	-1.92455	-1.43421
177150491	rs1351632	5.37066e-12	-1.84783	-1.10266	1.73164e-11	-1.92165	-1.40901	4.88997e-07	-1.83398	-1.23706
177150745	rs35403109	1.5342e-11	-1.90085	-3.14687e-10	7.48079e-11	-1.86739	-3.14687e-10	2.0331e-06	-1.64608	-3.14687e-10
177150925	rs2046262	1.13793e-11	-1.79991	-0.399745	8.05796e-11	-1.61347	-0.179598	1.75053e-06	-1.40726	-0.388463
177151023	rs35106659	3.82222e-12	-1.89649	-1.39412	1.65946e-11	-1.9252	-1.44803	3.66636e-07	-1.92427	-1.43476
177151056	rs13114651	1.5342e-11	-1.90085	-3.14687e-10	7.48079e-11	-1.86739	-3.14687e-10	2.0331e-06	-1.64608	-3.14687e-10
177151080	rs13113321	1.56313e-11	-1.88217	-3.14687e-10	7.69501e-11	-1.83915	-3.14687e-10	2.10016e-06	-1.61363	-3.14687e-10
177151322	rs13141816	1.5249e-11	-1.90693	-3.14687e-10	7.37008e-11	-1.8823	-3.14687e-10	1.9727e-06	-1.67624	-3.14687e-10
177151403	rs2046263	1.21022e-11	-1.79991	-0.338151	8.61285e-11	-1.61347	-0.113002	1.87711e-06	-1.40726	-0.318645
177152164	rs72706393	7.00398e-12	-1.68053	-1.00444	4.08139e-11	-1.89474	-0.578553	7.66677e-07	-1.91791	-0.703422
177152399	rs144960935	1.69106e-11	-1.80351	-3.14687e-10	9.48255e-11	-1.63027	-3.14687e-10	2.51435e-06	-1.43363	-3.14687e-10
177152422	rs6553938	1.2128e-11	-1.83679	-0.299129	8.37708e-11	-1.68398	-0.0702494	1.78696e-06	-1.49584	-0.279286
177152792	rs113816116	4.42674e-12	-1.87559	-1.26819	1.67256e-11	-1.91371	-1.45166	4.12902e-07	-1.91071	-1.32948
177152867	rs6857521	9.32578e-12	-1.88709	-0.511573	6.03832e-11	-1.77762	-0.303983	9.95363e-07	-1.85943	-0.500865
177152923	rs72706394	3.71456e-12	-1.92505	-1.39413	1.69921e-11	-1.90057	-1.44899	3.87544e-07	-1.90128	-1.40229
177153495	rs12643638	2.37353e-11	-1.79514	0.330663	8.34562e-11	-1.75984	0.00185037	2.15572e-06	-1.89536	0.307844
177153596	rs34397790	1.6264e-11	-1.84249	-3.14687e-10	7.81776e-11	-1.82333	-3.14687e-10	2.27009e-06	-1.53582	-3.14687e-10
177153859	rs1825232	7.06463e-12	-1.63556	-1.04078	3.91077e-11	-1.88635	-0.629643	7.34214e-07	-1.91394	-0.75066
177154196	rs2128427	1.14968e-11	-1.09942	-1.08995	3.24692e-11	-1.40437	-1.29765	7.2155e-07	-1.43642	-1.24557
177154323	rs13117768	3.87321e-12	-1.83663	-1.44074	2.21385e-11	-1.66809	-1.41691	6.1934e-07	-1.38978	-1.44496
177154608	rs4478128	2.30832e-11	-1.80626	0.313917	8.11778e-11	-1.7724	-0.013268	2.10915e-06	-1.90057	0.291207
177154666	rs11733141	1.63565e-11	-1.83682	-3.14687e-10	8.09971e-11	-1.7879	-3.14687e-10	2.3192e-06	-1.51442	-3.14687e-10
177155053	rs72706396	5.29386e-12	-1.57941	-1.38549	1.79716e-11	-1.84412	-1.4494	3.77583e-07	-1.89117	-1.43843
177155197	rs11736223	1.5959e-11	-1.86142	-3.14687e-10	7.81948e-11	-1.82311	-3.14687e-10	2.1835e-06	-1.57471	-3.14687e-10
177155290	rs11728194	1.63246e-11	-1.83877	-3.14687e-10	8.11759e-11	-1.78569	-3.14687e-10	2.32261e-06	-1.51295	-3.14687e-10
177155479	rs11729077	1.29777e-10	0.23437	-3.14687e-10	1.76489e-10	-1.00905	-3.14687e-10	2.89542e-06	-1.29251	-3.14687e-10
177155734	rs922848	5.44644e-12	-1.51546	-1.42103	2.72151e-11	-1.45211	-1.42643	6.85938e-07	-1.29064	-1.44197
177155788	rs4566604	1.22869e-11	-1.83136	-0.29155	8.61411e-11	-1.66437	-0.0619531	1.8413e-06	-1.47353	-0.271642
177156168	rs4637338	9.53646e-12	-1.88599	-0.490328	6.11412e-11	-1.7886	-0.280523	1.00844e-06	-1.86773	-0.479501
177156176	rs1384437	6.3977e-12	-1.635	-1.1405	3.4223e-11	-1.89212	-0.757293	6.46838e-07	-1.91756	-0.873741
177156492	rs5008532	2.19399e-11	-1.83247	0.289336	7.70563e-11	-1.80233	-0.0354466	2.03561e-06	-1.91163	0.266785
177156837	rs72706397	3.83798e-12	-1.92443	-1.36207	1.87383e-11	-1.81525	-1.43649	4.2317e-07	-1.81259	-1.40303
177156941	rs1384438	6.55721e-12	-1.58771	-1.16317	3.37117e-11	-1.87309	-0.791371	6.33285e-07	-1.90768	-0.904794
177157131	rs79178302	3.93539e-12	-1.89649	-1.36495	1.67545e-11	-1.9252	-1.43844	3.72993e-07	-1.92427	-1.41756
177157192	rs75238635	3.91918e-12	-1.88044	-1.38512	1.66515e-11	-1.9243	-1.44551	3.6814e-07	-1.92521	-1.42972
177157194	rs77320409	3.91918e-12	-1.88044	-1.38512	1.66515e-11	-1.9243	-1.44551	3.6814e-07	-1.92521	-1.42972
177157830	rs7684092	3.73407e-12	-1.9094	-1.40454	2.01438e-11	-1.76933	-1.41009	5.67858e-07	-1.48753	-1.434
177157849	rs7685533	3.74667e-12	-1.90514	-1.40544	2.04212e-11	-1.7565	-1.40924	5.79771e-07	-1.46622	-1.43455
177158687	rs72706398	4.05643e-12	-1.91066	-1.32048	1.71887e-11	-1.89002	-1.44804	4.06011e-07	-1.88567	-1.37135
177158733	rs72706399	4.05066e-12	-1.91209	-1.32048	1.72283e-11	-1.88772	-1.44804	4.07001e-07	-1.88324	-1.37135
177159451	rs72706400	6.89601e-12	-1.34633	-1.35417	1.98818e-11	-1.7512	-1.4413	4.08343e-07	-1.83001	-1.42128
177159771	rs78143237	1.5364e-11	-1.89942	-3.14687e-10	7.07529e-11	-1.92312	-3.14687e-10	1.63942e-06	-1.8613	-3.14687e-10
177159963	rs76064547	5.57209e-12	-1.48658	-1.42709	2.81819e-11	-1.41172	-1.43191	7.13317e-07	-1.24823	-1.44524
177160262	rs7688636	4.0066e-12	-1.90477	-1.33874	1.71888e-11	-1.89791	-1.44015	3.96086e-07	-1.89406	-1.3877
177160398	rs7665044	3.64269e-12	-1.92325	-1.41547	1.96335e-11	-1.80665	-1.39843	5.23656e-07	-1.56215	-1.44042
177161249	rs71613782	1.62011e-11	-1.84637	-3.14687e-10	7.96801e-11	-1.80429	-3.14687e-10	2.25681e-06	-1.54169	-3.14687e-10
177161412	rs34752058	1.61398e-11	-1.85015	-3.14687e-10	7.93067e-11	-1.80899	-3.14687e-10	2.23793e-06	-1.55009	-3.14687e-10
177161449	rs56391762	5.53933e-12	-1.48697	-1.4326	2.77702e-11	-1.42154	-1.43681	7.0641e-07	-1.25531	-1.44789
177161482	rs75300794	1.79711e-11	-1.74268	-3.14687e-10	8.14361e-11	-1.78249	-3.14687e-10	1.72363e-06	-1.81121	-3.14687e-10
177161848	rs35269959	1.51072e-11	-1.91627	-3.14687e-10	7.25915e-11	-1.89746	-3.14687e-10	1.89601e-06	-1.71589	-3.14687e-10
177162117	rs9991242	2.7526e-11	-1.73258	0.416264	7.30896e-11	-1.81447	-0.0761584	2.10126e-06	-1.90247	0.289368
177162962	rs6553939	1.97918e-11	-1.87365	0.227476	6.90273e-11	-1.85656	-0.0912539	1.93126e-06	-1.92419	0.226724
177162999	rs56013138	1.50393e-11	-1.92078	-3.14687e-10	7.05981e-11	-1.92531	-3.14687e-10	1.59174e-06	-1.89081	-3.14687e-10
177163414	rs9312595	1.02992e-11	-1.82291	-0.47647	4.16983e-11	-1.85798	-0.593873	1.03117e-06	-1.89799	-0.426957
177163536	rs73871943	4.2198e-12	-1.85974	-1.33192	1.70966e-11	-1.91952	-1.42391	3.81901e-07	-1.92238	-1.39586
177164026	rs9790811	8.88771e-12	-1.71679	-0.729985	7.98494e-11	-1.45187	-0.350298	1.80832e-06	-1.18183	-0.58141
177164064	rs9790840	9.01716e-12	-1.70875	-0.723569	8.21175e-11	-1.43178	-0.342376	1.86369e-06	-1.15872	-0.574367
177164285	rs7689726	3.64943e-12	-1.89621	-1.44066	2.25735e-11	-1.71898	-1.34655	5.85441e-07	-1.43934	-1.45169
177164302	rs13151800	6.22229e-12	-1.67466	-1.12864	3.69893e-11	-1.90147	-0.670214	6.88869e-07	-1.92214	-0.80621
177164332	rs72706402	3.82467e-12	-1.92316	-1.36681	1.91244e-11	-1.79913	-1.43222	4.27215e-07	-1.79102	-1.41509
177164945	rs2128424	6.39233e-12	-1.66813	-1.10822	3.7669e-11	-1.89943	-0.654049	7.16256e-07	-1.92136	-0.767997
177165182	rs4589981	8.24336e-12	-1.92305	-0.598983	3.90167e-11	-1.90344	-0.614878	9.61376e-07	-1.92347	-0.471563
177165556	rs4690671	8.29886e-12	-1.92265	-0.59268	3.93094e-11	-1.90221	-0.608634	9.68251e-07	-1.9231	-0.464806
177165588	rs17679194	3.80965e-12	-1.92368	-1.37023	1.90758e-11	-1.80336	-1.43053	4.24404e-07	-1.79539	-1.41732
177165645	rs4690672	8.29549e-12	-1.92305	-0.59268	3.92611e-11	-1.90344	-0.608634	9.67894e-07	-1.92347	-0.464806
177166117	rs72708305	1.38203e-11	-1.10339	-0.901913	3.14257e-11	-1.52064	-1.21404	7.77944e-07	-1.4745	-1.13225
177166589	rs7375837	9.11445e-12	-1.80719	-0.614396	8.02377e-11	-1.5888	-0.208515	1.77252e-06	-1.32834	-0.454901
177166704	rs11723587	1.49728e-11	-1.92521	-3.14687e-10	7.10724e-11	-1.91861	-3.14687e-10	1.76677e-06	-1.78649	-3.14687e-10
177167057	rs2170575	8.50721e-12	-1.81732	-0.673214	7.38724e-11	-1.59955	-0.280419	1.63473e-06	-1.34499	-0.519175
177167159	rs4613513	8.53337e-12	-1.92509	-0.562365	3.93131e-11	-1.91439	-0.596364	9.71809e-07	-1.9253	-0.45894
177167172	rs113411380	4.44835e-12	-1.85508	-1.28383	1.75592e-11	-1.91808	-1.39865	3.95569e-07	-1.92133	-1.36174
177167740	rs17679314	4.49488e-12	-1.82657	-1.30194	1.75739e-11	-1.90729	-1.4086	3.93799e-07	-1.9127	-1.37486
177167911	rs73871944	4.55744e-12	-1.82657	-1.28812	1.77072e-11	-1.90729	-1.40105	3.97752e-07	-1.9127	-1.36487
177168217	rs11937826	3.73442e-12	-1.91324	-1.40062	2.08334e-11	-1.73604	-1.40971	4.42303e-07	-1.73558	-1.43582
177168437	rs12645044	7.96879e-12	-1.77679	-0.77912	6.63497e-11	-1.57623	-0.411139	1.58895e-06	-1.25132	-0.641249
177169123	rs1038324	4.47491e-12	-1.83229	-1.30067	1.75439e-11	-1.90969	-1.40792	3.93375e-07	-1.91469	-1.37394
177169430	rs2624881	4.10174e-12	-1.85024	-1.3698	1.681e-11	-1.92005	-1.44029	3.77184e-07	-1.91009	-1.42058
177170285	rs147636095	1.50012e-11	-1.92331	-3.14687e-10	7.26807e-11	-1.89624	-3.14687e-10	1.53807e-06	-1.92511	-3.14687e-10
177170498	rs73871948	4.24376e-12	-1.82852	-1.35748	1.73961e-11	-1.89147	-1.4346	3.8459e-07	-1.90336	-1.40785
177170804	rs77190405	3.13913e-11	-1.79766e-10	-1.18491	1.27342e-10	-1.79766e-10	-1.33543	2.89321e-06	-1.79766e-10	-1.29328
177170987	rs34763186	8.69288e-12	-1.53194	-0.937001	3.02863e-11	-1.8682	-0.903414	8.84595e-07	-1.81075	-0.667521
177171529	rs80096488	6.40666e-12	-1.47332	-1.30079	3.29786e-11	-1.2784	-1.40805	1.60237e-06	-0.570051	-1.3141
177171899	rs2603094	6.16289e-12	-1.51492	-1.29798	1.97042e-11	-1.76689	-1.43459	4.14801e-07	-1.8457	-1.3899
177172383	rs4425319	2.28753e-11	-0.91677	-0.584616	4.50099e-11	-1.37776	-0.997667	1.40718e-06	-1.15861	-0.855446
177173028	rs72708308	3.80832e-12	-1.92398	-1.37028	1.71511e-11	-1.92137	-1.41888	3.87018e-07	-1.88791	-1.41702
177173029	rs72708309	3.81268e-12	-1.92283	-1.37028	1.70908e-11	-1.9249	-1.41888	3.81205e-07	-1.90305	-1.41702
177173617	rs74768987	3.78612e-12	-1.92046	-1.37964	1.72641e-11	-1.92122	-1.41247	3.87336e-07	-1.88108	-1.42302
177173779	rs12639626	6.21926e-12	-1.54887	-1.25492	3.02717e-11	-1.86207	-0.910029	5.64841e-07	-1.91381	-1.01305
177174199	rs2200121	3.98093e-12	-1.86736	-1.38257	1.9849e-11	-1.86932	-1.32484	5.13361e-07	-1.66158	-1.36084
177174317	rs75016934	6.95767e-12	-1.40712	-1.28448	3.57688e-11	-1.19964	-1.40559	1.80748e-06	-0.457074	-1.30663
177175070	rs13109284	6.41722e-12	-1.58086	-1.1916	3.24142e-11	-1.89363	-0.810088	6.10671e-07	-1.92138	-0.927458
177175135	rs72708310	2.09873e-11	-0.967653	-0.619876	4.3018e-11	-1.39761	-1.02308	1.34106e-06	-1.1775	-0.884682
177175751	rs7687576	6.49368e-12	-1.54096	-1.21966	3.21698e-11	-1.8588	-0.852482	5.95793e-07	-1.91239	-0.961116
177175752	rs2603095	6.519e-12	-1.45874	-1.29798	2.01283e-11	-1.74559	-1.43459	4.09221e-07	-1.85924	-1.3899
177175871	rs2603096	6.47768e-12	-1.45874	-1.30434	2.00866e-11	-1.74559	-1.43667	4.07584e-07	-1.85924	-1.39391
177176205	rs143389071	1.50421e-11	-1.92059	-3.14687e-10	7.17869e-11	-1.90861	-3.14687e-10	1.56637e-06	-1.90688	-3.14687e-10
177176540	rs150564016	1.50618e-11	-1.91928	-3.14687e-10	9.92842e-11	-1.58432	-3.14687e-10	1.54067e-06	-1.92343	-3.14687e-10
177176967	rs74406486	3.68825e-11	-1.02371	-3.14687e-10	1.1054e-10	-1.47693	-3.14687e-10	3.47992e-06	-1.10863	-3.14687e-10
177177142	rs77193337	7.05178e-12	-1.38333	-1.29483	3.65917e-11	-1.17154	-1.41095	1.86296e-06	-0.41721	-1.31627
177178652	rs17062680	6.72088e-12	-1.41672	-1.30951	3.49163e-11	-1.21101	-1.41835	1.75134e-06	-0.473258	-1.322
177178658	rs11726139	1.55145e-11	-1.88967	-3.14687e-10	7.44857e-11	-1.8717	-3.14687e-10	1.9898e-06	-1.66761	-3.14687e-10
177178760	rs72708312	1.87201e-11	-1.04221	-0.659632	3.92828e-11	-1.46004	-1.05148	1.20713e-06	-1.24997	-0.917421
177178821	rs72708314	6.63411e-12	-1.50016	-1.23906	3.13274e-11	-1.84123	-0.89659	5.85613e-07	-1.90407	-0.986672
177179822	rs74540704	2.70943e-11	-1.79766e-10	-1.33212	1.4052e-10	-1.79766e-10	-1.23696	2.98716e-06	-1.79766e-10	-1.26132
177180119	rs75111687	1.52335e-11	-1.90795	-3.14687e-10	7.06673e-11	-1.92433	-3.14687e-10	1.56819e-06	-1.90572	-3.14687e-10
177180521	rs10520339	3.89593e-12	-1.88732	-1.38419	1.7883e-11	-1.88948	-1.40898	4.13579e-07	-1.81268	-1.42587
177180575	rs10520340	3.87911e-12	-1.89164	-1.38419	1.78081e-11	-1.89368	-1.40898	4.10472e-07	-1.82022	-1.42587
177181357	rs11940931	6.76425e-12	-1.38457	-1.33522	1.95399e-11	-1.76705	-1.4428	4.31088e-07	-1.78281	-1.41428
177181817	rs4690676	2.26864e-11	-0.843637	-0.666039	4.04201e-11	-1.40412	-1.07886	1.31486e-06	-1.10615	-0.975768
177181842	rs111425611	3.84323e-12	-1.89371	-1.39142	1.78816e-11	-1.89568	-1.40286	4.07174e-07	-1.82389	-1.43026
177181889	rs141822144	1.50697e-11	-1.91876	-3.14687e-10	9.13342e-11	-1.66779	-3.14687e-10	1.61162e-06	-1.8784	-3.14687e-10
177184037	rs10019635	8.29455e-12	-1.69482	-0.821025	2.51446e-11	-1.81094	-1.14672	5.6731e-07	-1.86371	-1.05878
177184276	rs10005873	1.1939e-11	-0.70253	-1.44911	4.6238e-11	-0.937466	-1.41104	7.0847e-07	-1.2567	-1.44359
177184327	rs78070804	5.35975e-12	-1.51692	-1.4356	2.92295e-11	-1.35668	-1.45045	1.05316e-06	-0.862828	-1.44102
177184716	rs17628329	2.18912e-10	0.757224	-3.14687e-10	1.1334e-09	0.850664	-3.14687e-10	3.73893e-05	1.26574	-3.14687e-10
177184767	rs78970321	5.35975e-12	-1.51692	-1.4356	2.92295e-11	-1.35668	-1.45045	1.05316e-06	-0.862828	-1.44102
177185100	rs142412892	1.49752e-11	-1.92505	-3.14687e-10	7.07604e-11	-1.92301	-3.14687e-10	1.55618e-06	-1.91341	-3.14687e-10
177185546	rs4690426	3.32015e-10	1.17373	-3.14687e-10	1.57617e-09	1.18044	-3.14687e-10	5.26e-05	1.60707	-3.14687e-10
177186010	rs141946906	1.72983e-11	-1.78083	-3.14687e-10	8.09209e-11	-1.78884	-3.14687e-10	1.54001e-06	-1.92385	-3.14687e-10
177186488	rs34784242	1.53322e-11	-1.90149	-3.14687e-10	7.49504e-11	-1.86548	-3.14687e-10	1.80623e-06	-1.7644	-3.14687e-10
177186828	rs114649879	1.75332e-11	-1.76735	-3.14687e-10	1.21116e-10	-1.38556	-3.14687e-10	1.59015e-06	-1.89181	-3.14687e-10
177186882	rs1454167	1.2318e-11	-0.670156	-1.45023	4.77923e-11	-0.908347	-1.4071	7.28883e-07	-1.2327	-1.43918
177186927	rs1454166	8.75192e-12	-1.29732	-1.16485	4.47601e-11	-1.32109	-1.05991	7.87186e-07	-1.47284	-1.12209
177186992	rs138018337	2.84494e-11	-1.28332	-3.14687e-10	9.51682e-11	-1.62667	-3.14687e-10	1.94692e-06	-1.68939	-3.14687e-10
177187401	rs78571246	1.49499e-10	-1.79766e-10	0.375846	1.11039e-09	-1.79766e-10	0.830158	1.25991e-05	-1.79766e-10	0.177981
177187933	rs111914102	1.60705e-11	-1.85446	-3.14687e-10	7.06004e-11	-1.92528	-3.14687e-10	1.53863e-06	-1.92475	-3.14687e-10
177188108	rs7663282	1.1943e-11	-0.70253	-1.44877	4.61229e-11	-0.937466	-1.41354	7.09264e-07	-1.2567	-1.44247
177188198	rs138242941	2.78491e-11	-1.79766e-10	-1.30464	1.69951e-10	-1.79766e-10	-1.0468	3.75835e-06	-1.79766e-10	-1.03166
177188207	rs7668503	1.2336e-11	-0.670156	-1.44877	4.74857e-11	-0.908347	-1.41354	7.26488e-07	-1.2327	-1.44247
177188292	rs79378539	6.78487e-12	-1.28124	-1.43551	3.84235e-11	-1.08338	-1.45026	1.51892e-06	-0.499054	-1.43859
177188481	rs13129242	9.03822e-12	-1.10328	-1.3267	4.06968e-11	-1.41216	-1.064	5.87516e-07	-1.69188	-1.19561
177188591	rs115205588	1.94375e-11	-1.66424	-3.14687e-10	9.62947e-11	-1.6149	-3.14687e-10	1.71221e-06	-1.81785	-3.14687e-10
177188718	rs79191756	6.06088e-12	-1.39493	-1.43465	3.37049e-11	-1.21417	-1.4505	1.28004e-06	-0.670942	-1.43781
177188730	rs4690427	1.23309e-11	-0.670156	-1.44918	4.75599e-11	-0.908347	-1.41197	7.27052e-07	-1.2327	-1.44169
177189004	rs10033669	4.55569e-12	-1.86784	-1.24723	2.21701e-11	-1.90341	-1.18015	4.73275e-07	-1.91398	-1.18974
177189321	rs12645180	9.06769e-12	-1.11524	-1.31148	4.14603e-11	-1.4216	-1.03597	5.99228e-07	-1.69824	-1.16952
177189396	rs4690677	1.21426e-11	-0.685544	-1.44918	4.69059e-11	-0.922194	-1.41197	7.18797e-07	-1.24412	-1.44169
177189532	rs74839354	5.21432e-12	-1.54717	-1.43287	2.81886e-11	-1.39247	-1.45092	1.00751e-06	-0.911969	-1.43619
177189581	rs77163726	2.90501e-10	1.04016	-3.14687e-10	3.26193e-10	-0.394822	-3.14687e-10	5.11502e-06	-0.723461	-3.14687e-10
177189810	rs4690678	1.17489e-11	-0.719396	-1.44829	4.5638e-11	-0.95262	-1.40895	7.00359e-07	-1.26916	-1.44265
177191445	rs77436376	2.42872e-11	-1.79766e-10	-1.44149	1.15758e-10	-1.79766e-10	-1.43081	2.49553e-06	-1.79766e-10	-1.44114
177191914	rs115328388	4.60241e-11	-0.802279	-3.14687e-10	2.1725e-10	-0.801263	-3.14687e-10	4.90464e-06	-0.765461	-3.14687e-10
177192032	rs2877942	1.17461e-11	-0.719396	-1.44852	4.56938e-11	-0.95262	-1.40773	7.01023e-07	-1.26916	-1.4417
177192434	rs1454165	1.32221e-11	-0.600598	-1.44895	5.09383e-11	-0.845642	-1.40605	7.66404e-07	-1.18079	-1.44089
177192535	rs12645625	6.74839e-12	-1.28984	-1.4323	3.80148e-11	-1.09323	-1.45111	1.5053e-06	-0.511879	-1.43477
177192579	rs35023550	1.54312e-11	-1.89505	-3.14687e-10	7.47992e-11	-1.8675	-3.14687e-10	1.81778e-06	-1.75803	-3.14687e-10
177192665	rs1037487	1.51375e-11	-1.91427	-3.14687e-10	7.33433e-11	-1.88716	-3.14687e-10	1.74044e-06	-1.8015	-3.14687e-10
177192671	rs4690679	1.08554e-11	-1.12182	-1.12496	1.20105e-10	-1.07505	-0.318896	1.30521e-06	-1.07253	-1.01675
177193181	rs35070844	1.50771e-11	-1.91826	-3.14687e-10	7.2773e-11	-1.89497	-3.14687e-10	1.71552e-06	-1.81593	-3.14687e-10
177193635	rs9312596	1.36522e-11	-0.56689	-1.45065	5.26138e-11	-0.815191	-1.40414	7.89021e-07	-1.15547	-1.43713
177194007	rs12649379	1.36559e-11	-0.56689	-1.45038	5.25239e-11	-0.815191	-1.40585	7.8828e-07	-1.15547	-1.43807
177195001	rs4690680	1.29733e-11	-0.618166	-1.45038	5.01472e-11	-0.861497	-1.40585	7.58524e-07	-1.19395	-1.43807
177195145	rs6820078	1.09144e-11	-0.95033	-1.29103	4.90657e-11	-1.28995	-0.999204	6.78048e-07	-1.60733	-1.13685
177196620	rs78151727	4.59238e-10	1.49812	-3.14687e-10	2.18088e-09	1.50517	-3.14687e-10	7.43288e-05	1.95286	-3.14687e-10
177196633	rs7659200	5.71215e-12	-1.87664	-1.01221	2.63396e-11	-1.81811	-1.09313	6.57629e-07	-1.70576	-1.06899
177196687	rs78183221	6.71148e-12	-1.29523	-1.43239	3.7781e-11	-1.09939	-1.45111	1.49443e-06	-0.519918	-1.43398
177197295	rs6817370	4.34546e-12	-1.86175	-1.30056	3.69578e-11	-1.86809	-0.704445	4.93158e-07	-1.85769	-1.20488
177197583	rs149850269	2.41897e-11	-1.79766e-10	-1.44552	1.13506e-10	-1.79766e-10	-1.45045	2.47123e-06	-1.79766e-10	-1.45093
177198249	rs7683199	1.38491e-11	-1.15161	-0.85161	1.40201e-10	-0.944633	-0.294599	1.94105e-06	-0.884572	-0.807842
177199589	rs72708324	8.52179e-12	-1.78342	-0.705402	2.76744e-11	-1.87695	-0.984849	6.1808e-07	-1.9073	-0.929475
177199878	rs77555866	8.02991e-12	-1.29863	-1.24964	4.0751e-11	-1.10329	-1.37154	1.71836e-06	-0.525004	-1.28927
177201397	rs148347876	7.26572e-12	-1.23228	-1.416	4.06471e-11	-1.02753	-1.44985	1.67099e-06	-0.426637	-1.41559
177201407	rs141594208	1.72384e-11	-1.7843	-3.14687e-10	7.10973e-11	-1.91826	-3.14687e-10	1.55433e-06	-1.91459	-3.14687e-10
177201781	rs13134531	9.07304e-12	-1.18573	-1.24041	4.45808e-11	-1.47356	-0.911448	6.48195e-07	-1.73788	-1.05133
177202275	rs13129947	1.53404e-11	-1.90095	-3.14687e-10	7.52863e-11	-1.86101	-3.14687e-10	1.81829e-06	-1.75775	-3.14687e-10
177202400	rs4690681	4.36812e-12	-1.87754	-1.27957	2.43779e-11	-1.81323	-1.17541	5.46581e-07	-1.70141	-1.2583
177202549	rs4690682	1.36276e-11	-1.05535	-0.964002	1.19786e-10	-0.934814	-0.461793	1.9786e-06	-0.767382	-0.90587
177202907	rs6816192	4.35308e-12	-1.87948	-1.28108	2.42593e-11	-1.81621	-1.1773	5.45189e-07	-1.70564	-1.25662
177203162	rs34426191	9.82905e-12	-1.2355	-1.1106	5.07643e-11	-1.49277	-0.762349	8.01963e-07	-1.70072	-0.875612
177203703	rs80053256	5.43579e-11	-0.635854	-3.14687e-10	3.85869e-10	-0.226813	-3.14687e-10	6.22983e-06	-0.526293	-3.14687e-10
177204321	rs116166361	7.93058e-12	-1.58615	-0.974568	2.35967e-11	-1.81627	-1.20494	5.45091e-07	-1.81009	-1.15235
177205228	rs72708328	1.4112e-11	-0.996374	-0.988046	1.40665e-10	-0.79991	-0.436019	2.13966e-06	-0.695585	-0.899411
177206186	rs12640283	8.53806e-12	-1.14726	-1.33965	4.12626e-11	-1.43462	-1.02774	5.98507e-07	-1.71337	-1.15559
177207006	rs56946408	3.81832e-12	-1.84001	-1.45163	1.85456e-11	-1.87576	-1.38632	4.29566e-07	-1.75377	-1.44685
177207404	rs58303660	4.40923e-12	-1.76451	-1.38323	1.88148e-11	-1.7975	-1.45017	4.24908e-07	-1.79143	-1.4201
177207537	rs77512416	5.59571e-12	-1.48972	-1.41973	3.02002e-11	-1.32465	-1.44981	1.12877e-06	-0.819212	-1.4153
177207570	rs78104152	6.86663e-10	1.9004	-3.14687e-10	3.84312e-09	2.07173	-3.14687e-10	9.63728e-05	2.21258	-3.14687e-10
177208264	rs74358123	1.78435e-11	-1.7498	-3.14687e-10	1.64236e-10	-1.08101	-3.14687e-10	2.30152e-06	-1.52207	-3.14687e-10
177208498	rs75771534	5.91376e-12	-1.46572	-1.38844	3.12269e-11	-1.29653	-1.4445	1.20549e-06	-0.781169	-1.38759
177208715	rs13141107	6.59416e-12	-1.92521	-0.820044	3.18791e-11	-1.90069	-0.819674	8.32055e-07	-1.84317	-0.696329
177208891	rs17062706	7.93093e-12	-1.62186	-0.93881	2.50035e-11	-1.80666	-1.15663	5.44631e-07	-1.85163	-1.11166
177209818	rs12648111	5.48732e-12	-1.56627	-1.36274	2.82116e-11	-1.41519	-1.42739	1.05624e-06	-0.943388	-1.35753
177210373	rs7676562	1.92948e-11	-0.813159	-0.85845	1.19964e-10	-0.977267	-0.417856	1.26517e-06	-1.5335	-0.586935
177211043	rs115815527	1.95132e-11	-1.66035	-3.14687e-10	8.4289e-11	-1.74806	-3.14687e-10	2.29326e-06	-1.52567	-3.14687e-10
177211074	rs66734010	5.55282e-12	-1.46779	-1.44935	1.94147e-11	-1.79181	-1.42447	4.0402e-07	-1.81519	-1.44674
177211157	rs61041027	1.55796e-11	-1.7867	-0.0987841	5.63229e-11	-1.91931	-0.2319	1.00207e-06	-1.74583	-0.607743
177211552	rs6815832	3.89891e-12	-1.81927	-1.45148	1.72811e-11	-1.89273	-1.43997	5.4223e-07	-1.51602	-1.45169
177211624	rs59357667	9.25675e-12	-1.49339	-0.912703	2.24477e-11	-1.89341	-1.17771	6.44894e-07	-1.73839	-1.05592
177212115	rs13137457	6.34555e-12	-1.82452	-0.95917	3.41196e-11	-1.6936	-0.958842	8.71148e-07	-1.64431	-0.849278
177212135	rs11133142	5.52051e-12	-1.52345	-1.39952	2.3966e-11	-1.57934	-1.42633	9.51523e-07	-1.01947	-1.38586
177212709	rs113082199	1.55652e-11	-1.88641	-3.14687e-10	7.49384e-11	-1.86564	-3.14687e-10	2.09654e-06	-1.61536	-3.14687e-10
177212752	rs6822965	5.58063e-12	-1.49331	-1.41883	2.37977e-11	-1.57365	-1.43907	9.3437e-07	-1.01303	-1.4105
177214377	rs28507153	5.62626e-12	-1.48927	-1.41473	2.49528e-11	-1.52569	-1.43964	9.64057e-07	-0.982162	-1.41008
177214832	rs72708330	1.34487e-11	-1.77001	-0.262553	4.09822e-11	-1.91297	-0.5562	8.73883e-07	-1.92509	-0.565358
177215594	rs71644870	2.49294e-11	-1.4154	-3.14687e-10	8.00501e-11	-1.79966	-3.14687e-10	2.48898e-06	-1.44377	-3.14687e-10
177215873	rs149492483	5.66421e-11	-0.594691	-3.14687e-10	3.84004e-10	-0.231657	-3.14687e-10	5.26277e-06	-0.694985	-3.14687e-10
177215926	rs115498626	9.75576e-12	-1.88834	-0.465246	3.37638e-11	-1.90469	-0.758232	7.25022e-07	-1.89715	-0.780043
177216095	rs189435397	2.51624e-11	-1.40609	-3.14687e-10	1.07087e-10	-1.50867	-3.14687e-10	1.86414e-06	-1.73284	-3.14687e-10
177216178	rs147159956	2.52229e-11	-1.9084	0.504712	9.03075e-11	-1.90711	0.228024	1.1331e-06	-1.8865	-0.344181
177216575	rs142813707	1.49862e-11	-1.92431	-3.14687e-10	7.29092e-11	-1.8931	-3.14687e-10	1.55962e-06	-1.9112	-3.14687e-10
177217090	rs11933447	3.84502e-12	-1.87989	-1.40477	1.75255e-11	-1.88915	-1.4295	4.96194e-07	-1.65854	-1.39789
177217138	rs11933457	3.80578e-12	-1.8811	-1.41382	1.73633e-11	-1.89238	-1.43557	4.87781e-07	-1.66591	-1.40762
177217454	rs60286864	3.63691e-12	-1.89485	-1.44545	1.97433e-11	-1.74982	-1.44968	4.83114e-07	-1.64856	-1.43459
177217610	rs112167942	1.51856e-11	-1.9111	-3.14687e-10	7.23111e-11	-1.90133	-3.14687e-10	1.53956e-06	-1.92415	-3.14687e-10
177217767	rs112666616	1.02861e-11	-1.1496	-1.15105	4.9668e-11	-1.20429	-1.07266	1.00437e-06	-1.25187	-1.09941
177218075	rs13129436	4.01855e-12	-1.83782	-1.4027	1.78692e-11	-1.86048	-1.43875	5.27604e-07	-1.58928	-1.40577
177218557	rs116537223	3.68214e-12	-1.87648	-1.45147	2.10335e-11	-1.70872	-1.42747	5.00055e-07	-1.59751	-1.45117
177218734	rs113355004	4.01307e-12	-1.83422	-1.40767	2.49201e-11	-1.62696	-1.33968	5.69085e-07	-1.49842	-1.42095
177218800	rs11933781	4.74877e-12	-1.92344	-1.15012	2.36415e-11	-1.92504	-1.09427	4.4129e-07	-1.89474	-1.27896
177218853	rs189280585	1.13462e-10	0.100022	-3.14687e-10	9.26627e-10	0.64924	-3.14687e-10	1.91489e-05	0.596603	-3.14687e-10
177219279	rs36041977	4.07628e-12	-1.9253	-1.30096	1.92559e-11	-1.92372	-1.30078	4.54416e-07	-1.90669	-1.2377
177219568	rs61597433	3.95444e-12	-1.84003	-1.41658	1.92984e-11	-1.8058	-1.41649	5.05039e-07	-1.65558	-1.38318
177219572	rs145771418	4.06179e-12	-1.92493	-1.30489	1.91557e-11	-1.925	-1.30471	4.49766e-07	-1.91228	-1.24239
177219904	rs58294041	5.441e-12	-1.64563	-1.29185	2.48667e-11	-1.64401	-1.32477	1.00536e-06	-1.09342	-1.25687
177219976	rs111501152	1.50058e-11	-1.923	-3.14687e-10	7.07485e-11	-1.92318	-3.14687e-10	2.28429e-06	-1.52959	-3.14687e-10
177219978	rs78079464	2.01749e-11	-0.184699	-1.44231	1.37169e-10	0.10957	-1.37067	9.21834e-06	1.30778	-1.44222
177220345	rs13105821	4.27636e-12	-1.92449	-1.25385	2.02706e-11	-1.9195	-1.25364	4.85292e-07	-1.89647	-1.18218
177220519	rs11730950	4.25449e-12	-1.92235	-1.26112	2.01937e-11	-1.91602	-1.26092	4.80236e-07	-1.89845	-1.19068
177220555	rs115761539	4.91756e-12	-1.71263	-1.326	2.30898e-11	-1.70818	-1.33474	4.6124e-07	-1.77581	-1.35366
177220622	rs56016530	1.56169e-11	-1.9253	0.0422053	9.25947e-11	-1.92244	0.268364	1.27206e-06	-1.80869	-0.306315
177221133	rs4690683	5.51003e-12	-1.76379	-1.16108	2.20107e-11	-1.84497	-1.24581	5.65877e-07	-1.64563	-1.27939
177222188	rs188224628	1.91132e-11	-1.68107	-3.14687e-10	7.90901e-11	-1.81172	-3.14687e-10	1.53792e-06	-1.92521	-3.14687e-10
177222709	rs77577367	1.67021e-11	-1.81591	-3.14687e-10	7.16319e-11	-1.91077	-3.14687e-10	1.60615e-06	-1.8818	-3.14687e-10
177223078	rs728490	5.87447e-12	-1.91201	-0.94882	2.7998e-11	-1.88885	-0.961326	5.81868e-07	-1.9041	-0.993054
177223145	rs728735	6.16538e-12	-1.85696	-0.955538	2.76153e-11	-1.89379	-0.970147	7.37817e-07	-1.6513	-1.0084
177223523	rs12649244	5.78603e-12	-1.91552	-0.960474	2.79047e-11	-1.89692	-0.9566	5.81756e-07	-1.89755	-0.999796
177224044	rs28604392	5.97178e-12	-1.85696	-0.987443	2.6761e-11	-1.89379	-1.00157	7.15919e-07	-1.6513	-1.03853
177224109	rs35850491	5.66274e-12	-1.91566	-0.981878	2.75335e-11	-1.88882	-0.978089	5.72385e-07	-1.89327	-1.02032
177224193	rs62341432	1.71403e-10	0.512572	-3.14687e-10	1.80622e-10	-0.985905	-3.14687e-10	5.35724e-06	-0.677193	-3.14687e-10
177224278	rs28638456	6.10165e-12	-1.85696	-0.965928	2.73341e-11	-1.89379	-0.980382	7.30609e-07	-1.6513	-1.01822
177224449	rs13115859	6.24194e-12	-1.86714	-0.933011	2.81775e-11	-1.89587	-0.947917	6.46596e-07	-1.80901	-0.982662
177224738	rs11731903	6.09175e-12	-1.8969	-0.927607	2.78748e-11	-1.912	-0.94259	6.27798e-07	-1.84366	-0.977522
177225797	rs13148443	6.13849e-12	-1.86689	-0.949977	2.75688e-11	-1.90099	-0.964635	6.29028e-07	-1.82043	-0.998789
177225829	rs4690685	5.80916e-12	-1.66345	-1.20855	2.22247e-11	-1.81365	-1.26746	5.91894e-07	-1.56796	-1.31211
177225851	rs13148478	5.60329e-12	-1.91604	-0.992045	2.7189e-11	-1.8912	-0.988298	5.61286e-07	-1.90311	-1.03006
177226117	rs140155165	3.12772e-11	-1.79766e-10	-1.18856	1.80021e-10	-1.79766e-10	-0.989238	3.83904e-06	-1.79766e-10	-1.01042
177226287	rs112258743	4.73837e-12	-1.80501	-1.27074	2.21847e-11	-1.85035	-1.23256	5.31868e-07	-1.7727	-1.21431
177226306	rs28396692	6.11207e-12	-1.83921	-0.981974	2.70573e-11	-1.88817	-0.996185	7.29323e-07	-1.63791	-1.03337
177226436	rs35327078	1.51546e-11	-1.90381	-0.00932794	8.19426e-11	-1.8016	0.0253114	1.05292e-06	-1.91361	-0.390465
177226567	rs35616935	6.04577e-12	-1.83921	-0.99288	2.67683e-11	-1.88817	-1.00692	7.21857e-07	-1.63791	-1.04366
177226828	rs6553942	6.15177e-12	-1.83921	-0.9755	2.84372e-11	-1.88817	-0.946444	7.49177e-07	-1.63791	-1.00651
177227547	rs2333447	5.96282e-12	-1.84803	-0.997873	2.82503e-11	-1.89388	-0.947328	7.2415e-07	-1.65422	-1.02417
177227564	rs2877940	5.96282e-12	-1.84803	-0.997873	2.82503e-11	-1.89388	-0.947328	7.2415e-07	-1.65422	-1.02417
177227632	rs2333448	6.2276e-12	-1.85813	-0.944324	2.96298e-11	-1.90252	-0.891009	6.44241e-07	-1.82766	-0.967668
177227644	rs2333449	6.02131e-12	-1.84368	-0.992463	2.84914e-11	-1.89108	-0.941625	7.33882e-07	-1.64613	-1.01892
177227671	rs12499347	5.60111e-12	-1.91604	-0.992434	2.90411e-11	-1.8912	-0.9224	5.75166e-07	-1.90311	-1.00563
177227738	rs2877941	5.82038e-12	-1.64617	-1.22391	2.3545e-11	-1.79818	-1.22522	6.11143e-07	-1.54249	-1.30558
177227840	rs2333450	2.46941e-11	-1.42488	-3.14687e-10	1.11163e-10	-1.47131	-3.14687e-10	2.66141e-06	-1.37679	-3.14687e-10
177227998	rs12507341	1.58142e-11	-1.90178	0.0312441	9.85523e-11	-1.79679	0.205063	1.14653e-06	-1.9121	-0.306808
177228198	rs114144627	1.51647e-11	-1.91248	-3.14687e-10	7.09002e-11	-1.92104	-3.14687e-10	1.78958e-06	-1.77366	-3.14687e-10
177228318	rs72708334	2.53828e-11	-1.39737	-3.14687e-10	1.15566e-10	-1.43247	-3.14687e-10	2.76471e-06	-1.33871	-3.14687e-10
177228333	rs6823866	5.89922e-12	-1.84803	-1.0086	2.79326e-11	-1.89388	-0.958636	7.16654e-07	-1.65422	-1.03458
177228351	rs72708335	2.46941e-11	-1.42488	-3.14687e-10	1.11163e-10	-1.47131	-3.14687e-10	2.66141e-06	-1.37679	-3.14687e-10
177228514	rs4077385	5.91592e-12	-1.88746	-0.96634	2.8511e-11	-1.91786	-0.914165	6.08111e-07	-1.86387	-0.989166
177228579	rs79343585	1.64051e-11	-1.83385	-3.14687e-10	7.11196e-11	-1.91795	-3.14687e-10	1.58882e-06	-1.89265	-3.14687e-10
177228807	rs12331569	5.865e-12	-1.83853	-1.02391	2.74787e-11	-1.8941	-0.974801	7.04822e-07	-1.65602	-1.04944
177228885	rs12331837	5.80955e-12	-1.84803	-1.02391	2.74847e-11	-1.89388	-0.974801	7.06085e-07	-1.65422	-1.04944
177229372	rs11730629	1.49817e-11	-1.92461	-3.14687e-10	7.06306e-11	-1.92485	-3.14687e-10	1.61584e-06	-1.87579	-3.14687e-10
177229387	rs12649226	5.42144e-12	-1.84803	-1.09306	2.55454e-11	-1.89388	-1.04797	6.60357e-07	-1.65422	-1.11639
177229560	rs11133143	5.54939e-12	-1.83921	-1.07855	2.60899e-11	-1.88817	-1.03259	6.80703e-07	-1.63791	-1.10236
177229719	rs11133144	5.24914e-12	-1.84803	-1.12535	2.62516e-11	-1.89388	-1.0207	6.57543e-07	-1.65422	-1.12066
177230100	rs6849460	5.42144e-12	-1.84803	-1.09306	2.55454e-11	-1.89388	-1.04797	6.60357e-07	-1.65422	-1.11639
177230172	rs6844359	4.82388e-12	-1.91181	-1.14605	2.44627e-11	-1.8967	-1.08846	4.90857e-07	-1.91045	-1.1568
177230337	rs12503893	5.42144e-12	-1.84803	-1.09306	2.55454e-11	-1.89388	-1.04797	6.60357e-07	-1.65422	-1.11639
177230482	rs28674852	5.42453e-12	-1.85226	-1.08825	2.56072e-11	-1.89656	-1.04288	6.58159e-07	-1.6622	-1.11175
177230905	rs7668714	4.90835e-12	-1.91181	-1.12869	2.49295e-11	-1.8967	-1.06956	4.99301e-07	-1.91045	-1.13974
177230985	rs7697677	4.90835e-12	-1.91181	-1.12869	2.49295e-11	-1.8967	-1.06956	4.99301e-07	-1.91045	-1.13974
177230987	rs74810892	1.3344e-11	-0.601992	-1.43839	5.47942e-11	-0.752028	-1.4267	9.92458e-07	-0.942919	-1.42029
177231097	rs7669142	5.50211e-12	-1.84803	-1.07829	2.59586e-11	-1.89388	-1.03193	6.67494e-07	-1.65422	-1.10564
177231251	rs7693236	4.96148e-12	-1.91014	-1.1196	2.5238e-11	-1.89428	-1.05968	5.02949e-07	-1.9121	-1.13081
177231490	rs12510579	1.50971e-11	-0.606717	-1.31023	5.41495e-11	-0.914312	-1.27625	1.08411e-06	-1.015	-1.25988
177231717	rs12505804	4.93064e-12	-1.91181	-1.12416	2.50526e-11	-1.8967	-1.06463	5.01529e-07	-1.91045	-1.13529
177231811	rs9312597	5.18267e-12	-1.70704	-1.27909	2.1414e-11	-1.83804	-1.28022	5.4456e-07	-1.61441	-1.34901
177232212	rs9884986	4.90835e-12	-1.91181	-1.12869	2.49295e-11	-1.8967	-1.06956	4.99301e-07	-1.91045	-1.13974
177232218	rs9884987	5.47394e-12	-1.84803	-1.08342	2.58078e-11	-1.89388	-1.03775	6.66541e-07	-1.65422	-1.10707
177232708	rs6553943	6.15408e-12	-1.75933	-1.055	3.12933e-11	-1.7312	-1.0077	5.3786e-07	-1.90019	-1.07561
177232717	rs138166094	2.77049e-11	-1.30984	-3.14687e-10	1.19926e-10	-1.39544	-3.14687e-10	3.51504e-06	-1.09859	-3.14687e-10
177233020	rs1037486	4.91658e-12	-1.91014	-1.12869	2.49898e-11	-1.89428	-1.06956	4.98475e-07	-1.9121	-1.13974
177233154	rs1037485	5.37286e-12	-1.85226	-1.09783	2.53485e-11	-1.89656	-1.05304	6.52096e-07	-1.6622	-1.121
177233203	rs1037484	4.84053e-12	-1.90837	-1.14605	2.45836e-11	-1.89177	-1.08846	4.89281e-07	-1.91366	-1.1568
177233282	rs76564545	1.52071e-11	-0.473862	-1.43582	5.89117e-11	-0.683049	-1.42322	1.05743e-06	-0.883392	-1.41641
177233311	rs1037483	4.84959e-12	-1.9065	-1.14605	2.46478e-11	-1.88916	-1.08846	4.88567e-07	-1.91512	-1.1568
177233433	rs1037482	4.7304e-12	-1.91026	-1.16718	2.4168e-11	-1.88576	-1.11152	4.81403e-07	-1.90915	-1.17754
177233479	rs7687663	4.71049e-12	-1.91026	-1.17139	2.40568e-11	-1.88576	-1.11613	4.79415e-07	-1.90915	-1.18168
177233505	rs7687674	4.81698e-12	-1.90453	-1.15477	2.44808e-11	-1.88645	-1.09797	4.83744e-07	-1.91648	-1.16536
177233799	rs7686867	4.57444e-12	-1.9085	-1.20246	2.36663e-11	-1.88293	-1.13533	4.6737e-07	-1.91088	-1.20539
177233904	rs7670905	4.99487e-12	-1.87267	-1.15036	2.40915e-11	-1.90733	-1.09312	6.18066e-07	-1.67236	-1.16444
177233992	rs7688640	4.60924e-12	-1.9085	-1.19489	2.38691e-11	-1.88293	-1.1268	4.70905e-07	-1.91088	-1.19786
177234129	rs13115857	5.52229e-12	-1.65419	-1.26846	2.24012e-11	-1.80357	-1.26962	5.86137e-07	-1.55189	-1.33795
177234583	rs72708337	2.56039e-11	-1.3887	-3.14687e-10	1.07094e-10	-1.5086	-3.14687e-10	2.81192e-06	-1.32177	-3.14687e-10
177234721	rs58760607	5.68567e-12	-1.73911	-1.15438	3.74908e-11	-1.44597	-1.11224	1.24842e-06	-0.887167	-1.2466
177234906	rs723820	4.56222e-12	-1.9085	-1.20514	2.35897e-11	-1.88293	-1.13857	4.64461e-07	-1.91088	-1.21164
177234946	rs723819	4.65439e-12	-1.88068	-1.21295	2.42827e-11	-1.84517	-1.14738	4.54313e-07	-1.92527	-1.21934
177235037	rs17062734	2.56039e-11	-1.3887	-3.14687e-10	1.07094e-10	-1.5086	-3.14687e-10	2.81192e-06	-1.32177	-3.14687e-10
177235095	rs723818	4.33613e-12	-1.90453	-1.25993	2.20896e-11	-1.88645	-1.20075	4.37579e-07	-1.91648	-1.26566
177235286	rs9992247	4.98116e-12	-1.90346	-1.12232	2.89203e-11	-1.89522	-0.922552	5.17787e-07	-1.91853	-1.0953
177235340	rs72708338	2.5453e-11	-1.39461	-3.14687e-10	1.06538e-10	-1.51381	-3.14687e-10	2.79435e-06	-1.32804	-3.14687e-10
177235343	rs9992260	5.60375e-12	-1.85198	-1.05603	3.10121e-11	-1.88738	-0.860555	7.02248e-07	-1.66948	-1.03963
177235586	rs13130930	2.61267e-11	-1.36849	-3.14687e-10	1.11441e-10	-1.46882	-3.14687e-10	2.61163e-06	-1.39567	-3.14687e-10
177235800	rs6811405	5.0291e-12	-1.90404	-1.11217	2.85317e-11	-1.89797	-0.933323	5.24806e-07	-1.91164	-1.08873
177235880	rs6858584	5.08767e-12	-1.91089	-1.09374	2.901e-11	-1.90406	-0.910607	5.34065e-07	-1.9132	-1.06968
177236003	rs6836707	5.01238e-12	-1.90737	-1.11217	2.84787e-11	-1.89983	-0.933323	5.22492e-07	-1.91606	-1.08873
177236286	rs12640285	5.14578e-12	-1.90918	-1.08409	2.94163e-11	-1.902	-0.898765	5.38614e-07	-1.91468	-1.05972
177236432	rs17062747	5.08387e-11	-1.79766e-10	-0.702786	1.70418e-10	-1.79766e-10	-1.04406	4.64686e-06	-1.79766e-10	-0.819449
177236532	rs12640961	5.28088e-12	-1.91664	-1.05071	3.06571e-11	-1.90146	-0.85799	5.63189e-07	-1.90451	-1.02528
177236803	rs9995744	4.91165e-12	-1.92379	-1.11604	2.7528e-11	-1.90704	-0.960064	5.29914e-07	-1.88633	-1.10435
177236855	rs10005984	7.27335e-12	-1.53382	-1.11341	3.69531e-11	-1.68835	-0.884314	7.47177e-07	-1.52978	-1.11731
177236892	rs59824776	5.63253e-12	-1.59783	-1.30505	4.2789e-11	-1.03509	-1.39094	1.76069e-06	-0.38431	-1.40562
177237027	rs2333451	8.35004e-12	-1.90315	-0.606031	6.01785e-11	-1.76815	-0.316846	7.72578e-07	-1.91166	-0.702004
177237043	rs9998337	4.1601e-12	-1.75469	-1.45121	2.54765e-11	-1.49324	-1.45131	4.76041e-07	-1.65609	-1.44181
177237063	rs12650039	2.88077e-11	-1.79766e-10	-1.2708	1.75329e-10	-1.79766e-10	-1.01565	3.42388e-06	-1.79766e-10	-1.12487
177237307	rs11724337	4.99964e-12	-1.57054	-1.45154	1.95849e-11	-1.75964	-1.44791	4.8385e-07	-1.63339	-1.44823
177237317	rs4305467	1.60495e-11	-0.423306	-1.43246	5.26491e-11	-0.787697	-1.43097	1.36091e-06	-0.637164	-1.41033
177237325	rs4535283	4.04176e-12	-1.83458	-1.40018	2.43742e-11	-1.82397	-1.16482	4.22696e-07	-1.82188	-1.39487
177237359	rs11735748	5.57145e-12	-1.73278	-1.18101	2.37269e-11	-1.90971	-1.10599	5.01384e-07	-1.81029	-1.23573
177237631	rs17062749	3.60273e-12	-1.92495	-1.4248	1.71904e-11	-1.92463	-1.41333	4.44513e-07	-1.72448	-1.44194
177237758	rs13145474	1.37683e-10	0.293512	-3.14687e-10	1.31651e-10	-1.30216	-3.14687e-10	6.80466e-06	-0.438035	-3.14687e-10
177238156	rs13144811	2.6936e-11	-1.33798	-3.14687e-10	7.15256e-11	-1.91226	-3.14687e-10	1.90533e-06	-1.71099	-3.14687e-10
177238275	rs13146634	2.98816e-11	-1.2342	-3.14687e-10	7.2902e-11	-1.8932	-3.14687e-10	2.03199e-06	-1.64663	-3.14687e-10
177238287	rs13127551	1.20673e-10	0.161644	-3.14687e-10	1.36748e-10	-1.26417	-3.14687e-10	6.3349e-06	-0.509568	-3.14687e-10
177238341	rs113233958	1.56435e-11	-1.88139	-3.14687e-10	7.22501e-11	-1.90218	-3.14687e-10	1.94668e-06	-1.68952	-3.14687e-10
177238525	rs28558730	2.1931e-11	-1.54354	-3.14687e-10	7.06435e-11	-1.92467	-3.14687e-10	1.70771e-06	-1.82049	-3.14687e-10
177238737	rs28637982	5.81298e-12	-1.52796	-1.3434	3.45166e-11	-1.31668	-1.32419	5.47298e-07	-1.59881	-1.35959
177238852	rs78016478	4.10916e-11	0.485806	-1.40145	6.09565e-11	-0.684018	-1.38813	1.55924e-06	-0.497841	-1.4136
177239269	rs1454162	2.20833e-11	-1.53662	-3.14687e-10	7.06656e-11	-1.92435	-3.14687e-10	1.71394e-06	-1.81685	-3.14687e-10
177239322	rs17680943	1.12689e-10	0.0931916	-3.14687e-10	1.31612e-10	-1.30245	-3.14687e-10	5.98823e-06	-0.565847	-3.14687e-10
177239338	rs1454160	2.04452e-11	-1.6137	-3.14687e-10	7.06052e-11	-1.92521	-3.14687e-10	1.65739e-06	-1.8504	-3.14687e-10
177239625	rs17680980	2.20833e-11	-1.53662	-3.14687e-10	7.06656e-11	-1.92435	-3.14687e-10	1.71394e-06	-1.81685	-3.14687e-10
177240173	rs3822039	4.2054e-12	-1.77973	-1.41534	3.44303e-11	-1.2439	-1.39947	7.06841e-07	-1.27156	-1.43103
177240281	rs80044391	1.19217e-10	0.149505	-3.14687e-10	5.90101e-10	0.197982	-3.14687e-10	1.77779e-05	0.522314	-3.14687e-10
177240883	rs71613787	2.83954e-11	-1.28522	-3.14687e-10	7.1585e-11	-1.91143	-3.14687e-10	2.00991e-06	-1.65755	-3.14687e-10
177241136	rs2305506	1.79478e-11	-1.78897	0.0449955	1.03713e-10	-1.82672	0.286043	1.80158e-06	-1.81714	0.0501585
177242503	rs76956562	4.64438e-11	-1.79766e-10	-0.7932	1.64742e-10	-1.79766e-10	-1.07793	4.74183e-06	-1.79766e-10	-0.799219
177242536	rs13123659	4.5951e-12	-1.65488	-1.45158	1.70812e-11	-1.91804	-1.42629	3.67591e-07	-1.9159	-1.44053
177242537	rs13123660	4.71696e-12	-1.6287	-1.45158	1.71771e-11	-1.91245	-1.42629	3.69758e-07	-1.91002	-1.44053
177242959	rs4690686	4.66511e-12	-1.6414	-1.44993	2.33208e-11	-1.58139	-1.45157	5.0698e-07	-1.58444	-1.45049
177243227	rs12512214	8.97734e-11	-0.134155	-3.14687e-10	4.61638e-10	-0.0475307	-3.14687e-10	1.19376e-05	0.124055	-3.14687e-10
177243229	rs35890542	1.49792e-11	-1.92478	-3.14687e-10	7.17155e-11	-1.9096	-3.14687e-10	1.64544e-06	-1.85764	-3.14687e-10
177243366	rs12504337	1.68507e-10	0.495536	-3.14687e-10	6.80386e-10	0.34035	-3.14687e-10	1.70384e-05	0.479827	-3.14687e-10
177244326	rs17681035	1.50654e-11	-1.91904	-3.14687e-10	7.09363e-11	-1.92053	-3.14687e-10	1.6996e-06	-1.82525	-3.14687e-10
177244388	rs34966091	1.50852e-11	-1.91773	-3.14687e-10	7.08633e-11	-1.92156	-3.14687e-10	1.70823e-06	-1.82019	-3.14687e-10
177244416	rs34773277	1.5075e-11	-1.9184	-3.14687e-10	7.08987e-11	-1.92106	-3.14687e-10	1.70388e-06	-1.82273	-3.14687e-10
177244483	rs35687562	1.50654e-11	-1.91904	-3.14687e-10	7.09363e-11	-1.92053	-3.14687e-10	1.6996e-06	-1.82525	-3.14687e-10
177244720	rs73871977	1.55545e-10	0.415488	-3.14687e-10	8.49827e-10	0.562722	-3.14687e-10	2.21112e-05	0.740443	-3.14687e-10
177244885	rs13139047	3.70826e-11	-1.0183	-3.14687e-10	1.45286e-10	-1.2036	-3.14687e-10	6.70686e-06	-0.452511	-3.14687e-10
177244970	rs79630959	1.5075e-11	-1.9184	-3.14687e-10	7.08987e-11	-1.92106	-3.14687e-10	1.70388e-06	-1.82273	-3.14687e-10
177245005	rs75407850	1.5075e-11	-1.9184	-3.14687e-10	7.08987e-11	-1.92106	-3.14687e-10	1.70388e-06	-1.82273	-3.14687e-10
177245488	rs35827677	3.64722e-11	-1.03489	-3.14687e-10	1.41004e-10	-1.23352	-3.14687e-10	6.47803e-06	-0.487226	-3.14687e-10
177245531	rs35304696	1.5075e-11	-1.9184	-3.14687e-10	7.08987e-11	-1.92106	-3.14687e-10	1.70388e-06	-1.82273	-3.14687e-10
177245672	rs71613788	1.5075e-11	-1.9184	-3.14687e-10	7.08987e-11	-1.92106	-3.14687e-10	1.70388e-06	-1.82273	-3.14687e-10
177245843	rs36002836	1.51086e-11	-1.91618	-3.14687e-10	7.07227e-11	-1.92354	-3.14687e-10	1.72368e-06	-1.81118	-3.14687e-10
177245956	rs1454164	1.50958e-11	-1.91703	-3.14687e-10	7.08301e-11	-1.92203	-3.14687e-10	1.71264e-06	-1.81761	-3.14687e-10
177246006	rs138886829	2.18636e-11	-1.54662	-3.14687e-10	7.28421e-11	-1.89402	-3.14687e-10	1.63236e-06	-1.86561	-3.14687e-10
177246020	rs59483623	2.11564e-11	-1.5795	-3.14687e-10	7.07022e-11	-1.92383	-3.14687e-10	1.66601e-06	-1.84521	-3.14687e-10
177246288	rs1840270	4.27764e-12	-1.73064	-1.4474	2.46454e-11	-1.53307	-1.44466	5.10015e-07	-1.59024	-1.43871
177246529	rs141994467	2.66927e-11	-1.34705	-3.14687e-10	8.49821e-11	-1.73987	-3.14687e-10	1.71579e-06	-1.81577	-3.14687e-10
177246621	rs7674490	5.52069e-12	-1.85421	-1.06873	3.59122e-11	-1.76767	-0.833561	6.506e-07	-1.80189	-0.983616
177246677	rs56247682	1.5247e-10	0.395521	-3.14687e-10	7.93243e-10	0.493819	-3.14687e-10	2.09261e-05	0.685354	-3.14687e-10
177246975	rs13148057	1.29286e-10	0.230584	-3.14687e-10	1.3871e-10	-1.24992	-3.14687e-10	6.41984e-06	-0.496248	-3.14687e-10
177247067	rs71613789	1.3319e-10	0.26033	-3.14687e-10	1.41045e-10	-1.23323	-3.14687e-10	6.57734e-06	-0.472011	-3.14687e-10
177247169	rs12508640	2.32556e-11	-1.4849	-3.14687e-10	7.0774e-11	-1.92282	-3.14687e-10	1.76142e-06	-1.78952	-3.14687e-10
177247301	rs35635314	1.14018e-10	0.104911	-3.14687e-10	1.29396e-10	-1.31943	-3.14687e-10	5.7975e-06	-0.598216	-3.14687e-10
177248099	rs35879381	1.37849e-10	0.294712	-3.14687e-10	1.42281e-10	-1.22451	-3.14687e-10	6.67868e-06	-0.456722	-3.14687e-10
177248446	rs13104798	1.37849e-10	0.294712	-3.14687e-10	1.42281e-10	-1.22451	-3.14687e-10	6.67868e-06	-0.456722	-3.14687e-10
177248607	rs71613790	1.3994e-10	0.309769	-3.14687e-10	1.43491e-10	-1.21604	-3.14687e-10	6.761e-06	-0.444471	-3.14687e-10
177248622	rs2278904	4.40176e-12	-1.70422	-1.44523	2.18623e-11	-1.66363	-1.43392	4.68302e-07	-1.66914	-1.44515
177248723	rs145350246	9.22719e-11	-0.106704	-3.14687e-10	4.54404e-10	-0.063325	-3.14687e-10	1.19198e-05	0.122563	-3.14687e-10
177248835	rs17062757	2.40963e-11	-1.79766e-10	-1.44938	1.18783e-10	-1.79766e-10	-1.40501	2.475e-06	-1.79766e-10	-1.4494
177249031	rs115075886	1.68111e-10	0.49318	-3.14687e-10	8.76394e-10	0.593504	-3.14687e-10	2.32084e-05	0.788871	-3.14687e-10
177249533	rs2278903	1.99554e-11	-0.192271	-1.44567	3.64749e-11	-1.14093	-1.44476	8.38075e-07	-1.09176	-1.44053
177249681	rs12643094	2.0556e-11	-0.163781	-1.44451	3.59712e-11	-1.15607	-1.44352	8.2331e-07	-1.1111	-1.43897
177249756	rs3733371	1.96658e-11	-0.208053	-1.44451	3.6135e-11	-1.15153	-1.44352	8.30257e-07	-1.10269	-1.43897
177250045	rs10520344	1.48928e-10	0.372017	-3.14687e-10	1.4864e-10	-1.18078	-3.14687e-10	7.11296e-06	-0.393723	-3.14687e-10
177250491	rs17629999	1.51225e-10	0.387325	-3.14687e-10	1.49943e-10	-1.17206	-3.14687e-10	7.20246e-06	-0.381219	-3.14687e-10
177250503	rs140656410	3.90184e-11	-1.79766e-10	-0.967411	1.90761e-10	-1.79766e-10	-0.931289	4.04369e-06	-1.79766e-10	-0.958485
177251290	rs17630023	1.51225e-10	0.387325	-3.14687e-10	1.49943e-10	-1.17206	-3.14687e-10	7.20246e-06	-0.381219	-3.14687e-10
177251328	rs35030858	1.51225e-10	0.387325	-3.14687e-10	1.49943e-10	-1.17206	-3.14687e-10	7.20246e-06	-0.381219	-3.14687e-10
177252021	rs72708344	2.28297e-11	-1.50338	-3.14687e-10	8.37388e-11	-1.75461	-3.14687e-10	2.73611e-06	-1.3491	-3.14687e-10
177252096	rs77836693	1.61104e-10	0.450605	-3.14687e-10	1.55485e-10	-1.13576	-3.14687e-10	7.58527e-06	-0.329434	-3.14687e-10
177252224	rs10520345	1.56191e-10	0.419633	-3.14687e-10	1.5274e-10	-1.15357	-3.14687e-10	7.39529e-06	-0.354799	-3.14687e-10
177252623	rs190101727	4.25039e-11	-1.79766e-10	-0.88185	2.03384e-10	-1.79766e-10	-0.867214	4.30719e-06	-1.79766e-10	-0.895356
177252900	rs113492235	1.65491e-11	-1.82511	-3.14687e-10	1.109e-10	-1.47369	-3.14687e-10	2.36252e-06	-1.49591	-3.14687e-10
177253006	rs71613791	4.50487e-12	-1.67477	-1.45152	2.4454e-11	-1.53418	-1.45134	4.22251e-07	-1.76754	-1.45026
177253243	rs1053243	1.52009e-10	0.392497	-3.14687e-10	1.57611e-10	-1.12218	-3.14687e-10	7.75191e-06	-0.307703	-3.14687e-10
177253315	rs1132720	1.58624e-10	0.435095	-3.14687e-10	1.54103e-10	-1.14469	-3.14687e-10	7.48949e-06	-0.342141	-3.14687e-10
177254572	rs10029041	3.56774e-12	-1.91353	-1.44598	2.40865e-11	-1.55824	-1.44241	4.87259e-07	-1.62321	-1.45139
177254836	rs57872182	3.93938e-12	-1.81434	-1.44608	2.61061e-11	-1.4776	-1.44254	8.41609e-07	-1.07667	-1.45141
177254855	rs13116092	4.83164e-12	-1.62337	-1.43289	2.18608e-11	-1.65559	-1.44203	4.96702e-07	-1.62319	-1.43222
177254898	rs7687829	4.5672e-12	-1.68457	-1.42798	2.08696e-11	-1.69883	-1.44519	4.64256e-07	-1.70219	-1.42077
177254903	rs113174766	1.49715e-11	-1.9253	-3.14687e-10	7.22123e-11	-1.9027	-3.14687e-10	1.61669e-06	-1.87526	-3.14687e-10
177255048	rs35677011	1.52417e-11	-1.90741	-3.14687e-10	7.06002e-11	-1.92528	-3.14687e-10	1.77894e-06	-1.77963	-3.14687e-10
177255114	rs7664257	3.56622e-12	-1.90915	-1.45079	1.82107e-11	-1.82923	-1.45108	3.87019e-07	-1.8607	-1.44422
177255247	rs34481650	1.89694e-10	0.61397	-3.14687e-10	1.69015e-10	-1.05233	-3.14687e-10	7.74756e-06	-0.308265	-3.14687e-10
177255407	rs13117427	1.53518e-11	-1.90021	-3.14687e-10	7.08512e-11	-1.92173	-3.14687e-10	1.90717e-06	-1.71002	-3.14687e-10
177255950	rs12512508	6.52335e-11	-0.453471	-3.14687e-10	2.96421e-10	-0.49053	-3.14687e-10	7.83726e-06	-0.296753	-3.14687e-10
177256126	rs13147303	1.45946e-11	-0.577138	-1.37365	2.88163e-11	-1.43076	-1.3906	9.99699e-07	-0.986773	-1.36917
177256699	rs10027831	4.56109e-12	-1.68662	-1.42726	2.38955e-11	-1.584	-1.42462	5.37649e-07	-1.53693	-1.43926
177256712	rs550252828	3.33366e-11	-1.79766e-10	-1.12479	2.70211e-10	-1.79766e-10	-0.583107	3.73792e-06	-1.79766e-10	-1.03711
177256937	rs11730028	2.16824e-11	-0.185731	-1.36921	3.29141e-11	-1.31228	-1.37613	8.72272e-07	-1.12796	-1.36433
177256974	rs71613792	1.56172e-10	0.419512	-3.14687e-10	1.49392e-10	-1.17574	-3.14687e-10	6.55487e-06	-0.475434	-3.14687e-10
177257049	rs72708345	1.60529e-11	-1.85555	-3.14687e-10	7.55843e-11	-1.85706	-3.14687e-10	1.60824e-06	-1.8805	-3.14687e-10
177257723	rs7436387	6.46879e-11	0.884448	-1.34632	6.77989e-11	-0.601181	-1.36458	3.62959e-06	0.279199	-1.34572
177258250	rs35763202	1.62917e-11	-1.84079	-3.14687e-10	7.3011e-11	-1.8917	-3.14687e-10	2.07e-06	-1.62809	-3.14687e-10
177258642	rs75315592	3.67572e-10	1.27547	-3.14687e-10	3.41913e-10	-0.347756	-3.14687e-10	1.0963e-05	0.0388801	-3.14687e-10
177258839	rs28506810	3.51e-12	-1.9253	-1.45053	1.99671e-11	-1.73658	-1.45165	4.16217e-07	-1.78736	-1.44483
177258951	rs10003662	4.56637e-12	-1.6996	-1.41313	2.36184e-11	-1.61055	-1.40973	5.46306e-07	-1.53048	-1.42974
177258952	rs10015351	4.56637e-12	-1.6996	-1.41313	2.36184e-11	-1.61055	-1.40973	5.46306e-07	-1.53048	-1.42974
177259088	rs10520346	6.53423e-11	0.884448	-1.33625	6.84226e-11	-0.601181	-1.35543	3.65762e-06	0.279199	-1.33803
177259182	rs11730551	6.40996e-11	0.86282	-1.33383	6.75658e-11	-0.616014	-1.3532	3.60562e-06	0.260047	-1.33319
177259254	rs151298649	6.12742e-11	-0.516085	-3.14687e-10	2.78653e-10	-0.552343	-3.14687e-10	7.33744e-06	-0.362653	-3.14687e-10
177259257	rs11730559	6.5667e-11	0.884448	-1.3313	6.87344e-11	-0.601181	-1.35088	3.68468e-06	0.279199	-1.33066
177259491	rs2168031	5.32964e-11	-1.4899	0.834329	2.58748e-10	-1.52672	0.900265	5.87809e-06	-1.52245	0.938043
177259635	rs4690687	6.5501e-11	0.884448	-1.33383	6.85755e-11	-0.601181	-1.3532	3.67534e-06	0.279199	-1.33319
177260184	rs13120287	6.60055e-11	0.884448	-1.32615	6.90588e-11	-0.601181	-1.34617	3.70372e-06	0.279199	-1.3255
177260226	rs115210214	2.88323e-11	-1.26995	-3.14687e-10	1.31917e-10	-1.30014	-3.14687e-10	3.54523e-06	-1.09004	-3.14687e-10
177260732	rs10520347	1.37427e-10	0.291649	-3.14687e-10	1.40544e-10	-1.23679	-3.14687e-10	6.57849e-06	-0.471836	-3.14687e-10
177260806	rs79255444	8.35928e-11	-0.205487	-3.14687e-10	3.95997e-10	-0.200904	-3.14687e-10	1.04672e-05	-0.00739169	-3.14687e-10
177260939	rs4563449	8.29061e-11	1.11319	-1.32692	8.21184e-11	-0.438681	-1.33547	2.57559e-06	-0.0886283	-1.32094
177261061	rs6855882	6.92716e-11	0.924833	-1.31824	7.06099e-11	-0.586232	-1.33891	3.82273e-06	0.302895	-1.31757
177261179	rs149377031	6.00291e-11	-0.536615	-3.14687e-10	2.73064e-10	-0.572606	-3.14687e-10	7.18049e-06	-0.384275	-3.14687e-10
177261356	rs76593955	4.71046e-11	-1.79766e-10	-0.779073	1.92519e-10	-1.79766e-10	-0.922118	4.89389e-06	-1.79766e-10	-0.767655
177261507	rs9312598	1.33206e-10	0.260454	-3.14687e-10	1.38128e-10	-1.25413	-3.14687e-10	6.41455e-06	-0.497074	-3.14687e-10
177261738	rs10520348	5.53689e-11	0.698715	-1.31614	8.22392e-11	-0.462684	-1.31	5.07154e-06	0.61304	-1.34504
177261965	rs72623907	5.36693e-11	0.675239	-1.32384	7.92623e-11	-0.480197	-1.32935	4.91139e-06	0.589951	-1.35404
177261971	rs72623908	5.36693e-11	0.675239	-1.32384	7.92623e-11	-0.480197	-1.32935	4.91139e-06	0.589951	-1.35404
177262063	rs17062797	4.88421e-11	0.584715	-1.32757	7.46757e-11	-0.547475	-1.32168	4.48813e-06	0.500937	-1.35514
177262161	rs17062800	4.97309e-11	0.605459	-1.33028	7.5623e-11	-0.532094	-1.32446	4.56968e-06	0.521333	-1.35753
177262381	rs17062801	5.15743e-11	0.658314	-1.34673	7.80935e-11	-0.491974	-1.33243	4.72213e-06	0.570162	-1.37354
177262508	rs72623909	3.83098e-12	-1.84642	-1.4419	2.22035e-11	-1.63219	-1.44987	6.77596e-07	-1.31597	-1.42888
177262628	rs11730773	1.06816e-10	0.0396638	-3.14687e-10	1.22542e-10	-1.37386	-3.14687e-10	5.3721e-06	-0.674423	-3.14687e-10
177262892	rs17062804	4.9168e-11	0.605459	-1.34166	7.5429e-11	-0.532094	-1.32703	4.51687e-06	0.521333	-1.36916
177263284	rs3921993	4.9168e-11	0.605459	-1.34166	7.5429e-11	-0.532094	-1.32703	4.51687e-06	0.521333	-1.36916
177263286	rs35703625	4.9168e-11	0.605459	-1.34166	7.5429e-11	-0.532094	-1.32703	4.51687e-06	0.521333	-1.36916
177263314	rs13142309	1.08484e-10	0.0551563	-3.14687e-10	1.23554e-10	-1.36563	-3.14687e-10	5.43895e-06	-0.662055	-3.14687e-10
177263543	rs72623910	1.79717e-11	-0.300746	-1.4419	1.27043e-10	0.112084	-1.44987	5.39996e-06	0.759631	-1.42888
177263665	rs4690428	4.58859e-11	0.538927	-1.34421	7.16093e-11	-0.581344	-1.32974	4.22154e-06	0.455923	-1.37136
177263964	rs76604079	1.98807e-11	-1.64169	-3.14687e-10	1.28242e-10	-1.32839	-3.14687e-10	2.11224e-06	-1.60789	-3.14687e-10
177263983	rs4690429	4.38512e-11	0.493571	-1.34421	6.92542e-11	-0.614785	-1.32974	4.03747e-06	0.411341	-1.37136
177264022	rs4690430	4.58859e-11	0.538927	-1.34421	7.16093e-11	-0.581344	-1.32974	4.22154e-06	0.455923	-1.37136
177264192	rs4690688	4.60032e-11	0.538927	-1.34166	7.18041e-11	-0.581344	-1.32703	4.23087e-06	0.455923	-1.36916
177264251	rs4690431	4.60032e-11	0.538927	-1.34166	7.18041e-11	-0.581344	-1.32703	4.23087e-06	0.455923	-1.36916
177264338	rs79329889	1.97671e-11	-1.64742	-3.14687e-10	1.27178e-10	-1.33672	-3.14687e-10	2.09947e-06	-1.61396	-3.14687e-10
177264428	rs4690432	4.81301e-11	0.584126	-1.34166	7.68342e-11	-0.513635	-1.32703	4.54375e-06	0.527266	-1.36916
177264435	rs4690433	4.81301e-11	0.584126	-1.34166	7.68342e-11	-0.513635	-1.32703	4.54375e-06	0.527266	-1.36916
177264465	rs61482060	4.81301e-11	0.584126	-1.34166	7.68342e-11	-0.513635	-1.32703	4.54375e-06	0.527266	-1.36916
177264652	rs34631039	4.49036e-11	0.516195	-1.34312	7.05e-11	-0.598118	-1.32858	4.13216e-06	0.433578	-1.37042
177264681	rs35777941	4.64547e-11	0.545026	-1.33799	7.33315e-11	-0.564199	-1.32312	4.32529e-06	0.474812	-1.36597
177264827	rs12498564	4.0137e-11	0.403976	-1.34312	6.93046e-11	-0.615219	-1.32858	3.58392e-06	0.291234	-1.37042
177264851	rs12501181	3.9603e-11	0.381881	-1.33442	6.80219e-11	-0.631776	-1.3307	3.52686e-06	0.269682	-1.36491
177265006	rs12509204	4.29217e-11	0.471054	-1.34312	6.8196e-11	-0.631345	-1.32858	3.95283e-06	0.389211	-1.37042
177265007	rs12513049	4.28136e-11	0.471054	-1.34564	6.80132e-11	-0.631345	-1.33126	3.94423e-06	0.389211	-1.3726
177265371	rs12501363	4.07649e-11	0.415865	-1.33949	6.5745e-11	-0.671814	-1.32471	3.75597e-06	0.334978	-1.36727
177265393	rs12509345	5.90575e-11	-0.552933	-3.14687e-10	2.79669e-10	-0.548703	-3.14687e-10	7.25474e-06	-0.373988	-3.14687e-10
177265451	rs12498752	4.07649e-11	0.415865	-1.33949	6.5745e-11	-0.671814	-1.32471	3.75597e-06	0.334978	-1.36727
177265565	rs35140445	4.08701e-11	0.415865	-1.33691	6.59254e-11	-0.671814	-1.32197	3.76438e-06	0.334978	-1.36504
177265630	rs72623911	1.6789e-11	-0.363949	-1.44677	1.1816e-10	0.0412294	-1.4515	4.93867e-06	0.678199	-1.43675
177266012	rs35857966	4.25575e-11	0.463967	-1.34455	6.85807e-11	-0.624193	-1.33011	3.97084e-06	0.394995	-1.37166
177266134	rs79514687	3.68143e-12	-1.88052	-1.44763	2.06624e-11	-1.70236	-1.45164	6.05393e-07	-1.41925	-1.43827
177266136	rs4690434	4.23474e-11	0.463967	-1.3495	6.82197e-11	-0.624193	-1.33538	3.95391e-06	0.394995	-1.37593
177266478	rs4690689	4.16136e-11	0.444027	-1.34704	6.74006e-11	-0.638897	-1.33276	3.88521e-06	0.375345	-1.37381
177266638	rs13136496	4.16586e-11	0.444027	-1.34596	6.74783e-11	-0.638897	-1.33161	3.88884e-06	0.375345	-1.37288
177266877	rs148935019	1.56977e-10	0.424658	-3.14687e-10	3.45976e-10	-0.335942	-3.14687e-10	7.45697e-06	-0.346493	-3.14687e-10
177267038	rs56108858	2.78743e-11	-0.0373142	-1.26642	3.39901e-11	-1.37937	-1.27687	9.93957e-07	-1.10256	-1.25914
177267043	rs13119322	3.95755e-11	0.400021	-1.35326	6.48226e-11	-0.671268	-1.33939	3.70051e-06	0.331984	-1.37915
177267049	rs13137436	1.49761e-11	-1.92499	-3.14687e-10	7.07046e-11	-1.9238	-3.14687e-10	1.77147e-06	-1.78383	-3.14687e-10
177267109	rs13114011	4.25507e-11	0.42869	-1.30944	6.47987e-11	-0.689764	-1.32126	3.76823e-06	0.302902	-1.33194
177267387	rs7691323	2.68575e-11	-0.0685834	-1.27232	3.32346e-11	-1.39613	-1.28259	9.67861e-07	-1.12316	-1.26515
177267582	rs34634405	1.51612e-11	-1.9127	-3.14687e-10	7.17742e-11	-1.90879	-3.14687e-10	2.06029e-06	-1.63279	-3.14687e-10
177268022	rs1584868	3.88553e-11	0.378175	-1.34978	6.40293e-11	-0.687297	-1.33567	3.63257e-06	0.310462	-1.37616
177268043	rs11728210	9.91562e-11	-0.0347483	-3.14687e-10	1.17845e-10	-1.41294	-3.14687e-10	5.06317e-06	-0.733648	-3.14687e-10
177268373	rs11728314	3.89498e-11	0.378175	-1.34735	6.41954e-11	-0.687297	-1.33308	3.64018e-06	0.310462	-1.37407
177268444	rs11725547	4.16224e-11	0.439597	-1.3424	6.35393e-11	-0.702838	-1.32781	4.01471e-06	0.404121	-1.3698
177268602	rs11723131	3.90456e-11	0.378175	-1.34489	6.43638e-11	-0.687297	-1.33046	3.64791e-06	0.310462	-1.37195
177268796	rs11723194	3.80197e-11	0.356436	-1.34978	6.30177e-11	-0.703221	-1.33567	3.5556e-06	0.289045	-1.37616
177268988	rs116602014	1.50431e-11	-1.92053	-3.14687e-10	7.11148e-11	-1.91802	-3.14687e-10	1.97003e-06	-1.6776	-3.14687e-10
177269199	rs35743587	1.49776e-11	-1.92489	-3.14687e-10	7.10188e-11	-1.91937	-3.14687e-10	1.82586e-06	-1.75359	-3.14687e-10
177269403	rs142602068	2.46536e-11	-0.149595	-1.27693	3.16991e-11	-1.43895	-1.28707	9.1365e-07	-1.17609	-1.26986
177269761	rs72623912	1.61134e-11	-0.401883	-1.44991	1.13232e-10	-0.00137156	-1.4515	4.67387e-06	0.629147	-1.4428
177270062	rs74606720	3.63026e-12	-1.89192	-1.45022	2.01215e-11	-1.72883	-1.45169	5.79712e-07	-1.45956	-1.4413
177270194	rs4690690	3.54642e-11	0.283357	-1.34628	5.99688e-11	-0.756543	-1.33194	3.31865e-06	0.217063	-1.37315
177270357	rs112933470	1.49828e-11	-1.92454	-3.14687e-10	7.11022e-11	-1.91819	-3.14687e-10	1.83699e-06	-1.74751	-3.14687e-10
177270722	rs6855863	3.46004e-11	0.262289	-1.34987	5.88332e-11	-0.771855	-1.33575	3.23443e-06	0.196314	-1.3781
177270965	rs6553945	4.38082e-12	-1.75752	-1.39669	2.30433e-11	-1.65871	-1.38623	5.08177e-07	-1.61582	-1.41675
177271055	rs6553946	4.37323e-12	-1.75752	-1.39842	2.29997e-11	-1.65871	-1.38812	5.07476e-07	-1.61582	-1.41813
177271297	rs71613793	9.91562e-11	-0.0347483	-3.14687e-10	1.17845e-10	-1.41294	-3.14687e-10	5.06317e-06	-0.733648	-3.14687e-10
177271314	rs71613794	1.03337e-10	0.0065504	-3.14687e-10	1.20419e-10	-1.39133	-3.14687e-10	5.23218e-06	-0.700814	-3.14687e-10
177271352	rs28890192	2.35329e-11	-0.182981	-1.29006	3.0758e-11	-1.45635	-1.29981	8.82194e-07	-1.19773	-1.28326
177271431	rs139150942	2.18374e-11	-1.54782	-3.14687e-10	8.32644e-11	-1.76029	-3.14687e-10	1.75641e-06	-1.79237	-3.14687e-10
177271726	rs7657742	3.40406e-11	0.241325	-1.34521	5.82321e-11	-0.787065	-1.33081	3.187e-06	0.175668	-1.37223
177271905	rs116698344	2.34686e-11	-0.182981	-1.2928	3.06765e-11	-1.45635	-1.30246	8.79733e-07	-1.19773	-1.28605
177271969	rs72641708	1.51825e-11	-0.460164	-1.45113	1.06138e-10	-0.0669378	-1.45063	4.31975e-06	0.55351	-1.44595
177272004	rs7683662	3.61385e-11	0.30113	-1.34521	5.738e-11	-0.801805	-1.33081	3.49078e-06	0.266713	-1.37223
177272526	rs13142797	3.30562e-11	0.220463	-1.3537	5.68422e-11	-0.802172	-1.33986	3.09948e-06	0.155126	-1.37953
177272916	rs80252667	2.25973e-11	-0.21274	-1.30087	2.99731e-11	-1.47173	-1.31028	8.55931e-07	-1.21691	-1.2943
177272957	rs2168032	3.32922e-11	0.220463	-1.34658	5.72753e-11	-0.802172	-1.33227	3.11851e-06	0.155126	-1.37341
177272995	rs75573385	2.31031e-11	-0.198676	-1.2928	3.04282e-11	-1.46448	-1.30246	8.70866e-07	-1.20786	-1.28605
177274100	rs56382360	2.2797e-11	-0.198676	-1.30614	3.00378e-11	-1.46448	-1.31538	8.59083e-07	-1.20786	-1.29968
177274542	rs7660827	4.23006e-12	-1.78839	-1.40084	2.19407e-11	-1.7032	-1.39077	4.83401e-07	-1.66251	-1.42004
177274867	rs7656505	4.24447e-12	-1.78839	-1.39744	2.20224e-11	-1.7032	-1.38705	4.84705e-07	-1.66251	-1.41735
177275198	rs7657249	3.54197e-11	0.279984	-1.34416	5.6589e-11	-0.816812	-1.32969	3.42142e-06	0.245731	-1.37132
177275599	rs7667671	3.3455e-11	0.220463	-1.34171	5.75737e-11	-0.802172	-1.32707	3.13169e-06	0.155126	-1.3692
177275984	rs74507555	2.24476e-11	-0.21274	-1.30752	2.97809e-11	-1.47173	-1.31672	8.50138e-07	-1.21691	-1.30109
177276526	rs11941845	4.28225e-12	-1.7807	-1.39627	2.20641e-11	-1.70257	-1.38579	4.99445e-07	-1.63231	-1.41759
177276744	rs6848582	3.78654e-12	-1.84833	-1.45166	1.86533e-11	-1.83467	-1.42162	3.92646e-07	-1.84137	-1.44912
177277102	rs75441319	3.98343e-11	-0.179741	-0.766976	4.99112e-11	-1.46121	-0.810859	1.95732e-06	-0.918211	-0.765854
177277425	rs71613795	1.05496e-10	0.0272273	-3.14687e-10	1.22889e-10	-1.37103	-3.14687e-10	5.38045e-06	-0.67287	-3.14687e-10
177277563	rs79844813	1.59534e-11	-1.86177	-3.14687e-10	7.87588e-11	-1.81592	-3.14687e-10	1.704e-06	-1.82266	-3.14687e-10
177277867	rs34309946	1.11182e-10	0.0797206	-3.14687e-10	1.26189e-10	-1.34453	-3.14687e-10	4.99744e-06	-0.746716	-3.14687e-10
177278184	rs35967202	1.10136e-10	0.0702738	-3.14687e-10	1.25753e-10	-1.34799	-3.14687e-10	5.56944e-06	-0.638347	-3.14687e-10
177278878	rs11133146	5.07236e-12	-1.60237	-1.40527	2.60114e-11	-1.52813	-1.39564	5.74389e-07	-1.48553	-1.42456
177279141	rs79895714	1.31209e-11	-0.606294	-1.45095	9.05227e-11	-0.231998	-1.44471	3.55034e-06	0.362283	-1.45088
177279309	rs11725097	2.19115e-11	-0.215501	-1.32893	2.91307e-11	-1.47315	-1.33737	8.3023e-07	-1.21869	-1.32301
177280028	rs13103064	3.10135e-11	0.149606	-1.34663	5.44179e-11	-0.853271	-1.33235	2.90315e-06	0.0853652	-1.37521
177280496	rs62340891	2.22846e-11	-1.48237	-0.045175	4.06799e-11	-1.84815	-0.628432	1.59137e-06	-1.68377	-0.207273
177280998	rs6841702	1.49784e-11	-1.92484	-3.14687e-10	7.07377e-11	-1.92333	-3.14687e-10	1.84202e-06	-1.74478	-3.14687e-10
177281464	rs1026333	9.42764e-11	1.36263	-1.44784	4.32301e-11	-0.969828	-1.44595	2.17509e-06	-0.129722	-1.44885
177281574	rs17681796	9.44082e-11	1.36263	-1.44645	4.3303e-11	-0.969828	-1.44426	2.17774e-06	-0.129722	-1.44763
177281665	rs17062814	3.9492e-12	-1.814	-1.44393	2.21578e-11	-1.7418	-1.34232	4.73916e-07	-1.66031	-1.44206
177281671	rs34691352	8.51801e-11	-0.186676	-3.14687e-10	1.15036e-10	-1.43706	-3.14687e-10	5.29659e-06	-0.688579	-3.14687e-10
177281718	rs11133147	9.17808e-12	-0.977284	-1.43734	3.25238e-11	-1.25875	-1.44159	1.10579e-06	-0.833556	-1.42153
177281720	rs11133148	1.70517e-10	1.959	-1.45162	1.04502e-10	-0.0822015	-1.4509	1.44616e-05	1.7658	-1.44995
177282178	rs35117198	2.74729e-10	0.984339	-3.14687e-10	7.75264e-10	0.470893	-3.14687e-10	5.20691e-05	1.59693	-3.14687e-10
177282547	rs1377838	4.31858e-12	-1.79103	-1.37748	2.24284e-11	-1.70657	-1.36541	4.90791e-07	-1.66618	-1.4012
177282697	rs1377839	1.55775e-10	1.86694	-1.44997	9.46791e-11	-0.180613	-1.45121	1.29329e-05	1.64793	-1.4438
177282787	rs66524419	1.57601e-10	1.87992	-1.45129	8.89527e-11	-0.242513	-1.45169	1.3551e-05	1.69797	-1.44715
177282935	rs148212475	2.01589e-11	-1.6278	-3.14687e-10	7.91033e-11	-1.81156	-3.14687e-10	1.67824e-06	-1.8379	-3.14687e-10
177283245	rs13127237	1.49713e-11	-1.92531	-3.14687e-10	7.06511e-11	-1.92456	-3.14687e-10	1.94154e-06	-1.69216	-3.14687e-10
177283502	rs12502768	5.66353e-11	-0.594812	-3.14687e-10	2.57824e-10	-0.630035	-3.14687e-10	6.75328e-06	-0.445614	-3.14687e-10
177283535	rs71613796	8.96231e-11	-0.135831	-3.14687e-10	1.13842e-10	-1.4475	-3.14687e-10	5.196e-06	-0.707753	-3.14687e-10
177283725	rs34614109	8.84471e-11	-0.14904	-3.14687e-10	1.13069e-10	-1.45431	-3.14687e-10	5.13972e-06	-0.718644	-3.14687e-10
177283987	rs55707815	1.02452e-10	1.43446	-1.43651	4.64579e-11	-0.910842	-1.43292	2.6075e-06	0.0414481	-1.4387
177284376	rs72641709	1.22619e-11	-0.684587	-1.44036	7.29063e-11	-0.467914	-1.42522	2.18256e-06	-0.125954	-1.44919
177285027	rs13141274	8.53194e-12	-1.06703	-1.42059	2.84553e-11	-1.40694	-1.42703	1.06589e-06	-0.891666	-1.40017
177285112	rs7664053	8.50079e-12	-1.05562	-1.43567	3.00604e-11	-1.33892	-1.44018	1.05363e-06	-0.883124	-1.42028
177285894	rs7694145	1.9191e-11	-0.258868	-1.41813	2.56041e-11	-1.48907	-1.45049	7.61871e-07	-1.18374	-1.44388
177285975	rs72641710	1.27289e-11	-0.647018	-1.44055	7.59115e-11	-0.42722	-1.42552	2.28323e-06	-0.0807677	-1.44928
177286050	rs72641711	1.18317e-11	-0.719478	-1.44119	7.3751e-11	-0.455121	-1.4265	1.87582e-06	-0.277023	-1.44957
177286364	rs7671099	5.43552e-12	-1.92404	-1.01445	2.13786e-11	-1.8983	-1.22162	5.81293e-07	-1.78545	-1.11269
177286426	rs11536344	7.60966e-11	1.11682	-1.41627	4.48425e-11	-0.968266	-1.41089	1.97011e-06	-0.257897	-1.41966
177286573	rs1598100	7.99773e-12	-1.11345	-1.43883	2.90033e-11	-1.37208	-1.44282	9.47145e-07	-0.980071	-1.42987
177286586	rs28797818	5.7242e-12	-1.92242	-0.964317	2.21849e-11	-1.89801	-1.18489	6.33657e-07	-1.7435	-1.06839
177287006	rs116574824	1.56358e-11	-1.88188	-3.14687e-10	7.1683e-11	-1.91006	-3.14687e-10	1.54255e-06	-1.9222	-3.14687e-10
177287725	rs72641712	1.3706e-11	-0.566158	-1.44745	8.1905e-11	-0.339786	-1.43697	2.50983e-06	0.0161148	-1.45154
177287827	rs9790804	3.61969e-12	-1.92121	-1.42384	1.70378e-11	-1.91907	-1.42781	3.96461e-07	-1.86256	-1.41826
177287938	rs148612064	1.57852e-11	-1.87237	-3.14687e-10	7.31431e-11	-1.88989	-3.14687e-10	1.54416e-06	-1.92116	-3.14687e-10
177288207	rs6553947	3.99872e-12	-1.9247	-1.32078	1.69437e-11	-1.92481	-1.4276	3.94769e-07	-1.92531	-1.35979
177288415	rs34188066	1.41008e-10	0.31737	-3.14687e-10	1.38726e-10	-1.24981	-3.14687e-10	7.2337e-06	-0.376892	-3.14687e-10
177288424	rs80145077	1.686e-11	-0.43921	-1.36729	2.66418e-11	-1.52554	-1.3743	7.38639e-07	-1.30297	-1.35561
177288445	rs76480508	5.56751e-11	-1.79766e-10	-0.611911	2.43096e-10	-1.79766e-10	-0.688855	5.56675e-06	-1.79766e-10	-0.638832
177288579	rs117655984	3.39301e-11	-1.79766e-10	-1.10714	1.29201e-10	-1.79766e-10	-1.32094	3.07631e-06	-1.79766e-10	-1.23191
177288717	rs13127347	7.2568e-11	-0.346921	-3.14687e-10	1.1548e-10	-1.43321	-3.14687e-10	2.94696e-06	-1.27487	-3.14687e-10
177288936	rs2333452	3.72328e-12	-1.9107	-1.40614	1.73316e-11	-1.91191	-1.41787	3.82054e-07	-1.91876	-1.39908
177289211	rs11728486	1.11284e-10	0.0806434	-3.14687e-10	1.23967e-10	-1.3623	-3.14687e-10	5.98696e-06	-0.566059	-3.14687e-10
177289779	rs73871992	3.57918e-11	0.275962	-1.32969	3.85467e-11	-1.19231	-1.33813	1.12844e-06	-0.922034	-1.31277
177289800	rs72708351	1.76409e-10	1.95749	-1.41613	6.05705e-11	-0.665035	-1.41347	3.52643e-06	0.326574	-1.42193
177290028	rs7674652	4.08722e-12	-1.89718	-1.32639	2.06468e-11	-1.85637	-1.29839	4.40231e-07	-1.82008	-1.35602
177290105	rs13101604	1.505e-11	-1.92006	-3.14687e-10	7.08152e-11	-1.92224	-3.14687e-10	1.71058e-06	-1.81881	-3.14687e-10
177290840	rs115554593	1.58717e-11	-1.8669	-3.14687e-10	9.17215e-11	-1.66355	-3.14687e-10	1.67725e-06	-1.83848	-3.14687e-10
177290945	rs1454158	4.20309e-12	-1.76139	-1.43423	1.82251e-11	-1.86812	-1.41139	5.03428e-07	-1.6255	-1.41646
177291823	rs6828215	4.00511e-12	-1.92318	-1.32069	1.88311e-11	-1.90448	-1.34232	4.27757e-07	-1.8948	-1.31004
177291824	rs13143724	2.04854e-11	-1.61173	-3.14687e-10	7.14923e-11	-1.91272	-3.14687e-10	2.2281e-06	-1.55449	-3.14687e-10
177291960	rs13143944	6.79198e-12	-1.26477	-1.45094	2.2322e-11	-1.76842	-1.30832	8.68903e-07	-1.098	-1.39817
177292032	rs13144122	7.03191e-12	-1.23015	-1.45084	2.27371e-11	-1.75132	-1.307	9.03912e-07	-1.05931	-1.39736
177292081	rs10019430	7.95647e-12	-1.87019	-0.68727	3.87606e-11	-1.90481	-0.620092	8.52343e-07	-1.92078	-0.594625
177292933	rs72708353	2.04023e-11	-1.48231	-0.133487	7.86979e-11	-1.46775	-0.348942	2.5825e-06	-1.32987	-0.0770147
177292991	rs72641713	3.70944e-12	-1.87289	-1.44767	1.88148e-11	-1.80545	-1.44222	7.1191e-07	-1.26767	-1.42778
177293161	rs10000843	5.83046e-12	-1.89586	-0.972491	2.47339e-11	-1.7944	-1.17974	6.08855e-07	-1.76818	-1.08364
177293882	rs13130627	3.61927e-12	-1.91913	-1.42605	2.25534e-11	-1.62908	-1.43734	3.67421e-07	-1.92157	-1.43532
177294157	rs6811118	6.52424e-12	-1.91732	-0.838601	3.40062e-11	-1.83719	-0.81858	8.04181e-07	-1.872	-0.701574
177294191	rs10004054	5.91341e-11	0.897708	-1.44934	2.02276e-10	0.563165	-1.43584	8.86672e-06	1.27114	-1.44447
177294292	rs6811513	5.11891e-12	-1.54734	-1.45116	1.85154e-11	-1.83731	-1.4264	4.55698e-07	-1.69369	-1.44787
177294314	rs141152026	2.48525e-11	-1.79766e-10	-1.41849	1.14988e-10	-1.79766e-10	-1.43748	2.49277e-06	-1.79766e-10	-1.44225
177294407	rs2085061	3.92721e-12	-1.92214	-1.34138	1.8932e-11	-1.9252	-1.31626	4.02297e-07	-1.92176	-1.34444
177295768	rs72708360	2.31753e-11	-1.48836	-3.14687e-10	8.60114e-11	-1.72783	-3.14687e-10	1.76112e-06	-1.78969	-3.14687e-10
177295971	rs12644903	2.86173e-11	-0.89959	-0.377843	4.30647e-11	-1.46442	-0.955186	1.20893e-06	-1.47071	-0.695198
177296127	rs12644953	8.21128e-12	-1.25858	-1.26736	5.21548e-11	-1.19919	-1.02891	1.04247e-06	-1.23993	-1.07412
177296326	rs12648822	2.11602e-11	-1.03616	-0.543156	3.52535e-11	-1.55436	-1.06538	9.63483e-07	-1.56	-0.83284
177296340	rs78418833	2.86812e-11	-1.79766e-10	-1.2752	1.21281e-10	-1.79766e-10	-1.38421	2.68852e-06	-1.79766e-10	-1.36665
177296833	rs9968491	3.85475e-12	-1.89082	-1.39132	1.91803e-11	-1.80137	-1.42706	3.88315e-07	-1.85486	-1.44673
177296975	rs11944672	7.65647e-12	-1.33624	-1.25966	2.61247e-11	-1.49554	-1.42389	6.60785e-07	-1.43772	-1.33225
177297268	rs9312600	2.5608e-11	-1.38854	-3.14687e-10	1.42099e-10	-1.22578	-3.14687e-10	3.114e-06	-1.21973	-3.14687e-10
177297399	rs72708362	2.50052e-11	-1.41236	-3.14687e-10	9.29037e-11	-1.65075	-3.14687e-10	1.88267e-06	-1.72295	-3.14687e-10
177297469	rs77944439	6.69131e-11	-1.79766e-10	-0.42805	2.43218e-10	-1.79766e-10	-0.688354	7.85075e-06	-1.79766e-10	-0.295033
177297516	rs1454159	1.18566e-11	-0.737438	-1.42112	3.96345e-11	-1.07627	-1.42635	8.78766e-07	-1.04132	-1.44355
177297739	rs72708365	2.02703e-11	-1.62229	-3.14687e-10	7.87853e-11	-1.81559	-3.14687e-10	1.62741e-06	-1.86865	-3.14687e-10
177298150	rs7664743	3.8547e-11	-0.979566	-3.14687e-10	1.48211e-10	-1.18368	-3.14687e-10	2.85981e-06	-1.30489	-3.14687e-10
177298249	rs7682500	2.60771e-11	-1.37039	-3.14687e-10	1.52791e-10	-1.15324	-3.14687e-10	3.36408e-06	-1.14249	-3.14687e-10
177298276	rs72708367	2.1146e-11	-1.57999	-3.14687e-10	7.94372e-11	-1.80734	-3.14687e-10	1.63537e-06	-1.86378	-3.14687e-10
177298579	rs17682169	9.27129e-12	-0.953064	-1.45146	3.13438e-11	-1.28656	-1.45073	7.66483e-07	-1.1799	-1.44169
177298664	rs72708368	4.58072e-12	-1.65955	-1.45004	1.88336e-11	-1.83752	-1.40915	3.80432e-07	-1.88407	-1.43802
177299767	rs72708370	2.34319e-11	-1.47734	-3.14687e-10	8.66526e-11	-1.7204	-3.14687e-10	1.77201e-06	-1.78352	-3.14687e-10
177299770	rs10019847	2.34996e-11	-1.47446	-3.14687e-10	1.48285e-10	-1.18317	-3.14687e-10	2.99041e-06	-1.26023	-3.14687e-10
177299902	rs72708372	2.40588e-11	-1.45094	-3.14687e-10	1.52815e-10	-1.15308	-3.14687e-10	3.07686e-06	-1.23173	-3.14687e-10
177299967	rs12646930	4.28424e-11	-0.873915	-3.14687e-10	1.80784e-10	-0.985009	-3.14687e-10	3.32259e-06	-1.1549	-3.14687e-10
177300193	rs17062826	3.9393e-12	-1.91343	-1.34701	2.09307e-11	-1.92444	-1.21665	4.47326e-07	-1.92148	-1.23863
177300305	rs72708373	2.37487e-11	-1.46392	-3.14687e-10	8.7446e-11	-1.71129	-3.14687e-10	1.78553e-06	-1.77593	-3.14687e-10
177300997	rs66982171	3.84737e-12	-1.92471	-1.35935	2.05878e-11	-1.92228	-1.23533	4.47247e-07	-1.90389	-1.2564
177301131	rs111932690	1.84491e-10	0.586155	-3.14687e-10	8.38476e-10	0.549275	-3.14687e-10	1.16754e-05	0.10184	-3.14687e-10
177301146	rs72708376	2.42678e-11	-1.44229	-3.14687e-10	1.54509e-10	-1.14206	-3.14687e-10	3.10919e-06	-1.22128	-3.14687e-10
177301526	rs4690693	2.24029e-11	-1.52225	-3.14687e-10	1.39413e-10	-1.24487	-3.14687e-10	2.82095e-06	-1.31857	-3.14687e-10
177301940	rs72708377	2.14755e-11	-1.56453	-3.14687e-10	8.16533e-11	-1.77983	-3.14687e-10	1.67095e-06	-1.84225	-3.14687e-10
177301945	rs11737414	5.88266e-12	-1.43255	-1.42688	2.45883e-11	-1.53081	-1.44923	5.62263e-07	-1.50322	-1.4282
177302488	rs55734007	6.32747e-12	-1.54504	-1.2415	2.62548e-11	-1.61534	-1.29912	5.39384e-07	-1.82088	-1.15209
177302601	rs67948139	2.43752e-11	-1.79766e-10	-1.43788	1.18008e-10	-1.79766e-10	-1.41156	2.58235e-06	-1.79766e-10	-1.40694
177303073	rs1026334	8.91767e-12	-1.21632	-1.22709	4.64662e-11	-1.31346	-1.03013	9.0657e-07	-1.32597	-1.12776
177303882	rs72708383	2.08234e-11	-1.59537	-3.14687e-10	7.96792e-11	-1.8043	-3.14687e-10	1.64251e-06	-1.85942	-3.14687e-10
177304010	rs17630990	2.17086e-11	-1.55374	-3.14687e-10	8.17533e-11	-1.77861	-3.14687e-10	1.6745e-06	-1.84013	-3.14687e-10
177304226	rs35036061	2.26278e-11	-1.73686	0.2246	1.9807e-10	-1.82724	0.933545	2.03559e-06	-1.90971	0.264855
177304659	rs75238316	1.58276e-11	-1.86969	-3.14687e-10	7.10022e-11	-1.9196	-3.14687e-10	1.55188e-06	-1.91617	-3.14687e-10
177305416	rs72708388	2.07668e-11	-1.59809	-3.14687e-10	8.03721e-11	-1.79564	-3.14687e-10	1.65576e-06	-1.85138	-3.14687e-10
177305706	rs71613798	2.73917e-11	-1.47527	0.154068	2.24866e-10	-1.61607	0.849264	2.159e-06	-1.77947	0.193472
177305829	rs56209445	2.19878e-11	-1.54096	-3.14687e-10	8.24157e-11	-1.77053	-3.14687e-10	1.68487e-06	-1.83395	-3.14687e-10
177306211	rs112611331	2.36233e-11	-1.46921	-3.14687e-10	1.43932e-10	-1.21297	-3.14687e-10	2.54373e-06	-1.42201	-3.14687e-10
177306266	rs77872253	2.32492e-11	-1.48517	-3.14687e-10	1.49511e-10	-1.17494	-3.14687e-10	2.62302e-06	-1.39132	-3.14687e-10
177306513	rs151169944	2.23857e-11	-1.52302	-3.14687e-10	8.30393e-11	-1.763	-3.14687e-10	2.19649e-06	-1.56878	-3.14687e-10
177307382	rs35130862	2.78096e-11	-1.52844	0.222379	2.30499e-10	-1.67296	0.930895	2.22921e-06	-1.8166	0.262607
177307459	rs11932699	2.26143e-11	-1.51286	-3.14687e-10	1.24889e-10	-1.35489	-3.14687e-10	2.58317e-06	-1.40662	-3.14687e-10
177307702	rs17062837	2.53732e-11	-1.79766e-10	-1.39775	1.23076e-10	-1.79766e-10	-1.36951	2.72602e-06	-1.79766e-10	-1.3528
177308509	rs113645188	1.81446e-11	-1.73307	-3.14687e-10	8.02161e-11	-1.79759	-3.14687e-10	1.66657e-06	-1.84488	-3.14687e-10
177308667	rs6553951	9.57793e-12	-1.21439	-1.15759	5.11112e-11	-1.31167	-0.936634	9.86306e-07	-1.3242	-1.04523
177308851	rs6553952	1.05087e-11	-1.10786	-1.17138	5.09547e-11	-1.29797	-0.953406	1.04714e-06	-1.24203	-1.06755
177308956	rs13139292	3.01508e-11	-1.52405	0.298813	2.46457e-10	-1.66945	0.99433	2.51879e-06	-1.8143	0.382434
177309093	rs78894606	2.79016e-11	-1.79766e-10	-1.30276	1.18553e-10	-1.79766e-10	-1.40695	2.61339e-06	-1.79766e-10	-1.395
177309157	rs17062843	2.57369e-11	-1.79766e-10	-1.38352	1.27628e-10	-1.79766e-10	-1.33319	2.78839e-06	-1.79766e-10	-1.33018
177309738	rs11133150	5.76059e-12	-1.507	-1.3734	2.52112e-11	-1.63506	-1.31996	5.0521e-07	-1.72163	-1.31679
177310127	rs35406225	2.81706e-11	-1.50092	0.207757	2.25397e-10	-1.65092	0.886474	2.32301e-06	-1.80198	0.289201
177310224	rs72708391	2.16249e-11	-1.5576	-3.14687e-10	1.18461e-10	-1.40772	-3.14687e-10	2.45639e-06	-1.45695	-3.14687e-10
177310438	rs7674659	4.84613e-12	-1.84496	-1.20831	3.43707e-11	-1.80706	-0.838045	5.96395e-07	-1.79733	-1.07516
177310481	rs17631173	1.91013e-11	-1.68169	-3.14687e-10	8.36943e-11	-1.75514	-3.14687e-10	1.72474e-06	-1.81056	-3.14687e-10
177310599	rs34576713	2.60954e-11	-1.58445	0.214764	2.12706e-10	-1.71719	0.894789	2.24144e-06	-1.8449	0.296377
177310834	rs79458724	3.85752e-11	-1.79766e-10	-0.978834	1.49119e-10	-1.79766e-10	-1.17757	4.37466e-06	-1.79766e-10	-0.879814
177310988	rs62340927	1.75389e-11	-1.76702	-3.14687e-10	9.80128e-11	-1.59721	-3.14687e-10	1.84652e-06	-1.74234	-3.14687e-10
177311045	rs7697854	2.18164e-11	-1.54878	-3.14687e-10	1.19706e-10	-1.39727	-3.14687e-10	2.48094e-06	-1.44701	-3.14687e-10
177311703	rs7686390	1.03717e-11	-0.969562	-1.3228	4.54513e-11	-1.19733	-1.16834	9.66913e-07	-1.13804	-1.25125
177312517	rs7687577	6.17733e-12	-1.37781	-1.43275	3.06061e-11	-1.49167	-1.26944	6.09295e-07	-1.42058	-1.43051
177313388	rs75023320	2.44114e-11	-1.79766e-10	-1.43639	1.13366e-10	-1.79766e-10	-1.45169	2.57116e-06	-1.79766e-10	-1.41129
177313725	rs6553954	6.61836e-12	-1.6275	-1.1141	3.15448e-11	-1.78254	-0.94836	5.60044e-07	-1.85354	-1.08184
177314205	rs6827175	5.06745e-12	-1.64109	-1.36752	2.1468e-11	-1.77475	-1.34099	4.12272e-07	-1.86735	-1.37437
177314640	rs55743619	3.62619e-12	-1.92526	-1.418	1.71797e-11	-1.91462	-1.42396	3.90045e-07	-1.92406	-1.37307
177314797	rs4690696	6.0937e-12	-1.49832	-1.32586	2.31089e-11	-1.69816	-1.34393	4.4926e-07	-1.77989	-1.37591
177314983	rs116697349	3.94417e-11	-0.956621	-3.14687e-10	2.37295e-10	-0.713009	-3.14687e-10	6.51616e-06	-0.481358	-3.14687e-10
177315089	rs4690697	4.7574e-12	-1.77796	-1.29379	1.93387e-11	-1.92232	-1.29789	4.36949e-07	-1.8691	-1.31448
177315922	rs79183215	2.40491e-11	-1.79766e-10	-1.45135	1.1356e-10	-1.79766e-10	-1.44998	2.50667e-06	-1.79766e-10	-1.43669
177315965	rs6823427	4.54393e-12	-1.7679	-1.34975	1.82661e-11	-1.92414	-1.35312	4.2603e-07	-1.85952	-1.34937
177315983	rs75536678	2.7403e-11	-1.79766e-10	-1.32079	1.31359e-10	-1.79766e-10	-1.30438	3.07986e-06	-1.79766e-10	-1.23076
177316214	rs6842413	1.18983e-11	-0.75711	-1.39794	2.89507e-11	-1.41623	-1.40049	7.26676e-07	-1.28042	-1.3945
177316531	rs6847843	4.86479e-12	-1.86181	-1.18761	2.10696e-11	-1.91254	-1.22193	4.18933e-07	-1.92527	-1.30042
177316979	rs72708397	2.4834e-11	-1.79766e-10	-1.41923	1.2848e-10	-1.79766e-10	-1.32653	2.90919e-06	-1.79766e-10	-1.28777
177317042	rs10866383	1.22755e-11	-0.72022	-1.40362	2.97935e-11	-1.38221	-1.40581	7.46287e-07	-1.24509	-1.4032
177317109	rs72708398	9.96174e-11	-0.404763	0.374656	9.54725e-10	-0.352783	1.03189	1.15041e-05	-0.462374	0.549438
177317437	rs114366327	5.33207e-11	-0.655119	-3.14687e-10	3.39688e-10	-0.354284	-3.14687e-10	5.36953e-06	-0.674901	-3.14687e-10
177317472	rs145385795	5.33207e-11	-0.655119	-3.14687e-10	3.39688e-10	-0.354284	-3.14687e-10	5.36953e-06	-0.674901	-3.14687e-10
177317869	rs6855302	1.32266e-11	-0.67113	-1.37808	3.12627e-11	-1.35895	-1.38094	7.47254e-07	-1.27129	-1.37571
177318120	rs4450875	5.94936e-12	-1.90688	-0.941278	3.17018e-11	-1.89718	-0.828754	6.23013e-07	-1.92169	-0.907136
177318266	rs116792968	5.0977e-11	-0.70007	-3.14687e-10	1.29574e-10	-1.31806	-3.14687e-10	3.37365e-06	-1.13965	-3.14687e-10
177318276	rs1902434	5.78008e-12	-1.90482	-0.972206	3.05612e-11	-1.89961	-0.862972	6.02912e-07	-1.92253	-0.939097
177318641	rs1902435	5.16346e-12	-1.86908	-1.12076	2.23572e-11	-1.91616	-1.159	4.40097e-07	-1.92494	-1.25146
177318936	rs7697866	5.74381e-12	-1.9014	-0.981923	3.01857e-11	-1.90134	-0.873605	5.95656e-07	-1.91982	-0.953917
177320032	rs6831662	5.31698e-12	-1.83016	-1.13038	2.32973e-11	-1.92374	-1.11023	4.5224e-07	-1.92518	-1.224
177320057	rs6858185	2.42227e-11	-1.79766e-10	-1.44415	1.14717e-10	-1.79766e-10	-1.43985	2.56511e-06	-1.79766e-10	-1.41364
177320228	rs2100438	6.14633e-12	-1.78615	-1.02944	2.45324e-11	-1.92226	-1.06006	5.1151e-07	-1.90426	-1.12177
177320254	rs2085059	6.05107e-12	-1.79332	-1.03789	2.43815e-11	-1.92029	-1.0682	5.05806e-07	-1.908	-1.12924
177320400	rs75739227	1.861e-11	-1.70775	-3.14687e-10	1.32903e-10	-1.29269	-3.14687e-10	2.38396e-06	-1.48688	-3.14687e-10
177320443	rs2085060	5.38695e-12	-1.81072	-1.13674	2.18241e-11	-1.92528	-1.17402	4.40871e-07	-1.9108	-1.26385
177320754	rs13141600	5.69789e-12	-1.82819	-1.06316	2.40349e-11	-1.91029	-1.09251	4.89297e-07	-1.91893	-1.1515
177321034	rs6821642	5.23726e-12	-1.82333	-1.15232	2.15188e-11	-1.92475	-1.18863	4.3121e-07	-1.92097	-1.27583
177321393	rs1598099	5.1652e-12	-1.83719	-1.15232	2.15526e-11	-1.92318	-1.18863	4.30153e-07	-1.92343	-1.27583
177321715	rs143509721	1.50921e-11	-1.91727	-3.14687e-10	7.48207e-11	-1.86722	-3.14687e-10	1.53777e-06	-1.92531	-3.14687e-10
177322083	rs10009147	2.465e-11	-1.79766e-10	-1.42667	1.26607e-10	-1.79766e-10	-1.34122	2.87281e-06	-1.79766e-10	-1.30035
177322096	rs12647397	5.36793e-12	-1.85483	-1.09617	2.36305e-11	-1.89555	-1.12422	4.72762e-07	-1.92438	-1.18043
177322207	rs72710006	2.50609e-11	-1.79766e-10	-1.41014	1.30781e-10	-1.79766e-10	-1.30878	2.98293e-06	-1.79766e-10	-1.26274
177322344	rs140656644	5.16249e-11	-0.68744	-3.14687e-10	3.65771e-10	-0.280304	-3.14687e-10	5.81743e-06	-0.594783	-3.14687e-10
177322440	rs142867768	5.19158e-11	-0.681821	-3.14687e-10	3.68147e-10	-0.273828	-3.14687e-10	5.85142e-06	-0.588958	-3.14687e-10
177322610	rs7694651	2.43148e-11	-1.79766e-10	-1.44036	1.15252e-10	-1.79766e-10	-1.43519	2.58582e-06	-1.79766e-10	-1.4056
177322953	rs79710182	5.54615e-11	-0.615755	-3.14687e-10	3.9722e-10	-0.197821	-3.14687e-10	6.26602e-06	-0.520501	-3.14687e-10
177323700	rs72710008	1.85519e-11	-1.32817	-0.382696	1.81625e-10	-1.11234	0.131974	2.82064e-06	-1.07064	-0.248039
177323981	rs61145596	7.2014e-12	-1.20972	-1.44745	2.02835e-11	-1.76779	-1.40472	7.18644e-07	-1.23671	-1.44932
177324140	rs72710009	2.51476e-11	-1.79766e-10	-1.40668	1.31614e-10	-1.79766e-10	-1.30244	3.00474e-06	-1.79766e-10	-1.25545
177324157	rs60574277	5.07956e-12	-1.66062	-1.3456	1.83299e-11	-1.9249	-1.34888	4.59663e-07	-1.78792	-1.34498
177324650	rs10018184	1.09948e-11	-0.814419	-1.4196	2.7997e-11	-1.42882	-1.42139	9.01566e-07	-1.04	-1.41926
177324966	rs55814916	2.522e-11	-1.79766e-10	-1.40381	1.34617e-10	-1.79766e-10	-1.27988	3.06689e-06	-1.79766e-10	-1.23498
177325006	rs72710010	8.31383e-11	-0.343011	0.132071	7.65011e-10	-0.289995	0.747574	9.47786e-06	-0.401791	0.295108
177325837	rs67880638	2.52188e-11	-1.79766e-10	-1.40386	1.32288e-10	-1.79766e-10	-1.29733	3.02238e-06	-1.79766e-10	-1.2496
177325910	rs75613073	1.7397e-11	-1.77514	-3.14687e-10	1.17955e-10	-1.41201	-3.14687e-10	2.16079e-06	-1.58517	-3.14687e-10
177325951	rs1454156	5.08676e-12	-1.80948	-1.19532	2.12653e-11	-1.90618	-1.21906	4.38181e-07	-1.91475	-1.26601
177326232	rs13145359	4.99148e-12	-1.81171	-1.212	2.09156e-11	-1.90689	-1.23493	4.34884e-07	-1.90815	-1.28017
177326464	rs79070592	2.53565e-11	-1.39841	-3.14687e-10	1.36623e-10	-1.26509	-3.14687e-10	3.57662e-06	-1.08122	-3.14687e-10
177326780	rs72710012	2.76393e-11	-1.18023	-0.13198	2.86498e-10	-0.966619	0.442039	4.83106e-06	-0.8788	0.0982234
177327013	rs191687423	1.58299e-11	-1.86955	-3.14687e-10	7.27074e-11	-1.89587	-3.14687e-10	1.57948e-06	-1.89855	-3.14687e-10
177327307	rs72710013	2.49125e-11	-1.79766e-10	-1.41608	1.29323e-10	-1.79766e-10	-1.32	2.94462e-06	-1.79766e-10	-1.27566
177328296	rs2123861	1.50342e-11	-0.473288	-1.44783	3.18156e-11	-1.27395	-1.4484	8.84724e-07	-1.02999	-1.44813
177328385	rs2123862	1.50342e-11	-0.473288	-1.44783	3.18156e-11	-1.27395	-1.4484	8.84724e-07	-1.02999	-1.44813
177328756	rs56111646	2.50484e-11	-1.79766e-10	-1.41063	1.30661e-10	-1.79766e-10	-1.30971	2.97976e-06	-1.79766e-10	-1.2638
177328770	rs11133151	6.24593e-12	-1.3889	-1.41061	1.80299e-11	-1.87774	-1.41254	4.52314e-07	-1.73741	-1.41161
177329153	rs28421970	2.53758e-11	-1.79766e-10	-1.39765	1.33752e-10	-1.79766e-10	-1.28633	3.06059e-06	-1.79766e-10	-1.23703
177329468	rs72710014	2.50687e-11	-1.79766e-10	-1.40982	1.30857e-10	-1.79766e-10	-1.30821	2.98491e-06	-1.79766e-10	-1.26207
177329795	rs72710015	1.30931e-10	0.668885	-0.42566	9.11994e-10	0.537959	0.0953625	1.98019e-05	0.818766	-0.18863
177329861	rs72710016	7.4912e-11	-0.360021	0.0448908	6.78336e-10	-0.307288	0.64462	8.50495e-06	-0.418482	0.203488
177330096	rs80306377	5.78557e-11	-0.573492	-3.14687e-10	4.16956e-10	-0.149331	-3.14687e-10	6.54631e-06	-0.47674	-3.14687e-10
177330154	rs117196197	2.536e-11	-1.79766e-10	-1.39827	1.29478e-10	-1.79766e-10	-1.3188	2.5206e-06	-1.79766e-10	-1.43114
177330657	rs28631996	2.54479e-11	-1.79766e-10	-1.39481	1.34413e-10	-1.79766e-10	-1.28139	3.07782e-06	-1.79766e-10	-1.23142
177331647	rs7672652	3.24818e-11	0.17042	-1.32119	6.23913e-11	-0.641047	-1.40784	3.38671e-06	0.173105	-1.30889
177331779	rs117170420	2.8341e-11	-1.79766e-10	-1.28713	1.16753e-10	-1.79766e-10	-1.42225	2.72635e-06	-1.79766e-10	-1.35268
177332009	rs13151600	4.45784e-12	-1.82052	-1.31626	1.88553e-11	-1.91055	-1.33496	3.97755e-07	-1.91618	-1.36138
177332097	rs72710018	7.7657e-11	-0.32662	0.047478	7.03917e-10	-0.273332	0.647682	8.81225e-06	-0.385707	0.206208
177332193	rs6812786	3.73826e-12	-1.92429	-1.38853	1.78872e-11	-1.84685	-1.45138	4.06809e-07	-1.82367	-1.43138
177332201	rs6829504	3.7329e-12	-1.92429	-1.38997	1.78855e-11	-1.84685	-1.45147	4.0648e-07	-1.82367	-1.43219
177332241	rs11943356	4.26501e-12	-1.79605	-1.38495	1.81252e-11	-1.89555	-1.38946	3.76901e-07	-1.91324	-1.41817
177332408	rs75536969	2.40459e-11	-1.79766e-10	-1.45148	1.13517e-10	-1.79766e-10	-1.45035	2.50686e-06	-1.79766e-10	-1.43661
177332604	rs143843457	2.47487e-11	-1.79766e-10	-1.42267	1.22785e-10	-1.79766e-10	-1.37188	2.66861e-06	-1.79766e-10	-1.37408
177332713	rs13105193	4.67638e-12	-1.69536	-1.39356	1.74914e-11	-1.92314	-1.39746	3.85381e-07	-1.88286	-1.4263
177333079	rs116268437	2.2685e-11	-1.50974	-3.14687e-10	7.57825e-11	-1.85444	-3.14687e-10	2.0415e-06	-1.64196	-3.14687e-10
177333685	rs17156	3.81518e-11	0.0634404	-1.05331	7.10173e-11	-0.649244	-1.27014	4.21964e-06	0.162921	-1.07881
177333883	rs79034890	5.56697e-12	-1.92028	-0.99431	2.11896e-11	-1.86725	-1.26156	6.48096e-07	-1.75076	-1.0386
177334089	rs115334892	2.03113e-11	-1.62026	-3.14687e-10	8.51488e-11	-1.73791	-3.14687e-10	2.46181e-06	-1.45475	-3.14687e-10
177334232	rs72710020	4.85835e-12	-1.82678	-1.22396	1.70191e-11	-1.92281	-1.42516	4.12188e-07	-1.88398	-1.35794
177334356	rs72710021	4.85835e-12	-1.82678	-1.22396	1.70191e-11	-1.92281	-1.42516	4.12188e-07	-1.88398	-1.35794
177334420	rs72710022	4.87781e-12	-1.82441	-1.22234	1.70224e-11	-1.92317	-1.42461	4.11991e-07	-1.8855	-1.3569
177334443	rs72710023	4.87781e-12	-1.82441	-1.22234	1.70224e-11	-1.92317	-1.42461	4.11991e-07	-1.8855	-1.3569
177334776	rs61599328	4.8984e-12	-1.81346	-1.22908	1.71177e-11	-1.91531	-1.42689	4.06886e-07	-1.89366	-1.36121
177334788	rs60232352	2.54422e-11	-1.79766e-10	-1.39504	1.32188e-10	-1.79766e-10	-1.29809	3.03525e-06	-1.79766e-10	-1.24535
177334809	rs12233840	5.0496e-12	-1.79286	-1.21928	1.7107e-11	-1.91928	-1.42355	4.06559e-07	-1.90075	-1.35492
177334892	rs6832586	9.96144e-12	-1.13987	-1.19285	2.22581e-11	-1.71976	-1.35985	1.04643e-06	-1.10383	-1.20643
177335040	rs12233906	4.72983e-12	-1.83183	-1.24573	1.70872e-11	-1.91181	-1.43217	3.96749e-07	-1.90646	-1.37364
177335427	rs140812415	1.95478e-11	-1.65858	-3.14687e-10	8.26527e-11	-1.76766	-3.14687e-10	2.34667e-06	-1.50265	-3.14687e-10
177335573	rs61173613	4.96604e-12	-1.80954	-1.21928	1.70136e-11	-1.92475	-1.42355	4.09309e-07	-1.894	-1.35492
177335720	rs6833854	2.04797e-11	-1.61201	-3.14687e-10	1.6665e-10	-1.06642	-3.14687e-10	3.63495e-06	-1.06505	-3.14687e-10
177336067	rs6553957	9.60116e-12	-1.21882	-1.15074	2.18212e-11	-1.7653	-1.33413	9.94757e-07	-1.1955	-1.1654
177336286	rs6553958	9.46039e-12	-1.22973	-1.1546	2.24451e-11	-1.74447	-1.32677	1.04819e-06	-1.15095	-1.15763
177336627	rs76032479	6.36641e-11	-0.477823	-3.14687e-10	4.65167e-10	-0.0399141	-3.14687e-10	7.22739e-06	-0.377764	-3.14687e-10
177336714	rs12510933	3.19405e-10	1.13502	-3.14687e-10	2.53398e-09	1.65523	-3.14687e-10	4.01995e-05	1.33821	-3.14687e-10
177336813	rs72710026	2.50846e-11	-1.79766e-10	-1.40919	1.29058e-10	-1.79766e-10	-1.32205	2.95164e-06	-1.79766e-10	-1.27328
177336947	rs11726711	5.00047e-12	-1.58901	-1.43291	1.68025e-11	-1.92201	-1.43878	4.07517e-07	-1.80354	-1.44977
177337241	rs17062875	9.50067e-10	-1.79766e-10	2.22509	2.99028e-09	-1.79766e-10	1.82081	7.15567e-05	-1.79766e-10	1.91485
177337267	rs79950123	2.4285e-11	-1.79766e-10	-1.44159	1.14067e-10	-1.79766e-10	-1.44553	2.46948e-06	-1.79766e-10	-1.45164
177337800	rs12331128	5.08711e-12	-1.77724	-1.22749	1.69798e-11	-1.92393	-1.42636	3.95948e-07	-1.92191	-1.3602
177338066	rs189028404	1.80778e-11	-1.73676	-3.14687e-10	1.26674e-10	-1.34069	-3.14687e-10	2.29451e-06	-1.52512	-3.14687e-10
177338175	rs4690436	4.44355e-12	-1.69607	-1.44392	1.66138e-11	-1.92449	-1.44758	3.93033e-07	-1.8379	-1.4516
177338255	rs112881761	1.68392e-11	-0.987754	-0.81998	3.15377e-11	-1.60056	-1.13057	2.01311e-06	-0.721466	-0.934495
177338350	rs6854129	1.38412e-11	-0.754925	-1.24887	3.17128e-11	-1.68663	-1.03896	1.19315e-06	-1.12539	-1.05365
177338388	rs66536508	5.9817e-11	-0.367276	-0.172878	6.72526e-10	-0.0351573	0.363888	1.0195e-05	-0.0990912	0.0653514
177338635	rs9637712	3.1306e-11	-0.94983	-0.237804	5.30383e-11	-1.75591	-0.455392	4.78756e-06	-0.75991	-0.0297118
177339613	rs6553960	3.54317e-12	-1.92373	-1.4427	1.67074e-11	-1.92401	-1.44245	3.76162e-07	-1.88232	-1.45106
177339749	rs145017064	2.71607e-11	-1.32967	-3.14687e-10	2.73862e-10	-0.569687	-3.14687e-10	3.1541e-06	-1.20694	-3.14687e-10
177339866	rs17062878	6.60108e-12	-1.73539	-1.00882	1.93171e-11	-1.87559	-1.34573	5.71417e-07	-1.7748	-1.14048
177339963	rs11133152	3.86186e-12	-1.92368	-1.35662	1.67721e-11	-1.918	-1.4446	3.87804e-07	-1.91716	-1.38573
177340086	rs4690437	3.75693e-12	-1.87949	-1.42836	2.0619e-11	-1.7283	-1.4278	3.69839e-07	-1.91912	-1.43121
177340125	rs7691335	4.27218e-12	-1.86343	-1.31589	1.80825e-11	-1.87645	-1.41092	4.18474e-07	-1.83362	-1.39317
177340182	rs76600673	1.57269e-11	-1.87607	-3.14687e-10	8.10481e-11	-1.78727	-3.14687e-10	1.63024e-06	-1.86692	-3.14687e-10
177340183	rs17631773	4.92729e-12	-1.6152	-1.42145	2.55649e-11	-1.51406	-1.42703	7.24147e-07	-1.24252	-1.43588
177340392	rs76951223	2.53642e-11	-1.3981	-3.14687e-10	1.46368e-10	-1.19619	-3.14687e-10	2.35764e-06	-1.49798	-3.14687e-10
177340545	rs4146091	6.28174e-12	-1.79326	-1.00054	6.44959e-11	-1.11039	-0.905321	1.51232e-06	-0.899497	-1.0425
177340623	rs4146092	3.97469e-12	-1.8277	-1.4238	2.01938e-11	-1.8369	-1.34004	4.56051e-07	-1.75427	-1.38652
177341028	rs7697604	4.0325e-12	-1.8143	-1.42276	2.05906e-11	-1.81448	-1.34299	4.94425e-07	-1.68602	-1.37398
177341078	rs1551368	3.87735e-12	-1.85218	-1.42411	1.94922e-11	-1.86666	-1.34564	4.75661e-07	-1.72247	-1.37622
177341079	rs1551369	2.74968e-11	-1.79766e-10	-1.31737	1.47024e-10	-1.79766e-10	-1.19172	2.82482e-06	-1.79766e-10	-1.3172
177341199	rs62338293	9.05846e-12	-1.76723	-0.660518	6.64655e-11	-1.42252	-0.563107	2.1943e-06	-0.89731	-0.672468
177341397	rs150960094	1.50417e-11	-1.92062	-3.14687e-10	7.06298e-11	-1.92486	-3.14687e-10	1.5739e-06	-1.90209	-3.14687e-10
177341575	rs4413359	3.66164e-12	-1.88543	-1.4481	1.86752e-11	-1.81834	-1.43677	5.89098e-07	-1.4643	-1.4205
177342302	rs73015157	1.15996e-11	-1.4231	-0.757375	3.08376e-11	-1.87651	-0.877069	7.26581e-07	-1.74393	-0.931121
177342800	rs55762524	3.78389e-12	-1.86639	-1.4343	1.97845e-11	-1.78834	-1.40907	6.47411e-07	-1.40402	-1.38639
177342913	rs72710029	3.77276e-12	-1.86934	-1.4343	1.96954e-11	-1.79286	-1.40907	6.41713e-07	-1.41286	-1.38639
177343015	rs72710030	3.68546e-12	-1.88543	-1.44162	1.89704e-11	-1.81834	-1.42109	6.00393e-07	-1.4643	-1.40151
177343073	rs1114458	3.74263e-12	-1.87644	-1.43521	1.97307e-11	-1.78964	-1.4105	6.46312e-07	-1.40394	-1.38817
177343391	rs116029770	1.95108e-11	-1.66048	-3.14687e-10	2.39316e-10	-0.704526	-3.14687e-10	3.13222e-06	-1.2139	-3.14687e-10
177343726	rs75129455	5.10721e-11	-1.79766e-10	-0.698205	3.00932e-10	-1.79766e-10	-0.475428	5.60957e-06	-1.79766e-10	-0.631169
177343885	rs6553961	9.80281e-12	-1.63296	-0.71582	2.74121e-11	-1.90164	-0.969686	7.38979e-07	-1.7538	-0.904323
177344024	rs62338294	1.05505e-11	-1.7439	-0.531372	7.93789e-11	-1.38155	-0.426533	2.64405e-06	-0.839066	-0.544263
177344102	rs897043	1.17204e-11	-1.70669	-0.463417	9.93374e-11	-1.22891	-0.354879	3.11508e-06	-0.742609	-0.476778
177344443	rs74447747	1.50403e-11	-1.92071	-3.14687e-10	7.06015e-11	-1.92526	-3.14687e-10	1.57236e-06	-1.90307	-3.14687e-10
177344815	rs56114616	3.86453e-12	-1.84288	-1.43672	2.03379e-11	-1.75354	-1.41629	6.86567e-07	-1.33799	-1.3937
177345699	rs897042	3.94405e-12	-1.8201	-1.43913	2.09259e-11	-1.72127	-1.42006	7.244e-07	-1.27949	-1.39856
177346024	rs77659462	2.40872e-11	-1.79766e-10	-1.44976	1.13367e-10	-1.79766e-10	-1.45168	2.46945e-06	-1.79766e-10	-1.45165
177346031	rs897041	1.54248e-11	-1.6996	-0.195873	1.33238e-10	-1.21629	-0.0738822	4.13101e-06	-0.726179	-0.21094
177346214	rs139325767	1.67432e-11	-1.81345	-3.14687e-10	8.70451e-11	-1.71588	-3.14687e-10	1.72404e-06	-1.81097	-3.14687e-10
177346314	rs6840938	4.50083e-12	-1.86611	-1.26107	1.8316e-11	-1.92478	-1.34975	3.88895e-07	-1.92397	-1.37612
177346315	rs6842422	4.55495e-12	-1.85416	-1.26107	1.83064e-11	-1.92531	-1.34975	3.88442e-07	-1.92514	-1.37612
177346464	rs10017353	1.49758e-11	-1.27687	-0.648133	3.55352e-11	-1.72955	-0.882236	1.04929e-06	-1.46861	-0.838913
177346513	rs55742321	3.89683e-12	-1.83847	-1.43281	2.05883e-11	-1.74719	-1.4104	6.99849e-07	-1.32629	-1.38624
177347450	rs13120357	5.55339e-12	-1.4765	-1.44053	3.2174e-11	-1.31985	-1.3913	1.42014e-06	-0.564528	-1.44036
177347760	rs72710032	3.98239e-12	-1.82704	-1.42253	2.1454e-11	-1.73097	-1.38543	7.36745e-07	-1.29685	-1.36431
177347767	rs72710033	4.04634e-12	-1.8149	-1.41873	2.1944e-11	-1.71404	-1.37978	7.6424e-07	-1.26669	-1.35783
177348069	rs17062897	1.23869e-11	-1.44964	-0.665172	3.32764e-11	-1.88453	-0.792929	7.74927e-07	-1.75973	-0.850898
177348467	rs72710034	4.11465e-12	-1.80684	-1.41005	2.29318e-11	-1.70295	-1.34684	7.95994e-07	-1.24721	-1.33659
177348755	rs17062903	2.70128e-11	-1.79766e-10	-1.33514	1.44155e-10	-1.79766e-10	-1.21142	2.7731e-06	-1.79766e-10	-1.33568
177348793	rs1349840	5.62675e-12	-1.46606	-1.43785	3.24247e-11	-1.30773	-1.39566	1.4487e-06	-0.546389	-1.43859
177348877	rs117521833	2.41545e-11	-1.79766e-10	-1.44698	1.21425e-10	-1.79766e-10	-1.38302	2.50576e-06	-1.79766e-10	-1.43705
177348933	rs1817164	5.88359e-12	-1.43694	-1.42234	3.28348e-11	-1.28378	-1.40704	1.52607e-06	-0.511173	-1.42177
177348993	rs76895402	4.06875e-12	-1.82307	-1.40504	2.27351e-11	-1.72541	-1.333	7.7424e-07	-1.28687	-1.32464
177349397	rs17062905	4.07937e-12	-1.82202	-1.40348	2.2825e-11	-1.72394	-1.33052	7.78261e-07	-1.28426	-1.32208
177349909	rs17062907	2.67625e-11	-1.79766e-10	-1.34444	1.42229e-10	-1.79766e-10	-1.22487	2.74747e-06	-1.79766e-10	-1.34496
177350262	rs78686597	1.98495e-11	-1.64327	-3.14687e-10	9.25959e-11	-1.65407	-3.14687e-10	1.98649e-06	-1.66927	-3.14687e-10
177350318	rs2122334	4.08135e-12	-1.82202	-1.403	2.28425e-11	-1.72394	-1.32975	7.78878e-07	-1.28426	-1.32128
177350478	rs2122335	4.08135e-12	-1.82202	-1.403	2.28425e-11	-1.72394	-1.32975	7.78878e-07	-1.28426	-1.32128
177350693	rs2167094	4.1047e-12	-1.81792	-1.40139	2.30315e-11	-1.71823	-1.32722	7.88894e-07	-1.27409	-1.31867
177350879	rs79695471	2.72469e-11	-1.79766e-10	-1.3265	1.41904e-10	-1.79766e-10	-1.22716	2.87861e-06	-1.79766e-10	-1.29833
177350956	rs7659414	4.69781e-12	-1.85997	-1.22437	1.96265e-11	-1.92528	-1.28015	4.02318e-07	-1.92489	-1.34127
177350990	rs4690438	4.11532e-12	-1.81373	-1.403	2.31069e-11	-1.71243	-1.32975	7.9494e-07	-1.26385	-1.32128
177351118	rs4690348	4.15446e-12	-1.80114	-1.40612	2.33926e-11	-1.69517	-1.33472	8.15086e-07	-1.23367	-1.32643
177351212	rs1377835	3.97438e-12	-1.83385	-1.41772	2.19306e-11	-1.7406	-1.35382	7.37231e-07	-1.31427	-1.34623
177351322	rs1377836	4.10521e-12	-1.8099	-1.40929	2.29962e-11	-1.70715	-1.33984	7.94027e-07	-1.25456	-1.33172
177351769	rs72710037	4.11106e-12	-1.80556	-1.4122	2.30234e-11	-1.7012	-1.3446	7.98377e-07	-1.24415	-1.33666
177352244	rs1869501	4.09392e-12	-1.80556	-1.41638	2.28639e-11	-1.7012	-1.35156	7.9264e-07	-1.24415	-1.34387
177352553	rs1869502	3.91156e-12	-1.83674	-1.43077	2.14882e-11	-1.73775	-1.37706	7.32242e-07	-1.29688	-1.37041
177352913	rs2877951	4.08563e-12	-1.80114	-1.42283	2.27487e-11	-1.69517	-1.36263	7.91829e-07	-1.23367	-1.35538
177353096	rs55804250	4.1122e-12	-1.79345	-1.42404	2.30607e-11	-1.67941	-1.36477	8.08559e-07	-1.21054	-1.3576
177353104	rs60121301	4.08068e-12	-1.80114	-1.42404	2.27002e-11	-1.69517	-1.36477	7.9007e-07	-1.23367	-1.3576
177353183	rs137967564	3.08065e-11	-1.20372	-3.14687e-10	1.34536e-10	-1.28048	-3.14687e-10	2.80984e-06	-1.32252	-3.14687e-10
177353316	rs17062918	4.08484e-12	-1.79664	-1.42752	2.26968e-11	-1.68906	-1.37103	7.93272e-07	-1.22311	-1.36412
177353823	rs6811555	4.09312e-12	-1.7874	-1.43473	2.26686e-11	-1.6766	-1.38473	7.98896e-07	-1.20174	-1.37842
177354043	rs62338296	1.31144e-11	-1.74135	-0.316386	9.99745e-11	-1.37714	-0.200257	3.29397e-06	-0.832841	-0.330709
177354104	rs79735915	4.6087e-12	-1.67252	-1.43098	2.19119e-11	-1.73269	-1.36259	3.61951e-07	-1.92319	-1.4487
177354146	rs17062929	4.07827e-12	-1.7874	-1.43837	2.25006e-11	-1.6766	-1.39217	7.92697e-07	-1.20174	-1.38622
177354289	rs4690439	4.04965e-12	-1.79206	-1.44075	2.22448e-11	-1.68287	-1.39734	7.79998e-07	-1.21247	-1.39164
177354351	rs4690440	3.94225e-12	-1.81373	-1.44596	2.13255e-11	-1.71243	-1.40998	7.31125e-07	-1.26385	-1.40497
177354358	rs4690441	1.59788e-11	-1.69078	-0.169401	1.39132e-10	-1.20073	-0.0461607	4.32774e-06	-0.705969	-0.184626
177354746	rs116204373	7.84949e-12	-1.27127	-1.29972	3.18668e-11	-1.37243	-1.34831	7.66056e-07	-1.29252	-1.32962
177354840	rs11732434	4.20448e-12	-1.77784	-1.41745	2.39422e-11	-1.66381	-1.34286	8.46985e-07	-1.18005	-1.34167
177354950	rs2122336	6.95601e-12	-1.48835	-1.20349	1.88515e-11	-1.89139	-1.35433	4.98378e-07	-1.77623	-1.2758
177355245	rs1947426	4.07394e-12	-1.90021	-1.32662	1.91643e-11	-1.90702	-1.32224	4.68769e-07	-1.84667	-1.26661
177355269	rs1377837	1.54782e-11	-1.6779	-0.214116	1.35789e-10	-1.17822	-0.0929934	4.26207e-06	-0.676815	-0.229072
177355622	rs10009750	4.17547e-12	-1.89375	-1.30846	1.94391e-11	-1.91125	-1.30378	4.73857e-07	-1.85783	-1.24466
177356232	rs1902010	6.25825e-12	-1.34772	-1.44983	3.58438e-11	-1.17158	-1.43156	1.7484e-06	-0.346293	-1.45065
177356309	rs183830065	2.04738e-11	-1.6123	-3.14687e-10	7.72835e-11	-1.83483	-3.14687e-10	1.64506e-06	-1.85787	-3.14687e-10
177356654	rs967342	3.61075e-12	-1.90223	-1.4453	1.66532e-11	-1.91836	-1.45135	3.80496e-07	-1.88997	-1.43195
177356688	rs2333467	7.35155e-12	-1.50029	-1.13624	1.96705e-11	-1.89466	-1.30853	5.20588e-07	-1.78318	-1.22526
177356948	rs967343	7.07982e-12	-1.59819	-1.076	5.66895e-11	-1.03956	-1.10516	2.42017e-06	-0.216732	-1.25507
177357010	rs1869503	7.10976e-12	-1.59819	-1.07178	5.69198e-11	-1.03956	-1.10111	2.42758e-06	-0.216732	-1.25202
177358098	rs1456318	2.43874e-11	-1.79766e-10	-1.43738	1.21655e-10	-1.79766e-10	-1.38113	2.50941e-06	-1.79766e-10	-1.43559
177358279	rs2122338	7.81592e-12	-1.58995	-0.985327	6.27021e-11	-1.02603	-1.01788	2.63678e-06	-0.197965	-1.18812
177358612	rs4690442	4.20217e-12	-1.78679	-1.40905	2.163e-11	-1.67986	-1.42837	6.94728e-07	-1.26882	-1.45105
177358617	rs116391452	1.88037e-11	-1.69739	-3.14687e-10	7.45871e-11	-1.87034	-3.14687e-10	1.75746e-06	-1.79177	-3.14687e-10
177358730	rs6856252	7.52766e-12	-1.49434	-1.11852	1.99405e-11	-1.89305	-1.29651	5.30309e-07	-1.77973	-1.21021
177358798	rs1454157	8.03565e-12	-1.58161	-0.965945	6.47623e-11	-1.01241	-0.999182	2.72657e-06	-0.179098	-1.1735
177359053	rs10014418	9.77727e-12	-1.58161	-0.769772	8.6814e-11	-1.01241	-0.706136	3.41372e-06	-0.179098	-0.948743
177359241	rs78988503	2.46569e-11	-1.79766e-10	-1.42639	1.13614e-10	-1.79766e-10	-1.4495	2.61786e-06	-1.79766e-10	-1.39329
177359385	rs10024886	3.57287e-12	-1.90663	-1.45145	1.68274e-11	-1.92067	-1.43863	3.7176e-07	-1.89547	-1.44968
177359397	rs28562735	7.74544e-12	-1.13956	-1.44478	4.37857e-11	-1.01131	-1.39169	2.67588e-06	0.0798569	-1.45122
177359885	rs74431817	4.45239e-12	-1.76279	-1.37522	2.30323e-11	-1.72447	-1.32095	5.44417e-07	-1.58787	-1.37582
177359976	rs4381996	3.7196e-12	-1.89436	-1.42347	1.74238e-11	-1.91302	-1.41145	3.89571e-07	-1.87168	-1.42667
```
