## Supplementary material for "Characterization of shared and ancestry-specific signals driving complex traits using multi-ancestry fine-mapping": susiex_nc3.cs80.summary

```
# chr4:176359992-177359992
CS_ID	CS_LENGTH	CS_PURITY	MAX_PIP_SNP	BP	REF_ALLELE	ALT_ALLELE	REF_FRQ	BETA	SE	-LOG10P	MAX_PIP	POST-HOC_PROB_POP1	POST-HOC_PROB_POP2
1	6	0.927485	rs41533650	176869252	A,A	G,G	0.793241,0.874008	0.0327211,0.0431277	0.00488208,0.0128817	10.6879,3.08935	0.229576	0.999999	0.976328
2	12	0.953375	rs10033966	176736961	T,T	C,C	0.951292,0.895833	0.0571891,0.0525715	0.00918509,0.0139934	9.32096,3.76434	0.131812	0.999986	0.995198
3	1	1	rs62338073	176733450	T,T	G,G	0.09841,0.073413	-0.0356543,-0.00166483	0.00663767,0.0163898	7.10747,0.0366408	0.943606	0.988225	0.197884
```
