## Supplementary material for "Characterization of shared and ancestry-specific signals driving complex traits using multi-ancestry fine-mapping": susiex_nc1.cs80.snp

```
BP	SNP	PIP(CS1)	LogBF(CS1,Pop1)	LogBF(CS1,Pop2)
788656	chr5:788656:T:C	2.60227e-14	-3.03431e-10	-1.41863
788744	chr5:788744:C:A	1.20802e-13	-3.03431e-10	0.116559
788851	chr5:788851:G:A	3.55625e-14	-3.03431e-10	-1.1063
788897	chr5:788897:G:A	2.71713e-14	-3.03431e-10	-1.37543
789009	chr5:789009:G:A	2.21305e-14	-1.65109	0.0704508
789304	chr5:789304:A:G	4.28195e-15	-2.01857	-1.20461
789589	chr5:789589:A:G	5.24548e-15	-1.99942	-1.02081
789680	chr5:789680:C:T	5.82214e-15	-1.979	-0.936929
789895	chr5:789895:G:A	1.40955e-14	-2.03174	-4.50893e-10
789901	chr5:789901:G:C	1.5699e-13	-3.03431e-10	0.37859
790064	chr5:790064:C:G	2.46606e-14	-3.03431e-10	-1.47239
790122	chr5:790122:C:T	3.40628e-15	-2.04544	-1.40653
790140	chr5:790140:T:A	4.24953e-14	-3.03431e-10	-0.928201
790474	chr5:790474:C:G	6.0843e-13	-2.04645	3.77973
790929	chr5:790929:C:T	2.49965e-14	-3.03431e-10	-1.45886
791597	chr5:791597:A:C	2.81467e-14	-3.03431e-10	-1.34016
791602	chr5:791602:T:C	3.52449e-14	-3.03431e-10	-1.11528
791682	chr5:791682:T:C	1.37956e-14	-2.05324	-4.50893e-10
791866	chr5:791866:G:A	1.41268e-14	-2.02952	-4.50893e-10
791905	chr5:791905:C:T	1.39759e-14	-2.04026	-4.50893e-10
791931	chr5:791931:C:T	1.37911e-14	-2.05357	-4.50893e-10
792227	chr5:792227:G:A	3.10797e-14	-3.03431e-10	-1.24104
792229	chr5:792229:A:G	1.07982e-13	-3.03431e-10	0.00436923
792234	chr5:792234:A:G	9.52522e-14	-3.03431e-10	-0.121067
792235	chr5:792235:G:T	7.16748e-14	-3.03431e-10	-0.405456
792247	chr5:792247:A:G	1.46339e-14	-1.99426	-4.50893e-10
792267	chr5:792267:G:A	1.44712e-14	-2.00544	-4.50893e-10
792297	chr5:792297:G:T	2.57122e-14	-3.03431e-10	-1.43063
792534	chr5:792534:A:G	3.0666e-14	-3.03431e-10	-1.25444
793117	chr5:793117:T:C	1.46064e-14	-1.99614	-4.50893e-10
793510	chr5:793510:G:A	4.88913e-15	-2.02681	-1.06377
793752	chr5:793752:A:G	5.45918e-15	-1.94994	-1.03036
794208	chr5:794208:T:C	3.63556e-14	-1.71444	0.630192
794279	chr5:794279:A:G	8.95555e-15	-1.43872	-1.0466
794320	chr5:794320:T:C	8.10677e-15	-1.57636	-1.00853
794332	chr5:794332:C:T	2.51628e-14	-3.03431e-10	-1.45223
794383	chr5:794383:T:C	9.1527e-14	-3.03431e-10	-0.16096
795419	chr5:795419:A:G	3.08408e-14	-3.03431e-10	-1.24876
795442	chr5:795442:C:T	2.31567e-14	-1.62865	0.0933366
795793	chr5:795793:T:C	1.05411e-13	-3.03431e-10	-0.0197241
797075	chr5:797075:T:C	7.40938e-15	-2.05269	-0.622161
797147	chr5:797147:C:T	1.43705e-14	-2.01241	-4.50893e-10
797472	chr5:797472:C:T	4.06556e-14	-3.03431e-10	-0.972459
797567	chr5:797567:T:G	1.08022e-14	-0.825446	-1.4724
797632	chr5:797632:T:A	1.4358e-14	-2.01329	-4.50893e-10
799687	chr5:799687:G:A	4.6781e-15	-1.98809	-1.14661
800354	chr5:800354:C:T	3.38675e-14	-3.03431e-10	-1.15514
800457	chr5:800457:T:C	3.52732e-15	-2.05259	-1.36446
800478	chr5:800478:T:C	1.27729e-14	-0.761562	-1.36871
800667	chr5:800667:C:G	4.41155e-14	-3.03431e-10	-0.890783
801057	chr5:801057:C:T	3.91863e-15	-1.99333	-1.31852
801862	chr5:801862:A:G	2.49431e-14	-0.000896049	-1.4601
802097	chr5:802097:A:G	8.41697e-14	-3.03431e-10	-0.24476
802241	chr5:802241:T:C	2.46629e-14	-3.03431e-10	-1.47229
802402	chr5:802402:A:G	2.70507e-14	-3.03431e-10	-1.37988
802499	chr5:802499:A:AGT	3.77406e-15	-1.95207	-1.39737
802702	chr5:802702:G:A	3.27343e-15	-2.04381	-1.44795
802999	chr5:802999:C:T	1.4668e-12	-3.03431e-10	2.61324
803000	chr5:803000:G:A	3.8849e-15	-2.04042	-1.28007
803007	chr5:803007:C:T	1.37759e-14	-2.05468	-4.50893e-10
803008	chr5:803008:G:A	9.78377e-14	-3.03431e-10	-0.0942846
803063	chr5:803063:G:A	2.47128e-14	-3.03431e-10	-1.47027
803095	chr5:803095:G:A	9.35676e-11	-0.212782	6.98163
803334	chr5:803334:C:T	2.6665e-14	-3.03431e-10	-1.39424
803373	chr5:803373:T:A	9.91183e-13	-3.03431e-10	2.2213
803487	chr5:803487:T:C	2.9057e-14	-3.03431e-10	-1.30833
803778	chr5:803778:AATTAG:A	2.56225e-14	-3.03431e-10	-1.43412
803816	chr5:803816:T:A	3.8903e-15	-2.02675	-1.29236
803890	chr5:803890:T:C	1.72838e-13	-1.20304	1.6778
803971	chr5:803971:T:G	1.02812e-12	-3.03431e-10	2.25789
803988	chr5:803988:G:A	4.87777e-12	-0.982699	4.79755
804042	chr5:804042:T:C	2.56518e-14	-3.03431e-10	-1.43298
804051	chr5:804051:T:G	3.68899e-15	-2.05469	-1.31756
804055	chr5:804055:A:C	3.90892e-15	-2.05454	-1.25979
804132	chr5:804132:T:A	2.59419e-14	-3.03431e-10	-1.42174
804289	chr5:804289:C:G	5.36527e-13	-3.03431e-10	1.60752
804571	chr5:804571:C:T	3.69291e-13	-3.03431e-10	1.23399
804701	chr5:804701:G:T	1.3814e-14	-2.05191	-4.50893e-10
804858	chr5:804858:T:G	2.48583e-14	-3.03431e-10	-1.4644
805130	chr5:805130:G:A	4.23979e-15	-2.04941	-1.18368
805167	chr5:805167:A:G	3.04809e-14	-1.26049	-4.50893e-10
805388	chr5:805388:T:C	3.03591e-14	-3.03431e-10	-1.2645
805920	chr5:805920:C:T	3.16674e-15	-2.05255	-1.47234
806057	chr5:806057:G:C	2.53895e-14	-3.03431e-10	-1.44326
806278	chr5:806278:A:C	1.37871e-14	-2.05386	-4.50893e-10
806400	chr5:806400:G:C	1.31116e-14	-0.992058	-1.11204
806485	chr5:806485:T:G	2.72115e-14	-3.03431e-10	-1.37396
807351	chr5:807351:T:G	2.31697e-14	-1.53475	-4.50893e-10
807384	chr5:807384:G:A	1.51293e-13	-3.03431e-10	0.341622
807404	chr5:807404:A:G	3.38806e-15	-2.03617	-1.42116
807405	chr5:807405:G:C	2.49143e-14	-3.03431e-10	-1.46215
807411	chr5:807411:C:T	3.39786e-13	-3.03431e-10	1.15072
808646	chr5:808646:C:T	1.48167e-14	-1.98184	-4.50893e-10
808663	chr5:808663:G:A	2.61279e-14	-3.03431e-10	-1.41459
808746	chr5:808746:G:A	2.54181e-14	-3.03431e-10	-1.44213
810397	chr5:810397:AC:A	1.82966e-14	-1.77088	-4.50893e-10
812056	chr5:812056:C:T	2.49845e-14	-3.03431e-10	-1.45934
812579	chr5:812579:G:A	8.62783e-14	-3.03431e-10	-0.220016
812955	chr5:812955:T:C	2.47883e-14	-3.03431e-10	-1.46722
814418	chr5:814418:T:A	2.53358e-14	-3.03431e-10	-1.44538
814517	chr5:814517:C:T	1.37782e-14	-2.0545	-4.50893e-10
814618	chr5:814618:A:C	2.47318e-14	-3.03431e-10	-1.4695
814677	chr5:814677:A:G	2.62361e-14	-3.03431e-10	-1.41046
814884	chr5:814884:T:C	2.62202e-14	-3.03431e-10	-1.41107
815030	chr5:815030:A:G	1.71397e-14	-1.8362	-4.50893e-10
815203	chr5:815203:A:G	2.46612e-14	-3.03431e-10	-1.47236
815310	chr5:815310:A:G	2.58931e-14	-3.03431e-10	-1.42362
815980	chr5:815980:G:A	6.8986e-15	-1.66785	-1.07842
816188	chr5:816188:TC:T	3.23043e-15	-2.03297	-1.47201
816685	chr5:816685:T:C	2.88356e-14	-3.03431e-10	-1.31598
816906	chr5:816906:A:G	4.93819e-13	-3.03431e-10	1.52457
817059	chr5:817059:T:G	4.60052e-14	-3.03431e-10	-0.848841
817332	chr5:817332:A:T	3.42879e-14	-3.03431e-10	-1.1428
817903	chr5:817903:T:A	1.42153e-14	-2.02328	-4.50893e-10
818222	chr5:818222:C:T	3.13671e-14	-3.03431e-10	-1.23184
818355	chr5:818355:A:G	2.06969e-13	-3.03431e-10	0.654975
818364	chr5:818364:C:T	3.14912e-14	-3.03431e-10	-1.22789
818543	chr5:818543:G:A	1.51215e-14	-1.42457	-0.536903
818622	chr5:818622:G:A	7.24133e-14	-3.03431e-10	-0.395204
818668	chr5:818668:G:A	1.09298e-13	-3.03431e-10	0.0164867
818737	chr5:818737:T:G	2.63398e-14	-3.03431e-10	-1.40651
818824	chr5:818824:A:G	2.4673e-14	-3.03431e-10	-1.47189
819198	chr5:819198:G:A	4.2077e-13	-3.03431e-10	1.36449
819238	chr5:819238:T:C	8.78595e-14	-3.03431e-10	-0.201856
819938	chr5:819938:G:C	2.56466e-14	-3.03431e-10	-1.43318
820070	chr5:820070:C:T	6.29667e-14	-3.03431e-10	-0.534989
820177	chr5:820177:G:A	2.61533e-14	-3.03431e-10	-1.41362
820989	chr5:820989:T:C	2.46857e-14	-3.03431e-10	-1.47137
821275	chr5:821275:G:A	2.6448e-14	-3.03431e-10	-1.40241
821348	chr5:821348:G:A	5.01339e-14	-3.03431e-10	-0.762898
821576	chr5:821576:A:G	2.98692e-14	-3.03431e-10	-1.28077
821611	chr5:821611:T:C	2.63209e-14	-3.03431e-10	-1.40723
821721	chr5:821721:C:T	2.5412e-14	-3.03431e-10	-1.44237
821994	chr5:821994:C:A	2.63535e-14	-3.03431e-10	-1.40599
822008	chr5:822008:A:T	2.59801e-14	-3.03431e-10	-1.42026
822450	chr5:822450:G:C	1.09927e-13	-3.03431e-10	0.0222189
822498	chr5:822498:C:T	2.6688e-14	-3.03431e-10	-1.39338
822534	chr5:822534:CAT:C	2.49243e-14	-3.03431e-10	-1.46175
822562	chr5:822562:A:T	6.81659e-14	-3.03431e-10	-0.45565
823018	chr5:823018:G:A	2.51172e-14	-3.03431e-10	-1.45404
823175	chr5:823175:C:CT	4.83332e-14	-3.03431e-10	-0.799477
823407	chr5:823407:A:G	2.69017e-14	-3.03431e-10	-1.38541
823417	chr5:823417:T:C	2.65409e-14	-3.03431e-10	-1.39891
823775	chr5:823775:A:T	3.60347e-14	-3.03431e-10	-1.09311
823782	chr5:823782:G:C	2.47735e-14	-3.03431e-10	-1.46782
823981	chr5:823981:G:A	1.38384e-14	-2.05015	-4.50893e-10
824060	chr5:824060:C:T	2.721e-14	-3.03431e-10	-1.37401
824196	chr5:824196:C:T	2.60406e-14	-3.03431e-10	-1.41794
824629	chr5:824629:ACAC:A	4.87856e-14	-3.03431e-10	-0.790159
824792	chr5:824792:A:G	1.20387e-13	-3.03431e-10	0.113116
825005	chr5:825005:T:A	1.75601e-14	-1.40271	-0.409251
825094	chr5:825094:G:A	2.66268e-14	-1.45749	0.0618118
825099	chr5:825099:C:T	8.05561e-14	-3.03431e-10	-0.288641
825165	chr5:825165:C:T	8.37721e-15	-1.98957	-0.562507
825328	chr5:825328:G:A	1.47793e-14	-1.56331	-0.421053
827469	chr5:827469:C:A	2.49552e-14	-3.03431e-10	-1.46051
827885	chr5:827885:G:A	1.50039e-14	-1.96928	-4.50893e-10
828319	chr5:828319:G:A	2.55566e-14	-3.03431e-10	-1.4367
828514	chr5:828514:T:A	2.47448e-14	-3.03431e-10	-1.46898
828692	chr5:828692:G:A	2.46603e-14	-3.03431e-10	-1.4724
828736	chr5:828736:A:G	5.62212e-14	-3.03431e-10	-0.648301
829637	chr5:829637:C:T	8.01331e-15	-1.52356	-1.07293
829859	chr5:829859:A:G	9.96614e-13	-3.03431e-10	2.22677
831008	chr5:831008:C:CATACA	2.32294e-14	-1.53218	-4.50893e-10
831125	chr5:831125:G:T	1.01039e-14	-2.00225	-0.362419
831147	chr5:831147:A:G	2.99753e-14	-3.03431e-10	-1.27722
831280	chr5:831280:C:T	3.03885e-14	-3.03431e-10	-1.26353
831459	chr5:831459:T:G	2.53031e-14	-3.03431e-10	-1.44667
831618	chr5:831618:A:G	6.48923e-13	-3.03431e-10	1.79772
831873	chr5:831873:TA:T	2.87103e-14	-3.03431e-10	-1.32034
834165	chr5:834165:T:C	1.92431e-14	-1.72044	-4.50893e-10
834387	chr5:834387:C:A	1.46738e-14	-1.99153	-4.50893e-10
834851	chr5:834851:G:A	4.58429e-15	-2.04266	-1.1123
834917	chr5:834917:A:C	3.25558e-14	-3.03431e-10	-1.19464
835536	chr5:835536:A:G	6.66648e-13	-3.03431e-10	1.82467
835694	chr5:835694:T:C	3.15335e-14	-3.03431e-10	-1.22654
835914	chr5:835914:AT:A	3.85143e-15	-2.05353	-1.27562
836293	chr5:836293:T:C	2.56141e-14	-3.03431e-10	-1.43445
836310	chr5:836310:G:A	3.03926e-14	-3.03431e-10	-1.26339
836493	chr5:836493:G:A	3.6215e-14	-3.03431e-10	-1.08812
836789	chr5:836789:A:G	2.46603e-14	-3.03431e-10	-1.4724
837537	chr5:837537:G:A	2.52663e-14	-3.03431e-10	-1.44812
837716	chr5:837716:A:G	4.05468e-15	-2.03117	-1.24655
837738	chr5:837738:G:A	4.29304e-14	-3.03431e-10	-0.918014
837808	chr5:837808:C:T	3.39397e-15	-2.00441	-1.45119
837834	chr5:837834:T:A	2.49038e-14	-3.03431e-10	-1.46257
837836	chr5:837836:C:T	5.55868e-14	-0.659648	-4.50893e-10
837857	chr5:837857:T:C	3.73007e-14	-3.03431e-10	-1.05858
837872	chr5:837872:A:G	1.25889e-14	-1.84383	-0.300944
838600	chr5:838600:C:T	2.49197e-14	-3.03431e-10	-1.46193
840225	chr5:840225:C:G	4.53434e-14	-3.03431e-10	-0.86333
840460	chr5:840460:T:C	4.00799e-15	-1.98093	-1.30837
840471	chr5:840471:G:A	2.51007e-14	-3.03431e-10	-1.4547
840858	chr5:840858:T:C	1.37887e-14	-2.05375	-4.50893e-10
842039	chr5:842039:G:C	2.46625e-14	-3.03431e-10	-1.47231
844107	chr5:844107:T:TGAGA	2.48577e-14	-3.03431e-10	-1.46443
848733	chr5:848733:G:T	3.49833e-14	-3.03431e-10	-1.12272
848794	chr5:848794:G:A	2.49485e-14	-3.03431e-10	-1.46078
848946	chr5:848946:C:G	2.61791e-14	-3.03431e-10	-1.41263
849092	chr5:849092:G:A	1.04137e-12	-3.03431e-10	2.2707
849118	chr5:849118:A:G	2.65415e-14	-3.03431e-10	-1.39888
849133	chr5:849133:T:C	5.88641e-15	-2.04101	-0.863942
849274	chr5:849274:G:A	3.8266e-14	-3.03431e-10	-1.03303
849389	chr5:849389:G:A	5.17639e-15	-2.03915	-0.994337
849801	chr5:849801:C:T	2.49284e-14	-3.03431e-10	-1.46159
849898	chr5:849898:G:A	7.15684e-14	-3.03431e-10	-0.406941
850074	chr5:850074:G:A	2.74612e-14	-3.03431e-10	-1.36482
850088	chr5:850088:G:A	3.52704e-15	-2.00003	-1.4171
850108	chr5:850108:G:A	3.53378e-15	-1.99343	-1.42179
850165	chr5:850165:C:T	5.66154e-15	-2.04706	-0.896838
850217	chr5:850217:A:G	8.66181e-14	-3.03431e-10	-0.216086
850283	chr5:850283:G:A	3.00792e-14	-3.03431e-10	-1.27376
850523	chr5:850523:C:T	3.72999e-14	-3.03431e-10	-1.0586
850631	chr5:850631:G:A	7.76263e-13	-3.03431e-10	1.9769
850655	chr5:850655:C:T	3.94783e-15	-1.86825	-1.43618
850712	chr5:850712:C:T	1.38436e-14	-2.04977	-4.50893e-10
850885	chr5:850885:C:CCTGGG	3.924e-15	-2.02265	-1.28784
850896	chr5:850896:G:A	3.05266e-14	-3.03431e-10	-1.259
850999	chr5:850999:C:T	6.0053e-15	-2.05302	-0.831935
851122	chr5:851122:G:C	4.02036e-15	-1.82515	-1.46107
851398	chr5:851398:G:A	2.52506e-14	-3.03431e-10	-1.44874
851466	chr5:851466:C:T	2.57272e-14	-3.03431e-10	-1.43005
851778	chr5:851778:G:A	2.46672e-14	-3.03431e-10	-1.47212
851943	chr5:851943:C:A	2.485e-14	-3.03431e-10	-1.46474
852039	chr5:852039:G:A	4.8597e-15	-1.67049	-1.42613
852065	chr5:852065:AAAAAG:A	1.38041e-14	-2.05263	-4.50893e-10
852451	chr5:852451:T:A	8.81667e-14	-3.03431e-10	-0.198365
854562	chr5:854562:C:G	3.87365e-14	-3.03431e-10	-1.02081
854735	chr5:854735:G:A	2.56366e-14	-3.03431e-10	-1.43357
855391	chr5:855391:C:G	1.94155e-13	-3.03431e-10	0.591062
856266	chr5:856266:C:G	3.49151e-14	-3.03431e-10	-1.12468
856300	chr5:856300:CAA:C	6.43756e-15	-1.62725	-1.18819
856344	chr5:856344:A:G	2.49294e-14	-3.03431e-10	-1.46155
856584	chr5:856584:C:T	2.9662e-14	-3.03431e-10	-1.28773
856692	chr5:856692:C:T	2.49797e-14	-3.03431e-10	-1.45953
857130	chr5:857130:C:T	1.38958e-14	-2.04601	-4.50893e-10
857279	chr5:857279:G:A	4.5017e-14	-3.03431e-10	-0.870555
857346	chr5:857346:T:C	6.51647e-14	-3.03431e-10	-0.500677
858444	chr5:858444:A:G	4.89964e-15	-2.02207	-1.06636
858945	chr5:858945:C:T	2.66094e-14	-3.03431e-10	-1.39633
859192	chr5:859192:C:T	1.26316e-13	-3.03431e-10	0.161193
859235	chr5:859235:G:A	8.64777e-14	-3.03431e-10	-0.217708
859301	chr5:859301:A:G	2.88226e-14	-3.03431e-10	-1.31644
859413	chr5:859413:C:T	4.58311e-14	-3.03431e-10	-0.852632
859460	chr5:859460:A:C	1.10464e-13	-3.03431e-10	0.0270923
859494	chr5:859494:G:A	1.51154e-14	-1.96188	-4.50893e-10
859713	chr5:859713:C:T	1.18722e-13	-1.83695	1.93614
859825	chr5:859825:A:G	4.27842e-13	-3.03431e-10	1.38116
859863	chr5:859863:A:G	2.99531e-14	-3.03431e-10	-1.27796
859867	chr5:859867:C:T	8.59612e-15	-2.02669	-0.499591
860133	chr5:860133:G:A	2.48192e-14	-3.03431e-10	-1.46598
860308	chr5:860308:G:A	8.94341e-15	-2.02107	-0.465607
860768	chr5:860768:G:A	5.25369e-14	-3.03431e-10	-0.716079
860876	chr5:860876:C:T	3.13706e-14	-3.03431e-10	-1.23172
861015	chr5:861015:G:T	4.31865e-15	-2.04227	-1.17238
861310	chr5:861310:G:C	4.84933e-14	-3.03431e-10	-0.796168
861355	chr5:861355:T:A	1.04344e-12	-3.03431e-10	2.27268
861469	chr5:861469:G:C	2.70608e-14	-3.03431e-10	-1.37951
861599	chr5:861599:T:A	1.47897e-14	-1.98367	-4.50893e-10
861751	chr5:861751:C:G	5.10779e-14	-3.03431e-10	-0.744242
862056	chr5:862056:G:T	8.18878e-14	-3.03431e-10	-0.272244
862067	chr5:862067:T:C	4.55304e-15	-2.04672	-1.11508
862149	chr5:862149:T:C	8.23028e-14	-3.03431e-10	-0.267189
862155	chr5:862155:C:T	2.84155e-14	-3.03431e-10	-1.33066
862567	chr5:862567:A:G	4.70685e-15	-2.0482	-1.08037
862648	chr5:862648:A:C	8.11957e-14	-3.03431e-10	-0.280732
862674	chr5:862674:A:G	8.28361e-14	-3.03431e-10	-0.260731
862694	chr5:862694:G:A	8.83532e-13	-3.03431e-10	2.10633
862726	chr5:862726:G:A	4.51814e-15	-2.0481	-1.12139
862757	chr5:862757:C:T	3.4113e-14	-3.03431e-10	-1.14792
862799	chr5:862799:G:T	3.42419e-14	-3.03431e-10	-1.14414
862842	chr5:862842:G:A	5.12505e-15	-2.05469	-0.988763
862850	chr5:862850:T:C	3.56925e-15	-1.97357	-1.43167
862982	chr5:862982:G:A	1.38651e-14	-2.04822	-4.50893e-10
863109	chr5:863109:G:A	2.59227e-14	-3.03431e-10	-1.42248
863682	chr5:863682:C:T	4.00352e-15	-2.04146	-1.24896
864017	chr5:864017:G:A	3.02814e-14	-3.03431e-10	-1.26706
864065	chr5:864065:C:T	8.42387e-14	-3.03431e-10	-0.24394
864091	chr5:864091:A:G	8.32976e-14	-3.03431e-10	-0.255175
864165	chr5:864165:C:T	2.66432e-14	-3.03431e-10	-1.39506
864193	chr5:864193:T:TATGACTCC	2.4773e-14	-3.03431e-10	-1.46784
864351	chr5:864351:G:A	1.3868e-14	-2.04801	-4.50893e-10
864464	chr5:864464:A:G	2.86406e-14	-3.03431e-10	-1.32277
864941	chr5:864941:A:G	8.05686e-14	-3.03431e-10	-0.288486
865327	chr5:865327:A:G	2.70546e-14	-3.03431e-10	-1.37974
865448	chr5:865448:C:T	8.65164e-14	-3.03431e-10	-0.217261
865587	chr5:865587:T:C	3.90115e-14	-3.03431e-10	-1.01374
865948	chr5:865948:G:A	2.74637e-14	-3.03431e-10	-1.36473
866183	chr5:866183:C:G	1.06788e-13	-3.03431e-10	-0.0067528
866489	chr5:866489:A:G	2.53054e-14	-3.03431e-10	-1.44658
866521	chr5:866521:A:C	7.94047e-14	-3.03431e-10	-0.303037
866761	chr5:866761:A:G	8.65786e-14	-3.03431e-10	-0.216542
866856	chr5:866856:A:T	3.40863e-15	-2.04748	-1.40381
866942	chr5:866942:C:T	2.02656e-14	-1.66867	-4.50893e-10
867213	chr5:867213:G:C	6.86504e-15	-1.74362	-1.00753
868570	chr5:868570:T:C	8.5348e-14	-3.03431e-10	-0.230858
869467	chr5:869467:A:C	4.58253e-15	-1.98294	-1.1724
869514	chr5:869514:C:CAAGTCTCTTCCTGA	8.8028e-14	-3.03431e-10	-0.19994
869806	chr5:869806:C:T	2.79865e-14	-3.03431e-10	-1.34587
869861	chr5:869861:A:G	3.00782e-14	-1.27379	-4.50893e-10
869935	chr5:869935:G:A	2.4758e-14	-3.03431e-10	-1.46845
870179	chr5:870179:G:A	1.65386e-14	-1.8719	-4.50893e-10
870440	chr5:870440:A:G	6.2959e-15	-2.02979	-0.80791
870504	chr5:870504:A:G	6.12188e-15	-2.02464	-0.84108
870625	chr5:870625:C:T	3.71938e-15	-1.89556	-1.46848
870999	chr5:870999:ACT:A	2.47068e-14	-3.03431e-10	-1.47052
871066	chr5:871066:T:A	7.89352e-13	1.99362	-4.50893e-10
871233	chr5:871233:T:C	5.566e-15	-1.99906	-0.961863
871657	chr5:871657:T:C	3.36506e-14	-3.03431e-10	-1.16156
871790	chr5:871790:G:A	1.38641e-14	-2.04829	-4.50893e-10
872148	chr5:872148:C:T	2.67194e-14	-3.03431e-10	-1.39221
872151	chr5:872151:G:A	8.96023e-14	-3.03431e-10	-0.182213
872160	chr5:872160:G:A	4.16978e-13	-3.03431e-10	1.35544
872194	chr5:872194:T:C	2.50029e-14	-3.03431e-10	-1.4586
872239	chr5:872239:A:G	2.94284e-14	-3.03431e-10	-1.29563
872314	chr5:872314:A:C	1.0735e-13	-3.03431e-10	-0.00149612
872402	chr5:872402:G:A	1.46116e-14	-1.99578	-4.50893e-10
872506	chr5:872506:G:A	2.91931e-14	-3.03431e-10	-1.30366
872962	chr5:872962:A:C	8.68771e-14	-3.03431e-10	-0.2131
873033	chr5:873033:C:T	8.44089e-14	-3.03431e-10	-0.241921
873107	chr5:873107:G:A	8.4571e-14	-3.03431e-10	-0.240004
873222	chr5:873222:T:C	8.47376e-14	-3.03431e-10	-0.238036
873237	chr5:873237:C:T	1.39037e-14	-2.04544	-4.50893e-10
873336	chr5:873336:T:C	1.38549e-14	-2.04896	-4.50893e-10
873520	chr5:873520:A:G	1.05794e-13	-3.03431e-10	-0.0161052
873658	chr5:873658:C:T	1.10411e-13	-3.03431e-10	0.0266141
873745	chr5:873745:C:T	8.66728e-14	-3.03431e-10	-0.215455
873788	chr5:873788:A:T	2.86645e-14	-3.03431e-10	-1.32194
873805	chr5:873805:T:C	8.81359e-14	-3.03431e-10	-0.198715
873806	chr5:873806:G:A	8.93689e-14	-3.03431e-10	-0.184822
873833	chr5:873833:G:T	8.59141e-14	-3.03431e-10	-0.224246
873886	chr5:873886:G:A	4.2605e-15	-1.79508	-1.43313
873995	chr5:873995:T:C	8.55846e-14	-3.03431e-10	-0.228089
874148	chr5:874148:C:CCTAGA	8.6222e-14	-3.03431e-10	-0.220669
874362	chr5:874362:G:A	2.47005e-14	-3.03431e-10	-1.47077
874391	chr5:874391:T:C	8.74997e-14	-3.03431e-10	-0.205959
874402	chr5:874402:C:T	8.6222e-14	-3.03431e-10	-0.220669
874479	chr5:874479:G:A	2.90959e-14	-3.03431e-10	-1.307
874658	chr5:874658:G:A	8.39034e-14	-3.03431e-10	-0.247929
874873	chr5:874873:C:T	9.56486e-15	-2.0486	-0.3709
875373	chr5:875373:G:A	8.49644e-14	-3.03431e-10	-0.235362
875474	chr5:875474:A:T	1.39053e-14	-2.04533	-4.50893e-10
875889	chr5:875889:G:C	1.38171e-14	-1.98786	-0.0638265
875946	chr5:875946:C:T	2.77228e-14	-3.03431e-10	-1.35534
875981	chr5:875981:C:T	7.07242e-14	-3.03431e-10	-0.418807
876010	chr5:876010:G:A	6.78147e-14	-3.03431e-10	-0.460815
876046	chr5:876046:G:A	4.43816e-15	-1.81771	-1.36965
876072	chr5:876072:C:T	2.85797e-14	-3.03431e-10	-1.3249
876224	chr5:876224:G:A	3.0988e-14	-3.03431e-10	-1.24399
876317	chr5:876317:C:T	2.98208e-14	-3.03431e-10	-1.28239
876421	chr5:876421:G:A	8.84836e-14	-3.03431e-10	-0.194778
876594	chr5:876594:C:T	3.34621e-14	-3.03431e-10	-1.16718
876791	chr5:876791:A:G	8.87199e-14	-3.03431e-10	-0.192111
876851	chr5:876851:G:A	7.24377e-14	-3.03431e-10	-0.394868
876865	chr5:876865:C:G	7.47874e-14	-3.03431e-10	-0.362945
876888	chr5:876888:G:A	8.8298e-14	-3.03431e-10	-0.196878
877073	chr5:877073:G:A	2.83324e-14	-3.03431e-10	-1.33359
877152	chr5:877152:A:G	2.5242e-14	-3.03431e-10	-1.44909
877213	chr5:877213:G:A	1.03609e-12	-3.03431e-10	2.26562
877238	chr5:877238:C:T	8.87226e-14	-3.03431e-10	-0.19208
877344	chr5:877344:G:A	6.66491e-14	-3.03431e-10	-0.478153
877584	chr5:877584:C:A	2.50193e-14	-3.03431e-10	-1.45795
877635	chr5:877635:C:T	8.43258e-14	-3.03431e-10	-0.242907
877701	chr5:877701:A:G	9.25749e-14	-3.03431e-10	-0.149576
877734	chr5:877734:G:A	2.65582e-14	-3.03431e-10	-1.39825
877779	chr5:877779:T:C	8.35204e-14	-3.03431e-10	-0.252503
877880	chr5:877880:G:A	6.92145e-14	-3.03431e-10	-0.440385
877924	chr5:877924:A:G	9.97409e-14	-3.03431e-10	-0.0750189
877937	chr5:877937:C:T	4.75369e-14	-3.03431e-10	-0.816088
878018	chr5:878018:A:G	8.69183e-14	-3.03431e-10	-0.212626
878068	chr5:878068:T:C	6.11918e-15	-2.00483	-0.86134
878145	chr5:878145:A:G	8.77417e-14	-3.03431e-10	-0.203197
878238	chr5:878238:A:C	1.85184e-12	-3.03431e-10	2.84634
878306	chr5:878306:A:G	1.15291e-13	-3.03431e-10	0.0698688
880578	chr5:880578:G:A	2.08427e-13	1.85535	-1.19335
880656	chr5:880656:C:T	2.51874e-14	-3.03431e-10	-1.45125
880672	chr5:880672:A:C	3.54297e-14	-3.03431e-10	-1.11004
880725	chr5:880725:A:G	9.69099e-14	-3.03431e-10	-0.103813
880860	chr5:880860:A:G	1.37978e-14	-2.05308	-4.50893e-10
880874	chr5:880874:G:A	2.70797e-14	-3.03431e-10	-1.37881
880978	chr5:880978:AGGTCG:A	3.27515e-14	-3.03431e-10	-1.18865
881123	chr5:881123:G:A	8.32753e-14	-3.03431e-10	-0.255442
881138	chr5:881138:G:A	5.19918e-14	-3.03431e-10	-0.726508
881516	chr5:881516:C:T	2.498e-14	-3.03431e-10	-1.45952
881532	chr5:881532:C:T	2.46753e-14	-3.03431e-10	-1.47179
881679	chr5:881679:G:A	2.48006e-14	-3.03431e-10	-1.46673
881942	chr5:881942:C:T	1.38107e-14	-2.05215	-4.50893e-10
881958	chr5:881958:C:T	2.4764e-14	-3.03431e-10	-1.4682
882362	chr5:882362:A:T	2.53819e-14	-3.03431e-10	-1.44356
882434	chr5:882434:C:T	8.51586e-13	-3.03431e-10	2.06951
882471	chr5:882471:C:T	2.8056e-14	-3.03431e-10	-1.34339
882947	chr5:882947:AACCACAACCTCCCAACACACAAGCCACGCAG:A	2.66831e-14	-3.03431e-10	-1.39357
883129	chr5:883129:CCACA:C	3.31068e-14	-3.03431e-10	-1.17786
883172	chr5:883172:C:A	9.66496e-14	-3.03431e-10	-0.106502
883204	chr5:883204:C:T	9.30355e-14	-3.03431e-10	-0.144614
883266	chr5:883266:T:C	9.31506e-14	-3.03431e-10	-0.143377
883509	chr5:883509:T:C	2.50834e-14	-3.03431e-10	-1.45539
883522	chr5:883522:G:A	9.50333e-15	-2.0174	-0.408554
883540	chr5:883540:C:T	2.47352e-14	-3.03431e-10	-1.46937
883846	chr5:883846:G:A	9.31506e-14	-3.03431e-10	-0.143377
884136	chr5:884136:G:A	9.0099e-15	-2.0252	-0.454068
884244	chr5:884244:G:A	3.19391e-15	-2.04478	-1.47157
884324	chr5:884324:A:C	3.16526e-15	-2.05342	-1.47194
884388	chr5:884388:T:C	2.48083e-14	-3.03431e-10	-1.46642
884569	chr5:884569:T:C	6.91786e-15	-1.99658	-0.746913
884709	chr5:884709:T:C	3.40401e-14	-3.03431e-10	-1.15005
885045	chr5:885045:C:T	8.66895e-14	-3.03431e-10	-0.215261
885203	chr5:885203:A:C	2.67614e-14	-3.03431e-10	-1.39063
885237	chr5:885237:C:G	2.7836e-14	-3.03431e-10	-1.35126
885464	chr5:885464:T:G	2.46972e-14	-3.03431e-10	-1.47091
885517	chr5:885517:G:A	6.4217e-15	-2.00884	-0.809071
885593	chr5:885593:C:A	9.75349e-15	-2.02145	-0.378518
885796	chr5:885796:G:A	8.68313e-14	-3.03431e-10	-0.213628
885950	chr5:885950:C:A	9.06699e-14	-3.03431e-10	-0.170369
886084	chr5:886084:C:T	2.51774e-14	-3.03431e-10	-1.45165
886111	chr5:886111:G:A	3.19243e-15	-2.04505	-1.47176
886276	chr5:886276:G:A	1.6296e-14	-2.04996	0.163289
886475	chr5:886475:T:C	8.87763e-14	-3.03431e-10	-0.191475
886482	chr5:886482:G:C	8.6255e-14	-3.03431e-10	-0.220287
886584	chr5:886584:A:G	8.68313e-14	-3.03431e-10	-0.213628
886629	chr5:886629:C:T	8.72814e-14	-3.03431e-10	-0.208457
886891	chr5:886891:G:A	2.77388e-14	-3.03431e-10	-1.35476
887013	chr5:887013:A:AGCCACTGAGGATG	1.38049e-14	-2.05257	-4.50893e-10
887172	chr5:887172:T:C	8.54097e-13	-3.03431e-10	2.07245
887611	chr5:887611:T:C	2.54149e-14	-3.03431e-10	-1.44226
887726	chr5:887726:G:A	8.97096e-14	-3.03431e-10	-0.181017
887744	chr5:887744:G:A	8.73217e-14	-3.03431e-10	-0.207995
887787	chr5:887787:G:A	2.55868e-14	-3.03431e-10	-1.43552
887829	chr5:887829:G:A	8.47439e-14	-3.03431e-10	-0.237961
887993	chr5:887993:T:A	8.65932e-14	-3.03431e-10	-0.216373
889189	chr5:889189:C:T	2.83299e-14	-3.03431e-10	-1.33368
889212	chr5:889212:G:A	1.45202e-14	-2.00205	-4.50893e-10
889281	chr5:889281:G:A	3.25598e-15	-2.05048	-1.44662
889382	chr5:889382:C:A	3.50517e-15	-2.05314	-1.37022
889542	chr5:889542:C:G	6.61921e-14	-3.03431e-10	-0.485033
889571	chr5:889571:A:G	2.54449e-14	-3.03431e-10	-1.44108
889808	chr5:889808:C:T	3.53799e-15	-2.04986	-1.36417
889809	chr5:889809:C:G	3.49771e-15	-2.05117	-1.37432
889817	chr5:889817:G:T	3.54896e-15	-2.05134	-1.3596
889818	chr5:889818:C:T	3.53104e-15	-2.05169	-1.36432
890009	chr5:890009:T:C	3.52717e-15	-2.05216	-1.36494
890062	chr5:890062:G:A	6.76809e-14	-3.03431e-10	-0.462791
890188	chr5:890188:G:A	2.51135e-14	-3.03431e-10	-1.45419
890241	chr5:890241:G:A	3.90834e-15	-2.04082	-1.27366
890314	chr5:890314:C:A	2.6491e-14	-3.03431e-10	-1.40079
890315	chr5:890315:C:A	2.65336e-14	-3.03431e-10	-1.39918
890519	chr5:890519:T:G	8.42856e-15	-2.05334	-0.492626
890596	chr5:890596:T:G	2.64534e-14	-3.03431e-10	-1.40221
890773	chr5:890773:T:C	3.17281e-13	-2.05402	3.13622
891195	chr5:891195:C:T	2.56472e-14	-1.43316	-4.50893e-10
892089	chr5:892089:G:C	1.50429e-14	-1.78731	-0.179376
892124	chr5:892124:A:C	4.30344e-13	-3.03431e-10	1.38699
892365	chr5:892365:T:A	5.17194e-14	-3.03431e-10	-0.731763
892722	chr5:892722:C:T	1.5675e-13	-3.03431e-10	0.377056
892731	chr5:892731:C:T	2.58024e-13	-2.05451	2.92997
892746	chr5:892746:G:A	2.80487e-14	-3.03431e-10	-1.34365
892840	chr5:892840:G:A	1.80382e-14	-2.05469	0.269587
893241	chr5:893241:C:G	4.8669e-15	-1.62365	-1.47149
893337	chr5:893337:T:A	2.76805e-14	-2.04426	0.687397
893488	chr5:893488:G:A	3.46207e-14	-3.03431e-10	-1.13314
893510	chr5:893510:G:C	3.09939e-14	-3.03431e-10	-1.2438
893580	chr5:893580:T:A	2.51417e-13	-2.04974	2.89925
894028	chr5:894028:C:T	1.37238e-12	-3.03431e-10	2.54671
894090	chr5:894090:G:T	1.47916e-14	-0.60185	-1.38168
894324	chr5:894324:A:G	4.18163e-15	-1.84878	-1.39812
894492	chr5:894492:G:A	9.92526e-14	-3.03431e-10	-0.0799265
894508	chr5:894508:G:A	6.35967e-15	-2.04779	-0.779823
894996	chr5:894996:CA:C	8.68271e-15	-1.72482	-0.791444
895287	chr5:895287:T:C	5.55515e-14	-0.660285	-4.50893e-10
895289	chr5:895289:G:A	5.26012e-14	-0.714855	-4.50893e-10
895567	chr5:895567:G:A	9.99939e-14	-3.03431e-10	-0.0724857
895923	chr5:895923:T:C	3.11978e-14	-3.03431e-10	-1.23725
896140	chr5:896140:C:T	3.3107e-14	-3.03431e-10	-1.17785
896182	chr5:896182:G:A	2.5033e-14	-3.03431e-10	-1.4574
896218	chr5:896218:G:T	1.51898e-13	-2.05051	2.39612
896297	chr5:896297:A:G	1.01959e-13	-3.03431e-10	-0.0530271
896429	chr5:896429:C:T	2.89525e-14	-3.03431e-10	-1.31194
896542	chr5:896542:G:T	1.03066e-13	-3.03431e-10	-0.0422281
896611	chr5:896611:C:G	4.25405e-15	-1.87062	-1.3591
900041	chr5:900041:A:G	1.57384e-14	-1.29189	-0.629599
900160	chr5:900160:A:C	2.51967e-14	-3.03431e-10	-1.45088
900724	chr5:900724:T:C	2.34932e-13	-2.04901	2.83071
900765	chr5:900765:C:T	1.05718e-13	-3.03431e-10	-0.0168177
900799	chr5:900799:G:A	2.53511e-14	-3.03431e-10	-1.44477
901004	chr5:901004:A:G	1.04467e-13	-3.03431e-10	-0.0287267
901079	chr5:901079:T:A	2.37141e-13	-2.05031	2.84137
901232	chr5:901232:C:T	2.51898e-14	-3.03431e-10	-1.45116
901308	chr5:901308:T:C	1.30386e-14	-1.38689	-0.722787
901438	chr5:901438:T:C	3.34515e-14	-3.03431e-10	-1.1675
901518	chr5:901518:G:A	3.76175e-14	-3.03431e-10	-1.05013
901843	chr5:901843:A:G	2.49488e-14	-3.03431e-10	-1.46077
901943	chr5:901943:G:A	1.84219e-13	-3.03431e-10	0.538533
902011	chr5:902011:A:G	1.22953e-14	-1.41407	-0.754309
902220	chr5:902220:G:A	2.98029e-14	-3.03431e-10	-1.28299
902243	chr5:902243:T:G	3.07466e-14	-3.03431e-10	-1.25182
902465	chr5:902465:C:T	3.75872e-14	-3.03431e-10	-1.05093
902560	chr5:902560:C:T	2.1054e-13	0.672083	-4.50893e-10
902563	chr5:902563:C:T	9.72909e-14	-3.03431e-10	-0.0998894
902587	chr5:902587:G:A	1.9089e-13	-2.05163	2.62573
902614	chr5:902614:A:G	1.27816e-14	-1.35949	-0.770098
902674	chr5:902674:T:TAAAAG	3.55754e-15	-1.93613	-1.4724
902902	chr5:902902:A:G	1.40618e-14	-2.03413	-4.50893e-10
902910	chr5:902910:C:T	2.56669e-14	-3.03431e-10	-1.43239
902941	chr5:902941:G:A	1.37824e-14	-2.0542	-4.50893e-10
902968	chr5:902968:C:G	1.40081e-14	-2.03796	-4.50893e-10
903073	chr5:903073:C:T	8.89547e-14	-3.03431e-10	-0.189467
903309	chr5:903309:C:T	1.41901e-14	-2.02505	-4.50893e-10
903415	chr5:903415:T:C	2.57749e-13	-2.05127	2.92566
904010	chr5:904010:C:T	2.54923e-14	-3.03431e-10	-1.43922
904259	chr5:904259:T:G	5.10559e-15	-1.97314	-1.07412
905076	chr5:905076:AGT:A	2.50289e-14	-3.03431e-10	-1.45756
905319	chr5:905319:G:A	1.41948e-14	-2.02472	-4.50893e-10
905332	chr5:905332:A:G	1.00294e-13	-3.03431e-10	-0.0694863
905978	chr5:905978:G:A	2.9787e-14	-3.03431e-10	-1.28352
905996	chr5:905996:A:G	3.62763e-15	-1.94551	-1.4435
906284	chr5:906284:T:TC	8.55164e-15	-1.98712	-0.544355
906344	chr5:906344:T:TTG	3.62822e-15	-1.94696	-1.4419
906515	chr5:906515:A:G	2.71757e-14	-3.03431e-10	-1.37527
906888	chr5:906888:T:C	2.71119e-14	-3.03431e-10	-1.37762
906979	chr5:906979:C:T	8.20612e-15	-2.02563	-0.547087
907390	chr5:907390:G:A	8.49523e-15	-1.98712	-0.550967
907564	chr5:907564:C:T	2.50814e-14	-3.03431e-10	-1.45547
907820	chr5:907820:T:A	2.51282e-14	-3.03431e-10	-1.4536
907941	chr5:907941:C:T	1.04554e-13	-3.03431e-10	-0.0278909
908473	chr5:908473:A:G	1.41073e-14	-2.0309	-4.50893e-10
908481	chr5:908481:A:G	1.39805e-14	-2.03993	-4.50893e-10
908647	chr5:908647:T:A	2.89885e-14	-3.03431e-10	-1.31069
908814	chr5:908814:T:C	8.57416e-15	-1.97531	-0.553526
908815	chr5:908815:G:A	8.70416e-15	-1.98427	-0.529523
908846	chr5:908846:T:TA	5.15736e-14	-3.03431e-10	-0.734584
908885	chr5:908885:G:C	8.60012e-15	-1.98643	-0.539393
908907	chr5:908907:G:A	2.59479e-14	-3.03431e-10	-1.4215
909641	chr5:909641:C:T	2.48681e-14	-3.03431e-10	-1.46401
909661	chr5:909661:G:A	6.0098e-14	-3.03431e-10	-0.581618
909706	chr5:909706:T:A	2.48837e-14	-3.03431e-10	-1.46338
910155	chr5:910155:C:T	1.47807e-14	-1.59824	-0.38603
910663	chr5:910663:C:G	1.40792e-14	-2.03289	-4.50893e-10
910665	chr5:910665:C:T	2.93817e-14	-3.03431e-10	-1.29722
910671	chr5:910671:T:C	3.50575e-15	-1.98182	-1.44137
911061	chr5:911061:C:T	1.40834e-14	-2.0326	-4.50893e-10
911121	chr5:911121:C:T	2.9787e-14	-3.03431e-10	-1.28352
911247	chr5:911247:G:A	2.97319e-14	-3.03431e-10	-1.28538
911260	chr5:911260:G:A	2.83209e-14	-3.03431e-10	-1.33399
911272	chr5:911272:A:T	2.79792e-14	-3.03431e-10	-1.34613
911408	chr5:911408:A:G	2.53599e-14	-3.03431e-10	-1.44443
911447	chr5:911447:T:C	1.40751e-14	-2.03318	-4.50893e-10
911687	chr5:911687:G:A	2.50888e-14	-3.03431e-10	-1.45517
911696	chr5:911696:G:A	1.72839e-14	-0.49508	-1.33274
912185	chr5:912185:T:G	4.97765e-14	-3.03431e-10	-0.770051
912419	chr5:912419:A:G	3.86831e-15	-1.87085	-1.45393
912474	chr5:912474:G:A	1.38605e-12	-0.967994	3.52461
912487	chr5:912487:C:T	8.49402e-13	-3.03431e-10	2.06694
912520	chr5:912520:C:T	8.22124e-15	-1.97486	-0.596009
913226	chr5:913226:T:C	2.95049e-14	-3.03431e-10	-1.29304
913354	chr5:913354:TTTTG:T	3.19444e-14	-3.03431e-10	-1.2136
913938	chr5:913938:C:T	8.11704e-14	-3.03431e-10	-0.281044
913989	chr5:913989:TCAGA:T	2.4789e-14	-3.03431e-10	-1.46719
914340	chr5:914340:G:A	1.39071e-14	-2.04519	-4.50893e-10
914549	chr5:914549:T:C	1.39192e-14	-2.04433	-4.50893e-10
914820	chr5:914820:C:CGT	3.70997e-15	-1.90517	-1.4614
914821	chr5:914821:A:G	3.69319e-15	-1.90903	-1.46208
914908	chr5:914908:G:A	1.11455e-13	-3.03431e-10	0.0360279
915050	chr5:915050:G:A	4.53261e-13	-3.03431e-10	1.43887
915082	chr5:915082:G:A	2.76741e-14	-3.03431e-10	-1.3571
915367	chr5:915367:A:G	2.47776e-14	-3.03431e-10	-1.46765
915792	chr5:915792:T:C	8.46639e-15	-1.95664	-0.584852
915828	chr5:915828:G:A	2.4836e-14	-3.03431e-10	-1.4653
915843	chr5:915843:T:C	8.54422e-15	-1.94834	-0.583996
916362	chr5:916362:T:C	8.72543e-15	-1.95303	-0.558319
916372	chr5:916372:T:C	4.60148e-15	-1.80402	-1.3472
916617	chr5:916617:G:A	1.50123e-13	-3.03431e-10	0.33386
916775	chr5:916775:T:G	8.32635e-15	-1.96313	-0.595044
916790	chr5:916790:GGC:G	2.71949e-14	-3.03431e-10	-1.37457
916860	chr5:916860:G:A	1.38661e-14	-2.04815	-4.50893e-10
916991	chr5:916991:G:C	2.13551e-14	-0.32629	-1.29002
916995	chr5:916995:G:A	1.24611e-14	-1.6633	-0.491681
917479	chr5:917479:G:T	1.40349e-14	-2.03605	-4.50893e-10
917763	chr5:917763:A:G	9.91022e-15	-2.03687	-0.347155
918110	chr5:918110:T:C	1.39103e-14	-2.04496	-4.50893e-10
918408	chr5:918408:C:T	1.11287e-13	-3.03431e-10	0.0345154
918631	chr5:918631:A:G	2.67207e-14	-3.03431e-10	-1.39216
918643	chr5:918643:A:G	3.4508e-14	-3.03431e-10	-1.1364
918697	chr5:918697:C:G	8.63692e-15	-1.98481	-0.536739
918848	chr5:918848:T:G	8.17531e-15	-1.97988	-0.596593
919382	chr5:919382:A:G	5.36659e-15	-2.05165	-0.945754
919493	chr5:919493:A:C	8.57423e-14	-3.03431e-10	-0.226248
919587	chr5:919587:G:T	2.54779e-14	-3.03431e-10	-1.43978
919600	chr5:919600:T:A	3.23749e-14	-3.03431e-10	-1.20021
919682	chr5:919682:G:T	8.5772e-15	-1.97602	-0.552468
919712	chr5:919712:C:T	1.38693e-14	-2.04791	-4.50893e-10
919714	chr5:919714:T:A	1.01705e-14	-1.95407	-0.40403
919783	chr5:919783:A:G	2.8801e-14	-3.03431e-10	-1.31718
919991	chr5:919991:T:C	8.74126e-14	-3.03431e-10	-0.206956
920470	chr5:920470:C:G	1.38502e-12	-3.03431e-10	2.55588
920643	chr5:920643:T:C	2.95538e-14	-3.03431e-10	-1.29138
920816	chr5:920816:A:G	1.37802e-14	-2.05436	-4.50893e-10
921066	chr5:921066:C:CTTG	9.19384e-15	-1.96591	-0.493148
921079	chr5:921079:A:G	9.78619e-15	-1.95919	-0.437428
921150	chr5:921150:ATTAAAT:A	7.82545e-14	-1.95537	1.63774
921526	chr5:921526:T:C	3.50512e-14	-3.03431e-10	-1.12079
922160	chr5:922160:A:T	9.08682e-15	-1.95398	-0.516787
922290	chr5:922290:C:T	7.54684e-15	-1.21333	-1.44314
922318	chr5:922318:C:T	1.4439e-14	-2.00766	-4.50893e-10
922430	chr5:922430:A:G	8.15329e-15	-1.81167	-0.767507
922525	chr5:922525:A:G	1.0234e-14	-1.95857	-0.393317
922651	chr5:922651:A:G	6.27109e-15	-1.84643	-0.995212
922860	chr5:922860:C:T	1.38779e-14	-2.0473	-4.50893e-10
922946	chr5:922946:C:T	1.65453e-13	-3.03431e-10	0.431093
923071	chr5:923071:C:T	7.83818e-14	-3.03431e-10	-0.316003
923362	chr5:923362:T:C	1.20582e-14	-2.0147	-0.17315
923373	chr5:923373:A:G	7.76093e-14	-3.03431e-10	-0.325908
923545	chr5:923545:C:T	2.66305e-14	-3.03431e-10	-1.39554
923611	chr5:923611:C:T	9.94893e-15	-1.94599	-0.434135
923622	chr5:923622:C:T	2.51863e-14	-3.03431e-10	-1.45129
923648	chr5:923648:C:T	3.36125e-14	-3.03431e-10	-1.1627
923652	chr5:923652:C:T	2.54574e-14	-3.03431e-10	-1.44059
923927	chr5:923927:T:G	1.40839e-12	-3.03431e-10	2.57261
924099	chr5:924099:T:C	1.42615e-14	-2.02003	-4.50893e-10
924142	chr5:924142:G:A	2.6133e-14	-3.03431e-10	-1.4144
924867	chr5:924867:CTTCT:C	2.46693e-14	-3.03431e-10	-1.47204
925065	chr5:925065:T:A	1.1794e-13	-3.03431e-10	0.0925806
925140	chr5:925140:A:G	2.63742e-14	-3.03431e-10	-1.40521
925569	chr5:925569:T:C	2.99781e-14	-3.03431e-10	-1.27713
925707	chr5:925707:A:G	1.01412e-14	-1.95037	-0.410621
926318	chr5:926318:T:A	1.14516e-13	-1.75749	1.8206
926928	chr5:926928:C:G	6.88006e-13	-3.03431e-10	1.8562
926944	chr5:926944:G:A	1.61717e-14	-1.89433	-4.50893e-10
927208	chr5:927208:C:T	8.89435e-15	-2.01237	-0.479808
927510	chr5:927510:T:G	2.12998e-14	-1.84883	0.229934
928224	chr5:928224:A:G	5.28238e-15	-2.05314	-0.960073
928357	chr5:928357:C:T	1.42349e-14	-2.0219	-4.50893e-10
928445	chr5:928445:A:G	3.01745e-14	-3.03431e-10	-1.2706
928580	chr5:928580:C:T	3.04863e-14	-3.03431e-10	-1.26032
928675	chr5:928675:G:T	1.47831e-12	-1.45805	4.07911
928708	chr5:928708:A:G	3.03374e-14	-3.03431e-10	-1.26521
928859	chr5:928859:A:G	1.44018e-14	-2.01024	-4.50893e-10
928958	chr5:928958:C:T	4.89889e-14	-3.03431e-10	-0.786001
929015	chr5:929015:A:C	3.08973e-14	-3.03431e-10	-1.24693
929027	chr5:929027:T:C	3.03868e-14	-3.03431e-10	-1.26359
929080	chr5:929080:CAT:C	3.03776e-14	-3.03431e-10	-1.26389
929222	chr5:929222:G:T	5.27046e-14	-2.00208	1.28919
929643	chr5:929643:C:T	3.39944e-15	-1.99066	-1.46332
929726	chr5:929726:G:C	2.00561e-13	-3.03431e-10	0.623522
929914	chr5:929914:T:G	3.02659e-14	-3.03431e-10	-1.26757
929984	chr5:929984:G:A	3.03344e-14	-3.03431e-10	-1.26531
930062	chr5:930062:G:A	3.03344e-14	-3.03431e-10	-1.26531
930316	chr5:930316:A:T	3.03344e-14	-3.03431e-10	-1.26531
930570	chr5:930570:C:T	1.69937e-13	-3.03431e-10	0.457832
930722	chr5:930722:C:T	3.05398e-14	-3.03431e-10	-1.25856
931208	chr5:931208:A:G	2.82734e-14	-3.03431e-10	-1.33567
931339	chr5:931339:T:C	1.16135e-14	-2.02066	-0.204763
931577	chr5:931577:T:C	4.46765e-14	-3.03431e-10	-0.878147
931687	chr5:931687:G:A	3.0503e-14	-3.03431e-10	-1.25977
932033	chr5:932033:T:C	3.02115e-14	-3.03431e-10	-1.26937
932143	chr5:932143:C:T	1.28098e-12	-1.48463	3.96241
932414	chr5:932414:C:T	1.31886e-12	-1.47158	3.9785
932437	chr5:932437:A:G	1.45501e-14	-2	-4.50893e-10
932507	chr5:932507:A:G	3.86977e-15	-2.02253	-1.30187
932599	chr5:932599:T:C	4.4706e-14	-3.03431e-10	-0.877487
932659	chr5:932659:T:C	2.36885e-14	-2.00589	0.493282
932995	chr5:932995:G:C	3.99083e-14	-3.03431e-10	-0.99101
933697	chr5:933697:C:A	2.94963e-14	-3.03431e-10	-1.29333
933870	chr5:933870:A:G	4.06144e-14	-2.02176	1.04829
933966	chr5:933966:G:A	3.87252e-14	-2.0079	0.986794
934229	chr5:934229:T:C	4.00208e-14	-2.01582	1.02763
934275	chr5:934275:T:C	3.01206e-14	-3.03431e-10	-1.27239
935153	chr5:935153:A:G	9.31416e-15	-2.02099	-0.425065
935841	chr5:935841:ATC:A	1.15965e-12	-3.03431e-10	2.37828
935950	chr5:935950:A:G	1.07441e-12	-1.43174	3.73367
936008	chr5:936008:G:A	7.84562e-15	-1.14601	-1.47163
936351	chr5:936351:A:G	3.45767e-15	-1.9791	-1.4579
936401	chr5:936401:C:T	1.19057e-13	-3.03431e-10	0.102009
936482	chr5:936482:A:T	1.3849e-14	-2.04938	-4.50893e-10
936654	chr5:936654:C:T	1.39094e-14	-2.04503	-4.50893e-10
937233	chr5:937233:T:C	2.93335e-14	-3.03431e-10	-1.29886
937336	chr5:937336:G:A	1.07992e-12	-1.48066	3.78771
937374	chr5:937374:C:T	2.75943e-14	-3.03431e-10	-1.35998
937441	chr5:937441:T:C	8.32163e-15	-2.04779	-0.51095
937645	chr5:937645:G:A	1.18663e-13	-3.03431e-10	0.0986906
937705	chr5:937705:C:T	9.45931e-13	-1.51032	3.6849
937812	chr5:937812:T:G	1.02622e-12	-1.5037	3.75974
938517	chr5:938517:CAG:C	1.30655e-12	-1.42266	3.92021
938582	chr5:938582:C:T	1.83495e-14	-1.76799	-4.50893e-10
938927	chr5:938927:A:T	1.41251e-14	-2.02964	-4.50893e-10
939006	chr5:939006:C:T	9.6264e-13	-1.55407	3.74615
939090	chr5:939090:T:C	3.05963e-14	-3.03431e-10	-1.25672
939305	chr5:939305:C:T	8.85761e-13	-1.50235	3.6112
939418	chr5:939418:A:G	1.0661e-14	-1.76467	-0.546335
939559	chr5:939559:T:C	3.76781e-15	-1.90008	-1.45102
939989	chr5:939989:C:T	2.63975e-14	-3.03431e-10	-1.40432
940256	chr5:940256:GTTGT:G	8.10688e-15	-1.11381	-1.47107
940619	chr5:940619:A:T	1.35056e-13	-1.8493	2.07739
940647	chr5:940647:G:T	9.8996e-15	-1.87057	-0.514527
940702	chr5:940702:C:T	2.46684e-14	-3.03431e-10	-1.47207
940888	chr5:940888:T:C	4.36296e-14	-2.02955	1.12769
940924	chr5:940924:G:A	2.4668e-14	-3.03431e-10	-1.47209
940932	chr5:940932:C:T	5.29423e-14	-3.03431e-10	-0.708392
941309	chr5:941309:TG:T	3.06923e-14	-3.03431e-10	-1.25358
941542	chr5:941542:G:A	1.50439e-14	-2.02533	0.0587046
941759	chr5:941759:C:T	1.42577e-14	-2.0203	-4.50893e-10
942112	chr5:942112:G:A	1.31299e-12	-1.79443	4.29689
942260	chr5:942260:G:A	2.50941e-14	-3.03431e-10	-1.45496
942338	chr5:942338:G:A	2.47822e-14	-3.03431e-10	-1.46747
942516	chr5:942516:A:G	2.50103e-14	-3.03431e-10	-1.45831
942724	chr5:942724:G:A	1.39036e-14	-2.04544	-4.50893e-10
943560	chr5:943560:C:G	3.30405e-14	-3.03431e-10	-1.17986
943697	chr5:943697:AT:A	8.72684e-13	-1.78673	3.88071
943932	chr5:943932:G:A	2.23755e-12	-3.03431e-10	3.03554
944111	chr5:944111:G:A	1.38359e-14	-2.05033	-4.50893e-10
944183	chr5:944183:A:G	1.2414e-14	-1.94604	-0.212721
944223	chr5:944223:C:T	1.39338e-14	-2.04328	-4.50893e-10
944353	chr5:944353:G:A	2.50205e-14	-3.03431e-10	-1.4579
944841	chr5:944841:C:T	5.48044e-14	-3.03431e-10	-0.673825
945019	chr5:945019:C:T	5.85179e-14	-3.03431e-10	-0.608262
945171	chr5:945171:T:C	9.90748e-13	-1.76857	3.98943
945402	chr5:945402:C:T	1.26161e-12	-1.64758	4.11013
945439	chr5:945439:A:G	2.53123e-14	0.0060128	-1.45232
945719	chr5:945719:A:G	2.95721e-14	-3.03431e-10	-1.29076
945796	chr5:945796:T:C	2.43533e-14	-2.03872	0.553799
945815	chr5:945815:C:T	3.59314e-15	-2.03099	-1.36758
945991	chr5:945991:A:G	2.99071e-14	-2.02311	0.743608
946019	chr5:946019:C:T	1.22988e-12	-1.63856	4.07564
946100	chr5:946100:G:A	3.78518e-14	-2.04622	1.0023
946534	chr5:946534:G:A	9.91582e-14	-3.03431e-10	-0.0808784
946543	chr5:946543:A:C	1.6174e-14	-2.04063	0.14644
946565	chr5:946565:C:T	2.24945e-14	-2.04183	0.477508
946688	chr5:946688:T:G	1.3779e-12	-1.34635	3.89707
946962	chr5:946962:G:A	4.16836e-13	-3.03431e-10	1.3551
947112	chr5:947112:G:A	2.46673e-14	-3.03431e-10	-1.47212
947144	chr5:947144:T:G	2.4701e-14	-3.03431e-10	-1.47075
947157	chr5:947157:C:T	4.92609e-14	-3.03431e-10	-0.780465
947249	chr5:947249:A:G	1.6181e-14	-2.02904	0.135285
948079	chr5:948079:T:C	2.3391e-14	-2.01592	0.490676
948664	chr5:948664:G:A	3.64018e-14	-3.03431e-10	-1.08298
948673	chr5:948673:C:T	2.47017e-14	-3.03431e-10	-1.47072
948703	chr5:948703:A:T	3.20751e-14	-3.03431e-10	-1.20951
948766	chr5:948766:C:T	1.38395e-14	-2.05007	-4.50893e-10
948811	chr5:948811:CT:C	2.46802e-14	-3.03431e-10	-1.4716
948922	chr5:948922:A:G	1.78652e-14	-2.0439	0.249163
948979	chr5:948979:C:T	4.85522e-14	-3.03431e-10	-0.794955
949292	chr5:949292:C:A	1.68269e-12	-1.68931	4.43987
949436	chr5:949436:C:T	2.8217e-14	-3.03431e-10	-1.33767
949508	chr5:949508:G:A	2.51526e-14	-3.03431e-10	-1.45263
949519	chr5:949519:T:C	1.8716e-14	-2.00549	0.25727
949801	chr5:949801:C:G	1.98811e-14	-2.00718	0.319353
950190	chr5:950190:G:A	2.62193e-14	-3.03431e-10	-1.4111
950215	chr5:950215:G:A	1.98232e-12	-1.56414	4.47857
950520	chr5:950520:T:C	2.4688e-14	-3.03431e-10	-1.47128
950864	chr5:950864:T:C	1.37973e-14	-2.05312	-4.50893e-10
951243	chr5:951243:T:C	4.71662e-15	-1.97413	-1.15237
951517	chr5:951517:C:T	1.85363e-12	-1.52934	4.37665
951852	chr5:951852:C:T	7.30153e-14	-3.03431e-10	-0.386926
952120	chr5:952120:C:T	2.46843e-14	-3.03431e-10	-1.47143
952161	chr5:952161:G:T	1.05563e-12	-1.50357	3.78787
952289	chr5:952289:A:G	2.55387e-14	-3.03431e-10	-1.4374
952294	chr5:952294:C:T	3.57116e-14	-3.03431e-10	-1.10212
952669	chr5:952669:A:G	4.58505e-14	-3.03431e-10	-0.852209
952712	chr5:952712:C:T	2.1562e-13	-1.61445	2.31037
952746	chr5:952746:C:G	2.81207e-14	-3.03431e-10	-1.34109
952788	chr5:952788:G:A	2.46603e-14	-3.03431e-10	-1.4724
952789	chr5:952789:C:T	7.11788e-15	-1.29404	-1.42094
953134	chr5:953134:AGT:A	1.0339e-14	-2.05441	-0.287262
953154	chr5:953154:C:CA	9.36638e-15	-2.04975	-0.390717
953292	chr5:953292:T:C	1.74386e-13	-1.82019	2.30387
953440	chr5:953440:G:A	3.22588e-14	-3.03431e-10	-1.2038
953448	chr5:953448:A:G	1.65917e-14	-1.86869	-4.50893e-10
953503	chr5:953503:C:T	3.25008e-14	-3.03431e-10	-1.19633
953532	chr5:953532:C:T	2.46905e-14	-3.03431e-10	-1.47118
953718	chr5:953718:A:G	1.02044e-13	-1.82516	1.77297
953724	chr5:953724:G:A	8.43865e-15	-2.05193	-0.492837
953736	chr5:953736:T:G	2.46639e-14	-3.03431e-10	-1.47225
953956	chr5:953956:C:T	5.26234e-14	-3.03431e-10	-0.714434
953965	chr5:953965:G:T	2.52516e-14	-3.03431e-10	-1.4487
953982	chr5:953982:T:A	4.67512e-14	-3.03431e-10	-0.832755
953997	chr5:953997:G:C	4.72251e-14	-3.03431e-10	-0.822668
954155	chr5:954155:A:G	8.73142e-14	-3.03431e-10	-0.208082
954344	chr5:954344:G:A	2.5364e-14	-3.03431e-10	-1.44427
954908	chr5:954908:G:A	2.90026e-14	-3.03431e-10	-1.31021
954949	chr5:954949:T:C	5.71134e-14	-3.03431e-10	-0.632556
955022	chr5:955022:T:C	1.23683e-14	-1.42028	-0.742177
955032	chr5:955032:G:A	3.44821e-14	-3.03431e-10	-1.13715
955378	chr5:955378:C:T	7.7226e-14	-3.03431e-10	-0.330858
955557	chr5:955557:CTCTG:C	6.6404e-11	-0.631428	7.05735
955657	chr5:955657:C:G	3.01364e-14	-3.03431e-10	-1.27186
955711	chr5:955711:CTA:C	2.49289e-14	-3.03431e-10	-1.46157
955997	chr5:955997:C:G	6.37069e-14	-3.03431e-10	-0.523302
956399	chr5:956399:G:A	6.6801e-14	-0.475876	-4.50893e-10
956556	chr5:956556:C:T	1.12132e-14	-1.47683	-0.783672
956563	chr5:956563:T:A	2.5164e-14	-3.03431e-10	-1.45218
956853	chr5:956853:CT:C	2.4937e-14	-3.03431e-10	-1.46124
956859	chr5:956859:C:T	1.10089e-14	-1.49025	-0.788635
956921	chr5:956921:C:T	2.98237e-14	-3.03431e-10	-1.28229
957537	chr5:957537:G:A	3.29643e-13	-3.03431e-10	1.12042
957867	chr5:957867:G:A	8.70094e-15	-1.74714	-0.767029
957984	chr5:957984:G:A	3.20507e-14	-3.03431e-10	-1.21027
958129	chr5:958129:A:T	4.43235e-14	-3.03431e-10	-0.886079
958225	chr5:958225:T:C	8.12198e-15	-1.24424	-1.33878
958358	chr5:958358:C:T	1.21334e-14	-1.67535	-0.506284
958471	chr5:958471:G:A	5.86282e-13	-3.03431e-10	1.69621
958771	chr5:958771:G:A	1.37763e-14	-2.05464	-4.50893e-10
959009	chr5:959009:T:C	2.73659e-14	-3.03431e-10	-1.3683
959109	chr5:959109:A:G	3.81508e-15	-1.88343	-1.4552
959138	chr5:959138:AGT:A	3.62349e-14	-3.03431e-10	-1.08757
959369	chr5:959369:T:C	3.04784e-14	-2.04865	0.788073
959478	chr5:959478:C:T	3.87655e-14	-2.05313	1.03307
959616	chr5:959616:C:T	4.40018e-14	-3.03431e-10	-0.893363
959676	chr5:959676:GGGGCA:G	9.69358e-14	-3.03431e-10	-0.103546
959854	chr5:959854:G:A	5.22502e-14	-3.03431e-10	-0.721551
960008	chr5:960008:C:T	2.49404e-14	-3.03431e-10	-1.46111
960080	chr5:960080:T:C	3.02151e-14	-3.03431e-10	-1.26925
960204	chr5:960204:G:A	9.88057e-15	-1.99906	-0.387961
960207	chr5:960207:GTGCC:G	8.69045e-15	-2.05459	-0.460784
960668	chr5:960668:T:C	1.55902e-14	-1.93095	-4.50893e-10
960728	chr5:960728:A:G	1.16608e-14	-1.65582	-0.565542
960834	chr5:960834:C:T	1.67254e-14	-1.86067	-4.50893e-10
961172	chr5:961172:T:C	3.66162e-14	-1.80402	0.726916
961395	chr5:961395:C:T	3.32548e-14	-3.03431e-10	-1.17339
961408	chr5:961408:G:A	3.11492e-14	-3.03431e-10	-1.23881
961529	chr5:961529:T:TC	2.61952e-14	-3.03431e-10	-1.41202
961584	chr5:961584:C:T	1.31877e-13	-3.03431e-10	0.204272
961734	chr5:961734:G:A	3.62093e-14	-3.03431e-10	-1.08828
961783	chr5:961783:G:A	3.62694e-14	-3.03431e-10	-1.08662
961882	chr5:961882:T:C	5.00175e-14	-1.8275	1.06227
961993	chr5:961993:C:T	2.52028e-13	-3.03431e-10	0.851945
962036	chr5:962036:G:A	3.91548e-13	-3.03431e-10	1.29251
962132	chr5:962132:C:T	9.72654e-14	-3.03431e-10	-0.100152
962427	chr5:962427:A:C	1.5373e-14	-1.94498	-4.50893e-10
962447	chr5:962447:C:T	7.6778e-14	-1.21695	0.880276
962483	chr5:962483:G:A	3.0094e-14	-3.03431e-10	-1.27327
962528	chr5:962528:CTT:C	2.58406e-14	-3.03431e-10	-1.42565
962763	chr5:962763:C:T	1.40073e-14	-2.03802	-4.50893e-10
963322	chr5:963322:A:T	4.08162e-15	-1.82436	-1.44674
963324	chr5:963324:C:T	2.46603e-14	-3.03431e-10	-1.4724
963487	chr5:963487:C:A	2.56731e-14	-3.03431e-10	-1.43215
964081	chr5:964081:C:T	3.07471e-14	-3.03431e-10	-1.2518
964135	chr5:964135:G:A	3.40849e-13	-3.03431e-10	1.15385
964351	chr5:964351:A:G	3.88307e-14	-3.03431e-10	-1.01838
964616	chr5:964616:C:A	3.75001e-13	-3.03431e-10	1.24933
964653	chr5:964653:C:A	3.48929e-13	-3.03431e-10	1.17728
965407	chr5:965407:A:G	2.47131e-14	-3.03431e-10	-1.47026
965502	chr5:965502:A:G	6.98089e-15	-1.87743	-0.856986
965503	chr5:965503:T:G	2.07849e-14	-1.29396	-0.349409
965744	chr5:965744:G:A	2.4807e-14	-3.03431e-10	-1.46647
965795	chr5:965795:C:T	7.12189e-15	-1.9474	-0.767019
965873	chr5:965873:C:T	4.72661e-13	-3.03431e-10	1.48078
965984	chr5:965984:A:G	3.63654e-15	-2.05327	-1.33329
966001	chr5:966001:G:A	2.56825e-14	-3.03431e-10	-1.43179
966012	chr5:966012:C:T	7.98861e-14	-3.03431e-10	-0.296992
966066	chr5:966066:T:TG	2.72399e-13	-1.84523	2.77491
966366	chr5:966366:C:T	3.11738e-14	-3.03431e-10	-1.23802
966469	chr5:966469:T:C	2.54851e-14	-3.03431e-10	-1.4395
966475	chr5:966475:T:C	2.54977e-14	-3.03431e-10	-1.43901
966533	chr5:966533:C:T	2.55072e-14	-3.03431e-10	-1.43863
966751	chr5:966751:A:G	3.73145e-14	-1.85476	0.79655
967101	chr5:967101:C:T	2.56888e-14	-3.03431e-10	-1.43154
967110	chr5:967110:T:C	7.055e-14	-3.03431e-10	-0.421273
967397	chr5:967397:G:A	3.31043e-13	-3.03431e-10	1.12465
967454	chr5:967454:T:A	3.13684e-14	-3.03431e-10	-1.23179
967890	chr5:967890:G:A	2.47749e-14	-3.03431e-10	-1.46776
968072	chr5:968072:G:A	3.38125e-14	-3.03431e-10	-1.15676
968892	chr5:968892:G:A	5.07861e-13	-3.03431e-10	1.55261
969170	chr5:969170:G:A	1.34671e-13	-1.06695	1.29218
969209	chr5:969209:T:A	2.61259e-14	-3.03431e-10	-1.41467
969309	chr5:969309:A:G	3.94144e-14	-1.83346	0.829995
969665	chr5:969665:C:A	1.55831e-14	-1.93141	-4.50893e-10
970551	chr5:970551:G:A	3.12474e-14	-3.03431e-10	-1.23566
970639	chr5:970639:C:T	1.3893e-14	-2.04621	-4.50893e-10
971000	chr5:971000:A:G	3.1585e-14	-3.03431e-10	-1.22491
971068	chr5:971068:C:T	2.98039e-14	-3.03431e-10	-1.28295
971260	chr5:971260:A:G	1.51345e-13	-3.03431e-10	0.341967
971899	chr5:971899:T:C	2.17093e-13	-3.03431e-10	0.702733
972451	chr5:972451:A:G	1.95818e-14	-1.70299	-4.50893e-10
972556	chr5:972556:G:A	1.50992e-14	-1.96295	-4.50893e-10
973073	chr5:973073:A:G	1.24934e-13	-1.68586	1.83605
973428	chr5:973428:C:T	6.74249e-15	-1.44349	-1.32568
973746	chr5:973746:G:A	2.46755e-14	-3.03431e-10	-1.47178
973795	chr5:973795:C:T	4.66644e-13	-3.03431e-10	1.46797
974548	chr5:974548:C:A	3.12821e-14	-3.03431e-10	-1.23455
974747	chr5:974747:G:A	4.39633e-14	-3.03431e-10	-0.894239
974864	chr5:974864:G:A	2.46707e-14	-3.03431e-10	-1.47198
975008	chr5:975008:G:A	2.01915e-13	-3.03431e-10	0.630253
975865	chr5:975865:A:G	1.72896e-14	-1.82749	-4.50893e-10
975898	chr5:975898:C:T	5.80213e-15	-1.97884	-0.940533
976624	chr5:976624:TTA:T	2.95882e-14	-3.03431e-10	-1.29022
977026	chr5:977026:G:A	5.81858e-14	-3.03431e-10	-0.613953
977073	chr5:977073:C:T	4.98317e-14	-3.03431e-10	-0.768943
977097	chr5:977097:C:T	4.67583e-15	-1.90523	-1.22996
977268	chr5:977268:A:G	2.39827e-13	-3.03431e-10	0.802324
977495	chr5:977495:G:A	1.86173e-13	-3.03431e-10	0.54908
977741	chr5:977741:C:T	3.34e-14	-3.03431e-10	-1.16904
978013	chr5:978013:T:C	3.72236e-15	-1.98956	-1.37368
978590	chr5:978590:T:A	1.67259e-13	-3.03431e-10	0.441949
978653	chr5:978653:G:A	4.90062e-15	-1.79152	-1.29671
978921	chr5:978921:C:T	1.40919e-14	-2.032	-4.50893e-10
979033	chr5:979033:C:T	2.10434e-14	-2.01234	0.381326
979067	chr5:979067:C:T	2.07768e-13	-3.03431e-10	0.658825
979375	chr5:979375:G:C	8.31672e-14	-3.03431e-10	-0.256741
979721	chr5:979721:A:G	3.29675e-15	-2.01259	-1.47207
979830	chr5:979830:G:A	2.46624e-14	-3.03431e-10	-1.47231
979900	chr5:979900:T:C	3.34454e-15	-2.0029	-1.46737
979967	chr5:979967:C:T	2.49948e-14	-3.03431e-10	-1.45893
980511	chr5:980511:G:C	1.57882e-14	-1.91833	-4.50893e-10
980572	chr5:980572:C:T	1.50815e-13	-3.03431e-10	0.33846
980625	chr5:980625:G:A	2.42467e-14	-1.48931	-4.50893e-10
980904	chr5:980904:T:C	4.27631e-15	-1.85425	-1.37026
981168	chr5:981168:A:T	4.62427e-14	-3.03431e-10	-0.84369
981786	chr5:981786:C:T	2.74296e-14	-3.03431e-10	-1.36597
982638	chr5:982638:G:A	2.1252e-13	0.681444	-4.50893e-10
983129	chr5:983129:G:C	7.2371e-15	-2.03468	-0.663691
983219	chr5:983219:G:A	1.93969e-14	-1.71248	-4.50893e-10
983221	chr5:983221:A:G	1.64708e-14	-0.425302	-1.45071
983390	chr5:983390:C:T	5.94023e-13	1.70932	-4.50893e-10
983391	chr5:983391:C:G	7.15428e-14	-0.407299	-4.50893e-10
984246	chr5:984246:C:T	2.68941e-14	-3.03431e-10	-1.38569
985051	chr5:985051:G:A	7.43493e-14	-3.03431e-10	-0.36882
985316	chr5:985316:T:C	2.55316e-14	-3.03431e-10	-1.43768
985410	chr5:985410:G:A	1.05249e-13	-3.03431e-10	-0.0212614
985925	chr5:985925:G:A	3.98679e-15	-1.82897	-1.46564
985968	chr5:985968:C:T	2.75071e-14	-1.07152	-0.29163
986004	chr5:986004:T:C	1.11013e-13	-3.03431e-10	0.0320487
986218	chr5:986218:CTATT:C	4.35853e-15	-1.86617	-1.33929
986224	chr5:986224:T:A	4.38952e-15	-1.86318	-1.33519
986294	chr5:986294:C:T	4.31055e-15	-1.85382	-1.3627
986672	chr5:986672:T:C	1.18136e-13	-3.03431e-10	0.094245
986801	chr5:986801:C:G	2.474e-14	-3.03431e-10	-1.46917
988381	chr5:988381:G:A	3.00491e-14	-3.03431e-10	-1.27476
988395	chr5:988395:C:T	5.36215e-15	-1.54847	-1.44976
990482	chr5:990482:C:T	2.59008e-14	-3.03431e-10	-1.42332
990592	chr5:990592:T:A	3.47479e-15	-2.04911	-1.38295
991124	chr5:991124:C:T	3.81432e-15	-1.96611	-1.37272
991911	chr5:991911:G:A	2.4816e-14	-3.03431e-10	-1.46611
991937	chr5:991937:C:T	7.65919e-14	1.02737	-1.36647
991967	chr5:991967:G:A	5.82608e-14	-3.03431e-10	-0.612665
992236	chr5:992236:G:C	5.80215e-14	-3.03431e-10	-0.61678
992257	chr5:992257:C:T	2.22116e-14	-1.57698	-4.50893e-10
992685	chr5:992685:G:A	2.85538e-14	-3.03431e-10	-1.3258
992973	chr5:992973:C:G	3.07415e-14	-3.03431e-10	-1.25198
993150	chr5:993150:A:G	3.04238e-14	-3.03431e-10	-1.26237
993216	chr5:993216:G:A	2.24851e-13	-3.03431e-10	0.737842
993394	chr5:993394:G:A	8.89684e-15	-1.85663	-0.635273
993530	chr5:993530:C:T	3.16379e-14	-3.03431e-10	-1.22324
993676	chr5:993676:TCCACCC:T	9.38135e-15	-1.7841	-0.65477
993762	chr5:993762:C:T	1.50606e-13	-3.03431e-10	0.337073
993887	chr5:993887:TGGA:T	1.3698e-13	-3.03431e-10	0.242237
994242	chr5:994242:C:T	3.67627e-14	-3.03431e-10	-1.07311
994500	chr5:994500:T:C	5.18106e-15	-2.00459	-1.02799
994605	chr5:994605:C:T	3.49362e-15	-1.96154	-1.46512
994822	chr5:994822:G:A	4.99207e-14	-0.76716	-4.50893e-10
995194	chr5:995194:A:G	1.30875e-13	-3.03431e-10	0.196646
995884	chr5:995884:A:G	3.01189e-14	-3.03431e-10	-1.27244
996395	chr5:996395:G:A	3.03853e-14	-3.03431e-10	-1.26363
996444	chr5:996444:A:C	3.81927e-14	-1.03495	-4.50893e-10
997018	chr5:997018:CT:C	3.37252e-14	-3.03431e-10	-1.15935
997341	chr5:997341:C:T	9.07037e-14	-0.485532	0.315535
997409	chr5:997409:T:C	2.59042e-14	-3.03431e-10	-1.42319
997728	chr5:997728:T:C	1.07409e-14	-0.989718	-1.31382
998273	chr5:998273:C:T	6.17303e-14	-3.03431e-10	-0.55482
998356	chr5:998356:C:T	2.69345e-14	-3.03431e-10	-1.38419
998576	chr5:998576:C:T	5.65173e-15	-1.83018	-1.11545
998672	chr5:998672:A:G	6.83964e-15	-1.36214	-1.39272
999024	chr5:999024:T:C	2.98182e-14	-3.03431e-10	-1.28247
999230	chr5:999230:A:C	4.48727e-14	-3.03431e-10	-0.873765
999488	chr5:999488:G:A	5.09282e-13	-3.03431e-10	1.55541
999538	chr5:999538:A:C	1.38228e-13	-0.177372	0.428681
999617	chr5:999617:A:G	5.38136e-13	1.61052	-4.50893e-10
999634	chr5:999634:C:T	4.53879e-14	-3.03431e-10	-0.862349
999747	chr5:999747:C:T	3.48021e-14	0.217027	-1.34494
999758	chr5:999758:G:A	1.74504e-14	-1.81823	-4.50893e-10
1000032	chr5:1000032:G:C	4.78423e-14	-3.03431e-10	-0.809685
1000041	chr5:1000041:G:A	4.3822e-15	-2.01555	-1.18449
1000059	chr5:1000059:CT:C	9.93517e-15	-2.00275	-0.378763
1000444	chr5:1000444:A:G	1.20936e-13	-0.132096	0.249766
1000490	chr5:1000490:T:C	1.06794e-13	-0.190201	0.183505
1000551	chr5:1000551:G:A	1.59517e-13	-0.435399	0.829953
1000623	chr5:1000623:A:G	3.5837e-14	-3.03431e-10	-1.09861
1000667	chr5:1000667:A:G	1.63811e-13	0.0702634	0.350855
1000780	chr5:1000780:G:A	1.06182e-13	0.249483	-0.261924
1001078	chr5:1001078:C:T	1.50773e-14	-0.515669	-1.44874
1001130	chr5:1001130:T:C	3.48978e-15	-1.98951	-1.43824
1001224	chr5:1001224:C:T	3.1992e-15	-2.05267	-1.46203
1001551	chr5:1001551:G:A	1.11289e-14	-1.96551	-0.302534
1001568	chr5:1001568:G:T	7.95933e-15	-1.31706	-1.28619
1001640	chr5:1001640:G:A	8.64989e-15	-1.25505	-1.26499
1001726	chr5:1001726:G:T	3.52051e-14	-3.03431e-10	-1.1164
1001856	chr5:1001856:C:A	2.47011e-14	-3.03431e-10	-1.47075
1002243	chr5:1002243:G:A	1.72296e-14	-1.83097	-4.50893e-10
1002259	chr5:1002259:G:A	7.54055e-15	-1.34259	-1.31471
1002281	chr5:1002281:C:T	2.93524e-14	-3.03431e-10	-1.29822
1002505	chr5:1002505:T:C	3.95657e-15	-1.85839	-1.44383
1002602	chr5:1002602:C:T	1.40577e-14	-2.03442	-4.50893e-10
1002607	chr5:1002607:G:A	9.05257e-15	-1.22892	-1.24563
1002704	chr5:1002704:C:A	3.92904e-15	-1.86171	-1.44749
1002984	chr5:1002984:C:T	3.91504e-15	-1.88567	-1.42709
1003909	chr5:1003909:C:G	2.4664e-14	-3.03431e-10	-1.47225
1004365	chr5:1004365:A:G	6.85187e-14	-3.03431e-10	-0.450488
1004533	chr5:1004533:A:G	3.22417e-15	-2.03477	-1.47215
1004571	chr5:1004571:GC:G	3.41575e-14	-3.03431e-10	-1.14661
1004587	chr5:1004587:G:T	7.53868e-15	-1.45753	-1.20002
1005049	chr5:1005049:T:C	3.32151e-14	-3.03431e-10	-1.17459
1005219	chr5:1005219:C:T	2.61541e-14	-3.03431e-10	-1.41359
1005359	chr5:1005359:T:C	1.46308e-14	-1.99447	-4.50893e-10
1005879	chr5:1005879:C:T	5.31237e-14	-3.03431e-10	-0.704971
1006066	chr5:1006066:C:T	1.66953e-14	-0.589963	-1.2725
1006176	chr5:1006176:G:A	1.87984e-14	-1.74382	-4.50893e-10
1006236	chr5:1006236:CT:C	6.35322e-15	-1.58061	-1.24802
1006404	chr5:1006404:T:C	4.26467e-15	-1.79003	-1.4372
1006549	chr5:1006549:G:A	4.27685e-14	-3.03431e-10	-0.921792
1006579	chr5:1006579:G:A	9.36645e-15	-1.05179	-1.38867
1006803	chr5:1006803:C:T	2.83935e-14	-3.03431e-10	-1.33144
1006946	chr5:1006946:G:A	1.89885e-14	-2.04549	0.311734
1007513	chr5:1007513:T:C	3.35078e-15	-1.99615	-1.47225
1007926	chr5:1007926:G:A	3.47536e-14	-3.03431e-10	-1.12931
1008195	chr5:1008195:G:A	4.24779e-14	-3.03431e-10	-0.928611
1008805	chr5:1008805:G:A	1.30426e-14	-0.807595	-1.30178
1008883	chr5:1008883:T:C	4.23868e-15	-1.7633	-1.47004
1009517	chr5:1009517:G:T	4.91025e-14	-3.03431e-10	-0.783685
1009576	chr5:1009576:G:A	4.03581e-15	-2.00918	-1.2732
1009616	chr5:1009616:G:A	4.90987e-14	-3.03431e-10	-0.783762
1009649	chr5:1009649:G:A	2.78866e-14	-3.03431e-10	-1.34945
1009923	chr5:1009923:C:T	4.06994e-15	-2.00715	-1.26682
1009968	chr5:1009968:A:G	4.1927e-15	-1.79431	-1.44994
1009993	chr5:1009993:T:G	1.30776e-13	0.195895	-4.50893e-10
1010051	chr5:1010051:G:A	4.28844e-15	-1.76555	-1.45612
1010583	chr5:1010583:G:C	2.60193e-14	-3.03431e-10	-1.41876
1010686	chr5:1010686:C:T	8.71665e-14	-0.209775	-4.50893e-10
1010845	chr5:1010845:C:T	4.26351e-15	-1.76432	-1.46319
1010896	chr5:1010896:T:C	4.26398e-15	-1.76365	-1.46374
1010959	chr5:1010959:A:G	3.09132e-14	-3.03431e-10	-1.24641
1011032	chr5:1011032:T:C	4.90826e-14	-3.03431e-10	-0.784089
1011891	chr5:1011891:G:A	2.60322e-14	-3.03431e-10	-1.41826
1011924	chr5:1011924:T:C	1.04955e-12	-3.03431e-10	2.27853
1012168	chr5:1012168:C:T	1.95927e-14	-2.03117	0.328729
1012204	chr5:1012204:T:G	4.07774e-14	-3.03431e-10	-0.969468
1012471	chr5:1012471:G:A	1.2739e-14	-0.846405	-1.28652
1012517	chr5:1012517:C:G	3.35232e-14	-3.03431e-10	-1.16536
1012552	chr5:1012552:G:T	4.38867e-15	-1.73576	-1.46281
1012700	chr5:1012700:A:G	4.35548e-15	-1.74475	-1.46141
1012852	chr5:1012852:G:A	8.0329e-15	-1.37812	-1.21593
1013154	chr5:1013154:G:A	2.59477e-14	-3.03431e-10	-1.42151
1013307	chr5:1013307:A:C	1.18294e-13	-3.03431e-10	0.0955802
1013361	chr5:1013361:C:T	2.57938e-14	-3.03431e-10	-1.42746
1013579	chr5:1013579:T:C	1.66291e-14	-2.05325	0.186808
1014125	chr5:1014125:T:G	1.74799e-14	-1.81654	-4.50893e-10
1014453	chr5:1014453:C:T	1.09614e-13	-3.03431e-10	0.0193666
1014525	chr5:1014525:G:T	4.29106e-15	-1.7781	-1.44296
1014626	chr5:1014626:A:G	4.29419e-15	-1.75334	-1.46699
1014812	chr5:1014812:T:C	1.26593e-12	-3.03431e-10	2.46596
1014948	chr5:1014948:C:T	4.10027e-15	-1.7945	-1.47204
1015006	chr5:1015006:C:A	2.56021e-14	-3.03431e-10	-1.43492
1015055	chr5:1015055:C:T	1.38942e-14	-2.04612	-4.50893e-10
1015324	chr5:1015324:C:T	2.61892e-14	-3.03431e-10	-1.41225
1015480	chr5:1015480:T:C	4.16767e-15	-1.80668	-1.44356
1015687	chr5:1015687:G:A	2.53097e-14	-3.03431e-10	-1.44641
1015699	chr5:1015699:G:A	6.23979e-15	-1.52507	-1.32158
1015702	chr5:1015702:A:G	5.24012e-14	-3.03431e-10	-0.718666
1015893	chr5:1015893:G:A	4.03271e-15	-1.85805	-1.4251
1015960	chr5:1015960:C:T	1.68578e-14	-1.85278	-4.50893e-10
1016002	chr5:1016002:G:A	2.63446e-14	-3.03431e-10	-1.40633
1016111	chr5:1016111:G:A	3.88998e-14	-3.03431e-10	-1.01661
1016171	chr5:1016171:G:C	4.10052e-15	-1.8267	-1.43978
1016191	chr5:1016191:A:G	4.14767e-15	-1.81918	-1.43587
1016502	chr5:1016502:CAG:C	2.71784e-14	-3.03431e-10	-1.37517
1016539	chr5:1016539:C:T	2.41921e-14	-1.49157	-4.50893e-10
1016727	chr5:1016727:G:A	8.21368e-14	-1.9902	1.72099
1017106	chr5:1017106:C:A	3.79182e-14	0.25291	-1.29507
1017196	chr5:1017196:T:C	2.66834e-13	-3.03431e-10	0.909031
1017338	chr5:1017338:G:A	4.10846e-15	-1.83068	-1.43387
1017498	chr5:1017498:G:A	1.68302e-14	-1.85442	-4.50893e-10
1017731	chr5:1017731:C:T	3.29066e-15	-2.0158	-1.47071
1017800	chr5:1017800:G:A	3.30285e-15	-2.01052	-1.47229
1017929	chr5:1017929:G:C	1.99426e-13	-3.03431e-10	0.61785
1018049	chr5:1018049:A:G	4.15357e-14	-3.03431e-10	-0.951041
1018083	chr5:1018083:G:A	2.58368e-14	-3.03431e-10	-1.42579
1018203	chr5:1018203:C:T	5.06114e-15	-1.72626	-1.32974
1018570	chr5:1018570:CAG:C	1.17136e-14	-0.998397	-1.21845
1019116	chr5:1019116:G:A	1.10616e-13	-1.24216	1.27063
1019520	chr5:1019520:T:C	7.08432e-14	-1.49993	1.0828
1019663	chr5:1019663:A:G	9.11199e-14	-1.42957	1.26415
1020435	chr5:1020435:A:G	5.3079e-13	-3.03431e-10	1.59677
1020619	chr5:1020619:C:T	3.44057e-14	-3.03431e-10	-1.13937
1021562	chr5:1021562:A:G	3.05621e-14	-2.00899	0.751151
1021584	chr5:1021584:G:A	4.22453e-14	-1.92986	0.995761
1021674	chr5:1021674:G:A	3.8411e-15	-1.86897	-1.46286
1021708	chr5:1021708:A:T	3.95688e-14	-3.03431e-10	-0.999554
1022202	chr5:1022202:T:C	4.84837e-14	-3.03431e-10	-0.796366
1026888	chr5:1026888:T:C	4.69978e-15	-1.72089	-1.40919
1026940	chr5:1026940:C:T	6.61734e-14	-3.03431e-10	-0.485316
1026993	chr5:1026993:T:G	4.8293e-15	-1.69033	-1.41256
1027036	chr5:1027036:A:G	5.71555e-15	-1.52506	-1.40935
1027039	chr5:1027039:A:G	6.17336e-15	-1.45416	-1.40319
1027151	chr5:1027151:C:G	1.38212e-14	-2.05139	-4.50893e-10
1027341	chr5:1027341:A:G	3.67292e-15	-1.94328	-1.43333
1027358	chr5:1027358:T:C	4.64062e-15	-1.67141	-1.47133
1028335	chr5:1028335:C:T	2.61855e-14	-3.03431e-10	-1.41239
1028568	chr5:1028568:C:T	4.44865e-15	-1.95078	-1.23421
1028803	chr5:1028803:G:A	3.58495e-15	-1.97339	-1.42746
1029100	chr5:1029100:G:A	3.76963e-15	-1.92764	-1.42298
1029128	chr5:1029128:AT:A	4.70981e-15	-1.65579	-1.47215
1029256	chr5:1029256:A:G	7.1532e-15	-1.33454	-1.3755
1029584	chr5:1029584:C:T	3.86838e-15	-2.05276	-1.272
1029597	chr5:1029597:G:A	3.68833e-15	-1.92909	-1.44333
1029736	chr5:1029736:T:C	4.79791e-15	-1.63754	-1.47187
1029737	chr5:1029737:G:A	2.60584e-14	-3.03431e-10	-1.41726
1029753	chr5:1029753:G:A	4.02119e-15	-2.05412	-1.2319
1029834	chr5:1029834:A:G	4.21723e-15	-2.05361	-1.18481
1029882	chr5:1029882:G:A	2.72574e-14	-3.03431e-10	-1.37227
1030100	chr5:1030100:C:A	9.04704e-15	-1.53301	-0.942148
1030132	chr5:1030132:G:A	3.45949e-15	-2.05397	-1.38251
1030299	chr5:1030299:G:A	2.6099e-14	-3.03431e-10	-1.4157
1030425	chr5:1030425:A:G	3.74006e-15	-1.90437	-1.45413
1030527	chr5:1030527:A:AC	6.462e-15	-1.39672	-1.41493
1030530	chr5:1030530:C:T	3.76826e-15	-1.93121	-1.41977
1030706	chr5:1030706:C:T	1.82354e-14	-1.77423	-4.50893e-10
1030829	chr5:1030829:C:T	2.48475e-14	-1.46484	-4.50893e-10
1030857	chr5:1030857:A:G	4.61775e-15	-1.67633	-1.47136
1031567	chr5:1031567:AG:A	3.45834e-15	-1.97538	-1.46143
1031917	chr5:1031917:T:C	4.62847e-15	-1.67313	-1.47223
1032901	chr5:1032901:A:G	3.62682e-15	-1.91961	-1.46963
1033299	chr5:1033299:G:A	1.05187e-13	-0.0218584	-4.50893e-10
1033545	chr5:1033545:C:T	1.11186e-13	0.0336082	-4.50893e-10
1033933	chr5:1033933:C:T	4.41607e-15	-2.05457	-1.13778
1034131	chr5:1034131:A:T	3.51629e-15	-1.95227	-1.46792
1034376	chr5:1034376:G:A	7.01492e-14	-3.03431e-10	-0.42697
1034570	chr5:1034570:C:T	4.01663e-14	-3.03431e-10	-0.984565
1034760	chr5:1034760:T:A	2.48694e-14	-3.03431e-10	-1.46396
1035137	chr5:1035137:TTAA:T	7.70343e-14	-0.333344	-4.50893e-10
1035367	chr5:1035367:A:G	3.51876e-13	-3.03431e-10	1.18568
1035487	chr5:1035487:T:C	3.8601e-15	-1.94373	-1.38317
1035596	chr5:1035596:G:T	5.86446e-14	-3.03431e-10	-0.606099
1036209	chr5:1036209:G:A	1.05192e-14	-1.15407	-1.17033
1036320	chr5:1036320:G:A	1.14725e-14	-1.0865	-1.15114
1036406	chr5:1036406:G:A	4.01987e-14	-1.778	0.794237
1036640	chr5:1036640:G:A	3.82061e-14	-3.03431e-10	-1.0346
1036687	chr5:1036687:G:C	4.59599e-15	-1.76179	-1.39062
1036929	chr5:1036929:C:T	1.38004e-14	-2.05289	-4.50893e-10
1036932	chr5:1036932:TGTGGATGGCAGGCGGGCAGTGTGGACGGCGGGCAGTGTGGACAGCGAGCAGTGTGGATGGCAGGCAGGCAGTGTGGATGGCGGGCAATGTGGATGGCAGGCAGGCAGTGTGGACGGC:T	4.55288e-15	-1.69789	-1.46394
1037011	chr5:1037011:G:A	1.81989e-14	-1.77624	-4.50893e-10
1037324	chr5:1037324:C:T	7.49605e-14	-0.360634	-4.50893e-10
1037508	chr5:1037508:C:T	2.63417e-14	-3.03431e-10	-1.40644
1037896	chr5:1037896:C:T	8.95068e-14	-3.03431e-10	-0.18328
1037960	chr5:1037960:C:T	1.59749e-14	-1.90657	-4.50893e-10
1038267	chr5:1038267:C:T	2.61509e-14	-3.03431e-10	-1.41371
1038410	chr5:1038410:C:T	6.79575e-14	-0.458712	-4.50893e-10
1038416	chr5:1038416:G:A	5.48752e-14	-3.03431e-10	-0.672533
1038782	chr5:1038782:C:T	3.70965e-14	-3.03431e-10	-1.06407
1039163	chr5:1039163:C:T	3.04539e-14	-2.05399	0.792607
1039197	chr5:1039197:G:A	2.47378e-14	-3.03431e-10	-1.46926
1039257	chr5:1039257:C:T	7.69233e-15	-1.64693	-0.990444
1039341	chr5:1039341:C:T	2.70695e-14	-3.03431e-10	-1.37919
1039372	chr5:1039372:C:T	3.35467e-14	-0.0414774	-1.12318
1039437	chr5:1039437:C:T	2.47985e-14	-1.87903	0.412222
1039448	chr5:1039448:C:T	2.02828e-14	-0.234147	-1.43368
1039933	chr5:1039933:C:T	3.32384e-14	-3.03431e-10	-1.17389
1040043	chr5:1040043:G:A	2.18263e-14	-1.79852	0.204038
1040058	chr5:1040058:T:C	2.49079e-14	-3.03431e-10	-1.46241
1040308	chr5:1040308:G:A	2.56157e-14	-3.03431e-10	-1.43439
1040513	chr5:1040513:C:T	1.47542e-13	0.316517	-4.50893e-10
1040735	chr5:1040735:A:T	1.41891e-14	-2.02512	-4.50893e-10
1040843	chr5:1040843:G:T	2.6511e-14	-3.03431e-10	-1.40003
1040990	chr5:1040990:A:G	1.39428e-14	-2.01946	-0.0231707
1041052	chr5:1041052:G:T	1.09667e-13	0.0198582	-4.50893e-10
1041483	chr5:1041483:C:T	4.27248e-14	-3.03431e-10	-0.922816
1041776	chr5:1041776:G:A	1.39114e-14	-2.04488	-4.50893e-10
1041970	chr5:1041970:T:A	8.88016e-14	-3.03431e-10	-0.19119
1042334	chr5:1042334:GAGTT:G	2.51788e-14	-3.03431e-10	-1.45159
1042344	chr5:1042344:GTGAA:G	4.48434e-14	-3.03431e-10	-0.874417
1043150	chr5:1043150:A:G	2.6177e-14	-3.03431e-10	-1.41271
1043156	chr5:1043156:GTGTA:G	2.52093e-14	-3.03431e-10	-1.45038
1043166	chr5:1043166:G:A	1.4022e-14	-2.03697	-4.50893e-10
1043181	chr5:1043181:TGA:T	1.37985e-14	-2.05304	-4.50893e-10
1044603	chr5:1044603:GTGAA:G	6.73737e-15	-1.97066	-0.79927
1044902	chr5:1044902:GTGAA:G	2.53479e-14	-3.03431e-10	-1.4449
1045647	chr5:1045647:G:A	4.52092e-15	-1.69924	-1.46964
1045740	chr5:1045740:TGTGTGA:T	3.32986e-15	-2.00262	-1.47204
1046009	chr5:1046009:G:A	1.32155e-13	0.206382	-4.50893e-10
1046077	chr5:1046077:GTTA:G	3.08164e-14	-3.03431e-10	-1.24955
1046449	chr5:1046449:GTGAA:G	2.59051e-14	-3.03431e-10	-1.42315
1046950	chr5:1046950:TG:T	2.63716e-14	-3.03431e-10	-1.40531
1047174	chr5:1047174:G:A	2.97027e-14	-3.03431e-10	-1.28636
1047215	chr5:1047215:AGTGT:A	2.74451e-14	-3.03431e-10	-1.36541
1048047	chr5:1048047:TGTGA:T	7.9431e-14	-3.03431e-10	-0.302706
1048907	chr5:1048907:G:A	1.32087e-14	-2.02732	-0.0694057
1048976	chr5:1048976:T:C	5.59362e-15	-1.49957	-1.4564
1048996	chr5:1048996:G:A	2.68531e-14	-1.38721	-4.50893e-10
1049071	chr5:1049071:G:A	6.60658e-15	-1.32292	-1.46661
1049236	chr5:1049236:C:T	5.15396e-15	-1.57862	-1.45921
1049527	chr5:1049527:T:C	2.1662e-14	-1.34647	-0.255571
1049579	chr5:1049579:T:C	4.87671e-15	-1.62666	-1.46646
1049726	chr5:1049726:G:A	6.34088e-15	-1.82002	-1.01055
1049731	chr5:1049731:C:T	5.83074e-15	-1.79664	-1.11781
1050160	chr5:1050160:A:G	8.45573e-15	-2.02221	-0.520543
1050299	chr5:1050299:C:T	7.89667e-14	-3.03431e-10	-0.308569
1050519	chr5:1050519:C:T	2.81172e-14	-3.03431e-10	-1.34121
1050876	chr5:1050876:G:A	3.73064e-14	-1.05843	-4.50893e-10
1050956	chr5:1050956:G:A	8.25074e-15	-1.66768	-0.899616
1051420	chr5:1051420:G:A	4.36675e-14	-3.03431e-10	-0.900991
1051572	chr5:1051572:T:C	1.3806e-14	-1.65264	-0.399849
1051608	chr5:1051608:C:T	1.66702e-13	-3.03431e-10	0.438612
1051642	chr5:1051642:A:C	3.97285e-14	-0.995525	-4.50893e-10
1051803	chr5:1051803:G:A	8.01836e-15	-1.95533	-0.640527
1051851	chr5:1051851:CAA:C	4.50575e-14	-3.03431e-10	-0.869655
1052020	chr5:1052020:G:C	2.21476e-14	-1.57987	-4.50893e-10
1052245	chr5:1052245:C:T	4.97536e-15	-1.61664	-1.45646
1052615	chr5:1052615:G:A	2.79979e-14	-3.03431e-10	-1.34547
1052671	chr5:1052671:C:T	2.47252e-14	-3.03431e-10	-1.46977
1052714	chr5:1052714:G:A	1.69813e-14	-0.745918	-1.09956
1052923	chr5:1052923:G:A	1.38888e-13	0.256076	-4.50893e-10
1052959	chr5:1052959:A:G	1.38945e-13	0.256483	-4.50893e-10
1053226	chr5:1053226:A:G	1.42517e-14	-1.57923	-0.44149
1053513	chr5:1053513:G:A	2.76386e-14	-3.03431e-10	-1.35838
1053637	chr5:1053637:A:G	6.60584e-15	-1.90169	-0.887946
1053971	chr5:1053971:G:A	2.57872e-14	-3.03431e-10	-1.42772
1054082	chr5:1054082:C:T	3.79734e-14	-1.88463	0.84392
1054200	chr5:1054200:T:C	1.88111e-14	-1.74315	-4.50893e-10
1054235	chr5:1054235:C:T	1.11378e-14	-1.98493	-0.282322
1054324	chr5:1054324:G:A	1.63674e-14	-1.88231	-4.50893e-10
1054624	chr5:1054624:TG:T	2.64981e-14	-3.03431e-10	-1.40052
1054686	chr5:1054686:T:C	5.66844e-14	-1.9269	1.2868
1054716	chr5:1054716:T:C	3.7181e-13	-3.03431e-10	1.24079
1054967	chr5:1054967:A:G	3.00057e-14	-3.03431e-10	-1.27621
1055117	chr5:1055117:C:T	5.17856e-14	-3.03431e-10	-0.730483
1055218	chr5:1055218:G:A	2.94606e-14	-3.03431e-10	-1.29454
1055317	chr5:1055317:G:A	6.46093e-15	-2.03606	-0.775761
1055449	chr5:1055449:C:T	4.04898e-15	-1.80674	-1.47239
1055450	chr5:1055450:G:A	3.75741e-14	-1.94338	0.8921
1055764	chr5:1055764:T:G	3.77746e-13	-3.03431e-10	1.25663
1056093	chr5:1056093:G:A	1.0775e-14	-0.849219	-1.45115
1056154	chr5:1056154:C:A	2.47148e-14	-3.03431e-10	-1.47019
1056164	chr5:1056164:G:A	6.47293e-15	-2.05173	-0.75823
1056265	chr5:1056265:C:T	6.19737e-15	-1.89441	-0.959055
1056414	chr5:1056414:C:T	2.64559e-14	-3.03431e-10	-1.40212
1056446	chr5:1056446:C:T	2.66734e-14	-3.03431e-10	-1.39393
1056471	chr5:1056471:G:A	4.55037e-14	-3.03431e-10	-0.8598
1056543	chr5:1056543:G:A	2.51185e-14	-3.03431e-10	-1.45399
1056908	chr5:1056908:A:G	3.6241e-13	-1.97084	3.18602
1057500	chr5:1057500:A:G	2.26844e-14	-2.03706	0.481141
1057617	chr5:1057617:G:A	4.67197e-14	-0.83343	-4.50893e-10
1057623	chr5:1057623:G:A	3.78655e-14	-0.943223	-0.100331
1057667	chr5:1057667:T:C	3.37046e-13	-3.03431e-10	1.14262
1057726	chr5:1057726:G:A	3.06306e-14	-0.846619	-0.408976
1057775	chr5:1057775:G:A	6.12334e-15	-1.63634	-1.22914
1057824	chr5:1057824:C:T	2.61226e-14	-3.03431e-10	-1.41479
1057845	chr5:1057845:C:T	5.89084e-14	-1.50703	0.90542
1057921	chr5:1057921:G:A	1.98517e-14	-0.2248	-1.46451
1058000	chr5:1058000:ACACGACCAGCACG:A	5.33015e-15	-1.75768	-1.24653
1058019	chr5:1058019:G:A	3.36444e-13	-3.03431e-10	1.14084
1058050	chr5:1058050:G:A	1.48799e-14	-1.97758	-4.50893e-10
1058177	chr5:1058177:G:A	2.501e-14	-3.03431e-10	-1.45832
1058357	chr5:1058357:A:G	3.75119e-13	-3.03431e-10	1.24965
1058442	chr5:1058442:T:C	3.57315e-13	-3.03431e-10	1.20102
1058603	chr5:1058603:T:C	2.6209e-13	-3.03431e-10	0.891093
1058727	chr5:1058727:T:C	2.49453e-14	-3.03431e-10	-1.46091
1058989	chr5:1058989:C:CA	2.44163e-14	-1.48235	-4.50893e-10
1059199	chr5:1059199:C:T	5.38538e-15	-1.65546	-1.33844
1059280	chr5:1059280:C:T	4.24108e-14	-0.930191	-4.50893e-10
1059410	chr5:1059410:C:T	3.14014e-13	-3.03431e-10	1.07184
1059495	chr5:1059495:G:A	7.80678e-15	-1.68455	-0.938056
1059549	chr5:1059549:G:A	1.80165e-14	-0.319659	-1.46665
1059599	chr5:1059599:C:T	2.62972e-14	-0.0222472	-1.38588
1059600	chr5:1059600:A:G	2.79093e-13	-3.03431e-10	0.953949
1059875	chr5:1059875:GA:G	4.41175e-14	-3.03431e-10	-0.890737
1060264	chr5:1060264:G:A	3.18083e-14	-1.46383	0.245966
1060285	chr5:1060285:G:A	2.39033e-13	-3.03431e-10	0.799005
1060539	chr5:1060539:G:A	3.53374e-13	-3.03431e-10	1.18993
1060680	chr5:1060680:G:A	1.81692e-13	-3.03431e-10	0.524718
1060689	chr5:1060689:C:T	1.62742e-13	-3.03431e-10	0.414569
1060693	chr5:1060693:C:T	2.94121e-14	-3.03431e-10	-1.29619
1060716	chr5:1060716:G:A	1.52485e-13	-3.03431e-10	0.349475
1061764	chr5:1061764:T:A	9.93402e-15	-2.03216	-0.349474
1061796	chr5:1061796:AAAG:A	1.86573e-14	-1.75136	-4.50893e-10
1061991	chr5:1061991:C:A	2.51492e-14	-3.03431e-10	-1.45277
1062047	chr5:1062047:G:A	3.32808e-14	-1.62438	0.451767
1062180	chr5:1062180:C:T	2.81128e-14	-3.03431e-10	-1.34137
1062230	chr5:1062230:C:T	6.65068e-15	-1.5385	-1.24437
1062329	chr5:1062329:G:A	2.10163e-14	-1.4573	-0.174998
1062538	chr5:1062538:C:T	1.01132e-14	-2.00566	-0.35809
1062666	chr5:1062666:C:A	4.42305e-14	-3.03431e-10	-0.888179
1062785	chr5:1062785:C:G	1.3784e-14	-1.793	-0.261089
1062880	chr5:1062880:C:T	2.90109e-14	-1.30992	-4.50893e-10
1062936	chr5:1062936:G:A	2.6994e-14	-3.03431e-10	-1.38198
1062990	chr5:1062990:C:T	1.5672e-13	0.376867	-4.50893e-10
1063124	chr5:1063124:C:T	2.68955e-14	-3.03431e-10	-1.38563
1063253	chr5:1063253:C:G	9.22169e-14	-0.768257	0.614806
1063883	chr5:1063883:G:A	1.14359e-13	-1.60439	1.66613
1064036	chr5:1064036:G:A	1.86414e-13	-3.03431e-10	0.550374
1064112	chr5:1064112:G:A	2.57817e-14	-3.03431e-10	-1.42793
1064149	chr5:1064149:G:A	2.53285e-14	-3.03431e-10	-1.44566
1064471	chr5:1064471:G:A	4.12544e-14	-3.03431e-10	-0.957837
1064520	chr5:1064520:C:T	3.25744e-14	-3.03431e-10	-1.19407
1064601	chr5:1064601:G:A	6.67278e-14	-3.03431e-10	-0.476972
1065118	chr5:1065118:C:T	2.10852e-14	-1.62902	-4.50893e-10
1065174	chr5:1065174:GA:G	3.17262e-14	-3.03431e-10	-1.22045
1065232	chr5:1065232:GAC:G	5.46808e-14	-3.03431e-10	-0.676082
1065284	chr5:1065284:C:T	4.94418e-15	-1.84175	-1.23764
1065399	chr5:1065399:A:G	1.37762e-14	-2.05465	-4.50893e-10
1065568	chr5:1065568:A:C	9.05944e-15	-1.70797	-0.765822
1065574	chr5:1065574:C:T	4.25647e-15	-2.04644	-1.18271
1066023	chr5:1066023:A:G	8.31851e-15	-1.37037	-1.18875
1066500	chr5:1066500:G:A	8.85044e-15	-1.36385	-1.13328
1066528	chr5:1066528:C:G	1.80917e-13	-3.03431e-10	0.520446
1066624	chr5:1066624:G:A	1.95828e-13	-1.75652	2.35616
1066834	chr5:1066834:T:C	2.60196e-14	-3.03431e-10	-1.41875
1066837	chr5:1066837:G:A	2.66511e-14	-3.03431e-10	-1.39476
1067070	chr5:1067070:A:G	2.57999e-14	-3.03431e-10	-1.42723
1067263	chr5:1067263:C:A	3.80662e-15	-1.90709	-1.43376
1067368	chr5:1067368:A:C	1.04325e-14	-0.951425	-1.38125
1067412	chr5:1067412:A:G	2.82718e-14	-3.03431e-10	-1.33573
1067420	chr5:1067420:A:G	3.74879e-15	-1.89816	-1.45801
1067437	chr5:1067437:C:T	2.76649e-14	-3.03431e-10	-1.35743
1067563	chr5:1067563:T:C	4.79761e-14	-3.03431e-10	-0.806892
1067681	chr5:1067681:G:A	1.46951e-14	-1.7134	-0.276682
1067826	chr5:1067826:CCG:C	5.11449e-13	1.55965	-4.50893e-10
1067829	chr5:1067829:TGTCGGGGACCCTGTTATCACAAGTCAGCACC:T	3.54509e-13	1.19314	-4.50893e-10
1068097	chr5:1068097:G:A	8.13824e-14	-3.03431e-10	-0.278435
1068147	chr5:1068147:T:C	2.9309e-14	-3.03431e-10	-1.2997
1068200	chr5:1068200:C:T	2.58498e-14	-3.03431e-10	-1.42529
1068364	chr5:1068364:G:A	2.53213e-14	-1.23133	-0.214619
1068365	chr5:1068365:T:C	2.9459e-12	3.72421	-0.413635
1068416	chr5:1068416:AGAG:A	7.67551e-14	-3.03431e-10	-0.336975
1068780	chr5:1068780:C:T	2.79609e-14	-3.03431e-10	-1.34679
1068796	chr5:1068796:G:C	3.75801e-14	-3.03431e-10	-1.05112
1068835	chr5:1068835:C:T	2.58682e-14	-3.03431e-10	-1.42458
1068885	chr5:1068885:G:A	3.62107e-13	1.21435	-4.50893e-10
1069017	chr5:1069017:G:A	1.83262e-13	-3.03431e-10	0.533322
1069348	chr5:1069348:C:T	3.57194e-14	-3.03431e-10	-1.1019
1069417	chr5:1069417:G:A	1.12432e-13	0.0447552	-4.50893e-10
1069426	chr5:1069426:T:C	4.68189e-14	-3.03431e-10	-0.831309
1069870	chr5:1069870:G:A	3.71009e-14	-3.03431e-10	-1.06395
1073356	chr5:1073356:G:A	2.56698e-14	-3.03431e-10	-1.43228
1073577	chr5:1073577:T:G	1.70304e-14	-1.84259	-4.50893e-10
1073907	chr5:1073907:C:T	2.12834e-14	-1.61967	-4.50893e-10
1074023	chr5:1074023:G:T	2.8651e-14	-3.03431e-10	-1.32241
1074581	chr5:1074581:G:A	3.58744e-14	-1.09757	-4.50893e-10
1074936	chr5:1074936:A:G	5.00263e-14	-1.02771	0.26266
1075177	chr5:1075177:G:A	1.53289e-14	-1.05516	-0.892691
1075341	chr5:1075341:G:A	3.89347e-14	-3.03431e-10	-1.01571
1075618	chr5:1075618:C:T	1.41397e-14	-2.02861	-4.50893e-10
1075771	chr5:1075771:G:A	2.69566e-14	-3.03431e-10	-1.38336
1076246	chr5:1076246:C:T	3.30539e-15	-2.01031	-1.47173
1076344	chr5:1076344:G:T	1.85045e-14	-1.39532	-0.364267
1076549	chr5:1076549:G:A	2.87915e-14	-3.03431e-10	-1.31752
1076912	chr5:1076912:C:A	5.82538e-14	-0.612786	-4.50893e-10
1077247	chr5:1077247:T:C	4.4401e-15	-1.93834	-1.24857
1077274	chr5:1077274:G:A	5.77963e-14	-3.03431e-10	-0.62067
1077565	chr5:1077565:C:T	5.40018e-15	-1.65749	-1.33367
1077707	chr5:1077707:A:C	1.16129e-13	-1.64954	1.72665
1077858	chr5:1077858:C:T	2.52857e-14	-3.03431e-10	-1.44736
1078148	chr5:1078148:G:A	1.58371e-14	-1.91524	-4.50893e-10
1078955	chr5:1078955:G:T	1.10663e-13	-1.19549	1.22438
1079582	chr5:1079582:G:A	5.56002e-14	-3.03431e-10	-0.659407
1079722	chr5:1079722:C:T	2.68597e-14	-3.03431e-10	-1.38697
1079789	chr5:1079789:T:A	3.99249e-14	-3.03431e-10	-0.990593
1079915	chr5:1079915:C:T	4.31769e-15	-1.77079	-1.44408
1079965	chr5:1079965:C:T	1.25512e-13	-3.03431e-10	0.15481
1080019	chr5:1080019:G:A	4.11827e-13	-1.09457	2.43758
1080030	chr5:1080030:C:G	1.03404e-12	-3.03431e-10	2.26363
1080356	chr5:1080356:C:T	1.3949e-14	-2.04218	-4.50893e-10
1080618	chr5:1080618:G:A	4.67252e-14	-3.03431e-10	-0.833311
1080698	chr5:1080698:A:C	4.41691e-14	-3.03431e-10	-0.88957
1081025	chr5:1081025:G:C	3.00429e-14	-3.03431e-10	-1.27497
1081113	chr5:1081113:GAA:G	3.25524e-12	0.186324	3.2241
1081247	chr5:1081247:C:G	2.61776e-14	-3.03431e-10	-1.41269
1081553	chr5:1081553:G:A	5.34291e-12	-1.06633	4.97226
1081652	chr5:1081652:C:T	5.07828e-15	-1.77062	-1.28201
1081840	chr5:1081840:C:T	5.19799e-14	-3.03431e-10	-0.726738
1083394	chr5:1083394:A:G	3.09695e-14	-1.24459	-4.50893e-10
1083419	chr5:1083419:T:C	6.8955e-15	-1.29079	-1.45594
1083604	chr5:1083604:T:C	2.92069e-14	-3.03431e-10	-1.30319
1083822	chr5:1083822:G:A	4.57919e-14	-3.03431e-10	-0.853488
1083959	chr5:1083959:G:A	6.19139e-15	-1.38754	-1.4669
1084094	chr5:1084094:C:T	2.51749e-14	-3.03431e-10	-1.45175
1084262	chr5:1084262:G:A	1.56654e-13	-1.37387	1.75032
1084510	chr5:1084510:G:A	2.62703e-14	-3.03431e-10	-1.40915
1084555	chr5:1084555:C:T	3.61679e-15	-1.92025	-1.47176
1084565	chr5:1084565:A:G	2.04274e-13	-1.72832	2.37019
1084628	chr5:1084628:G:A	2.92762e-14	-3.03431e-10	-1.30082
1084727	chr5:1084727:G:A	2.47117e-14	-3.03431e-10	-1.47032
1084919	chr5:1084919:T:C	1.28667e-13	-1.76769	1.94733
1084929	chr5:1084929:T:A	1.4038e-12	-1.31723	3.88657
1085139	chr5:1085139:G:A	4.55173e-14	-3.03431e-10	-0.859502
1085508	chr5:1085508:G:A	2.77416e-14	-3.03431e-10	-1.35466
1085886	chr5:1085886:G:A	2.90252e-14	-3.03431e-10	-1.30943
1086104	chr5:1086104:C:T	6.34952e-15	-1.35834	-1.47088
1086154	chr5:1086154:C:T	3.05846e-13	-0.91869	1.96418
1086623	chr5:1086623:G:A	3.1604e-14	-1.22431	-4.50893e-10
1087241	chr5:1087241:G:A	2.9001e-14	-3.03431e-10	-1.31026
1087275	chr5:1087275:A:G	1.11962e-13	-1.8681	1.90866
1087440	chr5:1087440:C:T	2.48387e-14	-3.03431e-10	-1.46519
1087495	chr5:1087495:A:G	1.07644e-13	-2.03223	2.03347
1087615	chr5:1087615:G:A	2.73921e-14	-3.03431e-10	-1.36734
1087684	chr5:1087684:C:T	4.36549e-15	-1.75215	-1.45171
1087753	chr5:1087753:T:C	1.40625e-14	-0.718011	-1.31607
1087813	chr5:1087813:TATC:T	1.41942e-14	-2.02476	-4.50893e-10
1087993	chr5:1087993:T:C	5.1267e-15	-1.67511	-1.36802
1088200	chr5:1088200:C:T	3.16609e-14	-3.03431e-10	-1.22251
1088489	chr5:1088489:T:C	2.76675e-14	-3.03431e-10	-1.35734
1088715	chr5:1088715:C:T	1.28762e-13	-3.03431e-10	0.18037
1088757	chr5:1088757:T:A	5.11799e-13	-1.13219	2.69253
1088825	chr5:1088825:G:A	2.71872e-14	-3.03431e-10	-1.37485
1089090	chr5:1089090:C:T	3.10293e-14	-3.03431e-10	-1.24266
1089162	chr5:1089162:T:C	3.32214e-14	-3.03431e-10	-1.1744
1089445	chr5:1089445:G:A	3.48095e-15	-1.95806	-1.47223
1089780	chr5:1089780:C:T	3.77395e-14	-3.03431e-10	-1.04689
1089991	chr5:1089991:C:T	4.35962e-14	-3.03431e-10	-0.902625
1090081	chr5:1090081:G:A	1.11522e-13	-3.03431e-10	0.0366313
1090239	chr5:1090239:C:T	1.47176e-14	-1.98855	-4.50893e-10
1090249	chr5:1090249:A:G	6.25641e-13	-3.03431e-10	1.76118
1090253	chr5:1090253:C:T	9.81158e-13	-0.0752228	2.28636
1090419	chr5:1090419:G:A	3.38658e-14	0.301728	-1.45692
1090445	chr5:1090445:G:A	4.75475e-14	-3.03431e-10	-0.815866
1090641	chr5:1090641:C:T	3.35794e-13	-1.93157	3.07047
1090677	chr5:1090677:C:T	3.92611e-14	-3.03431e-10	-1.00736
1090722	chr5:1090722:C:T	5.65083e-15	-1.57749	-1.36831
1091106	chr5:1091106:G:A	5.59607e-14	-3.03431e-10	-0.652945
1091257	chr5:1091257:C:T	1.65102e-14	-1.87361	-4.50893e-10
1091258	chr5:1091258:A:G	2.72365e-13	-1.90577	2.83532
1091691	chr5:1091691:C:G	2.70409e-14	-1.38025	-4.50893e-10
1091725	chr5:1091725:G:A	6.70725e-15	-1.96911	-0.805298
1092185	chr5:1092185:G:A	2.94576e-14	-3.03431e-10	-1.29464
1092629	chr5:1092629:G:A	2.47299e-14	-3.03431e-10	-1.46958
1092638	chr5:1092638:C:T	3.95329e-14	-3.03431e-10	-1.00046
1093258	chr5:1093258:G:A	2.52194e-14	-3.03431e-10	-1.44998
1093312	chr5:1093312:T:C	9.13361e-14	-0.163048	-4.50893e-10
1093352	chr5:1093352:G:A	2.10827e-13	1.56857	-0.895126
1093745	chr5:1093745:C:G	3.18208e-14	0.104822	-1.3223
1093746	chr5:1093746:C:T	3.18086e-14	0.104822	-1.32268
1093876	chr5:1093876:C:T	1.42027e-14	-2.02416	-4.50893e-10
1094116	chr5:1094116:C:T	2.48672e-13	0.838538	-4.50893e-10
1094157	chr5:1094157:G:A	2.46662e-14	-3.03431e-10	-1.47216
1094274	chr5:1094274:T:A	1.42598e-13	-0.763154	1.04559
1094489	chr5:1094489:A:C	3.73777e-14	-3.03431e-10	-1.05652
1094581	chr5:1094581:T:C	2.86309e-14	-3.03431e-10	-1.32311
1094705	chr5:1094705:C:T	4.11495e-14	-3.03431e-10	-0.960383
1095137	chr5:1095137:TG:T	3.78897e-14	-1.04292	-4.50893e-10
1095409	chr5:1095409:G:A	2.80689e-14	-3.03431e-10	-1.34293
1095699	chr5:1095699:A:G	8.84791e-14	-3.03431e-10	-0.194829
1095894	chr5:1095894:C:T	9.40145e-13	-0.768064	2.9365
1095973	chr5:1095973:C:T	2.47064e-14	-3.03431e-10	-1.47053
1096022	chr5:1096022:C:T	2.49269e-14	-3.03431e-10	-1.46165
1096258	chr5:1096258:C:T	3.6247e-14	-1.08724	-4.50893e-10
1096322	chr5:1096322:C:T	2.79198e-14	-3.03431e-10	-1.34826
1096354	chr5:1096354:C:T	2.79968e-14	-3.03431e-10	-1.34551
1097024	chr5:1097024:C:T	3.74866e-14	-3.03431e-10	-1.05361
1097166	chr5:1097166:T:C	4.45635e-15	-2.00513	-1.17814
1097216	chr5:1097216:C:T	1.37854e-14	-2.05399	-4.50893e-10
1097323	chr5:1097323:T:C	3.96855e-15	-1.84072	-1.45847
1097331	chr5:1097331:G:A	3.14771e-13	-0.334619	1.40887
1097397	chr5:1097397:G:A	3.51546e-14	-3.03431e-10	-1.11784
1097587	chr5:1097587:G:A	3.56269e-15	-2.04673	-1.36035
1097696	chr5:1097696:C:T	2.50497e-14	-3.03431e-10	-1.45673
1097915	chr5:1097915:G:A	7.1565e-14	-3.03431e-10	-0.406988
1098816	chr5:1098816:C:T	2.72759e-14	-3.03431e-10	-1.37159
1099185	chr5:1099185:G:A	4.55439e-15	-1.80481	-1.35669
1099275	chr5:1099275:T:C	4.28516e-15	-1.75636	-1.46608
1099565	chr5:1099565:C:T	2.68028e-14	-3.03431e-10	-1.38909
1100716	chr5:1100716:G:A	1.42169e-14	-2.05084	0.0276741
1100744	chr5:1100744:G:A	2.48363e-14	-1.46529	-4.50893e-10
1100993	chr5:1100993:C:T	1.75531e-14	-1.81237	-4.50893e-10
1101428	chr5:1101428:A:G	7.65136e-14	-3.03431e-10	-0.340127
1101985	chr5:1101985:C:T	1.57776e-14	-1.919	-4.50893e-10
1102237	chr5:1102237:G:C	2.74838e-14	-0.127895	-1.2361
1102283	chr5:1102283:C:G	3.72562e-14	-0.891412	-0.168365
1102553	chr5:1102553:C:T	1.45331e-13	-3.03431e-10	0.301419
1102591	chr5:1102591:C:T	6.92988e-15	-1.84622	-0.895535
1102669	chr5:1102669:AG:A	2.49863e-14	-3.03431e-10	-1.45927
1102879	chr5:1102879:A:G	6.80298e-14	-1.26355	0.805903
1103261	chr5:1103261:C:T	6.12873e-14	-0.562022	-4.50893e-10
1103380	chr5:1103380:T:C	1.24353e-13	-1.5988	1.74433
1103738	chr5:1103738:C:T	1.66494e-13	-3.03431e-10	0.437362
1103925	chr5:1103925:G:A	7.26759e-14	-3.03431e-10	-0.391585
1104476	chr5:1104476:T:C	4.85523e-14	-0.0799838	-0.71497
1104740	chr5:1104740:C:T	6.27662e-15	-1.38327	-1.45749
1105047	chr5:1105047:C:T	3.19817e-14	-3.03431e-10	-1.21243
1105628	chr5:1105628:G:C	3.81344e-14	-1.03648	-4.50893e-10
1105856	chr5:1105856:G:A	6.51081e-14	-0.130086	-0.371459
1105872	chr5:1105872:C:T	4.61812e-14	-3.03431e-10	-0.845021
1106343	chr5:1106343:C:A	1.1303e-13	-3.03431e-10	0.0500562
1107231	chr5:1107231:C:T	3.31766e-13	1.12684	-4.50893e-10
1107313	chr5:1107313:C:A	7.65532e-15	-1.55999	-1.0822
1107670	chr5:1107670:G:A	7.32565e-15	-1.23524	-1.45098
1107713	chr5:1107713:G:A	2.06907e-14	-1.54175	-0.10616
1107902	chr5:1107902:T:A	5.96786e-14	-3.03431e-10	-0.588622
1107961	chr5:1107961:C:T	1.96524e-14	-1.69939	-4.50893e-10
1108135	chr5:1108135:A:G	2.64331e-14	-1.46851	0.0655305
1108193	chr5:1108193:A:G	8.80452e-15	-2.00258	-0.499745
1108234	chr5:1108234:A:G	2.467e-14	-3.03431e-10	-1.47201
1108415	chr5:1108415:C:T	1.42072e-14	-2.02385	-4.50893e-10
1108425	chr5:1108425:C:T	1.47353e-14	-1.98735	-4.50893e-10
1108576	chr5:1108576:GCT:G	3.5053e-14	-3.03431e-10	-1.12073
1109061	chr5:1109061:G:A	3.5053e-14	-3.03431e-10	-1.12073
1109199	chr5:1109199:G:C	6.6351e-15	-1.7143	-1.07092
1109453	chr5:1109453:T:C	1.17705e-14	-1.61876	-0.593241
1109531	chr5:1109531:G:A	1.909e-14	-1.72843	-4.50893e-10
1109904	chr5:1109904:C:T	3.15527e-14	-3.03431e-10	-1.22593
1110062	chr5:1110062:C:A	1.74126e-13	1.50394	-1.02176
1110368	chr5:1110368:C:T	1.44976e-14	-2.00361	-4.50893e-10
1110406	chr5:1110406:T:C	3.61999e-14	-3.03431e-10	-1.08854
1110491	chr5:1110491:T:C	2.81911e-14	-3.03431e-10	-1.33859
1110601	chr5:1110601:G:C	7.42298e-13	-3.03431e-10	1.93216
1110682	chr5:1110682:T:C	5.86618e-15	-1.52354	-1.38485
1111382	chr5:1111382:G:A	2.75204e-14	-3.03431e-10	-1.36267
1111573	chr5:1111573:G:C	4.06002e-14	-0.973823	-4.50893e-10
1112243	chr5:1112243:T:C	1.11819e-14	-0.985669	-1.27763
1113129	chr5:1113129:G:T	4.98506e-15	-1.61699	-1.45416
1113225	chr5:1113225:A:G	7.92381e-14	-3.03431e-10	-0.305138
1113300	chr5:1113300:T:A	9.054e-15	-1.89643	-0.577959
1113371	chr5:1113371:T:G	5.74488e-15	-1.67896	-1.25032
1113385	chr5:1113385:G:A	5.15624e-15	-1.58532	-1.45207
1113415	chr5:1113415:A:G	3.18266e-14	-3.03431e-10	-1.21729
1113441	chr5:1113441:T:C	8.85237e-15	-1.92781	-0.569095
1113531	chr5:1113531:C:T	2.68906e-14	-3.03431e-10	-1.38582
1114707	chr5:1114707:G:A	5.47531e-15	-1.50767	-1.46968
1114829	chr5:1114829:G:A	5.46326e-15	-1.51607	-1.46348
1115000	chr5:1115000:C:T	5.49265e-15	-1.64029	-1.3339
1115215	chr5:1115215:C:A	9.41706e-14	-3.03431e-10	-0.132487
1115289	chr5:1115289:G:A	3.29984e-14	-3.03431e-10	-1.18114
1115688	chr5:1115688:G:A	2.62515e-14	-1.40987	-4.50893e-10
1116008	chr5:1116008:T:A	1.12825e-14	-1.78141	-0.472928
1116079	chr5:1116079:G:T	2.7734e-14	-3.03431e-10	-1.35494
1116394	chr5:1116394:C:T	1.37853e-14	-2.05399	-4.50893e-10
1116724	chr5:1116724:G:A	1.37761e-14	-2.05466	-4.50893e-10
1116930	chr5:1116930:G:A	4.86249e-14	-0.786371	-0.00708696
1117050	chr5:1117050:A:G	2.5397e-14	-3.03431e-10	-1.44296
1117155	chr5:1117155:G:A	1.08136e-14	-0.846426	-1.45036
1117359	chr5:1117359:C:G	6.00211e-14	-3.03431e-10	-0.582898
1117457	chr5:1117457:A:ACTGC	1.37759e-14	-2.05467	-4.50893e-10
1117629	chr5:1117629:A:T	3.90283e-15	-2.02549	-1.2904
1117921	chr5:1117921:A:G	2.61118e-14	-3.03431e-10	-1.41521
1118048	chr5:1118048:C:G	2.11597e-14	-1.6255	-4.50893e-10
1118354	chr5:1118354:C:T	1.52951e-14	-1.95006	-4.50893e-10
1118363	chr5:1118363:C:T	6.03211e-15	-1.78504	-1.09546
1118653	chr5:1118653:A:G	5.17883e-14	-3.03431e-10	-0.73043
1118774	chr5:1118774:C:T	4.69305e-15	-2.02139	-1.11013
1119229	chr5:1119229:C:T	3.20944e-14	-3.03431e-10	-1.20891
1119296	chr5:1119296:C:T	3.3637e-15	-2.02632	-1.43823
1119438	chr5:1119438:C:A	2.53296e-14	-3.03431e-10	-1.44562
1119481	chr5:1119481:T:C	1.78251e-14	-0.338709	-1.45828
1119498	chr5:1119498:G:C	1.50147e-14	-0.607621	-1.36094
1119718	chr5:1119718:G:A	6.90718e-15	-1.27266	-1.47237
1119988	chr5:1119988:A:G	3.3442e-15	-2.03098	-1.43939
1120105	chr5:1120105:C:T	3.20213e-15	-2.04412	-1.46966
1120443	chr5:1120443:G:A	3.20618e-15	-2.04074	-1.47177
1120449	chr5:1120449:C:T	3.2875e-15	-2.04701	-1.44046
1120463	chr5:1120463:C:T	2.4957e-14	-3.03431e-10	-1.46044
1120481	chr5:1120481:C:T	2.51133e-14	-3.03431e-10	-1.4542
1120793	chr5:1120793:G:A	2.47096e-14	-3.03431e-10	-1.4704
1120802	chr5:1120802:G:A	1.46658e-14	-1.99207	-4.50893e-10
1120839	chr5:1120839:C:T	5.6034e-15	-2.05456	-0.899662
1120934	chr5:1120934:A:T	3.17319e-15	-2.05317	-1.46968
1120979	chr5:1120979:T:C	2.8333e-14	-3.03431e-10	-1.33357
1121554	chr5:1121554:G:A	3.23624e-14	-3.03431e-10	-1.2006
1121839	chr5:1121839:T:C	6.49316e-15	-1.34862	-1.45823
1122055	chr5:1122055:T:G	5.81801e-14	0.467116	-1.08117
1122260	chr5:1122260:G:A	3.96116e-15	-1.89955	-1.40151
1122669	chr5:1122669:G:A	1.65143e-14	-1.43196	-0.441407
1122791	chr5:1122791:G:A	3.23937e-14	-3.03431e-10	-1.19963
1123329	chr5:1123329:G:A	3.93298e-14	-1.00561	-4.50893e-10
1123609	chr5:1123609:C:T	4.50241e-15	-1.91506	-1.25792
1123931	chr5:1123931:T:C	5.08802e-15	-1.80268	-1.24802
1124437	chr5:1124437:G:C	1.66728e-14	-1.86382	-4.50893e-10
1124445	chr5:1124445:G:A	4.43502e-15	-1.92163	-1.26643
1124588	chr5:1124588:C:T	8.35206e-15	-1.09952	-1.45557
1124597	chr5:1124597:G:A	1.38636e-14	-2.04833	-4.50893e-10
1124918	chr5:1124918:C:T	8.15293e-15	-1.10725	-1.47197
1124958	chr5:1124958:G:C	1.87689e-13	-1.04301	1.60021
1124980	chr5:1124980:G:A	2.659e-14	-3.03431e-10	-1.39706
1125091	chr5:1125091:C:T	3.79689e-14	-3.03431e-10	-1.04083
1125451	chr5:1125451:G:A	5.75035e-15	-2.03592	-0.892409
1125868	chr5:1125868:G:A	6.51477e-14	-3.03431e-10	-0.500938
1126004	chr5:1126004:A:G	2.15687e-14	-1.60635	-4.50893e-10
1126054	chr5:1126054:C:T	2.39862e-14	-1.50012	-4.50893e-10
1126238	chr5:1126238:C:T	2.17503e-14	-1.59797	-4.50893e-10
1126466	chr5:1126466:T:C	6.7002e-14	-3.03431e-10	-0.472872
1126881	chr5:1126881:T:C	6.7002e-14	-3.03431e-10	-0.472872
1126944	chr5:1126944:C:T	9.17061e-13	-3.03431e-10	2.14358
1127203	chr5:1127203:C:T	5.4393e-15	-1.51389	-1.47005
1127214	chr5:1127214:T:C	8.97882e-14	-3.03431e-10	-0.180141
1127281	chr5:1127281:G:A	6.70098e-14	-3.03431e-10	-0.472756
1127292	chr5:1127292:C:T	7.35237e-15	-1.80876	-0.873808
1127312	chr5:1127312:C:T	2.4796e-14	-3.03431e-10	-1.46691
1127736	chr5:1127736:T:C	6.7002e-14	-3.03431e-10	-0.472872
1128155	chr5:1128155:G:A	1.13645e-13	-3.03431e-10	0.0554877
1128621	chr5:1128621:G:A	2.86762e-14	-1.16386	-0.157663
1128776	chr5:1128776:C:T	2.19935e-14	-1.58685	-4.50893e-10
1129549	chr5:1129549:G:A	3.077e-14	-1.90387	0.652817
1129631	chr5:1129631:A:G	4.51227e-12	0.163789	3.57317
1129659	chr5:1129659:C:T	1.44415e-14	-2.00749	-4.50893e-10
1129671	chr5:1129671:C:T	2.78807e-14	-3.03431e-10	-1.34966
1129673	chr5:1129673:G:A	3.9544e-13	0.45566	0.846743
1129720	chr5:1129720:A:AT	5.47147e-14	-3.03431e-10	-0.675463
1129771	chr5:1129771:C:T	1.25711e-14	-1.89445	-0.251744
1129850	chr5:1129850:A:G	2.54322e-14	-1.44158	-4.50893e-10
1129923	chr5:1129923:A:G	2.57702e-14	-1.42837	-4.50893e-10
1129997	chr5:1129997:T:C	2.8176e-14	-3.03431e-10	-1.33912
1130061	chr5:1130061:C:T	2.25362e-13	-0.123128	0.863243
1130090	chr5:1130090:A:T	6.95183e-14	-3.03431e-10	-0.436005
1130775	chr5:1130775:C:T	2.1891e-13	-0.890402	1.60147
1130972	chr5:1130972:T:C	2.8278e-14	-3.03431e-10	-1.33551
1131067	chr5:1131067:G:A	2.74819e-14	-3.03431e-10	-1.36407
1131161	chr5:1131161:C:T	4.04611e-14	-3.03431e-10	-0.977254
1131250	chr5:1131250:G:A	2.72222e-14	-3.03431e-10	-1.37356
1131467	chr5:1131467:A:G	1.0146e-13	-0.820136	0.762203
1131547	chr5:1131547:G:A	6.96289e-14	-0.719311	0.284896
1131777	chr5:1131777:T:C	2.39225e-14	-0.585414	-0.917363
1131801	chr5:1131801:G:C	1.39225e-14	-1.96974	-0.0743494
1131890	chr5:1131890:C:G	5.1275e-14	-3.03431e-10	-0.740391
1131917	chr5:1131917:T:C	4.69354e-14	-0.647266	-0.181557
1132101	chr5:1132101:A:G	3.98462e-14	-1.83311	0.840544
1132192	chr5:1132192:A:G	4.30906e-14	-3.03431e-10	-0.914291
1132475	chr5:1132475:T:A	4.81189e-14	-3.03431e-10	-0.80392
1132566	chr5:1132566:C:T	4.86697e-14	-1.92192	1.12938
1132627	chr5:1132627:C:T	1.67543e-14	-1.20379	-0.655154
1132800	chr5:1132800:A:G	4.13051e-15	-2.01518	-1.24402
1133066	chr5:1133066:C:T	3.18055e-15	-2.05053	-1.47002
1133105	chr5:1133105:G:A	2.59918e-14	-3.03431e-10	-1.41981
1133327	chr5:1133327:G:A	4.0262e-15	-1.90882	-1.37595
1133497	chr5:1133497:G:A	4.65685e-14	-3.03431e-10	-0.836671
1133559	chr5:1133559:G:T	3.24091e-15	-2.04792	-1.45382
1133674	chr5:1133674:G:A	3.98127e-15	-1.87132	-1.42467
1133824	chr5:1133824:C:T	2.55468e-14	-3.03431e-10	-1.43708
1133930	chr5:1133930:T:C	6.0497e-15	-1.50127	-1.37631
1134051	chr5:1134051:A:G	2.5541e-14	-0.0295761	-1.40773
1134326	chr5:1134326:C:T	1.6522e-14	-1.62579	-0.247109
1134395	chr5:1134395:G:A	3.9439e-15	-2.02648	-1.27894
1134610	chr5:1134610:C:T	2.67531e-14	-0.808139	-0.582807
1134799	chr5:1134799:A:G	2.81131e-14	-0.997743	-0.343617
1134820	chr5:1134820:G:C	6.62022e-14	-3.03431e-10	-0.48488
1134924	chr5:1134924:C:T	3.80425e-14	-3.03431e-10	-1.03889
1135469	chr5:1135469:T:C	4.68173e-15	-1.70035	-1.43358
1135714	chr5:1135714:C:G	3.9561e-14	-3.03431e-10	-0.999752
1135719	chr5:1135719:A:G	2.29652e-14	-0.829538	-0.714076
1135823	chr5:1135823:G:A	4.13179e-14	-3.03431e-10	-0.956299
1136253	chr5:1136253:G:A	1.09049e-13	-3.03431e-10	0.0142046
1136270	chr5:1136270:C:G	5.46065e-15	-1.52922	-1.4508
1136840	chr5:1136840:CAT:C	1.04411e-14	-1.25376	-1.07809
1136948	chr5:1136948:TACC:T	4.3043e-14	0.197795	-1.11319
1136994	chr5:1136994:CAT:C	8.62429e-15	-1.55642	-0.966591
1137024	chr5:1137024:C:T	3.00932e-14	-3.03431e-10	-1.27329
1137067	chr5:1137067:ACACGTGTGTCTACAGC:A	3.68244e-14	-3.03431e-10	-1.07143
1137448	chr5:1137448:G:C	1.87305e-14	-0.508171	-1.23927
1137472	chr5:1137472:C:G	8.40529e-15	-1.16362	-1.38512
1137622	chr5:1137622:T:C	5.82999e-15	-1.54726	-1.36732
1137623	chr5:1137623:G:A	6.3701e-14	0.112257	-0.635652
1137873	chr5:1137873:A:T	4.68659e-14	-3.03431e-10	-0.830303
1138159	chr5:1138159:T:C	9.28328e-14	0.0630278	-0.209823
1138224	chr5:1138224:T:C	4.80492e-14	-3.03431e-10	-0.80537
1138371	chr5:1138371:T:C	4.3147e-14	-3.03431e-10	-0.912982
1138934	chr5:1138934:G:A	2.15952e-14	-1.60512	-4.50893e-10
1139038	chr5:1139038:C:A	5.74431e-14	-3.03431e-10	-0.6268
1139239	chr5:1139239:C:T	2.5375e-14	-3.03431e-10	-1.44383
1139265	chr5:1139265:C:T	4.80925e-14	-3.03431e-10	-0.804469
1139378	chr5:1139378:T:C	1.23801e-14	-0.725403	-1.4361
1139487	chr5:1139487:G:C	3.07306e-14	-3.03431e-10	-1.25233
1139828	chr5:1139828:C:T	6.59287e-14	-3.03431e-10	-0.48902
1140079	chr5:1140079:C:G	7.32635e-15	-1.32133	-1.36478
1140110	chr5:1140110:C:T	8.07383e-15	-1.11811	-1.47085
1140150	chr5:1140150:C:T	4.93258e-14	-3.03431e-10	-0.779147
1140387	chr5:1140387:T:C	4.17093e-15	-1.77935	-1.47011
1140557	chr5:1140557:T:A	1.53221e-14	-1.9483	-4.50893e-10
1140638	chr5:1140638:C:T	1.3777e-14	-2.0546	-4.50893e-10
1140664	chr5:1140664:T:G	4.35847e-14	-3.03431e-10	-0.902889
1141259	chr5:1141259:T:C	4.17369e-14	-0.838416	-0.107793
1142604	chr5:1142604:T:C	4.02422e-14	-3.03431e-10	-0.982678
1143183	chr5:1143183:C:T	6.05331e-15	-1.63074	-1.24625
1143324	chr5:1143324:C:A	2.7325e-14	-3.03431e-10	-1.36979
1143351	chr5:1143351:C:A	5.29323e-15	-1.56437	-1.4468
1143797	chr5:1143797:C:A	2.11478e-14	-0.208079	-1.41798
1143981	chr5:1143981:C:G	2.05392e-14	-0.231254	-1.42401
1144283	chr5:1144283:A:G	1.26567e-14	-1.03986	-1.09955
1144351	chr5:1144351:G:A	5.43761e-15	-1.58806	-1.39619
1144687	chr5:1144687:T:C	1.11179e-14	-0.926622	-1.34242
1144969	chr5:1144969:G:A	7.37098e-14	-3.03431e-10	-0.377458
1145059	chr5:1145059:C:T	8.93307e-14	-3.03431e-10	-0.185249
1145337	chr5:1145337:T:C	3.76187e-14	-0.544394	-0.505699
1145562	chr5:1145562:G:A	8.22971e-14	-3.03431e-10	-0.267258
1146203	chr5:1146203:A:T	1.79605e-13	-3.03431e-10	0.513163
1146314	chr5:1146314:G:A	1.39338e-14	-0.862658	-1.18062
1146366	chr5:1146366:TC:T	7.08604e-14	-1.30836	0.891475
1146380	chr5:1146380:C:T	1.62318e-13	-3.03431e-10	0.411965
1146459	chr5:1146459:C:A	3.86639e-13	-3.03431e-10	1.2799
1146558	chr5:1146558:T:C	1.14945e-14	-0.861655	-1.37407
1146593	chr5:1146593:C:G	2.46661e-14	-3.03431e-10	-1.47216
1146772	chr5:1146772:A:T	1.62407e-14	-0.789526	-1.10055
1147008	chr5:1147008:C:T	2.74168e-13	-3.03431e-10	0.936146
1147433	chr5:1147433:G:A	6.26574e-14	-3.03431e-10	-0.539913
1147442	chr5:1147442:C:T	3.96841e-14	-3.03431e-10	-0.996644
1147807	chr5:1147807:A:G	9.89221e-15	-1.75864	-0.627209
1147816	chr5:1147816:C:T	8.36097e-14	-3.03431e-10	-0.251435
1148269	chr5:1148269:C:T	6.66855e-15	-1.65083	-1.12936
1148295	chr5:1148295:C:G	3.34055e-14	-3.03431e-10	-1.16887
1148351	chr5:1148351:C:T	2.12362e-14	-0.149623	-1.47226
1148475	chr5:1148475:T:G	5.72362e-15	-1.6499	-1.28309
1148822	chr5:1148822:A:G	3.54692e-15	-1.98223	-1.42928
1149507	chr5:1149507:G:A	2.70533e-14	-3.03431e-10	-1.37979
1149570	chr5:1149570:C:T	2.23707e-14	-1.78939	0.219542
1150099	chr5:1150099:G:A	6.75278e-15	-2.01093	-0.756714
1151046	chr5:1151046:A:G	3.42608e-15	-2.00255	-1.44363
1151273	chr5:1151273:C:T	2.87908e-14	-3.03431e-10	-1.31754
1151480	chr5:1151480:A:G	3.72047e-15	-2.02008	-1.34367
1151515	chr5:1151515:A:G	2.91956e-14	-3.03431e-10	-1.30358
1151969	chr5:1151969:C:T	2.51447e-14	-3.03431e-10	-1.45295
1152055	chr5:1152055:C:T	5.67656e-14	-3.03431e-10	-0.638664
1152133	chr5:1152133:T:C	4.18427e-15	-2.02035	-1.22591
1152322	chr5:1152322:G:A	2.42811e-14	-1.48789	-4.50893e-10
1153344	chr5:1153344:C:T	1.48162e-14	-1.98187	-4.50893e-10
1153413	chr5:1153413:C:G	3.91443e-13	-3.03431e-10	1.29225
1153623	chr5:1153623:C:A	2.49554e-14	-3.03431e-10	-1.4605
1153680	chr5:1153680:G:A	1.38206e-14	-2.05144	-4.50893e-10
1153696	chr5:1153696:T:C	5.65484e-15	-1.99224	-0.952842
1154014	chr5:1154014:G:A	1.3821e-14	-2.0514	-4.50893e-10
1154019	chr5:1154019:G:A	2.50532e-14	-3.03431e-10	-1.45659
1154208	chr5:1154208:T:C	3.36704e-15	-2.00931	-1.45425
1154773	chr5:1154773:C:CT	3.63297e-15	-2.04643	-1.34111
1154800	chr5:1154800:C:G	4.70977e-15	-2.03151	-1.09644
1154846	chr5:1154846:C:A	5.16866e-14	-3.03431e-10	-0.732396
1154927	chr5:1154927:T:A	3.71694e-13	-3.03431e-10	1.24048
1155358	chr5:1155358:A:G	5.23464e-15	-1.82067	-1.20162
1155429	chr5:1155429:T:A	4.22598e-15	-2.02292	-1.21342
1155631	chr5:1155631:C:A	2.77566e-14	-3.03431e-10	-1.35412
1155643	chr5:1155643:C:T	4.63145e-15	-1.96222	-1.1825
1155772	chr5:1155772:C:T	3.02567e-14	-3.03431e-10	-1.26788
1155802	chr5:1155802:T:C	8.53504e-15	-1.82624	-0.707176
1155911	chr5:1155911:G:A	5.40465e-14	-3.03431e-10	-0.687749
1156210	chr5:1156210:C:T	3.78797e-15	-1.88723	-1.45854
1156236	chr5:1156236:C:G	1.81076e-14	-1.82887	0.0476137
1156250	chr5:1156250:A:G	3.28192e-15	-2.02521	-1.46395
1156426	chr5:1156426:G:A	3.22709e-14	-3.03431e-10	-1.20343
1156477	chr5:1156477:C:T	3.7091e-15	-2.02028	-1.34652
1156567	chr5:1156567:T:A	1.70946e-14	-1.9317	0.0928697
1156591	chr5:1156591:G:A	4.13967e-14	-3.03431e-10	-0.954394
1156679	chr5:1156679:A:T	7.10684e-15	-1.92209	-0.794451
1156707	chr5:1156707:T:G	7.70288e-14	-3.03431e-10	-0.333415
1156984	chr5:1156984:T:C	1.70585e-14	-1.84095	-4.50893e-10
1157198	chr5:1157198:C:T	4.68249e-15	-1.95566	-1.1781
1157250	chr5:1157250:G:A	5.80717e-14	-0.615916	-4.50893e-10
1158093	chr5:1158093:C:T	4.64174e-14	-3.03431e-10	-0.839921
1158441	chr5:1158441:G:A	3.00007e-14	-3.03431e-10	-1.27638
1158909	chr5:1158909:A:G	2.64908e-14	-3.03431e-10	-1.4008
1158923	chr5:1158923:C:T	4.48149e-14	-3.03431e-10	-0.875053
1159634	chr5:1159634:G:A	4.11601e-15	-1.97132	-1.29139
1159649	chr5:1159649:G:A	3.5647e-15	-2.04852	-1.35799
1159750	chr5:1159750:T:C	2.69979e-14	-3.03431e-10	-1.38184
1159768	chr5:1159768:G:A	3.88327e-15	-2.02227	-1.29865
1160516	chr5:1160516:ACCACAGCG:A	1.25723e-13	-3.03431e-10	0.156484
1160558	chr5:1160558:A:G	5.58168e-15	-2.00766	-0.950448
1160615	chr5:1160615:C:G	3.99287e-15	-2.01673	-1.27635
1160752	chr5:1160752:A:G	2.49459e-14	-3.03431e-10	-1.46089
1160851	chr5:1160851:C:T	5.90463e-15	-2.05469	-0.847168
1160878	chr5:1160878:C:T	1.51551e-14	-1.95925	-4.50893e-10
1160915	chr5:1160915:A:G	1.42679e-14	-2.01958	-4.50893e-10
1160970	chr5:1160970:C:T	5.1073e-15	-2.00382	-1.0431
1161063	chr5:1161063:G:C	2.81015e-14	-3.03431e-10	-1.34177
1161155	chr5:1161155:T:C	2.99413e-14	-3.03431e-10	-1.27836
1161311	chr5:1161311:C:T	4.08377e-14	-3.03431e-10	-0.967989
1161769	chr5:1161769:A:G	4.55691e-14	-3.03431e-10	-0.858364
1161812	chr5:1161812:G:A	2.4813e-14	-3.03431e-10	-1.46623
1161962	chr5:1161962:C:T	8.10415e-15	-1.74935	-0.835865
1161975	chr5:1161975:G:A	2.16189e-12	-3.03431e-10	3.00114
1162063	chr5:1162063:G:C	3.55194e-14	-3.03431e-10	-1.10752
1162342	chr5:1162342:T:C	2.91036e-14	-3.03431e-10	-1.30673
1162486	chr5:1162486:C:T	2.83553e-14	-3.03431e-10	-1.33278
1162504	chr5:1162504:C:T	4.50086e-14	-3.03431e-10	-0.870741
1162509	chr5:1162509:G:A	4.90304e-13	1.84352	-0.326088
1162527	chr5:1162527:G:A	1.31942e-14	-1.14104	-0.956778
1162688	chr5:1162688:G:C	2.67491e-14	-3.03431e-10	-1.3911
1162812	chr5:1162812:G:A	4.05488e-15	-1.95258	-1.32509
1162839	chr5:1162839:A:G	3.01471e-14	-3.03431e-10	-1.27151
1162905	chr5:1162905:A:G	2.99508e-14	-3.03431e-10	-1.27804
1163009	chr5:1163009:T:C	2.51272e-14	-3.03431e-10	-1.45365
1163040	chr5:1163040:C:T	2.94197e-14	-3.03431e-10	-1.29593
1163289	chr5:1163289:A:G	6.38521e-15	-1.91257	-0.911045
1163327	chr5:1163327:C:G	9.29101e-15	-1.73431	-0.714234
1163454	chr5:1163454:TG:T	5.94808e-13	-3.03431e-10	1.71064
1164121	chr5:1164121:T:C	7.07456e-15	-1.86578	-0.855308
1164330	chr5:1164330:A:G	2.56687e-14	-3.03431e-10	-1.43232
1164547	chr5:1164547:G:C	2.58481e-14	-3.03431e-10	-1.42536
1164773	chr5:1164773:A:T	2.7704e-14	0.0352473	-1.39126
1164866	chr5:1164866:G:A	8.32547e-14	0.836307	-1.092
1165050	chr5:1165050:G:A	2.71096e-14	-3.03431e-10	-1.37771
1165391	chr5:1165391:T:C	7.89954e-15	-1.99095	-0.619845
1165531	chr5:1165531:G:A	2.65128e-14	-3.03431e-10	-1.39997
1165612	chr5:1165612:T:C	7.18288e-15	-1.93436	-0.771529
1165635	chr5:1165635:A:G	6.71586e-15	-1.5689	-1.20423
1165663	chr5:1165663:A:G	8.90842e-15	-1.91742	-0.573179
1165682	chr5:1165682:C:T	3.78265e-14	0.427729	-1.47231
1165996	chr5:1165996:CATCT:C	2.82908e-14	-3.03431e-10	-1.33506
1166670	chr5:1166670:CACCT:C	2.9556e-14	-3.03431e-10	-1.29131
1166698	chr5:1166698:C:T	2.63637e-14	-3.03431e-10	-1.40561
1166963	chr5:1166963:C:T	3.18236e-14	-3.03431e-10	-1.21739
1167065	chr5:1167065:G:A	1.05322e-12	-3.03431e-10	2.28202
1167364	chr5:1167364:A:G	8.56853e-15	-2.04986	-0.479639
1167503	chr5:1167503:T:C	7.70511e-15	-2.04747	-0.588236
1167892	chr5:1167892:C:T	2.50061e-14	-3.03431e-10	-1.45847
1167999	chr5:1167999:G:A	1.94758e-14	-1.70842	-4.50893e-10
1168156	chr5:1168156:A:G	1.50362e-14	-1.96713	-4.50893e-10
1168578	chr5:1168578:C:A	1.81156e-12	-3.03431e-10	2.82435
1168929	chr5:1168929:G:T	7.59574e-15	-2.03025	-0.619759
1168938	chr5:1168938:T:C	1.47668e-14	-1.98522	-4.50893e-10
1168997	chr5:1168997:A:G	1.29785e-13	0.209008	-0.0207236
1169423	chr5:1169423:G:A	3.76262e-14	-3.03431e-10	-1.04989
1169481	chr5:1169481:G:A	3.70299e-15	-2.04103	-1.32743
1169493	chr5:1169493:T:G	3.69165e-13	-3.03431e-10	1.23365
1169589	chr5:1169589:G:C	1.27464e-13	-3.03431e-10	0.170243
1169866	chr5:1169866:G:C	1.30726e-13	1.27996	-1.08446
1169919	chr5:1169919:G:A	9.27097e-14	1.3225	-1.47063
1170150	chr5:1170150:T:C	1.63828e-14	-0.415886	-1.46548
1170208	chr5:1170208:G:A	4.11358e-15	-1.91653	-1.34677
1170694	chr5:1170694:G:A	5.83551e-14	-2.05167	1.44062
1170737	chr5:1170737:A:G	3.9034e-14	-3.03431e-10	-1.01316
1171006	chr5:1171006:T:C	5.14562e-14	-1.94548	1.20862
1171060	chr5:1171060:T:C	2.87535e-14	-3.03431e-10	-1.31884
1171079	chr5:1171079:A:G	9.0022e-15	-1.3979	-1.08223
1171691	chr5:1171691:T:C	6.46662e-14	-1.55921	1.05085
1171904	chr5:1171904:G:A	1.38576e-14	-2.04876	-4.50893e-10
1172175	chr5:1172175:C:T	1.21506e-13	-3.03431e-10	0.12237
1172196	chr5:1172196:C:T	3.45128e-14	-3.03431e-10	-1.13626
1172550	chr5:1172550:C:T	2.50145e-14	-3.03431e-10	-1.45814
1172891	chr5:1172891:C:T	2.49424e-14	-3.03431e-10	-1.46102
1173113	chr5:1173113:C:T	3.38903e-15	-1.98473	-1.47231
1173275	chr5:1173275:T:C	7.0816e-14	0.677329	-1.09484
1173669	chr5:1173669:G:C	2.89974e-14	-3.03431e-10	-1.31039
1173906	chr5:1173906:G:A	3.38507e-13	-3.03431e-10	1.14695
1174332	chr5:1174332:C:T	6.46381e-13	1.65099	0.142809
1174518	chr5:1174518:A:G	2.47535e-14	-3.03431e-10	-1.46863
1175316	chr5:1175316:C:T	1.41612e-13	-3.03431e-10	0.275494
1175432	chr5:1175432:G:A	9.5263e-14	-3.03431e-10	-0.120953
1175972	chr5:1175972:G:A	2.47282e-14	-3.03431e-10	-1.46965
1176281	chr5:1176281:T:C	1.95055e-14	-1.7069	-4.50893e-10
1176486	chr5:1176486:G:A	1.15628e-14	-0.847155	-1.38265
1176828	chr5:1176828:C:T	4.88702e-12	3.81674	-4.50893e-10
1176966	chr5:1176966:T:C	2.83511e-13	-0.694978	1.66464
1177434	chr5:1177434:C:T	7.70737e-14	-3.03431e-10	-0.332832
1177698	chr5:1177698:C:T	1.22584e-14	-1.8032	-0.368179
1178097	chr5:1178097:G:A	2.48121e-14	-3.03431e-10	-1.46626
1178792	chr5:1178792:G:A	4.75364e-14	-3.03431e-10	-0.816098
1179208	chr5:1179208:G:A	5.81704e-13	-3.03431e-10	1.68837
1180097	chr5:1180097:C:T	2.94588e-14	-3.03431e-10	-1.2946
1180792	chr5:1180792:A:T	7.18172e-15	-1.31148	-1.39457
1181012	chr5:1181012:C:T	2.57642e-14	-1.42861	-4.50893e-10
1181098	chr5:1181098:G:A	1.64661e-12	2.72888	-4.50893e-10
1181122	chr5:1181122:T:C	4.42735e-15	-1.78009	-1.4097
1181410	chr5:1181410:T:C	8.72634e-14	-3.03431e-10	-0.208663
1181515	chr5:1181515:C:T	6.09234e-15	-1.42733	-1.44324
1181536	chr5:1181536:G:A	8.25821e-15	-1.10581	-1.46058
1181614	chr5:1181614:CCG:C	3.81039e-15	-1.99961	-1.34025
1181617	chr5:1181617:TGGGGTCGGGCCTCACC:T	3.75633e-15	-2.00432	-1.34984
1181883	chr5:1181883:T:G	6.53564e-15	-1.32989	-1.47044
1182107	chr5:1182107:C:T	1.75175e-14	-1.93609	0.121696
1182280	chr5:1182280:G:T	4.37829e-15	-2.05387	-1.14707
1182536	chr5:1182536:C:T	3.40601e-15	-2.04713	-1.40492
1182690	chr5:1182690:C:T	8.00817e-14	-3.03431e-10	-0.294547
1183437	chr5:1183437:T:C	4.39873e-14	-3.03431e-10	-0.893693
1183528	chr5:1183528:G:A	4.05628e-14	-3.03431e-10	-0.974743
1183589	chr5:1183589:A:C	7.2903e-14	-3.03431e-10	-0.388465
1183842	chr5:1183842:A:G	1.02517e-13	-3.03431e-10	-0.047562
1183932	chr5:1183932:C:G	9.86265e-14	-3.03431e-10	-0.0862542
1184368	chr5:1184368:A:G	5.66164e-13	-3.03431e-10	1.66129
1184512	chr5:1184512:G:A	4.15327e-13	1.35147	-4.50893e-10
1184570	chr5:1184570:C:T	3.5323e-14	-2.02858	0.915515
1184668	chr5:1184668:C:T	2.65985e-14	-3.03431e-10	-1.39674
1184725	chr5:1184725:T:C	1.14169e-14	-2.05393	-0.188575
1184755	chr5:1184755:T:C	3.27766e-15	-2.01869	-1.47178
1184999	chr5:1184999:A:G	5.92858e-15	-1.44007	-1.45774
1185424	chr5:1185424:T:C	2.816e-14	-1.98862	0.648932
1185436	chr5:1185436:G:A	3.46199e-14	-1.13317	-4.50893e-10
1185524	chr5:1185524:T:C	3.79865e-13	1.26222	-4.50893e-10
1185584	chr5:1185584:AG:A	3.41937e-14	-3.03431e-10	-1.14555
1185819	chr5:1185819:G:C	1.40437e-14	-2.03542	-4.50893e-10
1185945	chr5:1185945:C:T	2.69325e-14	-3.03431e-10	-1.38426
1185971	chr5:1185971:C:T	5.80797e-15	-1.48453	-1.43383
1186065	chr5:1186065:G:A	3.34452e-13	1.1349	-4.50893e-10
1186100	chr5:1186100:A:G	5.4783e-15	-1.56322	-1.41358
1186350	chr5:1186350:GTCTC:G	2.83231e-14	-3.03431e-10	-1.33392
1186654	chr5:1186654:T:C	3.60587e-14	-3.03431e-10	-1.09245
1186732	chr5:1186732:C:T	3.16903e-14	-3.03431e-10	-1.22158
1186738	chr5:1186738:A:G	6.28925e-14	-2.05366	1.51749
1186959	chr5:1186959:G:A	5.6334e-15	-1.99895	-0.949935
1187065	chr5:1187065:C:T	1.0916e-13	-1.01162	1.02685
1187108	chr5:1187108:G:A	3.41742e-14	-3.03431e-10	-1.14612
1187120	chr5:1187120:T:C	1.3939e-14	-2.0429	-4.50893e-10
1187166	chr5:1187166:T:A	3.25631e-15	-2.03255	-1.46445
1187188	chr5:1187188:CCA:C	3.65445e-13	1.22352	-4.50893e-10
1187251	chr5:1187251:A:G	4.44929e-15	-1.99563	-1.18922
1187474	chr5:1187474:C:T	7.73987e-14	-3.03431e-10	-0.328624
1187526	chr5:1187526:T:C	7.70726e-14	-1.96448	1.63164
1187527	chr5:1187527:G:A	9.37348e-15	-2.04206	-0.397652
1187919	chr5:1187919:A:C	3.83804e-14	-2.05038	1.02033
1188170	chr5:1188170:G:A	3.27687e-15	-2.03803	-1.45268
1188419	chr5:1188419:T:G	3.75867e-14	-3.03431e-10	-1.05094
1188635	chr5:1188635:G:A	3.37778e-14	-3.03431e-10	-1.15779
1188722	chr5:1188722:C:T	5.8682e-14	-2.03959	1.43412
1188739	chr5:1188739:G:C	1.23979e-13	-3.03431e-10	0.142517
1188761	chr5:1188761:C:T	4.37283e-13	1.40299	-4.50893e-10
1188779	chr5:1188779:G:A	5.93405e-14	-2.04841	1.45411
1188902	chr5:1188902:G:A	4.89738e-14	-3.03431e-10	-0.786309
1188923	chr5:1188923:G:A	3.62883e-14	-2.05343	0.967326
1189057	chr5:1189057:G:A	2.49891e-14	-3.03431e-10	-1.45915
1189232	chr5:1189232:C:T	6.03138e-15	-1.52282	-1.3578
1189295	chr5:1189295:T:A	2.47424e-14	-3.03431e-10	-1.46908
1189341	chr5:1189341:G:C	6.52443e-15	-1.45384	-1.3482
1189347	chr5:1189347:AAGG:A	2.87195e-14	-3.03431e-10	-1.32002
1189745	chr5:1189745:G:C	6.60458e-15	-1.53351	-1.25632
1189910	chr5:1189910:A:ATACAT	1.50362e-13	-0.0655137	0.400964
1189973	chr5:1189973:A:G	3.2063e-15	-2.04112	-1.47136
1190025	chr5:1190025:T:C	1.80544e-13	0.518382	-4.50893e-10
1190219	chr5:1190219:C:T	2.47958e-14	-3.03431e-10	-1.46692
1190331	chr5:1190331:G:A	1.49047e-13	-3.03431e-10	0.326668
1190685	chr5:1190685:A:C	2.81097e-14	-3.03431e-10	-1.34148
1190794	chr5:1190794:C:T	7.27054e-14	-3.03431e-10	-0.391178
1190946	chr5:1190946:A:G	2.84582e-14	-2.04057	0.711412
1191221	chr5:1191221:A:T	5.89219e-14	-2.0237	1.42232
1193397	chr5:1193397:T:C	2.74648e-14	-3.03431e-10	-1.36469
1193915	chr5:1193915:G:A	4.08396e-15	-1.91326	-1.35727
1194214	chr5:1194214:T:A	4.4664e-15	-2.03449	-1.14652
1194480	chr5:1194480:C:T	2.81882e-14	-3.03431e-10	-1.33869
1194545	chr5:1194545:G:A	1.52328e-13	-3.03431e-10	0.348442
1194633	chr5:1194633:T:A	2.48178e-14	-3.03431e-10	-1.46603
1194637	chr5:1194637:G:A	2.5628e-14	-3.03431e-10	-1.43391
1194719	chr5:1194719:T:G	3.17735e-14	-3.03431e-10	-1.21896
1194821	chr5:1194821:C:T	3.32886e-14	-3.03431e-10	-1.17238
1194882	chr5:1194882:G:C	4.27306e-14	-3.03431e-10	-0.922678
1195094	chr5:1195094:T:A	4.31448e-15	-1.74392	-1.4717
1195583	chr5:1195583:T:C	2.47631e-14	-3.03431e-10	-1.46824
1195766	chr5:1195766:G:T	1.94096e-13	0.590756	-4.50893e-10
1195906	chr5:1195906:A:G	6.23675e-15	-1.92294	-0.924191
1196122	chr5:1196122:C:T	2.47967e-14	-3.03431e-10	-1.46688
1196143	chr5:1196143:T:TCACCTCC	1.3796e-14	-2.05322	-4.50893e-10
1196280	chr5:1196280:C:T	1.26152e-14	-1.94818	-0.194508
1196319	chr5:1196319:G:A	2.50634e-14	-3.03431e-10	-1.45619
1196400	chr5:1196400:T:C	3.20262e-15	-2.05101	-1.46262
1196653	chr5:1196653:A:G	5.86922e-14	-3.03431e-10	-0.605288
1196718	chr5:1196718:TGGGTACTGTGGGA:T	1.42464e-14	-2.02109	-4.50893e-10
1197165	chr5:1197165:T:C	4.46946e-14	-3.03431e-10	-0.877741
1197710	chr5:1197710:G:A	1.42521e-14	-2.02069	-4.50893e-10
1198204	chr5:1198204:C:T	3.36508e-15	-2.04595	-1.41819
1198831	chr5:1198831:C:G	8.33122e-15	-1.82568	-0.731903
1199390	chr5:1199390:A:C	3.22607e-15	-2.03666	-1.46967
1199391	chr5:1199391:T:A	1.56857e-14	-0.623978	-1.30087
1199568	chr5:1199568:C:G	3.7298e-15	-1.9408	-1.42044
1200307	chr5:1200307:C:T	1.59728e-14	-1.9067	-4.50893e-10
1200341	chr5:1200341:A:G	2.43692e-13	-3.03431e-10	0.818309
1200458	chr5:1200458:T:G	5.45934e-15	-1.8995	-1.08077
1200504	chr5:1200504:G:A	3.50289e-14	-3.03431e-10	-1.12142
1200767	chr5:1200767:C:T	9.51151e-14	0.79585	-0.918357
1201027	chr5:1201027:G:C	4.25411e-15	-1.82246	-1.40725
1201035	chr5:1201035:G:T	2.48114e-14	-3.03431e-10	-1.46629
1201036	chr5:1201036:T:C	2.48247e-14	-3.03431e-10	-1.46575
1201164	chr5:1201164:C:A	3.30101e-14	-3.03431e-10	-1.18078
1201200	chr5:1201200:C:T	4.30774e-15	-2.01616	-1.20102
1201343	chr5:1201343:G:A	1.91411e-13	0.576827	-4.50893e-10
1201349	chr5:1201349:A:G	4.08453e-15	-1.81078	-1.45961
1201643	chr5:1201643:C:T	2.47998e-14	-3.03431e-10	-1.46676
1201885	chr5:1201885:C:T	1.52883e-13	0.35208	-4.50893e-10
1202064	chr5:1202064:G:A	5.75192e-14	-3.03431e-10	-0.625476
1202378	chr5:1202378:G:A	3.18453e-14	-3.03431e-10	-1.21671
1202436	chr5:1202436:C:T	8.84067e-14	-0.195646	-4.50893e-10
1202496	chr5:1202496:G:C	2.46667e-14	-3.03431e-10	-1.47214
1202579	chr5:1202579:G:C	4.69701e-14	-0.828083	-4.50893e-10
1202702	chr5:1202702:A:C	8.92492e-15	-1.23621	-1.25253
1203075	chr5:1203075:G:A	2.6016e-14	-3.03431e-10	-1.41888
1203126	chr5:1203126:GCTCACATCCC:G	3.59347e-15	-1.94847	-1.45
1203226	chr5:1203226:A:C	4.25856e-15	-1.79445	-1.43421
1203322	chr5:1203322:G:A	4.00058e-15	-1.97973	-1.31143
1203330	chr5:1203330:C:T	2.54858e-14	-3.03431e-10	-1.43947
1203384	chr5:1203384:T:C	1.02094e-14	-1.17442	-1.17987
1203841	chr5:1203841:C:T	4.44683e-15	-1.71345	-1.47196
1204075	chr5:1204075:T:C	2.50621e-14	-3.03431e-10	-1.45624
1204134	chr5:1204134:G:A	3.36409e-14	-1.16185	-4.50893e-10
1204150	chr5:1204150:G:T	3.37509e-15	-2.00578	-1.45539
1204230	chr5:1204230:G:A	2.01361e-14	-1.67508	-4.50893e-10
1204259	chr5:1204259:C:T	2.47705e-14	-3.03431e-10	-1.46794
1204378	chr5:1204378:A:G	4.06493e-14	-3.03431e-10	-0.972613
1204463	chr5:1204463:A:G	3.81138e-15	-1.87314	-1.46646
1204590	chr5:1204590:C:T	7.00364e-15	-1.37304	-1.35813
1204610	chr5:1204610:C:T	1.00454e-14	-1.58502	-0.785457
1204614	chr5:1204614:T:C	4.05443e-15	-1.84568	-1.4321
1204708	chr5:1204708:T:C	3.93763e-15	-1.85992	-1.4471
1204745	chr5:1204745:A:G	3.72506e-15	-1.90238	-1.46013
1204753	chr5:1204753:C:A	3.726e-15	-1.90444	-1.45782
1204825	chr5:1204825:C:T	3.55878e-15	-1.99475	-1.41342
1204920	chr5:1204920:AAG:A	4.24912e-15	-1.81728	-1.41361
1205006	chr5:1205006:G:A	2.74055e-14	-3.03431e-10	-1.36685
1205080	chr5:1205080:C:T	2.56517e-14	-3.03431e-10	-1.43298
1205111	chr5:1205111:A:G	5.01516e-14	-0.136217	-0.626326
1205122	chr5:1205122:C:T	2.51855e-14	-3.03431e-10	-1.45133
1205381	chr5:1205381:C:T	2.84535e-14	-3.03431e-10	-1.32932
1205521	chr5:1205521:C:T	1.57285e-14	-1.3218	-0.600319
1205651	chr5:1205651:A:G	2.46644e-14	-3.03431e-10	-1.47223
1205833	chr5:1205833:T:C	1.63703e-14	-0.462979	-1.41915
1205855	chr5:1205855:G:GC	1.74414e-13	1.45307	-0.969231
1205982	chr5:1205982:G:T	4.74431e-14	-0.818063	-4.50893e-10
1206173	chr5:1206173:G:A	4.10665e-14	-0.962403	-4.50893e-10
1206200	chr5:1206200:T:C	1.19968e-14	-0.782001	-1.41095
1206250	chr5:1206250:T:C	3.00765e-14	-0.144887	-1.12896
1206569	chr5:1206569:G:C	1.5403e-14	-1.94303	-4.50893e-10
1206811	chr5:1206811:C:T	4.78499e-15	-2.05429	-1.05782
1207154	chr5:1207154:A:G	3.10716e-14	-3.03431e-10	-1.2413
1207201	chr5:1207201:G:A	4.21566e-15	-1.93533	-1.30346
1207366	chr5:1207366:AGCGGTCAGGGCAGCCCGCTTG:A	3.71253e-14	-3.03431e-10	-1.0633
1207506	chr5:1207506:AT:A	2.55552e-14	-3.03431e-10	-1.43676
1207629	chr5:1207629:C:T	2.4992e-14	-3.03431e-10	-1.45904
1207663	chr5:1207663:C:T	4.44362e-15	-1.95542	-1.2307
1207723	chr5:1207723:T:C	3.08385e-14	-3.03431e-10	-1.24883
1207773	chr5:1207773:G:A	6.0693e-14	-3.03431e-10	-0.571766
1207916	chr5:1207916:T:A	4.78137e-15	-1.7673	-1.34557
1207957	chr5:1207957:G:T	1.8153e-13	-3.03431e-10	0.523824
1208323	chr5:1208323:A:G	1.69582e-14	-1.84706	0.000216488
1208395	chr5:1208395:CA:C	2.55354e-14	-3.03431e-10	-1.43753
1208541	chr5:1208541:T:C	5.55363e-14	-3.03431e-10	-0.660557
1208849	chr5:1208849:T:C	5.49299e-15	-2.0226	-0.951525
1208901	chr5:1208901:G:A	2.56991e-14	-3.03431e-10	-1.43114
1208948	chr5:1208948:A:T	4.14038e-15	-1.80873	-1.44807
1209079	chr5:1209079:A:G	3.57301e-14	-3.03431e-10	-1.1016
1209321	chr5:1209321:A:G	3.4066e-15	-2.05375	-1.39813
1209368	chr5:1209368:G:T	2.51593e-14	-3.03431e-10	-1.45237
1209426	chr5:1209426:A:G	5.29236e-14	-3.03431e-10	-0.708745
1209451	chr5:1209451:C:T	2.48732e-14	-3.03431e-10	-1.4638
1209555	chr5:1209555:C:T	3.22577e-15	-2.04953	-1.45689
1209885	chr5:1209885:A:T	1.61909e-14	-1.56408	-0.329062
1209889	chr5:1209889:T:C	5.88002e-14	-3.03431e-10	-0.603449
1210207	chr5:1210207:AAGGCGTGTGCAGGGC:A	5.27663e-15	-1.87487	-1.13943
1210620	chr5:1210620:A:G	4.26292e-14	-3.03431e-10	-0.925055
1210763	chr5:1210763:G:A	4.28828e-14	-3.03431e-10	-0.919124
1211134	chr5:1211134:C:T	8.01327e-14	-3.03431e-10	-0.29391
1211166	chr5:1211166:T:A	3.42175e-15	-2.05457	-1.39287
1211191	chr5:1211191:G:A	8.01327e-14	-3.03431e-10	-0.29391
1211248	chr5:1211248:T:G	4.90911e-15	-1.66472	-1.42178
1211268	chr5:1211268:C:T	8.36582e-14	-3.03431e-10	-0.250855
1211344	chr5:1211344:G:T	4.93561e-14	-3.03431e-10	-0.778534
1211441	chr5:1211441:T:C	8.00518e-15	-1.78568	-0.811822
1211503	chr5:1211503:C:T	7.72641e-15	-1.50237	-1.13058
1211624	chr5:1211624:A:G	1.73453e-14	-0.906127	-0.918143
1211789	chr5:1211789:G:A	4.52474e-14	-3.03431e-10	-0.865449
1211828	chr5:1211828:G:A	3.61046e-14	-1.09117	-4.50893e-10
1211917	chr5:1211917:GTGTGTGCATGTGAGCA:G	2.59133e-14	-3.03431e-10	-1.42284
1212242	chr5:1212242:C:A	5.56422e-15	-1.65158	-1.30966
1212259	chr5:1212259:T:C	4.78298e-14	-3.03431e-10	-0.809945
1212541	chr5:1212541:C:T	1.87937e-13	-3.03431e-10	0.558514
1212716	chr5:1212716:G:A	2.78097e-14	-3.03431e-10	-1.35221
1212911	chr5:1212911:C:T	3.54961e-15	-1.98098	-1.42978
1213890	chr5:1213890:CCCT:C	9.71463e-15	-1.84622	-0.557745
1214148	chr5:1214148:C:T	1.78124e-14	-1.7977	-4.50893e-10
1214274	chr5:1214274:C:G	1.00386e-12	-3.03431e-10	2.23401
1214376	chr5:1214376:G:A	9.99244e-15	-1.52939	-0.84638
1214445	chr5:1214445:G:A	9.10806e-15	-1.42431	-1.04413
1214457	chr5:1214457:A:T	5.99474e-15	-1.42767	-1.45904
1214642	chr5:1214642:T:G	1.38905e-14	-2.04639	-4.50893e-10
1214830	chr5:1214830:G:A	1.59917e-14	-1.90552	-4.50893e-10
1215359	chr5:1215359:G:A	5.37363e-15	-1.67203	-1.32407
1215768	chr5:1215768:G:A	1.88778e-14	-1.73961	-4.50893e-10
1215987	chr5:1215987:A:C	1.04599e-13	-3.03431e-10	-0.0274576
1216100	chr5:1216100:T:A	3.33099e-15	-2.00365	-1.47068
1216277	chr5:1216277:T:C	3.601e-14	-3.03431e-10	-1.0938
1216470	chr5:1216470:G:A	2.6401e-14	-3.03431e-10	-1.40419
1216555	chr5:1216555:C:T	3.45186e-14	-3.03431e-10	-1.1361
1216636	chr5:1216636:C:T	2.52681e-14	-3.03431e-10	-1.44805
1216672	chr5:1216672:C:T	4.06668e-14	-3.03431e-10	-0.972181
1216959	chr5:1216959:G:A	5.63616e-15	-2.04399	-0.904406
1216997	chr5:1216997:C:T	2.73282e-14	-3.03431e-10	-1.36968
1217035	chr5:1217035:G:A	3.25457e-14	-3.03431e-10	-1.19495
1217356	chr5:1217356:G:A	3.48501e-15	-2.04073	-1.38839
1217379	chr5:1217379:G:A	4.84818e-15	-2.03907	-1.05992
1218393	chr5:1218393:G:A	4.058e-14	-3.03431e-10	-0.974319
1218596	chr5:1218596:A:G	3.38394e-15	-1.98801	-1.47054
1218813	chr5:1218813:C:T	4.20085e-15	-1.84451	-1.3978
1219143	chr5:1219143:G:C	4.90931e-14	-0.783875	-4.50893e-10
1219744	chr5:1219744:C:T	5.83908e-15	-1.76735	-1.14567
1219759	chr5:1219759:G:A	8.03911e-15	-1.93912	-0.654159
1219888	chr5:1219888:G:A	3.76473e-15	-2.02869	-1.32323
1219917	chr5:1219917:G:A	4.13377e-15	-1.87956	-1.37884
1220622	chr5:1220622:C:T	1.53105e-14	-1.94906	-4.50893e-10
1220850	chr5:1220850:A:G	5.03793e-14	-3.03431e-10	-0.758013
1221082	chr5:1221082:C:T	2.97485e-14	-3.03431e-10	-1.28482
1221084	chr5:1221084:T:C	1.6816e-14	-1.99006	0.134795
1221313	chr5:1221313:C:T	4.33288e-14	-3.03431e-10	-0.908778
1221452	chr5:1221452:G:C	3.56482e-14	-3.03431e-10	-1.10389
1222052	chr5:1222052:C:T	2.90659e-13	-3.03431e-10	0.994555
1222056	chr5:1222056:T:C	2.65931e-14	-3.03431e-10	-1.39694
1222366	chr5:1222366:G:A	2.7593e-14	-3.03431e-10	-1.36003
1222384	chr5:1222384:T:C	4.02993e-15	-2.04966	-1.23419
1222446	chr5:1222446:CTG:C	3.63709e-14	-3.03431e-10	-1.08383
1222463	chr5:1222463:A:T	5.3255e-13	-3.03431e-10	1.60008
1222557	chr5:1222557:T:C	1.95789e-14	-1.70314	-4.50893e-10
1222664	chr5:1222664:TATGGACACGC:T	4.04124e-14	-3.03431e-10	-0.978459
1222731	chr5:1222731:GC:G	2.68723e-14	-3.03431e-10	-1.3865
1222947	chr5:1222947:G:T	5.1024e-15	-1.65569	-1.3922
1223156	chr5:1223156:GTC:G	3.85276e-14	-3.03431e-10	-1.02622
1223179	chr5:1223179:C:T	3.15827e-13	-3.03431e-10	1.0776
1223317	chr5:1223317:T:G	2.46619e-14	-3.03431e-10	-1.47233
1223385	chr5:1223385:G:C	1.11285e-13	-3.03431e-10	0.0344988
1223759	chr5:1223759:A:G	1.55622e-14	-1.93275	-4.50893e-10
1223825	chr5:1223825:A:G	7.14098e-15	-1.49155	-1.22019
1223936	chr5:1223936:C:T	1.45924e-13	-2.02326	2.32875
1224059	chr5:1224059:T:C	4.53588e-15	-1.6936	-1.47197
1224170	chr5:1224170:G:A	4.38491e-15	-1.72956	-1.46987
1224375	chr5:1224375:G:T	1.36923e-13	-2.02942	2.27124
1224456	chr5:1224456:C:T	5.21704e-14	-3.03431e-10	-0.72308
1224680	chr5:1224680:G:C	3.61261e-14	-1.97861	0.888034
1225006	chr5:1225006:C:T	5.03726e-15	-1.68992	-1.37081
1225241	chr5:1225241:G:A	9.83986e-14	-3.03431e-10	-0.0885677
1225279	chr5:1225279:T:C	1.26436e-14	-1.79889	-0.341549
1225319	chr5:1225319:C:T	2.45071e-14	-2.04973	0.571098
1225334	chr5:1225334:T:C	1.54634e-14	-1.93912	-4.50893e-10
1225449	chr5:1225449:T:C	2.2831e-14	-2.05083	0.501359
1225498	chr5:1225498:G:A	6.82353e-14	-2.05367	1.59904
1225561	chr5:1225561:C:T	4.00608e-15	-1.82726	-1.46252
1225572	chr5:1225572:C:T	2.63335e-13	-2.02904	2.92487
1225588	chr5:1225588:A:G	2.70227e-13	-2.02509	2.94676
1225686	chr5:1225686:G:A	5.14513e-15	-1.64937	-1.39017
1225936	chr5:1225936:G:A	5.0804e-15	-1.67379	-1.37841
1225990	chr5:1225990:C:T	4.73874e-15	-1.65311	-1.46872
1226002	chr5:1226002:A:T	2.53899e-13	-2.02385	2.8832
1226114	chr5:1226114:G:A	4.62627e-15	-1.67345	-1.47239
1226203	chr5:1226203:A:G	2.22887e-13	-2.01713	2.7462
1226250	chr5:1226250:T:C	2.76372e-13	-2.02747	2.97162
1226444	chr5:1226444:A:G	3.42344e-14	-3.03431e-10	-1.14436
1226576	chr5:1226576:C:T	4.70217e-15	-1.67492	-1.45465
1226615	chr5:1226615:A:G	6.23383e-14	-0.545019	-4.50893e-10
1226663	chr5:1226663:CTT:C	3.38661e-14	-3.03431e-10	-1.15518
1226761	chr5:1226761:G:A	6.86433e-15	-1.63228	-1.11897
1226899	chr5:1226899:A:G	2.63541e-13	-2.03301	2.92962
1227089	chr5:1227089:CCTTGCCCGCCGACG:C	6.09594e-15	-1.41903	-1.45094
1227127	chr5:1227127:G:A	1.13068e-13	-3.03431e-10	0.0503922
1227334	chr5:1227334:C:T	1.52592e-14	-1.95241	-4.50893e-10
1227578	chr5:1227578:T:C	2.22343e-13	-2.02753	2.75416
1227680	chr5:1227680:G:T	2.5274e-14	-3.03431e-10	-1.44782
1228051	chr5:1228051:C:T	1.37985e-14	-2.05304	-4.50893e-10
1228100	chr5:1228100:G:A	8.87635e-15	-1.43293	-1.06128
1228125	chr5:1228125:T:C	3.29918e-14	-1.15156	-0.0297761
1228208	chr5:1228208:G:A	1.59942e-14	-1.13833	-0.767038
1228268	chr5:1228268:G:A	6.08488e-14	-3.03431e-10	-0.569202
1228275	chr5:1228275:C:T	5.15401e-13	-3.03431e-10	1.56735
1228343	chr5:1228343:G:A	5.76508e-15	-1.48867	-1.43711
1228585	chr5:1228585:C:A	1.07193e-13	-3.03431e-10	-0.00296041
1228604	chr5:1228604:C:A	6.39868e-15	-1.45336	-1.36814
1228766	chr5:1228766:G:A	1.51901e-14	-1.95695	-4.50893e-10
1228838	chr5:1228838:C:G	3.68505e-15	-2.05229	-1.32102
1229022	chr5:1229022:C:A	1.49188e-13	-3.03431e-10	0.327613
1229052	chr5:1229052:C:T	4.19959e-15	-2.04544	-1.19717
1229074	chr5:1229074:C:A	4.19211e-14	-3.03431e-10	-0.941804
1229215	chr5:1229215:C:T	1.54853e-14	-1.93771	-4.50893e-10
1229248	chr5:1229248:C:T	1.53134e-14	-1.94887	-4.50893e-10
1229592	chr5:1229592:G:T	3.3154e-15	-2.0419	-1.43711
1229621	chr5:1229621:G:A	2.81024e-14	-1.7224	0.38066
1229811	chr5:1229811:A:G	3.22501e-14	-3.03431e-10	-1.20407
1230312	chr5:1230312:A:G	4.03107e-14	-3.03431e-10	-0.980978
1230391	chr5:1230391:C:A	3.9605e-14	-3.03431e-10	-0.99864
1230681	chr5:1230681:C:T	4.17639e-14	-3.03431e-10	-0.945561
1230895	chr5:1230895:G:A	8.01825e-14	-3.03431e-10	-0.293289
1230962	chr5:1230962:A:G	7.73431e-14	-3.03431e-10	-0.329344
1231105	chr5:1231105:A:G	3.43226e-14	-3.03431e-10	-1.14179
1231120	chr5:1231120:G:A	1.43886e-13	-3.03431e-10	0.291429
1231622	chr5:1231622:C:T	2.77331e-14	-3.03431e-10	-1.35497
1231834	chr5:1231834:A:G	2.79568e-14	-3.03431e-10	-1.34693
1231839	chr5:1231839:G:A	5.80835e-15	-1.52686	-1.39144
1231933	chr5:1231933:G:A	2.48906e-14	-3.03431e-10	-1.46311
1231937	chr5:1231937:A:C	3.75498e-14	-3.03431e-10	-1.05193
1232125	chr5:1232125:C:T	7.64417e-15	-1.35281	-1.29084
1232293	chr5:1232293:G:A	1.15798e-14	-1.99616	-0.232171
1232330	chr5:1232330:C:T	4.10795e-14	-3.03431e-10	-0.962085
1232551	chr5:1232551:A:C	4.13904e-15	-2.05468	-1.20245
1232566	chr5:1232566:C:T	2.70646e-14	-3.03431e-10	-1.37937
1232570	chr5:1232570:C:G	1.92621e-14	-0.401156	-1.3183
1232660	chr5:1232660:T:A	8.02318e-15	-1.44423	-1.15103
1232899	chr5:1232899:C:T	6.4324e-14	-3.03431e-10	-0.513661
1233235	chr5:1233235:A:T	7.93169e-15	-2.03542	-0.571309
1233284	chr5:1233284:C:A	2.56993e-14	-3.03431e-10	-1.43113
1233515	chr5:1233515:G:A	2.52042e-14	-1.45059	-4.50893e-10
1233790	chr5:1233790:G:A	2.55259e-14	-3.03431e-10	-1.4379
1233827	chr5:1233827:T:C	3.22029e-14	-3.03431e-10	-1.20554
1233934	chr5:1233934:G:A	1.34766e-14	-1.99276	-0.0838819
1233957	chr5:1233957:G:A	2.63788e-14	-3.03431e-10	-1.40503
1234073	chr5:1234073:G:A	1.6964e-14	-1.8465	-4.50893e-10
1234151	chr5:1234151:T:G	5.84228e-14	-3.03431e-10	-0.609888
1234676	chr5:1234676:C:T	2.48425e-14	-3.03431e-10	-1.46504
1234729	chr5:1234729:G:A	1.63256e-14	-1.88486	-4.50893e-10
1235171	chr5:1235171:G:C	7.32551e-15	-1.66218	-1.02405
1235183	chr5:1235183:A:T	2.57645e-14	-3.03431e-10	-1.4286
1235675	chr5:1235675:A:G	1.30605e-14	-1.87374	-0.23426
1235824	chr5:1235824:A:G	3.78394e-15	-1.90708	-1.43975
1236176	chr5:1236176:G:A	1.35217e-14	-1.84604	-0.227258
1236415	chr5:1236415:T:C	6.39638e-15	-1.919	-0.902861
1236505	chr5:1236505:T:C	1.82114e-14	-2.02417	0.248624
1236543	chr5:1236543:C:T	2.56994e-14	-3.03431e-10	-1.43113
1236575	chr5:1236575:T:C	1.29675e-14	-1.04703	-1.06812
1236677	chr5:1236677:G:A	2.47274e-14	-3.03431e-10	-1.46968
1236763	chr5:1236763:T:C	5.25659e-14	-3.03431e-10	-0.715527
1236841	chr5:1236841:G:A	2.52591e-14	-3.03431e-10	-1.44841
1236953	chr5:1236953:G:C	2.56364e-14	-3.03431e-10	-1.43358
1237016	chr5:1237016:A:T	1.3261e-14	-1.82364	-0.269125
1237082	chr5:1237082:A:T	1.68041e-14	-1.85597	-4.50893e-10
1237296	chr5:1237296:T:C	4.78289e-14	-3.03431e-10	-0.809964
1237320	chr5:1237320:A:T	1.82125e-14	-1.40509	-0.370397
1237421	chr5:1237421:G:A	2.46974e-14	-3.03431e-10	-1.4709
1237553	chr5:1237553:T:A	3.15552e-14	-3.03431e-10	-1.22586
1237919	chr5:1237919:C:G	6.3464e-14	-3.03431e-10	-0.527121
1238000	chr5:1238000:C:T	2.51499e-14	-3.03431e-10	-1.45274
1238670	chr5:1238670:G:A	2.9828e-14	-3.03431e-10	-1.28215
1238852	chr5:1238852:T:C	5.48083e-15	-1.73864	-1.23769
1238873	chr5:1238873:C:T	1.10292e-13	0.025535	-4.50893e-10
1238888	chr5:1238888:C:A	7.69906e-14	-1.09974	0.765825
1238895	chr5:1238895:G:A	4.29411e-15	-1.80001	-1.42034
1238928	chr5:1238928:C:T	1.43319e-14	-1.43521	-0.579898
1239076	chr5:1239076:T:C	1.51249e-14	-1.96125	-4.50893e-10
1239542	chr5:1239542:T:C	3.30802e-14	-3.03431e-10	-1.17866
1239556	chr5:1239556:C:T	2.77523e-14	-3.03431e-10	-1.35428
1239774	chr5:1239774:G:C	1.42965e-14	-2.01758	-4.50893e-10
1239825	chr5:1239825:T:C	3.60972e-14	-3.03431e-10	-1.09138
1239997	chr5:1239997:C:T	7.91919e-14	-3.03431e-10	-0.305721
1240404	chr5:1240404:G:T	2.88603e-14	-3.03431e-10	-1.31513
1240677	chr5:1240677:G:A	4.76226e-15	-1.89399	-1.22289
1240883	chr5:1240883:T:C	5.67962e-15	-1.57912	-1.36159
1241017	chr5:1241017:T:C	5.60501e-14	-3.03431e-10	-0.651348
1241450	chr5:1241450:A:G	4.71608e-15	-1.65668	-1.46993
1241487	chr5:1241487:C:T	3.87132e-13	1.28117	-4.50893e-10
1241793	chr5:1241793:T:C	1.03279e-14	-0.896498	-1.44624
1241877	chr5:1241877:G:A	8.16325e-15	-1.66751	-0.910439
1242154	chr5:1242154:C:T	5.19254e-15	-1.71235	-1.31803
1242355	chr5:1242355:G:T	1.14852e-13	-3.03431e-10	0.0660516
1242571	chr5:1242571:G:A	4.36029e-14	-3.03431e-10	-0.902471
1242577	chr5:1242577:A:C	5.46374e-14	-3.03431e-10	-0.676876
1242621	chr5:1242621:C:T	2.86655e-14	-3.03431e-10	-1.3219
1242894	chr5:1242894:A:G	1.04897e-14	-1.02134	-1.30586
1243130	chr5:1243130:C:T	2.14131e-14	-1.61359	-4.50893e-10
1243181	chr5:1243181:A:G	1.12192e-13	-3.03431e-10	0.0426128
1243312	chr5:1243312:T:G	1.13727e-14	-1.14297	-1.10341
1243360	chr5:1243360:C:A	2.1765e-14	-1.59729	-4.50893e-10
1243593	chr5:1243593:G:A	4.64739e-15	-1.69839	-1.4429
1243601	chr5:1243601:A:T	3.04428e-14	-3.03431e-10	-1.26174
1243633	chr5:1243633:A:G	3.23067e-14	-3.03431e-10	-1.20232
1243716	chr5:1243716:C:T	2.68718e-14	-3.03431e-10	-1.38652
1243891	chr5:1243891:C:T	1.46284e-14	-1.99463	-4.50893e-10
1243966	chr5:1243966:G:A	8.55816e-15	-1.39704	-1.13367
1244131	chr5:1244131:T:G	3.24516e-14	-3.03431e-10	-1.19784
1244310	chr5:1244310:C:T	8.0495e-15	-1.29905	-1.29293
1244447	chr5:1244447:T:C	2.83859e-14	-3.03431e-10	-1.3317
1244686	chr5:1244686:C:CCTG	2.85756e-14	-3.03431e-10	-1.32504
1244839	chr5:1244839:C:A	9.1452e-15	-1.26916	-1.1952
1244993	chr5:1244993:G:A	3.52928e-14	-3.03431e-10	-1.11392
1245200	chr5:1245200:A:C	3.3077e-14	-3.03431e-10	-1.17876
1245882	chr5:1245882:C:A	2.90659e-14	-3.03431e-10	-1.30803
1246311	chr5:1246311:C:T	1.26401e-13	-3.03431e-10	0.161866
1246365	chr5:1246365:G:A	2.54884e-14	-3.03431e-10	-1.43937
1246430	chr5:1246430:G:C	1.33363e-13	-3.03431e-10	0.215482
1246880	chr5:1246880:C:T	1.22126e-14	-1.06963	-1.10549
1246909	chr5:1246909:A:G	1.46488e-14	-1.99324	-4.50893e-10
1247758	chr5:1247758:T:C	5.43969e-15	-1.57737	-1.40651
1248215	chr5:1248215:G:A	3.42556e-14	-3.03431e-10	-1.14374
1248239	chr5:1248239:G:A	4.221e-15	-1.76613	-1.4714
1248545	chr5:1248545:G:A	1.91441e-13	-3.03431e-10	0.576986
1248758	chr5:1248758:T:A	4.92633e-15	-1.61232	-1.47068
1248833	chr5:1248833:G:A	2.46652e-14	-3.03431e-10	-1.4722
1248932	chr5:1248932:C:T	2.33293e-14	-1.52788	-4.50893e-10
1249030	chr5:1249030:C:T	3.045e-14	-3.03431e-10	-1.26151
1249238	chr5:1249238:G:A	2.2438e-14	-1.56684	-4.50893e-10
1249701	chr5:1249701:C:T	5.09317e-13	1.55548	-4.50893e-10
1249941	chr5:1249941:C:T	2.61949e-14	-3.03431e-10	-1.41203
1249991	chr5:1249991:C:T	3.51806e-14	-3.03431e-10	-1.1171
1250171	chr5:1250171:C:T	3.0632e-14	-3.03431e-10	-1.25555
1250177	chr5:1250177:C:T	5.30558e-15	-1.75625	-1.25259
1250348	chr5:1250348:T:C	6.02506e-15	-1.97962	-0.902043
1250761	chr5:1250761:G:A	3.09152e-14	-3.03431e-10	-1.24635
1250831	chr5:1250831:C:T	2.25645e-14	-1.56122	-4.50893e-10
1251270	chr5:1251270:T:C	2.97068e-14	-3.03431e-10	-1.28622
1251467	chr5:1251467:A:ATAAT	2.96965e-14	-3.03431e-10	-1.28656
1251631	chr5:1251631:A:C	2.46702e-14	-3.03431e-10	-1.472
1251742	chr5:1251742:C:T	1.50856e-14	-1.96386	-4.50893e-10
1251785	chr5:1251785:C:T	3.15986e-14	-3.03431e-10	-1.22448
1251786	chr5:1251786:A:G	4.56261e-15	-1.74447	-1.41523
1251842	chr5:1251842:AGCTCCTATACGGGG:A	3.18808e-14	-3.03431e-10	-1.21559
1251866	chr5:1251866:A:G	3.12602e-14	-3.03431e-10	-1.23525
1251992	chr5:1251992:AC:A	6.93866e-14	-3.03431e-10	-0.437901
1252130	chr5:1252130:G:A	1.57107e-14	-1.92325	-4.50893e-10
1252857	chr5:1252857:C:T	1.4784e-14	-1.98405	-4.50893e-10
1253575	chr5:1253575:G:A	2.81365e-14	-3.03431e-10	-1.34053
1253629	chr5:1253629:G:A	6.99311e-15	-1.27461	-1.45806
1253665	chr5:1253665:G:A	1.98049e-13	-3.03431e-10	0.610922
1253803	chr5:1253803:C:T	1.68519e-14	-1.85313	-4.50893e-10
1254132	chr5:1254132:C:G	2.84194e-14	-3.03431e-10	-1.33052
1254136	chr5:1254136:C:T	2.92971e-14	-3.03431e-10	-1.3001
1254336	chr5:1254336:T:C	3.02571e-14	-3.03431e-10	-1.26786
1254479	chr5:1254479:C:T	3.02409e-14	-1.2684	-4.50893e-10
1254638	chr5:1254638:G:A	4.23531e-14	-3.03431e-10	-0.931554
1254828	chr5:1254828:C:T	2.73363e-14	-3.03431e-10	-1.36938
1255405	chr5:1255405:G:A	3.92061e-14	-2.05352	1.04476
1255729	chr5:1255729:C:T	1.74732e-13	0.485659	-4.50893e-10
1255793	chr5:1255793:G:A	2.79725e-14	-3.03431e-10	-1.34637
1256113	chr5:1256113:T:C	2.47554e-14	-3.03431e-10	-1.46855
1256141	chr5:1256141:T:C	2.6081e-14	-3.03431e-10	-1.41639
1256537	chr5:1256537:C:T	2.4759e-14	-3.03431e-10	-1.4684
1256694	chr5:1256694:T:C	2.57232e-14	-3.03431e-10	-1.4302
1256791	chr5:1256791:G:A	2.53379e-14	-3.03431e-10	-1.44529
1256909	chr5:1256909:C:T	2.66475e-14	-3.03431e-10	-1.3949
1257060	chr5:1257060:C:T	2.46907e-14	-3.03431e-10	-1.47117
1257220	chr5:1257220:A:G	2.70469e-14	-3.03431e-10	-1.38002
1257472	chr5:1257472:C:T	1.65696e-13	-3.03431e-10	0.432559
1257506	chr5:1257506:G:A	3.27817e-15	-2.04144	-1.44887
1257689	chr5:1257689:T:A	2.81954e-14	-3.03431e-10	-1.33844
1257790	chr5:1257790:C:T	3.68893e-14	-3.03431e-10	-1.06967
1258116	chr5:1258116:G:C	1.75187e-13	-3.03431e-10	0.488258
1258444	chr5:1258444:A:AAC	2.90723e-14	-3.03431e-10	-1.30781
1258859	chr5:1258859:A:G	2.75661e-14	-3.03431e-10	-1.36101
1260080	chr5:1260080:T:C	8.08409e-15	-2.04522	-0.542474
1260216	chr5:1260216:T:C	2.75353e-14	-3.03431e-10	-1.36213
1260334	chr5:1260334:A:G	2.65489e-14	-3.03431e-10	-1.39861
1260346	chr5:1260346:G:A	2.65755e-14	-3.03431e-10	-1.39761
1260399	chr5:1260399:C:T	2.01683e-14	-1.67348	-4.50893e-10
1260722	chr5:1260722:G:A	2.86048e-14	-3.03431e-10	-1.32402
1260762	chr5:1260762:C:A	2.75353e-14	-3.03431e-10	-1.36213
1260846	chr5:1260846:C:T	2.65532e-14	-3.03431e-10	-1.39844
1260936	chr5:1260936:C:T	1.19496e-13	0.105691	-4.50893e-10
1260937	chr5:1260937:G:A	3.43492e-15	-2.05107	-1.39253
1261093	chr5:1261093:T:C	2.58259e-14	-3.03431e-10	-1.42622
1261345	chr5:1261345:C:G	2.75353e-14	-3.03431e-10	-1.36213
1262289	chr5:1262289:C:T	2.65647e-14	-3.03431e-10	-1.39801
1262927	chr5:1262927:G:C	2.75353e-14	-3.03431e-10	-1.36213
1262938	chr5:1262938:G:T	3.02017e-14	-3.03431e-10	-1.2697
1263207	chr5:1263207:G:C	2.65647e-14	-3.03431e-10	-1.39801
1263293	chr5:1263293:T:C	2.44358e-14	-1.48155	-4.50893e-10
1263356	chr5:1263356:A:G	2.86982e-14	-3.03431e-10	-1.32076
1263362	chr5:1263362:G:A	2.65624e-14	-3.03431e-10	-1.3981
1263535	chr5:1263535:C:T	2.14111e-13	-3.03431e-10	0.688902
1263584	chr5:1263584:T:A	2.82124e-14	-3.03431e-10	-1.33783
1263953	chr5:1263953:C:T	3.23019e-15	-2.05465	-1.4504
1264037	chr5:1264037:A:G	1.42395e-14	-2.02157	-4.50893e-10
1264784	chr5:1264784:G:A	2.66615e-14	-3.03431e-10	-1.39437
1265101	chr5:1265101:G:A	2.65647e-14	-3.03431e-10	-1.39801
1265258	chr5:1265258:G:A	3.2115e-15	-2.05198	-1.45887
1265310	chr5:1265310:A:G	2.54934e-14	-3.03431e-10	-1.43918
1265549	chr5:1265549:C:T	2.79557e-14	-3.03431e-10	-1.34697
1265820	chr5:1265820:G:A	3.38418e-15	-2.04887	-1.40961
1266026	chr5:1266026:C:T	2.71039e-14	-3.03431e-10	-1.37792
1266111	chr5:1266111:T:C	2.91283e-14	-3.03431e-10	-1.30588
1266195	chr5:1266195:A:G	5.10451e-15	-1.8621	-1.18537
1266814	chr5:1266814:C:G	4.8198e-14	-3.03431e-10	-0.802278
1266944	chr5:1266944:A:G	1.7422e-13	-3.03431e-10	0.482722
1267098	chr5:1267098:T:C	1.9759e-14	-1.69398	-4.50893e-10
1267241	chr5:1267241:T:A	4.49738e-15	-1.77801	-1.39609
1267382	chr5:1267382:G:A	8.10052e-14	-3.03431e-10	-0.283081
1267544	chr5:1267544:T:C	9.87487e-13	-3.03431e-10	2.21757
1267561	chr5:1267561:G:A	7.32824e-14	-3.03431e-10	-0.383274
1267690	chr5:1267690:T:C	1.14127e-13	-3.03431e-10	0.0597142
1267966	chr5:1267966:T:C	2.494e-14	-3.03431e-10	-1.46112
1268124	chr5:1268124:G:A	1.13236e-12	-3.03431e-10	2.35447
1268179	chr5:1268179:A:G	2.62023e-14	-3.03431e-10	-1.41175
1268349	chr5:1268349:A:G	1.20157e-13	-3.03431e-10	0.111201
1268465	chr5:1268465:C:T	1.25408e-12	-3.03431e-10	2.45656
1268732	chr5:1268732:A:C	1.35236e-13	-3.03431e-10	0.22943
1268829	chr5:1268829:T:A	2.32299e-13	-3.03431e-10	0.770431
1268891	chr5:1268891:T:C	1.10348e-12	-3.03431e-10	2.32863
1269017	chr5:1269017:T:C	1.91531e-12	-3.03431e-10	2.88004
1269808	chr5:1269808:T:C	1.18259e-12	-3.03431e-10	2.39787
1269830	chr5:1269830:C:T	1.19833e-12	-3.03431e-10	2.41109
1270243	chr5:1270243:A:G	1.58e-13	-3.03431e-10	0.384998
1270424	chr5:1270424:A:G	9.0435e-13	-3.03431e-10	2.12962
1270517	chr5:1270517:C:T	8.38789e-14	-3.03431e-10	-0.248221
1270762	chr5:1270762:G:A	1.30816e-12	-3.03431e-10	2.49878
1270868	chr5:1270868:C:G	1.01751e-11	0.358105	4.192
1271546	chr5:1271546:T:C	8.13994e-14	-3.03431e-10	-0.278227
1271599	chr5:1271599:T:C	3.26627e-13	-3.03431e-10	1.11123
1271746	chr5:1271746:G:A	1.03599e-13	-3.03431e-10	-0.0370707
1271764	chr5:1271764:G:A	5.27949e-14	-3.03431e-10	-0.71118
1272383	chr5:1272383:C:T	2.89554e-14	-3.03431e-10	-1.31184
1274125	chr5:1274125:G:C	3.28988e-14	-3.03431e-10	-1.18416
1274329	chr5:1274329:C:T	2.80214e-14	-3.03431e-10	-1.34463
1274437	chr5:1274437:A:G	2.84242e-14	-3.03431e-10	-1.33035
1274531	chr5:1274531:C:T	2.8223e-14	-3.03431e-10	-1.33746
1274677	chr5:1274677:C:T	3.81998e-14	-3.03431e-10	-1.03476
1274997	chr5:1274997:T:G	3.63126e-14	-3.03431e-10	-1.08543
1275001	chr5:1275001:G:A	2.88513e-14	-3.03431e-10	-1.31544
1275405	chr5:1275405:AAAGAAAGC:A	4.02904e-14	-3.03431e-10	-0.981481
1275413	chr5:1275413:C:A	2.11637e-12	1.48597	1.49389
1276654	chr5:1276654:ACCAATCCCACAGATCCCCACCTACCCCACACATGAAAACCAATTCCACCAATC:A	4.7608e-15	-1.70531	-1.41187
1276865	chr5:1276865:A:C	2.4729e-14	-3.03431e-10	-1.46962
1277014	chr5:1277014:T:C	2.5238e-14	-3.03431e-10	-1.44924
1277154	chr5:1277154:C:T	2.49481e-14	-3.03431e-10	-1.4608
1277688	chr5:1277688:A:G	9.95126e-14	-3.03431e-10	-0.0773099
1277861	chr5:1277861:T:C	9.41634e-13	-3.03431e-10	2.17002
1278469	chr5:1278469:C:T	2.52577e-14	-3.03431e-10	-1.44846
1279191	chr5:1279191:G:A	3.40389e-14	-3.03431e-10	-1.15009
1279512	chr5:1279512:G:A	2.76288e-14	-3.03431e-10	-1.35874
1279586	chr5:1279586:C:T	7.39621e-15	-1.771	-0.90563
1279675	chr5:1279675:C:T	1.21775e-10	8.17561	-1.14327
1279907	chr5:1279907:T:C	2.56433e-14	-3.03431e-10	-1.43331
1279913	chr5:1279913:G:A	2.22665e-11	3.13697	2.19627
1280013	chr5:1280013:T:C	1.75042e-07	14.5425	-0.239587
1280137	chr5:1280137:G:A	2.91568e-14	-3.03431e-10	-1.3049
1280148	chr5:1280148:G:A	3.74818e-15	-1.90287	-1.45345
1280362	chr5:1280362:G:A	1.20041e-14	-0.835317	-1.35703
1280823	chr5:1280823:A:G	4.43128e-08	12.7732	0.155951
1280825	chr5:1280825:GAGCCCACC:G	7.80588e-07	14.0119	1.78602
1280964	chr5:1280964:G:A	2.46709e-14	-3.03431e-10	-1.47197
1281000	chr5:1281000:G:A	2.46955e-14	-3.03431e-10	-1.47098
1281628	chr5:1281628:C:T	2.52159e-14	-3.03431e-10	-1.45012
1281775	chr5:1281775:T:C	3.78064e-15	-2.0192	-1.3285
1282044	chr5:1282044:T:C	2.4987e-14	-3.03431e-10	-1.45924
1282050	chr5:1282050:T:C	2.51333e-14	-3.03431e-10	-1.4534
1282204	chr5:1282204:C:A	0.93456	26.2715	3.52201
1282299	chr5:1282299:G:A	0.00646083	24.7244	0.0948175
1282539	chr5:1282539:G:A	2.46937e-14	-3.03431e-10	-1.47105
1285917	chr5:1285917:G:A	2.64672e-13	0.900895	-4.50893e-10
1285922	chr5:1285922:C:T	3.45356e-14	-1.1356	-4.50893e-10
1286401	chr5:1286401:C:A	0.051887	27.4081	-0.505613
1286600	chr5:1286600:G:A	3.94083e-14	-3.03431e-10	-1.00362
1287079	chr5:1287079:G:A	0.000982058	23.205	-0.269634
1287175	chr5:1287175:C:T	5.42531e-15	-1.90891	-1.07761
1287225	chr5:1287225:A:G	5.2096e-07	15.7157	-0.322109
1287390	chr5:1287390:T:C	1.1628e-12	1.46354	0.917457
1287512	chr5:1287512:T:A	2.73894e-14	0.104337	-1.47178
1287656	chr5:1287656:C:T	2.46672e-14	-3.03431e-10	-1.47212
1288432	chr5:1288432:T:C	1.20348e-11	4.61646	0.1015
1291705	chr5:1291705:C:T	2.61305e-14	-3.03431e-10	-1.41449
1292003	chr5:1292003:G:A	2.86432e-14	-1.32268	-4.50893e-10
1292184	chr5:1292184:G:A	1.6198e-14	-1.89271	-4.50893e-10
1292331	chr5:1292331:C:T	2.47162e-14	-3.03431e-10	-1.47013
1292843	chr5:1292843:C:T	6.14828e-15	-2.04585	-0.81557
1292868	chr5:1292868:C:A	0.00462896	25.851	-1.36523
1293274	chr5:1293274:C:G	1.38379e-14	-2.05018	-4.50893e-10
1294051	chr5:1294051:C:T	1.3801e-14	-2.05285	-4.50893e-10
1295234	chr5:1295234:A:G	3.92357e-09	11.9633	-1.4584
1295258	chr5:1295258:C:T	6.10449e-15	-2.05249	-0.816082
1295337	chr5:1295337:C:G	6.10305e-15	-2.0518	-0.817005
1295567	chr5:1295567:G:T	3.36732e-15	-1.99956	-1.46392
1295601	chr5:1295601:G:A	2.03051e-14	-0.393853	-1.27287
1295688	chr5:1295688:T:C	2.20474e-14	-0.309154	-1.27524
1295957	chr5:1295957:A:G	5.80711e-13	0.944837	0.741821
1295975	chr5:1295975:C:G	2.5604e-14	-3.03431e-10	-1.43484
1296140	chr5:1296140:A:AG	3.01058e-09	11.625	-1.38497
1296371	chr5:1296371:A:G	0.00147948	24.6766	-1.33153
1296612	chr5:1296612:C:T	3.50787e-14	-1.12	-4.50893e-10
1296643	chr5:1296643:T:C	4.94835e-14	-0.775956	-4.50893e-10
1296644	chr5:1296644:C:T	1.78525e-13	1.87399	-1.36686
1297373	chr5:1297373:C:T	1.96276e-10	8.95856	-1.44888
1297524	chr5:1297524:A:T	2.50139e-14	-3.03431e-10	-1.45816
1297596	chr5:1297596:C:T	2.70004e-14	-3.03431e-10	-1.38174
1297739	chr5:1297739:C:T	7.98484e-11	8.08162	-1.47133
1297787	chr5:1297787:C:T	2.97731e-14	-3.03431e-10	-1.28399
1297803	chr5:1297803:T:C	6.91836e-13	1.43464	0.427116
1297902	chr5:1297902:G:A	3.98437e-14	0.300664	-1.29329
1298445	chr5:1298445:C:T	2.7094e-14	-3.03431e-10	-1.37828
1298530	chr5:1298530:G:A	1.35301e-14	-0.607104	-1.46557
1298618	chr5:1298618:A:C	3.02082e-14	-1.26948	-4.50893e-10
1298690	chr5:1298690:CT:C	2.04114e-10	8.87527	-1.32643
1298840	chr5:1298840:G:C	2.5087e-14	-3.03431e-10	-1.45525
1298842	chr5:1298842:C:T	2.50798e-14	-3.03431e-10	-1.45553
1298851	chr5:1298851:G:A	3.28131e-14	-3.03431e-10	-1.18677
1298952	chr5:1298952:G:A	4.2642e-13	-3.03431e-10	1.37783
1298964	chr5:1298964:A:G	3.13445e-14	-3.03431e-10	-1.23256
1298972	chr5:1298972:C:T	2.04908e-14	-0.49865	-1.15897
1299098	chr5:1299098:A:G	2.12743e-14	-0.207646	-1.41245
1299121	chr5:1299121:G:A	2.77188e-14	-3.03431e-10	-1.35548
1299203	chr5:1299203:G:A	2.72942e-14	-3.03431e-10	-1.37092
1299277	chr5:1299277:G:A	3.53294e-11	7.03195	-1.23707
1299535	chr5:1299535:G:A	2.09227e-14	-1.63676	-4.50893e-10
1299641	chr5:1299641:T:C	3.26862e-15	-2.03442	-1.45881
1299744	chr5:1299744:G:C	1.09854e-13	0.696114	-0.674552
1299747	chr5:1299747:G:C	4.0891e-14	0.169096	-1.13578
1299910	chr5:1299910:G:T	3.23804e-14	-0.0926752	-1.10737
1299955	chr5:1299955:A:G	8.18156e-15	-1.74354	-0.832176
1299991	chr5:1299991:C:T	3.54187e-14	-3.03431e-10	-1.11035
1300001	chr5:1300001:C:T	2.50191e-14	-3.03431e-10	-1.45795
1300242	chr5:1300242:GTCAGCC:G	3.62288e-15	-2.03253	-1.3578
1300314	chr5:1300314:T:G	3.89329e-14	0.288458	-1.30421
1300324	chr5:1300324:G:A	5.10744e-15	-1.72807	-1.31883
1300465	chr5:1300465:T:C	4.21584e-14	-3.03431e-10	-0.93616
1300697	chr5:1300697:A:C	1.77984e-13	-3.03431e-10	0.504098
1300703	chr5:1300703:A:G	3.82961e-14	-1.03225	-4.50893e-10
1300755	chr5:1300755:G:C	2.51486e-14	-3.03431e-10	-1.45279
1301240	chr5:1301240:T:C	1.59416e-14	-0.480162	-1.4285
1301269	chr5:1301269:C:T	2.48525e-14	-3.03431e-10	-1.46463
1301378	chr5:1301378:C:T	5.09862e-14	-0.74604	-4.50893e-10
1301759	chr5:1301759:T:A	2.51389e-14	-3.03431e-10	-1.45318
1301998	chr5:1301998:A:AC	5.44603e-13	2.41178	-0.789314
1302029	chr5:1302029:T:C	5.93762e-13	2.48034	-0.771453
1302030	chr5:1302030:G:A	1.06838e-13	-3.03431e-10	-0.00627657
1302052	chr5:1302052:C:A	5.20547e-14	-0.725299	-4.50893e-10
1302160	chr5:1302160:A:G	3.07344e-14	-1.25221	-4.50893e-10
1302520	chr5:1302520:G:A	4.36284e-14	-0.901886	-4.50893e-10
1302587	chr5:1302587:G:T	5.49451e-15	-1.53182	-1.44202
1302662	chr5:1302662:T:C	2.477e-14	-3.03431e-10	-1.46796
1302788	chr5:1302788:T:C	1.58634e-13	-3.03431e-10	0.389007
1302799	chr5:1302799:G:A	3.16372e-13	2.31243	-1.2331
1303465	chr5:1303465:A:G	5.40301e-15	-1.65616	-1.33447
1303786	chr5:1303786:T:C	5.13933e-13	2.47059	-0.906093
1303967	chr5:1303967:T:A	6.55644e-15	-1.45406	-1.34309
1304123	chr5:1304123:G:A	6.6361e-15	-1.3391	-1.44597
1304330	chr5:1304330:C:T	5.0744e-14	-3.03431e-10	-0.750802
1304752	chr5:1304752:G:A	4.54298e-14	-0.861425	-4.50893e-10
1304843	chr5:1304843:C:T	1.45379e-13	-3.03431e-10	0.301748
1305372	chr5:1305372:C:G	2.47264e-14	-3.03431e-10	-1.46972
1305655	chr5:1305655:C:T	5.18051e-14	-3.03431e-10	-0.730105
1305840	chr5:1305840:C:T	3.76727e-14	-1.04866	-4.50893e-10
1306050	chr5:1306050:T:C	3.8675e-13	1.96994	-0.689751
1306216	chr5:1306216:T:C	4.03288e-13	1.99049	-0.668433
1306243	chr5:1306243:G:A	3.48286e-14	-3.03431e-10	-1.12716
1306387	chr5:1306387:C:T	2.94316e-14	-3.03431e-10	-1.29552
1306591	chr5:1306591:C:T	2.67388e-14	-3.03431e-10	-1.39148
1306650	chr5:1306650:C:G	4.52644e-14	0.607291	-1.47236
1306681	chr5:1306681:G:A	2.42222e-13	0.81226	-4.50893e-10
1306694	chr5:1306694:C:T	2.68681e-14	-3.03431e-10	-1.38665
1306750	chr5:1306750:A:G	2.47202e-14	-3.03431e-10	-1.46998
1306777	chr5:1306777:G:A	2.64591e-14	-3.03431e-10	-1.40199
1306890	chr5:1306890:T:C	2.68382e-14	-3.03431e-10	-1.38777
1307132	chr5:1307132:C:T	2.66962e-14	-3.03431e-10	-1.39307
1307243	chr5:1307243:A:G	2.50909e-14	-3.03431e-10	-1.45509
1307868	chr5:1307868:T:A	3.75418e-14	0.420133	-1.47227
1308008	chr5:1308008:G:A	1.37757e-14	-2.05469	-4.50893e-10
1308193	chr5:1308193:A:G	2.09496e-13	-3.03431e-10	0.667108
1308401	chr5:1308401:G:A	2.68608e-14	-3.03431e-10	-1.38693
1308409	chr5:1308409:T:C	3.00179e-14	-3.03431e-10	-1.2758
1308709	chr5:1308709:A:G	2.94613e-14	-3.03431e-10	-1.29452
1308750	chr5:1308750:T:C	4.66767e-14	-3.03431e-10	-0.834349
1308770	chr5:1308770:T:C	2.68624e-14	-3.03431e-10	-1.38687
1308778	chr5:1308778:C:T	1.51358e-13	-3.03431e-10	0.342053
1309053	chr5:1309053:T:C	3.8038e-13	2.04669	-0.783113
1309319	chr5:1309319:C:T	2.50403e-14	-3.03431e-10	-1.45711
1309641	chr5:1309641:G:A	5.05611e-14	-0.754413	-4.50893e-10
1309789	chr5:1309789:G:A	4.77568e-14	0.659764	-1.47124
1310379	chr5:1310379:C:T	2.8529e-14	-3.03431e-10	-1.32667
1310380	chr5:1310380:G:A	2.52163e-14	-3.03431e-10	-1.45011
1310416	chr5:1310416:G:A	6.52517e-14	-3.03431e-10	-0.499343
1310634	chr5:1310634:T:C	2.50428e-14	-3.03431e-10	-1.45701
1310949	chr5:1310949:G:A	2.50555e-14	-3.03431e-10	-1.4565
1311083	chr5:1311083:C:T	3.13558e-14	0.162615	-1.39481
1311593	chr5:1311593:C:T	3.89429e-14	-3.03431e-10	-1.0155
1311604	chr5:1311604:C:T	2.46634e-14	-3.03431e-10	-1.47227
1311896	chr5:1311896:C:T	4.25093e-14	-3.03431e-10	-0.927871
1311905	chr5:1311905:T:C	4.49435e-13	2.45287	-1.02248
1312214	chr5:1312214:C:T	1.74927e-07	15.6498	-1.34753
1312342	chr5:1312342:G:A	8.6121e-14	1.2098	-1.43164
1312752	chr5:1312752:T:A	2.46692e-14	-3.03431e-10	-1.47204
1312820	chr5:1312820:T:C	7.75931e-14	0.802783	-1.1289
1312847	chr5:1312847:G:A	4.49587e-15	-1.98606	-1.18838
1313134	chr5:1313134:G:GCCA	2.50064e-14	-3.03431e-10	-1.45846
1313166	chr5:1313166:A:C	2.29993e-13	0.760452	-4.50893e-10
1313429	chr5:1313429:C:T	5.3949e-14	-0.689555	-4.50893e-10
1313894	chr5:1313894:C:T	4.25101e-13	2.41177	-1.03704
1313939	chr5:1313939:A:C	2.46606e-14	-3.03431e-10	-1.47239
1314020	chr5:1314020:G:A	2.49563e-14	-3.03431e-10	-1.46047
1314131	chr5:1314131:C:T	2.48294e-14	-3.03431e-10	-1.46557
1314493	chr5:1314493:A:G	3.82691e-14	-3.03431e-10	-1.03295
1314699	chr5:1314699:T:A	2.6056e-14	-3.03431e-10	-1.41735
1315228	chr5:1315228:G:A	4.98659e-13	2.44082	-0.906495
1315545	chr5:1315545:G:A	6.32177e-14	0.926101	-1.45711
1315564	chr5:1315564:G:C	8.43001e-13	-3.03431e-10	2.05937
1316225	chr5:1316225:C:T	5.49178e-14	-0.671757	-4.50893e-10
1316968	chr5:1316968:A:AAAT	4.22729e-14	-3.03431e-10	-0.933449
1316987	chr5:1316987:G:A	7.75808e-14	0.945214	-1.27149
1317366	chr5:1317366:A:G	6.94386e-08	14.8036	-1.42524
1317493	chr5:1317493:T:C	4.32436e-14	-3.03431e-10	-0.910746
1317705	chr5:1317705:A:G	3.49726e-13	2.01802	-0.838468
1318191	chr5:1318191:A:G	2.7707e-14	-1.35591	-4.50893e-10
1318376	chr5:1318376:G:A	2.94571e-14	-1.29466	-4.50893e-10
1318682	chr5:1318682:T:C	1.77762e-14	-1.79974	-4.50893e-10
1318706	chr5:1318706:C:G	2.70505e-14	-1.37989	-4.50893e-10
1318767	chr5:1318767:C:T	2.03334e-13	-3.03431e-10	0.637256
1318768	chr5:1318768:G:A	2.54893e-14	-3.03431e-10	-1.43934
1318845	chr5:1318845:T:C	8.11464e-15	-1.22849	-1.35544
1318885	chr5:1318885:G:A	1.6512e-14	-1.87351	-4.50893e-10
1319238	chr5:1319238:G:A	2.84881e-14	-1.32811	-4.50893e-10
1319943	chr5:1319943:G:C	1.99391e-13	-3.03431e-10	0.617671
1320132	chr5:1320132:G:A	8.092e-14	1.18743	-1.47157
1320555	chr5:1320555:G:A	2.64019e-14	-3.03431e-10	-1.40416
1320607	chr5:1320607:C:T	9.94058e-15	-0.932652	-1.44832
1320842	chr5:1320842:G:A	7.10503e-15	-1.39726	-1.31953
1321309	chr5:1321309:A:T	2.98313e-14	-3.03431e-10	-1.28204
1321393	chr5:1321393:A:AAAG	3.64953e-14	-3.03431e-10	-1.08041
1321758	chr5:1321758:C:T	3.94014e-14	0.467605	-1.4714
1321972	chr5:1321972:C:T	9.63596e-14	1.35427	-1.46377
1322118	chr5:1322118:T:C	5.67221e-13	-3.03431e-10	1.66315
1322307	chr5:1322307:T:C	2.76604e-14	-3.03431e-10	-1.35759
1322353	chr5:1322353:G:A	2.51675e-13	2.00354	-1.15299
1322539	chr5:1322539:A:G	3.84287e-14	0.419982	-1.44877
1322548	chr5:1322548:T:C	1.94646e-12	0.418278	2.4779
1323390	chr5:1323390:G:A	2.63963e-14	-3.03431e-10	-1.40437
1323611	chr5:1323611:G:C	3.25917e-15	-2.05028	-1.44584
1324006	chr5:1324006:G:A	3.26196e-13	2.02856	-0.918655
1324023	chr5:1324023:G:A	2.92656e-14	-1.30118	-4.50893e-10
1324408	chr5:1324408:G:A	2.71605e-14	-3.03431e-10	-1.37583
1325261	chr5:1325261:G:A	3.79739e-14	-1.0407	-4.50893e-10
1325409	chr5:1325409:G:A	1.40409e-14	-2.03562	-4.50893e-10
1325652	chr5:1325652:A:G	7.28572e-14	1.02513	-1.41422
1326007	chr5:1326007:A:G	5.45174e-15	-2.04781	-0.933848
1326293	chr5:1326293:G:A	2.76135e-14	-1.35929	-4.50893e-10
1328632	chr5:1328632:C:T	9.71376e-14	-0.101466	-4.50893e-10
1329265	chr5:1329265:G:A	2.46687e-14	-3.03431e-10	-1.47206
1329417	chr5:1329417:G:GGCAGA	1.01971e-12	-3.03431e-10	2.24968
1330031	chr5:1330031:G:A	2.67284e-14	-3.03431e-10	-1.39187
1330138	chr5:1330138:T:C	5.6009e-14	0.791561	-1.44364
1330590	chr5:1330590:G:C	3.13112e-14	-3.03431e-10	-1.23362
1330916	chr5:1330916:A:AG	1.37908e-14	-2.05359	-4.50893e-10
1331104	chr5:1331104:A:G	9.39486e-14	0.863178	-0.998025
1331156	chr5:1331156:C:T	6.93145e-15	-2.05116	-0.690367
1331558	chr5:1331558:CAGGCCCTGAGCTGTGCAGCCGCTGG:C	9.42016e-15	-1.4049	-1.02985
1331775	chr5:1331775:C:A	2.65431e-14	-3.03431e-10	-1.39883
1331915	chr5:1331915:TCTC:T	2.44401e-14	-1.48137	-4.50893e-10
1332203	chr5:1332203:C:T	2.74171e-14	-3.03431e-10	-1.36643
1332251	chr5:1332251:C:T	5.34603e-13	-3.03431e-10	1.60393
1333930	chr5:1333930:G:T	7.54276e-13	-3.03431e-10	1.94816
1333966	chr5:1333966:C:G	3.23305e-14	-1.20158	-4.50893e-10
1334491	chr5:1334491:T:C	2.47793e-14	-3.03431e-10	-1.46759
1334614	chr5:1334614:C:T	1.87479e-14	-0.423344	-1.32317
1334798	chr5:1334798:C:T	3.59003e-13	-3.03431e-10	1.20574
1335061	chr5:1335061:C:T	3.37901e-14	-3.03431e-10	-1.15743
1335270	chr5:1335270:CTG:C	2.34866e-08	13.7198	-1.42544
1335989	chr5:1335989:G:A	1.49559e-13	0.330095	-4.50893e-10
1336063	chr5:1336063:A:T	2.05482e-13	1.52937	-0.881603
1336068	chr5:1336068:C:T	3.29452e-14	-3.03431e-10	-1.18275
1336106	chr5:1336106:T:C	3.255e-14	0.192163	-1.38698
1336128	chr5:1336128:A:G	3.79341e-14	0.399286	-1.44103
1336344	chr5:1336344:T:C	3.75906e-14	0.393262	-1.4441
1336511	chr5:1336511:T:A	1.44343e-13	1.48632	-1.19172
1336564	chr5:1336564:C:G	2.59115e-14	-3.03431e-10	-1.42291
1336601	chr5:1336601:T:C	3.21766e-14	-1.20635	-4.50893e-10
1336955	chr5:1336955:T:C	3.26839e-14	0.199208	-1.38992
1336991	chr5:1336991:T:A	4.07435e-14	0.459717	-1.43001
1337059	chr5:1337059:C:T	1.01696e-14	-1.39332	-0.964868
1337739	chr5:1337739:T:C	2.63779e-14	-3.03431e-10	-1.40507
1337791	chr5:1337791:A:T	3.17977e-14	0.253522	-1.47172
1337832	chr5:1337832:A:G	1.53733e-14	-1.39076	-0.554201
1337852	chr5:1337852:T:C	5.88851e-14	-3.03431e-10	-0.602007
1337963	chr5:1337963:C:T	6.84369e-14	-0.451682	-4.50893e-10
1338068	chr5:1338068:C:G	3.07204e-14	-3.03431e-10	-1.25267
1338261	chr5:1338261:C:T	2.46928e-14	-3.03431e-10	-1.47108
1338262	chr5:1338262:G:A	3.59344e-14	-1.0959	-4.50893e-10
1338547	chr5:1338547:C:T	3.02432e-14	-3.03431e-10	-1.26832
1339954	chr5:1339954:G:A	3.43959e-14	-1.13966	-4.50893e-10
1340099	chr5:1340099:C:T	2.74032e-14	-3.03431e-10	-1.36694
1340137	chr5:1340137:G:A	2.99103e-14	0.188673	-1.46807
1340912	chr5:1340912:C:T	1.05546e-12	-3.03431e-10	2.28414
1340934	chr5:1340934:T:A	2.4873e-14	-3.03431e-10	-1.46381
1341093	chr5:1341093:C:G	2.69837e-14	-3.03431e-10	-1.38236
1341442	chr5:1341442:C:T	2.92356e-14	-3.03431e-10	-1.30221
1342073	chr5:1342073:C:T	1.65712e-14	-1.86993	-4.50893e-10
1342882	chr5:1342882:C:T	3.41419e-14	-1.14707	-4.50893e-10
1343410	chr5:1343410:T:C	1.37759e-14	-2.05467	-4.50893e-10
1343567	chr5:1343567:G:A	4.99436e-15	-2.04367	-1.02561
1343679	chr5:1343679:C:T	1.19457e-14	-1.2331	-0.964126
1344297	chr5:1344297:T:A	2.91852e-14	-3.03431e-10	-1.30393
1344329	chr5:1344329:G:A	2.53122e-14	-3.03431e-10	-1.44631
1344567	chr5:1344567:C:T	3.0598e-14	-3.03431e-10	-1.25666
1344646	chr5:1344646:A:C	2.47143e-14	-3.03431e-10	-1.47021
1345084	chr5:1345084:G:A	1.37775e-14	-2.05456	-4.50893e-10
1345160	chr5:1345160:A:G	1.04418e-13	-3.03431e-10	-0.0291918
1345359	chr5:1345359:A:G	4.60825e-14	0.617316	-1.46448
1345548	chr5:1345548:A:C	2.83099e-14	-3.03431e-10	-1.33438
1345876	chr5:1345876:T:G	2.77238e-13	-3.03431e-10	0.947282
1346218	chr5:1346218:C:T	2.69812e-14	-3.03431e-10	-1.38245
1346585	chr5:1346585:C:T	7.73387e-13	-3.03431e-10	1.97319
1346825	chr5:1346825:A:G	5.48738e-14	-0.672559	-4.50893e-10
1347013	chr5:1347013:C:T	9.67982e-14	1.02116	-1.12613
1347124	chr5:1347124:C:T	4.21989e-10	9.41668	-1.14154
1347761	chr5:1347761:G:C	3.93629e-14	-3.03431e-10	-1.00477
1347882	chr5:1347882:G:A	3.33264e-14	-3.03431e-10	-1.17124
1348170	chr5:1348170:A:G	2.512e-14	-3.03431e-10	-1.45393
1348237	chr5:1348237:G:A	8.58146e-15	-1.19361	-1.33438
1348367	chr5:1348367:G:A	2.5573e-14	-3.03431e-10	-1.43606
1348683	chr5:1348683:A:T	6.7106e-14	0.595163	-1.06648
1348797	chr5:1348797:T:C	4.28935e-14	-3.03431e-10	-0.918874
1349420	chr5:1349420:A:G	4.59752e-14	0.589963	-1.43945
1349590	chr5:1349590:T:A	1.94502e-13	-3.03431e-10	0.592848
1349749	chr5:1349749:G:A	1.67666e-14	-1.8582	-4.50893e-10
1349780	chr5:1349780:T:C	2.22257e-13	-3.03431e-10	0.726239
1350224	chr5:1350224:C:T	6.93562e-14	1.03044	-1.46878
1350410	chr5:1350410:T:C	3.33577e-14	-3.03431e-10	-1.17031
1351133	chr5:1351133:C:T	2.47253e-14	-3.03431e-10	-1.46977
1351150	chr5:1351150:C:T	3.0981e-14	-1.24422	-4.50893e-10
1351262	chr5:1351262:TCA:T	5.12166e-15	-1.6566	-1.38752
1351336	chr5:1351336:T:A	7.70001e-14	-3.03431e-10	-0.333788
1351423	chr5:1351423:G:A	5.87443e-14	0.8679	-1.4723
1351622	chr5:1351622:C:T	8.31391e-13	-3.03431e-10	2.04551
1352126	chr5:1352126:A:G	3.60366e-14	-3.03431e-10	-1.09306
1352131	chr5:1352131:A:T	1.50949e-13	0.339349	-4.50893e-10
1352194	chr5:1352194:C:T	2.49004e-14	-3.03431e-10	-1.46271
1352231	chr5:1352231:A:G	3.55405e-14	-3.03431e-10	-1.10692
1352335	chr5:1352335:T:C	8.11366e-14	-3.03431e-10	-0.28146
1352932	chr5:1352932:T:G	3.37136e-14	-3.03431e-10	-1.15969
1353077	chr5:1353077:C:T	7.23744e-14	-3.03431e-10	-0.395742
1353668	chr5:1353668:C:T	2.51504e-14	-3.03431e-10	-1.45272
1354166	chr5:1354166:C:A	1.61176e-14	-1.89768	-4.50893e-10
1354786	chr5:1354786:C:T	8.53347e-13	-3.03431e-10	2.07157
1354869	chr5:1354869:G:C	1.47488e-14	-1.98644	-4.50893e-10
1354943	chr5:1354943:C:T	7.04145e-14	1.04797	-1.47117
1355744	chr5:1355744:C:T	5.52801e-14	0.507879	-1.17306
1356019	chr5:1356019:C:G	8.2755e-13	-3.03431e-10	2.04088
1356143	chr5:1356143:A:G	2.52759e-14	-3.03431e-10	-1.44774
1356204	chr5:1356204:C:T	6.97697e-13	-3.03431e-10	1.87019
1356335	chr5:1356335:C:T	6.07974e-14	0.883972	-1.45402
1356569	chr5:1356569:C:T	5.55824e-09	12.1881	-1.33488
1356775	chr5:1356775:G:A	1.50691e-14	-1.07669	-0.888258
1356829	chr5:1356829:C:T	1.69135e-14	-0.378146	-1.47133
1357137	chr5:1357137:C:G	2.46826e-14	-3.03431e-10	-1.47149
1357562	chr5:1357562:G:A	2.57869e-14	-3.03431e-10	-1.42773
1358033	chr5:1358033:CAGA:C	3.46976e-15	-1.9709	-1.46261
1358707	chr5:1358707:C:T	3.43602e-15	-2.01412	-1.42916
1358786	chr5:1358786:C:T	4.63788e-14	0.106942	-0.947694
1358935	chr5:1358935:T:C	2.62826e-14	-3.03431e-10	-1.40869
1358983	chr5:1358983:C:T	1.25318e-14	-2.0494	-0.0999247
1359140	chr5:1359140:G:A	6.88066e-14	0.405662	-0.851957
1359145	chr5:1359145:T:A	5.81883e-15	-1.44947	-1.46703
1359823	chr5:1359823:T:C	6.9333e-15	-1.85261	-0.888653
1359950	chr5:1359950:T:C	3.01972e-14	-3.03431e-10	-1.26985
1360010	chr5:1360010:C:G	4.13735e-14	-0.613132	-0.341822
1360126	chr5:1360126:TTTTGA:T	5.11232e-14	-0.337528	-0.405828
1360372	chr5:1360372:C:T	5.29456e-15	-1.5395	-1.47141
1360419	chr5:1360419:T:C	5.63193e-13	1.03693	0.619094
1360800	chr5:1360800:C:T	1.53571e-14	-1.94601	-4.50893e-10
1360840	chr5:1360840:G:A	3.38457e-14	-3.03431e-10	-1.15578
1361187	chr5:1361187:G:C	2.86247e-14	-1.32332	-4.50893e-10
1361285	chr5:1361285:G:C	1.4815e-14	-1.20002	-0.781931
1361554	chr5:1361554:T:G	1.01812e-14	-1.90561	-0.451437
1361557	chr5:1361557:C:A	5.77709e-14	-3.03431e-10	-0.621109
1361566	chr5:1361566:G:A	1.05111e-14	-1.87098	-0.454181
1362003	chr5:1362003:T:C	3.49954e-14	-3.03431e-10	-1.12238
1362642	chr5:1362642:G:A	1.10139e-14	-0.80615	-1.47229
1362678	chr5:1362678:T:C	3.23933e-14	-1.05575	-0.14389
1362851	chr5:1362851:C:T	3.09226e-14	-3.03431e-10	-1.24611
1362954	chr5:1362954:C:A	2.51157e-14	-3.03431e-10	-1.4541
1363126	chr5:1363126:G:A	2.69391e-14	-3.03431e-10	-1.38402
1363367	chr5:1363367:G:A	2.6503e-14	-3.03431e-10	-1.40034
1363498	chr5:1363498:A:C	3.15338e-14	-3.03431e-10	-1.22654
1363710	chr5:1363710:T:C	9.34552e-12	4.46506	-4.50893e-10
1363714	chr5:1363714:G:A	3.49287e-14	-3.03431e-10	-1.12429
1363838	chr5:1363838:T:G	1.37762e-14	-2.05465	-4.50893e-10
1363931	chr5:1363931:C:T	2.47364e-14	-3.03431e-10	-1.46932
1364127	chr5:1364127:C:G	2.06578e-14	-0.570323	-1.07918
1364202	chr5:1364202:G:A	8.59728e-15	-1.19801	-1.32814
1364203	chr5:1364203:A:T	3.22863e-14	-3.03431e-10	-1.20295
1364324	chr5:1364324:T:C	3.38611e-15	-2.02405	-1.43386
1364393	chr5:1364393:G:A	2.46783e-14	-3.03431e-10	-1.47167
1364479	chr5:1364479:T:C	2.48498e-14	-3.03431e-10	-1.46474
1364903	chr5:1364903:T:C	4.29139e-15	-1.86723	-1.35375
1364949	chr5:1364949:G:A	4.71486e-15	-1.7043	-1.42258
1365077	chr5:1365077:G:A	4.82563e-13	-3.03431e-10	1.50152
1365084	chr5:1365084:G:A	2.47942e-14	-3.03431e-10	-1.46699
1365547	chr5:1365547:T:C	1.33407e-14	-0.614919	-1.47186
1365867	chr5:1365867:A:G	5.26858e-15	-1.59856	-1.41727
1365892	chr5:1365892:G:A	4.77869e-15	-2.03483	-1.0786
1366259	chr5:1366259:G:A	1.42451e-14	-2.02118	-4.50893e-10
1367100	chr5:1367100:G:C	3.30511e-14	-3.03431e-10	-1.17954
1367621	chr5:1367621:C:T	5.52787e-15	-1.93863	-1.02916
1367699	chr5:1367699:C:T	5.04486e-14	-3.03431e-10	-0.75664
1367800	chr5:1367800:T:C	2.55897e-13	0.520252	0.346927
1367917	chr5:1367917:C:T	9.37297e-14	0.144263	-0.281443
1368303	chr5:1368303:G:A	2.49759e-14	-3.03431e-10	-1.45968
1368304	chr5:1368304:A:G	2.54836e-14	-3.03431e-10	-1.43956
1368528	chr5:1368528:C:CCACCTCTGGA	3.12024e-14	-3.03431e-10	-1.2371
1368563	chr5:1368563:G:A	7.2312e-15	-1.36918	-1.33001
1368576	chr5:1368576:C:T	2.72555e-13	0.565281	0.364966
1368882	chr5:1368882:A:G	9.77822e-13	1.37127	0.836465
1369371	chr5:1369371:G:A	2.46875e-14	-3.03431e-10	-1.4713
1369382	chr5:1369382:C:T	3.74424e-13	-3.03431e-10	1.24779
1369457	chr5:1369457:G:A	7.01016e-14	-3.03431e-10	-0.427648
1369498	chr5:1369498:C:T	1.10305e-13	-0.11673	0.142385
1369520	chr5:1369520:C:T	2.52915e-14	-3.03431e-10	-1.44713
1369562	chr5:1369562:G:A	1.56564e-13	-0.0822181	0.458087
1369826	chr5:1369826:T:C	4.47826e-13	-0.518201	1.94501
1369867	chr5:1369867:C:T	5.903e-13	-0.530249	2.23328
1370007	chr5:1370007:T:C	5.13601e-13	-0.641708	2.20556
1370144	chr5:1370144:G:A	6.58519e-14	-0.490186	-4.50893e-10
1370489	chr5:1370489:G:A	2.65919e-14	-3.03431e-10	-1.39699
1370731	chr5:1370731:A:G	5.06228e-14	-1.1004	0.347212
1370740	chr5:1370740:T:C	5.44832e-13	-3.03431e-10	1.62288
1370861	chr5:1370861:A:G	1.26757e-12	-3.03431e-10	2.46726
1370892	chr5:1370892:G:C	1.21571e-12	-3.03431e-10	2.42549
1370978	chr5:1370978:T:C	9.51177e-15	-0.980123	-1.44494
1371215	chr5:1371215:G:A	4.37099e-14	-3.03431e-10	-0.90002
1371385	chr5:1371385:A:G	1.19729e-12	-3.03431e-10	2.41022
1371400	chr5:1371400:G:A	1.40995e-14	-2.03145	-4.50893e-10
1371431	chr5:1371431:G:A	3.71681e-14	-3.03431e-10	-1.06214
1371501	chr5:1371501:C:T	1.87939e-14	-1.41559	-0.328479
1371514	chr5:1371514:C:G	6.82989e-14	-3.03431e-10	-0.453701
1371569	chr5:1371569:A:G	1.09815e-14	-1.41855	-0.862833
1371604	chr5:1371604:A:G	8.17839e-15	-1.45778	-1.11832
1371842	chr5:1371842:C:A	3.91651e-14	-0.550694	-0.459115
1372202	chr5:1372202:T:C	2.61798e-14	-3.03431e-10	-1.41261
1372551	chr5:1372551:T:C	2.78414e-14	-1.35107	-4.50893e-10
1372753	chr5:1372753:T:C	1.14731e-14	-1.31931	-0.918283
1372858	chr5:1372858:TTTAA:T	3.27172e-14	-3.03431e-10	-1.1897
1372872	chr5:1372872:A:C	2.27867e-14	-1.35987	-0.191548
1372886	chr5:1372886:T:G	3.85079e-14	-3.03431e-10	-1.02673
1373049	chr5:1373049:A:ATATT	6.87321e-15	-1.52458	-1.22538
1373087	chr5:1373087:TTAAA:T	1.21033e-14	-1.28265	-0.90147
1373269	chr5:1373269:G:T	3.22994e-14	-3.03431e-10	-1.20255
1373423	chr5:1373423:A:C	3.17278e-14	-3.03431e-10	-1.2204
1373887	chr5:1373887:T:A	1.47465e-12	-3.03431e-10	2.61858
1373944	chr5:1373944:T:A	2.99727e-14	-3.03431e-10	-1.27731
1374421	chr5:1374421:G:A	1.4801e-12	-3.03431e-10	2.62227
1374564	chr5:1374564:T:C	1.64618e-14	-1.08039	-0.79616
1374771	chr5:1374771:G:C	1.99584e-14	-0.704942	-0.979004
1374965	chr5:1374965:G:A	1.1174e-14	-1.43639	-0.827611
1375046	chr5:1375046:TG:T	1.73769e-14	-1.82245	-4.50893e-10
1375204	chr5:1375204:A:G	2.42678e-13	-3.03431e-10	0.814142
1375244	chr5:1375244:T:C	3.05793e-14	-3.03431e-10	-1.25727
1375297	chr5:1375297:AG:A	1.00246e-14	-1.3865	-0.986051
1375601	chr5:1375601:G:A	1.83099e-13	-3.03431e-10	0.53243
1375862	chr5:1375862:T:C	1.59519e-13	-3.03431e-10	0.394571
1375932	chr5:1375932:C:T	2.61113e-14	-3.03431e-10	-1.41522
1375941	chr5:1375941:G:A	6.1004e-14	-3.03431e-10	-0.566654
1375997	chr5:1375997:G:A	4.32571e-14	-3.03431e-10	-0.910432
1376046	chr5:1376046:A:G	9.52966e-15	-2.03285	-0.390336
1376211	chr5:1376211:A:G	1.63576e-14	-1.48417	-0.398732
1376214	chr5:1376214:A:G	8.09498e-14	-3.03431e-10	-0.283766
1376218	chr5:1376218:A:G	5.83143e-14	0.268825	-0.880573
1376284	chr5:1376284:A:G	3.01677e-14	-3.03431e-10	-1.27082
1376565	chr5:1376565:A:C	5.48534e-14	-3.03431e-10	-0.67293
1376706	chr5:1376706:G:A	2.21485e-13	-3.03431e-10	0.722761
1376843	chr5:1376843:AAAC:A	5.07698e-15	-1.88155	-1.17133
1376906	chr5:1376906:C:T	6.40623e-15	-1.52742	-1.2929
1377222	chr5:1377222:A:G	2.88544e-14	-3.03431e-10	-1.31533
1377561	chr5:1377561:A:G	5.58759e-14	-3.03431e-10	-0.654462
1377574	chr5:1377574:TTTTC:T	1.38775e-14	-2.04733	-4.50893e-10
1377659	chr5:1377659:T:C	2.46654e-14	-3.03431e-10	-1.47219
1377710	chr5:1377710:G:A	2.15254e-14	-0.212007	-1.39636
1377742	chr5:1377742:C:T	5.06652e-15	-1.70096	-1.35398
1378106	chr5:1378106:A:G	5.30969e-14	-3.03431e-10	-0.705476
1378301	chr5:1378301:C:T	7.044e-15	-1.69142	-1.034
1378654	chr5:1378654:A:G	3.78723e-14	-3.03431e-10	-1.04338
1378657	chr5:1378657:C:T	2.0157e-14	-0.661567	-1.01248
1378664	chr5:1378664:A:G	1.19372e-13	-3.03431e-10	0.104646
1378804	chr5:1378804:G:A	2.46845e-14	-3.03431e-10	-1.47142
1378891	chr5:1378891:A:G	3.28323e-14	-3.03431e-10	-1.18618
1379112	chr5:1379112:T:C	1.36339e-14	-1.95783	-0.107206
1379200	chr5:1379200:G:A	6.23636e-14	-3.03431e-10	-0.544613
1379231	chr5:1379231:T:G	3.43548e-14	-3.03431e-10	-1.14085
1379341	chr5:1379341:AC:A	1.06151e-14	-1.0878	-1.22751
1379358	chr5:1379358:C:T	4.86544e-14	-3.03431e-10	-0.792851
1379628	chr5:1379628:G:A	1.01508e-14	-1.08315	-1.2769
1379647	chr5:1379647:T:C	4.70423e-15	-2.02377	-1.10536
1379711	chr5:1379711:G:A	1.91093e-14	-0.435846	-1.29157
1379805	chr5:1379805:T:A	3.78765e-14	-3.03431e-10	-1.04326
1379906	chr5:1379906:TAC:T	1.89211e-14	-0.421263	-1.31605
1379948	chr5:1379948:C:T	1.70547e-13	-3.03431e-10	0.461418
1379965	chr5:1379965:A:C	4.58051e-15	-1.69356	-1.46223
1380060	chr5:1380060:A:G	1.41982e-14	-1.47875	-0.545723
1380336	chr5:1380336:C:T	4.5284e-14	-3.03431e-10	-0.864641
1380588	chr5:1380588:C:T	3.06334e-14	-3.03431e-10	-1.2555
1380844	chr5:1380844:G:A	4.05413e-15	-2.04351	-1.23435
1381361	chr5:1381361:A:G	3.71491e-15	-2.03074	-1.3345
1381917	chr5:1381917:T:C	3.86397e-14	-3.03431e-10	-1.02331
1381921	chr5:1381921:C:T	7.79581e-15	-1.95573	-0.668279
1382134	chr5:1382134:T:C	3.0877e-14	-3.03431e-10	-1.24758
1382203	chr5:1382203:G:A	3.31339e-14	-3.03431e-10	-1.17704
1382571	chr5:1382571:T:C	6.74441e-15	-1.96727	-0.801611
1382594	chr5:1382594:C:T	2.65866e-14	-3.03431e-10	-1.39719
1382725	chr5:1382725:G:T	4.75097e-14	-3.03431e-10	-0.816661
1383435	chr5:1383435:C:T	8.20444e-15	-1.91257	-0.660353
1383639	chr5:1383639:T:A	4.63556e-14	-3.03431e-10	-0.841251
1383951	chr5:1383951:A:C	1.38158e-14	-2.05178	-4.50893e-10
1383971	chr5:1383971:A:T	1.39992e-14	-2.03859	-4.50893e-10
1384116	chr5:1384116:C:A	1.38261e-14	-2.05104	-4.50893e-10
1384251	chr5:1384251:T:C	2.62764e-14	-3.03431e-10	-1.40892
1384385	chr5:1384385:T:A	3.27606e-14	-3.03431e-10	-1.18837
1384409	chr5:1384409:A:C	2.71326e-14	-3.03431e-10	-1.37686
1384492	chr5:1384492:C:G	7.83514e-15	-1.60237	-1.01661
1384820	chr5:1384820:C:T	4.25494e-15	-1.82438	-1.40513
1385143	chr5:1385143:C:T	3.99891e-14	-3.03431e-10	-0.988986
1385255	chr5:1385255:A:G	2.52653e-14	-3.03431e-10	-1.44816
1385338	chr5:1385338:G:A	2.93737e-14	-3.03431e-10	-1.29749
1385427	chr5:1385427:G:T	2.7432e-14	-3.03431e-10	-1.36589
1385459	chr5:1385459:G:A	4.47808e-15	-2.04588	-1.13252
1385461	chr5:1385461:A:G	4.54307e-15	-2.04449	-1.1195
1385486	chr5:1385486:G:A	3.78117e-15	-2.04022	-1.30734
1385542	chr5:1385542:GGT:G	2.77551e-14	-3.03431e-10	-1.35417
1385547	chr5:1385547:T:C	6.84063e-15	-1.73543	-1.01928
1385571	chr5:1385571:G:A	3.48208e-14	-3.03431e-10	-1.12738
1385627	chr5:1385627:G:C	2.54513e-14	-3.03431e-10	-1.44083
1385630	chr5:1385630:T:G	2.46874e-14	-3.03431e-10	-1.4713
1385754	chr5:1385754:C:T	7.60461e-13	-3.03431e-10	1.95633
1386128	chr5:1386128:C:T	1.44244e-13	-3.03431e-10	0.293911
1386721	chr5:1386721:C:T	7.26859e-14	-3.03431e-10	-0.391447
1386978	chr5:1386978:C:T	1.55868e-14	-1.93117	-4.50893e-10
1386985	chr5:1386985:A:G	2.76791e-14	-3.03431e-10	-1.35692
1387027	chr5:1387027:G:A	8.19271e-15	-2.0498	-0.524549
1387980	chr5:1387980:G:A	2.79489e-14	-3.03431e-10	-1.34722
1388406	chr5:1388406:T:C	2.60357e-14	-3.03431e-10	-1.41812
1388510	chr5:1388510:C:T	3.55361e-15	-1.93858	-1.47105
1388786	chr5:1388786:A:T	3.96419e-14	-3.03431e-10	-0.997708
1388954	chr5:1388954:T:C	2.71361e-14	-3.03431e-10	-1.37673
1389071	chr5:1389071:C:T	3.83435e-15	-1.96774	-1.36586
1389095	chr5:1389095:C:G	2.51095e-14	-3.03431e-10	-1.45435
1389648	chr5:1389648:GT:G	2.52377e-14	-3.03431e-10	-1.44925
1390234	chr5:1390234:T:C	5.7668e-15	-1.83337	-1.09211
1390326	chr5:1390326:C:T	5.51295e-15	-1.93804	-1.03246
1390561	chr5:1390561:T:C	3.29158e-14	-3.03431e-10	-1.18364
1390563	chr5:1390563:A:G	3.26841e-14	-3.03431e-10	-1.19071
1390847	chr5:1390847:T:C	3.15365e-14	-3.03431e-10	-1.22645
1391046	chr5:1391046:T:C	2.77793e-14	-3.03431e-10	-1.35331
1391254	chr5:1391254:A:G	6.16499e-15	-1.9499	-0.908804
1391636	chr5:1391636:T:A	2.46692e-14	-3.03431e-10	-1.47204
1391703	chr5:1391703:G:A	3.33138e-14	-3.03431e-10	-1.17162
1391838	chr5:1391838:G:A	1.40299e-14	-2.0364	-4.50893e-10
1391946	chr5:1391946:G:A	4.31971e-14	-3.03431e-10	-0.91182
1392129	chr5:1392129:C:T	3.623e-14	-3.03431e-10	-1.08771
1392380	chr5:1392380:G:A	9.54556e-14	-3.03431e-10	-0.118933
1392606	chr5:1392606:T:G	5.75502e-15	-2.05384	-0.873687
1392850	chr5:1392850:A:C	6.56468e-15	-1.34315	-1.45275
1393302	chr5:1393302:G:A	2.6285e-14	-3.03431e-10	-1.4086
1393339	chr5:1393339:A:G	4.62083e-14	-3.03431e-10	-0.844436
1393396	chr5:1393396:G:A	3.31692e-14	-3.03431e-10	-1.17597
1393914	chr5:1393914:C:T	2.72434e-14	-3.03431e-10	-1.37278
1393963	chr5:1393963:G:A	4.22444e-14	-3.03431e-10	-0.934122
1394119	chr5:1394119:C:T	2.48147e-14	-3.03431e-10	-1.46616
1394361	chr5:1394361:G:A	2.2249e-14	-1.5753	-4.50893e-10
1394485	chr5:1394485:C:G	1.55271e-13	-0.259259	0.626837
1394500	chr5:1394500:C:T	3.15236e-14	-3.03431e-10	-1.22686
1394545	chr5:1394545:G:A	2.74977e-14	-3.03431e-10	-1.36349
1394681	chr5:1394681:T:G	3.71096e-14	-3.03431e-10	-1.06372
1394700	chr5:1394700:A:G	1.19836e-13	0.6397	-0.531169
1394962	chr5:1394962:C:T	4.29289e-15	-1.92612	-1.29452
1394998	chr5:1394998:C:T	3.12372e-14	-1.23599	-4.50893e-10
1395276	chr5:1395276:C:A	2.64665e-14	-3.03431e-10	-1.40172
1395459	chr5:1395459:G:A	2.26709e-14	-1.55651	-4.50893e-10
1395675	chr5:1395675:G:A	2.57295e-14	-3.03431e-10	-1.42996
1395679	chr5:1395679:A:G	7.15915e-15	-1.8359	-0.873305
1395740	chr5:1395740:GC:G	2.4681e-14	-3.03431e-10	-1.47156
1396176	chr5:1396176:G:A	1.4112e-14	-2.03057	-4.50893e-10
1396208	chr5:1396208:C:T	2.3191e-13	-3.03431e-10	0.768754
1396294	chr5:1396294:C:T	2.54487e-14	-3.03431e-10	-1.44093
1396698	chr5:1396698:T:C	5.78392e-15	-1.70093	-1.22158
1396897	chr5:1396897:G:A	2.99077e-14	-3.03431e-10	-1.27948
1397000	chr5:1397000:G:C	1.42164e-14	-2.0232	-4.50893e-10
1397426	chr5:1397426:G:A	4.16217e-13	-3.03431e-10	1.35361
1397523	chr5:1397523:C:T	3.41571e-14	-3.03431e-10	-1.14663
1397892	chr5:1397892:C:T	5.11284e-15	-1.9276	-1.11824
1398159	chr5:1398159:G:A	2.63818e-14	-3.03431e-10	-1.40492
1398342	chr5:1398342:C:T	1.38042e-14	-2.05262	-4.50893e-10
1398391	chr5:1398391:A:C	2.92332e-14	-3.03431e-10	-1.30229
1398682	chr5:1398682:G:A	5.17171e-15	-1.96891	-1.06548
1398691	chr5:1398691:A:G	5.13213e-15	-1.96766	-1.07442
1398694	chr5:1398694:G:T	3.22692e-15	-2.04898	-1.45708
1398964	chr5:1398964:T:C	3.32686e-14	-3.03431e-10	-1.17298
1399310	chr5:1399310:G:A	1.39466e-14	-2.04236	-4.50893e-10
1399316	chr5:1399316:T:C	4.16645e-15	-1.84437	-1.40616
1400423	chr5:1400423:G:T	2.53527e-14	-3.03431e-10	-1.44471
1400577	chr5:1400577:T:G	2.47362e-14	-3.03431e-10	-1.46933
1401368	chr5:1401368:G:A	3.65365e-14	-3.03431e-10	-1.07928
1401461	chr5:1401461:T:C	2.53886e-14	-3.03431e-10	-1.4433
1401465	chr5:1401465:C:T	2.39906e-14	-0.12241	-1.37752
1401704	chr5:1401704:AGGGCGCT:A	2.55178e-14	-3.03431e-10	-1.43822
1402290	chr5:1402290:G:C	4.16061e-14	-3.03431e-10	-0.949348
1402433	chr5:1402433:C:T	4.26278e-14	-3.03431e-10	-0.925088
1402958	chr5:1402958:G:A	4.32173e-14	-3.03431e-10	-0.911353
1403129	chr5:1403129:G:A	3.00812e-14	-3.03431e-10	-1.27369
1404101	chr5:1404101:T:G	4.15987e-14	-3.03431e-10	-0.949525
1404141	chr5:1404141:G:A	2.65776e-14	-3.03431e-10	-1.39753
1404351	chr5:1404351:A:G	1.40557e-14	-2.03456	-4.50893e-10
1404371	chr5:1404371:G:A	4.6525e-14	-3.03431e-10	-0.837605
1404433	chr5:1404433:C:T	3.43334e-15	-2.05466	-1.3894
1404589	chr5:1404589:A:T	3.5695e-15	-2.04186	-1.36331
1404611	chr5:1404611:C:T	3.84499e-15	-2.05439	-1.27644
1404807	chr5:1404807:T:C	5.05636e-15	-2.05462	-1.00233
1405025	chr5:1405025:T:C	1.50818e-13	-3.03431e-10	0.338481
1405168	chr5:1405168:C:T	1.11335e-13	-3.03431e-10	0.0349463
1405492	chr5:1405492:A:C	9.2311e-14	-3.03431e-10	-0.152432
1405579	chr5:1405579:T:C	3.168e-15	-2.05213	-1.47237
1405608	chr5:1405608:T:C	3.521e-15	-2.03684	-1.38201
1405622	chr5:1405622:G:A	2.50341e-14	-3.03431e-10	-1.45736
1405691	chr5:1405691:C:T	5.13431e-15	-2.05283	-0.988816
1405767	chr5:1405767:C:T	2.42282e-14	-0.0964143	-1.39366
1405842	chr5:1405842:ACTTCGAC:A	3.0055e-14	-3.03431e-10	-1.27456
1405987	chr5:1405987:G:A	4.30125e-14	-3.03431e-10	-0.916105
1406260	chr5:1406260:C:T	2.51971e-14	-3.03431e-10	-1.45087
1406473	chr5:1406473:G:A	1.44532e-14	-2.00668	-4.50893e-10
1406548	chr5:1406548:G:A	5.75251e-15	-2.05142	-0.876543
1406816	chr5:1406816:G:A	2.05564e-14	-1.65442	-4.50893e-10
1406853	chr5:1406853:ATGTGACTCC:A	1.47319e-14	-1.98758	-4.50893e-10
1406931	chr5:1406931:T:C	4.02765e-14	-3.03431e-10	-0.981827
1407014	chr5:1407014:C:T	2.86115e-14	0.078255	-1.40204
1407264	chr5:1407264:A:G	3.0246e-14	-3.03431e-10	-1.26823
1407375	chr5:1407375:GA:G	3.36341e-14	0.154747	-1.3168
1407631	chr5:1407631:G:A	1.30193e-14	-0.731247	-1.37992
1407767	chr5:1407767:G:A	3.42258e-14	-3.03431e-10	-1.14462
1408112	chr5:1408112:A:T	3.24477e-14	0.272595	-1.47056
1408234	chr5:1408234:G:T	4.09807e-14	0.269363	-1.23386
1408289	chr5:1408289:A:G	1.52238e-14	-0.505542	-1.44919
1408611	chr5:1408611:G:A	3.7098e-14	-3.03431e-10	-1.06403
1408782	chr5:1408782:C:T	4.84612e-14	-3.03431e-10	-0.796832
1408864	chr5:1408864:A:C	6.21409e-14	0.301612	-0.849802
1409111	chr5:1409111:G:C	3.80978e-14	-3.03431e-10	-1.03744
1409367	chr5:1409367:C:T	4.90323e-14	-3.03431e-10	-0.785116
1409387	chr5:1409387:C:T	1.53408e-14	-1.94708	-4.50893e-10
1409626	chr5:1409626:G:A	4.20182e-14	-3.03431e-10	-0.939492
1409905	chr5:1409905:T:C	8.17239e-14	-3.03431e-10	-0.274248
1409958	chr5:1409958:A:G	2.7914e-14	-3.03431e-10	-1.34847
1410380	chr5:1410380:C:T	5.3417e-14	-3.03431e-10	-0.699466
1410498	chr5:1410498:G:T	4.07624e-14	0.458565	-1.4284
1410910	chr5:1410910:G:A	3.04679e-14	-3.03431e-10	-1.26092
1411128	chr5:1411128:G:A	3.68591e-14	-3.03431e-10	-1.07049
1411141	chr5:1411141:A:C	1.92001e-14	-0.286262	-1.43642
1411584	chr5:1411584:C:T	2.6698e-14	-3.03431e-10	-1.39301
1411899	chr5:1411899:A:G	3.19885e-14	-3.03431e-10	-1.21222
1411938	chr5:1411938:G:A	6.95574e-14	-3.03431e-10	-0.435442
1412136	chr5:1412136:T:C	1.52173e-13	0.297284	0.0501399
1412434	chr5:1412434:C:T	2.49583e-14	-3.03431e-10	-1.46039
1412490	chr5:1412490:C:T	1.63584e-14	-0.635517	-1.24734
1412712	chr5:1412712:T:TC	1.87239e-14	-1.74779	-4.50893e-10
1412856	chr5:1412856:G:A	2.11556e-14	-1.62569	-4.50893e-10
1413416	chr5:1413416:C:T	7.12459e-12	-3.03431e-10	4.19371
1413694	chr5:1413694:C:T	2.52234e-14	-3.03431e-10	-1.44982
1413976	chr5:1413976:G:A	5.32077e-15	-1.62832	-1.37765
1414127	chr5:1414127:G:A	3.51206e-12	-3.03431e-10	3.48636
1414201	chr5:1414201:C:T	1.4847e-14	-1.9798	-4.50893e-10
1415176	chr5:1415176:G:A	2.90038e-14	-3.03431e-10	-1.31017
1415236	chr5:1415236:G:A	6.55807e-14	-3.03431e-10	-0.494313
1415514	chr5:1415514:A:T	5.8106e-15	-1.67366	-1.24426
1416869	chr5:1416869:G:A	3.74012e-14	-3.03431e-10	-1.05589
1416932	chr5:1416932:C:T	1.46934e-13	-3.03431e-10	0.312388
1417097	chr5:1417097:C:T	3.44356e-15	-1.97217	-1.46891
1417239	chr5:1417239:A:G	3.79755e-15	-2.01425	-1.32899
1417537	chr5:1417537:C:T	1.90569e-13	-3.03431e-10	0.572421
1417675	chr5:1417675:G:A	3.11768e-14	-3.03431e-10	-1.23792
1418259	chr5:1418259:A:C	4.0889e-15	-1.98046	-1.28886
1418432	chr5:1418432:A:G	3.40851e-14	-3.03431e-10	-1.14873
1419411	chr5:1419411:T:C	3.40535e-14	-3.03431e-10	-1.14966
1419630	chr5:1419630:T:C	1.78618e-13	-3.03431e-10	0.507656
1419817	chr5:1419817:C:G	1.15217e-14	-1.09598	-1.13738
1420153	chr5:1420153:C:A	1.96992e-14	-1.69702	-4.50893e-10
1420231	chr5:1420231:G:T	1.67341e-14	-1.47397	-0.386177
1420267	chr5:1420267:T:A	1.7043e-14	-1.43582	-0.406036
1420361	chr5:1420361:C:T	3.53692e-15	-1.95468	-1.45966
1420459	chr5:1420459:C:G	3.02804e-14	-3.03431e-10	-1.26709
1420473	chr5:1420473:C:G	3.61316e-15	-1.9343	-1.45871
1420686	chr5:1420686:G:A	2.59678e-14	-3.03431e-10	-1.42074
1420779	chr5:1420779:G:A	2.74335e-13	-3.03431e-10	0.936757
1421069	chr5:1421069:G:T	2.33529e-13	-3.03431e-10	0.775712
1421093	chr5:1421093:G:A	2.46663e-14	-3.03431e-10	-1.47216
1421106	chr5:1421106:T:C	2.46608e-14	-3.03431e-10	-1.47238
1421113	chr5:1421113:C:T	2.73655e-14	-3.03431e-10	-1.36831
1421119	chr5:1421119:T:A	2.46603e-14	-3.03431e-10	-1.4724
1421169	chr5:1421169:A:G	3.46802e-13	-3.03431e-10	1.17116
1421428	chr5:1421428:C:G	3.52164e-15	-1.95197	-1.4667
1421447	chr5:1421447:T:C	1.20088e-12	-3.03431e-10	2.41322
1421617	chr5:1421617:C:T	2.12729e-13	-3.03431e-10	0.682423
1421618	chr5:1421618:G:A	3.1488e-14	-3.03431e-10	-1.22799
1422074	chr5:1422074:C:T	4.18222e-14	-3.03431e-10	-0.944166
1423345	chr5:1423345:GTGCTGCCCACGC:G	7.45554e-15	-1.63519	-1.03345
1423582	chr5:1423582:T:C	5.38694e-13	-3.03431e-10	1.61155
1423757	chr5:1423757:C:T	1.3777e-14	-2.05459	-4.50893e-10
1424063	chr5:1424063:C:T	6.49171e-14	-3.03431e-10	-0.504483
1424254	chr5:1424254:G:A	2.64852e-14	-3.03431e-10	-1.40101
1424299	chr5:1424299:T:G	4.32446e-14	-3.03431e-10	-0.910722
1424453	chr5:1424453:CA:C	6.99705e-14	-3.03431e-10	-0.42952
1424717	chr5:1424717:C:A	2.59883e-14	-3.03431e-10	-1.41995
1424782	chr5:1424782:T:C	2.8408e-14	-3.03431e-10	-1.33093
1424934	chr5:1424934:A:G	9.36502e-15	-1.69984	-0.740775
1424947	chr5:1424947:T:C	3.30285e-14	-3.03431e-10	-1.18022
1425017	chr5:1425017:G:A	3.42542e-14	-3.03431e-10	-1.14379
1425044	chr5:1425044:T:C	5.28289e-15	-1.96456	-1.04856
1425051	chr5:1425051:T:C	5.85794e-15	-1.77339	-1.1364
1425097	chr5:1425097:T:A	3.5126e-14	-3.03431e-10	-1.11865
1425120	chr5:1425120:A:G	1.02212e-14	-1.76292	-0.590211
1425533	chr5:1425533:C:T	4.23266e-14	-3.03431e-10	-0.932179
1425762	chr5:1425762:A:C	3.33125e-14	-3.03431e-10	-1.17166
1425964	chr5:1425964:C:T	1.07756e-14	-1.35752	-0.942792
1426036	chr5:1426036:T:C	7.53374e-15	-1.19043	-1.46777
1426152	chr5:1426152:T:G	3.1988e-14	-1.21223	-4.50893e-10
1426301	chr5:1426301:A:G	3.89051e-15	-2.00958	-1.30948
1426430	chr5:1426430:C:G	2.96337e-13	-3.03431e-10	1.0139
1426844	chr5:1426844:A:G	6.58697e-15	-1.52159	-1.27091
1426849	chr5:1426849:T:A	2.47851e-14	-3.03431e-10	-1.46735
1427482	chr5:1427482:G:C	5.33291e-14	-3.03431e-10	-0.701113
1427563	chr5:1427563:A:T	2.49942e-14	-3.03431e-10	-1.45895
1427602	chr5:1427602:G:A	4.74493e-14	-3.03431e-10	-0.817933
1427688	chr5:1427688:G:C	7.42308e-15	-1.23645	-1.43655
1427802	chr5:1427802:A:G	2.48852e-14	-3.03431e-10	-1.46332
1427896	chr5:1427896:C:T	3.84568e-15	-1.99421	-1.33643
1427996	chr5:1427996:A:G	1.62178e-14	-1.86882	-0.0226649
1428365	chr5:1428365:T:C	2.78881e-14	-3.03431e-10	-1.3494
1428399	chr5:1428399:G:T	1.3024e-14	-1.23234	-0.878462
1428492	chr5:1428492:T:C	2.7347e-14	-3.03431e-10	-1.36899
1428524	chr5:1428524:T:C	5.10009e-14	-3.03431e-10	-0.745752
1428768	chr5:1428768:A:G	4.47486e-15	-1.90253	-1.27659
1428787	chr5:1428787:AG:A	1.25974e-14	-1.26733	-0.876772
1428842	chr5:1428842:C:T	4.62784e-14	-3.03431e-10	-0.842919
1429072	chr5:1429072:G:C	8.26918e-15	-1.09952	-1.46554
1429093	chr5:1429093:T:C	1.70385e-14	-1.84212	-4.50893e-10
1429720	chr5:1429720:G:A	2.46774e-14	-3.03431e-10	-1.47171
1429854	chr5:1429854:T:C	1.11194e-14	-1.27357	-0.995334
1429978	chr5:1429978:A:G	4.05709e-15	-2.0006	-1.27653
1430068	chr5:1430068:T:C	6.21879e-14	-3.03431e-10	-0.547434
1430400	chr5:1430400:A:G	9.31329e-15	-0.974644	-1.47151
1430450	chr5:1430450:C:T	1.94256e-14	-1.711	-4.50893e-10
1430501	chr5:1430501:C:T	3.28056e-15	-2.04006	-1.44952
1430660	chr5:1430660:A:G	9.16456e-15	-0.992867	-1.46938
1431070	chr5:1431070:TCTC:T	3.00678e-14	-0.0284273	-1.24571
1431155	chr5:1431155:G:A	5.68638e-13	-3.03431e-10	1.66565
1431187	chr5:1431187:A:G	9.49388e-15	-0.963395	-1.46355
1431191	chr5:1431191:A:G	9.51031e-15	-0.96277	-1.46245
1431265	chr5:1431265:C:T	2.7181e-14	-3.03431e-10	-1.37508
1431277	chr5:1431277:G:C	6.92369e-14	-0.440061	-4.50893e-10
1431464	chr5:1431464:C:T	2.71053e-14	-3.03431e-10	-1.37786
1431877	chr5:1431877:A:C	9.48447e-15	-0.970502	-1.45744
1431927	chr5:1431927:C:T	9.50813e-15	-0.969306	-1.45614
1432049	chr5:1432049:G:A	7.01925e-14	-3.03431e-10	-0.426353
1432087	chr5:1432087:G:C	8.43618e-15	-1.09576	-1.44931
1432437	chr5:1432437:G:A	1.01442e-13	-3.03431e-10	-0.0581051
1432451	chr5:1432451:G:A	2.86636e-14	-3.03431e-10	-1.32197
1432710	chr5:1432710:G:T	9.53076e-15	-0.961986	-1.46108
1432761	chr5:1432761:G:A	9.54765e-15	-0.961491	-1.45981
1432807	chr5:1432807:A:C	7.30822e-13	-3.03431e-10	1.91658
1432851	chr5:1432851:A:AG	9.95749e-15	-0.92898	-1.45029
1432958	chr5:1432958:T:C	2.37544e-13	-3.03431e-10	0.792758
1433054	chr5:1433054:G:T	3.77914e-14	-3.03431e-10	-1.04551
1433157	chr5:1433157:C:A	1.04174e-14	-1.68056	-0.65356
1433286	chr5:1433286:G:A	3.26401e-15	-2.03472	-1.45992
1433745	chr5:1433745:A:T	2.7842e-14	-3.03431e-10	-1.35105
1433752	chr5:1433752:C:T	1.14387e-14	-0.778693	-1.4619
1434191	chr5:1434191:C:T	1.26312e-14	-1.13603	-1.00539
1434309	chr5:1434309:C:T	2.47082e-14	-3.03431e-10	-1.47046
1434409	chr5:1434409:A:C	2.57263e-14	-3.03431e-10	-1.43008
1434588	chr5:1434588:A:G	2.47999e-14	-3.03431e-10	-1.46675
1434620	chr5:1434620:AT:A	9.97083e-15	-0.926599	-1.45133
1434622	chr5:1434622:T:G	9.68683e-15	-0.953375	-1.45345
1434914	chr5:1434914:T:C	2.48021e-14	-3.03431e-10	-1.46666
1434916	chr5:1434916:C:T	2.21167e-13	-3.03431e-10	0.721322
1434927	chr5:1434927:C:T	4.08153e-15	-1.9659	-1.30523
1435014	chr5:1435014:T:G	2.48028e-14	-3.03431e-10	-1.46664
1435025	chr5:1435025:G:C	2.59497e-14	-3.03431e-10	-1.42143
1435186	chr5:1435186:C:T	2.47993e-14	-3.03431e-10	-1.46678
1435187	chr5:1435187:G:A	2.68588e-14	-3.03431e-10	-1.387
1435229	chr5:1435229:C:T	4.34131e-14	-3.03431e-10	-0.906834
1435703	chr5:1435703:T:A	2.54197e-14	-3.03431e-10	-1.44207
1436139	chr5:1436139:T:G	1.78357e-14	-1.79639	-4.50893e-10
1436293	chr5:1436293:T:C	7.38992e-14	-2.04358	1.66868
1436361	chr5:1436361:A:T	8.2642e-15	-1.20273	-1.36293
1436836	chr5:1436836:C:A	3.41733e-14	-3.03431e-10	-1.14615
1437015	chr5:1437015:G:C	3.75958e-14	-3.03431e-10	-1.0507
1437067	chr5:1437067:C:T	1.29361e-13	-3.03431e-10	0.185011
1437611	chr5:1437611:C:T	4.2982e-14	-3.03431e-10	-0.916813
1437694	chr5:1437694:G:C	4.57152e-14	-3.03431e-10	-0.855164
1437755	chr5:1437755:C:G	2.75174e-13	-3.03431e-10	0.93981
1437773	chr5:1437773:T:C	4.31198e-14	-3.03431e-10	-0.913613
1437783	chr5:1437783:C:T	2.09469e-14	-1.22864	-0.406964
1437908	chr5:1437908:T:C	4.37942e-14	-3.03431e-10	-0.898093
1437927	chr5:1437927:G:A	8.61219e-15	-1.60095	-0.923466
1437990	chr5:1437990:T:C	3.59305e-15	-1.95973	-1.43886
1438059	chr5:1438059:G:A	3.4519e-15	-1.96728	-1.47139
1438239	chr5:1438239:A:C	1.37392e-14	-2.02573	-0.0316133
1438617	chr5:1438617:A:T	2.81937e-14	-3.03431e-10	-1.33849
1438827	chr5:1438827:G:A	3.04811e-14	-3.03431e-10	-1.26049
1438970	chr5:1438970:C:T	2.13326e-14	-1.61736	-4.50893e-10
1439094	chr5:1439094:G:A	1.50279e-14	-1.96769	-4.50893e-10
1439109	chr5:1439109:C:A	6.80465e-14	-3.03431e-10	-0.457403
1439391	chr5:1439391:T:C	3.52747e-14	-3.03431e-10	-1.11443
1439633	chr5:1439633:G:A	1.04057e-14	-1.66696	-0.668277
1439836	chr5:1439836:T:C	3.87436e-14	-3.03431e-10	-1.02063
1440045	chr5:1440045:C:T	3.52264e-14	-3.03431e-10	-1.1158
1440391	chr5:1440391:A:G	5.09463e-14	-3.03431e-10	-0.746822
1440483	chr5:1440483:GAATAGATGATTGACAGAT:G	2.49405e-14	-3.03431e-10	-1.4611
1440819	chr5:1440819:T:G	2.28027e-14	-1.98705	0.436336
1441146	chr5:1441146:C:A	2.5848e-14	-3.03431e-10	-1.42536
1441191	chr5:1441191:C:T	9.85005e-14	-3.03431e-10	-0.0875325
1441321	chr5:1441321:G:A	1.50994e-13	-3.03431e-10	0.339645
1442074	chr5:1442074:T:C	1.60393e-13	-3.03431e-10	0.400035
1442406	chr5:1442406:T:C	1.00549e-14	-1.96249	-0.40705
1442411	chr5:1442411:G:A	3.24147e-15	-2.02968	-1.47189
1442727	chr5:1442727:C:T	5.90667e-15	-1.56058	-1.34094
1442830	chr5:1442830:G:A	5.00852e-14	-3.03431e-10	-0.763869
1442864	chr5:1442864:C:T	3.72792e-15	-1.88996	-1.47178
1442872	chr5:1442872:G:A	5.23767e-15	-1.80602	-1.2157
1442892	chr5:1442892:G:C	6.81693e-15	-1.98803	-0.770151
1443343	chr5:1443343:C:T	2.52514e-14	-3.03431e-10	-1.44871
1443383	chr5:1443383:G:A	3.23842e-15	-2.03347	-1.46904
1443488	chr5:1443488:T:C	3.3979e-15	-1.99571	-1.45873
1443489	chr5:1443489:C:T	3.39218e-15	-1.99796	-1.45816
1443587	chr5:1443587:C:T	3.59063e-14	-3.03431e-10	-1.09668
1443613	chr5:1443613:T:C	4.08683e-15	-1.99306	-1.27677
1443647	chr5:1443647:C:T	6.89002e-15	-1.79202	-0.955505
1444312	chr5:1444312:T:G	3.7041e-15	-2.05266	-1.31549
1444398	chr5:1444398:ACACT:A	2.54286e-14	-3.03431e-10	-1.44172
1444690	chr5:1444690:C:T	2.7986e-14	-3.03431e-10	-1.34589
1444702	chr5:1444702:C:T	1.16707e-13	-3.03431e-10	0.0820706
1444818	chr5:1444818:C:A	2.78952e-14	-3.03431e-10	-1.34914
1444832	chr5:1444832:GA:G	5.01254e-14	-3.03431e-10	-0.763067
1444855	chr5:1444855:C:T	2.79049e-14	-3.03431e-10	-1.34879
1445501	chr5:1445501:A:T	5.5433e-15	-1.73192	-1.23308
1445542	chr5:1445542:C:G	2.63526e-14	-3.03431e-10	-1.40603
1445673	chr5:1445673:G:A	2.48059e-14	-3.03431e-10	-1.46651
1446235	chr5:1446235:G:A	5.2721e-14	-0.712581	-4.50893e-10
1446274	chr5:1446274:A:G	3.83694e-15	-1.87502	-1.4579
1447108	chr5:1447108:A:G	6.7212e-15	-1.89329	-0.879034
1447267	chr5:1447267:G:T	1.7207e-13	-3.03431e-10	0.470308
1447459	chr5:1447459:G:A	8.46327e-14	-3.03431e-10	-0.239274
1447576	chr5:1447576:C:T	2.63082e-14	-3.03431e-10	-1.40771
1447745	chr5:1447745:C:T	8.50237e-15	-2.05244	-0.484814
1448033	chr5:1448033:A:G	3.79986e-15	-1.89741	-1.44521
1448131	chr5:1448131:C:T	1.02814e-14	-2.05373	-0.29353
1448173	chr5:1448173:A:G	1.76906e-14	-2.05433	0.249769
1448615	chr5:1448615:C:T	3.2347e-15	-2.05463	-1.44902
1448760	chr5:1448760:G:A	8.70931e-14	-3.03431e-10	-0.210617
1448907	chr5:1448907:G:A	5.03826e-14	-3.03431e-10	-0.757949
1449491	chr5:1449491:G:A	2.58693e-14	-3.03431e-10	-1.42454
1449942	chr5:1449942:A:G	2.74042e-14	-3.03431e-10	-1.3669
1450329	chr5:1450329:C:T	8.44399e-15	-2.04781	-0.49633
1450346	chr5:1450346:T:C	7.55578e-15	-1.74058	-0.914698
1450391	chr5:1450391:T:C	7.70543e-15	-2.0543	-0.581366
1450398	chr5:1450398:A:G	7.98057e-15	-2.05464	-0.54594
1451481	chr5:1451481:T:C	4.23375e-14	-3.03431e-10	-0.931922
1451667	chr5:1451667:T:C	4.94482e-15	-1.97832	-1.10094
1452078	chr5:1452078:C:T	4.10949e-15	-1.99164	-1.27266
1452265	chr5:1452265:AC:A	1.4122e-14	-2.02986	-4.50893e-10
1452385	chr5:1452385:C:A	3.02673e-14	-3.03431e-10	-1.26753
1452505	chr5:1452505:C:T	1.33424e-13	-3.03431e-10	0.21594
1452708	chr5:1452708:C:T	8.96689e-14	-3.03431e-10	-0.181471
1453075	chr5:1453075:G:C	3.4243e-14	-3.03431e-10	-1.14411
1453287	chr5:1453287:C:T	5.11693e-14	-3.03431e-10	-0.742456
1453456	chr5:1453456:C:G	3.8685e-14	-3.03431e-10	-1.02214
1453657	chr5:1453657:A:C	1.4812e-14	-1.92982	-0.0523393
1453889	chr5:1453889:G:T	1.10457e-14	-1.82315	-0.452404
1454224	chr5:1454224:T:G	2.47306e-14	-3.03431e-10	-1.46955
1454421	chr5:1454421:G:A	3.38251e-14	-3.03431e-10	-1.15639
1454497	chr5:1454497:T:C	8.14318e-15	-1.67546	-0.90495
1455135	chr5:1455135:G:A	5.04225e-15	-1.87565	-1.18409
1455367	chr5:1455367:G:A	4.91239e-15	-1.98214	-1.1037
1455401	chr5:1455401:C:T	7.95845e-15	-2.05103	-0.552328
1455684	chr5:1455684:G:A	5.42977e-15	-1.86071	-1.12499
1455831	chr5:1455831:C:T	8.53671e-15	-2.05142	-0.481794
1455968	chr5:1455968:C:T	1.39964e-14	-2.03879	-4.50893e-10
1456671	chr5:1456671:A:C	2.76803e-14	-3.03431e-10	-1.35687
1456685	chr5:1456685:T:G	2.8818e-14	-3.03431e-10	-1.3166
1456688	chr5:1456688:A:G	2.65198e-14	-2.02397	0.624268
1456856	chr5:1456856:T:C	2.48832e-14	-3.03431e-10	-1.4634
1456938	chr5:1456938:G:A	8.54107e-14	-3.03431e-10	-0.230123
1456978	chr5:1456978:A:ATTTC	7.01964e-15	-1.8209	-0.907977
1457018	chr5:1457018:A:G	1.38061e-13	-3.03431e-10	0.2501
1457056	chr5:1457056:C:T	4.75166e-14	-3.03431e-10	-0.816516
1457122	chr5:1457122:C:T	2.55359e-14	-3.03431e-10	-1.43751
1457159	chr5:1457159:C:A	4.86181e-14	-3.03431e-10	-0.793599
1457202	chr5:1457202:T:C	9.40241e-14	-3.03431e-10	-0.134044
1457269	chr5:1457269:G:A	3.71751e-15	-1.89684	-1.4677
1457439	chr5:1457439:A:C	7.21578e-15	-1.82279	-0.878534
1458074	chr5:1458074:G:C	2.73969e-14	-3.03431e-10	-1.36717
1458768	chr5:1458768:ATG:A	9.84385e-14	-3.03431e-10	-0.088163
1458813	chr5:1458813:T:C	2.2552e-14	-1.56177	-4.50893e-10
1459654	chr5:1459654:G:A	2.46958e-14	-3.03431e-10	-1.47096
1459834	chr5:1459834:C:T	3.55863e-14	-3.03431e-10	-1.10563
1460016	chr5:1460016:C:T	4.52947e-15	-1.95856	-1.20843
1460017	chr5:1460017:G:A	1.01598e-13	-3.03431e-10	-0.0565736
1460063	chr5:1460063:C:T	4.56454e-14	-3.03431e-10	-0.856692
1460251	chr5:1460251:T:C	5.02764e-14	-3.03431e-10	-0.760059
1460410	chr5:1460410:G:GACAA	5.1301e-15	-1.64154	-1.40093
1460479	chr5:1460479:A:ACGGCCACCCTGCC	1.11694e-13	-3.03431e-10	0.0381695
1461087	chr5:1461087:T:A	4.48113e-13	-3.03431e-10	1.42745
1461453	chr5:1461453:C:T	8.3694e-15	-1.73976	-0.813252
1461983	chr5:1461983:A:G	3.48618e-15	-1.96501	-1.46377
1462182	chr5:1462182:G:A	2.53923e-14	-3.03431e-10	-1.44315
1462389	chr5:1462389:G:A	2.56519e-14	-3.03431e-10	-1.43298
1462485	chr5:1462485:G:A	3.61357e-14	-3.03431e-10	-1.09031
1462539	chr5:1462539:C:A	2.56575e-14	-3.03431e-10	-1.43276
1462543	chr5:1462543:G:A	2.56696e-14	-3.03431e-10	-1.43229
1462605	chr5:1462605:G:A	8.88943e-15	-1.88727	-0.605461
1462612	chr5:1462612:A:T	1.8438e-14	-1.89687	0.133687
1462617	chr5:1462617:G:C	6.80366e-15	-1.64152	-1.11861
1462687	chr5:1462687:G:A	6.62091e-15	-1.69623	-1.09113
1462898	chr5:1462898:C:T	2.53299e-14	-3.03431e-10	-1.44561
1463088	chr5:1463088:A:T	1.39811e-14	-2.03989	-4.50893e-10
1463159	chr5:1463159:T:C	2.62589e-14	-3.03431e-10	-1.40959
1463474	chr5:1463474:T:C	4.35003e-15	-1.79754	-1.40988
1463691	chr5:1463691:G:A	2.73894e-14	-3.03431e-10	-1.36744
1463913	chr5:1463913:C:T	6.69281e-15	-2.02181	-0.754753
1463924	chr5:1463924:G:A	1.22811e-13	-3.03431e-10	0.13305
1464553	chr5:1464553:T:G	4.72587e-14	-3.03431e-10	-0.821958
1464685	chr5:1464685:AAC:A	1.17825e-14	-2.0517	-0.159279
1464762	chr5:1464762:C:G	5.06959e-14	-3.03431e-10	-0.751749
1464898	chr5:1464898:CACTA:C	5.90928e-15	-1.90273	-0.998343
1464988	chr5:1464988:T:C	6.20421e-15	-1.9505	-0.901866
1465229	chr5:1465229:AAAC:A	2.61249e-14	-3.03431e-10	-1.41471
1465405	chr5:1465405:TG:T	2.72587e-14	-3.03431e-10	-1.37222
1465454	chr5:1465454:A:G	2.35448e-14	-0.680885	-0.837806
1465615	chr5:1465615:A:G	5.66698e-15	-1.64242	-1.30052
1465617	chr5:1465617:A:G	5.4824e-15	-1.6729	-1.30315
1465742	chr5:1465742:A:G	3.42473e-14	-3.03431e-10	-1.14399
1466238	chr5:1466238:T:A	3.63642e-14	-3.03431e-10	-1.08401
1466284	chr5:1466284:C:G	7.87431e-15	-1.6463	-0.967686
1466371	chr5:1466371:G:T	2.46699e-14	-3.03431e-10	-1.47201
1466571	chr5:1466571:G:C	6.7808e-15	-1.7129	-1.05059
1466698	chr5:1466698:T:C	2.39418e-14	-1.79512	0.293151
1466721	chr5:1466721:G:A	3.25322e-14	-3.03431e-10	-1.19536
1466804	chr5:1466804:G:A	5.07552e-15	-1.72412	-1.32905
1467130	chr5:1467130:G:A	6.04935e-15	-1.81999	-1.05765
1467160	chr5:1467160:G:A	2.71204e-14	-3.03431e-10	-1.37731
1467385	chr5:1467385:G:A	8.51769e-14	-3.03431e-10	-0.232865
1467392	chr5:1467392:G:A	2.48266e-14	-3.03431e-10	-1.46568
1467429	chr5:1467429:G:A	2.5483e-14	-3.03431e-10	-1.43958
1467896	chr5:1467896:C:T	3.83235e-14	-1.86981	0.838283
1468129	chr5:1468129:G:C	9.33392e-15	-1.28942	-1.15452
1468618	chr5:1468618:T:C	5.14863e-15	-2.02418	-1.01469
1468728	chr5:1468728:C:T	2.60274e-14	-3.03431e-10	-1.41845
1468802	chr5:1468802:G:T	3.93838e-14	-3.03431e-10	-1.00424
1468874	chr5:1468874:C:T	6.12099e-15	-1.52556	-1.34031
1469029	chr5:1469029:G:A	2.93742e-14	-3.03431e-10	-1.29748
1469124	chr5:1469124:C:T	2.64105e-14	-3.03431e-10	-1.40383
1470307	chr5:1470307:C:A	2.08204e-13	-3.03431e-10	0.660923
1470463	chr5:1470463:G:A	3.53096e-15	-1.95242	-1.46361
1470577	chr5:1470577:C:T	4.62774e-15	-1.95974	-1.18579
1470785	chr5:1470785:G:A	6.6557e-15	-1.98188	-0.800237
1470826	chr5:1470826:C:T	5.96284e-14	-3.03431e-10	-0.589462
1471066	chr5:1471066:TGGAA:T	4.73902e-14	-3.03431e-10	-0.819178
1471078	chr5:1471078:C:T	1.96125e-13	-3.03431e-10	0.601156
1471157	chr5:1471157:G:C	5.68669e-14	-3.03431e-10	-0.636881
1471715	chr5:1471715:G:C	3.44572e-14	-3.03431e-10	-1.13788
1472415	chr5:1472415:G:T	2.52735e-14	-3.03431e-10	-1.44784
1472462	chr5:1472462:GACT:G	4.64449e-15	-1.73301	-1.4089
1472584	chr5:1472584:A:T	5.5436e-15	-1.50867	-1.45628
1472586	chr5:1472586:T:C	3.5266e-15	-1.95306	-1.4642
1472795	chr5:1472795:G:T	1.60218e-14	-1.90364	-4.50893e-10
1473035	chr5:1473035:GCTCCTCT:G	5.34488e-15	-1.92813	-1.07333
1473445	chr5:1473445:T:C	3.39294e-15	-2.00214	-1.45376
1473862	chr5:1473862:A:G	3.55308e-15	-1.94062	-1.46916
1473939	chr5:1473939:G:A	3.18526e-14	-3.03431e-10	-1.21647
1474770	chr5:1474770:G:A	2.75956e-14	-3.03431e-10	-1.35994
1475163	chr5:1475163:C:T	1.44138e-14	-2.00941	-4.50893e-10
1475321	chr5:1475321:C:T	3.21866e-14	-3.03431e-10	-1.20604
1476255	chr5:1476255:A:G	3.7285e-14	-3.03431e-10	-1.059
1476271	chr5:1476271:G:A	2.47745e-14	-3.03431e-10	-1.46778
1476670	chr5:1476670:C:A	1.72723e-14	-0.408216	-1.42028
1477116	chr5:1477116:A:C	9.42693e-15	-2.03526	-0.398764
1477195	chr5:1477195:C:A	3.25647e-15	-2.05108	-1.44587
1478041	chr5:1478041:C:T	3.65078e-15	-1.92892	-1.45374
1478924	chr5:1478924:G:C	2.55989e-14	-3.03431e-10	-1.43504
1479252	chr5:1479252:G:A	1.81248e-14	-1.78032	-4.50893e-10
1479351	chr5:1479351:G:A	2.60383e-14	-3.03431e-10	-1.41802
1479563	chr5:1479563:G:C	6.75445e-15	-1.95036	-0.81703
1479899	chr5:1479899:C:T	1.41124e-13	-3.03431e-10	0.272042
1479953	chr5:1479953:T:A	3.8537e-15	-2.04238	-1.28618
1480353	chr5:1480353:T:C	2.46681e-14	-3.03431e-10	-1.47208
1480494	chr5:1480494:T:C	5.6296e-14	-3.03431e-10	-0.646972
1480515	chr5:1480515:G:A	3.67346e-15	-1.91298	-1.46348
1481020	chr5:1481020:CAGGGCCTGCACCA:C	3.69218e-15	-1.99399	-1.37739
1481148	chr5:1481148:G:A	3.18317e-15	-2.04745	-1.47226
1481295	chr5:1481295:A:G	4.05273e-15	-1.93478	-1.34342
1481383	chr5:1481383:C:T	6.40428e-14	-3.03431e-10	-0.518043
1481499	chr5:1481499:C:T	5.17913e-14	-3.03431e-10	-0.730372
1481571	chr5:1481571:C:T	5.85735e-14	-3.03431e-10	-0.607313
1481782	chr5:1481782:C:G	2.62958e-14	-3.03431e-10	-1.40819
1481880	chr5:1481880:C:T	3.2359e-15	-2.0316	-1.47169
1481902	chr5:1481902:G:A	3.21562e-14	-3.03431e-10	-1.20699
1482132	chr5:1482132:AGTGGGCT:A	3.43939e-15	-2.051	-1.39131
1482166	chr5:1482166:G:A	2.57159e-14	-3.03431e-10	-1.43049
1482791	chr5:1482791:G:A	3.17728e-15	-2.04924	-1.47233
1483144	chr5:1483144:A:C	2.96677e-14	-3.03431e-10	-1.28754
1483362	chr5:1483362:G:A	2.87152e-14	-3.03431e-10	-1.32017
1483936	chr5:1483936:G:A	1.38273e-13	-3.03431e-10	0.251634
1483995	chr5:1483995:C:T	2.52674e-14	-3.03431e-10	-1.44808
1484379	chr5:1484379:C:T	3.60683e-15	-1.93459	-1.46018
1484405	chr5:1484405:T:C	4.63876e-15	-2.04169	-1.10146
1484495	chr5:1484495:G:A	4.93637e-15	-2.05469	-1.02627
1484677	chr5:1484677:T:C	3.22351e-15	-2.04716	-1.45996
1484711	chr5:1484711:G:A	4.69723e-15	-1.79039	-1.34023
1484720	chr5:1484720:G:A	4.1061e-15	-1.85342	-1.4117
1484769	chr5:1484769:T:C	4.34031e-14	-3.03431e-10	-0.907063
1484810	chr5:1484810:G:A	4.979e-14	-3.03431e-10	-0.76978
1484819	chr5:1484819:CCT:C	2.79444e-14	-3.03431e-10	-1.34738
1484908	chr5:1484908:T:C	6.38303e-14	-3.03431e-10	-0.521367
1484943	chr5:1484943:G:A	5.27268e-14	-3.03431e-10	-0.712471
1484949	chr5:1484949:C:T	7.33581e-14	-3.03431e-10	-0.382242
1484992	chr5:1484992:G:A	2.33055e-13	-3.03431e-10	0.77368
1485007	chr5:1485007:C:T	1.02593e-13	-2.0546	2.00778
1485100	chr5:1485100:G:T	7.01222e-14	-3.03431e-10	-0.427356
1485102	chr5:1485102:G:A	2.60742e-14	-3.03431e-10	-1.41665
1485467	chr5:1485467:G:A	6.47966e-15	-1.5696	-1.23933
1485805	chr5:1485805:C:T	2.69043e-14	-3.03431e-10	-1.38531
1485836	chr5:1485836:T:C	2.72713e-14	-3.03431e-10	-1.37176
1485846	chr5:1485846:C:T	2.61447e-14	-3.03431e-10	-1.41395
1485964	chr5:1485964:G:C	6.72342e-14	-3.03431e-10	-0.469413
1486493	chr5:1486493:C:T	2.79737e-14	-3.03431e-10	-1.34633
1486766	chr5:1486766:G:A	2.69274e-14	-3.03431e-10	-1.38445
1487067	chr5:1487067:G:A	2.94112e-14	-3.03431e-10	-1.29622
1487155	chr5:1487155:T:C	4.9304e-15	-1.99845	-1.08373
1487173	chr5:1487173:C:T	1.09844e-13	-3.03431e-10	0.0214701
1487309	chr5:1487309:C:T	7.65574e-15	-2.0064	-0.635738
1487880	chr5:1487880:T:C	5.52012e-14	-3.03431e-10	-0.66661
1487991	chr5:1487991:C:G	7.44651e-14	-3.03431e-10	-0.367264
1488035	chr5:1488035:G:T	4.77679e-15	-1.92495	-1.18888
1488102	chr5:1488102:G:A	6.7318e-14	-3.03431e-10	-0.468167
1488626	chr5:1488626:C:T	1.71725e-13	-3.03431e-10	0.468299
1488974	chr5:1488974:T:C	6.78635e-15	-1.88491	-0.877768
1489194	chr5:1489194:G:A	3.20504e-15	-2.0477	-1.46518
1489239	chr5:1489239:C:T	5.22713e-14	-3.03431e-10	-0.721147
1489591	chr5:1489591:A:G	6.56582e-15	-1.94584	-0.849874
1489905	chr5:1489905:G:A	8.50085e-14	-3.03431e-10	-0.234844
1490009	chr5:1490009:A:C	4.27959e-15	-1.87763	-1.34611
1490033	chr5:1490033:G:A	2.50417e-14	-3.03431e-10	-1.45705
1490080	chr5:1490080:A:C	3.50245e-15	-2.04971	-1.37442
1490237	chr5:1490237:T:G	6.58619e-15	-1.98141	-0.811211
1490410	chr5:1490410:G:T	1.55318e-14	-1.93471	-4.50893e-10
1490431	chr5:1490431:C:T	1.41374e-13	-3.03431e-10	0.273817
1490479	chr5:1490479:T:C	7.50186e-15	-1.88486	-0.777581
1490742	chr5:1490742:G:A	1.38979e-14	-2.04586	-4.50893e-10
1490894	chr5:1490894:A:G	4.93466e-15	-2.0445	-1.03681
1491123	chr5:1491123:T:C	2.97426e-14	-3.03431e-10	-1.28501
1491561	chr5:1491561:G:A	2.89719e-14	-3.03431e-10	-1.31127
1491621	chr5:1491621:C:T	2.56952e-14	-1.43129	-4.50893e-10
1491653	chr5:1491653:G:A	9.20257e-14	-3.03431e-10	-0.155526
1491656	chr5:1491656:G:A	1.37904e-13	-3.03431e-10	0.24896
1492001	chr5:1492001:G:A	3.34006e-15	-2.04511	-1.4265
1492527	chr5:1492527:C:T	6.62126e-15	-1.98426	-0.803054
1492544	chr5:1492544:C:CTTGT	6.817e-15	-1.93483	-0.823341
1492856	chr5:1492856:C:T	3.61494e-15	-2.03462	-1.3579
1492957	chr5:1492957:C:T	2.65693e-14	-3.03431e-10	-1.39784
1493467	chr5:1493467:G:A	6.09824e-14	-3.03431e-10	-0.567009
1493493	chr5:1493493:G:A	9.09415e-15	-2.04003	-0.429938
1493733	chr5:1493733:G:A	6.09824e-14	-3.03431e-10	-0.567009
1493752	chr5:1493752:A:G	1.10082e-14	-2.05467	-0.224277
1493955	chr5:1493955:G:A	7.18232e-15	-2.05416	-0.651817
1494148	chr5:1494148:T:TG	4.80839e-15	-2.01622	-1.09102
1494324	chr5:1494324:C:T	3.36119e-15	-2.03933	-1.42597
1494794	chr5:1494794:C:T	2.01436e-14	-2.04261	0.367907
1494950	chr5:1494950:T:C	6.09106e-14	-3.03431e-10	-0.568188
1495104	chr5:1495104:T:C	1.14583e-14	-1.20813	-1.03075
1495250	chr5:1495250:A:G	1.4608e-14	-1.99603	-4.50893e-10
1495548	chr5:1495548:T:C	3.27869e-14	-3.03431e-10	-1.18757
1495568	chr5:1495568:T:TA	2.91796e-14	-3.03431e-10	-1.30412
1495648	chr5:1495648:A:G	4.58937e-15	-2.04772	-1.10614
1495649	chr5:1495649:G:T	2.70339e-14	-3.03431e-10	-1.3805
1495724	chr5:1495724:C:T	1.68267e-14	-1.21486	-0.639773
1495798	chr5:1495798:T:C	2.52526e-14	-3.03431e-10	-1.44866
1496098	chr5:1496098:C:T	2.73556e-14	-3.03431e-10	-1.36867
1496234	chr5:1496234:G:A	8.15639e-15	-1.14225	-1.43654
1496357	chr5:1496357:T:C	3.49867e-15	-2.05315	-1.37206
1496405	chr5:1496405:T:C	2.50269e-14	-3.03431e-10	-1.45764
1496531	chr5:1496531:G:A	3.22137e-15	-2.0393	-1.46849
1496675	chr5:1496675:T:G	3.42587e-15	-1.97445	-1.47179
1497018	chr5:1497018:A:G	1.1374e-13	-3.03431e-10	0.0563169
1497237	chr5:1497237:A:G	4.09585e-15	-1.96843	-1.29919
1498234	chr5:1498234:C:T	2.58504e-14	-3.03431e-10	-1.42527
1498413	chr5:1498413:G:A	2.70848e-14	-3.03431e-10	-1.37862
1498526	chr5:1498526:CACAT:C	2.08328e-13	-3.03431e-10	0.66152
1498550	chr5:1498550:T:A	2.80471e-14	-1.34371	-4.50893e-10
1498744	chr5:1498744:A:G	3.88068e-15	-2.04755	-1.27404
1498871	chr5:1498871:G:A	3.88798e-15	-2.04073	-1.27897
1498877	chr5:1498877:C:T	2.86211e-14	-3.03431e-10	-1.32345
1498994	chr5:1498994:G:C	1.54967e-14	-1.61062	-0.326351
1499060	chr5:1499060:C:T	3.59321e-15	-1.95041	-1.44814
1499351	chr5:1499351:C:T	5.26451e-15	-1.87316	-1.14345
1499691	chr5:1499691:A:G	8.27953e-15	-1.8789	-0.684912
1499704	chr5:1499704:C:T	3.86773e-15	-2.03584	-1.28909
1499802	chr5:1499802:T:C	6.04373e-15	-1.84071	-1.03787
1499856	chr5:1499856:C:T	2.61729e-14	-3.03431e-10	-1.41287
1500001	chr5:1500001:T:A	3.91163e-15	-2.01745	-1.29619
1500053	chr5:1500053:C:T	5.71147e-14	-3.03431e-10	-0.632534
1500374	chr5:1500374:G:T	7.68651e-15	-1.81087	-0.827257
1500554	chr5:1500554:G:A	3.04631e-14	-3.03431e-10	-1.26108
1500928	chr5:1500928:G:A	2.90025e-14	-1.31021	-4.50893e-10
1501064	chr5:1501064:G:C	4.02732e-15	-2.05428	-1.23021
1501167	chr5:1501167:T:C	3.94584e-15	-2.02326	-1.28168
1501239	chr5:1501239:G:T	3.13664e-14	-3.03431e-10	-1.23186
1501306	chr5:1501306:C:T	5.91303e-15	-1.53914	-1.3613
1501409	chr5:1501409:T:C	5.62456e-14	-3.03431e-10	-0.647866
1501580	chr5:1501580:G:A	3.88003e-15	-2.05005	-1.2717
1501665	chr5:1501665:C:T	1.48699e-14	-1.97826	-4.50893e-10
1501675	chr5:1501675:T:C	3.82113e-15	-2.03279	-1.30426
1501915	chr5:1501915:C:T	6.46283e-15	-1.882	-0.929529
1502087	chr5:1502087:A:G	3.9754e-15	-2.01873	-1.27874
1502122	chr5:1502122:C:A	2.60497e-14	-3.03431e-10	-1.41759
1502338	chr5:1502338:A:T	7.61449e-15	-1.6744	-0.973146
1502931	chr5:1502931:C:T	3.58651e-15	-1.93883	-1.46158
1503090	chr5:1503090:C:T	3.67479e-15	-1.9295	-1.4466
1503172	chr5:1503172:C:A	3.3007e-15	-2.05096	-1.4325
1503279	chr5:1503279:G:A	2.60099e-14	-3.03431e-10	-1.41912
1503336	chr5:1503336:GA:G	3.86577e-15	-2.04648	-1.27896
1503441	chr5:1503441:G:A	3.31791e-12	-3.03431e-10	3.4295
1503448	chr5:1503448:A:T	3.84316e-15	-1.88758	-1.44372
1503495	chr5:1503495:T:C	3.17578e-15	-2.05428	-1.46776
1504020	chr5:1504020:T:C	1.37811e-14	-2.0543	-4.50893e-10
1504357	chr5:1504357:G:A	4.22622e-15	-2.05421	-1.18208
1504488	chr5:1504488:G:A	1.70868e-14	-1.83929	-4.50893e-10
1504857	chr5:1504857:C:T	5.22654e-14	-0.721259	-4.50893e-10
1504981	chr5:1504981:C:T	3.52628e-15	-1.96236	-1.45499
1505127	chr5:1505127:C:T	3.28686e-15	-2.0345	-1.45316
1505474	chr5:1505474:A:G	4.57526e-15	-1.68565	-1.47128
1505623	chr5:1505623:G:A	3.44983e-15	-1.99716	-1.44211
1505767	chr5:1505767:C:T	3.65097e-14	-3.03431e-10	-1.08002
1505821	chr5:1505821:C:T	4.91724e-15	-1.80869	-1.27616
1506359	chr5:1506359:G:A	4.68883e-15	-1.72059	-1.41182
1506504	chr5:1506504:C:T	3.17972e-15	-2.05422	-1.46658
1506732	chr5:1506732:G:A	4.23514e-14	-0.931594	-4.50893e-10
1506859	chr5:1506859:C:G	3.56842e-15	-2.05091	-1.35456
1507212	chr5:1507212:G:A	5.24362e-15	-1.54827	-1.47232
1507421	chr5:1507421:T:G	2.67775e-14	-3.03431e-10	-1.39003
1507591	chr5:1507591:G:A	2.63325e-14	-3.03431e-10	-1.40679
1507593	chr5:1507593:C:T	4.20832e-14	-3.03431e-10	-0.937947
1508004	chr5:1508004:C:T	3.43917e-14	-3.03431e-10	-1.13978
1508155	chr5:1508155:T:C	5.9521e-15	-1.60524	-1.28862
1508440	chr5:1508440:T:A	4.87533e-14	-3.03431e-10	-0.790821
1508566	chr5:1508566:G:A	2.70021e-14	-3.03431e-10	-1.38168
1508722	chr5:1508722:T:C	2.85017e-14	-2.05292	0.725286
1508862	chr5:1508862:C:T	1.46184e-14	-1.99531	-4.50893e-10
1509030	chr5:1509030:G:A	1.66637e-14	-1.86436	-4.50893e-10
1509078	chr5:1509078:T:C	1.38855e-14	-2.04675	-4.50893e-10
1509170	chr5:1509170:G:A	7.67126e-15	-2.01318	-0.626935
1509461	chr5:1509461:T:C	3.97952e-15	-1.95152	-1.34491
1509560	chr5:1509560:G:A	2.55379e-14	-3.03431e-10	-1.43743
1509849	chr5:1509849:G:C	1.0818e-13	-3.03431e-10	0.00619735
1509865	chr5:1509865:T:C	2.50985e-14	-3.03431e-10	-1.45479
1509903	chr5:1509903:G:A	7.6561e-14	-1.57027	1.23076
1510082	chr5:1510082:GTTTC:G	2.51227e-14	-3.03431e-10	-1.45382
1510142	chr5:1510142:G:GT	2.00249e-14	-1.68062	-4.50893e-10
1510200	chr5:1510200:G:A	1.5819e-14	-1.99571	0.0793228
1511107	chr5:1511107:C:T	5.76027e-15	-1.86518	-1.06143
1511773	chr5:1511773:C:T	1.50698e-14	-1.9649	-4.50893e-10
1511823	chr5:1511823:G:C	4.81722e-14	-3.03431e-10	-0.802813
1512011	chr5:1512011:C:A	3.08005e-14	-3.03431e-10	-1.25006
1512206	chr5:1512206:T:A	2.66845e-14	-3.03431e-10	-1.39351
1512382	chr5:1512382:T:C	2.50963e-13	-3.03431e-10	0.847711
1512613	chr5:1512613:T:C	4.18403e-14	-3.03431e-10	-0.943736
1512627	chr5:1512627:C:T	8.94659e-15	-1.50788	-0.978443
1512721	chr5:1512721:C:G	5.96083e-14	-3.03431e-10	-0.5898
1512753	chr5:1512753:T:C	1.05764e-14	-2.04895	-0.270017
1512814	chr5:1512814:C:T	2.50123e-14	-1.45823	-4.50893e-10
1512848	chr5:1512848:T:C	8.66763e-14	-3.03431e-10	-0.215414
1513399	chr5:1513399:G:A	2.49201e-14	-3.03431e-10	-1.46192
1513702	chr5:1513702:A:G	2.5001e-14	-3.03431e-10	-1.45868
1513982	chr5:1513982:G:A	5.29331e-14	-3.03431e-10	-0.708567
1513995	chr5:1513995:C:T	6.59711e-14	-3.03431e-10	-0.488377
1514091	chr5:1514091:C:A	2.6649e-14	-3.03431e-10	-1.39484
1514522	chr5:1514522:G:A	5.54932e-15	-1.60341	-1.36051
1514666	chr5:1514666:T:C	3.6613e-13	-3.03431e-10	1.22539
1514715	chr5:1514715:A:G	4.28262e-15	-1.82025	-1.40278
1514965	chr5:1514965:G:A	2.47122e-14	-3.03431e-10	-1.4703
1515219	chr5:1515219:C:T	1.53131e-14	-1.94888	-4.50893e-10
1515672	chr5:1515672:A:G	2.55508e-14	-3.03431e-10	-1.43693
1515768	chr5:1515768:T:A	5.85994e-15	-1.93593	-0.973526
1515894	chr5:1515894:G:A	2.47499e-14	-3.03431e-10	-1.46877
1515979	chr5:1515979:G:A	6.1121e-15	-2.03757	-0.829759
1516299	chr5:1516299:T:A	1.05892e-14	-0.84605	-1.47171
1516468	chr5:1516468:G:C	3.18741e-14	-3.03431e-10	-1.2158
1516886	chr5:1516886:G:C	2.96466e-14	-3.03431e-10	-1.28825
1517009	chr5:1517009:C:T	2.61795e-14	-3.03431e-10	-1.41262
1517083	chr5:1517083:C:T	3.38435e-15	-2.01298	-1.44545
1517124	chr5:1517124:T:A	5.79977e-14	-3.03431e-10	-0.617192
1517161	chr5:1517161:G:A	8.15254e-14	-3.03431e-10	-0.27668
1517207	chr5:1517207:T:G	5.25035e-15	-2.03517	-0.98413
1517433	chr5:1517433:C:T	3.22478e-14	-3.03431e-10	-1.20415
1517527	chr5:1517527:A:G	8.87053e-15	-1.1149	-1.37996
1517586	chr5:1517586:T:C	4.12563e-15	-2.00869	-1.25169
1517599	chr5:1517599:A:C	4.25535e-15	-1.97769	-1.25173
1517766	chr5:1517766:T:C	4.43667e-15	-1.71881	-1.46888
1517920	chr5:1517920:C:T	3.19048e-14	-3.03431e-10	-1.21484
1517938	chr5:1517938:T:A	3.05736e-14	-3.03431e-10	-1.25746
1518102	chr5:1518102:C:T	1.85381e-14	-1.65261	-0.105162
1518376	chr5:1518376:T:A	2.09425e-14	-1.79254	0.156728
1518486	chr5:1518486:A:G	4.75661e-15	-2.04072	-1.07734
1518511	chr5:1518511:T:C	1.5601e-13	-3.03431e-10	0.372322
1518572	chr5:1518572:C:T	1.21632e-13	-3.03431e-10	0.123409
1518577	chr5:1518577:T:C	2.52086e-14	-3.03431e-10	-1.45041
1518583	chr5:1518583:G:A	2.94971e-14	-1.2933	-4.50893e-10
1518964	chr5:1518964:C:T	3.16689e-13	-2.04961	3.12994
1519149	chr5:1519149:A:G	2.56336e-14	-3.03431e-10	-1.43369
1519202	chr5:1519202:T:C	3.72798e-14	-3.03431e-10	-1.05914
1519307	chr5:1519307:A:G	2.52072e-14	-3.03431e-10	-1.45047
1519389	chr5:1519389:T:C	2.92992e-14	-3.03431e-10	-1.30004
1519534	chr5:1519534:T:C	2.48004e-14	-3.03431e-10	-1.46673
1519718	chr5:1519718:T:C	8.57185e-15	-1.75872	-0.770387
1519889	chr5:1519889:C:T	6.98945e-13	-3.03431e-10	1.87198
1520100	chr5:1520100:G:A	7.05311e-14	-3.03431e-10	-0.42154
1520550	chr5:1520550:C:G	7.38258e-15	-1.28731	-1.39116
1520795	chr5:1520795:A:G	1.78695e-14	-0.539098	-1.2554
1520932	chr5:1520932:T:C	3.01139e-14	-3.03431e-10	-1.27261
1521130	chr5:1521130:T:C	8.73942e-14	-3.03431e-10	-0.207166
1521147	chr5:1521147:C:G	1.61522e-14	-1.89554	-4.50893e-10
1521302	chr5:1521302:C:T	2.26812e-14	-1.55606	-4.50893e-10
1521361	chr5:1521361:T:C	5.26967e-14	-3.03431e-10	-0.713041
1521393	chr5:1521393:A:G	9.44984e-13	-3.03431e-10	2.17357
1521458	chr5:1521458:C:T	1.62987e-13	-2.04372	2.45979
1521778	chr5:1521778:A:G	5.30269e-15	-2.05212	-0.957261
1522354	chr5:1522354:C:G	2.56872e-14	-3.03431e-10	-1.4316
1522374	chr5:1522374:C:T	5.4102e-15	-2.02435	-0.964959
1523206	chr5:1523206:A:C	1.00325e-14	-0.953349	-1.41842
1524120	chr5:1524120:C:T	4.43392e-15	-1.99742	-1.19089
1524370	chr5:1524370:T:C	3.03852e-14	-3.03431e-10	-1.26364
1525041	chr5:1525041:G:A	2.62835e-14	-3.03431e-10	-1.40865
1525059	chr5:1525059:C:G	2.47439e-14	-3.03431e-10	-1.46901
1525310	chr5:1525310:G:T	3.25525e-13	-3.03431e-10	1.10785
1525765	chr5:1525765:C:T	6.13819e-15	-2.05379	-0.809271
1525962	chr5:1525962:G:A	4.49729e-14	-1.16015	0.28862
1525983	chr5:1525983:T:C	7.28318e-15	-1.25941	-1.43262
1525991	chr5:1525991:G:A	2.55472e-14	-3.03431e-10	-1.43707
1526076	chr5:1526076:G:A	4.29873e-14	-3.03431e-10	-0.91669
1526095	chr5:1526095:C:A	2.79097e-13	-3.03431e-10	0.953966
1526129	chr5:1526129:C:T	2.57787e-14	-3.03431e-10	-1.42804
1526443	chr5:1526443:C:T	2.50025e-14	-3.03431e-10	-1.45862
1526482	chr5:1526482:G:A	1.58571e-14	-1.91398	-4.50893e-10
1526584	chr5:1526584:G:C	9.05288e-14	-3.03431e-10	-0.171926
1526668	chr5:1526668:G:A	4.63509e-15	-2.04357	-1.10037
1526669	chr5:1526669:G:A	1.01013e-14	-1.06623	-1.29869
1526705	chr5:1526705:G:A	3.87452e-15	-2.05448	-1.26869
1526849	chr5:1526849:G:A	6.39335e-14	-3.03431e-10	-0.51975
1527251	chr5:1527251:C:T	3.69379e-14	-3.03431e-10	-1.06836
1527381	chr5:1527381:A:G	2.26841e-14	-1.04069	-0.515237
1527491	chr5:1527491:A:G	8.41335e-15	-2.00009	-0.547689
1527967	chr5:1527967:T:A	1.38227e-14	-2.05128	-4.50893e-10
1528049	chr5:1528049:C:T	6.48568e-15	-2.05271	-0.755291
1528369	chr5:1528369:G:A	4.86111e-14	-3.03431e-10	-0.793743
1528401	chr5:1528401:G:A	4.24628e-14	-3.03431e-10	-0.928967
1528437	chr5:1528437:T:C	1.35366e-12	-3.03431e-10	2.53297
1528788	chr5:1528788:A:C	2.71381e-14	-3.03431e-10	-1.37666
1529216	chr5:1529216:T:C	1.51118e-13	-3.03431e-10	0.340468
1529243	chr5:1529243:G:T	4.35223e-14	-0.779624	-0.124698
1529491	chr5:1529491:G:A	4.53533e-14	-3.03431e-10	-0.863112
1529716	chr5:1529716:T:C	4.63266e-15	-2.04213	-1.10233
1529735	chr5:1529735:G:C	1.34654e-13	-3.03431e-10	0.225114
1529914	chr5:1529914:T:C	7.08509e-14	-3.03431e-10	-0.417017
1530518	chr5:1530518:A:T	2.62933e-14	-3.03431e-10	-1.40828
1530527	chr5:1530527:G:A	6.05292e-14	-0.390983	-0.183486
1530752	chr5:1530752:A:C	4.45971e-14	-0.534032	-0.345893
1531153	chr5:1531153:C:T	1.22441e-14	-0.795382	-1.37717
1531159	chr5:1531159:A:T	5.3557e-14	-0.388427	-0.308421
1531475	chr5:1531475:A:G	4.30588e-14	-3.03431e-10	-0.915028
1531508	chr5:1531508:A:G	4.42597e-14	-3.03431e-10	-0.887521
1531634	chr5:1531634:T:C	4.30201e-14	-3.03431e-10	-0.915927
1532104	chr5:1532104:A:C	2.53907e-14	-3.03431e-10	-1.44321
1532209	chr5:1532209:G:A	1.61641e-14	-0.852626	-1.04218
1533304	chr5:1533304:A:G	2.64705e-14	-3.03431e-10	-1.40156
1533509	chr5:1533509:T:C	2.54772e-14	-3.03431e-10	-1.43981
1533763	chr5:1533763:G:A	8.23694e-13	-3.03431e-10	2.0362
1534076	chr5:1534076:T:G	9.67216e-15	-1.95452	-0.45382
1534531	chr5:1534531:C:T	5.09683e-13	-3.03431e-10	1.55619
1534793	chr5:1534793:T:G	8.26873e-15	-1.14682	-1.4183
1535075	chr5:1535075:C:T	4.42722e-14	-3.03431e-10	-0.887237
1535091	chr5:1535091:T:C	1.12723e-13	-3.03431e-10	0.0473373
1535171	chr5:1535171:T:A	1.69422e-13	-0.808606	1.2634
1535605	chr5:1535605:G:A	2.85909e-14	-3.03431e-10	-1.32451
1535714	chr5:1535714:C:T	5.26152e-15	-1.95405	-1.06312
1535715	chr5:1535715:G:A	4.71166e-14	-3.03431e-10	-0.82497
1536079	chr5:1536079:T:C	9.90775e-14	-3.03431e-10	-0.0816924
1536103	chr5:1536103:T:A	3.50522e-14	-3.03431e-10	-1.12076
1536142	chr5:1536142:A:G	3.31155e-15	-2.05447	-1.42571
1536211	chr5:1536211:G:C	4.15158e-14	-3.03431e-10	-0.951522
1536290	chr5:1536290:T:C	1.44901e-14	-2.00413	-4.50893e-10
1536391	chr5:1536391:G:A	2.7109e-14	-3.03431e-10	-1.37773
1536466	chr5:1536466:C:G	3.33069e-15	-2.01934	-1.45508
1536485	chr5:1536485:C:T	2.58657e-14	-3.03431e-10	-1.42468
1536567	chr5:1536567:C:T	2.80394e-14	-3.03431e-10	-1.34398
1536765	chr5:1536765:T:C	4.40201e-14	-3.03431e-10	-0.892947
1537026	chr5:1537026:G:T	1.12512e-14	-0.848397	-1.40872
1537042	chr5:1537042:C:T	3.51709e-14	-3.03431e-10	-1.11737
1537176	chr5:1537176:C:T	1.36719e-13	-3.03431e-10	0.240333
1537692	chr5:1537692:T:G	2.50046e-14	-3.03431e-10	-1.45853
1538376	chr5:1538376:C:T	2.57473e-14	-3.03431e-10	-1.42926
1538396	chr5:1538396:G:A	2.24632e-14	-1.56571	-4.50893e-10
1538621	chr5:1538621:C:T	3.00376e-13	-3.03431e-10	1.02744
1539086	chr5:1539086:AG:A	2.30534e-14	-1.38118	-0.158601
1539305	chr5:1539305:A:G	2.87435e-14	-3.03431e-10	-1.31918
1539497	chr5:1539497:C:T	5.9021e-14	-3.03431e-10	-0.5997
1540313	chr5:1540313:T:C	3.02996e-14	-3.03431e-10	-1.26646
1540991	chr5:1540991:C:A	5.98025e-13	-3.03431e-10	1.71604
1541640	chr5:1541640:C:T	4.90666e-14	-3.03431e-10	-0.784416
1542211	chr5:1542211:G:A	3.49014e-14	-3.03431e-10	-1.12507
1542257	chr5:1542257:G:A	2.51975e-14	-3.03431e-10	-1.45085
1542365	chr5:1542365:CAT:C	2.50959e-14	-3.03431e-10	-1.45489
1542433	chr5:1542433:C:T	7.83703e-15	-1.27821	-1.34052
1542578	chr5:1542578:T:C	2.56254e-14	-3.03431e-10	-1.43401
1543625	chr5:1543625:T:C	4.33173e-14	-3.03431e-10	-0.909042
1543693	chr5:1543693:G:C	2.72971e-13	0.931772	-4.50893e-10
1543705	chr5:1543705:C:G	1.63726e-14	-1.88199	-4.50893e-10
1543803	chr5:1543803:A:G	1.39041e-14	-2.04541	-4.50893e-10
1543810	chr5:1543810:C:T	6.21472e-15	-1.64684	-1.20383
1543890	chr5:1543890:C:T	4.90531e-15	-1.81672	-1.27055
1544029	chr5:1544029:C:T	3.88798e-14	-3.03431e-10	-1.01712
1544631	chr5:1544631:C:T	6.44009e-14	-3.03431e-10	-0.512467
1544692	chr5:1544692:C:T	2.51513e-14	-3.03431e-10	-1.45269
1546321	chr5:1546321:C:T	1.5364e-14	-1.94556	-4.50893e-10
1546433	chr5:1546433:C:T	2.47513e-14	-3.03431e-10	-1.46872
1546558	chr5:1546558:T:C	3.51849e-14	-3.03431e-10	-1.11698
1547084	chr5:1547084:T:C	4.25524e-14	-3.03431e-10	-0.926859
1547367	chr5:1547367:C:T	1.13958e-12	-3.03431e-10	2.36082
1547454	chr5:1547454:G:T	2.46953e-14	-3.03431e-10	-1.47098
1547489	chr5:1547489:G:A	3.66789e-14	-3.03431e-10	-1.07539
1548286	chr5:1548286:C:T	2.47075e-14	-3.03431e-10	-1.47049
1548649	chr5:1548649:C:T	6.43355e-15	-1.4752	-1.34087
1548779	chr5:1548779:G:A	2.67004e-14	-3.03431e-10	-1.39292
1548821	chr5:1548821:T:G	2.61142e-14	-3.03431e-10	-1.41511
1548861	chr5:1548861:G:A	2.55777e-14	-3.03431e-10	-1.43587
1548893	chr5:1548893:T:C	4.90095e-15	-1.90926	-1.17891
1548930	chr5:1548930:T:C	7.04712e-15	-1.43538	-1.28959
1549058	chr5:1549058:C:T	7.79144e-14	-3.03431e-10	-0.321983
1549178	chr5:1549178:G:T	2.5236e-14	-3.03431e-10	-1.44932
1549293	chr5:1549293:G:A	2.4661e-14	-3.03431e-10	-1.47237
1549354	chr5:1549354:C:T	1.38584e-14	-2.0487	-4.50893e-10
1549506	chr5:1549506:C:G	2.57899e-14	-3.03431e-10	-1.42761
1549606	chr5:1549606:G:A	5.05504e-15	-1.8473	-1.20991
1549617	chr5:1549617:T:C	5.54085e-15	-1.60511	-1.36033
1549656	chr5:1549656:C:T	3.84644e-15	-2.02477	-1.30567
1549922	chr5:1549922:T:C	5.6381e-14	-3.03431e-10	-0.645463
1550034	chr5:1550034:T:C	8.74854e-15	-1.5412	-0.967509
1550060	chr5:1550060:C:T	6.80961e-15	-1.47299	-1.28627
1550073	chr5:1550073:T:C	8.04862e-15	-1.4448	-1.14729
1550075	chr5:1550075:T:C	8.34633e-15	-1.45017	-1.10561
1550336	chr5:1550336:C:G	2.61592e-14	-3.03431e-10	-1.41339
1550470	chr5:1550470:T:C	3.5685e-14	-3.03431e-10	-1.10286
1550547	chr5:1550547:A:G	1.6666e-14	-1.50014	-0.364089
1550561	chr5:1550561:G:A	2.5178e-14	-3.03431e-10	-1.45162
1550701	chr5:1550701:C:T	6.17903e-14	-0.553849	-4.50893e-10
1550736	chr5:1550736:A:G	4.90203e-15	-2.04625	-1.0417
1550858	chr5:1550858:G:A	1.44769e-13	-3.03431e-10	0.297548
1551015	chr5:1551015:GTTAGAAAGTGAATGAGTCTGTTCAGGTGATAAGGAGCTTTGGAAATAGAAACGGTGATGGT:G	4.03188e-14	-3.03431e-10	-0.980776
1551023	chr5:1551023:G:C	1.98624e-14	-1.39615	-0.292614
1551067	chr5:1551067:C:T	1.41491e-14	-2.02794	-4.50893e-10
1551511	chr5:1551511:C:T	3.79072e-15	-2.02348	-1.32156
1551737	chr5:1551737:G:C	4.65014e-14	-3.03431e-10	-0.838112
1551983	chr5:1551983:T:C	2.56667e-14	-3.03431e-10	-1.4324
1551984	chr5:1551984:G:C	5.72058e-15	-1.96443	-0.969097
1552027	chr5:1552027:G:A	1.07833e-13	-3.03431e-10	0.00299184
1552072	chr5:1552072:A:T	2.50987e-14	-3.03431e-10	-1.45478
1552140	chr5:1552140:G:A	4.69021e-15	-2.01459	-1.11753
1552229	chr5:1552229:T:C	1.67367e-14	-1.85999	-4.50893e-10
1552311	chr5:1552311:G:C	2.82788e-14	-3.03431e-10	-1.33548
1552599	chr5:1552599:C:T	1.5722e-14	-1.60044	-0.322091
1552633	chr5:1552633:G:A	1.41942e-14	-2.02476	-4.50893e-10
1552812	chr5:1552812:G:A	1.6467e-14	-1.87623	-4.50893e-10
1553053	chr5:1553053:G:A	4.03421e-15	-1.96693	-1.31585
1553084	chr5:1553084:G:A	5.07796e-15	-2.05441	-0.998273
1553199	chr5:1553199:T:C	4.50773e-15	-1.87763	-1.29417
1554273	chr5:1554273:C:T	3.39111e-15	-2.04499	-1.41145
1554549	chr5:1554549:A:C	6.41245e-14	-3.03431e-10	-0.516768
1554643	chr5:1554643:T:C	1.03844e-14	-0.963031	-1.37426
1554708	chr5:1554708:C:A	2.09257e-13	0.95913	-0.29316
1554764	chr5:1554764:G:T	3.98749e-14	-3.03431e-10	-0.991846
1555168	chr5:1555168:G:C	3.39876e-15	-2.03344	-1.42074
1555315	chr5:1555315:T:C	2.477e-14	-3.03431e-10	-1.46796
1555664	chr5:1555664:A:C	4.36348e-14	-3.03431e-10	-0.90174
1555710	chr5:1555710:A:C	4.17076e-14	-3.03431e-10	-0.946911
1555770	chr5:1555770:G:A	8.52759e-14	-3.03431e-10	-0.231702
1556062	chr5:1556062:T:G	7.16463e-14	-3.03431e-10	-0.405852
1556230	chr5:1556230:T:C	5.81514e-15	-1.59183	-1.3253
1556246	chr5:1556246:C:T	3.173e-15	-2.0512	-1.47172
1556250	chr5:1556250:C:T	5.10344e-14	-3.03431e-10	-0.745095
1556349	chr5:1556349:G:A	2.46953e-14	-3.03431e-10	-1.47098
1556423	chr5:1556423:T:C	2.7525e-14	-3.03431e-10	-1.3625
1556424	chr5:1556424:TGAG:T	2.53967e-14	-3.03431e-10	-1.44298
1556919	chr5:1556919:T:C	2.06836e-13	1.97828	-1.32395
1557034	chr5:1557034:T:C	1.22739e-14	-2.0012	-0.168919
1557098	chr5:1557098:A:G	1.43387e-14	-1.36909	-0.645538
1557497	chr5:1557497:G:A	3.3191e-14	-3.03431e-10	-1.17531
1557521	chr5:1557521:C:T	2.87702e-14	-0.736187	-0.582067
1557711	chr5:1557711:C:T	5.24314e-15	-1.72325	-1.29742
1557933	chr5:1557933:C:T	3.25549e-15	-2.04728	-1.44997
1558180	chr5:1558180:T:C	7.43566e-15	-1.97336	-0.697948
1558355	chr5:1558355:T:G	1.92849e-14	-0.82462	-0.893655
1558399	chr5:1558399:A:G	4.8373e-15	-1.79518	-1.30606
1558465	chr5:1558465:C:T	2.47168e-14	-3.03431e-10	-1.47011
1558469	chr5:1558469:C:T	2.77818e-14	-3.03431e-10	-1.35321
1558513	chr5:1558513:T:C	6.17e-15	-1.98054	-0.877357
1558721	chr5:1558721:C:T	3.6326e-14	-1.08506	-4.50893e-10
1558928	chr5:1558928:C:T	3.31826e-14	-3.03431e-10	-1.17557
1558981	chr5:1558981:A:G	5.11619e-15	-1.7405	-1.30469
1559165	chr5:1559165:C:T	4.70066e-15	-1.753	-1.37689
1559226	chr5:1559226:T:C	3.40743e-15	-2.05227	-1.39937
1559289	chr5:1559289:T:G	8.18275e-15	-1.9835	-0.592062
1559299	chr5:1559299:G:A	7.549e-15	-1.97166	-0.684518
1559402	chr5:1559402:C:T	1.64861e-14	-1.86676	-0.00831056
1560055	chr5:1560055:C:A	8.96586e-15	-2.0546	-0.429566
1560601	chr5:1560601:C:T	5.02923e-15	-2.04852	-1.01381
1560782	chr5:1560782:G:T	2.83546e-14	-3.03431e-10	-1.33281
1560853	chr5:1560853:GCTGGGA:G	2.58317e-14	-3.03431e-10	-1.42599
1561434	chr5:1561434:A:T	2.69334e-14	-3.03431e-10	-1.38423
1561617	chr5:1561617:C:T	1.57461e-14	-1.921	-4.50893e-10
1561758	chr5:1561758:T:C	9.8125e-15	-2.0318	-0.362134
1561760	chr5:1561760:T:C	9.11403e-15	-2.03185	-0.435932
1562501	chr5:1562501:ACATACATACAAATTCATAACACAGACACACACCAACGCAATACCATACATCTACAAACTTATAGACACACACACACACACACATCGACACT:A	7.91712e-14	-0.305982	-4.50893e-10
1562524	chr5:1562524:AG:A	3.74551e-14	-0.00409854	-1.05035
1562526	chr5:1562526:ACACACACCAACGCAATACCATACATCTACAAACTTATAGACACACACACACACACACATCGACACTCATACATACAAATTCATAACACAG:A	3.71451e-14	-0.304914	-0.757849
1562628	chr5:1562628:C:T	3.24603e-15	-2.02779	-1.47237
1562771	chr5:1562771:G:A	1.72218e-14	-1.83142	-4.50893e-10
1562946	chr5:1562946:T:C	2.27969e-14	-1.86073	0.309761
1563424	chr5:1563424:G:A	3.06059e-14	-3.03431e-10	-1.2564
1563447	chr5:1563447:G:A	2.81814e-14	-3.03431e-10	-1.33893
1563760	chr5:1563760:T:C	1.62451e-14	-1.8898	-4.50893e-10
1563838	chr5:1563838:G:C	1.5604e-14	-1.93007	-4.50893e-10
1563839	chr5:1563839:G:T	2.71643e-14	-3.03431e-10	-1.37569
1564029	chr5:1564029:C:T	4.43296e-13	2.4362	-1.01956
1564390	chr5:1564390:C:T	2.43362e-13	2.21995	-1.403
1564560	chr5:1564560:G:T	3.34996e-14	-1.83757	0.671506
1564806	chr5:1564806:C:T	1.06164e-14	-1.96482	-0.350368
1564836	chr5:1564836:T:C	3.24084e-15	-2.04615	-1.45561
1565020	chr5:1565020:T:C	3.27806e-15	-2.04289	-1.44746
1565240	chr5:1565240:G:T	3.20989e-15	-2.04713	-1.46423
1565241	chr5:1565241:C:T	3.20319e-15	-2.04907	-1.46438
1565256	chr5:1565256:C:T	3.38517e-14	-1.7909	0.635297
1565453	chr5:1565453:A:G	3.20425e-15	-2.04091	-1.47221
1565525	chr5:1565525:C:G	2.56694e-14	-3.03431e-10	-1.4323
1565530	chr5:1565530:G:A	8.26473e-14	-3.03431e-10	-0.263013
1565631	chr5:1565631:A:G	1.64819e-14	-1.31756	-0.557773
1565739	chr5:1565739:C:T	2.65879e-14	-3.03431e-10	-1.39714
1565838	chr5:1565838:G:A	1.61187e-14	-1.98467	0.0870521
1565840	chr5:1565840:A:T	3.1883e-15	-2.05041	-1.4677
1565987	chr5:1565987:A:C	3.20687e-15	-2.05125	-1.46105
1566356	chr5:1566356:T:C	1.59417e-14	-1.52598	-0.382676
1566534	chr5:1566534:G:A	3.25214e-14	-3.03431e-10	-1.1957
1566855	chr5:1566855:C:T	8.34287e-15	-1.15694	-1.39925
1566923	chr5:1566923:A:G	2.46733e-14	-3.03431e-10	-1.47187
1566985	chr5:1566985:G:A	8.66231e-14	-3.03431e-10	-0.216028
1567224	chr5:1567224:C:T	3.193e-14	-3.03431e-10	-1.21405
1567265	chr5:1567265:C:T	3.20744e-15	-2.0468	-1.46532
1567623	chr5:1567623:G:A	3.24484e-15	-2.04626	-1.45427
1567682	chr5:1567682:A:G	4.10504e-15	-2.01155	-1.25382
1567813	chr5:1567813:T:C	3.2233e-15	-2.05289	-1.4543
1568049	chr5:1568049:G:A	3.2475e-15	-2.05331	-1.4464
1568327	chr5:1568327:T:C	3.2263e-15	-2.05053	-1.45573
1568393	chr5:1568393:T:C	4.75698e-15	-2.00871	-1.10927
1568473	chr5:1568473:A:T	4.70073e-14	-3.03431e-10	-0.827291
1568799	chr5:1568799:C:T	3.28872e-14	-3.03431e-10	-1.18451
1569097	chr5:1569097:C:T	4.74496e-15	-1.73589	-1.38462
1569513	chr5:1569513:T:C	3.2151e-15	-2.04597	-1.46376
1569766	chr5:1569766:T:A	3.05086e-14	-3.03431e-10	-1.25959
1569807	chr5:1569807:C:G	6.36799e-14	-3.03431e-10	-0.523725
1571052	chr5:1571052:G:C	3.24054e-14	-3.03431e-10	-1.19927
1571715	chr5:1571715:T:C	9.22496e-14	-3.03431e-10	-0.153097
1571948	chr5:1571948:AAAAG:A	1.61558e-14	-1.89532	-4.50893e-10
1572101	chr5:1572101:T:G	3.3949e-15	-1.99354	-1.46178
1572470	chr5:1572470:A:G	5.58501e-15	-1.50642	-1.45109
1572934	chr5:1572934:A:C	3.26376e-15	-2.02289	-1.47183
1573036	chr5:1573036:C:T	6.77452e-15	-1.70448	-1.05994
1573135	chr5:1573135:C:T	3.27111e-15	-2.02057	-1.47189
1573347	chr5:1573347:C:T	2.04237e-14	-1.6609	-4.50893e-10
1573357	chr5:1573357:G:A	4.78111e-15	-2.0091	-1.10382
1573564	chr5:1573564:C:T	9.55779e-14	-3.03431e-10	-0.117653
1573717	chr5:1573717:A:G	6.71551e-14	-3.03431e-10	-0.47059
1573749	chr5:1573749:T:C	4.01552e-14	-3.03431e-10	-0.984841
1573826	chr5:1573826:G:C	2.92549e-14	-1.30155	-4.50893e-10
1573830	chr5:1573830:G:A	4.05718e-14	-3.03431e-10	-0.974521
1573834	chr5:1573834:C:CTG	4.08267e-14	-3.03431e-10	-0.968259
1573924	chr5:1573924:T:C	2.51387e-14	-3.03431e-10	-1.45319
1574408	chr5:1574408:TCCA:T	4.56454e-15	-1.72317	-1.43611
1574901	chr5:1574901:C:T	1.05086e-13	-3.03431e-10	-0.0228196
1575295	chr5:1575295:G:A	2.5804e-14	-3.03431e-10	-1.42706
1575309	chr5:1575309:C:T	3.27707e-15	-2.01875	-1.4719
1575500	chr5:1575500:C:G	3.28747e-14	-3.03431e-10	-1.18489
1575885	chr5:1575885:C:G	1.39763e-14	-2.04023	-4.50893e-10
1576076	chr5:1576076:C:T	3.28291e-15	-2.01692	-1.47194
1576616	chr5:1576616:C:T	1.38599e-14	-2.04859	-4.50893e-10
1576713	chr5:1576713:T:C	7.54766e-14	-0.353772	-4.50893e-10
1576728	chr5:1576728:T:C	7.60071e-14	-0.346768	-4.50893e-10
1576816	chr5:1576816:T:C	4.36687e-15	-2.02996	-1.17358
1576846	chr5:1576846:T:G	1.41798e-14	-2.02577	-4.50893e-10
1576907	chr5:1576907:C:T	5.66165e-14	-3.03431e-10	-0.641294
1576908	chr5:1576908:G:A	1.31611e-14	-1.82573	-0.274603
1576975	chr5:1576975:C:T	3.33001e-15	-2.00265	-1.47197
1577212	chr5:1577212:T:C	3.29237e-15	-2.0149	-1.47109
1577296	chr5:1577296:G:C	1.85041e-14	-0.578031	-1.18157
1577406	chr5:1577406:T:C	3.76615e-14	-3.03431e-10	-1.04896
1577607	chr5:1577607:T:C	3.3107e-15	-2.00889	-1.47154
1578081	chr5:1578081:G:A	3.2868e-15	-2.01914	-1.46854
1578122	chr5:1578122:T:A	4.55205e-14	-3.03431e-10	-0.859432
1578234	chr5:1578234:G:A	2.56498e-14	-0.437998	-0.99506
1578316	chr5:1578316:GGGGCCTGTTCCCAACATGTCCCCTTTGTTTTGCAAAGCGATAAAAGCAAAGGCAGCTTTGTCATGGT:G	3.66879e-15	-1.97874	-1.39899
1578572	chr5:1578572:C:T	2.63012e-14	-3.03431e-10	-1.40798
1578573	chr5:1578573:G:A	2.4886e-14	-3.03431e-10	-1.46329
1578743	chr5:1578743:G:A	2.57195e-14	-3.03431e-10	-1.43035
1578794	chr5:1578794:G:A	3.55323e-14	-3.03431e-10	-1.10715
1578855	chr5:1578855:C:T	6.20311e-15	-2.05441	-0.798131
1578992	chr5:1578992:T:C	3.27299e-15	-2.02025	-1.47164
1579050	chr5:1579050:T:A	4.28368e-14	0.473691	-1.39389
1579144	chr5:1579144:G:A	3.29201e-15	-2.01542	-1.47068
1579264	chr5:1579264:T:C	3.27561e-15	-2.01956	-1.47154
1579329	chr5:1579329:A:G	3.49286e-15	-2.00264	-1.42423
1579354	chr5:1579354:C:T	7.55087e-14	-3.03431e-10	-0.353347
1579400	chr5:1579400:A:G	3.39548e-15	-1.98402	-1.47113
1579441	chr5:1579441:G:GTGT	3.19521e-15	-2.04496	-1.47098
1579443	chr5:1579443:ATTC:A	3.21894e-15	-2.03756	-1.47098
1579450	chr5:1579450:CATG:C	3.22964e-15	-2.03379	-1.47143
1579984	chr5:1579984:T:C	3.28237e-15	-2.01715	-1.47187
1580437	chr5:1580437:T:C	1.3951e-14	-2.04205	-4.50893e-10
1580499	chr5:1580499:C:T	9.52029e-14	-3.03431e-10	-0.121584
1581495	chr5:1581495:G:A	2.97788e-14	-3.03431e-10	-1.2838
1581824	chr5:1581824:T:C	3.29457e-15	-2.01292	-1.47239
1581842	chr5:1581842:AGT:A	2.97757e-14	-3.03431e-10	-1.2839
1582038	chr5:1582038:G:A	2.65813e-14	-3.03431e-10	-1.39739
1582129	chr5:1582129:C:T	4.81779e-15	-1.67226	-1.43302
1582608	chr5:1582608:C:CCA	2.69982e-14	-3.03431e-10	-1.38182
1583045	chr5:1583045:C:T	2.57639e-14	-3.03431e-10	-1.42862
1583054	chr5:1583054:G:A	8.66231e-14	-3.03431e-10	-0.216028
1583092	chr5:1583092:A:C	3.2227e-15	-2.03505	-1.47232
1583099	chr5:1583099:G:C	3.18818e-15	-2.046	-1.47215
1583170	chr5:1583170:T:C	4.85479e-15	-1.63275	-1.46488
1583250	chr5:1583250:T:C	5.83817e-14	-3.03431e-10	-0.610592
1583260	chr5:1583260:G:T	2.97752e-14	-3.03431e-10	-1.28392
1583264	chr5:1583264:A:C	2.69965e-14	-3.03431e-10	-1.38189
1583316	chr5:1583316:T:A	2.46645e-14	-3.03431e-10	-1.47223
1583327	chr5:1583327:A:C	2.68663e-14	-3.03431e-10	-1.38672
1583510	chr5:1583510:C:T	3.33552e-14	-3.03431e-10	-1.17038
1583628	chr5:1583628:T:C	2.5199e-14	-3.03431e-10	-1.45079
1583677	chr5:1583677:C:T	6.43599e-15	-1.89484	-0.920848
1584064	chr5:1584064:C:T	6.89501e-14	-3.03431e-10	-0.444211
1584229	chr5:1584229:C:T	4.84068e-15	-1.67009	-1.43045
1584267	chr5:1584267:G:A	3.29982e-15	-2.01753	-1.46619
1584278	chr5:1584278:C:G	3.32444e-15	-2.01217	-1.46413
1584296	chr5:1584296:T:C	5.36539e-14	0.760102	-1.45514
1584475	chr5:1584475:C:T	3.27242e-15	-2.0197	-1.47237
1584480	chr5:1584480:A:G	3.49379e-14	-3.03431e-10	-1.12402
1584550	chr5:1584550:T:C	2.54819e-14	-3.03431e-10	-1.43962
1584744	chr5:1584744:C:T	2.52047e-14	-3.03431e-10	-1.45056
1584876	chr5:1584876:A:T	3.25596e-15	-2.02944	-1.46767
1584913	chr5:1584913:C:T	2.62092e-14	-3.03431e-10	-1.41148
1584946	chr5:1584946:C:T	2.71517e-14	-1.30636	-0.069797
1585155	chr5:1585155:G:A	3.16442e-15	-2.05376	-1.47186
1585239	chr5:1585239:C:T	1.08387e-14	-0.834477	-1.46
1585608	chr5:1585608:C:T	2.57183e-14	-3.03431e-10	-1.43039
1585629	chr5:1585629:C:T	2.96406e-14	-3.03431e-10	-1.28845
1585654	chr5:1585654:C:T	1.28843e-14	-1.45271	-0.668869
1585718	chr5:1585718:G:A	5.98603e-14	0.632284	-1.21787
1585751	chr5:1585751:G:A	3.50266e-14	-3.03431e-10	-1.12149
1585943	chr5:1585943:G:A	2.69247e-14	-3.03431e-10	-1.38455
1586139	chr5:1586139:G:A	2.86673e-14	-3.03431e-10	-1.32184
1586224	chr5:1586224:G:A	9.02347e-14	-3.03431e-10	-0.175181
1586313	chr5:1586313:G:A	1.23796e-13	-3.03431e-10	0.141037
1586394	chr5:1586394:T:C	1.47859e-14	-1.83152	-0.152399
1587372	chr5:1587372:C:T	1.38182e-14	-2.05161	-4.50893e-10
1587430	chr5:1587430:T:C	3.28353e-15	-2.0167	-1.47198
1587543	chr5:1587543:C:T	6.41981e-14	-3.03431e-10	-0.515621
1587578	chr5:1587578:G:A	4.74399e-14	0.639804	-1.45794
1587601	chr5:1587601:C:T	3.33493e-15	-2.0012	-1.47194
1587697	chr5:1587697:C:T	4.48945e-15	-1.91426	-1.2616
1587827	chr5:1587827:AC:A	1.37798e-14	-2.05439	-4.50893e-10
1588201	chr5:1588201:C:A	4.86856e-15	-1.88816	-1.20663
1588265	chr5:1588265:C:T	1.53014e-14	-1.94965	-4.50893e-10
1588334	chr5:1588334:A:G	3.6971e-15	-2.03439	-1.33566
1588469	chr5:1588469:C:T	2.60353e-14	-3.03431e-10	-1.41814
1588589	chr5:1588589:A:G	1.8364e-13	0.535384	-4.50893e-10
1588611	chr5:1588611:G:A	3.49706e-14	-3.03431e-10	-1.12309
1588865	chr5:1588865:T:C	5.05762e-15	-2.03819	-1.01851
1589272	chr5:1589272:C:G	3.32803e-15	-2.00344	-1.47177
1589636	chr5:1589636:A:G	4.32579e-15	-1.83408	-1.37892
1589807	chr5:1589807:C:T	1.40346e-14	-2.03607	-4.50893e-10
1589922	chr5:1589922:G:A	2.83293e-14	-3.03431e-10	-1.3337
1590051	chr5:1590051:C:T	2.87371e-14	-3.03431e-10	-1.3194
1590064	chr5:1590064:A:G	7.11513e-15	-1.76427	-0.951103
1590126	chr5:1590126:T:TGTGCTCTCA	3.66577e-15	-1.96115	-1.4174
1590355	chr5:1590355:C:T	2.89514e-14	-3.03431e-10	-1.31198
1590380	chr5:1590380:C:T	3.32169e-14	-3.03431e-10	-1.17454
1590384	chr5:1590384:C:T	4.18631e-14	-3.03431e-10	-0.94319
1590420	chr5:1590420:T:C	5.1968e-15	-1.8377	-1.19185
1590493	chr5:1590493:A:G	1.22832e-14	-1.72399	-0.445368
1591067	chr5:1591067:C:T	3.68877e-14	-1.06972	-4.50893e-10
1591403	chr5:1591403:A:G	2.50356e-14	-3.03431e-10	-1.4573
1591819	chr5:1591819:T:C	3.28576e-14	-3.03431e-10	-1.18541
1591995	chr5:1591995:G:A	2.17518e-14	-1.5979	-4.50893e-10
1593151	chr5:1593151:T:C	8.30631e-15	-2.04047	-0.520107
1593253	chr5:1593253:A:G	3.80945e-14	-3.03431e-10	-1.03752
1593383	chr5:1593383:G:A	4.45014e-15	-1.92484	-1.25982
1593576	chr5:1593576:A:G	5.91971e-15	-2.02934	-0.869965
1593664	chr5:1593664:C:T	6.2271e-15	-2.03961	-0.80907
1593665	chr5:1593665:C:G	6.68657e-15	-2.04174	-0.735753
1593668	chr5:1593668:C:T	8.98836e-15	-2.04202	-0.439641
1593812	chr5:1593812:C:T	2.75997e-14	0.111941	-1.47173
1593981	chr5:1593981:A:G	6.21161e-15	-1.51763	-1.33355
1594435	chr5:1594435:G:A	7.31172e-14	-3.03431e-10	-0.385531
1594549	chr5:1594549:C:G	1.46618e-14	-1.60879	-0.383555
1594559	chr5:1594559:G:A	2.75634e-14	-3.03431e-10	-1.3611
1594764	chr5:1594764:C:G	1.58827e-14	-0.836629	-1.07574
1594961	chr5:1594961:C:T	3.42117e-14	-3.03431e-10	-1.14503
1594966	chr5:1594966:T:G	2.46664e-14	-3.03431e-10	-1.47215
1595052	chr5:1595052:C:T	5.08107e-14	-3.03431e-10	-0.749488
1595126	chr5:1595126:G:C	4.21922e-15	-1.94011	-1.29783
1595273	chr5:1595273:TTTAAA:T	6.00266e-15	-2.04415	-0.841236
1595501	chr5:1595501:G:C	1.71801e-14	-1.79159	-0.0422533
1595734	chr5:1595734:C:G	6.34206e-15	-2.04634	-0.784051
1595923	chr5:1595923:G:A	1.02823e-14	-0.877153	-1.47002
1596064	chr5:1596064:AG:A	6.47991e-15	-2.0391	-0.769783
1596833	chr5:1596833:G:A	2.77438e-14	-3.03431e-10	-1.35458
1596920	chr5:1596920:C:G	8.037e-14	-3.03431e-10	-0.290954
1597334	chr5:1597334:C:A	2.52824e-14	-3.03431e-10	-1.44749
1597424	chr5:1597424:C:G	1.09896e-13	-3.03431e-10	0.0219424
1597512	chr5:1597512:G:A	6.75979e-15	-2.01464	-0.751967
1597763	chr5:1597763:T:C	3.19848e-15	-2.04927	-1.46565
1597914	chr5:1597914:T:C	1.07847e-14	-2.01609	-0.283369
1597979	chr5:1597979:G:A	4.28928e-13	1.38369	-4.50893e-10
1598876	chr5:1598876:C:T	1.38294e-13	-3.03431e-10	0.251787
1599281	chr5:1599281:G:A	7.20939e-15	-2.03254	-0.669666
1599794	chr5:1599794:T:A	1.47604e-14	-0.884098	-1.10155
1599831	chr5:1599831:G:GA	6.22771e-15	-2.03366	-0.814928
1599865	chr5:1599865:G:A	6.77319e-14	-3.03431e-10	-0.462038
1599909	chr5:1599909:G:A	5.5724e-15	-2.04647	-0.9133
1599931	chr5:1599931:T:C	3.92173e-14	-3.03431e-10	-1.00848
1599960	chr5:1599960:C:CAG	5.7667e-15	-2.0319	-0.893594
1599983	chr5:1599983:G:A	6.10422e-15	-2.0278	-0.84081
1600123	chr5:1600123:C:T	5.55757e-15	-2.02208	-0.940353
1600127	chr5:1600127:G:A	5.10458e-15	-1.65833	-1.38913
1600168	chr5:1600168:T:C	6.47664e-15	-2.03055	-0.778838
1600193	chr5:1600193:A:G	2.59639e-14	-3.03431e-10	-1.42089
1600357	chr5:1600357:A:G	3.17524e-14	-3.03431e-10	-1.21963
1600404	chr5:1600404:T:C	9.03406e-15	-1.00606	-1.47053
1600623	chr5:1600623:T:A	7.22713e-15	-2.03517	-0.664578
1600624	chr5:1600624:T:C	7.29237e-15	-2.03307	-0.657696
1600656	chr5:1600656:A:G	5.84131e-15	-1.60781	-1.30483
1600670	chr5:1600670:T:C	3.4931e-15	-1.9915	-1.43531
1600682	chr5:1600682:A:G	2.55267e-14	-3.03431e-10	-1.43787
1601008	chr5:1601008:C:A	3.72909e-14	-3.03431e-10	-1.05884
1601097	chr5:1601097:C:T	1.71858e-14	-1.83351	-4.50893e-10
1601543	chr5:1601543:AC:A	1.38665e-14	-2.04812	-4.50893e-10
1601565	chr5:1601565:C:T	2.59498e-14	-3.03431e-10	-1.42143
1601812	chr5:1601812:T:C	1.69402e-14	-1.84791	-4.50893e-10
1602005	chr5:1602005:C:T	6.34243e-15	-2.04125	-0.78908
1603261	chr5:1603261:T:C	4.70423e-14	-3.03431e-10	-0.826547
1603309	chr5:1603309:A:C	2.66194e-14	-3.03431e-10	-1.39596
1603735	chr5:1603735:C:T	1.44534e-14	-2.00666	-4.50893e-10
1603845	chr5:1603845:C:T	1.45077e-12	-3.03431e-10	2.60225
1603946	chr5:1603946:A:G	2.05163e-14	-0.63122	-1.02516
1604419	chr5:1604419:T:C	3.31013e-15	-2.01598	-1.46463
1604420	chr5:1604420:C:A	6.30093e-15	-2.03568	-0.801214
1604470	chr5:1604470:G:A	3.45899e-15	-1.981	-1.45561
1604912	chr5:1604912:G:A	2.47147e-14	-3.03431e-10	-1.4702
1604946	chr5:1604946:A:G	2.9947e-14	0.188198	-1.46636
1605599	chr5:1605599:A:G	3.78875e-15	-1.96089	-1.38467
1605966	chr5:1605966:A:C	6.96991e-14	1.02825	-1.46166
1606090	chr5:1606090:G:A	2.54413e-14	-3.03431e-10	-1.44122
1606305	chr5:1606305:G:A	2.47262e-14	-3.03431e-10	-1.46973
1607093	chr5:1607093:G:A	3.26947e-14	-3.03431e-10	-1.19038
1607166	chr5:1607166:G:A	3.49385e-14	-3.03431e-10	-1.12401
1607525	chr5:1607525:G:C	6.2668e-15	-2.02817	-0.81416
1607857	chr5:1607857:G:A	2.6116e-14	-3.03431e-10	-1.41505
1607880	chr5:1607880:G:A	2.60823e-14	-3.03431e-10	-1.41634
1608061	chr5:1608061:G:A	5.55117e-15	-1.94212	-1.02147
1608388	chr5:1608388:G:A	1.1748e-13	-1.48533	1.574
1608476	chr5:1608476:G:A	5.59495e-15	-2.02211	-0.933619
1608620	chr5:1608620:G:A	6.31371e-15	-1.92708	-0.90779
1608638	chr5:1608638:A:G	6.41838e-15	-2.02197	-0.796461
1608639	chr5:1608639:T:C	7.89377e-14	1.15066	-1.45959
1608871	chr5:1608871:T:C	2.7678e-14	-3.03431e-10	-1.35696
1608997	chr5:1608997:C:T	1.3794e-14	-2.05336	-4.50893e-10
1609199	chr5:1609199:A:T	5.47448e-15	-1.64022	-1.33727
1609578	chr5:1609578:T:C	4.378e-15	-1.94022	-1.26079
1609663	chr5:1609663:G:A	1.01351e-14	-0.893021	-1.46857
1610077	chr5:1610077:C:T	3.31516e-14	-3.03431e-10	-1.1765
1610658	chr5:1610658:C:T	1.45829e-14	-0.916267	-1.08148
1610791	chr5:1610791:G:A	4.52257e-15	-1.87098	-1.29754
1610804	chr5:1610804:G:A	3.24261e-15	-2.03258	-1.46863
1610996	chr5:1610996:C:T	6.77349e-14	0.70801	-1.17
1611031	chr5:1611031:A:G	1.41045e-14	-2.0311	-4.50893e-10
1611186	chr5:1611186:T:C	3.73798e-15	-1.89867	-1.46038
1611782	chr5:1611782:G:A	2.79651e-14	-3.03431e-10	-1.34664
1611928	chr5:1611928:T:A	6.29998e-15	-2.03863	-0.798418
1612319	chr5:1612319:A:G	9.09476e-15	-1.06318	-1.40672
1612497	chr5:1612497:C:A	6.57724e-15	-2.02792	-0.766057
1612635	chr5:1612635:C:T	2.51041e-14	-3.03431e-10	-1.45456
1612810	chr5:1612810:G:A	6.44392e-15	-2.02839	-0.78607
1613130	chr5:1613130:G:A	2.75252e-14	-3.03431e-10	-1.36249
1613183	chr5:1613183:A:G	6.40281e-15	-2.03086	-0.789998
1613318	chr5:1613318:T:C	8.76176e-14	-3.03431e-10	-0.204612
1614139	chr5:1614139:G:A	9.29472e-15	-0.978291	-1.46986
1614184	chr5:1614184:A:C	6.27416e-15	-2.03336	-0.807792
1614288	chr5:1614288:G:A	5.21083e-15	-1.67311	-1.35374
1614804	chr5:1614804:A:G	6.00567e-15	-2.02559	-0.859305
1614848	chr5:1614848:A:G	2.67671e-14	-3.03431e-10	-1.39042
1615084	chr5:1615084:G:A	6.01771e-15	-2.00584	-0.87705
1615146	chr5:1615146:T:G	6.54692e-15	-2.02915	-0.769445
1615255	chr5:1615255:A:G	1.2736e-13	-3.03431e-10	0.169423
1615431	chr5:1615431:A:G	6.6898e-15	-2.02482	-0.752189
1615768	chr5:1615768:GACCATCTGTAAA:G	2.67935e-14	-3.03431e-10	-1.38944
1616825	chr5:1616825:A:T	6.35544e-15	-2.02984	-0.79844
1616972	chr5:1616972:T:C	3.22956e-14	-3.03431e-10	-1.20266
1617067	chr5:1617067:A:G	6.51693e-15	-2.03062	-0.772571
1617103	chr5:1617103:C:T	3.18372e-14	-3.03431e-10	-1.21696
1617962	chr5:1617962:C:A	2.71837e-14	-3.03431e-10	-1.37498
1618411	chr5:1618411:G:A	1.42493e-14	-2.02089	-4.50893e-10
1618412	chr5:1618412:A:C	5.94996e-15	-2.02276	-0.871454
1618910	chr5:1618910:C:T	6.18101e-15	-2.04989	-0.806221
1619111	chr5:1619111:G:A	1.14703e-14	-0.966073	-1.27176
1619180	chr5:1619180:C:T	2.92134e-14	-3.03431e-10	-1.30297
1619321	chr5:1619321:C:T	2.48527e-14	-3.03431e-10	-1.46463
1619379	chr5:1619379:A:C	3.20453e-15	-2.04847	-1.46455
1619694	chr5:1619694:G:A	2.20068e-13	-3.03431e-10	0.716344
1620649	chr5:1620649:G:C	6.4218e-15	-2.05047	-0.767431
1620799	chr5:1620799:C:T	5.18232e-14	-3.03431e-10	-0.729756
1621070	chr5:1621070:G:A	7.18192e-15	-1.94901	-0.757014
1621144	chr5:1621144:C:T	1.82928e-14	-1.77109	-4.50893e-10
1621190	chr5:1621190:G:A	1.42613e-14	-2.02005	-4.50893e-10
1621682	chr5:1621682:G:C	2.00751e-13	2.09636	-1.47189
1621949	chr5:1621949:C:T	3.89609e-15	-2.02604	-1.29158
1621958	chr5:1621958:T:G	3.71345e-15	-2.05179	-1.31385
1621980	chr5:1621980:G:A	6.35047e-15	-2.03886	-0.790203
1622184	chr5:1622184:C:T	2.48986e-14	-3.03431e-10	-1.46278
1622703	chr5:1622703:C:T	4.39051e-14	-3.03431e-10	-0.895563
1623011	chr5:1623011:C:T	9.05071e-14	-3.03431e-10	-0.172167
1624249	chr5:1624249:G:C	5.91662e-15	-2.02801	-0.871822
1624524	chr5:1624524:G:A	9.88133e-15	-0.983375	-1.40357
1625087	chr5:1625087:C:T	2.50806e-14	-3.03431e-10	-1.4555
1625654	chr5:1625654:G:A	2.64489e-14	-3.03431e-10	-1.40238
1626029	chr5:1626029:C:T	5.24078e-15	-2.01395	-1.00717
1626094	chr5:1626094:C:T	6.67029e-15	-2.02394	-0.755991
1626407	chr5:1626407:G:A	5.10048e-14	-3.03431e-10	-0.745674
1626665	chr5:1626665:C:T	3.3873e-14	-3.03431e-10	-1.15498
1626813	chr5:1626813:G:A	9.35439e-14	-3.03431e-10	-0.139164
1626894	chr5:1626894:G:A	1.37809e-14	-2.05431	-4.50893e-10
1628841	chr5:1628841:G:A	2.76682e-14	-3.03431e-10	-1.35731
1629067	chr5:1629067:C:G	6.32548e-15	-2.0307	-0.802307
1629292	chr5:1629292:C:T	6.18933e-15	-2.02751	-0.827258
1629585	chr5:1629585:C:T	2.76796e-14	-3.03431e-10	-1.3569
1629586	chr5:1629586:G:A	7.01434e-15	-2.03086	-0.698778
1630324	chr5:1630324:C:T	8.93536e-14	-3.03431e-10	-0.184993
1630353	chr5:1630353:G:A	5.30169e-15	-2.04767	-0.961898
1630369	chr5:1630369:G:A	3.2334e-15	-2.04166	-1.4624
1630441	chr5:1630441:C:T	3.6562e-14	-3.03431e-10	-1.07859
1630558	chr5:1630558:A:G	2.80432e-14	-3.03431e-10	-1.34385
1630647	chr5:1630647:A:G	1.01166e-14	-1.67069	-0.69273
1631052	chr5:1631052:C:G	9.59178e-15	-1.00387	-1.41282
1631096	chr5:1631096:A:G	1.08387e-14	-0.822084	-1.47239
1631262	chr5:1631262:C:T	3.09664e-14	-3.03431e-10	-1.24469
1631361	chr5:1631361:A:T	9.22284e-14	-3.03431e-10	-0.153326
1631754	chr5:1631754:GCACAAT:G	1.01848e-14	-0.975447	-1.38125
1631817	chr5:1631817:C:T	6.9535e-15	-2.02065	-0.717701
1631924	chr5:1631924:C:CATT	5.47453e-15	-2.0534	-0.924089
1632019	chr5:1632019:C:T	2.89483e-14	0.159491	-1.47157
1632069	chr5:1632069:CACA:C	6.25854e-15	-2.04002	-0.803627
1632151	chr5:1632151:T:C	1.33404e-14	-1.54553	-0.541269
1632158	chr5:1632158:G:A	4.40905e-13	1.41123	-4.50893e-10
1633827	chr5:1633827:G:A	8.45757e-14	1.0797	-1.31965
1633886	chr5:1633886:G:A	3.23961e-15	-2.04717	-1.45497
1633955	chr5:1633955:C:T	6.8463e-15	-2.05209	-0.701792
1634678	chr5:1634678:T:C	2.6506e-14	-3.03431e-10	-1.40023
1634758	chr5:1634758:G:C	2.64923e-14	-3.03431e-10	-1.40074
1634890	chr5:1634890:A:G	2.76511e-14	-3.03431e-10	-1.35793
1635562	chr5:1635562:A:G	7.88151e-15	-1.37146	-1.24162
1635686	chr5:1635686:G:A	3.57502e-14	-3.03431e-10	-1.10104
1635784	chr5:1635784:C:T	4.27964e-15	-1.89785	-1.32588
1635945	chr5:1635945:T:C	3.5056e-14	-3.03431e-10	-1.12065
1635949	chr5:1635949:C:T	2.55982e-14	-3.03431e-10	-1.43507
1636088	chr5:1636088:G:A	2.70582e-14	-3.03431e-10	-1.3796
1636134	chr5:1636134:G:A	2.68266e-14	-3.03431e-10	-1.3882
1636566	chr5:1636566:G:A	1.94384e-14	-1.71034	-4.50893e-10
1636594	chr5:1636594:C:T	4.21047e-15	-1.91113	-1.32889
1636740	chr5:1636740:C:T	2.46777e-14	-3.03431e-10	-1.4717
1636799	chr5:1636799:C:T	2.86808e-14	-3.03431e-10	-1.32137
1637084	chr5:1637084:A:T	2.4664e-14	-3.03431e-10	-1.47225
1637253	chr5:1637253:C:T	2.49577e-14	-1.46041	-4.50893e-10
1637257	chr5:1637257:A:G	2.46825e-14	-3.03431e-10	-1.4715
1637531	chr5:1637531:C:T	5.56051e-15	-1.55197	-1.40994
1637618	chr5:1637618:G:A	5.49561e-14	-3.03431e-10	-0.671061
1637680	chr5:1637680:G:A	2.17442e-14	-1.47668	-0.121568
1637911	chr5:1637911:C:T	4.84697e-15	-2.02476	-1.07448
1638261	chr5:1638261:T:C	2.95561e-14	-3.03431e-10	-1.2913
1638372	chr5:1638372:A:G	3.83559e-15	-1.91966	-1.41361
1638386	chr5:1638386:T:C	3.91351e-15	-1.94596	-1.3672
1638424	chr5:1638424:T:C	2.54725e-14	-3.03431e-10	-1.44
1638601	chr5:1638601:C:T	3.38388e-15	-2.03484	-1.42373
1638682	chr5:1638682:G:A	1.41411e-13	-3.03431e-10	0.274079
1638827	chr5:1638827:GGAGA:G	1.38197e-14	-2.0515	-4.50893e-10
1638988	chr5:1638988:T:C	1.7731e-13	1.35619	-0.855882
1639517	chr5:1639517:TATACACCA:T	7.93111e-14	-0.304217	-4.50893e-10
1639543	chr5:1639543:A:G	8.91112e-15	-2.01793	-0.472362
1639757	chr5:1639757:T:A	2.87081e-14	-3.03431e-10	-1.32042
1640166	chr5:1640166:A:C	2.54522e-14	-3.03431e-10	-1.44079
1640386	chr5:1640386:G:A	4.3882e-14	-0.44272	-0.45337
1640471	chr5:1640471:T:C	6.82287e-15	-1.80951	-0.9478
1640489	chr5:1640489:C:T	7.09268e-15	-1.81168	-0.90685
1640566	chr5:1640566:G:A	9.29992e-15	-1.81462	-0.632967
1640789	chr5:1640789:G:C	7.25893e-14	-3.03431e-10	-0.392777
1641089	chr5:1641089:C:T	2.47129e-13	1.14376	-0.311439
1641113	chr5:1641113:A:C	1.78668e-13	-0.57924	1.08718
1641231	chr5:1641231:A:G	5.99501e-15	-1.55121	-1.33546
1641278	chr5:1641278:G:A	2.47342e-14	-3.03431e-10	-1.46941
1641539	chr5:1641539:A:C	3.80027e-15	-2.02988	-1.31265
1641671	chr5:1641671:C:A	1.9904e-14	-1.68667	-4.50893e-10
1641710	chr5:1641710:G:A	1.64841e-13	-3.03431e-10	0.427388
1641711	chr5:1641711:C:T	1.1854e-14	-2.04189	-0.163034
1641812	chr5:1641812:T:C	2.33036e-14	-1.52899	-4.50893e-10
1642208	chr5:1642208:G:A	1.34476e-14	-0.681528	-1.39727
1642387	chr5:1642387:GT:G	4.30577e-15	-1.74577	-1.47187
1642464	chr5:1642464:G:A	3.57506e-15	-1.99631	-1.4073
1642513	chr5:1642513:AAG:A	2.55799e-14	-3.03431e-10	-1.43579
1642936	chr5:1642936:C:T	2.19764e-14	-1.32191	-0.26572
1643424	chr5:1643424:GATGAAAGGAGCCAGAC:G	2.84905e-14	-3.03431e-10	-1.32802
1643663	chr5:1643663:C:T	2.2561e-14	-1.34281	-0.218565
1644169	chr5:1644169:T:A	5.39935e-14	-3.03431e-10	-0.688731
1644171	chr5:1644171:A:T	4.06282e-15	-1.8085	-1.46722
1644200	chr5:1644200:C:A	2.39876e-14	-1.15366	-0.346397
1644279	chr5:1644279:C:T	8.52042e-15	-1.95656	-0.578566
1644384	chr5:1644384:G:A	6.59602e-15	-2.0507	-0.740432
1644392	chr5:1644392:C:T	1.29599e-14	-0.705605	-1.41013
1644980	chr5:1644980:CAG:C	9.80933e-15	-1.47731	-0.916955
1645003	chr5:1645003:T:A	3.35138e-14	-1.2513	0.0856668
1645246	chr5:1645246:G:A	3.62662e-14	-3.03431e-10	-1.08671
1645271	chr5:1645271:A:G	3.95805e-15	-1.83064	-1.47121
1645441	chr5:1645441:C:T	4.15824e-14	-0.949918	-4.50893e-10
1646052	chr5:1646052:T:C	1.56952e-14	-1.92424	-4.50893e-10
1646444	chr5:1646444:A:G	4.55108e-14	-3.03431e-10	-0.859645
1646617	chr5:1646617:A:G	3.25347e-14	-0.510669	-0.684617
1646858	chr5:1646858:A:G	3.32565e-14	-0.479496	-0.693847
1646965	chr5:1646965:G:T	4.75031e-14	-0.503692	-0.313108
1647413	chr5:1647413:C:G	2.65926e-14	-3.03431e-10	-1.39696
1647564	chr5:1647564:TTAAAG:T	3.2107e-14	-3.03431e-10	-1.20852
1647716	chr5:1647716:C:T	1.31782e-14	-1.2056	-0.893425
1647760	chr5:1647760:C:T	1.00033e-14	-1.50158	-0.873099
1647778	chr5:1647778:C:T	3.313e-14	-0.0901842	-1.08697
1647813	chr5:1647813:A:G	4.71136e-15	-1.96512	-1.1625
1647848	chr5:1647848:G:A	3.44956e-15	-1.96731	-1.47204
1647924	chr5:1647924:G:A	2.4628e-13	-3.03431e-10	0.828876
1648400	chr5:1648400:C:T	2.50858e-14	-3.03431e-10	-1.45529
1648436	chr5:1648436:T:A	2.54637e-14	-3.03431e-10	-1.44034
1648500	chr5:1648500:G:A	2.91648e-14	-3.03431e-10	-1.30463
1648528	chr5:1648528:T:A	4.21157e-14	-1.1281	0.190929
1648645	chr5:1648645:C:T	6.67961e-15	-1.53528	-1.24326
1648871	chr5:1648871:T:C	7.22201e-14	-3.03431e-10	-0.397877
1648936	chr5:1648936:T:A	1.83496e-14	-1.047	-0.720985
1649646	chr5:1649646:T:C	7.20587e-15	-2.05381	-0.648892
1649827	chr5:1649827:T:C	2.43569e-13	0.817804	-4.50893e-10
1649966	chr5:1649966:C:T	4.58428e-14	-3.03431e-10	-0.852376
1650147	chr5:1650147:G:A	5.13265e-14	0.0222595	-0.761646
1650217	chr5:1650217:G:A	1.64724e-13	-3.03431e-10	0.42668
1650318	chr5:1650318:AAC:A	7.56107e-15	-2.05465	-0.599931
1652558	chr5:1652558:TGATCTGGCCGTGTGGCCATGG:T	6.4488e-15	-1.50847	-1.30523
1652735	chr5:1652735:G:A	4.64978e-14	-3.03431e-10	-0.83819
1652750	chr5:1652750:T:C	1.07069e-14	-0.837173	-1.46953
1652859	chr5:1652859:A:C	5.04052e-15	-1.5929	-1.46718
1652887	chr5:1652887:C:A	1.62504e-14	-0.44428	-1.4452
1652929	chr5:1652929:G:A	6.07767e-15	-1.5419	-1.33107
1653016	chr5:1653016:C:T	1.0975e-14	-0.819206	-1.46276
1653055	chr5:1653055:C:T	3.95296e-14	-0.447347	-0.553198
1653187	chr5:1653187:C:T	3.81143e-15	-2.0333	-1.30629
1653188	chr5:1653188:G:C	3.80956e-15	-2.03621	-1.30387
1653303	chr5:1653303:T:C	4.5284e-15	-1.69709	-1.47014
1653332	chr5:1653332:C:T	3.82236e-14	-0.598206	-0.435935
1653362	chr5:1653362:A:G	3.53712e-14	-3.03431e-10	-1.1117
1653585	chr5:1653585:G:A	4.27876e-15	-2.02738	-1.19656
1654113	chr5:1654113:C:A	3.93864e-14	-3.03431e-10	-1.00417
1654172	chr5:1654172:C:T	3.0429e-14	-3.03431e-10	-1.2622
1654317	chr5:1654317:A:T	4.03473e-14	-3.03431e-10	-0.980071
1654457	chr5:1654457:A:G	2.72532e-14	-3.03431e-10	-1.37242
1654566	chr5:1654566:C:T	3.98482e-15	-2.0426	-1.25251
1654809	chr5:1654809:G:A	2.67927e-14	-3.03431e-10	-1.38946
1655035	chr5:1655035:G:A	2.03459e-14	-0.252046	-1.41267
1655288	chr5:1655288:C:T	2.69686e-14	-0.488066	-0.894854
1655374	chr5:1655374:C:T	2.63697e-14	-3.03431e-10	-1.40538
1655378	chr5:1655378:C:G	4.4144e-15	-1.99994	-1.19278
1655497	chr5:1655497:T:C	6.98043e-15	-1.44983	-1.28465
1655685	chr5:1655685:C:T	9.75115e-15	-1.14909	-1.25112
1655712	chr5:1655712:C:T	3.56544e-15	-2.0043	-1.40201
1655770	chr5:1655770:T:A	3.60054e-15	-1.94309	-1.45342
1656010	chr5:1656010:C:T	3.02749e-14	-3.03431e-10	-1.26727
1656017	chr5:1656017:G:C	6.61717e-14	-3.03431e-10	-0.485342
1656135	chr5:1656135:G:A	3.0424e-14	-3.03431e-10	-1.26236
1656602	chr5:1656602:G:T	4.51205e-15	-2.02778	-1.14306
1656628	chr5:1656628:A:G	4.72639e-15	-2.00325	-1.12119
1656646	chr5:1656646:C:A	3.45896e-14	-3.03431e-10	-1.13404
1656663	chr5:1656663:G:A	4.35171e-14	-3.03431e-10	-0.90444
1656715	chr5:1656715:T:C	2.83907e-14	-3.03431e-10	-1.33153
1656744	chr5:1656744:TC:T	4.61677e-15	-2.01183	-1.13607
1656832	chr5:1656832:C:T	2.98757e-14	-3.03431e-10	-1.28055
1656857	chr5:1656857:T:A	9.68686e-15	-1.16187	-1.24496
1656884	chr5:1656884:A:T	8.392e-15	-1.37234	-1.17797
1656949	chr5:1656949:TAA:T	1.3243e-13	-3.03431e-10	0.208463
1656971	chr5:1656971:A:G	1.56938e-14	-1.92433	-4.50893e-10
1657099	chr5:1657099:C:T	2.85523e-14	-3.03431e-10	-1.32586
1657206	chr5:1657206:C:T	9.89234e-14	-3.03431e-10	-0.0832487
1657291	chr5:1657291:G:A	2.94574e-14	-3.03431e-10	-1.29465
1657485	chr5:1657485:G:A	3.28073e-14	-3.03431e-10	-1.18694
1657525	chr5:1657525:C:T	3.00817e-14	-3.03431e-10	-1.27368
1657934	chr5:1657934:T:A	2.41453e-14	-0.564271	-0.929232
1658089	chr5:1658089:CA:C	3.11015e-14	-3.03431e-10	-1.24034
1658538	chr5:1658538:T:C	2.4732e-14	-3.03431e-10	-1.4695
1658539	chr5:1658539:A:G	1.46492e-13	-3.03431e-10	0.309376
1658818	chr5:1658818:A:G	5.43108e-14	-0.797264	0.114393
1658975	chr5:1658975:A:G	1.23321e-13	-3.03431e-10	0.137197
1659226	chr5:1659226:G:T	3.23885e-14	-1.14619	-0.0536052
1659299	chr5:1659299:C:A	3.59058e-14	-0.755505	-0.34119
1659322	chr5:1659322:G:T	4.00026e-15	-2.0533	-1.23793
1659617	chr5:1659617:T:C	2.95277e-14	-3.03431e-10	-1.29227
1659723	chr5:1659723:A:G	3.50634e-14	-1.18274	0.062301
1659831	chr5:1659831:G:T	3.93692e-15	-1.83763	-1.46956
1659856	chr5:1659856:G:A	5.91504e-14	-3.03431e-10	-0.59751
1659890	chr5:1659890:G:T	5.28509e-14	-3.03431e-10	-0.710119
1659912	chr5:1659912:G:A	3.96751e-14	-3.03431e-10	-0.996871
1660133	chr5:1660133:C:T	3.54498e-14	-3.03431e-10	-1.10948
1660449	chr5:1660449:C:T	4.37974e-15	-1.78534	-1.41526
1660451	chr5:1660451:C:G	4.17141e-15	-1.8139	-1.43544
1660496	chr5:1660496:G:A	1.11131e-14	-0.797073	-1.4724
1660588	chr5:1660588:G:C	2.86087e-13	-3.03431e-10	0.978701
1660624	chr5:1660624:A:G	2.5377e-14	-3.03431e-10	-1.44375
1660662	chr5:1660662:C:T	4.34161e-15	-1.80292	-1.40643
1660670	chr5:1660670:G:A	5.34925e-15	-1.5945	-1.40614
1660761	chr5:1660761:C:T	4.60903e-14	-3.03431e-10	-0.846993
1660870	chr5:1660870:G:A	1.1404e-14	-0.844602	-1.39903
1661282	chr5:1661282:T:C	4.51882e-15	-1.7893	-1.38004
1661338	chr5:1661338:A:G	4.30505e-14	-3.03431e-10	-0.915221
1661621	chr5:1661621:G:C	3.25344e-15	-2.02577	-1.47211
1661655	chr5:1661655:A:G	7.39682e-15	-1.4144	-1.26214
1662069	chr5:1662069:T:C	3.16526e-15	-2.05296	-1.4724
1662120	chr5:1662120:G:A	3.52386e-14	-3.03431e-10	-1.11545
1662138	chr5:1662138:A:G	3.50046e-15	-2.04158	-1.38312
1662180	chr5:1662180:T:C	5.15047e-15	-1.96079	-1.07772
1662510	chr5:1662510:C:T	4.52599e-14	-3.03431e-10	-0.865173
1662590	chr5:1662590:C:T	3.45624e-14	-3.03431e-10	-1.13483
1662591	chr5:1662591:G:A	2.47616e-14	-3.03431e-10	-1.4683
1662741	chr5:1662741:CTGTG:C	4.79258e-14	-3.03431e-10	-0.807941
1662818	chr5:1662818:CCT:C	3.8063e-13	1.26423	-4.50893e-10
1663416	chr5:1663416:A:G	3.23875e-15	-2.04979	-1.45262
1665254	chr5:1665254:T:A	1.25698e-13	-3.03431e-10	0.156285
1665393	chr5:1665393:G:A	3.29723e-15	-2.03208	-1.45243
1665481	chr5:1665481:C:T	9.30927e-15	-1.98919	-0.457394
1665505	chr5:1665505:C:G	9.67093e-15	-1.95932	-0.449149
1665507	chr5:1665507:G:C	4.77994e-14	-3.03431e-10	-0.810582
1665880	chr5:1665880:G:A	5.53692e-14	-3.03431e-10	-0.663571
1666044	chr5:1666044:T:C	5.93075e-14	-3.03431e-10	-0.594858
1666274	chr5:1666274:T:C	2.71173e-14	-1.0024	-0.375022
1666559	chr5:1666559:G:A	4.96837e-15	-1.6021	-1.4724
1666572	chr5:1666572:G:A	6.59673e-14	-3.03431e-10	-0.488435
1666623	chr5:1666623:G:T	4.99013e-14	-3.03431e-10	-0.767548
1666654	chr5:1666654:G:A	4.74807e-15	-1.85827	-1.26158
1667087	chr5:1667087:G:C	6.61443e-15	-1.40332	-1.38502
1667120	chr5:1667120:T:TC	5.40299e-15	-1.52691	-1.46374
1667150	chr5:1667150:G:C	4.71156e-15	-1.77276	-1.35482
1667252	chr5:1667252:G:C	2.57962e-14	-3.03431e-10	-1.42737
1667826	chr5:1667826:G:A	6.95847e-14	-3.03431e-10	-0.43505
1668089	chr5:1668089:CA:C	2.48341e-14	-3.03431e-10	-1.46538
1669036	chr5:1669036:A:G	3.09667e-14	-3.03431e-10	-1.24468
1669340	chr5:1669340:C:G	2.56964e-14	-3.03431e-10	-1.43124
1669718	chr5:1669718:A:G	7.45871e-14	-3.03431e-10	-0.365628
1669743	chr5:1669743:A:G	1.735e-14	-1.824	-4.50893e-10
1669763	chr5:1669763:C:T	8.26116e-14	-3.03431e-10	-0.263445
1669872	chr5:1669872:C:T	1.29524e-14	-1.98019	-0.136119
1669943	chr5:1669943:C:T	5.6906e-15	-1.9981	-0.94068
1670124	chr5:1670124:C:T	1.15788e-14	-1.99242	-0.235997
1670150	chr5:1670150:C:A	4.79109e-15	-2.02214	-1.0887
1670321	chr5:1670321:A:T	4.87196e-15	-1.62295	-1.47115
1670351	chr5:1670351:G:A	4.80373e-15	-1.63585	-1.47235
1670688	chr5:1670688:C:T	1.46898e-14	-1.99044	-4.50893e-10
1671085	chr5:1671085:T:C	4.96208e-15	-1.79735	-1.27842
1671163	chr5:1671163:C:T	7.62662e-15	-1.83208	-0.813871
1671195	chr5:1671195:C:T	2.88841e-14	-3.03431e-10	-1.3143
1671220	chr5:1671220:A:G	5.39963e-15	-1.74006	-1.2512
1671356	chr5:1671356:C:T	6.97364e-14	-3.03431e-10	-0.432872
1671534	chr5:1671534:G:A	1.22556e-14	-2.05165	-0.119958
1671826	chr5:1671826:C:T	9.43364e-15	-1.75277	-0.680541
1671903	chr5:1671903:C:T	7.56337e-14	-3.03431e-10	-0.351693
1671961	chr5:1671961:C:T	4.98702e-15	-1.84218	-1.22857
1671962	chr5:1671962:G:A	7.846e-15	-1.98494	-0.632652
1671996	chr5:1671996:G:A	3.00391e-14	-3.03431e-10	-1.27509
1672040	chr5:1672040:A:G	4.62543e-15	-1.70527	-1.44075
1672064	chr5:1672064:G:A	1.03291e-14	-1.69803	-0.644599
1672079	chr5:1672079:C:T	5.27079e-14	-0.712829	-4.50893e-10
1672088	chr5:1672088:A:C	9.62995e-15	-1.72067	-0.692051
1672157	chr5:1672157:A:G	1.14383e-14	-1.93816	-0.30246
1672258	chr5:1672258:C:T	2.46782e-14	-3.03431e-10	-1.47167
1672394	chr5:1672394:C:T	6.73886e-15	-1.83186	-0.937844
1672647	chr5:1672647:G:A	2.86199e-14	-3.03431e-10	-1.32349
1672677	chr5:1672677:G:A	4.15857e-15	-1.99783	-1.25459
1672808	chr5:1672808:G:A	6.01793e-14	-3.03431e-10	-0.580266
1672809	chr5:1672809:T:C	7.71619e-15	-1.36108	-1.27319
1672810	chr5:1672810:G:A	7.42194e-15	-1.45626	-1.2169
1672885	chr5:1672885:G:A	8.74178e-14	-3.03431e-10	-0.206896
1672909	chr5:1672909:T:C	3.22557e-14	-3.03431e-10	-1.2039
1672989	chr5:1672989:T:A	2.82168e-14	-3.03431e-10	-1.33768
1673249	chr5:1673249:G:A	2.26876e-14	-2.02375	0.46797
1673253	chr5:1673253:A:G	1.18696e-14	-2.02359	-0.180026
1673448	chr5:1673448:C:T	2.46604e-14	-3.03431e-10	-1.4724
1673534	chr5:1673534:G:A	3.75082e-14	-3.03431e-10	-1.05303
1673546	chr5:1673546:A:C	1.99567e-14	-1.98422	0.300191
1673654	chr5:1673654:T:G	6.00187e-15	-1.93649	-0.949034
1673810	chr5:1673810:G:A	5.95284e-14	-3.03431e-10	-0.591142
1673846	chr5:1673846:C:T	8.51494e-14	-3.03431e-10	-0.233187
1673866	chr5:1673866:G:C	9.64702e-15	-1.81831	-0.592631
1674448	chr5:1674448:C:T	2.85173e-14	-3.03431e-10	-1.32709
1674742	chr5:1674742:C:T	3.1676e-14	-3.03431e-10	-1.22203
1674777	chr5:1674777:T:A	1.29488e-14	-1.73393	-0.382664
1674805	chr5:1674805:A:G	1.89675e-14	-1.73487	-4.50893e-10
1674857	chr5:1674857:A:G	1.31572e-14	-1.77148	-0.329144
1675181	chr5:1675181:G:A	3.45413e-15	-1.98622	-1.45181
1675302	chr5:1675302:C:A	4.22928e-15	-2.01218	-1.22338
1675502	chr5:1675502:C:T	5.64568e-14	-3.03431e-10	-0.644119
1675597	chr5:1675597:C:T	1.28192e-14	-1.43135	-0.695308
1675751	chr5:1675751:C:T	3.34341e-14	-1.85974	0.691725
1675894	chr5:1675894:G:T	1.24314e-14	-1.39298	-0.764395
1676003	chr5:1676003:C:A	1.18704e-14	-0.966357	-1.23719
1676182	chr5:1676182:T:C	2.46907e-14	-1.49573	0.0245668
1676189	chr5:1676189:C:T	3.49477e-14	-3.03431e-10	-1.12374
1676284	chr5:1676284:A:C	6.84613e-14	-1.94414	1.49282
1676523	chr5:1676523:G:A	2.44762e-14	-1.50121	0.021314
1676547	chr5:1676547:C:T	3.12532e-14	-3.03431e-10	-1.23547
1676553	chr5:1676553:T:C	2.516e-14	-1.50101	0.0486715
1676605	chr5:1676605:G:A	3.55919e-14	-0.444326	-0.661151
1677112	chr5:1677112:G:A	2.43911e-14	-1.68667	0.203295
1677210	chr5:1677210:G:C	2.7197e-14	-1.65107	0.276583
1677614	chr5:1677614:T:C	6.25779e-14	-3.03431e-10	-0.541182
1677630	chr5:1677630:G:T	5.69601e-14	-3.03431e-10	-0.635244
1678274	chr5:1678274:G:T	6.33552e-14	-3.03431e-10	-0.528838
1678351	chr5:1678351:T:G	6.3362e-14	-3.03431e-10	-0.52873
1678354	chr5:1678354:T:C	7.80553e-14	-1.90976	1.58959
1678456	chr5:1678456:A:G	9.51721e-15	-1.16065	-1.26384
1678495	chr5:1678495:G:A	7.85574e-15	-1.68282	-0.93353
1678550	chr5:1678550:T:C	8.22842e-14	-3.03431e-10	-0.267416
1678789	chr5:1678789:C:T	6.82593e-14	-1.89314	1.43885
1678812	chr5:1678812:G:T	4.04416e-15	-1.93154	-1.34878
1678861	chr5:1678861:A:G	2.56389e-14	-3.03431e-10	-1.43348
1678915	chr5:1678915:C:G	8.05005e-15	-1.20571	-1.38621
1679117	chr5:1679117:A:G	1.26146e-14	-0.903951	-1.23879
1679175	chr5:1679175:G:A	1.58994e-14	-0.554588	-1.35673
1679235	chr5:1679235:C:T	2.12019e-14	-1.93105	0.307548
1679323	chr5:1679323:G:A	6.3293e-15	-1.74481	-1.0876
1679500	chr5:1679500:C:CT	5.81243e-15	-1.98614	-0.93146
1679520	chr5:1679520:A:G	3.86869e-14	-1.92107	0.898975
1679635	chr5:1679635:C:T	5.60507e-14	-1.93595	1.28461
1679748	chr5:1679748:G:T	1.1076e-14	-0.980602	-1.29221
1680360	chr5:1680360:CT:C	5.43954e-15	-2.05121	-0.932687
1680601	chr5:1680601:A:G	1.26586e-14	-1.26729	-0.871971
1680817	chr5:1680817:G:T	5.6728e-14	-3.03431e-10	-0.639327
1680992	chr5:1680992:C:A	9.07261e-14	-1.39843	1.22868
1681043	chr5:1681043:G:A	2.6584e-14	-3.03431e-10	-1.39729
1681346	chr5:1681346:A:G	2.73245e-14	-3.03431e-10	-1.36981
1681667	chr5:1681667:A:T	2.37337e-14	-1.21262	-0.298082
1681752	chr5:1681752:C:T	4.07406e-15	-1.8487	-1.42425
1682764	chr5:1682764:G:A	2.54003e-14	-3.03431e-10	-1.44283
1682963	chr5:1682963:G:A	1.13282e-14	-1.60319	-0.647103
1682977	chr5:1682977:G:T	2.60549e-14	-3.03431e-10	-1.41739
1683101	chr5:1683101:CAAGA:C	2.46799e-14	-3.03431e-10	-1.47161
1683188	chr5:1683188:C:T	6.55947e-15	-1.49086	-1.30582
1683228	chr5:1683228:G:A	3.46477e-15	-2.03085	-1.4041
1683414	chr5:1683414:T:C	6.93155e-15	-1.46905	-1.27247
1683450	chr5:1683450:A:G	4.24244e-14	-3.03431e-10	-0.929871
1683520	chr5:1683520:A:G	4.22533e-14	-3.03431e-10	-0.933911
1683643	chr5:1683643:C:T	6.03719e-15	-1.56448	-1.31518
1683846	chr5:1683846:G:A	2.51909e-14	-3.03431e-10	-1.45111
1683859	chr5:1683859:A:G	7.4966e-15	-1.49591	-1.16723
1684249	chr5:1684249:GAA:G	1.09085e-14	-1.35957	-0.928487
1684314	chr5:1684314:A:G	3.80145e-14	-3.03431e-10	-1.03963
1684816	chr5:1684816:AC:A	2.21408e-14	-1.58017	-4.50893e-10
1685182	chr5:1685182:C:T	2.88767e-14	-1.00467	-0.30989
1685472	chr5:1685472:C:G	2.82911e-14	-3.03431e-10	-1.33505
1685479	chr5:1685479:G:A	6.05309e-15	-2.05442	-0.822603
1685540	chr5:1685540:G:A	5.97395e-15	-2.0065	-0.883682
1685950	chr5:1685950:G:C	9.27422e-14	-0.679338	0.531567
1685963	chr5:1685963:T:C	4.44032e-14	-3.03431e-10	-0.884284
1686024	chr5:1686024:T:G	4.54831e-14	-0.860255	-4.50893e-10
1686074	chr5:1686074:C:T	2.93396e-14	-0.915382	-0.383273
1686118	chr5:1686118:C:T	4.71972e-15	-1.89633	-1.22952
1686181	chr5:1686181:A:G	8.84717e-14	-0.770264	0.575352
1686237	chr5:1686237:C:T	8.73256e-14	-0.754553	0.546602
1686329	chr5:1686329:C:T	2.7243e-14	-3.03431e-10	-1.3728
1686496	chr5:1686496:C:T	1.39263e-14	-2.00848	-0.0353296
1686710	chr5:1686710:G:A	2.02511e-14	-0.593106	-1.07628
1686745	chr5:1686745:C:T	2.56309e-14	-3.03431e-10	-1.43379
1686845	chr5:1686845:C:T	1.85015e-14	-2.02674	0.267002
1686939	chr5:1686939:G:A	2.00719e-14	-1.67827	-4.50893e-10
1687123	chr5:1687123:G:A	9.26927e-15	-1.89069	-0.560195
1687153	chr5:1687153:C:T	2.48781e-14	-3.03431e-10	-1.46361
1687311	chr5:1687311:G:A	7.05985e-14	-3.03431e-10	-0.420586
1687314	chr5:1687314:A:G	7.07079e-14	-3.03431e-10	-0.419037
1687353	chr5:1687353:A:G	3.78213e-15	-1.90644	-1.44087
1687381	chr5:1687381:CTA:C	6.37189e-14	-3.03431e-10	-0.523114
1687383	chr5:1687383:A:G	3.9847e-15	-1.8334	-1.46173
1687386	chr5:1687386:TCTTTGCATGTGGG:T	6.64417e-14	-3.03431e-10	-0.481269
1687570	chr5:1687570:C:T	3.77702e-15	-1.90809	-1.44057
1687621	chr5:1687621:G:A	7.60011e-14	-3.03431e-10	-0.346846
1687654	chr5:1687654:T:C	3.33131e-15	-2.01172	-1.46251
1687674	chr5:1687674:C:T	2.62391e-14	-3.03431e-10	-1.41034
1687756	chr5:1687756:C:A	3.41388e-15	-2.03792	-1.41183
1687850	chr5:1687850:G:A	3.63431e-15	-1.95115	-1.43602
1687946	chr5:1687946:T:A	8.68205e-15	-1.06786	-1.44848
1687964	chr5:1687964:T:C	4.65912e-15	-1.71316	-1.42561
1688036	chr5:1688036:G:A	7.47017e-14	-3.03431e-10	-0.364092
1688081	chr5:1688081:G:A	1.37765e-14	-2.05463	-4.50893e-10
1688093	chr5:1688093:T:G	3.58045e-15	-1.95216	-1.44995
1688095	chr5:1688095:A:C	3.58698e-15	-1.95104	-1.44924
1688112	chr5:1688112:C:T	3.31717e-15	-2.00618	-1.47231
1688184	chr5:1688184:T:C	3.55881e-15	-1.95955	-1.44862
1688245	chr5:1688245:G:A	8.14133e-14	-3.03431e-10	-0.278056
1688356	chr5:1688356:C:T	5.39486e-15	-1.69476	-1.29739
1688386	chr5:1688386:G:A	1.42675e-14	-2.01961	-4.50893e-10
1688557	chr5:1688557:T:C	2.4367e-13	-3.03431e-10	0.818218
1688585	chr5:1688585:T:C	3.94642e-14	-3.03431e-10	-1.0022
1688658	chr5:1688658:G:A	4.77952e-14	-3.03431e-10	-0.810668
1688696	chr5:1688696:T:C	2.80568e-14	-1.34336	-4.50893e-10
1688785	chr5:1688785:G:A	3.51964e-15	-1.95267	-1.46657
1688806	chr5:1688806:A:G	4.74611e-14	-3.03431e-10	-0.817685
1688914	chr5:1688914:A:C	6.95095e-15	-2.03298	-0.705736
1688941	chr5:1688941:A:G	7.02133e-14	-0.0246295	-0.401427
1689292	chr5:1689292:C:A	4.06402e-15	-1.92453	-1.35089
1689321	chr5:1689321:A:G	4.06311e-15	-1.92041	-1.35524
1689378	chr5:1689378:T:C	8.67164e-15	-1.15114	-1.3664
1689478	chr5:1689478:G:C	2.62141e-14	-3.03431e-10	-1.4113
1689516	chr5:1689516:T:C	4.91657e-15	-1.99959	-1.08539
1689880	chr5:1689880:G:A	3.27626e-14	-3.03431e-10	-1.18831
1689933	chr5:1689933:T:C	3.71669e-15	-1.99445	-1.37031
1689982	chr5:1689982:C:T	1.97554e-14	-0.318994	-1.37517
1689983	chr5:1689983:G:A	5.34491e-14	-0.695181	-0.00368381
1690178	chr5:1690178:G:GT	3.95907e-15	-1.92839	-1.3732
1690294	chr5:1690294:G:A	2.46976e-14	-3.03431e-10	-1.47089
1690375	chr5:1690375:A:C	4.45355e-14	-3.03431e-10	-0.881308
1690567	chr5:1690567:G:C	4.01683e-15	-1.92538	-1.36172
1690641	chr5:1690641:C:T	5.30944e-15	-1.97944	-1.02867
1690917	chr5:1690917:C:T	5.46756e-15	-1.58169	-1.39707
1691087	chr5:1691087:C:G	5.77133e-15	-1.51745	-1.40724
1691153	chr5:1691153:G:A	3.94368e-15	-1.92665	-1.37883
1691191	chr5:1691191:T:G	3.9616e-15	-1.92931	-1.37164
1691384	chr5:1691384:C:T	3.97563e-15	-1.93215	-1.36526
1691390	chr5:1691390:A:G	4.0683e-15	-1.90406	-1.37031
1691412	chr5:1691412:A:G	4.07387e-15	-1.90618	-1.36682
1691632	chr5:1691632:G:A	2.96524e-14	-3.03431e-10	-1.28805
1691790	chr5:1691790:T:G	2.69821e-14	-3.03431e-10	-1.38242
1691821	chr5:1691821:G:A	5.6837e-15	-1.97849	-0.961502
1691990	chr5:1691990:G:A	2.59104e-14	-3.03431e-10	-1.42295
1692029	chr5:1692029:C:T	3.86256e-15	-1.97359	-1.35267
1692050	chr5:1692050:T:G	3.93302e-15	-1.9302	-1.37799
1692083	chr5:1692083:C:T	6.66531e-14	-0.105646	-0.372446
1692299	chr5:1692299:C:A	3.98368e-15	-1.91814	-1.37725
1692458	chr5:1692458:C:A	2.12093e-13	-3.03431e-10	0.67943
1692506	chr5:1692506:G:C	5.3066e-15	-1.97308	-1.03556
1692620	chr5:1692620:T:C	3.60148e-14	-3.03431e-10	-1.09367
1692624	chr5:1692624:T:C	3.73674e-15	-1.97617	-1.38321
1692837	chr5:1692837:A:G	3.92431e-15	-1.92736	-1.38305
1692866	chr5:1692866:C:T	3.98537e-15	-1.9145	-1.38047
1693004	chr5:1693004:C:T	4.592e-14	-3.03431e-10	-0.850694
1693087	chr5:1693087:G:A	3.78425e-15	-1.92966	-1.41709
1693164	chr5:1693164:A:G	4.12576e-15	-1.87075	-1.3896
1693451	chr5:1693451:T:C	2.46854e-14	-3.03431e-10	-1.47138
1693460	chr5:1693460:G:T	4.10508e-15	-1.90351	-1.36186
1693629	chr5:1693629:A:T	3.53745e-14	-3.03431e-10	-1.1116
1693952	chr5:1693952:C:A	6.02557e-14	-3.03431e-10	-0.578997
1693992	chr5:1693992:C:T	3.56046e-14	-3.03431e-10	-1.10512
1694319	chr5:1694319:C:A	2.13127e-14	-1.61829	-4.50893e-10
1694447	chr5:1694447:G:A	1.21029e-14	-0.717521	-1.46662
1694495	chr5:1694495:A:C	1.74946e-14	-0.378751	-1.43695
1694530	chr5:1694530:T:A	1.57493e-14	-1.08056	-0.840233
1694654	chr5:1694654:A:G	9.89671e-15	-0.956518	-1.42887
1694767	chr5:1694767:T:C	7.05638e-15	-1.41502	-1.30864
1694787	chr5:1694787:C:T	4.03893e-15	-2.00198	-1.27964
1694869	chr5:1694869:C:T	3.42034e-14	-3.03431e-10	-1.14527
1694996	chr5:1694996:T:G	2.61187e-14	-3.03431e-10	-1.41494
1695038	chr5:1695038:T:C	1.96095e-14	-0.84033	-0.861253
1695255	chr5:1695255:C:T	1.77343e-14	-0.936792	-0.865301
1695348	chr5:1695348:A:G	4.35202e-15	-1.99752	-1.20943
1695500	chr5:1695500:T:C	2.6816e-14	-1.3886	-4.50893e-10
1695567	chr5:1695567:C:T	1.50577e-14	-1.06336	-0.902343
1695718	chr5:1695718:A:G	3.22552e-14	-3.03431e-10	-1.20391
1695734	chr5:1695734:G:A	3.29345e-14	-3.03431e-10	-1.18307
1695757	chr5:1695757:C:T	3.1685e-15	-2.05468	-1.46966
1695876	chr5:1695876:T:C	3.70813e-14	-3.03431e-10	-1.06448
1696144	chr5:1696144:A:G	2.4549e-14	-1.47692	-4.50893e-10
1696334	chr5:1696334:C:T	2.88892e-14	-3.03431e-10	-1.31413
1696448	chr5:1696448:G:A	4.81897e-15	-2.05467	-1.05037
1696591	chr5:1696591:T:C	9.65847e-14	-0.107174	-4.50893e-10
1696603	chr5:1696603:T:C	2.78093e-14	-3.03431e-10	-1.35222
1696723	chr5:1696723:C:CAAA	9.69031e-15	-1.19052	-1.21595
1696839	chr5:1696839:T:C	4.57469e-15	-2.05462	-1.10244
1697124	chr5:1697124:G:A	4.04342e-15	-2.0524	-1.2281
1697137	chr5:1697137:A:G	9.37921e-15	-1.21358	-1.22552
1697234	chr5:1697234:C:A	1.57629e-14	-1.04672	-0.87322
1697274	chr5:1697274:C:T	2.48326e-14	-3.03431e-10	-1.46544
1697538	chr5:1697538:C:T	3.26327e-15	-2.02465	-1.47022
1697558	chr5:1697558:G:T	2.53441e-14	-3.03431e-10	-1.44505
1697614	chr5:1697614:C:T	3.49715e-15	-2.01906	-1.40659
1697716	chr5:1697716:T:C	3.50359e-14	-3.03431e-10	-1.12122
1697759	chr5:1697759:C:T	3.83563e-15	-2.02134	-1.31192
1698008	chr5:1698008:G:A	3.29295e-15	-2.01377	-1.47204
1698307	chr5:1698307:CCTCT:C	3.30693e-15	-2.01093	-1.47064
1698352	chr5:1698352:A:G	1.62691e-14	-0.99769	-0.890635
1698438	chr5:1698438:G:A	2.64287e-14	-3.03431e-10	-1.40314
1698657	chr5:1698657:G:A	4.20647e-14	-3.03431e-10	-0.938386
1698706	chr5:1698706:G:A	1.39215e-14	-2.04416	-4.50893e-10
1699036	chr5:1699036:G:A	1.56252e-14	-1.42205	-0.506662
1699067	chr5:1699067:T:C	1.21718e-13	-3.03431e-10	0.124116
1699170	chr5:1699170:G:A	3.96814e-15	-2.02861	-1.27069
1699221	chr5:1699221:G:C	3.50603e-13	-3.03431e-10	1.18206
1699433	chr5:1699433:A:G	2.60579e-14	-3.03431e-10	-1.41727
1699501	chr5:1699501:A:G	1.50908e-14	-0.634162	-1.32935
1699560	chr5:1699560:C:T	2.94843e-14	-3.03431e-10	-1.29374
1699958	chr5:1699958:T:C	5.71238e-15	-2.05133	-0.883632
1700097	chr5:1700097:C:T	3.49264e-15	-1.96727	-1.45967
1700110	chr5:1700110:T:C	7.61311e-15	-1.43625	-1.21147
1700176	chr5:1700176:C:G	3.04666e-14	-3.03431e-10	-1.26096
1700880	chr5:1700880:C:T	9.88347e-14	-3.03431e-10	-0.0841456
1700890	chr5:1700890:A:C	2.6394e-14	-3.03431e-10	-1.40446
1701114	chr5:1701114:A:T	3.46156e-15	-2.03438	-1.40149
1701173	chr5:1701173:A:G	3.2294e-15	-2.03335	-1.47194
1701274	chr5:1701274:G:C	4.60781e-15	-2.01394	-1.13591
1701301	chr5:1701301:C:T	1.43808e-14	-2.0117	-4.50893e-10
1701403	chr5:1701403:G:A	3.25457e-15	-2.02765	-1.46988
1701895	chr5:1701895:G:A	1.33598e-13	0.21724	-4.50893e-10
1701955	chr5:1701955:G:A	2.51688e-14	-3.03431e-10	-1.45199
1702244	chr5:1702244:T:G	3.56409e-15	-1.95022	-1.45647
1702618	chr5:1702618:A:G	4.10208e-15	-1.85816	-1.40794
1703009	chr5:1703009:C:T	1.64565e-13	-3.03431e-10	0.425711
1703682	chr5:1703682:C:T	5.14727e-15	-1.58186	-1.45727
1703758	chr5:1703758:C:A	3.2002e-15	-2.04343	-1.47096
1703817	chr5:1703817:C:T	3.4265e-15	-2.04556	-1.4005
1703829	chr5:1703829:C:T	3.20464e-15	-2.04078	-1.47222
1703848	chr5:1703848:T:C	3.75146e-15	-1.90422	-1.45123
1703926	chr5:1703926:C:T	1.38602e-14	-2.04857	-4.50893e-10
1703929	chr5:1703929:C:T	3.60549e-14	-3.03431e-10	-1.09255
1703933	chr5:1703933:G:A	7.47428e-15	-1.67453	-0.991598
1704072	chr5:1704072:T:C	2.47021e-14	-3.03431e-10	-1.47071
1704194	chr5:1704194:G:A	5.698e-14	-3.03431e-10	-0.634895
1704459	chr5:1704459:C:G	5.23526e-15	-1.55429	-1.46789
1704588	chr5:1704588:G:C	4.02333e-15	-1.83893	-1.44655
1704601	chr5:1704601:C:T	3.84625e-14	-3.03431e-10	-1.02791
1704817	chr5:1704817:G:T	3.23352e-15	-2.03201	-1.47202
1704847	chr5:1704847:G:A	4.12984e-14	-1.94042	0.983653
1704975	chr5:1704975:C:A	6.22558e-14	-3.03431e-10	-0.546343
1704987	chr5:1704987:A:G	1.51263e-14	-2.04225	0.0810842
1705200	chr5:1705200:T:C	1.38101e-14	-2.0522	-4.50893e-10
1705247	chr5:1705247:G:A	1.16502e-14	-1.97856	-0.243711
1705279	chr5:1705279:T:C	3.76914e-14	-1.98182	0.933657
1705398	chr5:1705398:A:C	2.31547e-14	-1.979	0.443608
1705918	chr5:1705918:G:A	1.37968e-14	-2.05316	-4.50893e-10
1706279	chr5:1706279:G:A	8.39944e-15	-1.97887	-0.570559
1706368	chr5:1706368:C:T	6.03241e-13	-3.03431e-10	1.72472
1706530	chr5:1706530:C:T	1.76725e-13	-3.03431e-10	0.496998
1706547	chr5:1706547:T:C	1.01593e-14	-1.99806	-0.361145
1706645	chr5:1706645:G:A	1.63423e-13	-3.03431e-10	0.418745
1706679	chr5:1706679:C:T	2.5127e-14	-3.03431e-10	-1.45365
1706719	chr5:1706719:C:T	2.51287e-14	-3.03431e-10	-1.45358
1706898	chr5:1706898:G:A	5.95834e-15	-1.42727	-1.46553
1706943	chr5:1706943:A:G	2.47e-14	-3.03431e-10	-1.47079
1707139	chr5:1707139:C:T	5.92649e-14	-3.03431e-10	-0.595578
1707500	chr5:1707500:C:T	3.25504e-15	-2.02579	-1.47159
1707515	chr5:1707515:G:A	3.3508e-14	-3.03431e-10	-1.16581
1707795	chr5:1707795:C:G	3.53079e-13	-3.03431e-10	1.1891
1707807	chr5:1707807:T:C	1.6353e-13	-3.03431e-10	0.419405
1708103	chr5:1708103:C:T	2.72219e-14	-1.71132	0.337743
1708206	chr5:1708206:CTG:C	2.86214e-14	-3.03431e-10	-1.32344
1708257	chr5:1708257:CTGTTGTGTG:C	4.65778e-15	-2.0361	-1.10295
1708661	chr5:1708661:G:T	5.55686e-14	-3.03431e-10	-0.659977
1708754	chr5:1708754:G:T	4.70731e-15	-1.6596	-1.46887
1708757	chr5:1708757:C:T	4.05044e-14	-1.83509	0.858905
1708787	chr5:1708787:G:A	3.49164e-14	-3.03431e-10	-1.12464
1708868	chr5:1708868:G:A	9.75014e-15	-2.00434	-0.395971
1708930	chr5:1708930:C:G	5.67585e-14	-3.03431e-10	-0.63879
1708973	chr5:1708973:TTCCCCACTCTCAG:T	1.37811e-14	-2.05429	-4.50893e-10
1708990	chr5:1708990:C:T	7.26647e-15	-1.67611	-1.01821
1709180	chr5:1709180:C:T	1.42013e-14	-2.02426	-4.50893e-10
1709402	chr5:1709402:G:A	6.21689e-14	-3.03431e-10	-0.54774
1709547	chr5:1709547:C:T	8.13304e-14	-3.03431e-10	-0.279074
1709586	chr5:1709586:T:C	3.57581e-14	-3.03431e-10	-1.10082
1709673	chr5:1709673:C:T	1.47382e-14	-1.98715	-4.50893e-10
1709780	chr5:1709780:G:A	7.77083e-14	-3.03431e-10	-0.324633
1709804	chr5:1709804:A:G	1.11738e-14	-1.49116	-0.772867
1709845	chr5:1709845:C:G	5.84006e-14	-3.03431e-10	-0.610268
1709958	chr5:1709958:T:C	4.62328e-14	-3.03431e-10	-0.843905
1710977	chr5:1710977:T:C	5.50317e-14	-3.03431e-10	-0.669685
1711374	chr5:1711374:C:T	5.25498e-14	-2.05433	1.3385
1711511	chr5:1711511:G:A	3.41794e-14	-3.03431e-10	-1.14597
1711537	chr5:1711537:A:G	3.52167e-14	-3.03431e-10	-1.11607
1711551	chr5:1711551:C:G	1.40442e-14	-2.03538	-4.50893e-10
1711679	chr5:1711679:G:A	3.14634e-14	-3.03431e-10	-1.22877
1711872	chr5:1711872:C:T	2.22473e-13	-1.91836	2.64557
1711943	chr5:1711943:C:T	2.55807e-14	-3.03431e-10	-1.43576
1712756	chr5:1712756:A:G	3.34939e-15	-2.0501	-1.41872
1713019	chr5:1713019:A:G	6.09336e-14	-1.95326	1.38545
1713246	chr5:1713246:G:A	1.37757e-14	-2.05469	-4.50893e-10
1713363	chr5:1713363:A:AGC	3.99931e-14	-3.03431e-10	-0.988887
1713364	chr5:1713364:A:G	5.21135e-15	-1.55446	-1.47229
1713840	chr5:1713840:G:A	1.37933e-14	-2.05341	-4.50893e-10
1714359	chr5:1714359:C:T	1.04806e-13	-3.03431e-10	-0.0254805
1715544	chr5:1715544:AATC:A	9.85938e-15	-1.95119	-0.437985
1716044	chr5:1716044:C:T	3.29258e-15	-2.05464	-1.43128
1716273	chr5:1716273:G:A	2.3189e-13	-1.8727	2.64137
1716545	chr5:1716545:TGA:T	5.26345e-15	-1.61217	-1.40463
1716551	chr5:1716551:TTTTTTA:T	4.36396e-14	-3.03431e-10	-0.901631
1716980	chr5:1716980:T:G	4.85673e-14	-3.03431e-10	-0.794645
1717338	chr5:1717338:C:T	2.56287e-14	-3.03431e-10	-1.43388
1717414	chr5:1717414:C:T	1.82285e-13	-3.03431e-10	0.527977
1717415	chr5:1717415:G:A	4.65522e-14	-3.03431e-10	-0.83702
1717978	chr5:1717978:T:A	1.77049e-14	-1.99088	0.187133
1718622	chr5:1718622:G:A	2.51028e-14	-3.03431e-10	-1.45462
1718694	chr5:1718694:T:G	1.37955e-14	-2.05325	-4.50893e-10
1718729	chr5:1718729:G:A	7.48196e-15	-2.02235	-0.642747
1718974	chr5:1718974:T:G	5.20013e-14	-2.04463	1.3183
1719050	chr5:1719050:G:A	3.52573e-14	-3.03431e-10	-1.11492
1719098	chr5:1719098:C:T	7.98767e-15	-1.9272	-0.672493
1719108	chr5:1719108:G:A	3.58038e-14	-3.03431e-10	-1.09954
1719204	chr5:1719204:G:A	3.18522e-14	-3.03431e-10	-1.21649
1719225	chr5:1719225:G:A	3.21192e-14	-2.01674	0.808603
1719424	chr5:1719424:A:G	6.43097e-14	-1.70168	1.1878
1719598	chr5:1719598:A:G	3.19902e-14	-3.03431e-10	-1.21216
1719816	chr5:1719816:T:C	5.8637e-14	-3.03431e-10	-0.606228
1719957	chr5:1719957:A:G	3.28064e-14	-3.03431e-10	-1.18697
1720116	chr5:1720116:G:A	7.00791e-15	-1.59069	-1.13986
1720129	chr5:1720129:T:C	1.59627e-13	-3.03431e-10	0.395245
1720161	chr5:1720161:G:A	9.82487e-14	-1.89609	1.80599
1720172	chr5:1720172:G:C	2.73853e-14	-1.36759	-4.50893e-10
1720449	chr5:1720449:G:A	2.51085e-14	-3.03431e-10	-1.45439
1720487	chr5:1720487:A:G	3.3791e-14	-3.03431e-10	-1.1574
1720622	chr5:1720622:G:A	2.46612e-14	-3.03431e-10	-1.47236
1720629	chr5:1720629:G:A	2.62696e-14	-3.03431e-10	-1.40918
1720630	chr5:1720630:C:T	2.61648e-14	-3.03431e-10	-1.41318
1720652	chr5:1720652:G:A	2.41118e-14	-0.127136	-1.36776
1720666	chr5:1720666:C:T	5.53782e-14	-1.75805	1.09464
1720823	chr5:1720823:A:G	2.23491e-14	-1.70257	0.131767
1720888	chr5:1720888:G:A	6.32874e-14	-1.31854	0.788637
1720902	chr5:1720902:G:T	5.01244e-14	-3.03431e-10	-0.763087
1721252	chr5:1721252:T:C	5.36935e-15	-2.04091	-0.95598
1721370	chr5:1721370:T:C	7.89732e-15	-2.05469	-0.556379
1721412	chr5:1721412:A:G	1.07303e-13	0.0126081	-0.0145496
1721565	chr5:1721565:G:A	1.28541e-14	-2.02569	-0.098249
1721608	chr5:1721608:G:A	1.56728e-14	-0.530778	-1.39489
1722111	chr5:1722111:T:G	1.37757e-14	-2.05468	-4.50893e-10
1722582	chr5:1722582:C:T	2.56951e-14	-3.03431e-10	-1.43129
1722863	chr5:1722863:G:A	1.0219e-14	-1.82401	-0.529331
1722908	chr5:1722908:CCA:C	5.96387e-15	-1.74534	-1.14653
1722948	chr5:1722948:G:A	6.00785e-15	-1.74398	-1.14054
1723030	chr5:1723030:C:T	2.54202e-14	-3.03431e-10	-1.44205
1723194	chr5:1723194:C:T	1.00436e-14	-1.86933	-0.501333
1723245	chr5:1723245:T:G	5.00987e-15	-2.05466	-1.01153
1723684	chr5:1723684:G:A	3.88773e-15	-1.88962	-1.43015
1723738	chr5:1723738:C:G	2.10501e-14	-1.96558	0.334886
1723847	chr5:1723847:G:A	2.17099e-14	-1.59982	-4.50893e-10
1724356	chr5:1724356:GCCC:G	1.14789e-14	-1.9917	-0.245378
1724360	chr5:1724360:TGCTCCTCGGCCATGCCCACCCTGCACCACTGGGTCTGCCCAGGC:T	1.82913e-14	-1.97825	0.207075
1724625	chr5:1724625:G:A	2.20149e-13	-3.03431e-10	0.716711
1724787	chr5:1724787:G:C	3.88266e-14	-2.04572	1.02723
1724943	chr5:1724943:C:T	8.58712e-15	-1.72733	-0.800006
1725097	chr5:1725097:C:T	3.05547e-14	-3.03431e-10	-1.25808
1725228	chr5:1725228:C:T	9.99001e-15	-0.951077	-1.42493
1725254	chr5:1725254:C:G	6.89768e-14	-3.03431e-10	-0.443825
1725332	chr5:1725332:T:G	3.6751e-14	-3.03431e-10	-1.07343
1726323	chr5:1726323:A:G	2.03678e-14	-1.66364	-4.50893e-10
1726595	chr5:1726595:G:C	1.16954e-14	-1.90919	-0.309208
1726618	chr5:1726618:C:T	2.86288e-14	-3.03431e-10	-1.32318
1727157	chr5:1727157:G:C	3.3081e-14	-3.03431e-10	-1.17864
1727385	chr5:1727385:A:G	3.85098e-15	-1.91464	-1.41462
1727816	chr5:1727816:G:A	1.99773e-13	1.78592	-1.16633
1727978	chr5:1727978:G:T	4.08505e-15	-2.03802	-1.23224
1728009	chr5:1728009:G:A	3.79471e-14	-3.03431e-10	-1.0414
1728080	chr5:1728080:A:G	3.35414e-14	-3.03431e-10	-1.16481
1728085	chr5:1728085:G:A	4.11318e-14	-3.03431e-10	-0.960812
1728251	chr5:1728251:A:G	3.89989e-15	-2.04028	-1.27637
1728404	chr5:1728404:G:A	4.31373e-14	-3.03431e-10	-0.913207
1728580	chr5:1728580:T:G	4.07331e-15	-2.04777	-1.22537
1729313	chr5:1729313:C:G	4.71197e-15	-2.04179	-1.08569
1729555	chr5:1729555:C:A	3.74139e-14	-1.05555	-4.50893e-10
1729881	chr5:1729881:T:C	3.31068e-14	-3.03431e-10	-1.17786
1730522	chr5:1730522:T:C	1.23997e-14	-1.76944	-0.390485
1730560	chr5:1730560:C:T	2.49414e-14	-3.03431e-10	-1.46106
1730857	chr5:1730857:C:G	2.19487e-14	-0.232164	-1.35672
1730937	chr5:1730937:G:A	1.85687e-14	-0.340697	-1.41542
1730939	chr5:1730939:G:A	3.35677e-15	-2.02654	-1.44007
1731065	chr5:1731065:C:T	6.17664e-15	-1.95329	-0.903532
1731334	chr5:1731334:G:A	2.8553e-14	-3.03431e-10	-1.32583
1731443	chr5:1731443:A:G	8.57843e-15	-2.03118	-0.497163
1731486	chr5:1731486:C:A	2.59444e-14	-3.03431e-10	-1.42164
1731645	chr5:1731645:G:A	9.11986e-15	-1.80041	-0.666734
1731922	chr5:1731922:G:C	1.00763e-14	-1.29275	-1.07466
1732345	chr5:1732345:T:C	4.87091e-15	-1.71753	-1.37679
1732452	chr5:1732452:G:A	2.58711e-13	-3.03431e-10	0.878118
1732803	chr5:1732803:G:C	2.00396e-14	-1.67988	-4.50893e-10
1732853	chr5:1732853:G:T	6.18826e-15	-1.38509	-1.46985
1733052	chr5:1733052:G:A	1.95776e-14	-0.277985	-1.42522
1733135	chr5:1733135:A:G	1.38673e-13	-3.03431e-10	0.254525
1733662	chr5:1733662:G:A	1.30624e-13	-3.03431e-10	0.194732
1733915	chr5:1733915:G:A	7.01973e-15	-1.25954	-1.46933
1733989	chr5:1733989:C:T	2.39348e-13	-3.03431e-10	0.800325
1734008	chr5:1734008:C:T	3.20047e-14	-1.21171	-4.50893e-10
1734071	chr5:1734071:C:T	1.01728e-13	-3.03431e-10	-0.0552956
1734238	chr5:1734238:G:A	1.55894e-14	-0.503248	-1.42775
1734260	chr5:1734260:TTAAC:T	2.67427e-14	-3.03431e-10	-1.39133
1734368	chr5:1734368:G:A	8.08219e-15	-1.25486	-1.33307
1734719	chr5:1734719:T:C	1.0631e-14	-1.46085	-0.852966
1735063	chr5:1735063:T:A	9.42995e-15	-1.05806	-1.37564
1735189	chr5:1735189:G:C	2.93623e-14	-3.03431e-10	-1.29788
1735504	chr5:1735504:T:C	4.72371e-15	-1.6888	-1.4362
1735575	chr5:1735575:AG:A	1.209e-14	-1.09346	-1.09176
1735586	chr5:1735586:G:T	3.7191e-15	-1.9454	-1.41871
1736119	chr5:1736119:G:A	2.50636e-14	-3.03431e-10	-1.45618
1736596	chr5:1736596:T:C	4.03938e-15	-1.83465	-1.44685
1737031	chr5:1737031:C:T	2.72732e-14	-3.03431e-10	-1.37169
1737312	chr5:1737312:A:G	6.27134e-15	-1.56903	-1.27257
1737530	chr5:1737530:T:C	3.22727e-15	-2.05099	-1.45497
1737572	chr5:1737572:C:G	7.19209e-15	-1.53455	-1.17007
1737827	chr5:1737827:G:T	4.45687e-14	-3.03431e-10	-0.880562
1738401	chr5:1738401:T:C	9.7702e-15	-1.0674	-1.33086
1738581	chr5:1738581:T:C	2.95326e-14	-3.03431e-10	-1.2921
1738951	chr5:1738951:A:G	6.94002e-14	-3.03431e-10	-0.437705
1739151	chr5:1739151:T:C	4.50531e-14	0.338714	-1.20847
1739210	chr5:1739210:T:C	4.82518e-14	0.397249	-1.19841
1739232	chr5:1739232:A:G	1.15056e-13	-3.03431e-10	0.0678267
1739493	chr5:1739493:A:C	6.27461e-14	-3.03431e-10	-0.538498
1739643	chr5:1739643:AT:A	1.54085e-14	-1.94268	-4.50893e-10
1739701	chr5:1739701:T:C	6.35385e-15	-1.55046	-1.27807
1739711	chr5:1739711:G:A	3.22542e-15	-2.05133	-1.4552
1739979	chr5:1739979:TG:T	3.50396e-15	-1.95135	-1.47235
1740160	chr5:1740160:G:A	3.51349e-14	0.0449873	-1.16339
1740292	chr5:1740292:T:C	1.49008e-14	-1.97618	-4.50893e-10
1740405	chr5:1740405:CTT:C	1.3127e-14	-0.977665	-1.12526
1740479	chr5:1740479:CTAT:C	4.90116e-15	-1.69406	-1.39406
1740484	chr5:1740484:ATTT:A	5.43011e-14	0.516192	-1.19924
1740560	chr5:1740560:T:C	3.70334e-14	-3.03431e-10	-1.06578
1741093	chr5:1741093:A:G	3.99169e-14	-3.03431e-10	-0.990796
1741110	chr5:1741110:G:A	3.51759e-15	-1.94905	-1.47077
1741427	chr5:1741427:T:C	4.455e-14	-3.03431e-10	-0.880983
1741494	chr5:1741494:C:T	3.62304e-14	0.0738941	-1.16159
1741808	chr5:1741808:T:A	1.06431e-13	-3.03431e-10	-0.0100951
1741824	chr5:1741824:C:T	3.52837e-14	-3.03431e-10	-1.11417
1742082	chr5:1742082:G:T	9.94482e-15	-1.0725	-1.30805
1742089	chr5:1742089:T:C	1.67522e-14	-1.85906	-4.50893e-10
1742211	chr5:1742211:T:C	1.15186e-13	-3.03431e-10	0.0689577
1742409	chr5:1742409:T:G	3.45536e-14	-3.03431e-10	-1.13508
1742509	chr5:1742509:G:A	7.05311e-15	-1.50484	-1.21928
1742531	chr5:1742531:G:A	1.30773e-14	-1.00198	-1.10474
1742581	chr5:1742581:A:T	6.86533e-15	-1.52956	-1.22155
1742775	chr5:1742775:T:C	5.16176e-15	-2.04246	-0.993852
1742883	chr5:1742883:T:C	3.49535e-14	-3.03431e-10	-1.12358
1742985	chr5:1742985:G:A	9.34931e-15	-0.972032	-1.47026
1743085	chr5:1743085:TAACTCAG:T	4.46313e-14	-3.03431e-10	-0.879158
1743104	chr5:1743104:T:C	1.4933e-13	-3.03431e-10	0.328566
1743293	chr5:1743293:A:G	7.02649e-15	-1.53483	-1.19308
1743715	chr5:1743715:G:C	1.26301e-14	-1.03567	-1.10585
1743913	chr5:1743913:G:T	6.2684e-15	-1.62063	-1.22144
1743961	chr5:1743961:G:C	4.60677e-14	-3.03431e-10	-0.847483
1744013	chr5:1744013:G:A	6.79639e-15	-1.53699	-1.22421
1744099	chr5:1744099:C:T	7.14579e-15	-1.49504	-1.21603
1744242	chr5:1744242:G:A	6.86727e-15	-1.5333	-1.21753
1744369	chr5:1744369:G:A	6.65966e-15	-1.54436	-1.23716
1744638	chr5:1744638:G:A	6.27105e-15	-1.61555	-1.2261
1744716	chr5:1744716:G:A	5.64888e-15	-2.0446	-0.901539
1745389	chr5:1745389:A:G	1.51239e-14	-1.96132	-4.50893e-10
1745431	chr5:1745431:T:G	2.5164e-14	-3.03431e-10	-1.45218
1745536	chr5:1745536:C:T	7.38373e-14	-3.03431e-10	-0.375731
1745918	chr5:1745918:G:A	2.71531e-14	-3.03431e-10	-1.3761
1746192	chr5:1746192:G:A	7.13944e-14	-3.03431e-10	-0.409375
1746318	chr5:1746318:G:A	3.54192e-14	0.126617	-1.23696
1746474	chr5:1746474:C:T	1.25638e-13	-3.03431e-10	0.155808
1746571	chr5:1746571:C:T	1.72894e-14	-1.8275	-4.50893e-10
1746590	chr5:1746590:T:A	9.78389e-15	-1.24561	-1.15125
1747011	chr5:1747011:T:G	1.59498e-14	-1.90815	-4.50893e-10
1747408	chr5:1747408:C:T	7.48274e-14	0.970761	-1.33317
1747458	chr5:1747458:G:A	2.78552e-14	-3.03431e-10	-1.35057
1747614	chr5:1747614:G:A	1.43192e-14	-2.01599	-4.50893e-10
1747657	chr5:1747657:T:G	4.01241e-15	-2.05419	-1.23401
1748238	chr5:1748238:C:T	1.74226e-13	-3.03431e-10	0.482757
1748621	chr5:1748621:G:C	3.80506e-15	-2.04654	-1.29472
1748635	chr5:1748635:G:A	2.57153e-14	-1.43051	-4.50893e-10
1748741	chr5:1748741:T:C	2.4665e-14	-3.03431e-10	-1.47221
1748768	chr5:1748768:C:A	3.61393e-14	-3.03431e-10	-1.09021
1748794	chr5:1748794:T:G	5.95731e-14	0.609191	-1.19958
1748922	chr5:1748922:T:C	4.53976e-14	-3.03431e-10	-0.862135
1748978	chr5:1748978:G:C	2.76833e-14	-3.03431e-10	-1.35677
1749228	chr5:1749228:G:A	3.28095e-15	-2.02467	-1.46479
1749275	chr5:1749275:C:T	2.61432e-14	-3.03431e-10	-1.41401
1749584	chr5:1749584:C:T	2.63603e-14	-3.03431e-10	-1.40573
1749749	chr5:1749749:GA:G	6.41519e-14	0.630871	-1.14721
1750167	chr5:1750167:G:A	9.67924e-15	-1.55681	-0.850802
1750304	chr5:1750304:G:A	2.46626e-14	-3.03431e-10	-1.47231
1750404	chr5:1750404:C:T	1.70328e-13	-3.03431e-10	0.460129
1750497	chr5:1750497:G:A	4.5011e-14	-3.03431e-10	-0.870687
1750528	chr5:1750528:C:T	5.66504e-14	-3.03431e-10	-0.640696
1750595	chr5:1750595:C:T	5.70125e-14	0.717326	-1.35165
1750608	chr5:1750608:A:G	3.43085e-15	-2.0051	-1.43969
1750964	chr5:1750964:A:G	7.5986e-14	-3.03431e-10	-0.347046
1751059	chr5:1751059:TC:T	2.46747e-14	-3.03431e-10	-1.47182
1751304	chr5:1751304:C:T	5.67869e-14	0.711418	-1.34971
1751353	chr5:1751353:C:T	6.93106e-14	-3.03431e-10	-0.438997
1751373	chr5:1751373:C:T	2.51754e-14	-3.03431e-10	-1.45173
1751390	chr5:1751390:T:A	9.00234e-13	-3.03431e-10	2.12506
1751865	chr5:1751865:C:A	5.07062e-14	0.638007	-1.38955
1751914	chr5:1751914:A:G	3.64634e-14	-3.03431e-10	-1.08129
1752179	chr5:1752179:C:T	2.46747e-14	-3.03431e-10	-1.47182
1752485	chr5:1752485:C:A	5.79339e-14	-3.03431e-10	-0.618293
1752576	chr5:1752576:G:A	4.46621e-15	-1.99322	-1.18784
1752845	chr5:1752845:C:T	2.52082e-14	-3.03431e-10	-1.45042
1752914	chr5:1752914:G:A	3.20511e-14	-1.21026	-4.50893e-10
1752940	chr5:1752940:C:T	5.85206e-14	-3.03431e-10	-0.608215
1752988	chr5:1752988:C:T	2.46655e-14	-3.03431e-10	-1.47219
1753130	chr5:1753130:A:G	3.31061e-15	-2.02972	-1.45074
1753191	chr5:1753191:T:C	1.34559e-14	-1.6491	-0.429072
1753212	chr5:1753212:T:G	1.25366e-13	-3.03431e-10	0.153643
1753412	chr5:1753412:T:TGGCAG	2.46619e-14	-3.03431e-10	-1.47233
1753465	chr5:1753465:CT:C	1.0006e-13	-3.03431e-10	-0.0718212
1753506	chr5:1753506:A:G	3.36177e-14	-3.03431e-10	-1.16254
1753719	chr5:1753719:C:T	5.00271e-15	-1.70804	-1.35957
1753739	chr5:1753739:A:G	9.6243e-15	-1.43875	-0.974557
1754222	chr5:1754222:C:A	5.09476e-15	-1.57928	-1.4701
1754258	chr5:1754258:A:G	5.10181e-15	-1.58141	-1.46659
1754326	chr5:1754326:T:C	4.01804e-14	-3.03431e-10	-0.984215
1754354	chr5:1754354:G:T	2.53481e-14	-3.03431e-10	-1.44489
1754506	chr5:1754506:A:G	6.37842e-14	-0.522089	-4.50893e-10
1754709	chr5:1754709:A:G	4.56995e-14	-3.03431e-10	-0.855507
1754743	chr5:1754743:G:A	3.7251e-15	-2.0383	-1.3242
1755057	chr5:1755057:C:T	2.46737e-14	-3.03431e-10	-1.47186
1755060	chr5:1755060:G:C	2.46717e-14	-3.03431e-10	-1.47194
1755285	chr5:1755285:C:T	3.35962e-15	-2.01169	-1.45407
1755487	chr5:1755487:T:C	6.66997e-15	-1.33796	-1.44202
1755849	chr5:1755849:T:C	7.43453e-14	0.903042	-1.27192
1755869	chr5:1755869:G:C	3.42921e-15	-2.00954	-1.43572
1756000	chr5:1756000:C:T	1.17666e-14	-1.2812	-0.931134
1756078	chr5:1756078:A:C	2.55276e-14	-3.03431e-10	-1.43783
1756181	chr5:1756181:T:C	4.6286e-14	-3.03431e-10	-0.842754
1756186	chr5:1756186:C:T	7.8092e-15	-2.0545	-0.567793
1756194	chr5:1756194:G:A	3.57606e-14	-1.10075	-4.50893e-10
1756294	chr5:1756294:G:A	2.609e-14	-3.03431e-10	-1.41604
1756311	chr5:1756311:T:C	2.46603e-14	-3.03431e-10	-1.4724
1756422	chr5:1756422:G:A	3.37132e-15	-1.99006	-1.47223
1756564	chr5:1756564:C:T	7.00913e-14	0.863712	-1.29151
1756743	chr5:1756743:A:C	7.70912e-15	-2.04207	-0.593123
1757327	chr5:1757327:C:T	2.69931e-14	-3.03431e-10	-1.38201
1757511	chr5:1757511:C:T	2.66406e-14	-3.03431e-10	-1.39516
1758067	chr5:1758067:C:T	1.46396e-14	-1.24482	-0.74904
1758171	chr5:1758171:T:G	2.6803e-14	-3.03431e-10	-1.38908
1758241	chr5:1758241:G:A	2.72642e-14	-3.03431e-10	-1.37202
1758380	chr5:1758380:G:A	5.15114e-14	-3.03431e-10	-0.735791
1758412	chr5:1758412:G:C	2.52082e-14	-3.03431e-10	-1.45042
1758547	chr5:1758547:T:C	7.21787e-15	-1.25736	-1.44368
1758646	chr5:1758646:C:A	3.33358e-15	-2.00116	-1.47239
1758691	chr5:1758691:A:G	1.47911e-14	-1.45425	-0.529313
1758845	chr5:1758845:G:T	9.05189e-15	-2.04553	-0.429096
1758885	chr5:1758885:G:A	7.80763e-15	-1.431	-1.1915
1758980	chr5:1758980:AAAAAAGAG:A	4.45072e-14	-3.03431e-10	-0.881943
1759048	chr5:1759048:CAT:C	4.05869e-14	-3.03431e-10	-0.974149
1759371	chr5:1759371:AG:A	7.34005e-14	-3.03431e-10	-0.381664
1759497	chr5:1759497:T:G	2.56159e-14	-3.03431e-10	-1.43438
1759693	chr5:1759693:C:T	1.99407e-13	-3.03431e-10	0.617752
1759784	chr5:1759784:G:A	1.47312e-14	-0.717459	-1.27017
1759827	chr5:1759827:A:T	2.51457e-14	-3.03431e-10	-1.45291
1759947	chr5:1759947:G:A	1.9024e-14	-1.48186	-0.250035
1760012	chr5:1760012:A:C	4.5122e-15	-2.05048	-1.12033
1760072	chr5:1760072:C:T	8.05411e-14	-3.03431e-10	-0.288827
1760181	chr5:1760181:T:A	6.82732e-15	-1.70759	-1.04907
1760443	chr5:1760443:A:C	2.77103e-14	-3.03431e-10	-1.35579
1760506	chr5:1760506:C:A	2.63385e-14	-1.48341	0.0768515
1760569	chr5:1760569:G:C	8.26008e-15	-1.69314	-0.873019
1760763	chr5:1760763:C:T	6.37062e-15	-1.79543	-1.03046
1760814	chr5:1760814:G:A	2.47175e-14	-3.03431e-10	-1.47008
1760888	chr5:1760888:G:A	3.268e-14	-3.03431e-10	-1.19083
1760918	chr5:1760918:C:T	5.9143e-15	-1.73939	-1.16084
1760974	chr5:1760974:A:G	6.27713e-14	0.36456	-0.902657
1761144	chr5:1761144:C:T	5.07946e-15	-1.91833	-1.13406
1761311	chr5:1761311:C:T	8.54807e-14	-3.03431e-10	-0.229304
1761530	chr5:1761530:T:C	6.78541e-15	-1.95677	-0.806053
1761572	chr5:1761572:T:C	6.32368e-15	-1.96141	-0.871885
1761841	chr5:1761841:T:A	8.41438e-14	-3.03431e-10	-0.245067
1762071	chr5:1762071:G:A	5.39339e-15	-1.52823	-1.46419
1762088	chr5:1762088:A:G	4.20232e-15	-2.05426	-1.18769
1762430	chr5:1762430:G:C	2.61272e-14	-3.03431e-10	-1.41462
1762479	chr5:1762479:A:C	6.89948e-15	-1.72855	-1.0176
1762563	chr5:1762563:C:T	2.26642e-14	-1.00196	-0.554846
1762623	chr5:1762623:C:A	4.36297e-14	-3.03431e-10	-0.901856
1763076	chr5:1763076:G:A	5.41082e-15	-1.9283	-1.06089
1763141	chr5:1763141:C:T	2.50523e-14	-3.03431e-10	-1.45663
1763324	chr5:1763324:C:T	2.47895e-14	-3.03431e-10	-1.46718
1763451	chr5:1763451:C:T	9.88958e-15	-1.27413	-1.11198
1763546	chr5:1763546:A:G	7.39908e-15	-1.92898	-0.747254
1763566	chr5:1763566:A:G	7.87631e-15	-1.75377	-0.859961
1763579	chr5:1763579:T:C	3.61712e-15	-1.93902	-1.45289
1763628	chr5:1763628:C:T	6.17148e-14	-3.03431e-10	-0.55507
1763826	chr5:1763826:T:C	2.55443e-14	-3.03431e-10	-1.43718
1764039	chr5:1764039:C:T	1.68801e-14	-0.895201	-0.956259
1764067	chr5:1764067:A:G	3.2253e-15	-2.03646	-1.47011
1764097	chr5:1764097:G:C	2.47934e-14	-3.03431e-10	-1.46702
1764124	chr5:1764124:C:T	2.46885e-14	-3.03431e-10	-1.47126
1764125	chr5:1764125:G:A	1.70612e-14	-1.84079	-4.50893e-10
1764166	chr5:1764166:C:T	9.78389e-14	-3.03431e-10	-0.0942726
1764183	chr5:1764183:G:A	1.12608e-13	-3.03431e-10	0.0463186
1764265	chr5:1764265:G:A	2.53196e-14	-3.03431e-10	-1.44601
1764358	chr5:1764358:C:T	4.0621e-15	-2.03154	-1.24436
1764394	chr5:1764394:G:A	1.5796e-14	-1.91784	-4.50893e-10
1764417	chr5:1764417:C:T	3.83494e-15	-2.03181	-1.30163
1764501	chr5:1764501:G:A	3.79957e-14	-1.04012	-4.50893e-10
1764528	chr5:1764528:T:C	2.69751e-14	-3.03431e-10	-1.38268
1765163	chr5:1765163:A:G	1.40053e-14	-1.43986	-0.598305
1765262	chr5:1765262:C:G	4.09455e-15	-2.04515	-1.22279
1765288	chr5:1765288:C:T	4.367e-14	-3.03431e-10	-0.900934
1765307	chr5:1765307:C:G	2.68306e-14	-3.03431e-10	-1.38805
1765332	chr5:1765332:C:T	5.39689e-14	-3.03431e-10	-0.689187
1765333	chr5:1765333:G:A	5.73753e-15	-1.93908	-0.991485
1765559	chr5:1765559:C:A	5.81563e-15	-1.8776	-1.03944
1765643	chr5:1765643:C:T	1.03333e-13	-3.03431e-10	-0.0396398
1765696	chr5:1765696:A:G	8.03738e-15	-1.75173	-0.841758
1765874	chr5:1765874:C:T	2.46634e-14	-3.03431e-10	-1.47227
1765995	chr5:1765995:T:C	3.89578e-14	-3.03431e-10	-1.01512
1766070	chr5:1766070:C:G	4.01969e-15	-1.81946	-1.46693
1766438	chr5:1766438:C:T	2.82912e-14	-3.03431e-10	-1.33504
1766587	chr5:1766587:C:T	2.6567e-14	-3.03431e-10	-1.39793
1766614	chr5:1766614:C:T	7.0236e-15	-1.50289	-1.22543
1766621	chr5:1766621:G:T	5.1128e-15	-2.05121	-0.994641
1766690	chr5:1766690:A:G	1.45205e-14	-2.00203	-4.50893e-10
1767135	chr5:1767135:A:G	6.63519e-15	-1.96372	-0.821483
1767248	chr5:1767248:T:C	2.81434e-13	-3.03431e-10	0.962303
1767585	chr5:1767585:T:C	5.0746e-15	-1.9743	-1.07905
1767659	chr5:1767659:A:G	6.6195e-15	-1.67043	-1.11714
1767724	chr5:1767724:C:T	3.02597e-14	-3.03431e-10	-1.26778
1767740	chr5:1767740:G:A	7.73754e-14	-3.03431e-10	-0.328925
1768072	chr5:1768072:T:C	4.48198e-15	-1.87452	-1.30301
1768289	chr5:1768289:G:T	3.40569e-14	-3.03431e-10	-1.14956
1768537	chr5:1768537:A:G	2.61591e-14	-3.03431e-10	-1.4134
1768590	chr5:1768590:G:A	6.9077e-13	-3.03431e-10	1.86021
1769360	chr5:1769360:T:C	3.99343e-15	-1.97105	-1.32189
1769634	chr5:1769634:C:T	3.26836e-15	-2.05451	-1.43879
1769776	chr5:1769776:A:G	2.65252e-14	-3.03431e-10	-1.3995
1769851	chr5:1769851:G:A	3.8766e-14	-3.03431e-10	-1.02005
1769899	chr5:1769899:T:C	5.22509e-15	-2.02911	-0.995009
1769960	chr5:1769960:C:T	5.68092e-15	-2.02659	-0.913894
1770110	chr5:1770110:T:G	9.5028e-15	-1.7973	-0.62871
1770712	chr5:1770712:A:G	1.71352e-14	-1.83646	-4.50893e-10
1770981	chr5:1770981:C:T	5.60628e-14	-3.03431e-10	-0.651123
1771549	chr5:1771549:A:G	5.94686e-15	-1.48233	-1.4124
1771780	chr5:1771780:C:T	2.57438e-14	-3.03431e-10	-1.4294
1772401	chr5:1772401:G:A	3.79456e-14	-3.03431e-10	-1.04144
1772500	chr5:1772500:G:A	6.6133e-15	-1.31908	-1.46943
1772851	chr5:1772851:C:G	1.70291e-14	-1.04647	-0.796202
1772874	chr5:1772874:C:T	6.92559e-15	-1.59389	-1.14848
1773094	chr5:1773094:G:A	1.08264e-14	-2.00828	-0.287329
1773248	chr5:1773248:C:T	1.43758e-14	-2.01205	-4.50893e-10
1773359	chr5:1773359:G:A	1.19693e-14	-2.00371	-0.191539
1773933	chr5:1773933:G:A	2.48699e-14	-3.03431e-10	-1.46394
1774076	chr5:1774076:G:A	1.15899e-14	-2.00476	-0.222702
1774118	chr5:1774118:T:C	6.3933e-15	-1.62983	-1.19251
1774187	chr5:1774187:C:A	3.11115e-14	-3.03431e-10	-1.24002
1774225	chr5:1774225:G:T	5.49898e-15	-1.91752	-1.05551
1774686	chr5:1774686:T:C	2.62358e-14	-3.03431e-10	-1.41047
1775055	chr5:1775055:T:C	1.21663e-14	-1.99871	-0.180214
1775083	chr5:1775083:C:T	5.21821e-15	-1.97286	-1.05258
1775665	chr5:1775665:C:T	1.50937e-14	-1.96332	-4.50893e-10
1775730	chr5:1775730:T:A	6.27427e-15	-1.36935	-1.47179
1776458	chr5:1776458:C:T	4.93564e-15	-1.92028	-1.16083
1776545	chr5:1776545:C:T	4.65483e-15	-1.95612	-1.18357
1776725	chr5:1776725:G:A	4.8991e-15	-1.61996	-1.46858
1777118	chr5:1777118:G:A	3.20052e-15	-2.04945	-1.46483
1777285	chr5:1777285:G:A	2.58701e-14	-3.03431e-10	-1.42451
1777297	chr5:1777297:A:G	1.13837e-14	-2.01141	-0.234006
1777362	chr5:1777362:C:T	1.25059e-14	-1.2089	-0.942492
1777629	chr5:1777629:C:T	2.4838e-13	-3.03431e-10	0.837364
1777633	chr5:1777633:A:C	6.15637e-15	-1.6912	-1.16891
1777725	chr5:1777725:T:C	5.09982e-15	-1.5877	-1.46069
1777991	chr5:1777991:C:T	4.45579e-14	-3.03431e-10	-0.880806
1778227	chr5:1778227:C:A	1.66888e-14	-1.21796	-0.644895
1778265	chr5:1778265:T:C	2.61521e-14	-0.472697	-0.94097
1778266	chr5:1778266:G:A	3.01877e-14	-3.03431e-10	-1.27016
1778349	chr5:1778349:C:T	2.22225e-14	-2.02307	0.446582
1778358	chr5:1778358:T:C	1.1705e-14	-2.01994	-0.197644
1778444	chr5:1778444:C:T	1.0945e-14	-1.73775	-0.546961
1778478	chr5:1778478:C:T	9.36313e-15	-1.76526	-0.675553
1778534	chr5:1778534:T:C	1.82467e-14	-1.77361	-4.50893e-10
1778905	chr5:1778905:T:C	1.1648e-14	-1.66463	-0.557825
1779199	chr5:1779199:G:A	1.05314e-14	-1.39513	-0.9281
1779244	chr5:1779244:C:T	1.53728e-14	-1.945	-4.50893e-10
1779247	chr5:1779247:C:T	2.52864e-14	-3.03431e-10	-1.44733
1779266	chr5:1779266:A:G	2.7015e-14	-1.19321	-0.187994
1779342	chr5:1779342:G:A	1.54622e-13	-3.03431e-10	0.363387
1779367	chr5:1779367:T:C	4.93119e-14	-0.779428	-4.50893e-10
1779499	chr5:1779499:C:T	5.00376e-14	-3.03431e-10	-0.76482
1779612	chr5:1779612:G:T	3.95789e-15	-1.92719	-1.37469
1779665	chr5:1779665:A:G	2.64511e-14	0.0424191	-1.44472
1779728	chr5:1779728:C:T	7.56826e-15	-1.31472	-1.33892
1779759	chr5:1779759:G:A	8.36298e-15	-1.36116	-1.19262
1779869	chr5:1779869:G:C	3.21854e-14	-3.03431e-10	-1.20608
1779927	chr5:1779927:C:G	1.53538e-14	-1.94623	-4.50893e-10
1779959	chr5:1779959:G:A	7.33847e-15	-1.30711	-1.37736
1780015	chr5:1780015:G:C	3.58439e-14	-3.03431e-10	-1.09842
1780215	chr5:1780215:C:T	4.17104e-13	-3.03431e-10	1.35574
1780244	chr5:1780244:A:C	1.03023e-13	-3.03431e-10	-0.0426408
1780821	chr5:1780821:C:T	1.59164e-14	-2.04119	0.130941
1781136	chr5:1781136:G:A	1.00108e-14	-2.01393	-0.360003
1781931	chr5:1781931:G:A	1.50823e-14	-1.48481	-0.479262
1782071	chr5:1782071:C:T	5.13159e-15	-1.79977	-1.24241
1782447	chr5:1782447:G:A	1.1406e-14	-1.51066	-0.732795
1782679	chr5:1782679:A:G	5.25749e-15	-1.57466	-1.44328
1782723	chr5:1782723:C:T	1.29686e-14	-2.05459	-0.0604722
1782869	chr5:1782869:T:C	3.13367e-13	-3.03431e-10	1.06978
1783152	chr5:1783152:G:A	2.61137e-14	-3.03431e-10	-1.41513
1783298	chr5:1783298:G:A	4.96354e-14	-3.03431e-10	-0.772889
1783393	chr5:1783393:C:T	2.61979e-14	-3.03431e-10	-1.41192
1783540	chr5:1783540:T:C	7.51647e-15	-1.75612	-0.904377
1783570	chr5:1783570:G:A	7.96226e-15	-2.0108	-0.592082
1783741	chr5:1783741:C:T	4.95245e-14	-0.775127	-4.50893e-10
1784066	chr5:1784066:C:A	2.66411e-14	-3.03431e-10	-1.39514
1784189	chr5:1784189:G:A	2.59334e-14	-3.03431e-10	-1.42206
1784219	chr5:1784219:C:T	1.45186e-14	-1.34008	-0.662084
1784298	chr5:1784298:C:T	1.16973e-14	-2.05038	-0.167858
1785279	chr5:1785279:G:A	1.06124e-14	-1.34586	-0.969717
1785984	chr5:1785984:ACG:A	3.14505e-14	-3.03431e-10	-1.22918
```
