## Supplementary material for "Characterization of shared and ancestry-specific signals driving complex traits using multi-ancestry fine-mapping": susiex_nc2.cs80.cs

```
CS_ID	SNP	BP	REF_ALLELE	ALT_ALLELE	REF_FRQ	BETA	SE	-LOG10P	CS_PIP	OVRL_PIP
1	chr5:1282204:C:A	1282204	A,A	C,C	1,1	-inf,-inf	inf,inf	13.4854,2.9322	0.989878	0.989878
2	chr5:1312214:C:T	1312214	T,T	C,C	1,1	inf,inf	inf,inf	8.70024,0.216286	0.339645	0.339645
2	chr5:803095:G:A	803095	A,A	G,G	1,1	-inf,-inf	inf,inf	1.27553,4.61905	0.123263	0.123263
2	chr5:955557:CTCTG:C	955557	C,C	CTCTG,CTCTG	1,1	-inf,-inf	inf,inf	1.05061,4.65551	0.103958	0.103958
2	chr5:1317366:A:G	1317366	G,G	A,A	1,1	inf,inf	inf,inf	8.31671,0.123541	0.0787313	0.0787313
2	chr5:1335270:CTG:C	1335270	C,C	CTG,CTG	1,1	inf,inf	inf,inf	7.82477,0.123244	0.0335938	0.0335938
2	chr5:1356569:C:T	1356569	T,T	C,C	1,1	inf,inf	inf,inf	7.12792,0.229071	0.0174956	0.0174956
2	chr5:1295234:A:G	1295234	G,G	A,A	1,1	-inf,-inf	inf,inf	7.02549,0.063715	0.00842274	0.00842274
2	chr5:1081553:G:A	1081553	A,A	G,G	1,1	inf,inf	inf,inf	0.805729,3.6453	0.00634538	0.00634538
2	chr5:803988:G:A	803988	A,A	G,G	1,1	-inf,-inf	inf,inf	0.854031,3.55995	0.00590564	0.00590564
2	chr5:1296140:A:AG	1296140	AG,AG	A,A	1,1	-inf,-inf	inf,inf	6.87122,0.17552	0.0056291	0.0056291
2	chr5:1292868:C:A	1292868	A,A	C,C	1,1	inf,inf	inf,inf	13.2967,0.197639	0.00556492	0.00561688
2	chr5:1176828:C:T	1176828	T,NA	C,NA	1,NA	-inf,NA	inf,NA	3.25824,NA	0.00519772	0.00519772
2	chr5:1287079:G:A	1287079	A,A	G,G	1,1	inf,inf	inf,inf	12.1082,0.954141	0.00436688	0.00443383
2	chr5:1081113:GAA:G	1081113	G,G	GAA,GAA	1,1	inf,inf	inf,inf	1.48363,2.78418	0.00432637	0.00432637
2	chr5:1296371:A:G	1296371	G,G	A,A	1,1	inf,inf	inf,inf	12.7695,0.232393	0.00335317	0.00337294
2	chr5:1129631:A:G	1129631	G,G	A,A	1,1	-inf,inf	inf,inf	1.47201,2.95756	0.00330302	0.00330302
2	chr5:1503441:G:A	1503441	NA,A	NA,G	NA,1	NA,-inf	NA,inf	NA,2.8863	0.00325727	0.00325727
2	chr5:1347124:C:T	1347124	T,T	C,C	1,1	inf,-inf	inf,inf	5.86102,0.394259	0.00322789	0.00322789
2	chr5:1413416:C:T	1413416	NA,T	NA,C	NA,1	NA,inf	NA,inf	NA,3.26387	0.00306206	0.00306206
2	chr5:1269017:T:C	1269017	NA,C	NA,T	NA,1	NA,-inf	NA,inf	NA,2.6124	0.00278023	0.00278023
2	chr5:1270762:G:A	1270762	NA,A	NA,G	NA,1	NA,-inf	NA,inf	NA,2.42085	0.0018659	0.0018659
2	chr5:943932:G:A	943932	NA,A	NA,G	NA,1	NA,-inf	NA,inf	NA,2.69015	0.00183515	0.00183515
2	chr5:1268465:C:T	1268465	NA,T	NA,C	NA,1	NA,-inf	NA,inf	NA,2.39955	0.00177545	0.00177545
2	chr5:1095894:C:T	1095894	T,T	C,C	1,1	inf,inf	inf,inf	0.975198,2.64065	0.00173403	0.00173403
2	chr5:1269830:C:T	1269830	NA,T	NA,C	NA,1	NA,-inf	NA,inf	NA,2.3766	0.00169382	0.00169382
2	chr5:1269808:T:C	1269808	NA,C	NA,T	NA,1	NA,-inf	NA,inf	NA,2.36992	0.00166837	0.00166837
2	chr5:1084929:T:A	1084929	A,A	T,T	1,1	inf,inf	inf,inf	0.655855,3.11254	0.00165968	0.00165968
2	chr5:803971:T:G	803971	NA,G	NA,T	NA,1	NA,-inf	NA,inf	NA,2.29909	0.00164655	0.00164655
2	chr5:1068365:T:C	1068365	C,C	T,T	1,1	inf,inf	inf,inf	3.21438,0.869687	0.00164014	0.00164014
2	chr5:950215:G:A	950215	A,A	G,G	1,1	-inf,-inf	inf,inf	0.497488,3.40376	0.00159827	0.00159827
2	chr5:1268124:G:A	1268124	NA,A	NA,G	NA,1	NA,-inf	NA,inf	NA,2.34798	0.00159501	0.00159501
2	chr5:1267544:T:C	1267544	NA,C	NA,T	NA,1	NA,-inf	NA,inf	NA,2.27864	0.00157922	0.00157922
2	chr5:1268891:T:C	1268891	NA,C	NA,T	NA,1	NA,-inf	NA,inf	NA,2.33491	0.00154518	0.00154518
2	chr5:951517:C:T	951517	T,T	C,C	1,1	-inf,-inf	inf,inf	0.520738,3.35375	0.00148115	0.00148115
2	chr5:1302029:T:C	1302029	C,C	T,T	1,1	-inf,inf	inf,inf	2.61999,0.64991	0.00147851	0.00147851
2	chr5:1014812:T:C	1014812	NA,C	NA,T	NA,1	NA,inf	NA,inf	NA,2.4043	0.00139533	0.00139533
2	chr5:1414127:G:A	1414127	NA,A	NA,G	NA,1	NA,inf	NA,inf	NA,2.91452	0.00138687	0.00138687
2	chr5:1161975:G:A	1161975	NA,A	NA,G	NA,1	NA,-inf	NA,inf	NA,2.67297	0.00135168	0.00135168
2	chr5:1301998:A:AC	1301998	AC,AC	A,A	1,1	-inf,inf	inf,inf	2.58692,0.638434	0.00135021	0.00135021
2	chr5:949292:C:A	949292	A,A	C,C	1,1	-inf,-inf	inf,inf	0.410216,3.38478	0.00134906	0.00134906
2	chr5:1303786:T:C	1303786	C,C	T,T	1,1	-inf,inf	inf,inf	2.61529,0.561729	0.00133367	0.00133367
2	chr5:802999:C:T	802999	NA,T	NA,C	NA,1	NA,-inf	NA,inf	NA,2.4785	0.0013029	0.0013029
2	chr5:928675:G:T	928675	T,T	G,G	1,1	-inf,-inf	inf,inf	0.567292,3.20746	0.00130227	0.00130227
2	chr5:1181098:G:A	1181098	A,NA	G,NA	1,NA	inf,NA	inf,NA	2.73957,NA	0.0012895	0.0012895
2	chr5:1270424:A:G	1270424	NA,G	NA,A	NA,1	NA,-inf	NA,inf	NA,2.23399	0.00126119	0.00126119
2	chr5:932414:C:T	932414	T,T	C,C	1,1	-inf,-inf	inf,inf	0.55856,3.15789	0.00118237	0.00118237
```
