## Supplementary material for "Characterization of shared and ancestry-specific signals driving complex traits using multi-ancestry fine-mapping": susiex_nc2.cs80.snp

```
BP	SNP	PIP(CS1)	LogBF(CS1,Pop1)	LogBF(CS1,Pop2)	PIP(CS2)	LogBF(CS2,Pop1)	LogBF(CS2,Pop2)
788656	chr5:788656:T:C	3.38168e-13	-3.03431e-10	-1.43094	1.66745e-05	-3.03431e-10	-1.4088
788744	chr5:788744:C:A	1.38352e-12	-3.03431e-10	-0.0220984	6.72912e-05	-3.03431e-10	-0.013652
788851	chr5:788851:G:A	4.52394e-13	-3.03431e-10	-1.13993	2.27104e-05	-3.03431e-10	-1.09986
788897	chr5:788897:G:A	3.51418e-13	-3.03431e-10	-1.39251	1.73228e-05	-3.03431e-10	-1.37066
789009	chr5:789009:G:A	1.17523e-13	-1.86129	-0.626565	3.77046e-05	-1.3762	0.783301
789304	chr5:789304:A:G	5.6857e-14	-1.91491	-1.29904	2.33853e-06	-2.05443	-1.31872
789589	chr5:789589:A:G	6.92195e-14	-1.8781	-1.1391	2.67567e-06	-2.05378	-1.1847
789680	chr5:789680:C:T	7.66108e-14	-1.84819	-1.06756	2.87665e-06	-2.04917	-1.11689
789895	chr5:789895:G:A	1.83947e-13	-2.03984	-4.50893e-10	8.90174e-06	-2.03643	-4.50893e-10
789901	chr5:789901:G:C	1.74431e-12	-3.03431e-10	0.20963	8.44777e-05	-3.03431e-10	0.213807
790064	chr5:790064:C:G	3.24431e-13	-3.03431e-10	-1.47241	1.57113e-05	-3.03431e-10	-1.4683
790122	chr5:790122:C:T	4.55787e-14	-1.98572	-1.44933	2.05999e-06	-2.04546	-1.45452
790140	chr5:790140:T:A	5.09629e-13	-3.03431e-10	-1.0208	2.76942e-05	-3.03431e-10	-0.901456
790474	chr5:790474:C:G	4.79337e-12	-2.04205	3.26255	0.000366421	-2.04013	3.72123
790929	chr5:790929:C:T	3.25146e-13	-3.03431e-10	-1.47021	1.5928e-05	-3.03431e-10	-1.4546
791597	chr5:791597:A:C	3.94037e-13	-3.03431e-10	-1.27804	1.90403e-05	-3.03431e-10	-1.27612
791602	chr5:791602:T:C	4.48321e-13	-3.03431e-10	-1.14898	2.26558e-05	-3.03431e-10	-1.10227
791682	chr5:791682:T:C	1.81261e-13	-2.05455	-4.50893e-10	8.75046e-06	-2.05357	-4.50893e-10
791866	chr5:791866:G:A	1.84467e-13	-2.03701	-4.50893e-10	8.76433e-06	-2.05199	-4.50893e-10
791905	chr5:791905:C:T	1.85802e-13	-2.02981	-4.50893e-10	8.86763e-06	-2.04027	-4.50893e-10
791931	chr5:791931:C:T	1.82142e-13	-2.0497	-4.50893e-10	8.75192e-06	-2.05341	-4.50893e-10
792227	chr5:792227:G:A	3.98988e-13	-3.03431e-10	-1.26556	2.01213e-05	-3.03431e-10	-1.2209
792229	chr5:792229:A:G	1.21685e-12	-3.03431e-10	-0.15047	7.11817e-05	-3.03431e-10	0.0425544
792234	chr5:792234:A:G	1.08272e-12	-3.03431e-10	-0.267256	6.23455e-05	-3.03431e-10	-0.0899888
792235	chr5:792235:G:T	8.27994e-13	-3.03431e-10	-0.535481	4.6925e-05	-3.03431e-10	-0.374131
792247	chr5:792247:A:G	1.81964e-13	-2.05068	-4.50893e-10	1.06403e-05	-1.85803	-4.50893e-10
792267	chr5:792267:G:A	1.81628e-13	-2.05253	-4.50893e-10	1.03675e-05	-1.884	-4.50893e-10
792297	chr5:792297:G:T	3.35332e-13	-3.03431e-10	-1.43937	1.62566e-05	-3.03431e-10	-1.43418
792534	chr5:792534:A:G	3.92981e-13	-3.03431e-10	-1.28073	2.04843e-05	-3.03431e-10	-1.20302
793117	chr5:793117:T:C	2.17132e-13	-1.87398	-4.50893e-10	8.75331e-06	-2.05325	-4.50893e-10
793510	chr5:793510:G:A	6.26781e-14	-1.93225	-1.18423	2.60879e-06	-2.05335	-1.21044
793752	chr5:793752:A:G	7.37985e-14	-1.79763	-1.15552	2.71864e-06	-2.04023	-1.18232
794208	chr5:794208:T:C	1.72108e-13	-1.90391	-0.202454	6.80252e-05	-1.46205	1.45925
794279	chr5:794279:A:G	1.42528e-13	-1.12213	-1.17282	3.69737e-06	-1.71845	-1.19661
794320	chr5:794320:T:C	1.24393e-13	-1.29101	-1.14003	3.44733e-06	-1.81893	-1.16615
794332	chr5:794332:C:T	3.24658e-13	-3.03431e-10	-1.47172	1.58211e-05	-3.03431e-10	-1.46134
794383	chr5:794383:T:C	1.05853e-12	-3.03431e-10	-0.289853	5.23482e-05	-3.03431e-10	-0.264763
795419	chr5:795419:A:G	3.93976e-13	-3.03431e-10	-1.2782	1.97197e-05	-3.03431e-10	-1.24106
795442	chr5:795442:C:T	1.21443e-13	-1.84495	-0.610088	3.93926e-05	-1.35927	0.810171
795793	chr5:795793:T:C	1.19099e-12	-3.03431e-10	-0.171948	5.75255e-05	-3.03431e-10	-0.170452
797075	chr5:797075:T:C	8.17109e-14	-2.03975	-0.811545	4.02622e-06	-2.01532	-0.814534
797147	chr5:797147:C:T	2.03045e-13	-1.94106	-4.50893e-10	8.74453e-06	-2.05425	-4.50893e-10
797472	chr5:797472:C:T	4.9004e-13	-3.03431e-10	-1.06	2.36637e-05	-3.03431e-10	-1.05874
797567	chr5:797567:T:G	1.92369e-13	-0.537612	-1.45746	6.14473e-06	-0.939593	-1.46749
797632	chr5:797632:T:A	1.91373e-13	-2.00026	-4.50893e-10	9.17425e-06	-2.00628	-4.50893e-10
799687	chr5:799687:G:A	5.1599e-14	-2.04908	-1.2619	2.99442e-06	-1.84058	-1.28535
800354	chr5:800354:C:T	3.9094e-13	-3.03431e-10	-1.28593	1.90533e-05	-3.03431e-10	-1.27544
800457	chr5:800457:T:C	4.59493e-14	-2.00274	-1.42421	2.1304e-06	-2.02855	-1.43782
800478	chr5:800478:T:C	2.54136e-13	-0.434195	-1.28243	7.18875e-06	-0.934904	-1.31526
800667	chr5:800667:C:G	5.55457e-13	-3.03431e-10	-0.934697	3.0164e-05	-3.03431e-10	-0.816033
801057	chr5:801057:C:T	4.45719e-14	-2.04425	-1.41314	2.76002e-06	-1.83262	-1.37483
801862	chr5:801862:A:G	5.06236e-13	0.392729	-1.42021	1.2869e-05	-0.229926	-1.43794
802097	chr5:802097:A:G	8.49002e-13	-3.03431e-10	-0.510426	9.03874e-05	-3.03431e-10	0.281424
802241	chr5:802241:T:C	3.24419e-13	-3.03431e-10	-1.47245	1.56722e-05	-3.03431e-10	-1.47079
802402	chr5:802402:A:G	3.33531e-13	-3.03431e-10	-1.44475	1.67602e-05	-3.03431e-10	-1.40368
802499	chr5:802499:A:AGT	4.44889e-14	-2.03459	-1.42466	2.69975e-06	-1.78274	-1.44678
802702	chr5:802702:G:A	4.19335e-14	-2.04867	-1.46973	2.20355e-06	-1.96042	-1.47219
802999	chr5:802999:C:T	5.49976e-12	-3.03431e-10	1.35797	0.0013029	-3.03431e-10	2.94967
803000	chr5:803000:G:A	4.63917e-14	-2.05073	-1.36663	2.43931e-06	-1.94846	-1.3825
803007	chr5:803007:C:T	1.81323e-13	-2.05421	-4.50893e-10	8.7738e-06	-2.05091	-4.50893e-10
803008	chr5:803008:G:A	1.00414e-12	-3.03431e-10	-0.342596	6.2247e-05	-3.03431e-10	-0.09157
803063	chr5:803063:G:A	3.27835e-13	-3.03431e-10	-1.46198	1.59531e-05	-3.03431e-10	-1.45303
803095	chr5:803095:G:A	4.0349e-11	-0.947196	4.29803	0.123263	-0.00184101	7.50124
803334	chr5:803334:C:T	3.44001e-13	-3.03431e-10	-1.41384	1.73429e-05	-3.03431e-10	-1.3695
803373	chr5:803373:T:A	9.0482e-12	-3.03431e-10	1.85583	0.000515393	-3.03431e-10	2.02225
803487	chr5:803487:T:C	3.88136e-13	-3.03431e-10	-1.29313	1.80075e-05	-3.03431e-10	-1.33189
803778	chr5:803778:AATTAG:A	3.33984e-13	-3.03431e-10	-1.44339	1.6378e-05	-3.03431e-10	-1.42674
803816	chr5:803816:T:A	4.57042e-14	-2.05451	-1.37779	2.5075e-06	-1.91607	-1.38732
803890	chr5:803890:T:C	5.96995e-13	-1.53938	0.676797	0.000121846	-1.13651	1.71659
803971	chr5:803971:T:G	3.83548e-12	-3.03431e-10	0.997562	0.00164655	-3.03431e-10	3.18376
803988	chr5:803988:G:A	4.63215e-12	-1.49403	2.68032	0.00590564	-0.805252	5.26623
804042	chr5:804042:T:C	3.40365e-13	-3.03431e-10	-1.42447	1.61251e-05	-3.03431e-10	-1.4423
804051	chr5:804051:T:G	4.64215e-14	-2.02105	-1.39568	2.23444e-06	-2.01364	-1.40505
804055	chr5:804055:A:C	4.81703e-14	-2.02606	-1.35368	2.33667e-06	-2.00809	-1.36586
804132	chr5:804132:T:A	3.41489e-13	-3.03431e-10	-1.42117	1.63609e-05	-3.03431e-10	-1.42779
804289	chr5:804289:C:G	5.67245e-12	-3.03431e-10	1.38889	0.000279794	-3.03431e-10	1.41137
804571	chr5:804571:C:T	2.37674e-12	-3.03431e-10	0.518999	0.000216296	-3.03431e-10	1.15397
804701	chr5:804701:G:T	1.81343e-13	-2.0541	-4.50893e-10	8.74885e-06	-2.05376	-4.50893e-10
804858	chr5:804858:T:G	3.25206e-13	-3.03431e-10	-1.47003	1.56749e-05	-3.03431e-10	-1.47062
805130	chr5:805130:G:A	5.31908e-14	-1.98925	-1.29135	2.38812e-06	-2.03762	-1.31456
805167	chr5:805167:A:G	4.01244e-13	-1.25992	-4.50893e-10	1.72037e-05	-1.37756	-4.50893e-10
805388	chr5:805388:T:C	3.90599e-13	-3.03431e-10	-1.28681	1.96129e-05	-3.03431e-10	-1.24649
805920	chr5:805920:C:T	4.25177e-14	-2.0329	-1.47167	2.17161e-06	-1.98982	-1.45739
806057	chr5:806057:G:C	3.28129e-13	-3.03431e-10	-1.46108	1.5904e-05	-3.03431e-10	-1.45611
806278	chr5:806278:A:C	1.8187e-13	-2.0512	-4.50893e-10	8.76498e-06	-2.05192	-4.50893e-10
806400	chr5:806400:G:C	2.56915e-13	-0.588642	-1.1171	7.96585e-06	-1.13764	-1.00988
806485	chr5:806485:T:G	3.62691e-13	-3.03431e-10	-1.36094	1.70263e-05	-3.03431e-10	-1.38792
807351	chr5:807351:T:G	3.15452e-13	-1.50048	-4.50893e-10	1.31352e-05	-1.64738	-4.50893e-10
807384	chr5:807384:G:A	1.04846e-12	-3.03431e-10	-0.299407	0.000102324	-3.03431e-10	0.405465
807404	chr5:807404:A:G	4.32016e-14	-2.05125	-1.43735	2.27236e-06	-1.93656	-1.4653
807405	chr5:807405:G:C	3.32469e-13	-3.03431e-10	-1.44794	1.62386e-05	-3.03431e-10	-1.43529
807411	chr5:807411:C:T	3.65455e-12	-3.03431e-10	0.949241	0.00017976	-3.03431e-10	0.968942
808646	chr5:808646:C:T	1.83061e-13	-2.04467	-4.50893e-10	1.12364e-05	-1.80352	-4.50893e-10
808663	chr5:808663:G:A	3.54169e-13	-3.03431e-10	-1.38471	1.74758e-05	-3.03431e-10	-1.36186
808746	chr5:808746:G:A	3.28923e-13	-3.03431e-10	-1.45866	1.57533e-05	-3.03431e-10	-1.46563
810397	chr5:810397:AC:A	2.25266e-13	-1.8372	-4.50893e-10	1.16323e-05	-1.76889	-4.50893e-10
812056	chr5:812056:C:T	3.25036e-13	-3.03431e-10	-1.47055	1.56527e-05	-3.03431e-10	-1.47204
812579	chr5:812579:G:A	6.13717e-13	-3.03431e-10	-0.834954	0.000108715	-3.03431e-10	0.466045
812955	chr5:812955:T:C	3.31955e-13	-3.03431e-10	-1.44949	1.56471e-05	-3.03431e-10	-1.4724
814418	chr5:814418:T:A	3.29033e-13	-3.03431e-10	-1.45833	1.62812e-05	-3.03431e-10	-1.43267
814517	chr5:814517:C:T	1.81276e-13	-2.05447	-4.50893e-10	8.74225e-06	-2.05451	-4.50893e-10
814618	chr5:814618:A:C	3.24492e-13	-3.03431e-10	-1.47223	1.57243e-05	-3.03431e-10	-1.46747
814677	chr5:814677:A:G	3.57214e-13	-3.03431e-10	-1.37615	1.64301e-05	-3.03431e-10	-1.42357
814884	chr5:814884:T:C	3.48653e-13	-3.03431e-10	-1.40041	1.63236e-05	-3.03431e-10	-1.43007
815030	chr5:815030:A:G	2.19336e-13	-1.86388	-4.50893e-10	1.19079e-05	-1.74548	-4.50893e-10
815203	chr5:815203:A:G	3.24492e-13	-3.03431e-10	-1.47223	1.59537e-05	-3.03431e-10	-1.45299
815310	chr5:815310:A:G	3.33487e-13	-3.03431e-10	-1.44488	1.59626e-05	-3.03431e-10	-1.45243
815980	chr5:815980:G:A	7.47929e-14	-1.7806	-1.15917	6.0217e-06	-1.35258	-1.07473
816188	chr5:816188:TC:T	4.66074e-14	-1.94927	-1.46345	2.04861e-06	-2.05089	-1.45463
816685	chr5:816685:T:C	3.56393e-13	-3.03431e-10	-1.37845	2.0936e-05	-3.03431e-10	-1.18121
816906	chr5:816906:A:G	5.4238e-12	-3.03431e-10	1.34406	0.000263517	-3.03431e-10	1.35144
817059	chr5:817059:T:G	4.09496e-13	-3.03431e-10	-1.23956	4.80498e-05	-3.03431e-10	-0.350443
817332	chr5:817332:A:T	4.15656e-13	-3.03431e-10	-1.22463	2.60112e-05	-3.03431e-10	-0.964152
817903	chr5:817903:T:A	1.87431e-13	-2.02108	-4.50893e-10	8.90689e-06	-2.03586	-4.50893e-10
818222	chr5:818222:C:T	4.01447e-13	-3.03431e-10	-1.25941	2.10864e-05	-3.03431e-10	-1.17405
818355	chr5:818355:A:G	2.26401e-12	-3.03431e-10	0.470404	0.000110641	-3.03431e-10	0.483612
818364	chr5:818364:C:T	3.83048e-13	-3.03431e-10	-1.30633	2.36338e-05	-3.03431e-10	-1.06
818543	chr5:818543:G:A	1.65568e-13	-1.36992	-0.77518	1.31444e-05	-1.35849	-0.288202
818622	chr5:818622:G:A	8.14717e-13	-3.03431e-10	-0.551646	4.26833e-05	-3.03431e-10	-0.468873
818668	chr5:818668:G:A	7.21868e-13	-3.03431e-10	-0.672645	0.000146833	-3.03431e-10	0.766613
818737	chr5:818737:T:G	3.37616e-13	-3.03431e-10	-1.43258	1.60691e-05	-3.03431e-10	-1.44578
818824	chr5:818824:A:G	3.25068e-13	-3.03431e-10	-1.47045	1.60799e-05	-3.03431e-10	-1.44511
819198	chr5:819198:G:A	4.47089e-12	-3.03431e-10	1.15085	0.000218928	-3.03431e-10	1.16606
819238	chr5:819238:T:C	9.22589e-13	-3.03431e-10	-0.427303	5.58523e-05	-3.03431e-10	-0.199971
819938	chr5:819938:G:C	3.33617e-13	-3.03431e-10	-1.44449	1.68478e-05	-3.03431e-10	-1.39846
820070	chr5:820070:C:T	4.9023e-13	-3.03431e-10	-1.05961	7.33547e-05	-3.03431e-10	0.0726263
820177	chr5:820177:G:A	3.77878e-13	-3.03431e-10	-1.31992	1.69313e-05	-3.03431e-10	-1.39351
820989	chr5:820989:T:C	3.25282e-13	-3.03431e-10	-1.46979	1.56459e-05	-3.03431e-10	-1.47247
821275	chr5:821275:G:A	3.34604e-13	-3.03431e-10	-1.44154	1.84949e-05	-3.03431e-10	-1.30519
821348	chr5:821348:G:A	5.85613e-13	-3.03431e-10	-0.881828	3.08621e-05	-3.03431e-10	-0.793152
821576	chr5:821576:A:G	3.84588e-13	-3.03431e-10	-1.30231	1.9283e-05	-3.03431e-10	-1.26346
821611	chr5:821611:T:C	3.33649e-13	-3.03431e-10	-1.4444	1.8406e-05	-3.03431e-10	-1.31
821721	chr5:821721:C:T	3.29513e-13	-3.03431e-10	-1.45687	1.69028e-05	-3.03431e-10	-1.3952
821994	chr5:821994:C:A	3.33904e-13	-3.03431e-10	-1.44363	1.84382e-05	-3.03431e-10	-1.30826
822008	chr5:822008:A:T	3.30888e-13	-3.03431e-10	-1.45271	1.80268e-05	-3.03431e-10	-1.33082
822450	chr5:822450:G:C	1.20066e-12	-3.03431e-10	-0.163864	6.78087e-05	-3.03431e-10	-0.00599048
822498	chr5:822498:C:T	3.28769e-13	-3.03431e-10	-1.45913	1.72096e-05	-3.03431e-10	-1.37721
822534	chr5:822534:CAT:C	3.32764e-13	-3.03431e-10	-1.44706	1.56709e-05	-3.03431e-10	-1.47088
822562	chr5:822562:A:T	5.8245e-13	-3.03431e-10	-0.887243	5.61402e-05	-3.03431e-10	-0.19483
823018	chr5:823018:G:A	3.3549e-13	-3.03431e-10	-1.4389	1.56617e-05	-3.03431e-10	-1.47146
823175	chr5:823175:C:CT	5.72238e-13	-3.03431e-10	-0.904932	3.14135e-05	-3.03431e-10	-0.775444
823407	chr5:823407:A:G	3.4171e-13	-3.03431e-10	-1.42052	1.72746e-05	-3.03431e-10	-1.37344
823417	chr5:823417:T:C	3.38352e-13	-3.03431e-10	-1.4304	1.69979e-05	-3.03431e-10	-1.38959
823775	chr5:823775:A:T	3.98832e-13	-3.03431e-10	-1.26595	2.80618e-05	-3.03431e-10	-0.888273
823782	chr5:823782:G:C	3.24505e-13	-3.03431e-10	-1.47219	1.61105e-05	-3.03431e-10	-1.44321
823981	chr5:823981:G:A	1.82961e-13	-2.04521	-4.50893e-10	8.8168e-06	-2.04602	-4.50893e-10
824060	chr5:824060:C:T	3.35891e-13	-3.03431e-10	-1.4377	1.77913e-05	-3.03431e-10	-1.34397
824196	chr5:824196:C:T	3.45951e-13	-3.03431e-10	-1.40819	1.67977e-05	-3.03431e-10	-1.40144
824629	chr5:824629:ACAC:A	6.1292e-13	-3.03431e-10	-0.836253	3.37195e-05	-3.03431e-10	-0.704604
824792	chr5:824792:A:G	9.2125e-13	-3.03431e-10	-0.428756	7.51357e-05	-3.03431e-10	0.0966146
825005	chr5:825005:T:A	1.6451e-13	-1.53834	-0.613177	1.63585e-05	-1.01945	-0.408481
825094	chr5:825094:G:A	2.40473e-13	-1.58576	-0.186122	2.45791e-05	-1.08619	0.0654009
825099	chr5:825099:C:T	9.24826e-13	-3.03431e-10	-0.424882	4.59253e-05	-3.03431e-10	-0.395664
825165	chr5:825165:C:T	7.86325e-14	-2.051	-0.838707	8.30893e-06	-1.83772	-0.267627
825328	chr5:825328:G:A	1.40654e-13	-1.68277	-0.62542	1.32469e-05	-1.21951	-0.419407
827469	chr5:827469:C:A	3.26108e-13	-3.03431e-10	-1.46726	1.62731e-05	-3.03431e-10	-1.43317
827885	chr5:827885:G:A	1.99789e-13	-1.95723	-4.50893e-10	1.03324e-05	-1.88739	-4.50893e-10
828319	chr5:828319:G:A	3.31327e-13	-3.03431e-10	-1.45138	1.6419e-05	-3.03431e-10	-1.42424
828514	chr5:828514:T:A	3.26087e-13	-3.03431e-10	-1.46732	1.57755e-05	-3.03431e-10	-1.46422
828692	chr5:828692:G:A	3.25655e-13	-3.03431e-10	-1.46865	1.5795e-05	-3.03431e-10	-1.46299
828736	chr5:828736:A:G	8.01971e-13	-3.03431e-10	-0.567415	3.75083e-05	-3.03431e-10	-0.598119
829637	chr5:829637:C:T	6.25054e-14	-1.76515	-1.35409	1.01685e-05	-1.19443	-0.708953
829859	chr5:829859:A:G	4.34373e-12	-3.03431e-10	1.122	0.000772411	-3.03431e-10	2.42684
831008	chr5:831008:C:CATACA	2.56088e-13	-1.70897	-4.50893e-10	1.78418e-05	-1.34114	-4.50893e-10
831125	chr5:831125:G:T	1.58669e-13	-2.02749	-0.160178	5.84228e-06	-1.91715	-0.540414
831147	chr5:831147:A:G	3.74239e-13	-3.03431e-10	-1.32959	1.94095e-05	-3.03431e-10	-1.25692
831280	chr5:831280:C:T	3.89643e-13	-3.03431e-10	-1.28926	2.02508e-05	-3.03431e-10	-1.21449
831459	chr5:831459:T:G	3.39558e-13	-3.03431e-10	-1.42684	1.5696e-05	-3.03431e-10	-1.46927
831618	chr5:831618:A:G	3.09617e-12	-3.03431e-10	0.783433	0.000492458	-3.03431e-10	1.97673
831873	chr5:831873:TA:T	3.89601e-13	-3.03431e-10	-1.28936	1.79914e-05	-3.03431e-10	-1.33279
834165	chr5:834165:T:C	2.2519e-13	-1.83754	-4.50893e-10	1.80518e-05	-1.32944	-4.50893e-10
834387	chr5:834387:C:A	1.90441e-13	-2.00514	-4.50893e-10	9.1934e-06	-2.00419	-4.50893e-10
834851	chr5:834851:G:A	6.13125e-14	-2.0436	-1.0949	2.68297e-06	-2.05216	-1.1836
834917	chr5:834917:A:C	4.12215e-13	-3.03431e-10	-1.23294	2.14819e-05	-3.03431e-10	-1.15547
835536	chr5:835536:A:G	3.14495e-12	-3.03431e-10	0.799065	0.000506121	-3.03431e-10	2.0041
835694	chr5:835694:T:C	3.89911e-13	-3.03431e-10	-1.28857	2.04615e-05	-3.03431e-10	-1.20413
835914	chr5:835914:AT:A	5.13176e-14	-2.05383	-1.26262	2.31975e-06	-2.05417	-1.32705
836293	chr5:836293:T:C	3.30952e-13	-3.03431e-10	-1.45251	1.70597e-05	-3.03431e-10	-1.38596
836310	chr5:836310:G:A	3.53694e-13	-3.03431e-10	-1.38606	1.99886e-05	-3.03431e-10	-1.22752
836493	chr5:836493:G:A	4.59554e-13	-3.03431e-10	-1.12423	2.33565e-05	-3.03431e-10	-1.0718
836789	chr5:836789:A:G	3.28547e-13	-3.03431e-10	-1.45981	1.568e-05	-3.03431e-10	-1.47029
837537	chr5:837537:G:A	3.28068e-13	-3.03431e-10	-1.46127	1.66874e-05	-3.03431e-10	-1.40803
837716	chr5:837716:A:G	5.42426e-14	-2.02995	-1.23107	2.4893e-06	-2.01016	-1.30052
837738	chr5:837738:G:A	5.80189e-13	-3.03431e-10	-0.891134	2.31171e-05	-3.03431e-10	-1.08211
837808	chr5:837808:C:T	4.48584e-14	-2.00169	-1.44928	2.18718e-06	-1.97674	-1.46333
837834	chr5:837834:T:A	3.2443e-13	-3.03431e-10	-1.47242	1.59627e-05	-3.03431e-10	-1.45243
837836	chr5:837836:C:T	9.00731e-13	-0.45128	-4.50893e-10	3.75366e-05	-0.597365	-4.50893e-10
837857	chr5:837857:T:C	4.7368e-13	-3.03431e-10	-1.09395	2.42296e-05	-3.03431e-10	-1.03511
837872	chr5:837872:A:G	9.28065e-14	-1.91839	-0.805583	1.03698e-05	-1.81153	-0.0722564
838600	chr5:838600:C:T	3.26118e-13	-3.03431e-10	-1.46723	1.61817e-05	-3.03431e-10	-1.4388
840225	chr5:840225:C:G	5.41074e-13	-3.03431e-10	-0.960932	3.23336e-05	-3.03431e-10	-0.746573
840460	chr5:840460:T:C	5.3409e-14	-1.97898	-1.29753	2.36006e-06	-2.0055	-1.35849
840471	chr5:840471:G:A	3.2467e-13	-3.03431e-10	-1.47168	1.61234e-05	-3.03431e-10	-1.44241
840858	chr5:840858:T:C	1.81706e-13	-2.0521	-4.50893e-10	8.76551e-06	-2.05186	-4.50893e-10
842039	chr5:842039:G:C	3.25059e-13	-3.03431e-10	-1.47048	1.58399e-05	-3.03431e-10	-1.46015
844107	chr5:844107:T:TGAGA	3.29303e-13	-3.03431e-10	-1.45751	1.57605e-05	-3.03431e-10	-1.46517
848733	chr5:848733:G:T	3.88402e-13	-3.03431e-10	-1.29245	2.29431e-05	-3.03431e-10	-1.08967
848794	chr5:848794:G:A	3.50478e-13	-3.03431e-10	-1.39519	1.57697e-05	-3.03431e-10	-1.46459
848946	chr5:848946:C:G	3.39862e-13	-3.03431e-10	-1.42595	1.70218e-05	-3.03431e-10	-1.38818
849092	chr5:849092:G:A	1.03589e-11	-3.03431e-10	1.99111	0.000613341	-3.03431e-10	2.19624
849118	chr5:849118:A:G	3.45237e-13	-3.03431e-10	-1.41026	1.72798e-05	-3.03431e-10	-1.37314
849133	chr5:849133:T:C	7.89944e-14	-2.04172	-0.843394	3.41758e-06	-2.02787	-0.965876
849274	chr5:849274:G:A	4.86119e-13	-3.03431e-10	-1.06803	2.47519e-05	-3.03431e-10	-1.01378
849389	chr5:849389:G:A	6.91986e-14	-2.03975	-0.97776	3.04435e-06	-2.02648	-1.08291
849801	chr5:849801:C:T	3.29864e-13	-3.03431e-10	-1.45581	1.56479e-05	-3.03431e-10	-1.47234
849898	chr5:849898:G:A	9.98301e-13	-3.03431e-10	-0.348432	4.17777e-05	-3.03431e-10	-0.490318
850074	chr5:850074:G:A	3.66259e-13	-3.03431e-10	-1.35115	1.66239e-05	-3.03431e-10	-1.41184
850088	chr5:850088:G:A	4.28461e-14	-2.0391	-1.45778	2.81751e-06	-1.87804	-1.30879
850108	chr5:850108:G:A	4.28952e-14	-2.03519	-1.46054	2.8314e-06	-1.86758	-1.31433
850165	chr5:850165:C:T	7.59644e-14	-2.04756	-0.876662	3.28459e-06	-2.03653	-0.996911
850217	chr5:850217:A:G	1.10199e-12	-3.03431e-10	-0.249614	4.5938e-05	-3.03431e-10	-0.395388
850283	chr5:850283:G:A	3.80998e-13	-3.03431e-10	-1.31169	1.97473e-05	-3.03431e-10	-1.23966
850523	chr5:850523:C:T	4.52703e-13	-3.03431e-10	-1.13925	2.44069e-05	-3.03431e-10	-1.02781
850631	chr5:850631:G:A	7.83276e-12	-3.03431e-10	1.71158	0.000455068	-3.03431e-10	1.89777
850655	chr5:850655:C:T	7.33429e-14	-1.58367	-1.37567	2.36048e-06	-1.89586	-1.46796
850712	chr5:850712:C:T	1.87054e-13	-2.02309	-4.50893e-10	8.74066e-06	-2.0547	-4.50893e-10
850885	chr5:850885:C:CCTGGG	6.35343e-14	-1.9351	-1.16781	2.20059e-06	-2.03991	-1.39405
850896	chr5:850896:G:A	4.36902e-13	-3.03431e-10	-1.17478	2.09462e-05	-3.03431e-10	-1.18072
850999	chr5:850999:C:T	8.05978e-14	-2.05323	-0.81179	3.46266e-06	-2.04688	-0.933763
851122	chr5:851122:G:C	7.56159e-14	-1.51087	-1.41795	2.45116e-06	-1.85449	-1.47163
851398	chr5:851398:G:A	3.37916e-13	-3.03431e-10	-1.43169	1.57347e-05	-3.03431e-10	-1.46681
851466	chr5:851466:C:T	3.61892e-13	-3.03431e-10	-1.36314	1.61266e-05	-3.03431e-10	-1.44221
851778	chr5:851778:G:A	3.25341e-13	-3.03431e-10	-1.46961	1.56757e-05	-3.03431e-10	-1.47057
851943	chr5:851943:C:A	3.28554e-13	-3.03431e-10	-1.45979	1.56453e-05	-3.03431e-10	-1.47251
852039	chr5:852039:G:A	8.49214e-14	-1.34638	-1.46638	2.98258e-06	-1.7417	-1.38819
852065	chr5:852065:AAAAAG:A	1.81337e-13	-2.05413	-4.50893e-10	8.74535e-06	-2.05416	-4.50893e-10
852451	chr5:852451:T:A	1.12164e-12	-3.03431e-10	-0.231938	4.66883e-05	-3.03431e-10	-0.379187
854562	chr5:854562:C:G	4.31448e-13	-3.03431e-10	-1.18734	2.71703e-05	-3.03431e-10	-0.920558
854735	chr5:854735:G:A	3.34923e-13	-3.03431e-10	-1.44059	1.65921e-05	-3.03431e-10	-1.41376
855391	chr5:855391:C:G	1.32081e-12	-3.03431e-10	-0.0684856	0.000118333	-3.03431e-10	0.550819
856266	chr5:856266:C:G	4.43978e-13	-3.03431e-10	-1.15871	2.2581e-05	-3.03431e-10	-1.10557
856300	chr5:856300:CAA:C	1.04451e-13	-1.28847	-1.3173	4.10845e-06	-1.70336	-1.10627
856344	chr5:856344:A:G	3.29918e-13	-3.03431e-10	-1.45564	1.56474e-05	-3.03431e-10	-1.47237
856584	chr5:856584:C:T	3.70705e-13	-3.03431e-10	-1.33908	2.01864e-05	-3.03431e-10	-1.21767
856692	chr5:856692:C:T	3.30736e-13	-3.03431e-10	-1.45317	1.56526e-05	-3.03431e-10	-1.47204
857130	chr5:857130:C:T	1.82168e-13	-2.04956	-4.50893e-10	8.78464e-06	-2.04968	-4.50893e-10
857279	chr5:857279:G:A	6.39573e-13	-3.03431e-10	-0.793687	3.03106e-05	-3.03431e-10	-0.811182
857346	chr5:857346:T:C	8.97267e-13	-3.03431e-10	-0.455134	3.78395e-05	-3.03431e-10	-0.589329
858444	chr5:858444:A:G	8.42599e-14	-1.93282	-0.887758	2.55146e-06	-2.03971	-1.24631
858945	chr5:858945:C:T	3.46466e-13	-3.03431e-10	-1.4067	1.73456e-05	-3.03431e-10	-1.36934
859192	chr5:859192:C:T	1.61451e-12	-3.03431e-10	0.1323	6.48405e-05	-3.03431e-10	-0.0507501
859235	chr5:859235:G:A	1.11437e-12	-3.03431e-10	-0.238444	4.56758e-05	-3.03431e-10	-0.401111
859301	chr5:859301:A:G	3.66793e-13	-3.03431e-10	-1.34969	1.88431e-05	-3.03431e-10	-1.28654
859413	chr5:859413:C:T	6.2742e-13	-3.03431e-10	-0.81287	2.71894e-05	-3.03431e-10	-0.919854
859460	chr5:859460:A:C	1.40304e-12	-3.03431e-10	-0.00808929	5.76108e-05	-3.03431e-10	-0.168972
859494	chr5:859494:G:A	2.01316e-13	-1.94961	-4.50893e-10	1.05731e-05	-1.86436	-4.50893e-10
859713	chr5:859713:C:T	2.13198e-12	-1.80505	2.21537	4.24678e-05	-1.94518	1.47125
859825	chr5:859825:A:G	4.37204e-12	-3.03431e-10	1.1285	0.000257802	-3.03431e-10	1.32951
859863	chr5:859863:A:G	3.78417e-13	-3.03431e-10	-1.31849	1.94151e-05	-3.03431e-10	-1.25663
859867	chr5:859867:C:T	8.23777e-14	-1.9649	-0.878277	6.0237e-06	-2.04498	-0.382003
860133	chr5:860133:G:A	3.27672e-13	-3.03431e-10	-1.46247	1.58523e-05	-3.03431e-10	-1.45937
860308	chr5:860308:G:A	8.54199e-14	-1.9545	-0.852412	6.21722e-06	-2.04788	-0.347479
860768	chr5:860768:G:A	7.53418e-13	-3.03431e-10	-0.629867	3.56601e-05	-3.03431e-10	-0.648648
860876	chr5:860876:C:T	3.97161e-13	-3.03431e-10	-1.27015	2.08698e-05	-3.03431e-10	-1.18438
861015	chr5:861015:G:T	7.09481e-14	-1.97578	-1.01676	2.33067e-06	-2.05197	-1.32456
861310	chr5:861310:G:C	5.94441e-13	-3.03431e-10	-0.866866	3.18767e-05	-3.03431e-10	-0.760806
861355	chr5:861355:T:A	1.03792e-11	-3.03431e-10	1.99307	0.000614787	-3.03431e-10	2.19859
861469	chr5:861469:G:C	3.60582e-13	-3.03431e-10	-1.36677	1.64374e-05	-3.03431e-10	-1.42312
861599	chr5:861599:T:A	1.93851e-13	-1.9874	-4.50893e-10	9.90923e-06	-1.92921	-4.50893e-10
861751	chr5:861751:C:G	6.5872e-13	-3.03431e-10	-0.764189	2.84923e-05	-3.03431e-10	-0.873047
862056	chr5:862056:G:T	1.04283e-12	-3.03431e-10	-0.304794	4.35487e-05	-3.03431e-10	-0.448802
862067	chr5:862067:T:C	7.51932e-14	-1.98858	-0.94585	2.42989e-06	-2.05369	-1.28115
862149	chr5:862149:T:C	1.04812e-12	-3.03431e-10	-0.299733	4.3758e-05	-3.03431e-10	-0.444006
862155	chr5:862155:C:T	3.67525e-13	-3.03431e-10	-1.3477	1.87562e-05	-3.03431e-10	-1.29116
862567	chr5:862567:A:G	7.74972e-14	-1.99344	-0.91081	2.48501e-06	-2.05415	-1.25826
862648	chr5:862648:A:C	1.03406e-12	-3.03431e-10	-0.31324	4.32121e-05	-3.03431e-10	-0.456559
862674	chr5:862674:A:G	1.05466e-12	-3.03431e-10	-0.293509	4.4018e-05	-3.03431e-10	-0.438083
862694	chr5:862694:G:A	8.84436e-12	-3.03431e-10	1.83305	0.000520198	-3.03431e-10	2.03153
862726	chr5:862726:G:A	7.42854e-14	-1.99267	-0.953905	2.41778e-06	-2.05418	-1.28565
862757	chr5:862757:C:T	4.34311e-13	-3.03431e-10	-1.18073	2.20347e-05	-3.03431e-10	-1.13006
862799	chr5:862799:G:T	4.35878e-13	-3.03431e-10	-1.17713	2.21259e-05	-3.03431e-10	-1.12593
862842	chr5:862842:G:A	6.87269e-14	-2.05467	-0.969676	2.97697e-06	-2.05111	-1.08067
862850	chr5:862850:T:C	6.16774e-14	-1.76407	-1.3685	2.15203e-06	-1.99	-1.46627
862982	chr5:862982:G:A	1.81857e-13	-2.05127	-4.50893e-10	8.76924e-06	-2.05143	-4.50893e-10
863109	chr5:863109:G:A	3.35077e-13	-3.03431e-10	-1.44013	1.61318e-05	-3.03431e-10	-1.44189
863682	chr5:863682:C:T	6.40113e-14	-1.97519	-1.12024	2.22698e-06	-2.05118	-1.37085
864017	chr5:864017:G:A	3.77047e-13	-3.03431e-10	-1.32212	2.06536e-05	-3.03431e-10	-1.19479
864065	chr5:864065:C:T	1.07185e-12	-3.03431e-10	-0.277345	4.47064e-05	-3.03431e-10	-0.422564
864091	chr5:864091:A:G	1.06013e-12	-3.03431e-10	-0.288343	4.4268e-05	-3.03431e-10	-0.432419
864165	chr5:864165:C:T	3.29104e-13	-3.03431e-10	-1.45811	1.7243e-05	-3.03431e-10	-1.37527
864193	chr5:864193:T:TATGACTCC	3.27191e-13	-3.03431e-10	-1.46394	1.56539e-05	-3.03431e-10	-1.47196
864351	chr5:864351:G:A	1.81891e-13	-2.05108	-4.50893e-10	8.77154e-06	-2.05117	-4.50893e-10
864464	chr5:864464:A:G	3.70155e-13	-3.03431e-10	-1.34056	1.90149e-05	-3.03431e-10	-1.27746
864941	chr5:864941:A:G	1.0269e-12	-3.03431e-10	-0.320189	4.28868e-05	-3.03431e-10	-0.464116
865327	chr5:865327:A:G	3.60488e-13	-3.03431e-10	-1.36703	1.64335e-05	-3.03431e-10	-1.42336
865448	chr5:865448:C:T	1.1008e-12	-3.03431e-10	-0.250699	4.58003e-05	-3.03431e-10	-0.39839
865587	chr5:865587:T:C	4.71432e-13	-3.03431e-10	-1.09871	2.55938e-05	-3.03431e-10	-0.98033
865948	chr5:865948:G:A	3.56766e-13	-3.03431e-10	-1.37741	1.80274e-05	-3.03431e-10	-1.33079
866183	chr5:866183:C:G	1.37503e-12	-3.03431e-10	-0.0282587	5.47936e-05	-3.03431e-10	-0.219108
866489	chr5:866489:A:G	3.38321e-13	-3.03431e-10	-1.43049	1.63589e-05	-3.03431e-10	-1.42791
866521	chr5:866521:A:C	1.01068e-12	-3.03431e-10	-0.336108	4.23653e-05	-3.03431e-10	-0.476352
866761	chr5:866761:A:G	1.10119e-12	-3.03431e-10	-0.250338	4.57662e-05	-3.03431e-10	-0.399134
866856	chr5:866856:A:T	5.21507e-14	-1.98068	-1.31967	2.01106e-06	-2.05449	-1.46953
866942	chr5:866942:C:T	2.62969e-13	-1.68245	-4.50893e-10	1.12385e-05	-1.80334	-4.50893e-10
867213	chr5:867213:G:C	1.02084e-13	-1.45198	-1.17672	4.55957e-06	-1.80384	-0.901609
868570	chr5:868570:T:C	1.08608e-12	-3.03431e-10	-0.264161	4.52333e-05	-3.03431e-10	-0.410847
869467	chr5:869467:A:C	6.30847e-14	-2.04799	-1.06202	2.61179e-06	-2.00188	-1.26077
869514	chr5:869514:C:CAAGTCTCTTCCTGA	1.1196e-12	-3.03431e-10	-0.233757	4.65243e-05	-3.03431e-10	-0.382706
869806	chr5:869806:C:T	3.62385e-13	-3.03431e-10	-1.36178	1.84111e-05	-3.03431e-10	-1.30973
869861	chr5:869861:A:G	3.25524e-13	-1.46905	-4.50893e-10	2.14148e-05	-1.1586	-4.50893e-10
869935	chr5:869935:G:A	3.24951e-13	-3.03431e-10	-1.47081	1.58167e-05	-3.03431e-10	-1.46162
870179	chr5:870179:G:A	2.25243e-13	-1.83731	-4.50893e-10	9.35778e-06	-1.98647	-4.50893e-10
870440	chr5:870440:A:G	9.3727e-14	-2.04989	-0.664212	3.39081e-06	-2.02218	-0.979437
870504	chr5:870504:A:G	9.16151e-14	-2.0488	-0.688093	3.22777e-06	-2.01607	-1.03482
870625	chr5:870625:C:T	4.52973e-14	-1.96965	-1.47159	3.03407e-06	-1.68506	-1.42772
870999	chr5:870999:ACT:A	3.2593e-13	-3.03431e-10	-1.46781	1.56792e-05	-3.03431e-10	-1.47035
871066	chr5:871066:T:A	1.00908e-11	1.9649	-4.50893e-10	0.000352263	1.6417	-4.50893e-10
871233	chr5:871233:T:C	8.01864e-14	-2.03339	-0.83674	3.05274e-06	-1.98897	-1.11768
871657	chr5:871657:T:C	3.78116e-13	-3.03431e-10	-1.31929	2.20255e-05	-3.03431e-10	-1.13048
871790	chr5:871790:G:A	1.81863e-13	-2.05123	-4.50893e-10	8.77108e-06	-2.05122	-4.50893e-10
872148	chr5:872148:C:T	3.45755e-13	-3.03431e-10	-1.40876	1.82682e-05	-3.03431e-10	-1.31752
872151	chr5:872151:G:A	1.05246e-12	-3.03431e-10	-0.295605	5.66746e-05	-3.03431e-10	-0.185355
872160	chr5:872160:G:A	4.29118e-12	-3.03431e-10	1.10983	0.000255283	-3.03431e-10	1.31969
872194	chr5:872194:T:C	3.27398e-13	-3.03431e-10	-1.46331	1.57507e-05	-3.03431e-10	-1.4658
872239	chr5:872239:A:G	3.93851e-13	-3.03431e-10	-1.27851	1.81667e-05	-3.03431e-10	-1.32309
872314	chr5:872314:A:C	1.36123e-12	-3.03431e-10	-0.0383448	5.63627e-05	-3.03431e-10	-0.190874
872402	chr5:872402:G:A	1.93493e-13	-1.98924	-4.50893e-10	9.81277e-06	-1.939	-4.50893e-10
872506	chr5:872506:G:A	3.76871e-13	-3.03431e-10	-1.32259	1.94328e-05	-3.03431e-10	-1.25572
872962	chr5:872962:A:C	1.10315e-12	-3.03431e-10	-0.248564	4.59129e-05	-3.03431e-10	-0.395935
873033	chr5:873033:C:T	1.0743e-12	-3.03431e-10	-0.275062	4.47786e-05	-3.03431e-10	-0.420949
873107	chr5:873107:G:A	1.07747e-12	-3.03431e-10	-0.272119	4.46995e-05	-3.03431e-10	-0.422718
873222	chr5:873222:T:C	1.07836e-12	-3.03431e-10	-0.271289	4.4936e-05	-3.03431e-10	-0.417441
873237	chr5:873237:C:T	1.82259e-13	-2.04906	-4.50893e-10	8.79105e-06	-2.04895	-4.50893e-10
873336	chr5:873336:T:C	1.81776e-13	-2.05171	-4.50893e-10	8.76706e-06	-2.05168	-4.50893e-10
873520	chr5:873520:A:G	1.19624e-12	-3.03431e-10	-0.167546	5.93351e-05	-3.03431e-10	-0.13948
873658	chr5:873658:C:T	1.24613e-12	-3.03431e-10	-0.126688	6.18672e-05	-3.03431e-10	-0.0976905
873745	chr5:873745:C:T	1.1025e-12	-3.03431e-10	-0.249156	4.58982e-05	-3.03431e-10	-0.396255
873788	chr5:873788:A:T	3.42029e-13	-3.03431e-10	-1.41959	1.87032e-05	-3.03431e-10	-1.29398
873805	chr5:873805:T:C	1.12094e-12	-3.03431e-10	-0.232564	4.65952e-05	-3.03431e-10	-0.381182
873806	chr5:873806:G:A	1.13622e-12	-3.03431e-10	-0.219026	4.71857e-05	-3.03431e-10	-0.36859
873833	chr5:873833:G:T	1.0932e-12	-3.03431e-10	-0.257624	4.55126e-05	-3.03431e-10	-0.404692
873886	chr5:873886:G:A	6.50208e-14	-1.71909	-1.36069	2.79512e-06	-1.73185	-1.46296
873995	chr5:873995:T:C	1.08921e-12	-3.03431e-10	-0.261279	4.5535e-05	-3.03431e-10	-0.4042
874148	chr5:874148:C:CCTAGA	1.09706e-12	-3.03431e-10	-0.254094	4.56634e-05	-3.03431e-10	-0.401383
874362	chr5:874362:G:A	3.29835e-13	-3.03431e-10	-1.4559	1.56911e-05	-3.03431e-10	-1.46959
874391	chr5:874391:T:C	1.11311e-12	-3.03431e-10	-0.239578	4.62893e-05	-3.03431e-10	-0.38777
874402	chr5:874402:C:T	1.09706e-12	-3.03431e-10	-0.254094	4.56634e-05	-3.03431e-10	-0.401383
874479	chr5:874479:G:A	3.71489e-13	-3.03431e-10	-1.33697	1.93409e-05	-3.03431e-10	-1.26046
874658	chr5:874658:G:A	1.06796e-12	-3.03431e-10	-0.280985	4.4491e-05	-3.03431e-10	-0.427395
874873	chr5:874873:C:T	8.70484e-14	-2.01001	-0.778015	7.06108e-06	-2.02004	-0.248046
875373	chr5:875373:G:A	1.08113e-12	-3.03431e-10	-0.268728	4.50385e-05	-3.03431e-10	-0.415163
875474	chr5:875474:A:T	1.82271e-13	-2.04899	-4.50893e-10	8.79032e-06	-2.04903	-4.50893e-10
875889	chr5:875889:G:C	1.6286e-13	-1.92439	-0.237202	9.32467e-06	-2.05458	0.0645582
875946	chr5:875946:C:T	3.54788e-13	-3.03431e-10	-1.38297	1.70687e-05	-3.03431e-10	-1.38543
875981	chr5:875981:C:T	9.09198e-13	-3.03431e-10	-0.441924	3.81853e-05	-3.03431e-10	-0.58023
876010	chr5:876010:G:A	8.7221e-13	-3.03431e-10	-0.483458	3.67928e-05	-3.03431e-10	-0.617379
876046	chr5:876046:G:A	5.65487e-14	-1.83337	-1.38601	2.50938e-06	-1.90321	-1.39943
876072	chr5:876072:C:T	3.47457e-13	-3.03431e-10	-1.40385	1.96222e-05	-3.03431e-10	-1.24602
876224	chr5:876224:G:A	3.96732e-13	-3.03431e-10	-1.27123	1.99999e-05	-3.03431e-10	-1.22695
876317	chr5:876317:C:T	4.22299e-13	-3.03431e-10	-1.20877	1.99247e-05	-3.03431e-10	-1.23072
876421	chr5:876421:G:A	1.29732e-12	-3.03431e-10	-0.0864293	6.00992e-05	-3.03431e-10	-0.126684
876594	chr5:876594:C:T	3.76514e-13	-3.03431e-10	-1.32353	2.1921e-05	-3.03431e-10	-1.13524
876791	chr5:876791:A:G	1.12678e-12	-3.03431e-10	-0.227368	4.6864e-05	-3.03431e-10	-0.375432
876851	chr5:876851:G:A	9.22305e-13	-3.03431e-10	-0.427611	3.88995e-05	-3.03431e-10	-0.561699
876865	chr5:876865:C:G	9.51661e-13	-3.03431e-10	-0.396279	4.00867e-05	-3.03431e-10	-0.531635
876888	chr5:876888:G:A	1.12089e-12	-3.03431e-10	-0.232608	4.68038e-05	-3.03431e-10	-0.376716
877073	chr5:877073:G:A	3.77587e-13	-3.03431e-10	-1.32069	1.7008e-05	-3.03431e-10	-1.389
877152	chr5:877152:A:G	3.30033e-13	-3.03431e-10	-1.4553	1.62787e-05	-3.03431e-10	-1.43282
877213	chr5:877213:G:A	9.24289e-12	-3.03431e-10	1.87712	0.000651612	-3.03431e-10	2.25677
877238	chr5:877238:C:T	1.12339e-12	-3.03431e-10	-0.230379	4.74819e-05	-3.03431e-10	-0.362333
877344	chr5:877344:G:A	8.51857e-13	-3.03431e-10	-0.507069	3.62596e-05	-3.03431e-10	-0.631977
877584	chr5:877584:C:A	3.27458e-13	-3.03431e-10	-1.46313	1.64215e-05	-3.03431e-10	-1.42409
877635	chr5:877635:C:T	1.07331e-12	-3.03431e-10	-0.275986	4.47573e-05	-3.03431e-10	-0.421426
877701	chr5:877701:A:G	1.17666e-12	-3.03431e-10	-0.18405	4.87534e-05	-3.03431e-10	-0.335905
877734	chr5:877734:G:A	3.45883e-13	-3.03431e-10	-1.40839	1.72902e-05	-3.03431e-10	-1.37254
877779	chr5:877779:T:C	1.0632e-12	-3.03431e-10	-0.285445	4.43609e-05	-3.03431e-10	-0.430322
877880	chr5:877880:G:A	7.99901e-13	-3.03431e-10	-0.569999	3.954e-05	-3.03431e-10	-0.545368
877924	chr5:877924:A:G	1.26725e-12	-3.03431e-10	-0.109883	5.21283e-05	-3.03431e-10	-0.268974
877937	chr5:877937:C:T	4.97096e-13	-3.03431e-10	-1.04571	3.19097e-05	-3.03431e-10	-0.759771
878018	chr5:878018:A:G	1.10575e-12	-3.03431e-10	-0.246209	4.59988e-05	-3.03431e-10	-0.394067
878068	chr5:878068:T:C	8.94493e-14	-2.03666	-0.724159	3.31801e-06	-1.99253	-1.03078
878145	chr5:878145:A:G	1.11601e-12	-3.03431e-10	-0.236975	4.64539e-05	-3.03431e-10	-0.38422
878238	chr5:878238:A:C	1.79604e-11	-3.03431e-10	2.54143	0.00109876	-3.03431e-10	2.77926
878306	chr5:878306:A:G	1.47427e-12	-3.03431e-10	0.0414324	5.94862e-05	-3.03431e-10	-0.136937
880578	chr5:880578:G:A	3.03575e-12	2.03239	-1.26867	9.94575e-05	1.48397	-1.10692
880656	chr5:880656:C:T	3.29304e-13	-3.03431e-10	-1.45751	1.66165e-05	-3.03431e-10	-1.41228
880672	chr5:880672:A:C	3.9206e-13	-3.03431e-10	-1.28307	2.32383e-05	-3.03431e-10	-1.07688
880725	chr5:880725:A:G	1.23014e-12	-3.03431e-10	-0.139602	5.09341e-05	-3.03431e-10	-0.292147
880860	chr5:880860:A:G	1.81306e-13	-2.0543	-4.50893e-10	8.74723e-06	-2.05394	-4.50893e-10
880874	chr5:880874:G:A	3.45929e-13	-3.03431e-10	-1.40825	1.70198e-05	-3.03431e-10	-1.38831
880978	chr5:880978:AGGTCG:A	4.17805e-13	-3.03431e-10	-1.21947	2.11681e-05	-3.03431e-10	-1.17019
881123	chr5:881123:G:A	1.0585e-12	-3.03431e-10	-0.289881	4.40281e-05	-3.03431e-10	-0.437852
881138	chr5:881138:G:A	6.9942e-13	-3.03431e-10	-0.704237	2.79794e-05	-3.03431e-10	-0.891214
881516	chr5:881516:C:T	3.2507e-13	-3.03431e-10	-1.47045	1.59611e-05	-3.03431e-10	-1.45253
881532	chr5:881532:C:T	3.26499e-13	-3.03431e-10	-1.46606	1.57384e-05	-3.03431e-10	-1.46658
881679	chr5:881679:G:A	3.25311e-13	-3.03431e-10	-1.4697	1.6102e-05	-3.03431e-10	-1.44374
881942	chr5:881942:C:T	1.81252e-13	-2.0546	-4.50893e-10	8.81378e-06	-2.04636	-4.50893e-10
881958	chr5:881958:C:T	3.2546e-13	-3.03431e-10	-1.46925	1.57412e-05	-3.03431e-10	-1.4664
882362	chr5:882362:A:T	3.31456e-13	-3.03431e-10	-1.45099	1.68529e-05	-3.03431e-10	-1.39816
882434	chr5:882434:C:T	8.5321e-12	-3.03431e-10	1.7971	0.000503	-3.03431e-10	1.99791
882471	chr5:882471:C:T	3.75316e-13	-3.03431e-10	-1.32672	1.6907e-05	-3.03431e-10	-1.39495
882947	chr5:882947:AACCACAACCTCCCAACACACAAGCCACGCAG:A	3.55433e-13	-3.03431e-10	-1.38115	1.62575e-05	-3.03431e-10	-1.43413
883129	chr5:883129:CCACA:C	4.22193e-13	-3.03431e-10	-1.20902	2.1435e-05	-3.03431e-10	-1.15766
883172	chr5:883172:C:A	1.22678e-12	-3.03431e-10	-0.142341	5.07905e-05	-3.03431e-10	-0.294972
883204	chr5:883204:C:T	1.18165e-12	-3.03431e-10	-0.17982	4.9014e-05	-3.03431e-10	-0.330575
883266	chr5:883266:T:C	1.18309e-12	-3.03431e-10	-0.1786	4.90703e-05	-3.03431e-10	-0.329428
883509	chr5:883509:T:C	3.28138e-13	-3.03431e-10	-1.46105	1.64988e-05	-3.03431e-10	-1.41939
883522	chr5:883522:G:A	8.92325e-14	-1.938	-0.825241	6.80359e-06	-2.04152	-0.263714
883540	chr5:883540:C:T	3.26292e-13	-3.03431e-10	-1.46669	1.5681e-05	-3.03431e-10	-1.47023
883846	chr5:883846:G:A	1.18309e-12	-3.03431e-10	-0.1786	4.90703e-05	-3.03431e-10	-0.329428
884136	chr5:884136:G:A	8.4923e-14	-1.95219	-0.860553	6.50477e-06	-2.03621	-0.31394
884244	chr5:884244:G:A	4.20442e-14	-2.05159	-1.46417	2.06496e-06	-2.03354	-1.46404
884324	chr5:884324:A:C	4.19741e-14	-2.05464	-1.46279	2.03244e-06	-2.04817	-1.46527
884388	chr5:884388:T:C	3.27154e-13	-3.03431e-10	-1.46406	1.57661e-05	-3.03431e-10	-1.46482
884569	chr5:884569:T:C	1.02194e-13	-2.03109	-0.596529	3.71673e-06	-1.98281	-0.927026
884709	chr5:884709:T:C	4.33462e-13	-3.03431e-10	-1.18268	2.20602e-05	-3.03431e-10	-1.12891
885045	chr5:885045:C:T	1.1023e-12	-3.03431e-10	-0.249336	4.59103e-05	-3.03431e-10	-0.395991
885203	chr5:885203:A:C	3.56257e-13	-3.03431e-10	-1.37884	1.63024e-05	-3.03431e-10	-1.43137
885237	chr5:885237:C:G	3.36272e-13	-3.03431e-10	-1.43657	1.80976e-05	-3.03431e-10	-1.3269
885464	chr5:885464:T:G	3.25725e-13	-3.03431e-10	-1.46843	1.56861e-05	-3.03431e-10	-1.46991
885517	chr5:885517:G:A	9.47506e-14	-2.03859	-0.664653	3.47253e-06	-1.99639	-0.981408
885593	chr5:885593:C:A	9.06794e-14	-1.94595	-0.801211	7.08292e-06	-2.039	-0.225996
885796	chr5:885796:G:A	1.10409e-12	-3.03431e-10	-0.247714	4.59759e-05	-3.03431e-10	-0.394564
885950	chr5:885950:C:A	1.15226e-12	-3.03431e-10	-0.205004	4.78552e-05	-3.03431e-10	-0.354501
886084	chr5:886084:C:T	3.27653e-13	-3.03431e-10	-1.46253	1.57887e-05	-3.03431e-10	-1.46339
886111	chr5:886111:G:A	4.20652e-14	-2.05173	-1.46353	2.06299e-06	-2.03398	-1.46454
886276	chr5:886276:G:A	1.85498e-13	-2.0524	0.0209621	1.24496e-05	-2.05241	0.351415
886475	chr5:886475:T:C	1.12812e-12	-3.03431e-10	-0.226179	4.69181e-05	-3.03431e-10	-0.374276
886482	chr5:886482:G:C	1.09685e-12	-3.03431e-10	-0.254294	4.56973e-05	-3.03431e-10	-0.400642
886584	chr5:886584:A:G	1.10409e-12	-3.03431e-10	-0.247714	4.59759e-05	-3.03431e-10	-0.394564
886629	chr5:886629:C:T	1.1098e-12	-3.03431e-10	-0.24255	4.62064e-05	-3.03431e-10	-0.389563
886891	chr5:886891:G:A	3.53233e-13	-3.03431e-10	-1.38736	1.74439e-05	-3.03431e-10	-1.36369
887013	chr5:887013:A:AGCCACTGAGGATG	1.81343e-13	-2.05409	-4.50893e-10	8.74588e-06	-2.0541	-4.50893e-10
887172	chr5:887172:T:C	8.5615e-12	-3.03431e-10	1.80054	0.000503114	-3.03431e-10	1.99814
887611	chr5:887611:T:C	3.29897e-13	-3.03431e-10	-1.45571	1.58934e-05	-3.03431e-10	-1.45678
887726	chr5:887726:G:A	1.14019e-12	-3.03431e-10	-0.215535	4.73854e-05	-3.03431e-10	-0.364366
887744	chr5:887744:G:A	1.11023e-12	-3.03431e-10	-0.242167	4.62201e-05	-3.03431e-10	-0.389265
887787	chr5:887787:G:A	3.29851e-13	-3.03431e-10	-1.45585	1.63223e-05	-3.03431e-10	-1.43015
887829	chr5:887829:G:A	1.07806e-12	-3.03431e-10	-0.271566	4.48943e-05	-3.03431e-10	-0.41837
887993	chr5:887993:T:A	1.10109e-12	-3.03431e-10	-0.250435	4.58514e-05	-3.03431e-10	-0.397275
889189	chr5:889189:C:T	3.78411e-13	-3.03431e-10	-1.31851	1.70082e-05	-3.03431e-10	-1.38898
889212	chr5:889212:G:A	1.93758e-13	-1.98788	-4.50893e-10	8.77237e-06	-2.05107	-4.50893e-10
889281	chr5:889281:G:A	4.16626e-14	-2.05431	-1.47058	2.14534e-06	-2.04275	-1.41663
889382	chr5:889382:C:A	4.60991e-14	-2.05336	-1.37034	2.1461e-06	-2.04791	-1.41113
889542	chr5:889542:C:G	7.5428e-13	-3.03431e-10	-0.628723	3.94062e-05	-3.03431e-10	-0.548758
889571	chr5:889571:A:G	3.39423e-13	-3.03431e-10	-1.42724	1.57439e-05	-3.03431e-10	-1.46623
889808	chr5:889808:C:T	4.65218e-14	-2.05025	-1.36432	2.16786e-06	-2.04204	-1.4069
889809	chr5:889809:C:G	4.59869e-14	-2.0515	-1.37464	2.14722e-06	-2.04423	-1.41427
889817	chr5:889817:G:T	4.6665e-14	-2.05167	-1.35983	2.17064e-06	-2.04454	-1.40312
889818	chr5:889818:C:T	4.64311e-14	-2.05199	-1.36453	2.16133e-06	-2.04511	-1.40684
890009	chr5:890009:T:C	4.63794e-14	-2.05244	-1.36519	2.15833e-06	-2.04598	-1.40737
890062	chr5:890062:G:A	7.69829e-13	-3.03431e-10	-0.608319	4.0366e-05	-3.03431e-10	-0.524693
890188	chr5:890188:G:A	3.28462e-13	-3.03431e-10	-1.46007	1.65321e-05	-3.03431e-10	-1.41738
890241	chr5:890241:G:A	5.16915e-14	-2.04955	-1.25964	2.27734e-06	-2.03578	-1.36389
890314	chr5:890314:C:A	3.5242e-13	-3.03431e-10	-1.38966	1.61895e-05	-3.03431e-10	-1.43832
890315	chr5:890315:C:A	3.53029e-13	-3.03431e-10	-1.38794	1.62075e-05	-3.03431e-10	-1.4372
890519	chr5:890519:T:G	1.01314e-13	-2.05439	-0.581871	5.76564e-06	-2.05444	-0.41633
890596	chr5:890596:T:G	3.5188e-13	-3.03431e-10	-1.3912	1.61734e-05	-3.03431e-10	-1.43931
890773	chr5:890773:T:C	2.82487e-12	-2.053	2.74473	0.000228724	-2.05209	3.26192
891195	chr5:891195:C:T	3.44879e-13	-1.41129	-4.50893e-10	1.49789e-05	-1.51604	-4.50893e-10
892089	chr5:892089:G:C	1.50673e-13	-1.59984	-0.639531	9.17307e-06	-1.97024	-0.0361666
892124	chr5:892124:A:C	4.37926e-12	-3.03431e-10	1.13015	0.000252781	-3.03431e-10	1.30984
892365	chr5:892365:T:A	6.10062e-13	-3.03431e-10	-0.840926	3.8706e-05	-3.03431e-10	-0.566686
892722	chr5:892722:C:T	1.61086e-12	-3.03431e-10	0.130035	9.11517e-05	-3.03431e-10	0.289844
892731	chr5:892731:C:T	2.37907e-12	-2.0547	2.57468	0.000176085	-2.05452	3.00281
892746	chr5:892746:G:A	3.6354e-13	-3.03431e-10	-1.3586	1.83582e-05	-3.03431e-10	-1.3126
892840	chr5:892840:G:A	1.9451e-13	-2.05399	0.0699892	1.05841e-05	-2.05463	0.191306
893241	chr5:893241:C:G	5.89105e-14	-1.70653	-1.47194	3.61005e-06	-1.46895	-1.47001
893337	chr5:893337:T:A	3.10822e-13	-2.04578	0.530511	1.6443e-05	-2.04983	0.627048
893488	chr5:893488:G:A	4.23665e-13	-3.03431e-10	-1.20555	2.26025e-05	-3.03431e-10	-1.10462
893510	chr5:893510:G:C	3.92624e-13	-3.03431e-10	-1.28164	2.06289e-05	-3.03431e-10	-1.19599
893580	chr5:893580:T:A	2.25389e-12	-2.05164	2.51757	0.000181346	-2.05289	3.03062
894028	chr5:894028:C:T	6.10727e-12	-3.03431e-10	1.46275	0.00117704	-3.03431e-10	2.84808
894090	chr5:894090:G:T	2.6592e-13	-0.246234	-1.42506	8.05136e-06	-0.708867	-1.42797
894324	chr5:894324:A:G	4.62897e-14	-1.9541	-1.46547	3.09872e-06	-1.79051	-1.30118
894492	chr5:894492:G:A	6.96851e-13	-3.03431e-10	-0.707916	6.95404e-05	-3.03431e-10	0.0192274
894508	chr5:894508:G:A	7.6628e-14	-2.05319	-0.862331	3.54457e-06	-2.0414	-0.915866
894996	chr5:894996:CA:C	1.05326e-13	-1.37117	-1.22625	7.98018e-06	-1.90464	-0.241079
895287	chr5:895287:T:C	6.26479e-13	-0.814372	-4.50893e-10	4.69196e-05	-0.374246	-4.50893e-10
895289	chr5:895289:G:A	5.95057e-13	-0.86583	-4.50893e-10	4.41917e-05	-0.434145	-4.50893e-10
895567	chr5:895567:G:A	7.0076e-13	-3.03431e-10	-0.702322	7.01257e-05	-3.03431e-10	0.0276084
895923	chr5:895923:T:C	3.9929e-13	-3.03431e-10	-1.2648	2.01574e-05	-3.03431e-10	-1.21911
896140	chr5:896140:C:T	4.22324e-13	-3.03431e-10	-1.20871	2.14429e-05	-3.03431e-10	-1.15729
896182	chr5:896182:G:A	3.29405e-13	-3.03431e-10	-1.4572	1.62125e-05	-3.03431e-10	-1.4369
896218	chr5:896218:G:T	1.43548e-12	-2.05202	2.06679	0.000102148	-2.05331	2.45705
896297	chr5:896297:A:G	7.10619e-13	-3.03431e-10	-0.688351	7.14406e-05	-3.03431e-10	0.0461858
896429	chr5:896429:C:T	3.74043e-13	-3.03431e-10	-1.33012	1.99569e-05	-3.03431e-10	-1.22911
896542	chr5:896542:G:T	7.16421e-13	-3.03431e-10	-0.68022	7.21786e-05	-3.03431e-10	0.0564634
896611	chr5:896611:C:G	4.62934e-14	-1.96903	-1.45046	3.20709e-06	-1.81563	-1.24168
900041	chr5:900041:A:G	1.0147e-13	-1.62792	-1.0068	1.11735e-05	-1.30907	-0.500066
900160	chr5:900160:A:C	3.31579e-13	-3.03431e-10	-1.45062	1.63697e-05	-3.03431e-10	-1.42725
900724	chr5:900724:T:C	2.11432e-12	-2.05106	2.45306	0.000168924	-2.05259	2.95936
900765	chr5:900765:C:T	7.30698e-13	-3.03431e-10	-0.660488	7.39853e-05	-3.03431e-10	0.0811861
900799	chr5:900799:G:A	3.30178e-13	-3.03431e-10	-1.45485	1.58632e-05	-3.03431e-10	-1.45868
901004	chr5:901004:A:G	7.23732e-13	-3.03431e-10	-0.670066	7.3176e-05	-3.03431e-10	0.0701865
901079	chr5:901079:T:A	2.13373e-12	-2.05209	2.46322	0.000170608	-2.05335	2.97004
901232	chr5:901232:C:T	3.29286e-13	-3.03431e-10	-1.45756	1.62469e-05	-3.03431e-10	-1.43478
901308	chr5:901308:T:C	8.84571e-14	-1.70028	-1.07169	9.26208e-06	-1.40276	-0.593987
901438	chr5:901438:T:C	4.26519e-13	-3.03431e-10	-1.19883	2.15146e-05	-3.03431e-10	-1.15395
901518	chr5:901518:G:A	4.55946e-13	-3.03431e-10	-1.13211	2.45642e-05	-3.03431e-10	-1.02139
901843	chr5:901843:A:G	3.32098e-13	-3.03431e-10	-1.44906	1.60327e-05	-3.03431e-10	-1.44805
901943	chr5:901943:G:A	1.96461e-12	-3.03431e-10	0.328564	0.000106568	-3.03431e-10	0.446101
902011	chr5:902011:A:G	8.48096e-14	-1.71995	-1.09413	8.7163e-06	-1.42804	-0.629441
902220	chr5:902220:G:A	3.84432e-13	-3.03431e-10	-1.30272	2.06683e-05	-3.03431e-10	-1.19408
902243	chr5:902243:T:G	4.09259e-13	-3.03431e-10	-1.24014	2.04626e-05	-3.03431e-10	-1.20408
902465	chr5:902465:C:T	4.31565e-13	-3.03431e-10	-1.18707	2.16573e-05	-3.03431e-10	-1.14734
902560	chr5:902560:C:T	2.75753e-12	0.667605	-4.50893e-10	9.4325e-05	0.324066	-4.50893e-10
902563	chr5:902563:C:T	6.86357e-13	-3.03431e-10	-0.723089	6.79211e-05	-3.03431e-10	-0.0043338
902587	chr5:902587:G:A	1.73663e-12	-2.05313	2.25834	0.000138044	-2.05404	2.75893
902614	chr5:902614:A:G	8.72014e-14	-1.68024	-1.10603	9.04074e-06	-1.37564	-0.645297
902674	chr5:902674:T:TAAAAG	4.57233e-14	-1.99369	-1.43818	2.29842e-06	-1.92142	-1.46904
902902	chr5:902902:A:G	1.83977e-13	-2.03968	-4.50893e-10	8.86383e-06	-2.0407	-4.50893e-10
902910	chr5:902910:C:T	3.33554e-13	-3.03431e-10	-1.44468	1.60074e-05	-3.03431e-10	-1.44963
902941	chr5:902941:G:A	1.82543e-13	-2.0475	-4.50893e-10	8.80955e-06	-2.04684	-4.50893e-10
902968	chr5:902968:C:G	1.84455e-13	-2.03708	-4.50893e-10	8.7515e-06	-2.05346	-4.50893e-10
903073	chr5:903073:C:T	1.03538e-12	-3.03431e-10	-0.31196	6.48183e-05	-3.03431e-10	-0.0510931
903309	chr5:903309:C:T	1.85436e-13	-2.03178	-4.50893e-10	8.93211e-06	-2.03303	-4.50893e-10
903415	chr5:903415:T:C	2.31104e-12	-2.0528	2.54376	0.000185751	-2.05385	3.05558
904010	chr5:904010:C:T	3.3167e-13	-3.03431e-10	-1.45035	1.59247e-05	-3.03431e-10	-1.45481
904259	chr5:904259:T:G	5.57246e-14	-2.01271	-1.22135	4.3107e-06	-1.92711	-0.834469
905076	chr5:905076:AGT:A	3.27083e-13	-3.03431e-10	-1.46427	1.57091e-05	-3.03431e-10	-1.46844
905319	chr5:905319:G:A	1.85491e-13	-2.03148	-4.50893e-10	8.93643e-06	-2.03254	-4.50893e-10
905332	chr5:905332:A:G	7.02146e-13	-3.03431e-10	-0.700346	7.01297e-05	-3.03431e-10	0.027665
905978	chr5:905978:G:A	3.84237e-13	-3.03431e-10	-1.30323	2.06543e-05	-3.03431e-10	-1.19476
905996	chr5:905996:A:G	4.4863e-14	-1.98359	-1.46728	2.38489e-06	-1.91878	-1.43475
906284	chr5:906284:T:TC	6.84803e-14	-2.01439	-1.01355	5.72532e-06	-1.96816	-0.509623
906344	chr5:906344:T:TTG	4.47776e-14	-1.98484	-1.46794	2.3846e-06	-1.92052	-1.43313
906515	chr5:906515:A:G	3.63631e-13	-3.03431e-10	-1.35835	1.69449e-05	-3.03431e-10	-1.39272
906888	chr5:906888:T:C	3.61725e-13	-3.03431e-10	-1.3636	1.68256e-05	-3.03431e-10	-1.39978
906979	chr5:906979:C:T	6.64611e-14	-2.0424	-1.01547	5.46153e-06	-2.01245	-0.512498
907390	chr5:907390:G:A	6.81611e-14	-2.01441	-1.0182	5.6859e-06	-1.96824	-0.516451
907564	chr5:907564:C:T	3.28273e-13	-3.03431e-10	-1.46064	1.61499e-05	-3.03431e-10	-1.44077
907820	chr5:907820:T:A	3.30659e-13	-3.03431e-10	-1.4534	1.63035e-05	-3.03431e-10	-1.4313
907941	chr5:907941:C:T	7.2418e-13	-3.03431e-10	-0.669447	7.32561e-05	-3.03431e-10	0.0712811
908473	chr5:908473:A:G	1.84492e-13	-2.03688	-4.50893e-10	8.88895e-06	-2.03787	-4.50893e-10
908481	chr5:908481:A:G	1.83085e-13	-2.04454	-4.50893e-10	8.8254e-06	-2.04505	-4.50893e-10
908647	chr5:908647:T:A	4.00336e-13	-3.03431e-10	-1.26218	1.84887e-05	-3.03431e-10	-1.30552
908814	chr5:908814:T:C	6.8665e-14	-2.00516	-1.02009	5.7501e-06	-1.9549	-0.518566
908815	chr5:908815:G:A	6.93536e-14	-2.01218	-1.00309	5.83196e-06	-1.96494	-0.494386
908846	chr5:908846:T:TA	6.17997e-13	-3.03431e-10	-0.828004	3.02768e-05	-3.03431e-10	-0.812298
908885	chr5:908885:G:C	6.87618e-14	-2.01385	-1.00999	5.76621e-06	-1.96737	-0.503292
908907	chr5:908907:G:A	3.35326e-13	-3.03431e-10	-1.43938	1.61462e-05	-3.03431e-10	-1.44099
909641	chr5:909641:C:T	3.30528e-13	-3.03431e-10	-1.4538	1.59545e-05	-3.03431e-10	-1.45294
909661	chr5:909661:G:A	7.13291e-13	-3.03431e-10	-0.684598	3.50647e-05	-3.03431e-10	-0.665487
909706	chr5:909706:T:A	3.42202e-13	-3.03431e-10	-1.41909	1.57682e-05	-3.03431e-10	-1.46469
910155	chr5:910155:C:T	1.62417e-13	-1.36094	-0.803379	8.51292e-06	-1.80828	-0.272815
910663	chr5:910663:C:G	1.84169e-13	-2.03864	-4.50893e-10	8.87352e-06	-2.03961	-4.50893e-10
910665	chr5:910665:C:T	3.72264e-13	-3.03431e-10	-1.33488	1.9043e-05	-3.03431e-10	-1.27598
910671	chr5:910671:T:C	4.35732e-14	-2.01195	-1.46809	2.29632e-06	-1.95855	-1.43282
911061	chr5:911061:C:T	1.84215e-13	-2.03838	-4.50893e-10	8.87573e-06	-2.03936	-4.50893e-10
911121	chr5:911121:C:T	3.84237e-13	-3.03431e-10	-1.30323	2.06543e-05	-3.03431e-10	-1.19476
911247	chr5:911247:G:A	3.78818e-13	-3.03431e-10	-1.31743	1.82216e-05	-3.03431e-10	-1.32007
911260	chr5:911260:G:A	3.39469e-13	-3.03431e-10	-1.4271	1.84428e-05	-3.03431e-10	-1.30801
911272	chr5:911272:A:T	3.62784e-13	-3.03431e-10	-1.36068	1.70786e-05	-3.03431e-10	-1.38486
911408	chr5:911408:A:G	3.31054e-13	-3.03431e-10	-1.45221	1.64311e-05	-3.03431e-10	-1.42351
911447	chr5:911447:T:C	1.86922e-13	-2.0238	-4.50893e-10	8.74464e-06	-2.05424	-4.50893e-10
911687	chr5:911687:G:A	3.28353e-13	-3.03431e-10	-1.4604	1.61565e-05	-3.03431e-10	-1.44036
911696	chr5:911696:G:A	3.10726e-13	-0.123866	-1.39171	9.33373e-06	-0.600411	-1.38864
912185	chr5:912185:T:G	6.053e-13	-3.03431e-10	-0.848763	3.02734e-05	-3.03431e-10	-0.81241
912419	chr5:912419:A:G	4.60655e-14	-1.95562	-1.4688	2.66039e-06	-1.82986	-1.41434
912474	chr5:912474:G:A	2.65145e-11	-0.912588	3.84355	0.000518905	-1.0375	3.06654
912487	chr5:912487:C:T	8.53034e-12	-3.03431e-10	1.7969	0.000500484	-3.03431e-10	1.9929
912520	chr5:912520:C:T	6.66939e-14	-2.0047	-1.04968	5.5088e-06	-1.95396	-0.562376
913226	chr5:913226:T:C	3.80786e-13	-3.03431e-10	-1.31225	2.04164e-05	-3.03431e-10	-1.20634
913354	chr5:913354:TTTTG:T	3.64974e-13	-3.03431e-10	-1.35466	2.11484e-05	-3.03431e-10	-1.17112
913938	chr5:913938:C:T	6.67494e-13	-3.03431e-10	-0.750957	5.61389e-05	-3.03431e-10	-0.194853
913989	chr5:913989:TCAGA:T	3.27248e-13	-3.03431e-10	-1.46377	1.57627e-05	-3.03431e-10	-1.46504
914340	chr5:914340:G:A	1.82293e-13	-2.04887	-4.50893e-10	8.78964e-06	-2.04911	-4.50893e-10
914549	chr5:914549:T:C	1.82421e-13	-2.04817	-4.50893e-10	8.79495e-06	-2.0485	-4.50893e-10
914820	chr5:914820:C:CGT	4.70063e-14	-1.95033	-1.45388	2.43869e-06	-1.87517	-1.45605
914821	chr5:914821:A:G	4.68971e-14	-1.95357	-1.45296	2.42654e-06	-1.87939	-1.45683
914908	chr5:914908:G:A	7.609e-13	-3.03431e-10	-0.619985	7.93953e-05	-3.03431e-10	0.151759
915050	chr5:915050:G:A	4.60885e-12	-3.03431e-10	1.18125	0.000288356	-3.03431e-10	1.44152
915082	chr5:915082:G:A	3.59153e-13	-3.03431e-10	-1.37074	1.68842e-05	-3.03431e-10	-1.3963
915367	chr5:915367:A:G	3.25346e-13	-3.03431e-10	-1.4696	1.56664e-05	-3.03431e-10	-1.47117
915792	chr5:915792:T:C	6.82013e-14	-1.99005	-1.04197	5.68296e-06	-1.93493	-0.550274
915828	chr5:915828:G:A	3.26542e-13	-3.03431e-10	-1.46593	1.57968e-05	-3.03431e-10	-1.46288
915843	chr5:915843:T:C	6.87037e-14	-1.98331	-1.04137	5.7384e-06	-1.9261	-0.549401
916362	chr5:916362:T:C	6.96831e-14	-1.98715	-1.02338	5.86399e-06	-1.93054	-0.523309
916372	chr5:916372:T:C	4.87935e-14	-1.92187	-1.44502	3.51223e-06	-1.74146	-1.22497
916617	chr5:916617:G:A	1.54731e-12	-3.03431e-10	0.0897863	8.75072e-05	-3.03431e-10	0.24904
916775	chr5:916775:T:G	6.72534e-14	-1.9953	-1.05072	5.58792e-06	-1.94173	-0.560345
916790	chr5:916790:GGC:G	3.30863e-13	-3.03431e-10	-1.45278	1.75346e-05	-3.03431e-10	-1.35851
916860	chr5:916860:G:A	1.81883e-13	-2.05112	-4.50893e-10	8.76966e-06	-2.05138	-4.50893e-10
916991	chr5:916991:G:C	3.86768e-13	0.0622422	-1.3589	1.14524e-05	-0.43332	-1.35116
916995	chr5:916995:G:A	8.97725e-14	-1.76701	-0.990197	7.70271e-06	-1.74567	-0.435437
917479	chr5:917479:G:T	1.84786e-13	-2.03529	-4.50893e-10	8.75578e-06	-2.05297	-4.50893e-10
917763	chr5:917763:A:G	7.75926e-14	-1.93304	-0.96998	9.54272e-06	-2.05275	0.085848
918110	chr5:918110:T:C	1.838e-13	-2.04064	-4.50893e-10	9.18644e-06	-2.00495	-4.50893e-10
918408	chr5:918408:C:T	7.58768e-13	-3.03431e-10	-0.622792	7.81837e-05	-3.03431e-10	0.136381
918631	chr5:918631:A:G	3.47354e-13	-3.03431e-10	-1.40414	1.7419e-05	-3.03431e-10	-1.36512
918643	chr5:918643:A:G	4.24321e-13	-3.03431e-10	-1.204	2.20746e-05	-3.03431e-10	-1.12825
918697	chr5:918697:C:G	6.89698e-14	-2.01259	-1.00822	5.78563e-06	-1.9658	-0.501503
918848	chr5:918848:T:G	6.64029e-14	-2.00876	-1.04999	5.47228e-06	-1.96007	-0.562915
919382	chr5:919382:A:G	5.45733e-14	-2.0448	-1.21015	3.17348e-06	-2.05459	-1.01326
919493	chr5:919493:A:C	1.26173e-12	-3.03431e-10	-0.11425	5.86374e-05	-3.03431e-10	-0.151308
919587	chr5:919587:G:T	3.31637e-13	-3.03431e-10	-1.45045	1.58878e-05	-3.03431e-10	-1.45713
919600	chr5:919600:T:A	4.1312e-13	-3.03431e-10	-1.23075	2.0905e-05	-3.03431e-10	-1.18269
919682	chr5:919682:G:T	6.8672e-14	-2.00563	-1.01951	5.75758e-06	-1.95562	-0.516547
919712	chr5:919712:C:T	1.83143e-13	-2.04422	-4.50893e-10	9.12399e-06	-2.01177	-4.50893e-10
919714	chr5:919714:T:A	7.8055e-14	-1.98793	-0.909141	6.8796e-06	-1.93222	-0.361901
919783	chr5:919783:A:G	3.72767e-13	-3.03431e-10	-1.33353	1.98047e-05	-3.03431e-10	-1.23676
919991	chr5:919991:T:C	6.63095e-13	-3.03431e-10	-0.757569	5.48769e-05	-3.03431e-10	-0.217588
920470	chr5:920470:C:G	1.37466e-11	-3.03431e-10	2.27406	0.000812146	-3.03431e-10	2.477
920643	chr5:920643:T:C	3.81615e-13	-3.03431e-10	-1.31007	2.04451e-05	-3.03431e-10	-1.20494
920816	chr5:920816:A:G	1.82704e-13	-2.04662	-4.50893e-10	8.80892e-06	-2.04692	-4.50893e-10
921066	chr5:921066:C:CTTG	7.1942e-14	-1.99664	-0.981991	5.98814e-06	-1.94636	-0.486537
921079	chr5:921079:A:G	7.52686e-14	-1.99111	-0.942311	6.37732e-06	-1.93913	-0.430803
921150	chr5:921150:ATTAAAT:A	3.27745e-13	-1.78424	0.321991	5.70864e-05	-2.03529	1.85718
921526	chr5:921526:T:C	4.4265e-13	-3.03431e-10	-1.16171	2.36671e-05	-3.03431e-10	-1.0586
922160	chr5:922160:A:T	7.14473e-14	-1.9869	-0.998627	5.92135e-06	-1.93349	-0.510628
922290	chr5:922290:C:T	1.39331e-13	-0.895535	-1.4221	4.49218e-06	-1.32634	-1.394
922318	chr5:922318:C:T	1.88975e-13	-2.01287	-4.50893e-10	9.07654e-06	-2.01699	-4.50893e-10
922430	chr5:922430:A:G	9.41704e-14	-1.49751	-1.21187	7.78758e-06	-1.96091	-0.209238
922525	chr5:922525:A:G	7.77296e-14	-1.99068	-0.910572	6.66794e-06	-1.93853	-0.38684
922651	chr5:922651:A:G	5.90653e-14	-1.89932	-1.27652	4.27146e-06	-1.8106	-0.960127
922860	chr5:922860:C:T	1.8203e-13	-2.05031	-4.50893e-10	8.77276e-06	-2.05103	-4.50893e-10
922946	chr5:922946:C:T	1.7715e-12	-3.03431e-10	0.225093	9.58493e-05	-3.03431e-10	0.340096
923071	chr5:923071:C:T	1.14968e-12	-3.03431e-10	-0.207252	5.35004e-05	-3.03431e-10	-0.242992
923362	chr5:923362:T:C	8.67252e-14	-2.03759	-0.75415	8.01755e-06	-1.99708	-0.143969
923373	chr5:923373:A:G	1.13788e-12	-3.03431e-10	-0.217569	5.30036e-05	-3.03431e-10	-0.252322
923545	chr5:923545:C:T	3.39312e-13	-3.03431e-10	-1.42757	1.63708e-05	-3.03431e-10	-1.42718
923611	chr5:923611:C:T	7.62901e-14	-1.98012	-0.939829	6.48509e-06	-1.92494	-0.428231
923622	chr5:923622:C:T	3.28052e-13	-3.03431e-10	-1.46132	1.58523e-05	-3.03431e-10	-1.45936
923648	chr5:923648:C:T	4.27742e-13	-3.03431e-10	-1.19597	2.17417e-05	-3.03431e-10	-1.14345
923652	chr5:923652:C:T	3.32134e-13	-3.03431e-10	-1.44895	1.6557e-05	-3.03431e-10	-1.41587
923927	chr5:923927:T:G	1.39703e-11	-3.03431e-10	2.2902	0.000823565	-3.03431e-10	2.49096
924099	chr5:924099:T:C	1.91854e-13	-1.99775	-4.50893e-10	8.98166e-06	-2.0275	-4.50893e-10
924142	chr5:924142:G:A	3.4072e-13	-3.03431e-10	-1.42343	1.71586e-05	-3.03431e-10	-1.38018
924867	chr5:924867:CTTCT:C	3.24426e-13	-3.03431e-10	-1.47243	1.57077e-05	-3.03431e-10	-1.46853
925065	chr5:925065:T:A	7.85635e-13	-3.03431e-10	-0.587994	7.98853e-05	-3.03431e-10	0.157911
925140	chr5:925140:A:G	3.46627e-13	-3.03431e-10	-1.40624	1.70967e-05	-3.03431e-10	-1.38379
925569	chr5:925569:T:C	3.80108e-13	-3.03431e-10	-1.31403	1.82635e-05	-3.03431e-10	-1.31778
925707	chr5:925707:A:G	7.72893e-14	-1.9839	-0.923029	6.60351e-06	-1.93044	-0.404644
926318	chr5:926318:T:A	5.62809e-13	-1.9527	1.03115	8.70102e-05	-1.77138	2.01473
926928	chr5:926928:C:G	4.26215e-12	-3.03431e-10	1.10304	0.000602128	-3.03431e-10	2.17779
926944	chr5:926944:G:A	2.14966e-13	-1.88401	-4.50893e-10	9.63025e-06	-1.95777	-4.50893e-10
927208	chr5:927208:C:T	1.0322e-13	-2.01949	-0.59813	6.22649e-06	-2.01875	-0.375122
927510	chr5:927510:T:G	2.17443e-13	-1.65834	-0.214209	1.88166e-05	-1.90063	0.612687
928224	chr5:928224:A:G	5.53277e-14	-2.04704	-1.19417	3.85493e-06	-2.04827	-0.825063
928357	chr5:928357:C:T	1.86202e-13	-2.02766	-4.50893e-10	8.94774e-06	-2.03128	-4.50893e-10
928445	chr5:928445:A:G	3.66816e-13	-3.03431e-10	-1.34963	1.91416e-05	-3.03431e-10	-1.27082
928580	chr5:928580:C:T	3.69774e-13	-3.03431e-10	-1.3416	1.93404e-05	-3.03431e-10	-1.26049
928675	chr5:928675:G:T	3.4039e-12	-1.77366	2.65185	0.00130227	-1.48131	4.43049
928708	chr5:928708:A:G	3.68362e-13	-3.03431e-10	-1.34542	1.92462e-05	-3.03431e-10	-1.26537
928859	chr5:928859:A:G	1.8819e-13	-2.01704	-4.50893e-10	9.03691e-06	-2.02136	-4.50893e-10
928958	chr5:928958:C:T	5.91585e-13	-3.03431e-10	-0.871682	3.42719e-05	-3.03431e-10	-0.688355
929015	chr5:929015:A:C	3.73704e-13	-3.03431e-10	-1.33102	1.96011e-05	-3.03431e-10	-1.24709
929027	chr5:929027:T:C	3.68834e-13	-3.03431e-10	-1.34414	1.92779e-05	-3.03431e-10	-1.26372
929080	chr5:929080:CAT:C	3.68816e-13	-3.03431e-10	-1.34419	1.92774e-05	-3.03431e-10	-1.26375
929222	chr5:929222:G:T	5.73461e-13	-2.00441	1.10161	3.05068e-05	-2.01565	1.21092
929643	chr5:929643:C:T	4.38249e-14	-2.00185	-1.47243	2.17135e-06	-1.98521	-1.46212
929726	chr5:929726:G:C	2.18204e-12	-3.03431e-10	0.433526	9.86886e-05	-3.03431e-10	0.369288
929914	chr5:929914:T:G	3.67678e-13	-3.03431e-10	-1.34728	1.91988e-05	-3.03431e-10	-1.26783
929984	chr5:929984:G:A	3.68333e-13	-3.03431e-10	-1.3455	1.9243e-05	-3.03431e-10	-1.26553
930062	chr5:930062:G:A	3.68333e-13	-3.03431e-10	-1.3455	1.9243e-05	-3.03431e-10	-1.26553
930316	chr5:930316:A:T	3.68333e-13	-3.03431e-10	-1.3455	1.9243e-05	-3.03431e-10	-1.26553
930570	chr5:930570:C:T	1.82177e-12	-3.03431e-10	0.253077	9.84494e-05	-3.03431e-10	0.366862
930722	chr5:930722:C:T	3.70301e-13	-3.03431e-10	-1.34017	1.93602e-05	-3.03431e-10	-1.25946
931208	chr5:931208:A:G	3.49027e-13	-3.03431e-10	-1.39934	1.79299e-05	-3.03431e-10	-1.33621
931339	chr5:931339:T:C	9.4637e-14	-2.05089	-0.653554	8.96935e-06	-2.00767	-0.0211969
931577	chr5:931577:T:C	4.77209e-13	-3.03431e-10	-1.08653	2.98375e-05	-3.03431e-10	-0.826913
931687	chr5:931687:G:A	3.69961e-13	-3.03431e-10	-1.34109	1.93324e-05	-3.03431e-10	-1.2609
932033	chr5:932033:T:C	3.67167e-13	-3.03431e-10	-1.34867	1.91526e-05	-3.03431e-10	-1.27024
932143	chr5:932143:C:T	3.05057e-12	-1.79471	2.56331	0.00114992	-1.49517	4.31993
932414	chr5:932414:C:T	3.1199e-12	-1.78591	2.57698	0.00118237	-1.48339	4.33599
932437	chr5:932437:A:G	1.84088e-13	-2.03907	-4.50893e-10	9.65947e-06	-1.95474	-4.50893e-10
932507	chr5:932507:A:G	4.38426e-14	-2.05218	-1.4217	2.80042e-06	-2.00236	-1.19055
932599	chr5:932599:T:C	5.50897e-13	-3.03431e-10	-0.942939	3.07121e-05	-3.03431e-10	-0.798025
932659	chr5:932659:T:C	1.49363e-13	-2.04383	-0.204279	1.92485e-05	-1.99507	0.729827
932995	chr5:932995:G:C	4.5826e-13	-3.03431e-10	-1.12705	2.51315e-05	-3.03431e-10	-0.998557
933697	chr5:933697:C:A	3.60418e-13	-3.03431e-10	-1.36722	1.87e-05	-3.03431e-10	-1.29416
933870	chr5:933870:A:G	3.71742e-13	-2.02041	0.684122	2.41971e-05	-2.03538	0.998928
933966	chr5:933966:G:A	4.26002e-13	-2.01074	0.8107	2.31294e-05	-2.0199	0.938323
934229	chr5:934229:T:C	4.39708e-13	-2.01841	0.850036	2.3923e-05	-2.02667	0.978833
934275	chr5:934275:T:C	3.66387e-13	-3.03431e-10	-1.3508	1.90965e-05	-3.03431e-10	-1.27318
935153	chr5:935153:A:G	7.96501e-14	-2.05095	-0.825892	7.06237e-06	-2.00785	-0.260054
935841	chr5:935841:ATC:A	1.15474e-11	-3.03431e-10	2.09973	0.000717349	-3.03431e-10	2.35288
935950	chr5:935950:A:G	2.59705e-12	-1.75874	2.36638	0.000961678	-1.44149	4.08749
936008	chr5:936008:G:A	1.3857e-13	-0.851527	-1.47159	4.66486e-06	-1.2159	-1.46672
936351	chr5:936351:A:G	4.25303e-14	-2.0344	-1.46987	2.38302e-06	-1.9444	-1.40992
936401	chr5:936401:C:T	1.43334e-12	-3.03431e-10	0.0132747	6.58035e-05	-3.03431e-10	-0.0360078
936482	chr5:936482:A:T	1.84045e-13	-2.03931	-4.50893e-10	8.76275e-06	-2.05217	-4.50893e-10
936654	chr5:936654:C:T	1.82456e-13	-2.04798	-4.50893e-10	8.78191e-06	-2.04999	-4.50893e-10
937233	chr5:937233:T:C	3.58901e-13	-3.03431e-10	-1.37144	1.86027e-05	-3.03431e-10	-1.29938
937336	chr5:937336:G:A	2.63108e-12	-1.79221	2.41287	0.000969349	-1.49092	4.14487
937374	chr5:937374:C:T	3.5321e-13	-3.03431e-10	-1.38742	1.71121e-05	-3.03431e-10	-1.38289
937441	chr5:937441:T:C	7.65667e-14	-2.053	-0.86333	6.46982e-06	-2.03905	-0.316485
937645	chr5:937645:G:A	1.42875e-12	-3.03431e-10	0.0100686	6.55918e-05	-3.03431e-10	-0.0392301
937705	chr5:937705:C:T	2.36015e-12	-1.8123	2.32429	0.000847333	-1.51988	4.03929
937812	chr5:937812:T:G	2.52743e-12	-1.8079	2.38837	0.000918622	-1.51333	4.11352
938517	chr5:938517:CAG:C	3.07259e-12	-1.75135	2.52714	0.00117708	-1.43366	4.28177
938582	chr5:938582:C:T	2.36862e-13	-1.78701	-4.50893e-10	1.40888e-05	-1.5773	-4.50893e-10
938927	chr5:938927:A:T	1.86917e-13	-2.02382	-4.50893e-10	8.85638e-06	-2.04154	-4.50893e-10
939006	chr5:939006:C:T	2.43169e-12	-1.84064	2.3825	0.000869487	-1.56685	4.11208
939090	chr5:939090:T:C	3.7083e-13	-3.03431e-10	-1.33874	1.9396e-05	-3.03431e-10	-1.25761
939305	chr5:939305:C:T	2.23467e-12	-1.80683	2.2642	0.000784527	-1.51409	3.95649
939418	chr5:939418:A:G	1.13902e-13	-1.57381	-0.945338	6.34796e-06	-1.937	-0.437552
939559	chr5:939559:T:C	4.74081e-14	-1.97553	-1.42016	2.44517e-06	-1.85667	-1.4719
939989	chr5:939989:C:T	3.43285e-13	-3.03431e-10	-1.41593	1.75148e-05	-3.03431e-10	-1.35963
940256	chr5:940256:GTTGT:G	1.44949e-13	-0.805753	-1.47235	4.53316e-06	-1.24431	-1.46695
940619	chr5:940619:A:T	6.29183e-13	-2.00813	1.19807	0.000107736	-1.84466	2.30166
940647	chr5:940647:G:T	1.04487e-13	-1.59766	-1.00777	1.33615e-05	-2.00271	0.372407
940702	chr5:940702:C:T	3.27257e-13	-3.03431e-10	-1.46374	1.56628e-05	-3.03431e-10	-1.47139
940888	chr5:940888:T:C	2.75443e-13	-2.05268	0.416575	3.4967e-05	-2.01925	1.35097
940924	chr5:940924:G:A	3.27232e-13	-3.03431e-10	-1.46382	1.56624e-05	-3.03431e-10	-1.47142
940932	chr5:940932:C:T	6.13548e-13	-3.03431e-10	-0.835229	3.05344e-05	-3.03431e-10	-0.803828
941309	chr5:941309:TG:T	3.8228e-13	-3.03431e-10	-1.30833	1.97389e-05	-3.03431e-10	-1.24009
941542	chr5:941542:G:A	1.81389e-13	-2.02832	-0.0255212	8.8664e-06	-2.03537	-0.0050398
941759	chr5:941759:C:T	1.89035e-13	-2.01256	-4.50893e-10	9.07347e-06	-2.01733	-4.50893e-10
942112	chr5:942112:G:A	3.32774e-12	-1.98225	2.83781	0.00111007	-1.81668	4.60618
942260	chr5:942260:G:A	3.31422e-13	-3.03431e-10	-1.45109	1.5903e-05	-3.03431e-10	-1.45617
942338	chr5:942338:G:A	3.26468e-13	-3.03431e-10	-1.46615	1.569e-05	-3.03431e-10	-1.46966
942516	chr5:942516:A:G	3.27636e-13	-3.03431e-10	-1.46258	1.6244e-05	-3.03431e-10	-1.43496
942724	chr5:942724:G:A	1.82346e-13	-2.04858	-4.50893e-10	8.77786e-06	-2.05045	-4.50893e-10
943560	chr5:943560:C:G	4.07747e-13	-3.03431e-10	-1.24384	1.96845e-05	-3.03431e-10	-1.24285
943697	chr5:943697:AT:A	2.32927e-12	-1.97848	2.4773	0.000747025	-1.80928	4.2027
943932	chr5:943932:G:A	8.67309e-12	-3.03431e-10	1.81349	0.00183515	-3.03431e-10	3.2922
944111	chr5:944111:G:A	1.81649e-13	-2.05241	-4.50893e-10	8.75199e-06	-2.0534	-4.50893e-10
944183	chr5:944183:A:G	1.09675e-13	-1.71829	-0.838667	1.49161e-05	-2.041	0.520759
944223	chr5:944223:C:T	1.82668e-13	-2.04682	-4.50893e-10	8.792e-06	-2.04884	-4.50893e-10
944353	chr5:944353:G:A	3.36513e-13	-3.03431e-10	-1.43585	1.59134e-05	-3.03431e-10	-1.45552
944841	chr5:944841:C:T	7.14246e-13	-3.03431e-10	-0.683261	3.11434e-05	-3.03431e-10	-0.784077
945019	chr5:945019:C:T	7.52827e-13	-3.03431e-10	-0.630652	3.31585e-05	-3.03431e-10	-0.721382
945171	chr5:945171:T:C	2.51131e-12	-1.96795	2.54203	0.000805124	-1.79803	4.26635
945402	chr5:945402:C:T	2.9934e-12	-1.89651	2.64619	0.00101637	-1.67908	4.3804
945439	chr5:945439:A:G	3.68065e-13	0.121143	-1.46737	1.00047e-05	-0.500966	-1.41866
945719	chr5:945719:A:G	3.76069e-13	-3.03431e-10	-1.32471	1.80215e-05	-3.03431e-10	-1.33111
945796	chr5:945796:T:C	2.48503e-13	-2.03915	0.300114	1.51037e-05	-2.04856	0.540817
945815	chr5:945815:C:T	4.25322e-14	-2.05311	-1.45112	2.51774e-06	-2.00786	-1.29146
945991	chr5:945991:A:G	1.83042e-13	-2.05017	0.00539839	2.31917e-05	-2.01294	0.934052
946019	chr5:946019:C:T	2.92057e-12	-1.89087	2.61592	0.000986333	-1.67042	4.34173
946100	chr5:946100:G:A	4.54361e-13	-2.04809	0.912496	2.35439e-05	-2.05134	0.987527
946534	chr5:946534:G:A	9.23754e-13	-3.03431e-10	-0.426042	6.56454e-05	-3.03431e-10	-0.0384128
946543	chr5:946543:A:C	1.19116e-13	-2.05465	-0.419736	1.19038e-05	-2.03266	0.286836
946565	chr5:946565:C:T	2.30661e-13	-2.04217	0.22863	1.39629e-05	-2.05046	0.46418
946688	chr5:946688:T:G	2.70153e-11	-1.30302	4.25269	0.000487066	-1.39138	3.3571
946962	chr5:946962:G:A	4.32512e-12	-3.03431e-10	1.11771	0.000261381	-3.03431e-10	1.3433
947112	chr5:947112:G:A	3.26994e-13	-3.03431e-10	-1.46454	1.56658e-05	-3.03431e-10	-1.4712
947144	chr5:947144:T:G	3.25831e-13	-3.03431e-10	-1.46811	1.56495e-05	-3.03431e-10	-1.47224
947157	chr5:947157:C:T	4.68326e-13	-3.03431e-10	-1.10532	3.59994e-05	-3.03431e-10	-0.639179
947249	chr5:947249:A:G	1.18296e-13	-2.05234	-0.428961	1.19121e-05	-2.01777	0.27264
948079	chr5:948079:T:C	1.60049e-13	-2.04668	-0.132327	1.65985e-05	-2.00172	0.588357
948664	chr5:948664:G:A	4.54294e-13	-3.03431e-10	-1.13574	2.47524e-05	-3.03431e-10	-1.01376
948673	chr5:948673:C:T	3.25846e-13	-3.03431e-10	-1.46806	1.56493e-05	-3.03431e-10	-1.47225
948703	chr5:948703:A:T	3.97581e-13	-3.03431e-10	-1.26909	2.06372e-05	-3.03431e-10	-1.19559
948766	chr5:948766:C:T	1.81673e-13	-2.05228	-4.50893e-10	8.75054e-06	-2.05357	-4.50893e-10
948811	chr5:948811:CT:C	3.25028e-13	-3.03431e-10	-1.47058	1.56465e-05	-3.03431e-10	-1.47244
948922	chr5:948922:A:G	1.29658e-13	-2.05463	-0.334962	1.31296e-05	-2.03586	0.388044
948979	chr5:948979:C:T	6.58036e-13	-3.03431e-10	-0.765228	2.82372e-05	-3.03431e-10	-0.882039
949292	chr5:949292:C:A	3.87058e-12	-1.92299	2.92967	0.00134906	-1.72051	4.70499
949436	chr5:949436:C:T	3.49306e-13	-3.03431e-10	-1.39854	1.78534e-05	-3.03431e-10	-1.34048
949508	chr5:949508:G:A	3.36985e-13	-3.03431e-10	-1.43445	1.57512e-05	-3.03431e-10	-1.46576
949519	chr5:949519:T:C	1.31749e-13	-2.04268	-0.330902	1.38743e-05	-1.98899	0.396347
949801	chr5:949801:C:G	1.38433e-13	-2.04345	-0.280652	1.47789e-05	-1.99053	0.461046
950190	chr5:950190:G:A	3.52882e-13	-3.03431e-10	-1.38835	1.68215e-05	-3.03431e-10	-1.40003
950215	chr5:950215:G:A	4.336e-12	-1.84652	2.96674	0.00159827	-1.58775	4.74175
950520	chr5:950520:T:C	3.24866e-13	-3.03431e-10	-1.47107	1.56487e-05	-3.03431e-10	-1.47229
950864	chr5:950864:T:C	1.81369e-13	-2.05395	-4.50893e-10	8.74065e-06	-2.0547	-4.50893e-10
951243	chr5:951243:T:C	4.87909e-14	-2.02748	-1.33946	3.38618e-06	-1.94534	-1.05764
951517	chr5:951517:C:T	4.05069e-12	-1.82303	2.87519	0.00148115	-1.555	4.63289
951852	chr5:951852:C:T	8.57491e-13	-3.03431e-10	-0.500476	4.63648e-05	-3.03431e-10	-0.38614
952120	chr5:952120:C:T	3.24925e-13	-3.03431e-10	-1.47089	1.56477e-05	-3.03431e-10	-1.47235
952161	chr5:952161:G:T	2.48633e-12	-1.80592	2.36999	0.000830019	-1.5294	4.02817
952289	chr5:952289:A:G	3.30457e-13	-3.03431e-10	-1.45401	1.60747e-05	-3.03431e-10	-1.44543
952294	chr5:952294:C:T	4.43365e-13	-3.03431e-10	-1.16009	2.35108e-05	-3.03431e-10	-1.06522
952669	chr5:952669:A:G	4.51642e-13	-3.03431e-10	-1.1416	3.49513e-05	-3.03431e-10	-0.668726
952712	chr5:952712:C:T	5.79749e-13	-1.79435	0.902463	0.000254422	-1.52021	2.83653
952746	chr5:952746:C:G	3.5663e-13	-3.03431e-10	-1.37779	1.71581e-05	-3.03431e-10	-1.38021
952788	chr5:952788:G:A	3.26223e-13	-3.03431e-10	-1.46691	1.57349e-05	-3.03431e-10	-1.4668
952789	chr5:952789:C:T	1.27166e-13	-1.01912	-1.38988	4.32402e-06	-1.40109	-1.3574
953134	chr5:953134:AGT:A	1.19745e-13	-2.05456	-0.414562	6.38802e-06	-2.05409	-0.314171
953154	chr5:953154:C:CA	1.09026e-13	-2.05048	-0.512421	5.75869e-06	-2.05386	-0.41811
953292	chr5:953292:T:C	1.97101e-12	-1.70048	2.03229	9.60147e-05	-1.98254	2.32437
953440	chr5:953440:G:A	3.99112e-13	-3.03431e-10	-1.26524	1.91829e-05	-3.03431e-10	-1.26866
953448	chr5:953448:A:G	2.22159e-13	-1.85109	-4.50893e-10	9.29332e-06	-1.99339	-4.50893e-10
953503	chr5:953503:C:T	4.54495e-13	-3.03431e-10	-1.1353	1.97397e-05	-3.03431e-10	-1.24005
953532	chr5:953532:C:T	3.24813e-13	-3.03431e-10	-1.47124	1.56531e-05	-3.03431e-10	-1.47201
953718	chr5:953718:A:G	1.0083e-12	-1.69457	1.35611	4.38418e-05	-1.99182	1.54972
953724	chr5:953724:G:A	9.94341e-14	-2.05253	-0.602463	5.16053e-06	-2.05458	-0.52706
953736	chr5:953736:T:G	3.25538e-13	-3.03431e-10	-1.46901	1.56456e-05	-3.03431e-10	-1.47249
953956	chr5:953956:C:T	7.14295e-13	-3.03431e-10	-0.683192	3.05691e-05	-3.03431e-10	-0.80269
953965	chr5:953965:G:T	3.28561e-13	-3.03431e-10	-1.45976	1.59537e-05	-3.03431e-10	-1.45299
953982	chr5:953982:T:A	5.79591e-13	-3.03431e-10	-0.892165	3.33116e-05	-3.03431e-10	-0.716775
953997	chr5:953997:G:C	5.85188e-13	-3.03431e-10	-0.882553	3.36788e-05	-3.03431e-10	-0.705813
954155	chr5:954155:A:G	6.64745e-13	-3.03431e-10	-0.755083	6.75572e-05	-3.03431e-10	-0.00970689
954344	chr5:954344:G:A	3.27193e-13	-3.03431e-10	-1.46394	1.59609e-05	-3.03431e-10	-1.45254
954908	chr5:954908:G:A	3.63916e-13	-3.03431e-10	-1.35756	1.75187e-05	-3.03431e-10	-1.35941
954949	chr5:954949:T:C	6.98303e-13	-3.03431e-10	-0.705835	4.01438e-05	-3.03431e-10	-0.530212
955022	chr5:955022:T:C	1.36391e-13	-1.46148	-0.877486	1.1085e-05	-1.1445	-0.672587
955032	chr5:955032:G:A	4.29239e-13	-3.03431e-10	-1.19247	2.26767e-05	-3.03431e-10	-1.10134
955378	chr5:955378:C:T	1.0424e-12	-3.03431e-10	-0.305202	4.40229e-05	-3.03431e-10	-0.437972
955557	chr5:955557:CTCTG:C	3.2864e-11	-1.26418	4.40982	0.103958	-0.443382	7.77244
955657	chr5:955657:C:G	3.87276e-13	-3.03431e-10	-1.29535	2.01346e-05	-3.03431e-10	-1.22024
955711	chr5:955711:CTA:C	3.34171e-13	-3.03431e-10	-1.44283	1.58627e-05	-3.03431e-10	-1.45871
955997	chr5:955997:C:G	9.15248e-13	-3.03431e-10	-0.435292	4.19455e-05	-3.03431e-10	-0.486309
956399	chr5:956399:G:A	9.29762e-13	-0.419559	-4.50893e-10	3.82376e-05	-0.578862	-4.50893e-10
956556	chr5:956556:C:T	1.2227e-13	-1.26703	-1.18122	9.44805e-06	-1.54166	-0.435218
956563	chr5:956563:T:A	3.34049e-13	-3.03431e-10	-1.4432	1.58993e-05	-3.03431e-10	-1.4564
956853	chr5:956853:CT:C	3.29769e-13	-3.03431e-10	-1.45609	1.57004e-05	-3.03431e-10	-1.469
956859	chr5:956859:C:T	1.20008e-13	-1.28253	-1.1844	9.27314e-06	-1.55377	-0.44179
956921	chr5:956921:C:T	3.7803e-13	-3.03431e-10	-1.31951	1.78185e-05	-3.03431e-10	-1.34244
957537	chr5:957537:G:A	2.81723e-12	-3.03431e-10	0.689023	0.000250812	-3.03431e-10	1.30202
957867	chr5:957867:G:A	9.60004e-14	-1.50687	-1.18327	7.51795e-06	-1.84291	-0.362474
957984	chr5:957984:G:A	4.0308e-13	-3.03431e-10	-1.25535	1.90656e-05	-3.03431e-10	-1.27479
958129	chr5:958129:A:T	5.97822e-13	-3.03431e-10	-0.861195	2.5874e-05	-3.03431e-10	-0.969442
958225	chr5:958225:T:C	8.94933e-14	-1.33707	-1.42325	7.37051e-06	-0.89164	-1.33355
958358	chr5:958358:C:T	1.70335e-13	-1.48087	-0.635849	6.42158e-06	-1.9088	-0.454213
958471	chr5:958471:G:A	6.06383e-12	-3.03431e-10	1.45561	0.000366967	-3.03431e-10	1.68259
958771	chr5:958771:G:A	1.81266e-13	-2.05452	-4.50893e-10	8.74762e-06	-2.0539	-4.50893e-10
959009	chr5:959009:T:C	3.51077e-13	-3.03431e-10	-1.39348	1.66685e-05	-3.03431e-10	-1.40916
959109	chr5:959109:A:G	5.65636e-14	-1.74857	-1.47055	2.09918e-06	-2.02342	-1.45771
959138	chr5:959138:AGT:A	4.59091e-13	-3.03431e-10	-1.12524	2.06052e-05	-3.03431e-10	-1.19714
959369	chr5:959369:T:C	3.10594e-13	-2.04673	0.530733	1.97833e-05	-2.04669	0.808852
959478	chr5:959478:C:T	3.66955e-13	-2.05193	0.702682	2.7966e-05	-2.04836	1.15667
959616	chr5:959616:C:T	5.29885e-13	-3.03431e-10	-0.981826	2.77801e-05	-3.03431e-10	-0.898361
959676	chr5:959676:GGGGCA:G	1.09496e-12	-3.03431e-10	-0.25601	5.962e-05	-3.03431e-10	-0.13469
959854	chr5:959854:G:A	5.92788e-13	-3.03431e-10	-0.86965	2.95761e-05	-3.03431e-10	-0.835716
960008	chr5:960008:C:T	3.26741e-13	-3.03431e-10	-1.46532	1.60708e-05	-3.03431e-10	-1.44568
960080	chr5:960080:T:C	3.72752e-13	-3.03431e-10	-1.33357	1.86632e-05	-3.03431e-10	-1.29613
960204	chr5:960204:G:A	7.04681e-14	-2.05462	-0.944703	7.51043e-06	-1.96462	-0.24177
960207	chr5:960207:GTGCC:G	6.8597e-14	-2.03538	-0.990859	6.34195e-06	-2.04665	-0.328843
960668	chr5:960668:T:C	2.01825e-13	-1.94709	-4.50893e-10	9.71076e-06	-1.94945	-4.50893e-10
960728	chr5:960728:A:G	7.81972e-14	-1.76702	-1.12823	9.83601e-06	-1.53111	-0.405522
960834	chr5:960834:C:T	2.13402e-13	-1.89131	-4.50893e-10	1.08942e-05	-1.83445	-4.50893e-10
961172	chr5:961172:T:C	1.51469e-13	-1.9408	-0.293307	3.89685e-05	-1.69854	1.13861
961395	chr5:961395:C:T	3.80954e-13	-3.03431e-10	-1.31181	2.24347e-05	-3.03431e-10	-1.11207
961408	chr5:961408:G:A	3.63558e-13	-3.03431e-10	-1.35855	2.08509e-05	-3.03431e-10	-1.18528
961529	chr5:961529:T:TC	3.42405e-13	-3.03431e-10	-1.41849	1.6854e-05	-3.03431e-10	-1.3981
961584	chr5:961584:C:T	1.50054e-12	-3.03431e-10	0.0590915	7.96e-05	-3.03431e-10	0.154333
961734	chr5:961734:G:A	4.23781e-13	-3.03431e-10	-1.20527	2.54501e-05	-3.03431e-10	-0.985962
961783	chr5:961783:G:A	4.65583e-13	-3.03431e-10	-1.1112	2.37739e-05	-3.03431e-10	-1.05409
961882	chr5:961882:T:C	1.90862e-13	-1.95606	-0.0468799	5.41057e-05	-1.72837	1.49663
961993	chr5:961993:C:T	1.11778e-12	-3.03431e-10	-0.235385	0.000211562	-3.03431e-10	1.13184
962036	chr5:962036:G:A	2.15661e-12	-3.03431e-10	0.421804	0.000252859	-3.03431e-10	1.31015
962132	chr5:962132:C:T	9.98695e-13	-3.03431e-10	-0.348038	6.49728e-05	-3.03431e-10	-0.0487123
962427	chr5:962427:A:C	1.99612e-13	-1.95811	-4.50893e-10	9.51142e-06	-1.97019	-4.50893e-10
962447	chr5:962447:C:T	3.25119e-13	-1.57759	0.10729	5.79268e-05	-1.22316	1.05966
962483	chr5:962483:G:A	4.09522e-13	-3.03431e-10	-1.2395	1.93103e-05	-3.03431e-10	-1.26204
962528	chr5:962528:CTT:C	3.35918e-13	-3.03431e-10	-1.43762	1.59295e-05	-3.03431e-10	-1.45451
962763	chr5:962763:C:T	1.86831e-13	-2.02428	-4.50893e-10	9.14563e-06	-2.00941	-4.50893e-10
963322	chr5:963322:A:T	6.05771e-14	-1.68802	-1.46255	2.16371e-06	-2.00835	-1.4425
963324	chr5:963324:C:T	3.25479e-13	-3.03431e-10	-1.46919	1.56484e-05	-3.03431e-10	-1.47231
963487	chr5:963487:C:A	3.48519e-13	-3.03431e-10	-1.4008	1.63986e-05	-3.03431e-10	-1.42548
964081	chr5:964081:C:T	4.10589e-13	-3.03431e-10	-1.2369	1.84885e-05	-3.03431e-10	-1.30553
964135	chr5:964135:G:A	1.39774e-12	-3.03431e-10	-0.0118739	0.000295585	-3.03431e-10	1.46628
964351	chr5:964351:A:G	4.72842e-13	-3.03431e-10	-1.09573	2.42712e-05	-3.03431e-10	-1.03339
964616	chr5:964616:C:A	1.50241e-12	-3.03431e-10	0.0603406	0.000324485	-3.03431e-10	1.55956
964653	chr5:964653:C:A	1.42267e-12	-3.03431e-10	0.00580093	0.000299681	-3.03431e-10	1.48004
965407	chr5:965407:A:G	3.28972e-13	-3.03431e-10	-1.45851	1.5735e-05	-3.03431e-10	-1.4668
965502	chr5:965502:A:G	8.90547e-14	-1.8874	-0.87784	4.21733e-06	-1.90791	-0.875569
965503	chr5:965503:T:G	1.96188e-13	-1.11097	-0.864442	1.38128e-05	-1.4305	-0.166578
965744	chr5:965744:G:A	3.24505e-13	-3.03431e-10	-1.47219	1.57765e-05	-3.03431e-10	-1.46416
965795	chr5:965795:C:T	9.09174e-14	-1.95556	-0.788978	4.32877e-06	-1.97054	-0.786857
965873	chr5:965873:C:T	1.79496e-12	-3.03431e-10	0.238251	0.000413173	-3.03431e-10	1.80118
965984	chr5:965984:A:G	4.51518e-14	-2.04555	-1.39891	2.4399e-06	-2.05415	-1.27658
966001	chr5:966001:G:A	3.34897e-13	-3.03431e-10	-1.44066	1.66506e-05	-3.03431e-10	-1.41023
966012	chr5:966012:C:T	7.98366e-13	-3.03431e-10	-0.57192	5.74984e-05	-3.03431e-10	-0.170924
966066	chr5:966066:T:TG	6.8887e-13	-1.96623	1.24679	0.000333897	-1.75423	3.34238
966366	chr5:966366:C:T	4.17262e-13	-3.03431e-10	-1.22077	1.87089e-05	-3.03431e-10	-1.29368
966469	chr5:966469:T:C	3.45225e-13	-3.03431e-10	-1.41029	1.62535e-05	-3.03431e-10	-1.43437
966475	chr5:966475:T:C	3.45458e-13	-3.03431e-10	-1.40962	1.62621e-05	-3.03431e-10	-1.43385
966533	chr5:966533:C:T	3.45634e-13	-3.03431e-10	-1.40911	1.62686e-05	-3.03431e-10	-1.43345
966751	chr5:966751:A:G	1.56977e-13	-1.97687	-0.221515	4.47885e-05	-1.75415	1.33342
967101	chr5:967101:C:T	3.48843e-13	-3.03431e-10	-1.39987	1.64069e-05	-3.03431e-10	-1.42498
967110	chr5:967110:T:C	8.61821e-13	-3.03431e-10	-0.49544	4.81173e-05	-3.03431e-10	-0.349039
967397	chr5:967397:G:A	1.36897e-12	-3.03431e-10	-0.0326761	0.000283949	-3.03431e-10	1.42611
967454	chr5:967454:T:A	4.06279e-13	-3.03431e-10	-1.24745	1.9385e-05	-3.03431e-10	-1.25818
967890	chr5:967890:G:A	3.27223e-13	-3.03431e-10	-1.46385	1.57186e-05	-3.03431e-10	-1.46784
968072	chr5:968072:G:A	4.32304e-13	-3.03431e-10	-1.18536	2.07678e-05	-3.03431e-10	-1.18928
968892	chr5:968892:G:A	3.96794e-12	-3.03431e-10	1.03151	0.00034509	-3.03431e-10	1.62112
969170	chr5:969170:G:A	8.78433e-13	-1.20282	0.726477	0.00015358	-0.744053	1.55559
969209	chr5:969209:T:A	3.54506e-13	-3.03431e-10	-1.38376	1.66704e-05	-3.03431e-10	-1.40905
969309	chr5:969309:A:G	1.63192e-13	-1.96355	-0.196013	4.77364e-05	-1.72794	1.37095
969665	chr5:969665:C:A	2.02246e-13	-1.945	-4.50893e-10	9.65585e-06	-1.95512	-4.50893e-10
970551	chr5:970551:G:A	3.95058e-13	-3.03431e-10	-1.27546	1.88139e-05	-3.03431e-10	-1.28808
970639	chr5:970639:C:T	1.83351e-13	-2.04308	-4.50893e-10	8.7757e-06	-2.05069	-4.50893e-10
971000	chr5:971000:A:G	3.98961e-13	-3.03431e-10	-1.26562	1.89611e-05	-3.03431e-10	-1.28029
971068	chr5:971068:C:T	3.82189e-13	-3.03431e-10	-1.30857	1.77024e-05	-3.03431e-10	-1.34898
971260	chr5:971260:A:G	1.73594e-12	-3.03431e-10	0.204818	9.39264e-05	-3.03431e-10	0.319831
971899	chr5:971899:T:C	2.46296e-12	-3.03431e-10	0.554634	0.000134556	-3.03431e-10	0.679299
972451	chr5:972451:A:G	2.54636e-13	-1.71465	-4.50893e-10	1.1042e-05	-1.82098	-4.50893e-10
972556	chr5:972556:G:A	1.96374e-13	-1.97446	-4.50893e-10	9.39672e-06	-1.98232	-4.50893e-10
973073	chr5:973073:A:G	3.8173e-13	-1.86047	0.550702	0.000170875	-1.55009	2.46834
973428	chr5:973428:C:T	9.22653e-14	-1.27176	-1.45806	4.17132e-06	-1.57953	-1.21491
973746	chr5:973746:G:A	3.26584e-13	-3.03431e-10	-1.4658	1.56572e-05	-3.03431e-10	-1.47175
973795	chr5:973795:C:T	1.76622e-12	-3.03431e-10	0.222111	0.000412303	-3.03431e-10	1.79908
974548	chr5:974548:C:A	3.91104e-13	-3.03431e-10	-1.28552	2.05774e-05	-3.03431e-10	-1.19849
974747	chr5:974747:G:A	5.91236e-13	-3.03431e-10	-0.872272	2.57171e-05	-3.03431e-10	-0.975525
974864	chr5:974864:G:A	3.26363e-13	-3.03431e-10	-1.46648	1.56611e-05	-3.03431e-10	-1.4715
975008	chr5:975008:G:A	1.78492e-12	-3.03431e-10	0.232641	0.000151105	-3.03431e-10	0.795296
975865	chr5:975865:A:G	2.22399e-13	-1.85002	-4.50893e-10	1.06054e-05	-1.86131	-4.50893e-10
975898	chr5:975898:C:T	7.4116e-14	-1.91474	-1.03411	3.82196e-06	-2.04922	-0.832697
976624	chr5:976624:TTA:T	4.00742e-13	-3.03431e-10	-1.26117	1.78976e-05	-3.03431e-10	-1.33802
977026	chr5:977026:G:A	5.44805e-13	-3.03431e-10	-0.95406	4.47054e-05	-3.03431e-10	-0.422586
977073	chr5:977073:C:T	5.30252e-13	-3.03431e-10	-0.981134	3.17864e-05	-3.03431e-10	-0.763642
977097	chr5:977097:C:T	7.08026e-14	-1.82161	-1.17298	2.55871e-06	-2.02507	-1.25811
977268	chr5:977268:A:G	2.22361e-12	-3.03431e-10	0.4524	0.000196699	-3.03431e-10	1.059
977495	chr5:977495:G:A	1.66041e-12	-3.03431e-10	0.160332	0.000151358	-3.03431e-10	0.796968
977741	chr5:977741:C:T	3.88607e-13	-3.03431e-10	-1.29192	2.14296e-05	-3.03431e-10	-1.15791
978013	chr5:978013:T:C	5.4439e-14	-1.93455	-1.32285	2.24285e-06	-2.0445	-1.37043
978590	chr5:978590:T:A	1.47702e-12	-3.03431e-10	0.0432933	0.000130381	-3.03431e-10	0.647779
978653	chr5:978653:G:A	6.2756e-14	-1.81137	-1.30386	3.3773e-06	-1.73455	-1.27106
978921	chr5:978921:C:T	1.86844e-13	-2.02422	-4.50893e-10	8.76471e-06	-2.05195	-4.50893e-10
979033	chr5:979033:C:T	2.68227e-13	-2.02735	0.364693	1.57786e-05	-1.99454	0.530514
979067	chr5:979067:C:T	2.99144e-12	-3.03431e-10	0.749022	0.000135845	-3.03431e-10	0.688833
979375	chr5:979375:G:C	9.4198e-13	-3.03431e-10	-0.406504	4.74417e-05	-3.03431e-10	-0.363178
979721	chr5:979721:A:G	4.61029e-14	-1.96128	-1.46233	2.00667e-06	-2.05459	-1.47161
979830	chr5:979830:G:A	3.25602e-13	-3.03431e-10	-1.46881	1.56468e-05	-3.03431e-10	-1.47241
979900	chr5:979900:T:C	4.27447e-14	-2.03116	-1.46808	2.10609e-06	-2.03384	-1.444
979967	chr5:979967:C:T	3.31394e-13	-3.03431e-10	-1.45118	1.57103e-05	-3.03431e-10	-1.46837
980511	chr5:980511:G:C	2.04753e-13	-1.93268	-4.50893e-10	9.67199e-06	-1.95345	-4.50893e-10
980572	chr5:980572:C:T	1.7397e-12	-3.03431e-10	0.206981	0.000101617	-3.03431e-10	0.398529
980625	chr5:980625:G:A	3.13736e-13	-1.50593	-4.50893e-10	1.32009e-05	-1.64239	-4.50893e-10
980904	chr5:980904:T:C	7.51984e-14	-1.74301	-1.19134	2.19712e-06	-1.96822	-1.46732
981168	chr5:981168:A:T	6.04617e-13	-3.03431e-10	-0.849893	2.94758e-05	-3.03431e-10	-0.839111
981786	chr5:981786:C:T	3.50848e-13	-3.03431e-10	-1.39413	1.72379e-05	-3.03431e-10	-1.37557
982638	chr5:982638:G:A	2.6598e-12	0.631518	-4.50893e-10	0.000102445	0.406649	-4.50893e-10
983129	chr5:983129:G:C	7.95629e-14	-1.99867	-0.879267	6.25978e-06	-2.04539	-0.343147
983219	chr5:983219:G:A	3.0129e-13	-1.54641	-4.50893e-10	1.00934e-05	-1.9108	-4.50893e-10
983221	chr5:983221:A:G	2.71778e-13	-0.189969	-1.45953	8.85023e-06	-0.569894	-1.47234
983390	chr5:983390:C:T	7.14433e-12	1.61959	-4.50893e-10	0.000238665	1.25238	-4.50893e-10
983391	chr5:983391:C:G	9.20082e-13	-0.430025	-4.50893e-10	3.53891e-05	-0.656276	-4.50893e-10
984246	chr5:984246:C:T	3.58284e-13	-3.03431e-10	-1.37316	1.67439e-05	-3.03431e-10	-1.40465
985051	chr5:985051:G:A	9.42016e-13	-3.03431e-10	-0.406465	4.35578e-05	-3.03431e-10	-0.448591
985316	chr5:985316:T:C	3.4004e-13	-3.03431e-10	-1.42542	1.65104e-05	-3.03431e-10	-1.41869
985410	chr5:985410:G:A	1.04267e-12	-3.03431e-10	-0.304944	7.00525e-05	-3.03431e-10	0.0265646
985925	chr5:985925:G:A	5.20556e-14	-1.86223	-1.43994	2.4812e-06	-1.84151	-1.47243
985968	chr5:985968:C:T	3.73318e-13	-1.15265	-0.179406	1.26403e-05	-1.25145	-0.43434
986004	chr5:986004:T:C	1.02243e-12	-3.03431e-10	-0.324552	6.84339e-05	-3.03431e-10	0.00318735
986218	chr5:986218:CTATT:C	4.65681e-14	-1.96171	-1.45186	3.46832e-06	-1.8675	-1.11151
986224	chr5:986224:T:A	4.67404e-14	-1.95964	-1.45024	3.50135e-06	-1.8647	-1.10483
986294	chr5:986294:C:T	4.65788e-14	-1.95294	-1.4604	3.37492e-06	-1.85533	-1.15098
986672	chr5:986672:T:C	1.29494e-12	-3.03431e-10	-0.0882705	5.93942e-05	-3.03431e-10	-0.138484
986801	chr5:986801:C:G	3.24411e-13	-3.03431e-10	-1.47248	1.56452e-05	-3.03431e-10	-1.47252
988381	chr5:988381:G:A	3.91201e-13	-3.03431e-10	-1.28526	1.85596e-05	-3.03431e-10	-1.3017
988395	chr5:988395:C:T	7.94691e-14	-1.41666	-1.46245	3.22016e-06	-1.62908	-1.42417
990482	chr5:990482:C:T	3.2667e-13	-3.03431e-10	-1.46554	1.6629e-05	-3.03431e-10	-1.41153
990592	chr5:990592:T:A	4.44366e-14	-2.05437	-1.40605	2.11039e-06	-2.03876	-1.43705
991124	chr5:991124:C:T	5.23052e-14	-1.99	-1.3074	2.34877e-06	-1.96177	-1.40702
991911	chr5:991911:G:A	3.25094e-13	-3.03431e-10	-1.47037	1.56724e-05	-3.03431e-10	-1.47078
991937	chr5:991937:C:T	1.17602e-12	1.16413	-1.34873	3.73144e-05	0.806289	-1.40959
991967	chr5:991967:G:A	6.58405e-13	-3.03431e-10	-0.764667	3.41866e-05	-3.03431e-10	-0.690848
992236	chr5:992236:G:C	6.56465e-13	-3.03431e-10	-0.767618	3.39946e-05	-3.03431e-10	-0.696478
992257	chr5:992257:C:T	2.93742e-13	-1.57179	-4.50893e-10	1.3735e-05	-1.60273	-4.50893e-10
992685	chr5:992685:G:A	3.61224e-13	-3.03431e-10	-1.36499	1.72261e-05	-3.03431e-10	-1.37626
992973	chr5:992973:C:G	3.93457e-13	-3.03431e-10	-1.27952	1.92238e-05	-3.03431e-10	-1.26653
993150	chr5:993150:A:G	4.08425e-13	-3.03431e-10	-1.24218	1.87645e-05	-3.03431e-10	-1.29071
993216	chr5:993216:G:A	3.00479e-12	-3.03431e-10	0.753476	0.000127573	-3.03431e-10	0.62601
993394	chr5:993394:G:A	8.78442e-14	-1.88592	-0.893005	5.53564e-06	-1.93606	-0.575411
993530	chr5:993530:C:T	4.12189e-13	-3.03431e-10	-1.23301	2.02635e-05	-3.03431e-10	-1.21386
993676	chr5:993676:TCCACCC:T	9.89032e-14	-1.83047	-0.829875	5.92516e-06	-1.81504	-0.628438
993762	chr5:993762:C:T	2.05292e-12	-3.03431e-10	0.372532	8.80597e-05	-3.03431e-10	0.255334
993887	chr5:993887:TGGA:T	1.86697e-12	-3.03431e-10	0.277586	8.00368e-05	-3.03431e-10	0.159806
994242	chr5:994242:C:T	4.4451e-13	-3.03431e-10	-1.15752	2.09456e-05	-3.03431e-10	-1.18075
994500	chr5:994500:T:C	6.20804e-14	-1.9884	-1.13765	3.25508e-06	-2.01905	-1.02341
994605	chr5:994605:C:T	4.86259e-14	-1.89825	-1.47208	2.213e-06	-1.97281	-1.45552
994822	chr5:994822:G:A	6.35449e-13	-0.800156	-4.50893e-10	2.44929e-05	-1.0243	-4.50893e-10
995194	chr5:995194:A:G	1.7789e-12	-3.03431e-10	0.229265	7.69521e-05	-3.03431e-10	0.120502
995884	chr5:995884:A:G	4.00492e-13	-3.03431e-10	-1.26179	1.84019e-05	-3.03431e-10	-1.31023
996395	chr5:996395:G:A	4.03888e-13	-3.03431e-10	-1.25335	1.85431e-05	-3.03431e-10	-1.30258
996444	chr5:996444:A:C	4.88774e-13	-1.06259	-4.50893e-10	1.93759e-05	-1.25865	-4.50893e-10
997018	chr5:997018:CT:C	4.16028e-13	-3.03431e-10	-1.22373	1.97491e-05	-3.03431e-10	-1.23957
997341	chr5:997341:C:T	1.80602e-12	-0.140951	0.385346	2.82031e-05	-0.832562	-0.0506862
997409	chr5:997409:T:C	3.39983e-13	-3.03431e-10	-1.42559	1.62286e-05	-3.03431e-10	-1.43591
997728	chr5:997728:T:C	8.85814e-14	-1.34973	-1.42084	7.42213e-06	-1.00519	-1.21302
998273	chr5:998273:C:T	7.43685e-13	-3.03431e-10	-0.64287	4.45169e-05	-3.03431e-10	-0.426811
998356	chr5:998356:C:T	3.55104e-13	-3.03431e-10	-1.38208	1.73852e-05	-3.03431e-10	-1.36706
998576	chr5:998576:C:T	6.76383e-14	-1.81303	-1.22728	3.35526e-06	-1.89465	-1.1175
998672	chr5:998672:A:G	9.36896e-14	-1.28497	-1.42953	4.14112e-06	-1.48674	-1.31498
999024	chr5:999024:T:C	3.81532e-13	-3.03431e-10	-1.31029	1.75065e-05	-3.03431e-10	-1.36011
999230	chr5:999230:A:C	5.38695e-13	-3.03431e-10	-0.965338	2.54386e-05	-3.03431e-10	-0.986415
999488	chr5:999488:G:A	4.90002e-12	-3.03431e-10	1.24251	0.000379524	-3.03431e-10	1.71624
999538	chr5:999538:A:C	1.62356e-12	-0.108256	0.246142	6.77294e-05	-0.538995	0.531834
999617	chr5:999617:A:G	6.4693e-12	1.52034	-4.50893e-10	0.0001946	1.04826	-4.50893e-10
999634	chr5:999634:C:T	5.44372e-13	-3.03431e-10	-0.954855	2.57446e-05	-3.03431e-10	-0.974454
999747	chr5:999747:C:T	4.40627e-13	0.200037	-1.36632	1.57401e-05	-0.127557	-1.33891
999758	chr5:999758:G:A	2.57799e-13	-1.70231	-4.50893e-10	9.51301e-06	-1.97002	-4.50893e-10
1000032	chr5:1000032:G:C	5.7175e-13	-3.03431e-10	-0.905786	2.69787e-05	-3.03431e-10	-0.927635
1000041	chr5:1000041:G:A	6.1947e-14	-1.95635	-1.17185	2.52827e-06	-2.03237	-1.26278
1000059	chr5:1000059:CT:C	1.05212e-13	-1.99632	-0.602191	9.27353e-06	-2.0313	0.0357859
1000444	chr5:1000444:A:G	1.43339e-12	-0.0607283	0.0740402	5.84109e-05	-0.502467	0.347288
1000490	chr5:1000490:T:C	1.26677e-12	-0.121634	0.011372	5.19648e-05	-0.552358	0.280245
1000551	chr5:1000551:G:A	1.76102e-12	-0.36269	0.581852	8.66602e-05	-0.777167	1.01648
1000623	chr5:1000623:A:G	4.43261e-13	-3.03431e-10	-1.16033	2.05631e-05	-3.03431e-10	-1.19918
1000667	chr5:1000667:A:G	1.92272e-12	0.135311	0.171697	7.28312e-05	-0.381597	0.447061
1000780	chr5:1000780:G:A	1.29323e-12	0.315808	-0.405399	4.48023e-05	-0.228042	-0.19238
1001078	chr5:1001078:C:T	2.55679e-13	-0.268083	-1.44248	7.41769e-06	-0.761219	-1.45759
1001130	chr5:1001130:T:C	4.81637e-14	-1.94345	-1.43643	2.14004e-06	-2.02031	-1.44155
1001224	chr5:1001224:C:T	4.25908e-14	-2.04393	-1.45892	2.01291e-06	-2.05449	-1.46861
1001551	chr5:1001551:G:A	1.16821e-13	-2.0171	-0.476749	1.04917e-05	-1.88833	0.0162408
1001568	chr5:1001568:G:T	1.2085e-13	-1.17173	-1.2882	4.36628e-06	-1.44613	-1.30264
1001640	chr5:1001640:G:A	1.32046e-13	-1.10408	-1.26725	4.70974e-06	-1.39002	-1.28303
1001726	chr5:1001726:G:T	4.32451e-13	-3.03431e-10	-1.18502	2.06263e-05	-3.03431e-10	-1.19611
1001856	chr5:1001856:C:A	3.24825e-13	-3.03431e-10	-1.4712	1.56483e-05	-3.03431e-10	-1.47232
1002243	chr5:1002243:G:A	2.54653e-13	-1.71458	-4.50893e-10	9.41109e-06	-1.98079	-4.50893e-10
1002259	chr5:1002259:G:A	1.11511e-13	-1.22189	-1.31847	4.49691e-06	-1.39233	-1.32696
1002281	chr5:1002281:C:T	3.77784e-13	-3.03431e-10	-1.32016	1.79355e-05	-3.03431e-10	-1.3359
1002505	chr5:1002505:T:C	5.13687e-14	-1.84294	-1.47252	2.69387e-06	-1.91661	-1.31509
1002602	chr5:1002602:C:T	1.82566e-13	-2.04738	-4.50893e-10	9.1451e-06	-2.00946	-4.50893e-10
1002607	chr5:1002607:G:A	1.38756e-13	-1.07437	-1.2474	4.90612e-06	-1.3687	-1.2635
1002704	chr5:1002704:C:A	5.11913e-14	-1.84658	-1.47234	2.67455e-06	-1.92164	-1.31726
1002984	chr5:1002984:C:T	4.70528e-14	-1.98203	-1.42119	2.33546e-06	-1.93787	-1.4366
1003909	chr5:1003909:C:G	3.24396e-13	-3.03431e-10	-1.47252	1.56814e-05	-3.03431e-10	-1.47021
1004365	chr5:1004365:A:G	8.99177e-13	-3.03431e-10	-0.453007	4.1856e-05	-3.03431e-10	-0.488445
1004533	chr5:1004533:A:G	4.37983e-14	-2.00248	-1.47241	2.03661e-06	-2.04453	-1.46686
1004571	chr5:1004571:GC:G	4.32524e-13	-3.03431e-10	-1.18485	1.96412e-05	-3.03431e-10	-1.24505
1004587	chr5:1004587:G:T	7.90838e-14	-1.65706	-1.22692	4.58067e-06	-1.54327	-1.15757
1005049	chr5:1005049:T:C	4.69081e-13	-3.03431e-10	-1.10371	2.06094e-05	-3.03431e-10	-1.19693
1005219	chr5:1005219:C:T	3.44485e-13	-3.03431e-10	-1.41244	1.77196e-05	-3.03431e-10	-1.34801
1005359	chr5:1005359:T:C	1.93891e-13	-1.98719	-4.50893e-10	9.71806e-06	-1.9487	-4.50893e-10
1005879	chr5:1005879:C:T	6.9586e-13	-3.03431e-10	-0.709339	3.27778e-05	-3.03431e-10	-0.73293
1006066	chr5:1006066:C:T	2.07069e-13	-0.609038	-1.3124	7.71404e-06	-0.927822	-1.25182
1006176	chr5:1006176:G:A	2.43238e-13	-1.76045	-4.50893e-10	1.05201e-05	-1.8694	-4.50893e-10
1006236	chr5:1006236:CT:C	6.78289e-14	-1.76233	-1.27516	3.82992e-06	-1.6709	-1.20894
1006404	chr5:1006404:T:C	6.18722e-14	-1.6902	-1.43922	2.54622e-06	-1.86067	-1.4274
1006549	chr5:1006549:G:A	4.72324e-13	-3.03431e-10	-1.09682	2.89514e-05	-3.03431e-10	-0.857063
1006579	chr5:1006579:G:A	8.99524e-14	-1.31496	-1.44025	6.78009e-06	-0.955192	-1.3535
1006803	chr5:1006803:C:T	3.6844e-13	-3.03431e-10	-1.34521	1.824e-05	-3.03431e-10	-1.31906
1006946	chr5:1006946:G:A	1.31259e-13	-2.04453	-0.332785	3.25934e-05	-1.99559	1.25701
1007513	chr5:1007513:T:C	4.87803e-14	-1.90402	-1.46314	2.0619e-06	-2.03586	-1.4632
1007926	chr5:1007926:G:A	4.45138e-13	-3.03431e-10	-1.1561	2.0963e-05	-3.03431e-10	-1.17992
1008195	chr5:1008195:G:A	4.69705e-13	-3.03431e-10	-1.10238	2.88557e-05	-3.03431e-10	-0.860373
1008805	chr5:1008805:G:A	1.17835e-13	-1.10835	-1.37685	9.56577e-06	-0.701783	-1.26271
1008883	chr5:1008883:T:C	6.18956e-14	-1.65981	-1.46923	2.48594e-06	-1.83966	-1.47237
1009517	chr5:1009517:G:T	6.43129e-13	-3.03431e-10	-0.788141	3.02729e-05	-3.03431e-10	-0.812428
1009576	chr5:1009576:G:A	5.05389e-14	-2.04079	-1.29095	2.47491e-06	-1.97995	-1.33653
1009616	chr5:1009616:G:A	6.4309e-13	-3.03431e-10	-0.788203	3.02735e-05	-3.03431e-10	-0.812407
1009649	chr5:1009649:G:A	3.59013e-13	-3.03431e-10	-1.37113	1.67357e-05	-3.03431e-10	-1.40513
1009923	chr5:1009923:C:T	4.59317e-14	-2.04448	-1.38285	2.79946e-06	-2.04422	-1.14903
1009968	chr5:1009968:A:G	6.09782e-14	-1.69686	-1.44711	2.45717e-06	-1.86439	-1.45928
1009993	chr5:1009993:T:G	1.8148e-12	0.249241	-4.50893e-10	6.39137e-05	-0.0651465	-4.50893e-10
1010051	chr5:1010051:G:A	6.26475e-14	-1.66324	-1.45372	2.50733e-06	-1.83952	-1.46394
1010583	chr5:1010583:G:C	3.38991e-13	-3.03431e-10	-1.42851	1.68125e-05	-3.03431e-10	-1.40056
1010686	chr5:1010686:C:T	1.08456e-12	-0.265557	-4.50893e-10	4.55056e-05	-0.404846	-4.50893e-10
1010845	chr5:1010845:C:T	6.22399e-14	-1.66199	-1.4615	2.49217e-06	-1.84085	-1.46868
1010896	chr5:1010896:T:C	6.22792e-14	-1.66093	-1.46193	2.49865e-06	-1.83782	-1.46911
1010959	chr5:1010959:A:G	3.88551e-13	-3.03431e-10	-1.29206	1.81374e-05	-3.03431e-10	-1.3247
1011032	chr5:1011032:T:C	6.42877e-13	-3.03431e-10	-0.788535	3.02629e-05	-3.03431e-10	-0.812758
1011891	chr5:1011891:G:A	3.39142e-13	-3.03431e-10	-1.42807	1.68222e-05	-3.03431e-10	-1.39998
1011924	chr5:1011924:T:C	7.15879e-12	-3.03431e-10	1.62161	0.00113626	-3.03431e-10	2.81282
1012168	chr5:1012168:C:T	1.30053e-13	-2.0532	-0.333347	2.85841e-05	-1.96962	1.09979
1012204	chr5:1012204:T:G	5.26618e-13	-3.03431e-10	-0.988013	2.56755e-05	-3.03431e-10	-0.977143
1012471	chr5:1012471:G:A	1.14727e-13	-1.1458	-1.36613	9.45437e-06	-0.733901	-1.2423
1012517	chr5:1012517:C:G	4.35175e-13	-3.03431e-10	-1.17874	2.11429e-05	-3.03431e-10	-1.17138
1012552	chr5:1012552:G:T	6.4361e-14	-1.62891	-1.46107	2.55919e-06	-1.81453	-1.46846
1012700	chr5:1012700:A:G	6.37906e-14	-1.63933	-1.45955	2.54181e-06	-1.82232	-1.46748
1012852	chr5:1012852:G:A	7.79362e-14	-1.5896	-1.30899	5.99211e-06	-1.27869	-1.15354
1013154	chr5:1013154:G:A	3.26141e-13	-3.03431e-10	-1.46716	1.65122e-05	-3.03431e-10	-1.41858
1013307	chr5:1013307:A:C	1.41665e-12	-3.03431e-10	0.0015639	8.36866e-05	-3.03431e-10	0.204398
1013361	chr5:1013361:C:T	3.40239e-13	-3.03431e-10	-1.42484	1.65523e-05	-3.03431e-10	-1.41616
1013579	chr5:1013579:T:C	1.2006e-13	-2.0297	-0.436796	2.72455e-05	-2.02081	1.10301
1014125	chr5:1014125:T:G	2.26503e-13	-1.83173	-4.50893e-10	9.94616e-06	-1.92549	-4.50893e-10
1014453	chr5:1014453:C:T	1.37306e-12	-3.03431e-10	-0.0296874	7.46018e-05	-3.03431e-10	0.0894836
1014525	chr5:1014525:G:T	6.25926e-14	-1.67819	-1.43965	2.50637e-06	-1.8502	-1.45364
1014626	chr5:1014626:A:G	6.27484e-14	-1.64977	-1.46559	2.51389e-06	-1.82946	-1.47139
1014812	chr5:1014812:T:C	7.75644e-12	-3.03431e-10	1.70179	0.00139533	-3.03431e-10	3.0182
1014948	chr5:1014948:C:T	5.69459e-14	-1.76924	-1.44315	2.41931e-06	-1.9143	-1.4249
1015006	chr5:1015006:C:A	3.37812e-13	-3.03431e-10	-1.432	1.64498e-05	-3.03431e-10	-1.42237
1015055	chr5:1015055:C:T	1.85071e-13	-2.03375	-4.50893e-10	8.76849e-06	-2.05152	-4.50893e-10
1015324	chr5:1015324:C:T	3.45639e-13	-3.03431e-10	-1.40909	1.68324e-05	-3.03431e-10	-1.39937
1015480	chr5:1015480:T:C	6.01443e-14	-1.71512	-1.44262	2.45029e-06	-1.87431	-1.45217
1015687	chr5:1015687:G:A	3.36628e-13	-3.03431e-10	-1.43551	1.59495e-05	-3.03431e-10	-1.45325
1015699	chr5:1015699:G:A	6.68456e-14	-1.71145	-1.34065	3.71511e-06	-1.62651	-1.28376
1015702	chr5:1015702:A:G	6.85961e-13	-3.03431e-10	-0.723667	3.22416e-05	-3.03431e-10	-0.749423
1015893	chr5:1015893:G:A	5.75463e-14	-1.77779	-1.42411	2.38391e-06	-1.91779	-1.43615
1015960	chr5:1015960:C:T	2.18758e-13	-1.86652	-4.50893e-10	9.68635e-06	-1.95196	-4.50893e-10
1016002	chr5:1016002:G:A	3.469e-13	-3.03431e-10	-1.40545	1.79196e-05	-3.03431e-10	-1.33679
1016111	chr5:1016111:G:A	4.73196e-13	-3.03431e-10	-1.09498	2.24768e-05	-3.03431e-10	-1.1102
1016171	chr5:1016171:G:C	5.89736e-14	-1.73873	-1.43867	2.4175e-06	-1.89109	-1.44886
1016191	chr5:1016191:A:G	5.97351e-14	-1.72989	-1.43468	2.44061e-06	-1.88471	-1.44572
1016502	chr5:1016502:CAG:C	3.58855e-13	-3.03431e-10	-1.37157	1.75599e-05	-3.03431e-10	-1.35706
1016539	chr5:1016539:C:T	3.49727e-13	-1.39734	-4.50893e-10	1.53069e-05	-1.49438	-4.50893e-10
1016727	chr5:1016727:G:A	4.22008e-13	-2.04992	0.840453	0.000136245	-1.90743	2.5992
1017106	chr5:1017106:C:A	3.11405e-13	-0.136835	-1.37656	3.3032e-05	0.536695	-1.2619
1017196	chr5:1017196:T:C	2.17891e-12	-3.03431e-10	0.432094	0.000285744	-3.03431e-10	1.43242
1017338	chr5:1017338:G:A	5.90526e-14	-1.74335	-1.43271	2.42129e-06	-1.89455	-1.44382
1017498	chr5:1017498:G:A	2.18403e-13	-1.86814	-4.50893e-10	9.67291e-06	-1.95335	-4.50893e-10
1017731	chr5:1017731:C:T	4.64483e-14	-1.94719	-1.46896	2.11653e-06	-2.00038	-1.47252
1017800	chr5:1017800:G:A	4.4511e-14	-2.00725	-1.4515	2.15573e-06	-2.01995	-1.4346
1017929	chr5:1017929:G:C	1.98868e-12	-3.03431e-10	0.340741	0.000106979	-3.03431e-10	0.449952
1018049	chr5:1018049:A:G	5.21505e-13	-3.03431e-10	-0.997768	2.47975e-05	-3.03431e-10	-1.01194
1018083	chr5:1018083:G:A	3.40904e-13	-3.03431e-10	-1.42289	1.65791e-05	-3.03431e-10	-1.41454
1018203	chr5:1018203:C:T	5.38937e-14	-1.86962	-1.39785	3.60549e-06	-1.66009	-1.28013
1018570	chr5:1018570:CAG:C	1.05233e-13	-1.34052	-1.25779	8.96024e-06	-0.909631	-1.12025
1019116	chr5:1019116:G:A	5.36684e-13	-1.58468	0.615603	0.000184498	-0.999866	1.99483
1019520	chr5:1019520:T:C	3.77475e-13	-1.77678	0.455797	0.000108373	-1.28991	1.75281
1019663	chr5:1019663:A:G	4.64196e-13	-1.72675	0.612567	0.000144041	-1.21474	1.96216
1020435	chr5:1020435:A:G	3.84224e-12	-3.03431e-10	0.999323	0.00054205	-3.03431e-10	2.07268
1020619	chr5:1020619:C:T	4.45147e-13	-3.03431e-10	-1.15608	2.27036e-05	-3.03431e-10	-1.10016
1021562	chr5:1021562:A:G	3.01918e-13	-2.00448	0.460149	2.36939e-05	-1.91467	0.857207
1021584	chr5:1021584:G:A	3.55713e-13	-1.77323	0.392872	4.89866e-05	-1.97233	1.6412
1021674	chr5:1021674:G:A	5.0182e-14	-1.90008	-1.43875	2.31322e-06	-1.91355	-1.4705
1021708	chr5:1021708:A:T	4.82213e-13	-3.03431e-10	-1.0761	2.28744e-05	-3.03431e-10	-1.09266
1022202	chr5:1022202:T:C	5.01219e-13	-3.03431e-10	-1.03744	3.22716e-05	-3.03431e-10	-0.748493
1026888	chr5:1026888:T:C	5.50327e-14	-1.8623	-1.38426	3.11799e-06	-1.64749	-1.43801
1026940	chr5:1026940:C:T	8.5455e-13	-3.03431e-10	-0.503912	3.84461e-05	-3.03431e-10	-0.573423
1026993	chr5:1026993:T:G	5.61099e-14	-1.83887	-1.38831	3.21352e-06	-1.61482	-1.44049
1027036	chr5:1027036:A:G	6.18142e-14	-1.69683	-1.43353	3.98408e-06	-1.45726	-1.38312
1027039	chr5:1027039:A:G	6.58574e-14	-1.63834	-1.42866	4.3337e-06	-1.38032	-1.37594
1027151	chr5:1027151:C:G	1.8281e-13	-2.04604	-4.50893e-10	8.7424e-06	-2.0545	-4.50893e-10
1027341	chr5:1027341:A:G	5.24685e-14	-1.93673	-1.35754	2.14379e-06	-1.9895	-1.47061
1027358	chr5:1027358:T:C	5.71483e-14	-1.73844	-1.4704	2.80464e-06	-1.72982	-1.46159
1028335	chr5:1028335:C:T	3.44062e-13	-3.03431e-10	-1.41367	1.62998e-05	-3.03431e-10	-1.43153
1028568	chr5:1028568:C:T	6.28702e-14	-1.97763	-1.13579	2.52017e-06	-1.97722	-1.32113
1028803	chr5:1028803:G:A	5.1254e-14	-1.96706	-1.35063	2.093e-06	-2.01302	-1.47106
1029100	chr5:1029100:G:A	5.42861e-14	-1.92096	-1.33926	2.17881e-06	-1.9764	-1.4675
1029128	chr5:1029128:AT:A	5.83295e-14	-1.72465	-1.46373	2.83012e-06	-1.71308	-1.46928
1029256	chr5:1029256:A:G	9.26381e-14	-1.36837	-1.35741	4.32071e-06	-1.37784	-1.38142
1029584	chr5:1029584:C:T	5.13985e-14	-2.00625	-1.30863	2.57876e-06	-2.05046	-1.22491
1029597	chr5:1029597:G:A	5.22843e-14	-1.92245	-1.37534	2.16562e-06	-1.97773	-1.47225
1029736	chr5:1029736:T:C	5.86796e-14	-1.71265	-1.46975	2.87209e-06	-1.70358	-1.46406
1029737	chr5:1029737:G:A	3.53991e-13	-3.03431e-10	-1.38522	1.64112e-05	-3.03431e-10	-1.42472
1029753	chr5:1029753:G:A	5.28624e-14	-2.01486	-1.27194	2.70186e-06	-2.04779	-1.18095
1029834	chr5:1029834:A:G	5.56447e-14	-2.0106	-1.2249	2.82207e-06	-2.04895	-1.13627
1029882	chr5:1029882:G:A	3.41135e-13	-3.03431e-10	-1.42221	1.76322e-05	-3.03431e-10	-1.35295
1030100	chr5:1030100:C:A	1.16764e-13	-1.57834	-0.915995	5.38511e-06	-1.54809	-0.990956
1030132	chr5:1030132:G:A	4.53625e-14	-2.03324	-1.40656	2.30773e-06	-2.03632	-1.3501
1030299	chr5:1030299:G:A	3.3997e-13	-3.03431e-10	-1.42563	1.5982e-05	-3.03431e-10	-1.45122
1030425	chr5:1030425:A:G	4.64589e-14	-1.94685	-1.46907	2.34547e-06	-1.94717	-1.42302
1030527	chr5:1030527:A:AC	8.35444e-14	-1.42846	-1.40065	3.91479e-06	-1.43876	-1.41916
1030530	chr5:1030530:C:T	5.43276e-14	-1.92459	-1.33487	2.173e-06	-1.97942	-1.46716
1030706	chr5:1030706:C:T	2.19308e-13	-1.86401	-4.50893e-10	1.33352e-05	-1.63228	-4.50893e-10
1030829	chr5:1030829:C:T	3.6101e-13	-1.36558	-4.50893e-10	1.57188e-05	-1.46783	-4.50893e-10
1030857	chr5:1030857:A:G	5.68744e-14	-1.7432	-1.47044	2.79673e-06	-1.73252	-1.46171
1031567	chr5:1031567:AG:A	4.37422e-14	-2.00442	-1.47176	2.18717e-06	-2.0047	-1.43537
1031917	chr5:1031917:T:C	5.71617e-14	-1.74037	-1.46823	2.79463e-06	-1.72967	-1.46531
1032901	chr5:1032901:A:G	4.58089e-14	-1.95828	-1.47172	2.24513e-06	-1.95894	-1.45497
1033299	chr5:1033299:G:A	1.39215e-12	-0.015884	-4.50893e-10	7.62635e-05	0.111514	-4.50893e-10
1033545	chr5:1033545:C:T	1.47075e-12	0.0390398	-4.50893e-10	8.11172e-05	0.173214	-4.50893e-10
1033933	chr5:1033933:C:T	5.73968e-14	-2.0177	-1.1868	2.97152e-06	-2.04775	-1.08586
1034131	chr5:1034131:A:T	4.85309e-14	-1.9441	-1.42819	2.14472e-06	-1.99386	-1.46582
1034376	chr5:1034376:G:A	9.13635e-13	-3.03431e-10	-0.437056	4.07531e-05	-3.03431e-10	-0.515149
1034570	chr5:1034570:C:T	4.29642e-13	-3.03431e-10	-1.19154	2.66963e-05	-3.03431e-10	-0.938156
1034760	chr5:1034760:T:A	3.25832e-13	-3.03431e-10	-1.4681	1.56452e-05	-3.03431e-10	-1.47252
1035137	chr5:1035137:TTAA:T	1.08731e-12	-0.26303	-4.50893e-10	3.49648e-05	-0.66834	-4.50893e-10
1035367	chr5:1035367:A:G	2.65514e-12	-3.03431e-10	0.629764	0.000347358	-3.03431e-10	1.62768
1035487	chr5:1035487:T:C	4.8694e-14	-2.01563	-1.3533	2.43221e-06	-1.92633	-1.40755
1035596	chr5:1035596:G:T	7.62508e-13	-3.03431e-10	-0.617875	3.44772e-05	-3.03431e-10	-0.682383
1036209	chr5:1036209:G:A	1.35636e-13	-1.19337	-1.15114	6.30238e-06	-1.20295	-1.17881
1036320	chr5:1036320:G:A	1.48178e-13	-1.12457	-1.1315	6.82827e-06	-1.14155	-1.16006
1036406	chr5:1036406:G:A	2.76115e-13	-1.88465	0.250985	4.62232e-05	-1.80352	1.41432
1036640	chr5:1036640:G:A	4.65808e-13	-3.03431e-10	-1.11071	2.23346e-05	-3.03431e-10	-1.11654
1036687	chr5:1036687:G:C	7.48787e-14	-1.5615	-1.37712	2.73459e-06	-1.84102	-1.37568
1036929	chr5:1036929:C:T	1.85683e-13	-2.03045	-4.50893e-10	9.17394e-06	-2.00631	-4.50893e-10
1036932	chr5:1036932:TGTGGATGGCAGGCGGGCAGTGTGGACGGCGGGCAGTGTGGACAGCGAGCAGTGTGGATGGCAGGCAGGCAGTGTGGATGGCGGGCAATGTGGATGGCAGGCAGGCAGTGTGGACGGC:T	7.46363e-14	-1.48186	-1.46	2.62908e-06	-1.7967	-1.45935
1037011	chr5:1037011:G:A	2.37125e-13	-1.7859	-4.50893e-10	1.08894e-05	-1.83489	-4.50893e-10
1037324	chr5:1037324:C:T	9.89393e-13	-0.357395	-4.50893e-10	5.36992e-05	-0.239283	-4.50893e-10
1037508	chr5:1037508:C:T	3.58779e-13	-3.03431e-10	-1.37178	1.65618e-05	-3.03431e-10	-1.41558
1037896	chr5:1037896:C:T	1.10065e-12	-3.03431e-10	-0.250832	5.77608e-05	-3.03431e-10	-0.166371
1037960	chr5:1037960:C:T	2.08127e-13	-1.91634	-4.50893e-10	1.16372e-05	-1.76847	-4.50893e-10
1038267	chr5:1038267:C:T	3.37581e-13	-3.03431e-10	-1.43268	1.60937e-05	-3.03431e-10	-1.44425
1038410	chr5:1038410:C:T	9.02912e-13	-0.448862	-4.50893e-10	5.02737e-05	-0.305199	-4.50893e-10
1038416	chr5:1038416:G:A	6.93427e-13	-3.03431e-10	-0.712841	3.5408e-05	-3.03431e-10	-0.655744
1038782	chr5:1038782:C:T	4.54354e-13	-3.03431e-10	-1.13561	2.16955e-05	-3.03431e-10	-1.14558
1039163	chr5:1039163:C:T	1.90615e-13	-2.00052	-0.00370653	3.9118e-05	-2.0458	1.4897
1039197	chr5:1039197:G:A	3.26146e-13	-3.03431e-10	-1.46714	1.59652e-05	-3.03431e-10	-1.45227
1039257	chr5:1039257:C:T	1.19976e-13	-1.43247	-1.03472	4.41705e-06	-1.77252	-0.964691
1039341	chr5:1039341:C:T	3.50663e-13	-3.03431e-10	-1.39466	1.78812e-05	-3.03431e-10	-1.33893
1039372	chr5:1039372:C:T	4.14536e-13	-0.0839	-1.14343	1.66897e-05	-0.218065	-1.18982
1039437	chr5:1039437:C:T	1.8402e-13	-1.97081	-0.0686299	2.35865e-05	-1.8371	0.775092
1039448	chr5:1039448:C:T	2.68119e-13	-0.232912	-1.43014	1.43784e-05	-0.114228	-1.44273
1039933	chr5:1039933:C:T	4.374e-13	-3.03431e-10	-1.17364	2.01417e-05	-3.03431e-10	-1.21989
1040043	chr5:1040043:G:A	1.66469e-13	-1.89966	-0.240021	2.28022e-05	-1.79667	0.700844
1040058	chr5:1040058:T:C	3.27867e-13	-3.03431e-10	-1.46188	1.56607e-05	-3.03431e-10	-1.47152
1040308	chr5:1040308:G:A	3.37409e-13	-3.03431e-10	-1.43319	1.59512e-05	-3.03431e-10	-1.45315
1040513	chr5:1040513:C:T	1.94868e-12	0.32042	-4.50893e-10	0.000106199	0.442636	-4.50893e-10
1040735	chr5:1040735:A:T	1.91071e-13	-2.00184	-4.50893e-10	8.86653e-06	-2.0404	-4.50893e-10
1040843	chr5:1040843:G:T	3.42366e-13	-3.03431e-10	-1.41861	1.61273e-05	-3.03431e-10	-1.44217
1040990	chr5:1040990:A:G	9.86628e-14	-2.05453	-0.608245	1.71472e-05	-1.9519	0.571057
1041052	chr5:1041052:G:T	1.4435e-12	0.0203365	-4.50893e-10	7.81518e-05	0.135972	-4.50893e-10
1041483	chr5:1041483:C:T	5.5036e-13	-3.03431e-10	-0.943915	2.46707e-05	-3.03431e-10	-1.01706
1041776	chr5:1041776:G:A	1.83574e-13	-2.04187	-4.50893e-10	8.75403e-06	-2.05317	-4.50893e-10
1041970	chr5:1041970:T:A	8.51682e-13	-3.03431e-10	-0.507274	6.62303e-05	-3.03431e-10	-0.0295431
1042334	chr5:1042334:GAGTT:G	3.31276e-13	-3.03431e-10	-1.45154	1.57722e-05	-3.03431e-10	-1.46443
1042344	chr5:1042344:GTGAA:G	5.49707e-13	-3.03431e-10	-0.945101	3.15621e-05	-3.03431e-10	-0.770724
1043150	chr5:1043150:A:G	3.71039e-13	-3.03431e-10	-1.33818	1.59507e-05	-3.03431e-10	-1.45318
1043156	chr5:1043156:GTGTA:G	3.28003e-13	-3.03431e-10	-1.46146	1.57134e-05	-3.03431e-10	-1.46817
1043166	chr5:1043166:G:A	1.85241e-13	-2.03283	-4.50893e-10	8.74093e-06	-2.05466	-4.50893e-10
1043181	chr5:1043181:TGA:T	1.81559e-13	-2.0529	-4.50893e-10	8.77015e-06	-2.05133	-4.50893e-10
1044603	chr5:1044603:GTGAA:G	6.65829e-14	-2.04891	-1.00713	5.62181e-06	-1.84973	-0.646294
1044902	chr5:1044902:GTGAA:G	3.34133e-13	-3.03431e-10	-1.44295	1.58166e-05	-3.03431e-10	-1.46162
1045647	chr5:1045647:G:A	6.23287e-14	-1.69443	-1.42764	2.66169e-06	-1.79872	-1.445
1045740	chr5:1045740:TGTGTGA:T	4.55362e-14	-1.99849	-1.43749	2.12748e-06	-2.03658	-1.43116
1046009	chr5:1046009:G:A	1.7487e-12	0.212141	-4.50893e-10	9.53749e-05	0.335135	-4.50893e-10
1046077	chr5:1046077:GTTA:G	3.96559e-13	-3.03431e-10	-1.27166	2.08489e-05	-3.03431e-10	-1.18538
1046449	chr5:1046449:GTGAA:G	3.41444e-13	-3.03431e-10	-1.4213	1.60764e-05	-3.03431e-10	-1.44533
1046950	chr5:1046950:TG:T	3.46636e-13	-3.03431e-10	-1.40621	1.79761e-05	-3.03431e-10	-1.33364
1047174	chr5:1047174:G:A	3.90444e-13	-3.03431e-10	-1.2872	2.11024e-05	-3.03431e-10	-1.17329
1047215	chr5:1047215:AGTGT:A	3.52748e-13	-3.03431e-10	-1.38873	1.64858e-05	-3.03431e-10	-1.42018
1048047	chr5:1048047:TGTGA:T	1.03797e-12	-3.03431e-10	-0.309461	5.1346e-05	-3.03431e-10	-0.284094
1048907	chr5:1048907:G:A	1.10078e-13	-1.91018	-0.643122	1.6031e-05	-2.05252	0.604368
1048976	chr5:1048976:T:C	7.32331e-14	-1.48968	-1.47116	3.48013e-06	-1.61977	-1.35584
1048996	chr5:1048996:G:A	3.41679e-13	-1.42062	-4.50893e-10	2.36175e-05	-1.06069	-4.50893e-10
1049071	chr5:1049071:G:A	9.25298e-14	-1.31064	-1.41631	3.70924e-06	-1.45803	-1.45382
1049236	chr5:1049236:C:T	7.29618e-14	-1.5687	-1.39586	2.91503e-06	-1.69074	-1.46206
1049527	chr5:1049527:T:C	2.66017e-13	-1.38695	-0.283978	1.21619e-05	-1.44352	-0.280854
1049579	chr5:1049579:T:C	6.82213e-14	-1.61658	-1.41515	2.82648e-06	-1.73109	-1.45256
1049726	chr5:1049726:G:A	8.43331e-14	-1.84179	-0.977927	3.96889e-06	-1.82899	-1.0152
1049731	chr5:1049731:C:T	7.78915e-14	-1.81276	-1.08641	3.73353e-06	-1.81585	-1.08948
1050160	chr5:1050160:A:G	9.42228e-14	-2.0547	-0.654125	6.28715e-06	-1.96141	-0.422761
1050299	chr5:1050299:C:T	9.72084e-13	-3.03431e-10	-0.375045	4.9538e-05	-3.03431e-10	-0.31994
1050519	chr5:1050519:C:T	3.60344e-13	-3.03431e-10	-1.36743	1.69964e-05	-3.03431e-10	-1.38968
1050876	chr5:1050876:G:A	4.94465e-13	-1.05101	-4.50893e-10	2.19009e-05	-1.13616	-4.50893e-10
1050956	chr5:1050956:G:A	1.09772e-13	-1.69304	-0.863047	5.13242e-06	-1.68079	-0.906318
1051420	chr5:1051420:G:A	5.58559e-13	-3.03431e-10	-0.929127	2.52074e-05	-3.03431e-10	-0.995542
1051572	chr5:1051572:T:C	1.68999e-13	-1.6852	-0.439395	8.07855e-06	-1.73019	-0.403275
1051608	chr5:1051608:C:T	2.0162e-12	-3.03431e-10	0.354481	0.000102636	-3.03431e-10	0.408506
1051642	chr5:1051642:A:C	5.25766e-13	-0.989631	-4.50893e-10	2.35698e-05	-1.06272	-4.50893e-10
1051803	chr5:1051803:G:A	7.62998e-14	-2.04459	-0.875226	6.93156e-06	-1.8144	-0.4722
1051851	chr5:1051851:CAA:C	5.74957e-13	-3.03431e-10	-0.900193	2.58962e-05	-3.03431e-10	-0.968583
1052020	chr5:1052020:G:C	2.50336e-13	-1.73168	-4.50893e-10	1.93781e-05	-1.25854	-4.50893e-10
1052245	chr5:1052245:C:T	5.91337e-14	-1.72153	-1.45315	3.0406e-06	-1.67327	-1.43736
1052615	chr5:1052615:G:A	3.65432e-13	-3.03431e-10	-1.35341	1.69131e-05	-3.03431e-10	-1.39459
1052671	chr5:1052671:C:T	3.24499e-13	-3.03431e-10	-1.4722	1.56645e-05	-3.03431e-10	-1.47128
1052714	chr5:1052714:G:A	2.30479e-13	-0.71763	-1.0967	1.31412e-05	-0.631897	-1.01503
1052923	chr5:1052923:G:A	1.82775e-12	0.256354	-4.50893e-10	9.95258e-05	0.377737	-4.50893e-10
1052959	chr5:1052959:A:G	1.82851e-12	0.256768	-4.50893e-10	9.95686e-05	0.378166	-4.50893e-10
1053226	chr5:1053226:A:G	1.74069e-13	-1.61495	-0.480086	8.29459e-06	-1.65971	-0.447368
1053513	chr5:1053513:G:A	3.51244e-13	-3.03431e-10	-1.39301	1.68869e-05	-3.03431e-10	-1.39614
1053637	chr5:1053637:A:G	8.63325e-14	-1.7165	-1.07978	4.32275e-06	-1.98469	-0.774094
1053971	chr5:1053971:G:A	3.39799e-13	-3.03431e-10	-1.42613	1.6038e-05	-3.03431e-10	-1.44772
1054082	chr5:1054082:C:T	2.73124e-13	-1.95452	0.309961	3.4197e-05	-1.88711	1.19657
1054200	chr5:1054200:T:C	2.47357e-13	-1.74366	-4.50893e-10	1.19424e-05	-1.74259	-4.50893e-10
1054235	chr5:1054235:C:T	1.01791e-13	-2.05096	-0.580615	9.21184e-06	-1.86565	-0.136544
1054324	chr5:1054324:G:A	2.15726e-13	-1.88048	-4.50893e-10	1.03203e-05	-1.88857	-4.50893e-10
1054624	chr5:1054624:TG:T	3.49333e-13	-3.03431e-10	-1.39846	1.63659e-05	-3.03431e-10	-1.42748
1054686	chr5:1054686:T:C	4.66115e-13	-1.86454	0.754485	5.0062e-05	-1.99371	1.68429
1054716	chr5:1054716:T:C	2.79997e-12	-3.03431e-10	0.682877	0.000366469	-3.03431e-10	1.68123
1054967	chr5:1054967:A:G	3.78549e-13	-3.03431e-10	-1.31814	1.78796e-05	-3.03431e-10	-1.33902
1055117	chr5:1055117:C:T	6.23375e-13	-3.03431e-10	-0.819339	2.80412e-05	-3.03431e-10	-0.889007
1055218	chr5:1055218:G:A	3.71017e-13	-3.03431e-10	-1.33824	1.77606e-05	-3.03431e-10	-1.3457
1055317	chr5:1055317:G:A	6.83745e-14	-2.04866	-0.98083	5.2159e-06	-1.95402	-0.616953
1055449	chr5:1055449:C:T	5.60762e-14	-1.78166	-1.44612	2.50887e-06	-1.88728	-1.41557
1055450	chr5:1055450:G:A	2.71498e-13	-2.01031	0.359774	4.84781e-05	-1.9086	1.56703
1055764	chr5:1055764:T:G	2.8438e-12	-3.03431e-10	0.698408	0.00037012	-3.03431e-10	1.69115
1056093	chr5:1056093:G:A	1.466e-13	-0.818107	-1.44867	7.82667e-06	-0.734126	-1.43102
1056154	chr5:1056154:C:A	3.24605e-13	-3.03431e-10	-1.47188	1.56813e-05	-3.03431e-10	-1.47021
1056164	chr5:1056164:G:A	7.06269e-14	-2.03148	-0.965601	4.9603e-06	-2.00177	-0.619448
1056265	chr5:1056265:C:T	8.17982e-14	-1.91204	-0.938192	3.92657e-06	-1.8963	-0.958614
1056414	chr5:1056414:C:T	3.4457e-13	-3.03431e-10	-1.41219	1.60933e-05	-3.03431e-10	-1.44428
1056446	chr5:1056446:C:T	3.43463e-13	-3.03431e-10	-1.41541	1.76625e-05	-3.03431e-10	-1.35124
1056471	chr5:1056471:G:A	5.56253e-13	-3.03431e-10	-0.933264	2.52651e-05	-3.03431e-10	-0.993255
1056543	chr5:1056543:G:A	3.28753e-13	-3.03431e-10	-1.45918	1.5661e-05	-3.03431e-10	-1.47151
1056908	chr5:1056908:A:G	1.45398e-12	-2.05385	2.08143	0.000534926	-1.80351	3.86295
1057500	chr5:1057500:A:G	1.82197e-13	-2.05317	0.00377359	2.06727e-05	-2.044	0.850134
1057617	chr5:1057617:G:A	5.62897e-13	-0.92139	-4.50893e-10	2.71377e-05	-0.921758	-4.50893e-10
1057623	chr5:1057623:G:A	2.58042e-13	-1.27874	-0.422625	2.75958e-05	-0.972568	0.067551
1057667	chr5:1057667:T:C	2.56332e-12	-3.03431e-10	0.594571	0.000325649	-3.03431e-10	1.56314
1057726	chr5:1057726:G:A	2.10401e-13	-1.20954	-0.695928	2.08732e-05	-0.893864	-0.290351
1057775	chr5:1057775:G:A	6.84952e-14	-1.66589	-1.36183	4.72245e-06	-1.70488	-0.965476
1057824	chr5:1057824:C:T	3.39646e-13	-3.03431e-10	-1.42658	1.68916e-05	-3.03431e-10	-1.39586
1057845	chr5:1057845:C:T	3.24218e-13	-1.68935	0.216273	7.82096e-05	-1.49691	1.63362
1057921	chr5:1057921:G:A	2.62164e-13	-0.222319	-1.4632	1.39061e-05	-0.121668	-1.46869
1058000	chr5:1058000:ACACGACCAGCACG:A	6.02335e-14	-1.78296	-1.3733	4.12812e-06	-1.81376	-0.991098
1058019	chr5:1058019:G:A	2.12962e-12	-3.03431e-10	0.409213	0.000518826	-3.03431e-10	2.02889
1058050	chr5:1058050:G:A	1.96025e-13	-1.97625	-4.50893e-10	8.84564e-06	-2.04276	-4.50893e-10
1058177	chr5:1058177:G:A	3.28144e-13	-3.03431e-10	-1.46104	1.57414e-05	-3.03431e-10	-1.46639
1058357	chr5:1058357:A:G	2.82307e-12	-3.03431e-10	0.691094	0.000363506	-3.03431e-10	1.67312
1058442	chr5:1058442:T:C	2.70613e-12	-3.03431e-10	0.648787	0.000348081	-3.03431e-10	1.62975
1058603	chr5:1058603:T:C	2.05346e-12	-3.03431e-10	0.372796	0.000247892	-3.03431e-10	1.29031
1058727	chr5:1058727:T:C	3.28681e-13	-3.03431e-10	-1.4594	1.5668e-05	-3.03431e-10	-1.47106
1058989	chr5:1058989:C:CA	3.14277e-13	-1.50421	-4.50893e-10	1.74011e-05	-1.36615	-4.50893e-10
1059199	chr5:1059199:C:T	6.80823e-14	-1.69776	-1.33601	3.10562e-06	-1.76161	-1.32786
1059280	chr5:1059280:C:T	5.88828e-13	-0.876353	-4.50893e-10	2.76161e-05	-0.904283	-4.50893e-10
1059410	chr5:1059410:C:T	2.41719e-12	-3.03431e-10	0.535875	0.000303424	-3.03431e-10	1.49245
1059495	chr5:1059495:G:A	7.2386e-14	-1.82509	-1.14738	5.99804e-06	-1.69916	-0.732087
1059549	chr5:1059549:G:A	2.39759e-13	-0.308859	-1.466	1.28886e-05	-0.196513	-1.46982
1059599	chr5:1059599:C:T	3.51901e-13	-0.00925389	-1.38188	1.87455e-05	0.104449	-1.39617
1059600	chr5:1059600:A:G	2.17761e-12	-3.03431e-10	0.431495	0.000268088	-3.03431e-10	1.36864
1059875	chr5:1059875:GA:G	5.51021e-13	-3.03431e-10	-0.942714	2.38011e-05	-3.03431e-10	-1.05295
1060264	chr5:1060264:G:A	2.24639e-13	-1.64411	-0.195884	2.60584e-05	-1.49614	0.533801
1060285	chr5:1060285:G:A	1.91512e-12	-3.03431e-10	0.30305	0.000232863	-3.03431e-10	1.22777
1060539	chr5:1060539:G:A	2.67932e-12	-3.03431e-10	0.638831	0.000345385	-3.03431e-10	1.62198
1060680	chr5:1060680:G:A	1.50699e-12	-3.03431e-10	0.0633821	0.000162532	-3.03431e-10	0.868195
1060689	chr5:1060689:C:T	1.36806e-12	-3.03431e-10	-0.0333385	0.000144001	-3.03431e-10	0.747141
1060693	chr5:1060693:C:T	3.83551e-13	-3.03431e-10	-1.30501	1.83369e-05	-3.03431e-10	-1.31377
1060716	chr5:1060716:G:A	1.29244e-12	-3.03431e-10	-0.0901993	0.000134144	-3.03431e-10	0.676234
1061764	chr5:1061764:T:A	1.26438e-13	-2.04236	-0.372372	5.42269e-06	-2.04892	-0.483169
1061796	chr5:1061796:AAAG:A	2.17735e-13	-1.87121	-4.50893e-10	1.16136e-05	-1.77051	-4.50893e-10
1061991	chr5:1061991:C:A	3.30984e-13	-3.03431e-10	-1.45242	1.57722e-05	-3.03431e-10	-1.46443
1062047	chr5:1062047:G:A	2.31501e-13	-1.76879	-0.0411074	3.7618e-05	-1.65109	1.05589
1062180	chr5:1062180:C:T	3.74027e-13	-3.03431e-10	-1.33016	1.83849e-05	-3.03431e-10	-1.31115
1062230	chr5:1062230:C:T	7.48524e-14	-1.58517	-1.3538	4.95041e-06	-1.57213	-1.05108
1062329	chr5:1062329:G:A	1.63007e-13	-1.63015	-0.530546	1.59165e-05	-1.5083	0.0529786
1062538	chr5:1062538:C:T	1.34457e-13	-2.02182	-0.331424	5.74448e-06	-2.03332	-0.441123
1062666	chr5:1062666:C:A	5.45192e-13	-3.03431e-10	-0.953349	2.99911e-05	-3.03431e-10	-0.82178
1062785	chr5:1062785:C:G	1.15805e-13	-1.8959	-0.606674	1.11188e-05	-1.79716	-0.0168861
1062880	chr5:1062880:C:T	3.77008e-13	-1.32222	-4.50893e-10	2.67609e-05	-0.93574	-4.50893e-10
1062936	chr5:1062936:G:A	3.50238e-13	-3.03431e-10	-1.39588	1.63586e-05	-3.03431e-10	-1.42793
1062990	chr5:1062990:C:T	2.07578e-12	0.383606	-4.50893e-10	9.44312e-05	0.32519	-4.50893e-10
1063124	chr5:1063124:C:T	3.5438e-13	-3.03431e-10	-1.38412	1.65242e-05	-3.03431e-10	-1.41786
1063253	chr5:1063253:C:G	5.1629e-13	-1.04264	0.0348247	0.000104533	-0.945701	1.37252
1063883	chr5:1063883:G:A	6.66878e-13	-1.75941	1.00753	0.000142508	-1.67995	2.41667
1064036	chr5:1064036:G:A	2.32659e-12	-3.03431e-10	0.497673	0.00012724	-3.03431e-10	0.623394
1064112	chr5:1064112:G:A	3.41135e-13	-3.03431e-10	-1.42221	1.67225e-05	-3.03431e-10	-1.40593
1064149	chr5:1064149:G:A	3.29963e-13	-3.03431e-10	-1.45551	1.57476e-05	-3.03431e-10	-1.46599
1064471	chr5:1064471:G:A	5.21856e-13	-3.03431e-10	-0.997096	2.60668e-05	-3.03431e-10	-0.962019
1064520	chr5:1064520:C:T	4.2273e-13	-3.03431e-10	-1.20775	2.13834e-05	-3.03431e-10	-1.16007
1064601	chr5:1064601:G:A	8.2215e-13	-3.03431e-10	-0.542564	4.69412e-05	-3.03431e-10	-0.373785
1065118	chr5:1065118:C:T	2.76154e-13	-1.63353	-4.50893e-10	1.22946e-05	-1.71352	-4.50893e-10
1065174	chr5:1065174:GA:G	3.99398e-13	-3.03431e-10	-1.26453	2.11732e-05	-3.03431e-10	-1.16994
1065232	chr5:1065232:GAC:G	6.97112e-13	-3.03431e-10	-0.707542	3.12916e-05	-3.03431e-10	-0.77933
1065284	chr5:1065284:C:T	5.89257e-14	-1.91668	-1.26153	2.97582e-06	-1.85814	-1.27402
1065399	chr5:1065399:A:G	1.81236e-13	-2.05469	-4.50893e-10	8.91963e-06	-2.03443	-4.50893e-10
1065568	chr5:1065568:A:C	1.02999e-13	-1.80067	-0.8191	5.12957e-06	-1.72664	-0.861023
1065574	chr5:1065574:C:T	5.27232e-14	-1.99173	-1.2977	3.20974e-06	-2.05464	-1.00186
1066023	chr5:1066023:A:G	9.669e-14	-1.4695	-1.21348	5.29618e-06	-1.30419	-1.2515
1066500	chr5:1066500:G:A	1.02172e-13	-1.47086	-1.15697	5.56954e-06	-1.29966	-1.20571
1066528	chr5:1066528:C:G	1.54695e-12	-3.03431e-10	0.0895531	0.00016227	-3.03431e-10	0.866583
1066624	chr5:1066624:G:A	1.09221e-12	-1.87666	1.61813	0.000205535	-1.74359	2.84653
1066834	chr5:1066834:T:C	3.42542e-13	-3.03431e-10	-1.41809	1.61013e-05	-3.03431e-10	-1.44378
1066837	chr5:1066837:G:A	3.46925e-13	-3.03431e-10	-1.40538	1.64196e-05	-3.03431e-10	-1.42421
1067070	chr5:1067070:A:G	3.35322e-13	-3.03431e-10	-1.4394	1.70354e-05	-3.03431e-10	-1.38739
1067263	chr5:1067263:C:A	4.85967e-14	-1.92987	-1.44106	2.23661e-06	-1.98089	-1.43683
1067368	chr5:1067368:A:C	1.19401e-13	-1.08352	-1.38848	6.58171e-06	-0.920182	-1.4182
1067412	chr5:1067412:A:G	3.62882e-13	-3.03431e-10	-1.36041	1.69586e-05	-3.03431e-10	-1.39191
1067420	chr5:1067420:A:G	5.17989e-14	-1.85588	-1.45124	2.56306e-06	-1.81358	-1.46789
1067437	chr5:1067437:C:T	3.55787e-13	-3.03431e-10	-1.38016	1.66756e-05	-3.03431e-10	-1.40874
1067563	chr5:1067563:T:C	6.05759e-13	-3.03431e-10	-0.848004	2.84888e-05	-3.03431e-10	-0.873169
1067681	chr5:1067681:G:A	1.8937e-13	-1.71655	-0.29424	9.83535e-06	-1.71156	-0.225135
1067826	chr5:1067826:CCG:C	6.81206e-12	1.57196	-4.50893e-10	0.000396331	1.75957	-4.50893e-10
1067829	chr5:1067829:TGTCGGGGACCCTGTTATCACAAGTCAGCACC:T	4.72035e-12	1.20515	-4.50893e-10	0.000271916	1.38281	-4.50893e-10
1068097	chr5:1068097:G:A	6.99076e-13	-3.03431e-10	-0.704727	6.50749e-05	-3.03431e-10	-0.0471421
1068147	chr5:1068147:T:C	3.72e-13	-3.03431e-10	-1.33559	1.94708e-05	-3.03431e-10	-1.25376
1068200	chr5:1068200:C:T	3.40168e-13	-3.03431e-10	-1.42505	1.60361e-05	-3.03431e-10	-1.44784
1068364	chr5:1068364:G:A	1.79176e-13	-1.46833	-0.597788	2.68195e-05	-1.07841	0.144854
1068365	chr5:1068365:T:C	4.45347e-11	3.94648	-0.49694	0.00164014	3.79391	-0.614049
1068416	chr5:1068416:AGAG:A	7.6746e-13	-3.03431e-10	-0.611401	5.87524e-05	-3.03431e-10	-0.149348
1068780	chr5:1068780:C:T	3.63928e-13	-3.03431e-10	-1.35753	1.71499e-05	-3.03431e-10	-1.38069
1068796	chr5:1068796:G:C	4.50733e-13	-3.03431e-10	-1.14361	2.42466e-05	-3.03431e-10	-1.0344
1068835	chr5:1068835:C:T	3.43736e-13	-3.03431e-10	-1.41461	1.63408e-05	-3.03431e-10	-1.42902
1068885	chr5:1068885:G:A	4.8089e-12	1.22374	-4.50893e-10	0.00027887	1.40806	-4.50893e-10
1069017	chr5:1069017:G:A	2.28796e-12	-3.03431e-10	0.480927	0.000124404	-3.03431e-10	0.600854
1069348	chr5:1069348:C:T	4.46612e-13	-3.03431e-10	-1.1528	2.39131e-05	-3.03431e-10	-1.04826
1069417	chr5:1069417:G:A	1.77712e-12	0.228262	-4.50893e-10	3.18526e-05	-0.761562	-4.50893e-10
1069426	chr5:1069426:T:C	6.05372e-13	-3.03431e-10	-0.848644	3.23608e-05	-3.03431e-10	-0.745732
1069870	chr5:1069870:G:A	4.89652e-13	-3.03431e-10	-1.06079	2.27716e-05	-3.03431e-10	-1.09717
1073356	chr5:1073356:G:A	3.42803e-13	-3.03431e-10	-1.41733	1.59803e-05	-3.03431e-10	-1.45133
1073577	chr5:1073577:T:G	2.2535e-13	-1.83683	-4.50893e-10	1.03043e-05	-1.89012	-4.50893e-10
1073907	chr5:1073907:C:T	2.81155e-13	-1.61558	-4.50893e-10	1.32509e-05	-1.63861	-4.50893e-10
1074023	chr5:1074023:G:T	3.78051e-13	-3.03431e-10	-1.31946	1.69863e-05	-3.03431e-10	-1.39027
1074581	chr5:1074581:G:A	5.0113e-13	-1.03762	-4.50893e-10	2.3807e-05	-1.0527	-4.50893e-10
1074936	chr5:1074936:A:G	4.1697e-13	-1.11526	-0.106209	4.11358e-05	-1.00662	0.500817
1075177	chr5:1075177:G:A	2.15247e-13	-0.960572	-0.922131	9.38003e-06	-1.05893	-0.925169
1075341	chr5:1075341:G:A	4.99453e-13	-3.03431e-10	-1.04097	2.73389e-05	-3.03431e-10	-0.914369
1075618	chr5:1075618:C:T	1.93758e-13	-1.98788	-4.50893e-10	8.74754e-06	-2.05391	-4.50893e-10
1075771	chr5:1075771:G:A	3.62155e-13	-3.03431e-10	-1.36242	1.77772e-05	-3.03431e-10	-1.34476
1076246	chr5:1076246:C:T	4.37206e-14	-2.00456	-1.47211	2.27276e-06	-1.9326	-1.46908
1076344	chr5:1076344:G:T	1.39002e-13	-1.56857	-0.751429	1.76564e-05	-1.52319	0.171605
1076549	chr5:1076549:G:A	3.73819e-13	-3.03431e-10	-1.33071	1.9578e-05	-3.03431e-10	-1.24827
1076912	chr5:1076912:C:A	5.76862e-13	-0.896884	-4.50893e-10	6.86205e-05	0.00591053	-4.50893e-10
1077247	chr5:1077247:T:C	7.29151e-14	-1.79258	-1.17261	2.83539e-06	-1.88034	-1.30016
1077274	chr5:1077274:G:A	7.39827e-13	-3.03431e-10	-0.648071	3.45088e-05	-3.03431e-10	-0.681466
1077565	chr5:1077565:C:T	6.13514e-14	-1.74298	-1.39489	4.1277e-06	-1.59104	-1.21392
1077707	chr5:1077707:A:C	7.16963e-13	-1.82549	1.14602	0.000142093	-1.63362	2.36742
1077858	chr5:1077858:C:T	3.30675e-13	-3.03431e-10	-1.45335	1.58249e-05	-3.03431e-10	-1.46109
1078148	chr5:1078148:G:A	2.3111e-13	-1.81159	-4.50893e-10	8.86861e-06	-2.04016	-4.50893e-10
1078955	chr5:1078955:G:T	7.10875e-13	-1.44421	0.756219	0.000105347	-1.11599	1.55057
1079582	chr5:1079582:G:A	7.56804e-13	-3.03431e-10	-0.625383	4.18192e-05	-3.03431e-10	-0.489324
1079722	chr5:1079722:C:T	3.49509e-13	-3.03431e-10	-1.39796	1.65971e-05	-3.03431e-10	-1.41345
1079789	chr5:1079789:T:A	5.09544e-13	-3.03431e-10	-1.02097	2.40211e-05	-3.03431e-10	-1.04375
1079915	chr5:1079915:C:T	5.7753e-14	-1.74563	-1.45268	2.59398e-06	-1.8099	-1.45959
1079965	chr5:1079965:C:T	1.53452e-12	-3.03431e-10	0.0814842	8.58011e-05	-3.03431e-10	0.229351
1080019	chr5:1080019:G:A	1.88127e-12	-1.38343	1.66864	0.000689274	-1.14153	3.45449
1080030	chr5:1080030:C:G	1.23495e-11	-3.03431e-10	2.16689	0.000745919	-3.03431e-10	2.39194
1080356	chr5:1080356:C:T	1.83432e-13	-2.04264	-4.50893e-10	9.55602e-06	-1.96551	-4.50893e-10
1080618	chr5:1080618:G:A	6.16186e-13	-3.03431e-10	-0.830939	2.87657e-05	-3.03431e-10	-0.863499
1080698	chr5:1080698:A:C	5.49468e-13	-3.03431e-10	-0.945537	3.04983e-05	-3.03431e-10	-0.805008
1081025	chr5:1081025:G:C	4.04317e-13	-3.03431e-10	-1.25229	2.05496e-05	-3.03431e-10	-1.19984
1081113	chr5:1081113:GAA:G	1.53218e-11	-0.284843	2.66739	0.00432637	0.375854	3.77395
1081247	chr5:1081247:C:G	3.50345e-13	-3.03431e-10	-1.39557	1.70985e-05	-3.03431e-10	-1.38369
1081553	chr5:1081553:G:A	2.35758e-11	-1.35179	4.16527	0.00634538	-1.04972	5.58252
1081652	chr5:1081652:C:T	5.66909e-14	-1.87022	-1.34665	3.30373e-06	-1.79789	-1.22974
1081840	chr5:1081840:C:T	7.1494e-13	-3.03431e-10	-0.682289	3.75568e-05	-3.03431e-10	-0.596825
1083394	chr5:1083394:A:G	4.33581e-13	-1.18241	-4.50893e-10	1.80156e-05	-1.33144	-4.50893e-10
1083419	chr5:1083419:T:C	7.48534e-14	-1.47139	-1.46756	4.22611e-06	-1.33302	-1.44838
1083604	chr5:1083604:T:C	3.80596e-13	-3.03431e-10	-1.31275	1.78346e-05	-3.03431e-10	-1.34154
1083822	chr5:1083822:G:A	5.84031e-13	-3.03431e-10	-0.884534	2.77393e-05	-3.03431e-10	-0.899832
1083959	chr5:1083959:G:A	8.69581e-14	-1.33084	-1.45823	3.63242e-06	-1.46136	-1.47142
1084094	chr5:1084094:C:T	3.25808e-13	-3.03431e-10	-1.46818	1.61123e-05	-3.03431e-10	-1.4431
1084262	chr5:1084262:G:A	9.64769e-13	-1.57944	1.19684	0.000124254	-1.26143	1.86108
1084510	chr5:1084510:G:A	3.4647e-13	-3.03431e-10	-1.40669	1.66528e-05	-3.03431e-10	-1.4101
1084555	chr5:1084555:C:T	4.8702e-14	-1.89631	-1.47246	2.54724e-06	-1.81721	-1.47047
1084565	chr5:1084565:A:G	1.10482e-12	-1.9209	1.67385	0.000239468	-1.58532	2.84106
1084628	chr5:1084628:G:A	3.7923e-13	-3.03431e-10	-1.31634	1.81377e-05	-3.03431e-10	-1.32469
1084727	chr5:1084727:G:A	3.25272e-13	-3.03431e-10	-1.46983	1.56469e-05	-3.03431e-10	-1.47241
1084919	chr5:1084919:T:C	7.40946e-13	-1.94632	1.29976	0.000148429	-1.62842	2.40584
1084929	chr5:1084929:T:A	6.89278e-12	-1.56626	3.15	0.00165968	-1.30533	4.49703
1085139	chr5:1085139:G:A	4.63231e-13	-3.03431e-10	-1.11626	3.28146e-05	-3.03431e-10	-0.731808
1085508	chr5:1085508:G:A	3.60551e-13	-3.03431e-10	-1.36685	1.72643e-05	-3.03431e-10	-1.37404
1085886	chr5:1085886:G:A	3.70035e-13	-3.03431e-10	-1.34089	1.88795e-05	-3.03431e-10	-1.2846
1086104	chr5:1086104:C:T	6.96975e-14	-1.53783	-1.47249	3.95867e-06	-1.3769	-1.46987
1086154	chr5:1086154:C:T	1.55112e-12	-1.25399	1.34623	0.000371933	-0.959199	2.65523
1086623	chr5:1086623:G:A	4.34165e-13	-1.18106	-4.50893e-10	1.78569e-05	-1.34029	-4.50893e-10
1087241	chr5:1087241:G:A	3.71567e-13	-3.03431e-10	-1.33676	1.91897e-05	-3.03431e-10	-1.26831
1087275	chr5:1087275:A:G	6.59987e-13	-1.99854	1.23627	9.96803e-05	-1.80777	2.18706
1087440	chr5:1087440:C:T	3.24429e-13	-3.03431e-10	-1.47242	1.60076e-05	-3.03431e-10	-1.44962
1087495	chr5:1087495:A:G	6.97021e-13	-1.96345	1.25578	0.000181547	-2.05467	3.0335
1087615	chr5:1087615:G:A	3.58833e-13	-3.03431e-10	-1.37163	1.69394e-05	-3.03431e-10	-1.39304
1087684	chr5:1087684:C:T	5.87462e-14	-1.74303	-1.43823	2.96786e-06	-1.69873	-1.43611
1087753	chr5:1087753:T:C	1.41588e-13	-0.933682	-1.36789	8.79703e-06	-0.857573	-1.19069
1087813	chr5:1087813:TATC:T	1.95234e-13	-1.98029	-4.50893e-10	8.74495e-06	-2.0542	-4.50893e-10
1087993	chr5:1087993:T:C	6.90816e-14	-1.65492	-1.36428	3.32425e-06	-1.62197	-1.39947
1088200	chr5:1088200:C:T	4.26596e-13	-3.03431e-10	-1.19865	2.16921e-05	-3.03431e-10	-1.14573
1088489	chr5:1088489:T:C	3.62622e-13	-3.03431e-10	-1.36113	1.71497e-05	-3.03431e-10	-1.3807
1088715	chr5:1088715:C:T	1.5656e-12	-3.03431e-10	0.101538	9.00748e-05	-3.03431e-10	0.277959
1088757	chr5:1088757:T:A	2.227e-12	-1.44081	1.89474	0.000899778	-1.1691	3.74856
1088825	chr5:1088825:G:A	3.58704e-13	-3.03431e-10	-1.37199	1.72196e-05	-3.03431e-10	-1.37663
1089090	chr5:1089090:C:T	4.01883e-13	-3.03431e-10	-1.25833	2.05545e-05	-3.03431e-10	-1.1996
1089162	chr5:1089162:T:C	4.31146e-13	-3.03431e-10	-1.18804	2.08211e-05	-3.03431e-10	-1.18671
1089445	chr5:1089445:G:A	4.61822e-14	-1.94971	-1.47218	2.1069e-06	-2.01545	-1.46201
1089780	chr5:1089780:C:T	5.01875e-13	-3.03431e-10	-1.03614	2.70115e-05	-3.03431e-10	-0.92642
1089991	chr5:1089991:C:T	5.57033e-13	-3.03431e-10	-0.931863	2.57398e-05	-3.03431e-10	-0.974642
1090081	chr5:1090081:G:A	1.38064e-12	-3.03431e-10	-0.0241833	7.50607e-05	-3.03431e-10	0.0956158
1090239	chr5:1090239:C:T	1.99985e-13	-1.95624	-4.50893e-10	9.19835e-06	-2.00366	-4.50893e-10
1090249	chr5:1090249:A:G	4.55287e-12	-3.03431e-10	1.16903	0.000546574	-3.03431e-10	2.08099
1090253	chr5:1090253:C:T	4.19836e-12	-0.522527	1.61049	0.000990142	-0.281328	2.9565
1090419	chr5:1090419:G:A	3.08998e-13	-0.0550497	-1.4661	1.63358e-05	0.0336383	-1.46296
1090445	chr5:1090445:G:A	5.64305e-13	-3.03431e-10	-0.918892	3.04477e-05	-3.03431e-10	-0.80667
1090641	chr5:1090641:C:T	1.81871e-12	-2.03063	2.28202	0.000315197	-1.88127	3.41179
1090677	chr5:1090677:C:T	5.04476e-13	-3.03431e-10	-1.03097	2.37574e-05	-3.03431e-10	-1.05479
1090722	chr5:1090722:C:T	7.527e-14	-1.56808	-1.36533	3.62852e-06	-1.53325	-1.40061
1091106	chr5:1091106:G:A	6.88921e-13	-3.03431e-10	-0.719361	3.74099e-05	-3.03431e-10	-0.600744
1091257	chr5:1091257:C:T	1.92607e-13	-1.99384	-4.50893e-10	1.25784e-05	-1.6907	-4.50893e-10
1091258	chr5:1091258:A:G	1.48816e-12	-2.0184	2.06921	0.000255005	-1.85109	3.1697
1091691	chr5:1091691:C:G	3.49942e-13	-1.39672	-4.50893e-10	1.47799e-05	-1.52941	-4.50893e-10
1091725	chr5:1091725:G:A	8.94005e-14	-1.96021	-0.801153	4.82947e-06	-2.01762	-0.630327
1092185	chr5:1092185:G:A	3.65789e-13	-3.03431e-10	-1.35243	1.92111e-05	-3.03431e-10	-1.26719
1092629	chr5:1092629:G:A	3.25342e-13	-3.03431e-10	-1.46961	1.56504e-05	-3.03431e-10	-1.47219
1092638	chr5:1092638:C:T	5.39063e-13	-3.03431e-10	-0.964654	2.78543e-05	-3.03431e-10	-0.895692
1093258	chr5:1093258:G:A	3.31668e-13	-3.03431e-10	-1.45035	1.58463e-05	-3.03431e-10	-1.45975
1093312	chr5:1093312:T:C	1.20495e-12	-0.160291	-4.50893e-10	3.77988e-05	-0.590403	-4.50893e-10
1093352	chr5:1093352:G:A	1.77917e-12	1.22892	-0.999507	0.000109018	1.12405	-0.655214
1093745	chr5:1093745:C:G	2.7541e-13	-0.279928	-1.3563	1.68327e-05	-0.0893179	-1.31004
1093746	chr5:1093746:C:T	2.75329e-13	-0.279928	-1.35659	1.68282e-05	-0.0893182	-1.31031
1093876	chr5:1093876:C:T	1.864e-13	-2.02659	-4.50893e-10	9.47157e-06	-1.97439	-4.50893e-10
1094116	chr5:1094116:C:T	3.22261e-12	0.823461	-4.50893e-10	0.000112587	0.501045	-4.50893e-10
1094157	chr5:1094157:G:A	3.24474e-13	-3.03431e-10	-1.47228	1.565e-05	-3.03431e-10	-1.47221
1094274	chr5:1094274:T:A	8.24416e-13	-1.14283	0.603017	0.000162543	-0.752918	1.62118
1094489	chr5:1094489:A:C	4.90575e-13	-3.03431e-10	-1.05891	2.2406e-05	-3.03431e-10	-1.11335
1094581	chr5:1094581:T:C	3.72264e-13	-3.03431e-10	-1.33488	1.77072e-05	-3.03431e-10	-1.34871
1094705	chr5:1094705:C:T	5.301e-13	-3.03431e-10	-0.981422	2.33219e-05	-3.03431e-10	-1.07329
1095137	chr5:1095137:TG:T	4.88389e-13	-1.06337	-4.50893e-10	1.9354e-05	-1.25978	-4.50893e-10
1095409	chr5:1095409:G:A	3.64983e-13	-3.03431e-10	-1.35464	1.76004e-05	-3.03431e-10	-1.35476
1095699	chr5:1095699:A:G	1.09768e-12	-3.03431e-10	-0.253535	6.21495e-05	-3.03431e-10	-0.0931385
1095894	chr5:1095894:C:T	3.72319e-12	-1.15973	2.12758	0.00173403	-0.753268	3.98879
1095973	chr5:1095973:C:T	3.24938e-13	-3.03431e-10	-1.47085	1.56463e-05	-3.03431e-10	-1.47245
1096022	chr5:1096022:C:T	3.27059e-13	-3.03431e-10	-1.46435	1.57907e-05	-3.03431e-10	-1.46326
1096258	chr5:1096258:C:T	4.68051e-13	-1.10591	-4.50893e-10	1.87522e-05	-1.29137	-4.50893e-10
1096322	chr5:1096322:C:T	3.63151e-13	-3.03431e-10	-1.35967	1.75239e-05	-3.03431e-10	-1.35912
1096354	chr5:1096354:C:T	3.64724e-13	-3.03431e-10	-1.35535	1.77358e-05	-3.03431e-10	-1.34709
1097024	chr5:1097024:C:T	4.82321e-13	-3.03431e-10	-1.07588	2.33399e-05	-3.03431e-10	-1.07252
1097166	chr5:1097166:T:C	5.46208e-14	-2.05176	-1.20231	2.67019e-06	-1.98934	-1.25119
1097216	chr5:1097216:C:T	1.81548e-13	-2.05297	-4.50893e-10	8.84378e-06	-2.04297	-4.50893e-10
1097323	chr5:1097323:T:C	5.52717e-14	-1.78402	-1.45821	3.03404e-06	-1.65221	-1.46057
1097331	chr5:1097331:G:A	1.39179e-12	-0.795134	0.778991	0.0003921	-0.444087	2.19292
1097397	chr5:1097397:G:A	4.62466e-13	-3.03431e-10	-1.11791	2.1515e-05	-3.03431e-10	-1.15393
1097587	chr5:1097587:G:A	4.75548e-14	-2.02505	-1.36756	2.38236e-06	-1.99656	-1.35803
1097696	chr5:1097696:C:T	3.28469e-13	-3.03431e-10	-1.46004	1.57943e-05	-3.03431e-10	-1.46303
1097915	chr5:1097915:G:A	9.23809e-13	-3.03431e-10	-0.425981	4.14426e-05	-3.03431e-10	-0.498371
1098816	chr5:1098816:C:T	3.48057e-13	-3.03431e-10	-1.40212	1.90792e-05	-3.03431e-10	-1.27408
1099185	chr5:1099185:G:A	6.27401e-14	-1.73544	-1.38004	3.46734e-06	-1.6167	-1.36259
1099275	chr5:1099275:T:C	5.49924e-14	-1.80192	-1.44537	2.40551e-06	-1.87241	-1.47251
1099565	chr5:1099565:C:T	3.49134e-13	-3.03431e-10	-1.39903	1.68086e-05	-3.03431e-10	-1.40079
1100716	chr5:1100716:G:A	1.4145e-13	-1.99727	-0.30527	1.19575e-05	-2.05294	0.311626
1100744	chr5:1100744:G:A	3.34312e-13	-1.44241	-4.50893e-10	2.13388e-05	-1.16216	-4.50893e-10
1100993	chr5:1100993:C:T	2.31074e-13	-1.81175	-4.50893e-10	1.12201e-05	-1.80497	-4.50893e-10
1101428	chr5:1101428:A:G	9.96491e-13	-3.03431e-10	-0.350247	4.05619e-05	-3.03431e-10	-0.519851
1101985	chr5:1101985:C:T	1.94486e-13	-1.98413	-4.50893e-10	1.05536e-05	-1.86621	-4.50893e-10
1102237	chr5:1102237:G:C	3.58798e-13	-0.201077	-1.17065	8.70444e-06	-0.671176	-1.38767
1102283	chr5:1102283:C:G	3.65045e-13	-0.827318	-0.527148	2.1739e-05	-1.21083	0.0672601
1102553	chr5:1102553:C:T	1.19473e-12	-3.03431e-10	-0.168814	0.000126051	-3.03431e-10	0.614007
1102591	chr5:1102591:C:T	7.74783e-14	-1.89945	-1.00504	4.0441e-06	-1.88194	-0.943481
1102669	chr5:1102669:AG:A	3.27705e-13	-3.03431e-10	-1.46237	1.57093e-05	-3.03431e-10	-1.46843
1102879	chr5:1102879:A:G	6.52288e-13	-1.32856	0.554561	2.83881e-05	-1.46978	0.593074
1103261	chr5:1103261:C:T	7.63242e-13	-0.616912	-4.50893e-10	2.90107e-05	-0.855017	-4.50893e-10
1103380	chr5:1103380:T:C	1.12823e-12	-1.65521	1.42912	5.37288e-05	-1.75442	1.51569
1103738	chr5:1103738:C:T	1.34472e-12	-3.03431e-10	-0.0505449	0.000146109	-3.03431e-10	0.76167
1103925	chr5:1103925:G:A	9.06863e-13	-3.03431e-10	-0.444496	4.11436e-05	-3.03431e-10	-0.505612
1104476	chr5:1104476:T:C	5.55771e-13	0.019226	-0.953357	2.4459e-05	-0.533681	-0.492002
1104740	chr5:1104740:C:T	9.1078e-14	-1.27809	-1.46468	5.54691e-06	-1.05484	-1.4546
1105047	chr5:1105047:C:T	4.58996e-13	-3.03431e-10	-1.12545	2.0596e-05	-3.03431e-10	-1.19758
1105628	chr5:1105628:G:C	5.77737e-13	-0.895369	-4.50893e-10	1.42268e-05	-1.56755	-4.50893e-10
1105856	chr5:1105856:G:A	7.14728e-13	-0.191572	-0.491013	3.31971e-05	-0.455662	-0.264557
1105872	chr5:1105872:C:T	5.93756e-13	-3.03431e-10	-0.868019	2.61028e-05	-3.03431e-10	-0.96064
1106343	chr5:1106343:C:A	1.41845e-12	-3.03431e-10	0.00282924	6.22613e-05	-3.03431e-10	-0.0913413
1107231	chr5:1107231:C:T	4.07077e-12	1.0571	-4.50893e-10	0.000138566	0.708668	-4.50893e-10
1107313	chr5:1107313:C:A	1.21476e-13	-1.3349	-1.11987	4.67086e-06	-1.5483	-1.13303
1107670	chr5:1107670:G:A	9.69855e-14	-1.2611	-1.41883	3.20322e-06	-1.59067	-1.46786
1107713	chr5:1107713:G:A	1.44973e-13	-1.76161	-0.516327	2.05597e-05	-1.64064	0.441293
1107902	chr5:1107902:T:A	7.42181e-13	-3.03431e-10	-0.644894	4.28901e-05	-3.03431e-10	-0.46404
1107961	chr5:1107961:C:T	2.55321e-13	-1.71197	-4.50893e-10	1.29257e-05	-1.66346	-4.50893e-10
1108135	chr5:1108135:A:G	1.77123e-13	-1.70557	-0.372069	2.7013e-05	-1.57266	0.646295
1108193	chr5:1108193:A:G	1.18841e-13	-1.97619	-0.500515	5.20212e-06	-2.05364	-0.519976
1108234	chr5:1108234:A:G	3.25285e-13	-3.03431e-10	-1.46978	1.59369e-05	-3.03431e-10	-1.45405
1108415	chr5:1108415:C:T	1.8538e-13	-2.03208	-4.50893e-10	9.76559e-06	-1.94382	-4.50893e-10
1108425	chr5:1108425:C:T	1.99484e-13	-1.95875	-4.50893e-10	8.77945e-06	-2.05027	-4.50893e-10
1108576	chr5:1108576:GCT:G	4.4146e-13	-3.03431e-10	-1.1644	2.43696e-05	-3.03431e-10	-1.02934
1109061	chr5:1109061:G:A	4.4146e-13	-3.03431e-10	-1.1644	2.43696e-05	-3.03431e-10	-1.02934
1109199	chr5:1109199:G:C	9.2648e-14	-1.48511	-1.24057	4.89099e-06	-1.75095	-0.884331
1109453	chr5:1109453:T:C	1.87565e-13	-1.39134	-0.62902	6.68763e-06	-1.64474	-0.677678
1109531	chr5:1109531:G:A	2.44225e-13	-1.7564	-4.50893e-10	1.2971e-05	-1.65997	-4.50893e-10
1109904	chr5:1109904:C:T	4.34527e-13	-3.03431e-10	-1.18023	1.8028e-05	-3.03431e-10	-1.33076
1110062	chr5:1110062:C:A	2.81295e-12	1.55289	-0.865384	5.49891e-05	1.03478	-1.25033
1110368	chr5:1110368:C:T	1.91596e-13	-1.9991	-4.50893e-10	9.79465e-06	-1.94084	-4.50893e-10
1110406	chr5:1110406:T:C	4.47546e-13	-3.03431e-10	-1.15071	2.44581e-05	-3.03431e-10	-1.02572
1110491	chr5:1110491:T:C	3.58797e-13	-3.03431e-10	-1.37173	1.6756e-05	-3.03431e-10	-1.40393
1110601	chr5:1110601:G:C	9.26908e-12	-3.03431e-10	1.87995	0.000411551	-3.03431e-10	1.79725
1110682	chr5:1110682:T:C	9.72248e-14	-1.28213	-1.39533	3.13255e-06	-1.66059	-1.42024
1111382	chr5:1111382:G:A	3.51319e-13	-3.03431e-10	-1.39279	1.6499e-05	-3.03431e-10	-1.41938
1111573	chr5:1111573:G:C	4.43727e-13	-1.15928	-4.50893e-10	2.84418e-05	-0.87482	-4.50893e-10
1112243	chr5:1112243:T:C	1.42451e-13	-0.960658	-1.33483	1.1081e-05	-0.638407	-1.17904
1113129	chr5:1113129:G:T	8.23562e-14	-1.38244	-1.46099	3.3294e-06	-1.61981	-1.40008
1113225	chr5:1113225:A:G	1.05025e-12	-3.03431e-10	-0.297705	4.57017e-05	-3.03431e-10	-0.400546
1113300	chr5:1113300:T:A	1.35493e-13	-1.92446	-0.421105	4.03143e-06	-1.93822	-0.890339
1113371	chr5:1113371:T:G	9.57574e-14	-1.46143	-1.23124	3.30045e-06	-1.67508	-1.35354
1113385	chr5:1113385:G:A	8.77835e-14	-1.33897	-1.44065	3.1978e-06	-1.58772	-1.4725
1113415	chr5:1113415:A:G	4.23413e-13	-3.03431e-10	-1.20614	1.96596e-05	-3.03431e-10	-1.24412
1113441	chr5:1113441:T:C	1.32948e-13	-1.9529	-0.411634	3.95253e-06	-1.96558	-0.882747
1113531	chr5:1113531:C:T	3.44396e-13	-3.03431e-10	-1.4127	1.62593e-05	-3.03431e-10	-1.43402
1114707	chr5:1114707:G:A	9.37016e-14	-1.24811	-1.46626	3.49279e-06	-1.5067	-1.46528
1114829	chr5:1114829:G:A	9.35947e-14	-1.25776	-1.45775	3.43999e-06	-1.51648	-1.47073
1115000	chr5:1115000:C:T	8.77122e-14	-1.4315	-1.34892	3.41913e-06	-1.62252	-1.37077
1115215	chr5:1115215:C:A	1.18532e-12	-3.03431e-10	-0.176721	5.39829e-05	-3.03431e-10	-0.234014
1115289	chr5:1115289:G:A	4.05583e-13	-3.03431e-10	-1.24916	2.36414e-05	-3.03431e-10	-1.05968
1115688	chr5:1115688:G:A	3.65794e-13	-1.35242	-4.50893e-10	2.01441e-05	-1.21977	-4.50893e-10
1116008	chr5:1116008:T:A	1.42171e-13	-1.78134	-0.516119	7.42804e-06	-1.77761	-0.43981
1116079	chr5:1116079:G:T	3.49447e-13	-3.03431e-10	-1.39813	1.91751e-05	-3.03431e-10	-1.26907
1116394	chr5:1116394:C:T	1.82161e-13	-2.0496	-4.50893e-10	8.76348e-06	-2.05209	-4.50893e-10
1116724	chr5:1116724:G:A	1.81267e-13	-2.05452	-4.50893e-10	8.8493e-06	-2.04234	-4.50893e-10
1116930	chr5:1116930:G:A	2.89872e-13	-1.14004	-0.44501	5.08864e-05	-0.904777	0.611692
1117050	chr5:1117050:A:G	3.5187e-13	-3.03431e-10	-1.39123	1.64541e-05	-3.03431e-10	-1.42211
1117155	chr5:1117155:G:A	1.42298e-13	-0.829894	-1.46667	7.31693e-06	-0.826467	-1.40602
1117359	chr5:1117359:C:G	7.87687e-13	-3.03431e-10	-0.585387	3.47648e-05	-3.03431e-10	-0.674076
1117457	chr5:1117457:A:ACTGC	1.81234e-13	-2.0547	-4.50893e-10	8.87215e-06	-2.03976	-4.50893e-10
1117629	chr5:1117629:A:T	5.12428e-14	-2.03958	-1.27834	2.6012e-06	-2.03794	-1.22877
1117921	chr5:1117921:A:G	3.31545e-13	-3.03431e-10	-1.45072	1.81495e-05	-3.03431e-10	-1.32404
1118048	chr5:1118048:C:G	2.59365e-13	-1.69625	-4.50893e-10	1.49345e-05	-1.51901	-4.50893e-10
1118354	chr5:1118354:C:T	1.99629e-13	-1.95803	-4.50893e-10	9.67139e-06	-1.95351	-4.50893e-10
1118363	chr5:1118363:C:T	7.3514e-14	-1.82924	-1.12778	4.13233e-06	-1.67294	-1.1309
1118653	chr5:1118653:A:G	7.21299e-13	-3.03431e-10	-0.673433	3.17589e-05	-3.03431e-10	-0.764508
1118774	chr5:1118774:C:T	6.01544e-14	-1.98722	-1.17035	3.63161e-06	-1.95823	-0.974779
1119229	chr5:1119229:C:T	3.7321e-13	-3.03431e-10	-1.33235	1.92792e-05	-3.03431e-10	-1.26365
1119296	chr5:1119296:C:T	4.4654e-14	-2.04031	-1.41523	2.08292e-06	-2.02429	-1.46462
1119438	chr5:1119438:C:A	3.33729e-13	-3.03431e-10	-1.44416	1.66263e-05	-3.03431e-10	-1.4117
1119481	chr5:1119481:T:C	2.14644e-13	-0.415525	-1.46998	1.96501e-05	0.163168	-1.40777
1119498	chr5:1119498:G:C	1.51423e-13	-0.875023	-1.35939	9.02695e-06	-0.621262	-1.4012
1119718	chr5:1119718:G:A	1.01095e-13	-1.16713	-1.4713	3.09445e-06	-1.63183	-1.46124
1119988	chr5:1119988:A:G	4.44517e-14	-2.04332	-1.41677	2.07149e-06	-2.02951	-1.4649
1120105	chr5:1120105:C:T	4.16659e-14	-2.05228	-1.47252	2.04455e-06	-2.04028	-1.46722
1120443	chr5:1120443:G:A	4.17657e-14	-2.05096	-1.47145	2.07616e-06	-2.03696	-1.4552
1120449	chr5:1120449:C:T	4.22859e-14	-2.05296	-1.45707	2.17826e-06	-2.04431	-1.39984
1120463	chr5:1120463:C:T	3.28825e-13	-3.03431e-10	-1.45896	1.62011e-05	-3.03431e-10	-1.4376
1120481	chr5:1120481:C:T	3.30992e-13	-3.03431e-10	-1.45239	1.63606e-05	-3.03431e-10	-1.4278
1120793	chr5:1120793:G:A	3.24423e-13	-3.03431e-10	-1.47244	1.56617e-05	-3.03431e-10	-1.47146
1120802	chr5:1120802:G:A	1.91585e-13	-1.99916	-4.50893e-10	8.87965e-06	-2.03892	-4.50893e-10
1120839	chr5:1120839:C:T	6.66354e-14	-2.04757	-1.00769	4.06363e-06	-2.05397	-0.766633
1120934	chr5:1120934:A:T	4.18502e-14	-2.04787	-1.47252	2.04586e-06	-2.05367	-1.45319
1120979	chr5:1120979:T:C	3.70355e-13	-3.03431e-10	-1.34003	1.76587e-05	-3.03431e-10	-1.35145
1121554	chr5:1121554:G:A	4.31095e-13	-3.03431e-10	-1.18816	1.97575e-05	-3.03431e-10	-1.23915
1121839	chr5:1121839:T:C	7.51182e-14	-1.48465	-1.45078	2.93763e-06	-1.67478	-1.4703
1122055	chr5:1122055:T:G	9.85261e-13	0.646407	-1.00799	1.82395e-05	-0.141415	-1.17768
1122260	chr5:1122260:G:A	5.74883e-14	-1.80125	-1.40166	2.35895e-06	-2.02177	-1.3427
1122669	chr5:1122669:G:A	2.2546e-13	-1.48988	-0.346465	6.72687e-06	-1.7528	-0.563771
1122791	chr5:1122791:G:A	4.36588e-13	-3.03431e-10	-1.1755	2.07813e-05	-3.03431e-10	-1.18863
1123329	chr5:1123329:G:A	5.09209e-13	-1.02163	-4.50893e-10	2.71708e-05	-0.920539	-4.50893e-10
1123609	chr5:1123609:C:T	5.39745e-14	-1.97442	-1.29156	3.09878e-06	-1.85097	-1.2407
1123931	chr5:1123931:T:C	5.94908e-14	-1.88666	-1.28201	3.56546e-06	-1.72228	-1.22911
1124437	chr5:1124437:G:C	2.23639e-13	-1.84446	-4.50893e-10	9.4302e-06	-1.97876	-4.50893e-10
1124445	chr5:1124445:G:A	5.32561e-14	-1.98042	-1.29896	3.04811e-06	-1.85759	-1.25057
1124588	chr5:1124588:C:T	1.21343e-13	-1.00146	-1.45441	4.75467e-06	-1.19778	-1.46577
1124597	chr5:1124597:G:A	1.81706e-13	-2.0521	-4.50893e-10	9.31149e-06	-1.99143	-4.50893e-10
1124918	chr5:1124918:C:T	1.18359e-13	-1.00859	-1.47218	4.71514e-06	-1.20506	-1.46684
1124958	chr5:1124958:G:C	2.2721e-12	-0.984898	1.45887	9.63252e-05	-1.46718	1.81223
1124980	chr5:1124980:G:A	3.42767e-13	-3.03431e-10	-1.41744	1.62335e-05	-3.03431e-10	-1.4356
1125091	chr5:1125091:C:T	4.99856e-13	-3.03431e-10	-1.04017	2.39635e-05	-3.03431e-10	-1.04615
1125451	chr5:1125451:G:A	6.58261e-14	-2.04008	-1.02739	4.07263e-06	-2.01282	-0.805568
1125868	chr5:1125868:G:A	8.6478e-13	-3.03431e-10	-0.492012	3.91938e-05	-3.03431e-10	-0.554161
1126004	chr5:1126004:A:G	2.92566e-13	-1.5758	-4.50893e-10	1.12959e-05	-1.79824	-4.50893e-10
1126054	chr5:1126054:C:T	3.14674e-13	-1.50295	-4.50893e-10	1.25875e-05	-1.68998	-4.50893e-10
1126238	chr5:1126238:C:T	2.95455e-13	-1.56597	-4.50893e-10	1.13914e-05	-1.78982	-4.50893e-10
1126466	chr5:1126466:T:C	8.3827e-13	-3.03431e-10	-0.523148	4.2224e-05	-3.03431e-10	-0.479692
1126881	chr5:1126881:T:C	8.3827e-13	-3.03431e-10	-0.523148	4.2224e-05	-3.03431e-10	-0.479692
1126944	chr5:1126944:C:T	1.0342e-11	-3.03431e-10	1.98948	0.000730624	-3.03431e-10	2.37122
1127203	chr5:1127203:C:T	6.03654e-14	-1.6935	-1.46057	3.37977e-06	-1.61822	-1.38666
1127214	chr5:1127214:T:C	1.07476e-12	-3.03431e-10	-0.274635	4.98646e-05	-3.03431e-10	-0.31337
1127281	chr5:1127281:G:A	8.38351e-13	-3.03431e-10	-0.523051	4.22274e-05	-3.03431e-10	-0.479612
1127292	chr5:1127292:C:T	8.25231e-14	-1.89791	-0.943503	5.44249e-06	-1.71165	-0.816796
1127312	chr5:1127312:C:T	3.26559e-13	-3.03431e-10	-1.46588	1.59689e-05	-3.03431e-10	-1.45204
1127736	chr5:1127736:T:C	8.3827e-13	-3.03431e-10	-0.523148	4.2224e-05	-3.03431e-10	-0.479692
1128155	chr5:1128155:G:A	1.4806e-12	-3.03431e-10	0.0457129	6.62653e-05	-3.03431e-10	-0.0290137
1128621	chr5:1128621:G:A	3.6149e-13	-1.11174	-0.252514	1.43448e-05	-1.56886	0.00956204
1128776	chr5:1128776:C:T	2.98759e-13	-1.55485	-4.50893e-10	1.15668e-05	-1.77455	-4.50893e-10
1129549	chr5:1129549:G:A	2.81753e-13	-1.96619	0.352736	3.36756e-05	-1.81366	1.10775
1129631	chr5:1129631:A:G	4.01643e-11	-0.0477078	3.39395	0.00330302	-0.153728	4.03364
1129659	chr5:1129659:C:T	1.97536e-13	-1.96857	-4.50893e-10	9.96162e-06	-1.92394	-4.50893e-10
1129671	chr5:1129671:C:T	3.62566e-13	-3.03431e-10	-1.36128	1.68682e-05	-3.03431e-10	-1.39725
1129673	chr5:1129673:G:A	4.13029e-12	0.185084	0.886531	0.000256938	0.256482	1.06967
1129720	chr5:1129720:A:AT	6.07371e-13	-3.03431e-10	-0.845348	3.19037e-05	-3.03431e-10	-0.75996
1129771	chr5:1129771:C:T	1.30212e-13	-1.96348	-0.421843	1.05723e-05	-1.81759	-0.0468554
1129850	chr5:1129850:A:G	3.46284e-13	-1.40723	-4.50893e-10	1.27553e-05	-1.67673	-4.50893e-10
1129923	chr5:1129923:A:G	3.50854e-13	-1.39412	-4.50893e-10	1.28651e-05	-1.66816	-4.50893e-10
1129997	chr5:1129997:T:C	3.65532e-13	-3.03431e-10	-1.35313	1.70148e-05	-3.03431e-10	-1.3886
1130061	chr5:1130061:C:T	2.43297e-12	-0.35614	0.898523	0.000143586	-0.365937	1.11019
1130090	chr5:1130090:A:T	9.04007e-13	-3.03431e-10	-0.44765	4.05705e-05	-3.03431e-10	-0.519639
1130775	chr5:1130775:C:T	2.63191e-12	-0.835986	1.45696	0.000110207	-1.35412	1.8338
1130972	chr5:1130972:T:C	3.56385e-13	-3.03431e-10	-1.37848	1.813e-05	-3.03431e-10	-1.32511
1131067	chr5:1131067:G:A	3.57361e-13	-3.03431e-10	-1.37574	1.66944e-05	-3.03431e-10	-1.40761
1131161	chr5:1131161:C:T	4.66861e-13	-3.03431e-10	-1.10845	2.3992e-05	-3.03431e-10	-1.04496
1131250	chr5:1131250:G:A	3.46324e-13	-3.03431e-10	-1.40711	1.65533e-05	-3.03431e-10	-1.4161
1131467	chr5:1131467:A:G	1.37865e-12	-0.761239	0.735609	4.60047e-05	-1.37712	0.98318
1131547	chr5:1131547:G:A	9.56994e-13	-0.656842	0.266151	2.99969e-05	-1.28873	0.467147
1131777	chr5:1131777:T:C	3.57625e-13	-0.550313	-0.824689	9.59868e-06	-1.19073	-0.77033
1131801	chr5:1131801:G:C	1.74596e-13	-2.0072	-0.0848093	9.69459e-06	-1.86832	-0.0827942
1131890	chr5:1131890:C:G	5.74063e-13	-3.03431e-10	-0.901747	2.98244e-05	-3.03431e-10	-0.827353
1131917	chr5:1131917:T:C	6.38129e-13	-0.586894	-0.209053	1.9608e-05	-1.24741	0.000662556
1132101	chr5:1132101:A:G	4.77771e-13	-1.91656	0.831204	3.10327e-05	-1.91113	1.12349
1132192	chr5:1132192:A:G	4.69972e-13	-3.03431e-10	-1.10181	2.46976e-05	-3.03431e-10	-1.01598
1132475	chr5:1132475:T:A	6.34311e-13	-3.03431e-10	-0.801949	3.00283e-05	-3.03431e-10	-0.820541
1132566	chr5:1132566:C:T	3.9151e-13	-2.02429	0.739816	9.50814e-05	-1.76274	2.0948
1132627	chr5:1132627:C:T	2.02602e-13	-1.14207	-0.801174	9.18065e-06	-1.59126	-0.414328
1132800	chr5:1132800:A:G	5.35253e-14	-2.0408	-1.23354	2.89409e-06	-1.93222	-1.22779
1133066	chr5:1133066:C:T	4.16985e-14	-2.05229	-1.47173	2.12778e-06	-1.99511	-1.47249
1133105	chr5:1133105:G:A	3.45016e-13	-3.03431e-10	-1.4109	1.68872e-05	-3.03431e-10	-1.39612
1133327	chr5:1133327:G:A	5.40201e-14	-1.95071	-1.31442	2.27279e-06	-1.96399	-1.43769
1133497	chr5:1133497:G:A	6.07114e-13	-3.03431e-10	-0.845771	2.80482e-05	-3.03431e-10	-0.888758
1133559	chr5:1133559:G:T	4.54356e-14	-2.01129	-1.4269	2.07853e-06	-2.04821	-1.44281
1133674	chr5:1133674:G:A	6.02062e-14	-1.76565	-1.39107	2.22542e-06	-2.01317	-1.40956
1133824	chr5:1133824:C:T	3.3361e-13	-3.03431e-10	-1.44452	1.58251e-05	-3.03431e-10	-1.46108
1133930	chr5:1133930:T:C	1.00664e-13	-1.31326	-1.32944	2.97405e-06	-1.77943	-1.35333
1134051	chr5:1134051:A:G	2.53548e-13	-0.407658	-1.31128	1.41621e-05	-0.10023	-1.47188
1134326	chr5:1134326:C:T	2.42785e-13	-1.49445	-0.267862	8.42165e-06	-1.85679	-0.235082
1134395	chr5:1134395:G:A	5.11318e-14	-2.05459	-1.26549	2.39053e-06	-1.98415	-1.36702
1134610	chr5:1134610:C:T	2.44787e-13	-0.935074	-0.819024	1.84422e-05	-1.07797	-0.230068
1134799	chr5:1134799:A:G	2.52907e-13	-1.11202	-0.60945	2.07922e-05	-1.24445	0.0563477
1134820	chr5:1134820:G:C	9.82118e-13	-3.03431e-10	-0.364776	3.78676e-05	-3.03431e-10	-0.588585
1134924	chr5:1134924:C:T	5.22685e-13	-3.03431e-10	-0.995508	2.36712e-05	-3.03431e-10	-1.05842
1135469	chr5:1135469:T:C	7.4025e-14	-1.54782	-1.40227	2.43663e-06	-1.91212	-1.41994
1135714	chr5:1135714:C:G	5.32168e-13	-3.03431e-10	-0.977528	2.20711e-05	-3.03431e-10	-1.12841
1135719	chr5:1135719:A:G	2.15225e-13	-0.95396	-0.928842	1.56231e-05	-1.09539	-0.378539
1135823	chr5:1135823:G:A	5.4836e-13	-3.03431e-10	-0.947555	2.48126e-05	-3.03431e-10	-1.01133
1136253	chr5:1136253:G:A	1.64409e-12	-3.03431e-10	0.150456	6.29117e-05	-3.03431e-10	-0.0809482
1136270	chr5:1136270:C:G	7.13559e-14	-1.52993	-1.45687	3.47545e-06	-1.53295	-1.44401
1136840	chr5:1136840:CAT:C	1.52248e-13	-1.10883	-1.12015	5.04159e-06	-1.49083	-1.11413
1136948	chr5:1136948:TACC:T	3.81976e-13	-0.0978643	-1.21127	2.62001e-05	-0.18129	-0.775628
1136994	chr5:1136994:CAT:C	7.70752e-14	-1.78386	-1.12585	1.07594e-05	-1.37725	-0.46965
1137024	chr5:1137024:C:T	3.93477e-13	-3.03431e-10	-1.27947	1.86969e-05	-3.03431e-10	-1.29432
1137067	chr5:1137067:ACACGTGTGTCTACAGC:A	4.31168e-13	-3.03431e-10	-1.18799	2.23551e-05	-3.03431e-10	-1.11563
1137448	chr5:1137448:G:C	2.51507e-13	-0.440405	-1.28661	6.12603e-06	-1.10501	-1.30513
1137472	chr5:1137472:C:G	1.29054e-13	-1.07375	-1.32051	3.38961e-06	-1.54568	-1.45629
1137622	chr5:1137622:T:C	7.30177e-14	-1.73022	-1.23356	3.11884e-06	-1.61466	-1.47056
1137623	chr5:1137623:G:A	7.18059e-13	0.118102	-0.796039	2.92064e-05	-0.57304	-0.275254
1137873	chr5:1137873:A:T	5.30639e-13	-3.03431e-10	-0.980406	2.7931e-05	-3.03431e-10	-0.892945
1138159	chr5:1138159:T:C	9.16289e-13	-0.124646	-0.30951	5.60319e-05	-0.293703	0.0969424
1138224	chr5:1138224:T:C	5.41491e-13	-3.03431e-10	-0.960162	2.82603e-05	-3.03431e-10	-0.881222
1138371	chr5:1138371:T:C	5.75865e-13	-3.03431e-10	-0.898614	2.37598e-05	-3.03431e-10	-1.05468
1138934	chr5:1138934:G:A	2.55323e-13	-1.71196	-4.50893e-10	1.53768e-05	-1.48982	-4.50893e-10
1139038	chr5:1139038:C:A	7.16559e-13	-3.03431e-10	-0.680027	3.68575e-05	-3.03431e-10	-0.615621
1139239	chr5:1139239:C:T	3.31581e-13	-3.03431e-10	-1.45061	1.57662e-05	-3.03431e-10	-1.46481
1139265	chr5:1139265:C:T	5.70902e-13	-3.03431e-10	-0.907269	2.83093e-05	-3.03431e-10	-0.879492
1139378	chr5:1139378:T:C	1.86356e-13	-0.604387	-1.42244	4.02451e-06	-1.36515	-1.46513
1139487	chr5:1139487:G:C	4.08882e-13	-3.03431e-10	-1.24106	1.93455e-05	-3.03431e-10	-1.26022
1139828	chr5:1139828:C:T	7.41841e-13	-3.03431e-10	-0.645353	3.20283e-05	-3.03431e-10	-0.756061
1140079	chr5:1140079:C:G	9.72046e-14	-1.30948	-1.36819	4.30006e-06	-1.35805	-1.406
1140110	chr5:1140110:C:T	1.17995e-13	-1.02037	-1.46347	3.1965e-06	-1.59748	-1.46315
1140150	chr5:1140150:C:T	5.51597e-13	-3.03431e-10	-0.941669	3.2762e-05	-3.03431e-10	-0.733412
1140387	chr5:1140387:T:C	5.03942e-14	-1.90663	-1.42798	2.70777e-06	-1.80443	-1.42212
1140557	chr5:1140557:T:A	2.00527e-13	-1.95354	-4.50893e-10	8.91055e-06	-2.03544	-4.50893e-10
1140638	chr5:1140638:C:T	1.8147e-13	-2.0534	-4.50893e-10	8.86416e-06	-2.04066	-4.50893e-10
1140664	chr5:1140664:T:G	4.95709e-13	-3.03431e-10	-1.0485	2.87644e-05	-3.03431e-10	-0.863542
1141259	chr5:1141259:T:C	6.52811e-13	-0.738867	-0.0343321	2.13365e-05	-1.04145	-0.120815
1142604	chr5:1142604:T:C	5.36784e-13	-3.03431e-10	-0.968892	2.41566e-05	-3.03431e-10	-1.03812
1143183	chr5:1143183:C:T	6.25598e-14	-1.84372	-1.27464	4.71427e-06	-1.4873	-1.18478
1143324	chr5:1143324:C:A	3.52476e-13	-3.03431e-10	-1.3895	1.66381e-05	-3.03431e-10	-1.41099
1143351	chr5:1143351:C:A	5.70084e-14	-1.74679	-1.4645	2.93169e-06	-1.71013	-1.43697
1143797	chr5:1143797:C:A	3.08119e-13	-0.076623	-1.44738	7.18961e-06	-0.890785	-1.35926
1143981	chr5:1143981:C:G	2.99612e-13	-0.100582	-1.45142	6.98978e-06	-0.910183	-1.36805
1144283	chr5:1144283:A:G	1.57367e-13	-1.06997	-1.12594	8.41572e-06	-1.11254	-0.980042
1144351	chr5:1144351:G:A	5.59694e-14	-1.81539	-1.41429	4.27542e-06	-1.42764	-1.34216
1144687	chr5:1144687:T:C	9.92634e-14	-1.26344	-1.39327	6.15745e-06	-1.07656	-1.32846
1144969	chr5:1144969:G:A	8.99262e-13	-3.03431e-10	-0.452913	5.04335e-05	-3.03431e-10	-0.302024
1145059	chr5:1145059:C:T	9.37186e-13	-3.03431e-10	-0.411605	6.18663e-05	-3.03431e-10	-0.0977059
1145337	chr5:1145337:T:C	3.3452e-13	-0.726362	-0.715427	3.19979e-05	-0.507997	-0.249013
1145562	chr5:1145562:G:A	8.48982e-13	-3.03431e-10	-0.51045	7.3151e-05	-3.03431e-10	0.0698448
1146203	chr5:1146203:A:T	2.35695e-12	-3.03431e-10	0.510636	0.00010377	-3.03431e-10	0.419501
1146314	chr5:1146314:G:A	1.21585e-13	-1.204	-1.24987	7.61443e-06	-1.02	-1.17264
1146366	chr5:1146366:TC:T	5.36614e-13	-1.50061	0.531401	6.51828e-05	-1.4646	1.41912
1146380	chr5:1146380:C:T	2.12557e-12	-3.03431e-10	0.407307	9.44408e-05	-3.03431e-10	0.325293
1146459	chr5:1146459:C:A	3.51161e-12	-3.03431e-10	0.909341	0.000282793	-3.03431e-10	1.42203
1146558	chr5:1146558:T:C	1.03049e-13	-1.20768	-1.41161	6.15771e-06	-1.0336	-1.37138
1146593	chr5:1146593:C:G	3.24625e-13	-3.03431e-10	-1.47182	1.5784e-05	-3.03431e-10	-1.46369
1146772	chr5:1146772:A:T	1.35587e-13	-1.15295	-1.19192	8.8865e-06	-0.956024	-1.08212
1147008	chr5:1147008:C:T	3.04095e-12	-3.03431e-10	0.765439	0.00018491	-3.03431e-10	0.997188
1147433	chr5:1147433:G:A	7.67418e-13	-3.03431e-10	-0.611456	4.2524e-05	-3.03431e-10	-0.472611
1147442	chr5:1147442:C:T	5.29633e-13	-3.03431e-10	-0.982303	2.31803e-05	-3.03431e-10	-1.07938
1147807	chr5:1147807:A:G	1.0722e-13	-1.92297	-0.656628	6.1267e-06	-1.67308	-0.736947
1147816	chr5:1147816:C:T	8.34792e-13	-3.03431e-10	-0.527304	4.37249e-05	-3.03431e-10	-0.444763
1148269	chr5:1148269:C:T	6.79152e-14	-1.83678	-1.19945	5.28037e-06	-1.56053	-0.998156
1148295	chr5:1148295:C:G	4.44813e-13	-3.03431e-10	-1.15683	1.97705e-05	-3.03431e-10	-1.23849
1148351	chr5:1148351:C:T	3.16849e-13	-0.0351789	-1.46088	6.68917e-06	-0.874601	-1.44759
1148475	chr5:1148475:T:G	5.81606e-14	-1.85825	-1.33303	4.47697e-06	-1.54447	-1.17926
1148822	chr5:1148822:A:G	4.33895e-14	-2.04095	-1.44331	2.46898e-06	-1.92999	-1.38889
1149507	chr5:1149507:G:A	3.57189e-13	-3.03431e-10	-1.37622	1.68744e-05	-3.03431e-10	-1.39688
1149570	chr5:1149570:C:T	2.25777e-13	-1.91419	0.0792455	2.28049e-05	-1.55688	0.461175
1150099	chr5:1150099:G:A	7.21458e-14	-2.05231	-0.923484	6.23167e-06	-1.80273	-0.590306
1151046	chr5:1151046:A:G	4.47981e-14	-2.03164	-1.42069	2.0964e-06	-2.03838	-1.44408
1151273	chr5:1151273:C:T	3.6436e-13	-3.03431e-10	-1.35634	1.72502e-05	-3.03431e-10	-1.37486
1151480	chr5:1151480:A:G	5.78145e-14	-1.93616	-1.26109	2.13837e-06	-2.04995	-1.41268
1151515	chr5:1151515:A:G	3.70164e-13	-3.03431e-10	-1.34054	1.76143e-05	-3.03431e-10	-1.35397
1151969	chr5:1151969:C:T	3.40028e-13	-3.03431e-10	-1.42546	1.56528e-05	-3.03431e-10	-1.47203
1152055	chr5:1152055:C:T	6.62259e-13	-3.03431e-10	-0.75883	3.46307e-05	-3.03431e-10	-0.677939
1152133	chr5:1152133:T:C	4.86017e-14	-2.05345	-1.31738	3.12748e-06	-1.93717	-1.14529
1152322	chr5:1152322:G:A	2.8315e-13	-1.60851	-4.50893e-10	1.02985e-05	-1.89068	-4.50893e-10
1153344	chr5:1153344:C:T	1.99317e-13	-1.95959	-4.50893e-10	8.87235e-06	-2.03974	-4.50893e-10
1153413	chr5:1153413:C:G	5.10776e-12	-3.03431e-10	1.28403	0.000217581	-3.03431e-10	1.15989
1153623	chr5:1153623:C:A	3.31407e-13	-3.03431e-10	-1.45114	1.62839e-05	-3.03431e-10	-1.4325
1153680	chr5:1153680:G:A	1.81437e-13	-2.05358	-4.50893e-10	8.74471e-06	-2.05423	-4.50893e-10
1153696	chr5:1153696:T:C	7.372e-14	-1.93582	-1.01839	4.03462e-06	-1.94613	-0.881638
1154014	chr5:1154014:G:A	1.82263e-13	-2.04904	-4.50893e-10	9.34466e-06	-1.98788	-4.50893e-10
1154019	chr5:1154019:G:A	3.34062e-13	-3.03431e-10	-1.44316	1.60668e-05	-3.03431e-10	-1.44592
1154208	chr5:1154208:T:C	4.5089e-14	-1.99433	-1.45152	2.06089e-06	-2.05268	-1.44686
1154773	chr5:1154773:C:CT	5.00284e-14	-2.05425	-1.28764	2.26795e-06	-2.05165	-1.35216
1154800	chr5:1154800:C:G	6.89072e-14	-2.01866	-1.00307	2.92813e-06	-2.04967	-1.09865
1154846	chr5:1154846:C:A	7.05851e-13	-3.03431e-10	-0.695083	3.27772e-05	-3.03431e-10	-0.732949
1154927	chr5:1154927:T:A	4.85576e-12	-3.03431e-10	1.23343	0.000206325	-3.03431e-10	1.10677
1155358	chr5:1155358:A:G	8.34568e-14	-1.67564	-1.15452	3.24618e-06	-1.84528	-1.19993
1155429	chr5:1155429:T:A	5.59794e-14	-2.00882	-1.22068	2.80426e-06	-2.048	-1.14354
1155631	chr5:1155631:C:A	3.82493e-13	-3.03431e-10	-1.30778	1.63907e-05	-3.03431e-10	-1.42597
1155643	chr5:1155643:C:T	6.36164e-14	-1.99864	-1.10298	2.79031e-06	-1.98489	-1.21163
1155772	chr5:1155772:C:T	3.81276e-13	-3.03431e-10	-1.31096	2.03422e-05	-3.03431e-10	-1.20998
1155802	chr5:1155802:T:C	1.51275e-13	-1.72701	-0.508379	4.88778e-06	-1.83284	-0.803099
1155911	chr5:1155911:G:A	7.08375e-13	-3.03431e-10	-0.691514	3.2598e-05	-3.03431e-10	-0.73843
1156210	chr5:1156210:C:T	5.1624e-14	-1.85292	-1.45758	2.04918e-06	-2.03444	-1.47081
1156236	chr5:1156236:C:G	2.52239e-13	-1.77332	0.0492136	1.33675e-05	-1.72171	0.0918545
1156250	chr5:1156250:A:G	4.29355e-14	-2.04249	-1.4523	2.12518e-06	-2.0101	-1.45872
1156426	chr5:1156426:G:A	4.3011e-13	-3.03431e-10	-1.19045	1.90872e-05	-3.03431e-10	-1.27366
1156477	chr5:1156477:C:T	5.01335e-14	-2.03997	-1.29982	2.3474e-06	-2.02048	-1.3489
1156567	chr5:1156567:T:A	2.27728e-13	-1.90348	0.0771427	1.22736e-05	-1.86842	0.153189
1156591	chr5:1156591:G:A	5.43132e-13	-3.03431e-10	-0.957134	2.70285e-05	-3.03431e-10	-0.925789
1156679	chr5:1156679:A:T	7.9003e-14	-2.00193	-0.883073	6.06169e-06	-1.75324	-0.667457
1156707	chr5:1156707:T:G	9.67937e-13	-3.03431e-10	-0.379321	4.95939e-05	-3.03431e-10	-0.318814
1156984	chr5:1156984:T:C	2.12753e-13	-1.89436	-4.50893e-10	9.51512e-06	-1.9698	-4.50893e-10
1157198	chr5:1157198:C:T	6.93002e-14	-1.87168	-1.14436	2.75675e-06	-1.94524	-1.26339
1157250	chr5:1157250:G:A	7.36643e-13	-0.652383	-4.50893e-10	2.55619e-05	-0.981577	-4.50893e-10
1158093	chr5:1158093:C:T	6.11976e-13	-3.03431e-10	-0.837794	3.68291e-05	-3.03431e-10	-0.616393
1158441	chr5:1158441:G:A	4.1896e-13	-3.03431e-10	-1.21671	1.74506e-05	-3.03431e-10	-1.36331
1158909	chr5:1158909:A:G	3.39666e-13	-3.03431e-10	-1.42653	1.64928e-05	-3.03431e-10	-1.41976
1158923	chr5:1158923:C:T	6.53552e-13	-3.03431e-10	-0.772065	2.46846e-05	-3.03431e-10	-1.0165
1159634	chr5:1159634:G:A	5.80394e-14	-1.90316	-1.2902	2.59824e-06	-1.95112	-1.31672
1159649	chr5:1159649:G:A	4.81192e-14	-2.05432	-1.32649	2.21435e-06	-2.04871	-1.37901
1159750	chr5:1159750:T:C	3.48487e-13	-3.03431e-10	-1.40089	1.75708e-05	-3.03431e-10	-1.35644
1159768	chr5:1159768:G:A	5.24827e-14	-1.9765	-1.3175	2.51993e-06	-2.00426	-1.29419
1160516	chr5:1160516:ACCACAGCG:A	1.38828e-12	-3.03431e-10	-0.0186679	5.58702e-05	-3.03431e-10	-0.199649
1160558	chr5:1160558:A:G	8.63781e-14	-1.91269	-0.883059	2.95691e-06	-2.03369	-1.10485
1160615	chr5:1160615:C:G	5.24008e-14	-1.93741	-1.35815	2.45315e-06	-2.04245	-1.28285
1160752	chr5:1160752:A:G	3.26547e-13	-3.03431e-10	-1.46591	1.61097e-05	-3.03431e-10	-1.44326
1160851	chr5:1160851:C:T	7.7152e-14	-2.05345	-0.855261	4.07203e-06	-2.04513	-0.773413
1160878	chr5:1160878:C:T	2.1524e-13	-1.88273	-4.50893e-10	8.79704e-06	-2.04827	-4.50893e-10
1160915	chr5:1160915:A:G	1.90467e-13	-2.00501	-4.50893e-10	9.14972e-06	-2.00896	-4.50893e-10
1160970	chr5:1160970:C:T	6.74649e-14	-2.05469	-0.98819	2.59947e-06	-2.00491	-1.26247
1161063	chr5:1161063:G:C	3.71444e-13	-3.03431e-10	-1.33709	1.83846e-05	-3.03431e-10	-1.31117
1161155	chr5:1161155:T:C	3.79475e-13	-3.03431e-10	-1.3157	2.01754e-05	-3.03431e-10	-1.21822
1161311	chr5:1161311:C:T	5.53604e-13	-3.03431e-10	-0.938038	2.57151e-05	-3.03431e-10	-0.975604
1161769	chr5:1161769:A:G	5.6075e-13	-3.03431e-10	-0.925212	3.11259e-05	-3.03431e-10	-0.784641
1161812	chr5:1161812:G:A	3.29274e-13	-3.03431e-10	-1.4576	1.56741e-05	-3.03431e-10	-1.47067
1161962	chr5:1161962:C:T	1.19483e-13	-1.6649	-0.806411	5.28221e-06	-1.6341	-0.924238
1161975	chr5:1161975:G:A	2.59442e-11	-3.03431e-10	2.90922	0.00135168	-3.03431e-10	2.98642
1162063	chr5:1162063:G:C	4.38698e-13	-3.03431e-10	-1.17068	2.04057e-05	-3.03431e-10	-1.20687
1162342	chr5:1162342:T:C	3.84392e-13	-3.03431e-10	-1.30282	1.76917e-05	-3.03431e-10	-1.34958
1162486	chr5:1162486:C:T	3.9147e-13	-3.03431e-10	-1.28458	1.62597e-05	-3.03431e-10	-1.43399
1162504	chr5:1162504:C:T	6.04614e-13	-3.03431e-10	-0.849897	2.60959e-05	-3.03431e-10	-0.960904
1162509	chr5:1162509:G:A	4.85458e-12	1.72877	-0.495582	0.000150532	0.791155	0.000339054
1162527	chr5:1162527:G:A	1.79901e-13	-1.07033	-0.991751	8.46463e-06	-1.26501	-0.821772
1162688	chr5:1162688:G:C	3.51315e-13	-3.03431e-10	-1.3928	1.68282e-05	-3.03431e-10	-1.39962
1162812	chr5:1162812:G:A	5.4779e-14	-2.02169	-1.22949	2.3227e-06	-2.0118	-1.36816
1162839	chr5:1162839:A:G	3.72804e-13	-3.03431e-10	-1.33343	1.97441e-05	-3.03431e-10	-1.23983
1162905	chr5:1162905:A:G	4.02839e-13	-3.03431e-10	-1.25595	1.78743e-05	-3.03431e-10	-1.33932
1163009	chr5:1163009:T:C	3.25576e-13	-3.03431e-10	-1.46889	1.64286e-05	-3.03431e-10	-1.42366
1163040	chr5:1163040:C:T	4.09709e-13	-3.03431e-10	-1.23904	1.73356e-05	-3.03431e-10	-1.36992
1163289	chr5:1163289:A:G	9.377e-14	-1.77054	-0.943107	4.4321e-06	-2.00119	-0.732619
1163327	chr5:1163327:C:G	1.33798e-13	-1.49616	-0.861998	6.27803e-06	-1.99493	-0.390694
1163454	chr5:1163454:TG:T	7.8111e-12	-3.03431e-10	1.70881	0.000336822	-3.03431e-10	1.59687
1164121	chr5:1164121:T:C	9.7213e-14	-1.78219	-0.895391	4.86916e-06	-1.9952	-0.644557
1164330	chr5:1164330:A:G	3.34063e-13	-3.03431e-10	-1.44316	1.6925e-05	-3.03431e-10	-1.39389
1164547	chr5:1164547:G:C	3.51075e-13	-3.03431e-10	-1.39349	1.57843e-05	-3.03431e-10	-1.46366
1164773	chr5:1164773:A:T	4.06075e-13	0.193831	-1.44178	1.14401e-05	-0.527247	-1.25831
1164866	chr5:1164866:G:A	4.52348e-13	0.049201	-1.18924	4.30412e-05	0.543779	-1.0043
1165050	chr5:1165050:G:A	3.65558e-13	-3.03431e-10	-1.35306	1.75701e-05	-3.03431e-10	-1.35648
1165391	chr5:1165391:T:C	1.03622e-13	-1.87732	-0.736423	6.80161e-06	-2.05441	-0.25111
1165531	chr5:1165531:G:A	3.56098e-13	-3.03431e-10	-1.37928	1.72638e-05	-3.03431e-10	-1.37407
1165612	chr5:1165612:T:C	1.02677e-13	-1.78992	-0.832984	5.39246e-06	-2.05284	-0.484844
1165635	chr5:1165635:A:G	1.07035e-13	-1.26591	-1.31542	3.9071e-06	-1.91415	-0.945735
1165663	chr5:1165663:A:G	1.24893e-13	-1.76729	-0.659747	6.88243e-06	-2.04957	-0.244141
1165682	chr5:1165682:C:T	5.52101e-13	0.519118	-1.45987	9.68584e-06	-0.519822	-1.43219
1165996	chr5:1165996:CATCT:C	3.6376e-13	-3.03431e-10	-1.35799	1.70008e-05	-3.03431e-10	-1.38942
1166670	chr5:1166670:CACCT:C	4.01565e-13	-3.03431e-10	-1.25912	1.94393e-05	-3.03431e-10	-1.25538
1166698	chr5:1166698:C:T	3.5446e-13	-3.03431e-10	-1.38389	1.60596e-05	-3.03431e-10	-1.44637
1166963	chr5:1166963:C:T	4.52238e-13	-3.03431e-10	-1.14028	1.83368e-05	-3.03431e-10	-1.31377
1167065	chr5:1167065:G:A	1.39945e-11	-3.03431e-10	2.29193	0.000580107	-3.03431e-10	2.14053
1167364	chr5:1167364:A:G	1.09676e-13	-2.04182	-0.515134	6.1577e-06	-2.01625	-0.388727
1167503	chr5:1167503:T:C	9.9166e-14	-2.03789	-0.619805	5.60371e-06	-2.01048	-0.488769
1167892	chr5:1167892:C:T	3.28351e-13	-3.03431e-10	-1.4604	1.59741e-05	-3.03431e-10	-1.45171
1167999	chr5:1167999:G:A	2.90844e-13	-1.5817	-4.50893e-10	1.00834e-05	-1.91179	-4.50893e-10
1168156	chr5:1168156:A:G	1.91438e-13	-1.99992	-4.50893e-10	1.03396e-05	-1.8867	-4.50893e-10
1168578	chr5:1168578:C:A	2.39155e-11	-3.03431e-10	2.82779	0.000964512	-3.03431e-10	2.64894
1168929	chr5:1168929:G:T	9.62755e-14	-2.01762	-0.669653	5.16032e-06	-1.98116	-0.600524
1168938	chr5:1168938:T:C	1.95236e-13	-1.98028	-4.50893e-10	8.94436e-06	-2.03166	-4.50893e-10
1168997	chr5:1168997:A:G	1.49376e-12	0.207283	-0.15272	5.32777e-05	-0.655408	0.408245
1169423	chr5:1169423:G:A	4.602e-13	-3.03431e-10	-1.12283	2.69498e-05	-3.03431e-10	-0.928705
1169481	chr5:1169481:G:A	4.75504e-14	-2.03316	-1.35953	2.59851e-06	-1.99719	-1.27055
1169493	chr5:1169493:T:G	4.812e-12	-3.03431e-10	1.22438	0.00020946	-3.03431e-10	1.12185
1169589	chr5:1169589:G:C	1.81579e-12	-3.03431e-10	0.249788	6.28152e-05	-3.03431e-10	-0.0824831
1169866	chr5:1169866:G:C	6.53299e-13	0.410823	-1.18328	6.7156e-05	0.975167	-0.99083
1169919	chr5:1169919:G:A	5.15177e-13	0.450617	-1.46059	4.3269e-05	1.01555	-1.47079
1170150	chr5:1170150:T:C	2.63906e-13	-0.260474	-1.41842	6.65569e-06	-0.887279	-1.43993
1170208	chr5:1170208:G:A	5.96467e-14	-1.7376	-1.42845	3.12013e-06	-2.01045	-1.07436
1170694	chr5:1170694:G:A	6.63229e-13	-2.05089	1.29353	6.82951e-05	-1.95696	1.95812
1170737	chr5:1170737:A:G	5.15562e-13	-3.03431e-10	-1.00923	2.36892e-05	-3.03431e-10	-1.05766
1171006	chr5:1171006:T:C	6.42064e-13	-1.81272	1.02293	4.91843e-05	-2.05365	1.72654
1171060	chr5:1171060:T:C	3.72921e-13	-3.03431e-10	-1.33312	1.81526e-05	-3.03431e-10	-1.32387
1171079	chr5:1171079:A:G	1.00334e-13	-1.55866	-1.08732	5.78634e-06	-1.30351	-1.16367
1171691	chr5:1171691:T:C	8.4558e-13	-1.67679	1.16233	3.30022e-05	-1.47631	0.7502
1171904	chr5:1171904:G:A	1.8613e-13	-2.02804	-4.50893e-10	9.27145e-06	-1.99574	-4.50893e-10
1172175	chr5:1172175:C:T	1.5337e-12	-3.03431e-10	0.0809486	7.94389e-05	-3.03431e-10	0.152307
1172196	chr5:1172196:C:T	4.57594e-13	-3.03431e-10	-1.12851	2.09778e-05	-3.03431e-10	-1.17922
1172550	chr5:1172550:C:T	3.29097e-13	-3.03431e-10	-1.45813	1.61211e-05	-3.03431e-10	-1.44255
1172891	chr5:1172891:C:T	3.24673e-13	-3.03431e-10	-1.47167	1.6254e-05	-3.03431e-10	-1.43434
1173113	chr5:1173113:C:T	4.53749e-14	-1.97316	-1.46637	2.58555e-06	-1.81394	-1.4588
1173275	chr5:1173275:T:C	3.89103e-13	-0.0987758	-1.19187	3.72404e-05	0.407163	-1.01245
1173669	chr5:1173669:G:C	3.76138e-13	-3.03431e-10	-1.32453	1.82813e-05	-3.03431e-10	-1.3168
1173906	chr5:1173906:G:A	5.13674e-12	-3.03431e-10	1.28969	0.000142357	-3.03431e-10	0.735657
1174332	chr5:1174332:C:T	4.58722e-12	0.911515	0.265027	0.000237452	1.18556	0.0617314
1174518	chr5:1174518:A:G	3.3095e-13	-3.03431e-10	-1.45252	1.56546e-05	-3.03431e-10	-1.47192
1175316	chr5:1175316:C:T	1.83318e-12	-3.03431e-10	0.259321	8.66366e-05	-3.03431e-10	0.239041
1175432	chr5:1175432:G:A	1.20868e-12	-3.03431e-10	-0.157199	6.23937e-05	-3.03431e-10	-0.0892171
1175972	chr5:1175972:G:A	3.24629e-13	-3.03431e-10	-1.4718	1.59536e-05	-3.03431e-10	-1.453
1176281	chr5:1176281:T:C	2.58515e-13	-1.69953	-4.50893e-10	2.01236e-05	-1.22079	-4.50893e-10
1176486	chr5:1176486:G:A	2.3812e-13	-0.51464	-1.26707	3.93906e-06	-1.37929	-1.47245
1176828	chr5:1176828:C:T	5.6984e-11	3.69604	-4.50893e-10	0.00519772	4.3333	-4.50893e-10
1176966	chr5:1176966:T:C	3.14994e-12	-0.946819	1.74747	0.000133119	-0.579507	1.24807
1177434	chr5:1177434:C:T	9.04533e-13	-3.03431e-10	-0.447069	5.48816e-05	-3.03431e-10	-0.217503
1177698	chr5:1177698:C:T	1.52584e-13	-1.5934	-0.633375	1.05475e-05	-2.03092	0.164132
1178097	chr5:1178097:G:A	3.24395e-13	-3.03431e-10	-1.47252	1.60918e-05	-3.03431e-10	-1.44437
1178792	chr5:1178792:G:A	6.13582e-13	-3.03431e-10	-0.835174	2.82241e-05	-3.03431e-10	-0.882506
1179208	chr5:1179208:G:A	7.48088e-12	-3.03431e-10	1.66562	0.000333918	-3.03431e-10	1.58821
1180097	chr5:1180097:C:T	3.84558e-13	-3.03431e-10	-1.30239	1.79265e-05	-3.03431e-10	-1.3364
1180792	chr5:1180792:A:T	1.1377e-13	-1.07853	-1.44178	4.01503e-06	-1.53172	-1.30092
1181012	chr5:1181012:C:T	3.18769e-13	-1.49002	-4.50893e-10	2.43083e-05	-1.03186	-4.50893e-10
1181098	chr5:1181098:G:A	1.11846e-11	2.06781	-4.50893e-10	0.0012895	2.93933	-4.50893e-10
1181122	chr5:1181122:T:C	6.97955e-14	-1.62747	-1.38145	2.44679e-06	-1.86686	-1.46105
1181410	chr5:1181410:T:C	1.22569e-12	-3.03431e-10	-0.143232	4.647e-05	-3.03431e-10	-0.383874
1181515	chr5:1181515:C:T	9.53013e-14	-1.23511	-1.46234	3.39864e-06	-1.60965	-1.38966
1181536	chr5:1181536:G:A	1.39632e-13	-0.843045	-1.47243	4.35652e-06	-1.34849	-1.40252
1181614	chr5:1181614:CCG:C	4.79323e-14	-1.98792	-1.39678	2.5102e-06	-2.02724	-1.27508
1181617	chr5:1181617:TGGGGTCGGGCCTCACC:T	4.73417e-14	-1.9931	-1.404	2.47275e-06	-2.03051	-1.28684
1181883	chr5:1181883:T:G	1.07616e-13	-1.1062	-1.46972	3.37309e-06	-1.57715	-1.4297
1182107	chr5:1182107:C:T	2.42832e-13	-1.7784	0.0162845	1.32307e-05	-2.04268	0.402539
1182280	chr5:1182280:G:T	5.82088e-14	-2.03857	-1.15189	3.24603e-06	-2.02164	-1.02361
1182536	chr5:1182536:C:T	4.55511e-14	-1.98481	-1.45085	2.45607e-06	-2.04792	-1.27619
1182690	chr5:1182690:C:T	9.66482e-13	-3.03431e-10	-0.380825	5.16921e-05	-3.03431e-10	-0.277375
1183437	chr5:1183437:T:C	6.49143e-13	-3.03431e-10	-0.778834	2.36319e-05	-3.03431e-10	-1.06008
1183528	chr5:1183528:G:A	5.63352e-13	-3.03431e-10	-0.920583	2.22555e-05	-3.03431e-10	-1.12009
1183589	chr5:1183589:A:C	9.25789e-13	-3.03431e-10	-0.423841	4.7095e-05	-3.03431e-10	-0.370513
1183842	chr5:1183842:A:G	1.18375e-12	-3.03431e-10	-0.178042	7.50418e-05	-3.03431e-10	0.0953646
1183932	chr5:1183932:C:G	1.38149e-12	-3.03431e-10	-0.0235662	5.07433e-05	-3.03431e-10	-0.295902
1184368	chr5:1184368:A:G	7.78874e-12	-3.03431e-10	1.70595	0.000293212	-3.03431e-10	1.45821
1184512	chr5:1184512:G:A	3.13526e-12	0.79598	-4.50893e-10	0.000318059	1.53956	-4.50893e-10
1184570	chr5:1184570:C:T	3.89138e-13	-1.97926	0.68871	3.40575e-05	-2.04888	1.35425
1184668	chr5:1184668:C:T	3.50015e-13	-3.03431e-10	-1.39651	1.63449e-05	-3.03431e-10	-1.42876
1184725	chr5:1184725:T:C	1.2247e-13	-2.03093	-0.415684	1.12518e-05	-2.00887	0.206711
1184755	chr5:1184755:T:C	4.1622e-14	-2.05335	-1.47251	2.25007e-06	-1.94017	-1.47155
1184999	chr5:1184999:A:G	1.09925e-13	-1.15174	-1.40295	2.61018e-06	-1.7985	-1.46476
1185424	chr5:1185424:T:C	3.22121e-13	-1.91628	0.436724	2.58033e-05	-2.05453	1.08235
1185436	chr5:1185436:G:A	4.45318e-13	-1.1557	-4.50893e-10	1.98696e-05	-1.23349	-4.50893e-10
1185524	chr5:1185524:T:C	2.88467e-12	0.712678	-4.50893e-10	0.000292044	1.45422	-4.50893e-10
1185584	chr5:1185584:AG:A	4.84508e-13	-3.03431e-10	-1.07135	2.03786e-05	-3.03431e-10	-1.2082
1185819	chr5:1185819:G:C	1.9248e-13	-1.99449	-4.50893e-10	8.78136e-06	-2.05005	-4.50893e-10
1185945	chr5:1185945:C:T	3.70254e-13	-3.03431e-10	-1.3403	1.71393e-05	-3.03431e-10	-1.38131
1185971	chr5:1185971:C:T	9.74746e-14	-1.29044	-1.38445	2.88124e-06	-1.69225	-1.47221
1186065	chr5:1186065:G:A	2.56854e-12	0.596607	-4.50893e-10	0.000256765	1.32548	-4.50893e-10
1186100	chr5:1186100:A:G	1.04577e-13	-1.29787	-1.30669	2.3963e-06	-1.87679	-1.47196
1186350	chr5:1186350:GTCTC:G	3.68438e-13	-3.03431e-10	-1.34521	1.78813e-05	-3.03431e-10	-1.33892
1186654	chr5:1186654:T:C	5.14394e-13	-3.03431e-10	-1.0115	2.13985e-05	-3.03431e-10	-1.15936
1186732	chr5:1186732:C:T	4.17385e-13	-3.03431e-10	-1.22048	1.96172e-05	-3.03431e-10	-1.24627
1186738	chr5:1186738:A:G	8.24507e-13	-2.05069	1.51098	4.36187e-05	-2.05464	1.60745
1186959	chr5:1186959:G:A	7.14157e-14	-2.04938	-0.936592	3.77875e-06	-1.90668	-0.986603
1187065	chr5:1187065:C:T	1.22225e-12	-0.967447	0.821405	7.78256e-05	-1.33707	1.46886
1187108	chr5:1187108:G:A	4.8819e-13	-3.03431e-10	-1.06378	2.1894e-05	-3.03431e-10	-1.13647
1187120	chr5:1187120:T:C	1.85404e-13	-2.03195	-4.50893e-10	8.81083e-06	-2.0467	-4.50893e-10
1187166	chr5:1187166:T:A	4.22007e-14	-2.05463	-1.45742	2.16441e-06	-1.9781	-1.47243
1187188	chr5:1187188:CCA:C	2.78966e-12	0.679189	-4.50893e-10	0.000282263	1.42016	-4.50893e-10
1187251	chr5:1187251:A:G	5.66574e-14	-2.04875	-1.16871	3.09529e-06	-1.90103	-1.19177
1187474	chr5:1187474:C:T	1.00732e-12	-3.03431e-10	-0.339443	4.78812e-05	-3.03431e-10	-0.353959
1187526	chr5:1187526:T:C	8.4889e-13	-1.90989	1.39934	7.51964e-05	-2.03116	2.12858
1187527	chr5:1187527:G:A	1.44087e-13	-2.04909	-0.234981	5.7532e-06	-1.97965	-0.493269
1187919	chr5:1187919:A:C	4.14143e-13	-2.02349	0.795215	3.98985e-05	-2.02625	1.48991
1188170	chr5:1188170:G:A	4.48904e-14	-2.04862	-1.40164	2.14474e-06	-1.98991	-1.46976
1188419	chr5:1188419:T:G	5.37889e-13	-3.03431e-10	-0.966835	2.22614e-05	-3.03431e-10	-1.11982
1188635	chr5:1188635:G:A	4.81821e-13	-3.03431e-10	-1.07692	2.16269e-05	-3.03431e-10	-1.14874
1188722	chr5:1188722:C:T	6.23388e-13	-1.99833	1.17901	6.26857e-05	-2.04073	1.95618
1188739	chr5:1188739:G:C	1.75083e-12	-3.03431e-10	0.213359	6.23822e-05	-3.03431e-10	-0.0894006
1188761	chr5:1188761:C:T	3.28643e-12	0.843071	-4.50893e-10	0.000338823	1.6028	-4.50893e-10
1188779	chr5:1188779:G:A	6.23379e-13	-2.01719	1.19785	6.47198e-05	-2.02873	1.97612
1188902	chr5:1188902:G:A	6.77296e-13	-3.03431e-10	-0.736378	3.30663e-05	-3.03431e-10	-0.724165
1188923	chr5:1188923:G:A	3.65153e-13	-2.03034	0.676174	4.48501e-05	-2.01011	1.59076
1189057	chr5:1189057:G:A	3.29348e-13	-3.03431e-10	-1.45737	1.57586e-05	-3.03431e-10	-1.46529
1189232	chr5:1189232:C:T	1.22906e-13	-1.24281	-1.20026	2.46142e-06	-1.85455	-1.4674
1189295	chr5:1189295:T:A	3.26117e-13	-3.03431e-10	-1.46723	1.56456e-05	-3.03431e-10	-1.47249
1189341	chr5:1189341:G:C	1.35776e-13	-1.15811	-1.18537	2.5735e-06	-1.81226	-1.46516
1189347	chr5:1189347:AAGG:A	3.88375e-13	-3.03431e-10	-1.29251	1.67894e-05	-3.03431e-10	-1.40193
1189745	chr5:1189745:G:C	1.18862e-13	-1.34975	-1.12678	2.97209e-06	-1.74768	-1.38574
1189910	chr5:1189910:A:ATACAT	1.43694e-12	-0.393249	0.409031	8.61316e-05	0.0184037	0.214791
1189973	chr5:1189973:A:G	4.31825e-14	-2.01657	-1.47248	2.11126e-06	-2.04236	-1.43304
1190025	chr5:1190025:T:C	1.56958e-12	0.104077	-4.50893e-10	0.000125229	0.607464	-4.50893e-10
1190219	chr5:1190219:C:T	3.27776e-13	-3.03431e-10	-1.46216	1.57971e-05	-3.03431e-10	-1.46285
1190331	chr5:1190331:G:A	1.83837e-12	-3.03431e-10	0.262149	0.000107336	-3.03431e-10	0.453288
1190685	chr5:1190685:A:C	3.68355e-13	-3.03431e-10	-1.34544	1.69482e-05	-3.03431e-10	-1.39252
1190794	chr5:1190794:C:T	9.82613e-13	-3.03431e-10	-0.364272	3.91067e-05	-3.03431e-10	-0.556388
1190946	chr5:1190946:A:G	3.51118e-13	-1.95609	0.562721	2.25408e-05	-2.02884	0.921484
1191221	chr5:1191221:A:T	7.33365e-13	-1.93743	1.28059	4.30476e-05	-2.05408	1.59371
1193397	chr5:1193397:T:C	3.62932e-13	-3.03431e-10	-1.36027	1.6617e-05	-3.03431e-10	-1.41225
1193915	chr5:1193915:G:A	5.28742e-14	-1.95708	-1.32949	2.59103e-06	-1.81733	-1.45329
1194214	chr5:1194214:T:A	6.12916e-14	-1.93465	-1.2042	3.03335e-06	-2.03904	-1.07397
1194480	chr5:1194480:C:T	3.52825e-13	-3.03431e-10	-1.38852	2.11564e-05	-3.03431e-10	-1.17074
1194545	chr5:1194545:G:A	1.88321e-12	-3.03431e-10	0.286244	8.98978e-05	-3.03431e-10	0.275993
1194633	chr5:1194633:T:A	3.24795e-13	-3.03431e-10	-1.47129	1.57374e-05	-3.03431e-10	-1.46664
1194637	chr5:1194637:G:A	3.41918e-13	-3.03431e-10	-1.41992	1.58589e-05	-3.03431e-10	-1.45895
1194719	chr5:1194719:T:G	4.21581e-13	-3.03431e-10	-1.21048	1.88627e-05	-3.03431e-10	-1.2855
1194821	chr5:1194821:C:T	4.39153e-13	-3.03431e-10	-1.16964	2.2352e-05	-3.03431e-10	-1.11576
1194882	chr5:1194882:G:C	5.86699e-13	-3.03431e-10	-0.879975	2.45666e-05	-3.03431e-10	-1.02129
1195094	chr5:1195094:T:A	5.95266e-14	-1.70487	-1.46319	2.50338e-06	-1.83832	-1.46672
1195583	chr5:1195583:T:C	3.24574e-13	-3.03431e-10	-1.47197	1.57496e-05	-3.03431e-10	-1.46587
1195766	chr5:1195766:G:T	1.58145e-12	0.111609	-4.50893e-10	0.000154565	0.817932	-4.50893e-10
1195906	chr5:1195906:A:G	9.61924e-14	-1.80058	-0.887555	3.15549e-06	-2.01681	-1.05672
1196122	chr5:1196122:C:T	3.24754e-13	-3.03431e-10	-1.47142	1.57769e-05	-3.03431e-10	-1.46414
1196143	chr5:1196143:T:TCACCTCC	1.81251e-13	-2.05461	-4.50893e-10	8.74352e-06	-2.05437	-4.50893e-10
1196280	chr5:1196280:C:T	1.96147e-13	-1.8322	-0.143419	6.43647e-06	-2.03281	-0.32789
1196319	chr5:1196319:G:A	3.39184e-13	-3.03431e-10	-1.42795	1.5712e-05	-3.03431e-10	-1.46826
1196400	chr5:1196400:T:C	4.27537e-14	-2.02887	-1.47016	2.05904e-06	-2.04544	-1.455
1196653	chr5:1196653:A:G	6.98744e-13	-3.03431e-10	-0.705202	4.10252e-05	-3.03431e-10	-0.508494
1196718	chr5:1196718:TGGGTACTGTGGGA:T	2.01329e-13	-1.94954	-4.50893e-10	8.7433e-06	-2.05439	-4.50893e-10
1197165	chr5:1197165:T:C	6.15001e-13	-3.03431e-10	-0.832864	2.56299e-05	-3.03431e-10	-0.978922
1197710	chr5:1197710:G:A	1.86699e-13	-2.02499	-4.50893e-10	8.75286e-06	-2.0533	-4.50893e-10
1198204	chr5:1198204:C:T	4.71544e-14	-2.00272	-1.39834	2.03244e-06	-2.04878	-1.46466
1198831	chr5:1198831:C:G	1.12988e-13	-1.69716	-0.830052	4.80957e-06	-1.98318	-0.668895
1199390	chr5:1199390:A:C	4.4348e-14	-2.00045	-1.46197	2.00803e-06	-2.05446	-1.47106
1199391	chr5:1199391:T:A	1.68482e-13	-0.864665	-1.263	9.8192e-06	-0.577183	-1.36116
1199568	chr5:1199568:C:G	5.57861e-14	-1.8314	-1.40156	2.07544e-06	-2.02737	-1.46514
1200307	chr5:1200307:C:T	1.85913e-13	-2.02921	-4.50893e-10	8.80405e-06	-2.04747	-4.50893e-10
1200341	chr5:1200341:A:G	3.58014e-12	-3.03431e-10	0.92867	0.000132707	-3.03431e-10	0.66546
1200458	chr5:1200458:T:G	6.28932e-14	-1.96673	-1.14632	4.08885e-06	-1.74775	-1.06667
1200504	chr5:1200504:G:A	4.62021e-13	-3.03431e-10	-1.11888	2.23779e-05	-3.03431e-10	-1.11461
1200767	chr5:1200767:C:T	6.95521e-13	0.217147	-0.926973	4.32449e-05	0.581357	-1.03716
1201027	chr5:1201027:G:C	4.89563e-14	-1.92923	-1.43433	2.92264e-06	-1.72988	-1.42031
1201035	chr5:1201035:G:T	3.27103e-13	-3.03431e-10	-1.46421	1.57328e-05	-3.03431e-10	-1.46694
1201036	chr5:1201036:T:C	3.27306e-13	-3.03431e-10	-1.46359	1.57409e-05	-3.03431e-10	-1.46642
1201164	chr5:1201164:C:A	4.30442e-13	-3.03431e-10	-1.18968	2.16804e-05	-3.03431e-10	-1.14627
1201200	chr5:1201200:C:T	5.3861e-14	-1.90984	-1.35824	3.4312e-06	-2.05185	-0.93792
1201343	chr5:1201343:G:A	1.51838e-12	0.0709107	-4.50893e-10	0.000173428	0.933083	-4.50893e-10
1201349	chr5:1201349:A:G	4.71386e-14	-1.92989	-1.47151	2.86258e-06	-1.7215	-1.44945
1201643	chr5:1201643:C:T	3.33158e-13	-3.03431e-10	-1.44587	1.57623e-05	-3.03431e-10	-1.46506
1201885	chr5:1201885:C:T	1.24968e-12	-0.123844	-4.50893e-10	0.000158914	0.845685	-4.50893e-10
1202064	chr5:1202064:G:A	7.69171e-13	-3.03431e-10	-0.609174	2.81717e-05	-3.03431e-10	-0.884363
1202378	chr5:1202378:G:A	4.16069e-13	-3.03431e-10	-1.22364	1.97284e-05	-3.03431e-10	-1.24062
1202436	chr5:1202436:C:T	1.03118e-12	-0.316026	-4.50893e-10	4.2435e-05	-0.474707	-4.50893e-10
1202496	chr5:1202496:G:C	3.2494e-13	-3.03431e-10	-1.47085	1.56914e-05	-3.03431e-10	-1.46957
1202579	chr5:1202579:G:C	4.6314e-13	-1.11646	-4.50893e-10	4.1014e-05	-0.508767	-4.50893e-10
1202702	chr5:1202702:A:C	1.5421e-13	-0.981405	-1.23477	3.55651e-06	-1.62442	-1.32948
1203075	chr5:1203075:G:A	3.43769e-13	-3.03431e-10	-1.41452	1.63337e-05	-3.03431e-10	-1.42945
1203126	chr5:1203126:GCTCACATCCC:G	4.33686e-14	-2.02747	-1.45728	2.66913e-06	-1.85691	-1.38402
1203226	chr5:1203226:A:C	6.69134e-14	-1.6305	-1.42059	2.5665e-06	-1.85246	-1.42768
1203322	chr5:1203322:G:A	5.66211e-14	-1.89861	-1.31949	2.79255e-06	-1.96015	-1.23558
1203330	chr5:1203330:C:T	3.31094e-13	-3.03431e-10	-1.45208	1.7006e-05	-3.03431e-10	-1.38912
1203384	chr5:1203384:T:C	8.86003e-14	-1.44608	-1.32427	6.48136e-06	-1.3778	-0.975947
1203841	chr5:1203841:C:T	5.49783e-14	-1.77522	-1.47233	3.40158e-06	-1.53204	-1.4664
1204075	chr5:1204075:T:C	3.3041e-13	-3.03431e-10	-1.45415	1.59897e-05	-3.03431e-10	-1.45073
1204134	chr5:1204134:G:A	3.30245e-13	-1.45465	-4.50893e-10	2.8381e-05	-0.87696	-4.50893e-10
1204150	chr5:1204150:G:T	4.75455e-14	-1.92452	-1.46828	2.14333e-06	-2.01664	-1.44368
1204230	chr5:1204230:G:A	2.7261e-13	-1.64645	-4.50893e-10	2.42396e-05	-1.03469	-4.50893e-10
1204259	chr5:1204259:C:T	3.24462e-13	-3.03431e-10	-1.47232	1.62998e-05	-3.03431e-10	-1.43153
1204378	chr5:1204378:A:G	5.70692e-13	-3.03431e-10	-0.907638	2.1903e-05	-3.03431e-10	-1.13606
1204463	chr5:1204463:A:G	4.58803e-14	-1.95652	-1.47194	2.51918e-06	-1.87056	-1.42819
1204590	chr5:1204590:C:T	7.08931e-14	-1.67702	-1.3163	5.71589e-06	-1.07686	-1.40257
1204610	chr5:1204610:C:T	1.21698e-13	-1.63748	-0.815461	6.8295e-06	-1.40454	-0.896893
1204614	chr5:1204614:T:C	4.52876e-14	-1.98505	-1.4564	2.87807e-06	-1.7486	-1.41696
1204708	chr5:1204708:T:C	4.45319e-14	-1.99305	-1.46523	2.78777e-06	-1.76257	-1.43486
1204745	chr5:1204745:A:G	4.34559e-14	-2.01423	-1.46851	2.55158e-06	-1.82062	-1.46534
1204753	chr5:1204753:C:A	4.34727e-14	-2.01519	-1.46717	2.54873e-06	-1.82356	-1.46353
1204825	chr5:1204825:C:T	5.28685e-14	-1.90757	-1.37912	2.20566e-06	-1.99619	-1.43547
1204920	chr5:1204920:AAG:A	4.66288e-14	-1.96818	-1.44409	3.0496e-06	-1.71232	-1.39536
1205006	chr5:1205006:G:A	3.49466e-13	-3.03431e-10	-1.39808	1.64688e-05	-3.03431e-10	-1.42121
1205080	chr5:1205080:C:T	3.37529e-13	-3.03431e-10	-1.43284	1.6066e-05	-3.03431e-10	-1.44598
1205111	chr5:1205111:A:G	4.93896e-13	-0.448367	-0.603796	4.82939e-05	0.46298	-0.808357
1205122	chr5:1205122:C:T	3.41183e-13	-3.03431e-10	-1.42207	1.56497e-05	-3.03431e-10	-1.47223
1205381	chr5:1205381:C:T	3.76058e-13	-3.03431e-10	-1.32474	1.80259e-05	-3.03431e-10	-1.33087
1205521	chr5:1205521:C:T	1.67679e-13	-1.64051	-0.491932	1.14212e-05	-1.04221	-0.745002
1205651	chr5:1205651:A:G	3.25762e-13	-3.03431e-10	-1.46832	1.58932e-05	-3.03431e-10	-1.45679
1205833	chr5:1205833:T:C	2.22541e-13	-0.434082	-1.41529	6.66028e-06	-0.900998	-1.42552
1205855	chr5:1205855:G:GC	2.36396e-12	1.43769	-0.924083	5.14764e-05	0.834816	-1.11637
1205982	chr5:1205982:G:T	4.47059e-13	-1.1518	-4.50893e-10	4.77351e-05	-0.357013	-4.50893e-10
1206173	chr5:1206173:G:A	4.3188e-13	-1.18634	-4.50893e-10	3.02121e-05	-0.814438	-4.50893e-10
1206200	chr5:1206200:T:C	1.54254e-13	-0.804416	-1.41147	6.07554e-06	-0.981423	-1.43699
1206250	chr5:1206250:T:C	3.97783e-13	-0.15492	-1.11366	1.21316e-05	-0.476552	-1.25032
1206569	chr5:1206569:G:C	1.87935e-13	-2.01839	-4.50893e-10	9.12071e-06	-2.01213	-4.50893e-10
1206811	chr5:1206811:C:T	7.26064e-14	-2.04548	-0.923951	2.81494e-06	-2.05173	-1.13601
1207154	chr5:1207154:A:G	4.00134e-13	-3.03431e-10	-1.26269	2.16551e-05	-3.03431e-10	-1.14744
1207201	chr5:1207201:G:A	5.90221e-14	-1.92713	-1.24944	2.78077e-06	-1.85913	-1.34083
1207366	chr5:1207366:AGCGGTCAGGGCAGCCCGCTTG:A	5.07658e-13	-3.03431e-10	-1.02468	2.38011e-05	-3.03431e-10	-1.05295
1207506	chr5:1207506:AT:A	3.32369e-13	-3.03431e-10	-1.44824	1.6328e-05	-3.03431e-10	-1.4298
1207629	chr5:1207629:C:T	3.29951e-13	-3.03431e-10	-1.45554	1.57854e-05	-3.03431e-10	-1.4636
1207663	chr5:1207663:C:T	6.0404e-14	-1.90318	-1.25025	2.96725e-06	-1.89784	-1.2372
1207723	chr5:1207723:T:C	3.96094e-13	-3.03431e-10	-1.27284	1.89872e-05	-3.03431e-10	-1.27892
1207773	chr5:1207773:G:A	7.44429e-13	-3.03431e-10	-0.64187	3.65748e-05	-3.03431e-10	-0.623321
1207916	chr5:1207916:T:A	6.75967e-14	-1.69174	-1.34919	3.19669e-06	-1.71043	-1.35013
1207957	chr5:1207957:G:T	2.1693e-12	-3.03431e-10	0.427674	0.000123941	-3.03431e-10	0.597129
1208323	chr5:1208323:A:G	2.10388e-13	-1.88761	-0.0179216	1.0754e-05	-1.85114	0.00373268
1208395	chr5:1208395:CA:C	3.45762e-13	-3.03431e-10	-1.40874	1.56668e-05	-3.03431e-10	-1.47114
1208541	chr5:1208541:T:C	7.34495e-13	-3.03431e-10	-0.655304	3.23715e-05	-3.03431e-10	-0.745404
1208849	chr5:1208849:T:C	6.86246e-14	-1.98426	-1.04158	4.09774e-06	-1.99274	-0.819506
1208901	chr5:1208901:G:A	3.42708e-13	-3.03431e-10	-1.41761	1.57575e-05	-3.03431e-10	-1.46536
1208948	chr5:1208948:A:T	6.24715e-14	-1.69919	-1.42058	2.78599e-06	-1.72712	-1.47096
1209079	chr5:1209079:A:G	4.5027e-13	-3.03431e-10	-1.14464	2.41365e-05	-3.03431e-10	-1.03895
1209321	chr5:1209321:A:G	4.6205e-14	-2.0314	-1.39	2.12543e-06	-2.02522	-1.44349
1209368	chr5:1209368:G:T	3.37589e-13	-3.03431e-10	-1.43266	1.56967e-05	-3.03431e-10	-1.46923
1209426	chr5:1209426:A:G	6.99468e-13	-3.03431e-10	-0.704168	3.08379e-05	-3.03431e-10	-0.793935
1209451	chr5:1209451:C:T	3.25119e-13	-3.03431e-10	-1.4703	1.57004e-05	-3.03431e-10	-1.469
1209555	chr5:1209555:C:T	4.47211e-14	-1.99027	-1.46377	2.23934e-06	-2.00254	-1.41396
1209885	chr5:1209885:A:T	1.42522e-13	-1.78724	-0.507748	9.3971e-06	-1.75196	-0.230324
1209889	chr5:1209889:T:C	7.78898e-13	-3.03431e-10	-0.596607	3.42797e-05	-3.03431e-10	-0.688128
1210207	chr5:1210207:AAGGCGTGTGCAGGGC:A	7.47068e-14	-1.77453	-1.16639	3.53976e-06	-1.79447	-1.16416
1210620	chr5:1210620:A:G	5.62972e-13	-3.03431e-10	-0.921257	2.52512e-05	-3.03431e-10	-0.993809
1210763	chr5:1210763:G:A	5.86689e-13	-3.03431e-10	-0.879992	2.43789e-05	-3.03431e-10	-1.02896
1211134	chr5:1211134:C:T	9.97645e-13	-3.03431e-10	-0.34909	5.1131e-05	-3.03431e-10	-0.288289
1211166	chr5:1211166:T:A	4.58998e-14	-2.01762	-1.41041	2.38189e-06	-2.02779	-1.327
1211191	chr5:1211191:G:A	9.97645e-13	-3.03431e-10	-0.34909	5.1131e-05	-3.03431e-10	-0.288289
1211248	chr5:1211248:T:G	5.92226e-14	-1.74354	-1.42964	2.64654e-06	-1.84017	-1.40925
1211268	chr5:1211268:C:T	9.79812e-13	-3.03431e-10	-0.367127	5.60846e-05	-3.03431e-10	-0.19582
1211344	chr5:1211344:G:T	6.52136e-13	-3.03431e-10	-0.774234	2.89279e-05	-3.03431e-10	-0.857875
1211441	chr5:1211441:T:C	1.0549e-13	-1.6747	-0.921168	6.46077e-06	-1.73466	-0.622276
1211503	chr5:1211503:C:T	9.17163e-14	-1.52591	-1.20987	7.15159e-06	-1.36248	-0.892862
1211624	chr5:1211624:A:G	2.5187e-13	-0.914412	-0.811163	6.53899e-06	-1.40144	-0.943457
1211789	chr5:1211789:G:A	5.63426e-13	-3.03431e-10	-0.920452	3.14861e-05	-3.03431e-10	-0.773136
1211828	chr5:1211828:G:A	4.91681e-13	-1.05666	-4.50893e-10	1.38188e-05	-1.59665	-4.50893e-10
1211917	chr5:1211917:GTGTGTGCATGTGAGCA:G	3.47211e-13	-3.03431e-10	-1.40456	1.57878e-05	-3.03431e-10	-1.46344
1212242	chr5:1212242:C:A	6.63307e-14	-1.72602	-1.33381	3.04725e-06	-1.83942	-1.26902
1212259	chr5:1212259:T:C	5.76597e-13	-3.03431e-10	-0.897345	2.48304e-05	-3.03431e-10	-1.01061
1212541	chr5:1212541:C:T	2.2608e-12	-3.03431e-10	0.468985	0.000122668	-3.03431e-10	0.586801
1212716	chr5:1212716:G:A	3.83388e-13	-3.03431e-10	-1.30544	1.76269e-05	-3.03431e-10	-1.35325
1212911	chr5:1212911:C:T	4.3918e-14	-2.04725	-1.42491	2.09007e-06	-2.04177	-1.44371
1213890	chr5:1213890:CCCT:C	1.73683e-13	-1.72502	-0.372239	5.14098e-06	-1.8708	-0.714642
1214148	chr5:1214148:C:T	2.28884e-13	-1.82127	-4.50893e-10	1.28656e-05	-1.66813	-4.50893e-10
1214274	chr5:1214274:C:G	1.18636e-11	-3.03431e-10	2.12674	0.000641811	-3.03431e-10	2.24161
1214376	chr5:1214376:G:A	1.3683e-13	-1.53344	-0.802308	4.44212e-06	-1.84686	-0.884688
1214445	chr5:1214445:G:A	1.18837e-13	-1.45046	-1.02628	5.69746e-06	-1.48877	-0.993895
1214457	chr5:1214457:A:T	6.4825e-14	-1.64797	-1.43482	3.47741e-06	-1.50444	-1.47195
1214642	chr5:1214642:T:G	1.84393e-13	-2.03742	-4.50893e-10	1.00873e-05	-1.91141	-4.50893e-10
1214830	chr5:1214830:G:A	2.06302e-13	-1.92514	-4.50893e-10	9.08645e-06	-2.0159	-4.50893e-10
1215359	chr5:1215359:G:A	7.29085e-14	-1.56761	-1.39767	2.6702e-06	-1.99583	-1.2447
1215768	chr5:1215768:G:A	2.8586e-13	-1.59898	-4.50893e-10	8.74074e-06	-2.05469	-4.50893e-10
1215987	chr5:1215987:A:C	1.23213e-12	-3.03431e-10	-0.137985	9.41214e-05	-3.03431e-10	0.321905
1216100	chr5:1216100:T:A	4.76759e-14	-1.91938	-1.47068	2.30443e-06	-1.91698	-1.47086
1216277	chr5:1216277:T:C	4.56758e-13	-3.03431e-10	-1.13033	1.86262e-05	-3.03431e-10	-1.29811
1216470	chr5:1216470:G:A	3.54194e-13	-3.03431e-10	-1.38464	1.57638e-05	-3.03431e-10	-1.46496
1216555	chr5:1216555:C:T	4.24115e-13	-3.03431e-10	-1.20448	2.86512e-05	-3.03431e-10	-0.867485
1216636	chr5:1216636:C:T	3.36893e-13	-3.03431e-10	-1.43472	1.56567e-05	-3.03431e-10	-1.47178
1216672	chr5:1216672:C:T	5.60264e-13	-3.03431e-10	-0.926078	2.03436e-05	-3.03431e-10	-1.20991
1216959	chr5:1216959:G:A	7.83481e-14	-2.00153	-0.891794	3.61121e-06	-1.7852	-1.15344
1216997	chr5:1216997:C:T	3.6587e-13	-3.03431e-10	-1.35221	1.5969e-05	-3.03431e-10	-1.45203
1217035	chr5:1217035:G:A	4.13576e-13	-3.03431e-10	-1.22965	2.32586e-05	-3.03431e-10	-1.076
1217356	chr5:1217356:G:A	4.44569e-14	-2.0547	-1.40527	2.12199e-06	-2.05466	-1.41567
1217379	chr5:1217379:G:A	6.26943e-14	-1.98024	-1.13598	5.24244e-06	-1.90035	-0.665541
1218393	chr5:1218393:G:A	5.13099e-13	-3.03431e-10	-1.01402	1.81177e-05	-3.03431e-10	-1.32579
1218596	chr5:1218596:A:G	4.22588e-14	-2.04203	-1.46865	2.10385e-06	-2.05315	-1.42576
1218813	chr5:1218813:C:T	4.84846e-14	-1.9439	-1.42934	2.3172e-06	-2.00181	-1.38051
1219143	chr5:1219143:G:C	5.70604e-13	-0.907791	-4.50893e-10	1.19711e-05	-1.74019	-4.50893e-10
1219744	chr5:1219744:C:T	7.25426e-14	-1.88726	-1.08306	3.02639e-06	-1.95559	-1.15972
1219759	chr5:1219759:G:A	1.08256e-13	-1.81857	-0.751416	8.10224e-06	-2.0219	-0.108638
1219888	chr5:1219888:G:A	4.60538e-14	-2.04364	-1.38103	2.44437e-06	-2.04249	-1.2864
1219917	chr5:1219917:G:A	5.02199e-14	-1.97474	-1.36334	2.35155e-06	-2.01611	-1.3515
1220622	chr5:1220622:C:T	2.20536e-13	-1.85843	-4.50893e-10	9.39331e-06	-1.98268	-4.50893e-10
1220850	chr5:1220850:A:G	6.71982e-13	-3.03431e-10	-0.744255	2.43713e-05	-3.03431e-10	-1.02927
1221082	chr5:1221082:C:T	3.95039e-13	-3.03431e-10	-1.2755	1.99522e-05	-3.03431e-10	-1.22934
1221084	chr5:1221084:T:C	2.27358e-13	-1.91088	0.0829215	8.20577e-06	-1.99723	-0.120609
1221313	chr5:1221313:C:T	6.01425e-13	-3.03431e-10	-0.855185	2.17271e-05	-3.03431e-10	-1.14412
1221452	chr5:1221452:G:C	4.76056e-13	-3.03431e-10	-1.08895	2.42998e-05	-3.03431e-10	-1.03221
1222052	chr5:1222052:C:T	2.92061e-12	-3.03431e-10	0.72506	0.000377943	-3.03431e-10	1.71206
1222056	chr5:1222056:T:C	3.42723e-13	-3.03431e-10	-1.41756	1.59293e-05	-3.03431e-10	-1.45452
1222366	chr5:1222366:G:A	3.65809e-13	-3.03431e-10	-1.35238	1.6783e-05	-3.03431e-10	-1.40232
1222384	chr5:1222384:T:C	5.35114e-14	-1.97833	-1.29626	5.44381e-06	-1.48767	-1.04053
1222446	chr5:1222446:CTG:C	4.85545e-13	-3.03431e-10	-1.06922	2.48507e-05	-3.03431e-10	-1.00979
1222463	chr5:1222463:A:T	5.32977e-12	-3.03431e-10	1.32658	0.000778526	-3.03431e-10	2.43472
1222557	chr5:1222557:T:C	2.43355e-13	-1.75997	-4.50893e-10	8.75494e-06	-2.05306	-4.50893e-10
1222664	chr5:1222664:TATGGACACGC:T	5.40634e-13	-3.03431e-10	-0.961745	2.79138e-05	-3.03431e-10	-0.893559
1222731	chr5:1222731:GC:G	3.50539e-13	-3.03431e-10	-1.39501	1.7117e-05	-3.03431e-10	-1.38261
1222947	chr5:1222947:G:T	5.64615e-14	-1.82131	-1.39962	2.92326e-06	-1.93296	-1.21702
1223156	chr5:1223156:GTC:G	5.22549e-13	-3.03431e-10	-0.995768	2.14486e-05	-3.03431e-10	-1.15702
1223179	chr5:1223179:C:T	3.24309e-12	-3.03431e-10	0.829793	0.000317771	-3.03431e-10	1.53865
1223317	chr5:1223317:T:G	3.24522e-13	-3.03431e-10	-1.47213	1.56456e-05	-3.03431e-10	-1.47249
1223385	chr5:1223385:G:C	1.20366e-12	-3.03431e-10	-0.161364	0.000126365	-3.03431e-10	0.616496
1223759	chr5:1223759:A:G	2.25448e-13	-1.8364	-4.50893e-10	9.2511e-06	-1.99794	-4.50893e-10
1223825	chr5:1223825:A:G	7.0513e-14	-1.71279	-1.2859	4.85378e-06	-1.73518	-0.907747
1223936	chr5:1223936:C:T	1.94543e-12	-1.96151	2.28026	5.60299e-05	-1.95325	1.75645
1224059	chr5:1224059:T:C	5.11173e-14	-1.84897	-1.47139	2.3448e-06	-1.94957	-1.42091
1224170	chr5:1224170:G:A	4.98679e-14	-1.87699	-1.46812	2.27952e-06	-1.96798	-1.43073
1224375	chr5:1224375:G:T	1.81725e-12	-1.97232	2.22291	5.40032e-05	-1.94092	1.70728
1224456	chr5:1224456:C:T	7.30602e-13	-3.03431e-10	-0.660618	2.5167e-05	-3.03431e-10	-0.997148
1224680	chr5:1224680:G:C	5.3982e-13	-1.83766	0.874413	1.32273e-05	-1.77106	0.13066
1225006	chr5:1225006:C:T	5.71054e-14	-1.84162	-1.36797	2.50444e-06	-1.9028	-1.40181
1225241	chr5:1225241:G:A	1.17872e-12	-3.03431e-10	-0.182301	2.85401e-05	-3.03431e-10	-0.87137
1225279	chr5:1225279:T:C	1.40627e-13	-1.97044	-0.337937	6.80246e-06	-1.72809	-0.577311
1225319	chr5:1225319:C:T	3.00717e-13	-2.02859	0.480276	1.2342e-05	-1.95475	0.245077
1225334	chr5:1225334:T:C	2.23427e-13	-1.8454	-4.50893e-10	9.32659e-06	-1.98981	-4.50893e-10
1225449	chr5:1225449:T:C	2.79839e-13	-2.03128	0.411006	1.16878e-05	-1.94899	0.184851
1225498	chr5:1225498:G:A	8.07542e-13	-2.03886	1.47837	3.80715e-05	-1.92419	1.34097
1225561	chr5:1225561:C:T	5.82766e-14	-1.71677	-1.47252	2.14874e-06	-2.0138	-1.444
1225572	chr5:1225572:C:T	3.88426e-12	-1.96653	2.97673	7.24766e-05	-1.93231	1.99289
1225588	chr5:1225588:A:G	3.99952e-12	-1.9593	2.99875	7.32967e-05	-1.94049	2.01232
1225686	chr5:1225686:G:A	5.87467e-14	-1.79425	-1.387	2.57546e-06	-1.85967	-1.41698
1225936	chr5:1225936:G:A	5.82164e-14	-1.81626	-1.37406	2.59908e-06	-1.87176	-1.39576
1225990	chr5:1225990:C:T	5.37605e-14	-1.80308	-1.46687	2.39757e-06	-1.91266	-1.43556
1226002	chr5:1226002:A:T	3.75699e-12	-1.95706	2.93394	6.90587e-05	-1.94362	1.9559
1226114	chr5:1226114:G:A	5.262e-14	-1.819	-1.47239	2.44207e-06	-1.92513	-1.4047
1226203	chr5:1226203:A:G	3.31099e-12	-1.94548	2.79599	6.02904e-05	-1.95533	1.83182
1226250	chr5:1226250:T:C	4.08003e-12	-1.96361	3.02298	7.53351e-05	-1.93624	2.03551
1226444	chr5:1226444:A:G	4.49321e-13	-3.03431e-10	-1.14675	2.53308e-05	-3.03431e-10	-0.990661
1226576	chr5:1226576:C:T	5.33171e-14	-1.81982	-1.45841	2.66458e-06	-1.92651	-1.31612
1226615	chr5:1226615:A:G	7.3432e-13	-0.655543	-4.50893e-10	1.8787e-05	-1.28951	-4.50893e-10
1226663	chr5:1226663:CTT:C	4.3121e-13	-3.03431e-10	-1.18789	2.10719e-05	-3.03431e-10	-1.17474
1226761	chr5:1226761:G:A	9.24741e-14	-1.67316	-1.0544	2.65159e-06	-2.04092	-1.2066
1226899	chr5:1226899:A:G	3.87174e-12	-1.97386	2.98083	7.33255e-05	-1.92434	1.99657
1227089	chr5:1227089:CCTTGCCCGCCGACG:C	6.77274e-14	-1.59225	-1.44675	2.48968e-06	-1.84814	-1.46238
1227127	chr5:1227127:G:A	1.21211e-12	-3.03431e-10	-0.154366	0.00013549	-3.03431e-10	0.68622
1227334	chr5:1227334:C:T	2.19355e-13	-1.86379	-4.50893e-10	9.41966e-06	-1.97988	-4.50893e-10
1227578	chr5:1227578:T:C	3.27786e-12	-1.96382	2.80428	6.1996e-05	-1.93713	1.84152
1227680	chr5:1227680:G:T	3.32535e-13	-3.03431e-10	-1.44774	1.68874e-05	-3.03431e-10	-1.39611
1228051	chr5:1228051:C:T	1.82145e-13	-2.04968	-4.50893e-10	1.02392e-05	-1.89646	-4.50893e-10
1228100	chr5:1228100:G:A	1.01955e-13	-1.60654	-1.02342	3.76312e-06	-1.70815	-1.18928
1228125	chr5:1228125:T:C	2.82961e-13	-1.38576	-0.223412	2.12986e-05	-1.9546	0.790561
1228208	chr5:1228208:G:A	1.53912e-13	-1.36881	-0.8493	7.16779e-06	-1.36955	-0.883529
1228268	chr5:1228268:G:A	7.4145e-13	-3.03431e-10	-0.64588	5.51207e-05	-3.03431e-10	-0.213156
1228275	chr5:1228275:C:T	7.68672e-12	-3.03431e-10	1.69276	0.00015746	-3.03431e-10	0.836492
1228343	chr5:1228343:G:A	7.99501e-14	-1.45294	-1.42014	2.0191e-06	-2.05184	-1.46819
1228585	chr5:1228585:C:A	1.15566e-12	-3.03431e-10	-0.202061	0.000125006	-3.03431e-10	0.605677
1228604	chr5:1228604:C:A	8.98799e-14	-1.41508	-1.34093	2.09407e-06	-2.05388	-1.42968
1228766	chr5:1228766:G:A	2.18225e-13	-1.86896	-4.50893e-10	9.46792e-06	-1.97477	-4.50893e-10
1228838	chr5:1228838:C:G	5.06926e-14	-1.99426	-1.33444	4.40389e-06	-1.46645	-1.27374
1229022	chr5:1229022:C:A	1.57505e-12	-3.03431e-10	0.107557	0.000185463	-3.03431e-10	1.00018
1229052	chr5:1229052:C:T	4.81492e-14	-2.04647	-1.33371	3.24748e-06	-2.03677	-1.00803
1229074	chr5:1229074:C:A	5.52114e-13	-3.03431e-10	-0.940733	2.28054e-05	-3.03431e-10	-1.09568
1229215	chr5:1229215:C:T	2.24043e-13	-1.84265	-4.50893e-10	9.32088e-06	-1.99042	-4.50893e-10
1229248	chr5:1229248:C:T	2.20664e-13	-1.85785	-4.50893e-10	9.40163e-06	-1.9818	-4.50893e-10
1229592	chr5:1229592:G:T	4.60161e-14	-1.97078	-1.45472	3.61896e-06	-1.5972	-1.3393
1229621	chr5:1229621:G:A	3.4732e-13	-1.76642	0.362176	1.49296e-05	-2.0543	0.534965
1229811	chr5:1229811:A:G	4.2133e-13	-3.03431e-10	-1.21107	2.32495e-05	-3.03431e-10	-1.0764
1230312	chr5:1230312:A:G	5.5807e-13	-3.03431e-10	-0.930003	2.06355e-05	-3.03431e-10	-1.19567
1230391	chr5:1230391:C:A	5.47798e-13	-3.03431e-10	-0.94858	2.03618e-05	-3.03431e-10	-1.20902
1230681	chr5:1230681:C:T	5.78907e-13	-3.03431e-10	-0.893346	2.11977e-05	-3.03431e-10	-1.16879
1230895	chr5:1230895:G:A	9.67991e-13	-3.03431e-10	-0.379265	2.50444e-05	-3.03431e-10	-1.00203
1230962	chr5:1230962:A:G	9.3427e-13	-3.03431e-10	-0.414722	7.19061e-05	-3.03431e-10	0.0526802
1231105	chr5:1231105:A:G	4.56871e-13	-3.03431e-10	-1.13009	2.33186e-05	-3.03431e-10	-1.07343
1231120	chr5:1231120:G:A	1.596e-12	-3.03431e-10	0.120769	0.000130897	-3.03431e-10	0.651728
1231622	chr5:1231622:C:T	3.65241e-13	-3.03431e-10	-1.35393	1.93673e-05	-3.03431e-10	-1.25909
1231834	chr5:1231834:A:G	3.76461e-13	-3.03431e-10	-1.32367	1.79197e-05	-3.03431e-10	-1.33678
1231839	chr5:1231839:G:A	6.68763e-14	-1.68733	-1.36431	2.78043e-06	-1.76681	-1.43327
1231933	chr5:1231933:G:A	3.26764e-13	-3.03431e-10	-1.46525	1.58297e-05	-3.03431e-10	-1.46079
1231937	chr5:1231937:A:C	5.01313e-13	-3.03431e-10	-1.03726	2.59664e-05	-3.03431e-10	-0.965879
1232125	chr5:1232125:C:T	8.51485e-14	-1.55436	-1.25573	3.384e-06	-1.63364	-1.36998
1232293	chr5:1232293:G:A	1.55624e-13	-1.91809	-0.288958	5.96461e-06	-1.92872	-0.508121
1232330	chr5:1232330:C:T	5.68804e-13	-3.03431e-10	-0.910951	2.089e-05	-3.03431e-10	-1.18341
1232551	chr5:1232551:A:C	5.50754e-14	-2.05469	-1.19109	2.213e-06	-2.04861	-1.37972
1232566	chr5:1232566:C:T	3.62397e-13	-3.03431e-10	-1.36175	1.61302e-05	-3.03431e-10	-1.44199
1232570	chr5:1232570:C:G	2.31189e-13	-0.49406	-1.31719	4.14952e-05	0.724348	-1.22145
1232660	chr5:1232660:T:A	8.96986e-14	-1.63211	-1.12592	3.56389e-06	-1.72631	-1.22552
1232899	chr5:1232899:C:T	7.73327e-13	-3.03431e-10	-0.603785	5.60017e-05	-3.03431e-10	-0.197299
1233235	chr5:1233235:A:T	9.92051e-14	-2.05454	-0.602755	7.32113e-06	-1.39608	-0.83584
1233284	chr5:1233284:C:A	3.42765e-13	-3.03431e-10	-1.41744	1.58221e-05	-3.03431e-10	-1.46127
1233515	chr5:1233515:G:A	3.91655e-13	-1.28411	-4.50893e-10	1.03707e-05	-1.8837	-4.50893e-10
1233790	chr5:1233790:G:A	3.35445e-13	-3.03431e-10	-1.43903	1.71185e-05	-3.03431e-10	-1.38252
1233827	chr5:1233827:T:C	4.22217e-13	-3.03431e-10	-1.20897	2.30253e-05	-3.03431e-10	-1.08609
1233934	chr5:1233934:G:A	1.79175e-13	-2.02505	-0.0410768	5.19278e-06	-2.04465	-0.530763
1233957	chr5:1233957:G:A	3.49513e-13	-3.03431e-10	-1.39795	1.70439e-05	-3.03431e-10	-1.38689
1234073	chr5:1234073:G:A	2.26242e-13	-1.83288	-4.50893e-10	8.89009e-06	-2.03774	-4.50893e-10
1234151	chr5:1234151:T:G	8.0856e-13	-3.03431e-10	-0.559232	3.01745e-05	-3.03431e-10	-0.815682
1234676	chr5:1234676:C:T	3.26301e-13	-3.03431e-10	-1.46667	1.58975e-05	-3.03431e-10	-1.45652
1234729	chr5:1234729:G:A	2.00908e-13	-1.95164	-4.50893e-10	1.8417e-05	-1.30941	-4.50893e-10
1235171	chr5:1235171:G:C	8.82774e-14	-1.84583	-0.928178	5.22386e-06	-1.26809	-1.30135
1235183	chr5:1235183:A:T	3.44619e-13	-3.03431e-10	-1.41205	1.57401e-05	-3.03431e-10	-1.46647
1235675	chr5:1235675:A:G	1.86208e-13	-1.98464	-0.0429801	6.31941e-06	-1.53836	-0.840696
1235824	chr5:1235824:A:G	4.82538e-14	-1.92489	-1.45312	4.47217e-06	-1.40652	-1.31829
1236176	chr5:1236176:G:A	2.43984e-13	-1.65198	-0.105402	4.16052e-06	-2.00219	-0.794852
1236415	chr5:1236415:T:C	1.15715e-13	-1.73099	-0.772363	2.58595e-06	-1.9361	-1.33649
1236505	chr5:1236505:T:C	2.68915e-13	-2.05343	0.393336	7.32408e-06	-1.86188	-0.369629
1236543	chr5:1236543:C:T	3.43591e-13	-3.03431e-10	-1.41504	1.57257e-05	-3.03431e-10	-1.46739
1236575	chr5:1236575:T:C	1.07315e-13	-1.36518	-1.21354	1.21994e-05	-0.976544	-0.744753
1236677	chr5:1236677:G:A	3.24504e-13	-3.03431e-10	-1.47219	1.65483e-05	-3.03431e-10	-1.4164
1236763	chr5:1236763:T:C	6.38913e-13	-3.03431e-10	-0.794719	5.11704e-05	-3.03431e-10	-0.287521
1236841	chr5:1236841:G:A	3.31428e-13	-3.03431e-10	-1.45108	1.57583e-05	-3.03431e-10	-1.46531
1236953	chr5:1236953:G:C	3.40375e-13	-3.03431e-10	-1.42444	1.58549e-05	-3.03431e-10	-1.4592
1237016	chr5:1237016:A:T	2.40988e-13	-1.62075	-0.148988	3.98019e-06	-2.01305	-0.8283
1237082	chr5:1237082:A:T	2.39027e-13	-1.77791	-4.50893e-10	9.8267e-06	-1.93758	-4.50893e-10
1237296	chr5:1237296:T:C	6.2691e-13	-3.03431e-10	-0.813685	3.7396e-05	-3.03431e-10	-0.601118
1237320	chr5:1237320:A:T	1.58182e-13	-1.80765	-0.383094	0.000130572	1.01703	-0.367785
1237421	chr5:1237421:G:A	3.24488e-13	-3.03431e-10	-1.47224	1.60907e-05	-3.03431e-10	-1.44444
1237553	chr5:1237553:T:A	4.02392e-13	-3.03431e-10	-1.25706	2.3031e-05	-3.03431e-10	-1.08584
1237919	chr5:1237919:C:G	8.23564e-13	-3.03431e-10	-0.540846	4.9156e-05	-3.03431e-10	-0.327683
1238000	chr5:1238000:C:T	3.34684e-13	-3.03431e-10	-1.4413	1.56461e-05	-3.03431e-10	-1.47246
1238670	chr5:1238670:G:A	3.80307e-13	-3.03431e-10	-1.31351	2.01243e-05	-3.03431e-10	-1.22076
1238852	chr5:1238852:T:C	8.49519e-14	-1.5605	-1.2519	3.13896e-06	-2.04715	-1.03164
1238873	chr5:1238873:C:T	7.1914e-13	-0.676432	-4.50893e-10	2.96375e-05	-0.833641	-4.50893e-10
1238888	chr5:1238888:C:A	1.15335e-12	-1.0083	0.804235	1.46554e-05	-1.37392	-0.163952
1238895	chr5:1238895:G:A	5.19121e-14	-1.9058	-1.39914	3.48431e-06	-1.50192	-1.47249
1238928	chr5:1238928:C:T	1.26637e-13	-1.82877	-0.584391	9.5094e-05	0.969556	-0.637371
1239076	chr5:1239076:T:C	1.97207e-13	-1.97023	-4.50893e-10	1.6299e-05	-1.43158	-4.50893e-10
1239542	chr5:1239542:T:C	4.20935e-13	-3.03431e-10	-1.21201	2.5785e-05	-3.03431e-10	-0.972888
1239556	chr5:1239556:C:T	3.61552e-13	-3.03431e-10	-1.36408	1.81479e-05	-3.03431e-10	-1.32413
1239774	chr5:1239774:G:C	1.96745e-13	-1.97258	-4.50893e-10	9.15188e-06	-2.00872	-4.50893e-10
1239825	chr5:1239825:T:C	4.43513e-13	-3.03431e-10	-1.15976	3.24424e-05	-3.03431e-10	-0.743214
1239997	chr5:1239997:C:T	1.02975e-12	-3.03431e-10	-0.317419	6.48606e-05	-3.03431e-10	-0.0504411
1240404	chr5:1240404:G:T	3.75266e-13	-3.03431e-10	-1.32685	1.88704e-05	-3.03431e-10	-1.28509
1240677	chr5:1240677:G:A	6.00302e-14	-1.96742	-1.19222	3.25694e-06	-1.68647	-1.35543
1240883	chr5:1240883:T:C	9.17443e-14	-1.39	-1.34548	2.31475e-06	-2.05152	-1.33186
1241017	chr5:1241017:T:C	7.78577e-13	-3.03431e-10	-0.59702	3.00672e-05	-3.03431e-10	-0.819244
1241450	chr5:1241450:A:G	5.10617e-14	-1.84896	-1.4725	4.87955e-05	1.07156	-1.40661
1241487	chr5:1241487:C:T	4.33567e-12	1.12014	-4.50893e-10	0.00109907	2.77954	-4.50893e-10
1241793	chr5:1241793:T:C	9.12258e-14	-1.27283	-1.46832	8.54133e-06	-0.88295	-1.19481
1241877	chr5:1241877:G:A	1.24177e-13	-1.45907	-0.97371	5.32185e-06	-2.05342	-0.497439
1242154	chr5:1242154:C:T	6.22651e-14	-1.83775	-1.28534	4.05958e-06	-1.37928	-1.44232
1242355	chr5:1242355:G:T	1.3708e-12	-3.03431e-10	-0.0313377	3.13269e-05	-3.03431e-10	-0.778204
1242571	chr5:1242571:G:A	5.69678e-13	-3.03431e-10	-0.909417	3.37595e-05	-3.03431e-10	-0.703418
1242577	chr5:1242577:A:C	7.58344e-13	-3.03431e-10	-0.62335	2.94014e-05	-3.03431e-10	-0.841638
1242621	chr5:1242621:C:T	3.72375e-13	-3.03431e-10	-1.33458	1.8782e-05	-3.03431e-10	-1.28978
1242894	chr5:1242894:A:G	1.24216e-13	-1.20656	-1.2259	1.23987e-05	-0.335252	-1.36984
1243130	chr5:1243130:C:T	3.35485e-13	-1.43891	-4.50893e-10	8.75394e-06	-2.05318	-4.50893e-10
1243181	chr5:1243181:A:G	1.45251e-12	-3.03431e-10	0.0265622	9.7491e-05	-3.03431e-10	0.35708
1243312	chr5:1243312:T:G	9.83465e-14	-1.5396	-1.12639	2.88639e-05	0.0575324	-0.917621
1243360	chr5:1243360:C:A	3.41668e-13	-1.42065	-4.50893e-10	8.76226e-06	-2.05223	-4.50893e-10
1243593	chr5:1243593:G:A	6.80715e-14	-1.58776	-1.44617	2.64555e-06	-1.86796	-1.38184
1243601	chr5:1243601:A:T	3.95242e-13	-3.03431e-10	-1.27499	2.00183e-05	-3.03431e-10	-1.22604
1243633	chr5:1243633:A:G	4.19131e-13	-3.03431e-10	-1.2163	2.14489e-05	-3.03431e-10	-1.15701
1243716	chr5:1243716:C:T	3.53919e-13	-3.03431e-10	-1.38542	1.80127e-05	-3.03431e-10	-1.3316
1243891	chr5:1243891:C:T	1.87194e-13	-2.02234	-4.50893e-10	8.75588e-06	-2.05296	-4.50893e-10
1243966	chr5:1243966:G:A	9.8876e-14	-1.55847	-1.10215	7.03103e-06	-0.990447	-1.2819
1244131	chr5:1244131:T:G	4.1977e-13	-3.03431e-10	-1.21478	2.14642e-05	-3.03431e-10	-1.1563
1244310	chr5:1244310:C:T	7.7577e-14	-1.57696	-1.32626	6.48482e-06	-1.21512	-1.1381
1244447	chr5:1244447:T:C	3.69458e-13	-3.03431e-10	-1.34245	1.85463e-05	-3.03431e-10	-1.30241
1244686	chr5:1244686:C:CCTG	3.71821e-13	-3.03431e-10	-1.33608	1.86916e-05	-3.03431e-10	-1.29461
1244839	chr5:1244839:C:A	1.03721e-13	-1.4479	-1.16489	7.821e-06	-0.837239	-1.32863
1244993	chr5:1244993:G:A	4.49899e-13	-3.03431e-10	-1.14546	2.45964e-05	-3.03431e-10	-1.02008
1245200	chr5:1245200:A:C	4.21882e-13	-3.03431e-10	-1.20976	2.26356e-05	-3.03431e-10	-1.10316
1245882	chr5:1245882:C:A	3.98875e-13	-3.03431e-10	-1.26584	1.66008e-05	-3.03431e-10	-1.41323
1246311	chr5:1246311:C:T	1.63818e-12	-3.03431e-10	0.146851	0.000110766	-3.03431e-10	0.484742
1246365	chr5:1246365:G:A	3.33824e-13	-3.03431e-10	-1.44387	1.63462e-05	-3.03431e-10	-1.42869
1246430	chr5:1246430:G:C	1.72741e-12	-3.03431e-10	0.199893	0.000117711	-3.03431e-10	0.545556
1246880	chr5:1246880:C:T	1.03581e-13	-1.4739	-1.14023	4.01354e-05	0.380133	-0.910554
1246909	chr5:1246909:A:G	2.01515e-13	-1.94863	-4.50893e-10	8.90785e-06	-2.03575	-4.50893e-10
1247758	chr5:1247758:T:C	5.1169e-14	-1.92043	-1.39892	2.96617e-05	0.624933	-1.45776
1248215	chr5:1248215:G:A	4.37313e-13	-3.03431e-10	-1.17384	2.37934e-05	-3.03431e-10	-1.05327
1248239	chr5:1248239:G:A	4.72748e-14	-1.93142	-1.46709	3.66013e-06	-1.59583	-1.32935
1248545	chr5:1248545:G:A	2.10789e-12	-3.03431e-10	0.398957	0.000202246	-3.03431e-10	1.0868
1248758	chr5:1248758:T:A	5.25741e-14	-1.82386	-1.4684	4.41401e-06	-1.41697	-1.32092
1248833	chr5:1248833:G:A	3.25234e-13	-3.03431e-10	-1.46994	1.58261e-05	-3.03431e-10	-1.46102
1248932	chr5:1248932:C:T	3.70525e-13	-1.33957	-4.50893e-10	8.82202e-06	-2.04543	-4.50893e-10
1249030	chr5:1249030:C:T	4.20137e-13	-3.03431e-10	-1.21391	1.70196e-05	-3.03431e-10	-1.38832
1249238	chr5:1249238:G:A	3.54326e-13	-1.38427	-4.50893e-10	8.78239e-06	-2.04993	-4.50893e-10
1249701	chr5:1249701:C:T	5.53252e-12	1.36391	-4.50893e-10	4.46782e-05	-0.423194	-4.50893e-10
1249941	chr5:1249941:C:T	3.35573e-13	-3.03431e-10	-1.43865	2.12906e-05	-3.03431e-10	-1.16442
1249991	chr5:1249991:C:T	4.86278e-13	-3.03431e-10	-1.06771	2.07064e-05	-3.03431e-10	-1.19224
1250171	chr5:1250171:C:T	3.92157e-13	-3.03431e-10	-1.28283	2.06544e-05	-3.03431e-10	-1.19475
1250177	chr5:1250177:C:T	8.16244e-14	-1.55094	-1.30142	3.80955e-06	-2.03845	-0.846723
1250348	chr5:1250348:T:C	7.68075e-14	-2.00501	-0.908173	6.92538e-06	-1.554	-0.733486
1250761	chr5:1250761:G:A	3.95898e-13	-3.03431e-10	-1.27333	2.10583e-05	-3.03431e-10	-1.17539
1250831	chr5:1250831:C:T	2.80133e-13	-1.61922	-4.50893e-10	1.00505e-05	-1.91506	-4.50893e-10
1251270	chr5:1251270:T:C	3.81472e-13	-3.03431e-10	-1.31045	2.0112e-05	-3.03431e-10	-1.22136
1251467	chr5:1251467:A:ATAAT	3.81349e-13	-3.03431e-10	-1.31077	2.01031e-05	-3.03431e-10	-1.22181
1251631	chr5:1251631:A:C	3.24654e-13	-3.03431e-10	-1.47173	1.56859e-05	-3.03431e-10	-1.46992
1251742	chr5:1251742:C:T	1.89431e-13	-2.01046	-4.50893e-10	1.6082e-05	-1.44498	-4.50893e-10
1251785	chr5:1251785:C:T	4.04214e-13	-3.03431e-10	-1.25254	2.15916e-05	-3.03431e-10	-1.15038
1251786	chr5:1251786:A:G	7.25783e-14	-1.53072	-1.4391	2.80967e-06	-2.04076	-1.14885
1251842	chr5:1251842:AGCTCCTATACGGGG:A	4.36941e-13	-3.03431e-10	-1.17469	1.90425e-05	-3.03431e-10	-1.27601
1251866	chr5:1251866:A:G	4.00146e-13	-3.03431e-10	-1.26266	2.12051e-05	-3.03431e-10	-1.16844
1251992	chr5:1251992:AC:A	9.91782e-13	-3.03431e-10	-0.354984	3.19219e-05	-3.03431e-10	-0.759388
1252130	chr5:1252130:G:A	2.18364e-13	-1.86832	-4.50893e-10	8.76586e-06	-2.05182	-4.50893e-10
1252857	chr5:1252857:C:T	1.99684e-13	-1.95775	-4.50893e-10	1.00317e-05	-1.91693	-4.50893e-10
1253575	chr5:1253575:G:A	3.62735e-13	-3.03431e-10	-1.36081	1.89273e-05	-3.03431e-10	-1.28208
1253629	chr5:1253629:G:A	6.95699e-14	-1.54702	-1.46514	2.0964e-06	-2.03211	-1.45035
1253665	chr5:1253665:G:A	2.37938e-12	-3.03431e-10	0.520107	0.000179837	-3.03431e-10	0.969368
1253803	chr5:1253803:C:T	2.3146e-13	-1.81008	-4.50893e-10	8.74119e-06	-2.05463	-4.50893e-10
1254132	chr5:1254132:C:G	3.56498e-13	-3.03431e-10	-1.37816	2.61717e-05	-3.03431e-10	-0.958004
1254136	chr5:1254136:C:T	3.65174e-13	-3.03431e-10	-1.35411	2.74378e-05	-3.03431e-10	-0.910758
1254336	chr5:1254336:T:C	3.74979e-13	-3.03431e-10	-1.32762	2.893e-05	-3.03431e-10	-0.857803
1254479	chr5:1254479:C:T	2.34902e-13	-1.79532	-4.50893e-10	1.07985e-05	-1.84328	-4.50893e-10
1254638	chr5:1254638:G:A	5.80856e-13	-3.03431e-10	-0.889984	2.16919e-05	-3.03431e-10	-1.14574
1254828	chr5:1254828:C:T	3.45215e-13	-3.03431e-10	-1.41032	2.39742e-05	-3.03431e-10	-1.0457
1255405	chr5:1255405:G:A	4.07846e-13	-2.01039	0.766792	3.39397e-05	-1.99219	1.2941
1255729	chr5:1255729:C:T	1.97913e-12	0.335926	-4.50893e-10	2.34561e-05	-1.06755	-4.50893e-10
1255793	chr5:1255793:G:A	3.6068e-13	-3.03431e-10	-1.3665	1.87722e-05	-3.03431e-10	-1.2903
1256113	chr5:1256113:T:C	3.24412e-13	-3.03431e-10	-1.47247	1.89041e-05	-3.03431e-10	-1.2833
1256141	chr5:1256141:T:C	3.39357e-13	-3.03431e-10	-1.42743	1.74606e-05	-3.03431e-10	-1.36273
1256537	chr5:1256537:C:T	3.27652e-13	-3.03431e-10	-1.46253	1.56956e-05	-3.03431e-10	-1.4693
1256694	chr5:1256694:T:C	3.3776e-13	-3.03431e-10	-1.43215	1.73642e-05	-3.03431e-10	-1.36827
1256791	chr5:1256791:G:A	3.31379e-13	-3.03431e-10	-1.45122	1.72435e-05	-3.03431e-10	-1.37525
1256909	chr5:1256909:C:T	3.38816e-13	-3.03431e-10	-1.42903	2.1252e-05	-3.03431e-10	-1.16623
1257060	chr5:1257060:C:T	3.24484e-13	-3.03431e-10	-1.47225	1.62628e-05	-3.03431e-10	-1.4338
1257220	chr5:1257220:A:G	3.62787e-13	-3.03431e-10	-1.36067	1.60896e-05	-3.03431e-10	-1.44451
1257472	chr5:1257472:C:T	2.15305e-12	-3.03431e-10	0.420151	0.000150953	-3.03431e-10	0.794286
1257506	chr5:1257506:G:A	4.28409e-14	-2.05212	-1.44487	2.06726e-06	-2.02394	-1.47252
1257689	chr5:1257689:T:A	3.62564e-13	-3.03431e-10	-1.36129	1.90288e-05	-3.03431e-10	-1.27673
1257790	chr5:1257790:C:T	4.50117e-13	-3.03431e-10	-1.14498	3.327e-05	-3.03431e-10	-0.718024
1258116	chr5:1258116:G:C	2.2788e-12	-3.03431e-10	0.476918	0.000160583	-3.03431e-10	0.856132
1258444	chr5:1258444:A:AAC	3.58116e-13	-3.03431e-10	-1.37363	3.03967e-05	-3.03431e-10	-0.808347
1258859	chr5:1258859:A:G	3.7022e-13	-3.03431e-10	-1.34039	1.63041e-05	-3.03431e-10	-1.43127
1260080	chr5:1260080:T:C	9.57357e-14	-2.00836	-0.684537	1.1951e-05	-1.85994	0.11807
1260216	chr5:1260216:T:C	3.69768e-13	-3.03431e-10	-1.34161	1.62932e-05	-3.03431e-10	-1.43193
1260334	chr5:1260334:A:G	3.55113e-13	-3.03431e-10	-1.38205	1.59368e-05	-3.03431e-10	-1.45405
1260346	chr5:1260346:G:A	3.55735e-13	-3.03431e-10	-1.3803	1.59597e-05	-3.03431e-10	-1.45261
1260399	chr5:1260399:C:T	3.01274e-13	-1.54647	-4.50893e-10	9.02373e-06	-2.02282	-4.50893e-10
1260722	chr5:1260722:G:A	3.85378e-13	-3.03431e-10	-1.30026	1.66903e-05	-3.03431e-10	-1.40786
1260762	chr5:1260762:C:A	3.69768e-13	-3.03431e-10	-1.34161	1.62932e-05	-3.03431e-10	-1.43193
1260846	chr5:1260846:C:T	3.55206e-13	-3.03431e-10	-1.38179	1.59435e-05	-3.03431e-10	-1.45363
1260936	chr5:1260936:C:T	2.0296e-12	0.361109	-4.50893e-10	2.02684e-05	-1.21362	-4.50893e-10
1260937	chr5:1260937:G:A	5.23917e-14	-1.91139	-1.38435	6.02252e-06	-0.956071	-1.4711
1261093	chr5:1261093:T:C	3.36864e-13	-3.03431e-10	-1.43481	1.59902e-05	-3.03431e-10	-1.45071
1261345	chr5:1261345:C:G	3.69768e-13	-3.03431e-10	-1.34161	1.62932e-05	-3.03431e-10	-1.43193
1262289	chr5:1262289:C:T	3.55386e-13	-3.03431e-10	-1.38128	1.59483e-05	-3.03431e-10	-1.45333
1262927	chr5:1262927:G:C	3.69768e-13	-3.03431e-10	-1.34161	1.62932e-05	-3.03431e-10	-1.43193
1262938	chr5:1262938:G:T	4.0769e-13	-3.03431e-10	-1.24398	1.72982e-05	-3.03431e-10	-1.37208
1263207	chr5:1263207:G:C	3.55386e-13	-3.03431e-10	-1.38128	1.59483e-05	-3.03431e-10	-1.45333
1263293	chr5:1263293:T:C	3.25789e-13	-1.46824	-4.50893e-10	9.50717e-06	-1.97063	-4.50893e-10
1263356	chr5:1263356:A:G	3.86287e-13	-3.03431e-10	-1.29791	1.66947e-05	-3.03431e-10	-1.40759
1263362	chr5:1263362:G:A	3.55362e-13	-3.03431e-10	-1.38135	1.59475e-05	-3.03431e-10	-1.45338
1263535	chr5:1263535:C:T	2.42912e-12	-3.03431e-10	0.540798	0.00025743	-3.03431e-10	1.32807
1263584	chr5:1263584:T:A	3.65536e-13	-3.03431e-10	-1.35312	1.70339e-05	-3.03431e-10	-1.38748
1263953	chr5:1263953:C:T	4.38082e-14	-2.02826	-1.44641	2.1927e-06	-1.96638	-1.47116
1264037	chr5:1264037:A:G	1.99894e-13	-1.9567	-4.50893e-10	1.18051e-05	-1.75415	-4.50893e-10
1264784	chr5:1264784:G:A	3.56774e-13	-3.03431e-10	-1.37738	1.59732e-05	-3.03431e-10	-1.45177
1265101	chr5:1265101:G:A	3.55386e-13	-3.03431e-10	-1.38128	1.59483e-05	-3.03431e-10	-1.45333
1265258	chr5:1265258:G:A	4.43683e-14	-2.00632	-1.45564	2.28689e-06	-1.92297	-1.47252
1265310	chr5:1265310:A:G	3.39163e-13	-3.03431e-10	-1.42801	1.56796e-05	-3.03431e-10	-1.47032
1265549	chr5:1265549:C:T	3.47279e-13	-3.03431e-10	-1.40436	2.68927e-05	-3.03431e-10	-0.930827
1265820	chr5:1265820:G:A	4.49156e-14	-2.04715	-1.40255	2.14209e-06	-2.00527	-1.45563
1266026	chr5:1266026:C:T	3.63331e-13	-3.03431e-10	-1.35917	1.61372e-05	-3.03431e-10	-1.44155
1266111	chr5:1266111:T:C	3.65198e-13	-3.03431e-10	-1.35405	2.33094e-05	-3.03431e-10	-1.07383
1266195	chr5:1266195:A:G	1.26017e-13	-1.29484	-1.12323	2.80695e-06	-1.7201	-1.47049
1266814	chr5:1266814:C:G	5.80994e-13	-3.03431e-10	-0.889747	5.18207e-05	-3.03431e-10	-0.274892
1266944	chr5:1266944:A:G	2.09162e-12	-3.03431e-10	0.391206	0.000160746	-3.03431e-10	0.857147
1267098	chr5:1267098:T:C	2.9611e-13	-1.56376	-4.50893e-10	8.93581e-06	-2.03261	-4.50893e-10
1267241	chr5:1267241:T:A	4.63698e-14	-1.99404	-1.4238	6.86129e-06	-1.27343	-1.02335
1267382	chr5:1267382:G:A	1.12807e-12	-3.03431e-10	-0.226221	3.53234e-05	-3.03431e-10	-0.658135
1267544	chr5:1267544:T:C	9.58485e-12	-3.03431e-10	1.91345	0.00157922	-3.03431e-10	3.142
1267561	chr5:1267561:G:A	1.05224e-12	-3.03431e-10	-0.295813	3.1643e-05	-3.03431e-10	-0.768165
1267690	chr5:1267690:T:C	1.37992e-12	-3.03431e-10	-0.024705	9.83546e-05	-3.03431e-10	0.365898
1267966	chr5:1267966:T:C	3.26348e-13	-3.03431e-10	-1.46652	1.6614e-05	-3.03431e-10	-1.41243
1268124	chr5:1268124:G:A	1.07518e-11	-3.03431e-10	2.02834	0.00159501	-3.03431e-10	3.15196
1268179	chr5:1268179:A:G	3.50756e-13	-3.03431e-10	-1.3944	1.58941e-05	-3.03431e-10	-1.45673
1268349	chr5:1268349:A:G	1.29832e-12	-3.03431e-10	-0.0856581	0.000225322	-3.03431e-10	1.19485
1268465	chr5:1268465:C:T	1.18675e-11	-3.03431e-10	2.12707	0.00177545	-3.03431e-10	3.25913
1268732	chr5:1268732:A:C	1.44923e-12	-3.03431e-10	0.0242984	0.000261866	-3.03431e-10	1.34515
1268829	chr5:1268829:T:A	2.44061e-12	-3.03431e-10	0.545515	0.000393917	-3.03431e-10	1.75346
1268891	chr5:1268891:T:C	1.04868e-11	-3.03431e-10	2.00339	0.00154518	-3.03431e-10	3.12022
1269017	chr5:1269017:T:C	1.78736e-11	-3.03431e-10	2.53659	0.00278023	-3.03431e-10	3.70761
1269808	chr5:1269808:T:C	1.12092e-11	-3.03431e-10	2.07	0.00166837	-3.03431e-10	3.19692
1269830	chr5:1269830:C:T	1.13516e-11	-3.03431e-10	2.08263	0.00169382	-3.03431e-10	3.21206
1270243	chr5:1270243:A:G	1.89338e-12	-3.03431e-10	0.291633	0.00014034	-3.03431e-10	0.721388
1270424	chr5:1270424:A:G	8.69301e-12	-3.03431e-10	1.81579	0.00126119	-3.03431e-10	2.91713
1270517	chr5:1270517:C:T	1.03272e-12	-3.03431e-10	-0.314533	6.81946e-05	-3.03431e-10	-0.000315876
1270762	chr5:1270762:G:A	1.235e-11	-3.03431e-10	2.16693	0.0018659	-3.03431e-10	3.30882
1270868	chr5:1270868:C:G	1.18472e-10	0.619838	3.80811	0.000161253	-1.95071	2.811
1271546	chr5:1271546:T:C	9.71133e-13	-3.03431e-10	-0.376024	0.000135267	-3.03431e-10	0.684569
1271599	chr5:1271599:T:C	3.32194e-12	-3.03431e-10	0.853816	0.00087791	-3.03431e-10	2.55486
1271746	chr5:1271746:G:A	1.46656e-12	-3.03431e-10	0.0361905	4.15475e-05	-3.03431e-10	-0.495843
1271764	chr5:1271764:G:A	7.31632e-13	-3.03431e-10	-0.65921	2.4327e-05	-3.03431e-10	-1.03109
1272383	chr5:1272383:C:T	3.77891e-13	-3.03431e-10	-1.31988	2.17612e-05	-3.03431e-10	-1.14255
1274125	chr5:1274125:G:C	4.28421e-13	-3.03431e-10	-1.19438	2.60403e-05	-3.03431e-10	-0.963034
1274329	chr5:1274329:C:T	3.61861e-13	-3.03431e-10	-1.36323	1.99515e-05	-3.03431e-10	-1.22937
1274437	chr5:1274437:A:G	3.80372e-13	-3.03431e-10	-1.31334	1.80722e-05	-3.03431e-10	-1.32831
1274531	chr5:1274531:C:T	3.64198e-13	-3.03431e-10	-1.35679	2.00931e-05	-3.03431e-10	-1.2223
1274677	chr5:1274677:C:T	5.32442e-13	-3.03431e-10	-0.977014	2.071e-05	-3.03431e-10	-1.19206
1274997	chr5:1274997:T:G	4.57022e-13	-3.03431e-10	-1.12976	2.82891e-05	-3.03431e-10	-0.880203
1275001	chr5:1275001:G:A	3.69036e-13	-3.03431e-10	-1.34359	2.07808e-05	-3.03431e-10	-1.18865
1275405	chr5:1275405:AAAGAAAGC:A	5.60918e-13	-3.03431e-10	-0.924913	2.29815e-05	-3.03431e-10	-1.08799
1275413	chr5:1275413:C:A	5.31264e-12	-0.0916899	1.41505	1.66029e-05	-1.73369	0.320587
1276654	chr5:1276654:ACCAATCCCACAGATCCCCACCTACCCCACACATGAAAACCAATTCCACCAATC:A	4.72653e-14	-2.05461	-1.3441	8.24747e-06	-0.931548	-1.18123
1276865	chr5:1276865:A:C	3.24573e-13	-3.03431e-10	-1.47198	1.6209e-05	-3.03431e-10	-1.43711
1277014	chr5:1277014:T:C	3.35974e-13	-3.03431e-10	-1.43746	1.56544e-05	-3.03431e-10	-1.47193
1277154	chr5:1277154:C:T	3.31152e-13	-3.03431e-10	-1.45191	1.56517e-05	-3.03431e-10	-1.4721
1277688	chr5:1277688:A:G	1.39807e-12	-3.03431e-10	-0.0116424	4.86821e-05	-3.03431e-10	-0.33737
1277861	chr5:1277861:T:C	1.27878e-11	-3.03431e-10	2.20176	0.00039286	-3.03431e-10	1.75077
1278469	chr5:1278469:C:T	3.25834e-13	-3.03431e-10	-1.4681	1.56462e-05	-3.03431e-10	-1.47245
1279191	chr5:1279191:G:A	4.53121e-13	-3.03431e-10	-1.13833	1.83632e-05	-3.03431e-10	-1.31233
1279512	chr5:1279512:G:A	3.53634e-13	-3.03431e-10	-1.38622	2.28726e-05	-3.03431e-10	-1.09274
1279586	chr5:1279586:C:T	1.06637e-13	-1.6893	-0.89575	3.06388e-06	-2.0149	-1.0881
1279675	chr5:1279675:C:T	4.00261e-10	6.89347	-1.24809	2.03751e-06	-2.05155	-1.4594
1279907	chr5:1279907:T:C	3.29952e-13	-3.03431e-10	-1.45554	2.50053e-05	-3.03431e-10	-1.00359
1279913	chr5:1279913:G:A	2.28607e-10	2.81721	2.26806	3.73728e-06	-1.50459	-1.39974
1280013	chr5:1280013:T:C	1.44328e-07	11.9232	-0.390081	2.65288e-06	-1.99369	-1.25334
1280137	chr5:1280137:G:A	3.95787e-13	-3.03431e-10	-1.27361	1.64712e-05	-3.03431e-10	-1.42107
1280148	chr5:1280148:G:A	5.27269e-14	-1.83481	-1.45455	2.01067e-06	-2.05243	-1.47178
1280362	chr5:1280362:G:A	1.15917e-13	-1.19515	-1.30647	2.76881e-06	-1.75463	-1.44963
1280823	chr5:1280823:A:G	4.95208e-08	10.4721	-0.00865038	2.91547e-06	-2.01541	-1.13723
1280825	chr5:1280825:GAGCCCACC:G	1.33615e-06	11.9842	1.77441	2.61542e-06	-1.98768	-1.27357
1280964	chr5:1280964:G:A	3.26878e-13	-3.03431e-10	-1.4649	1.87573e-05	-3.03431e-10	-1.2911
1281000	chr5:1281000:G:A	3.2533e-13	-3.03431e-10	-1.46965	1.62709e-05	-3.03431e-10	-1.43331
1281628	chr5:1281628:C:T	3.267e-13	-3.03431e-10	-1.46545	2.17145e-05	-3.03431e-10	-1.1447
1281775	chr5:1281775:T:C	5.23987e-14	-2.05426	-1.24134	4.57064e-06	-1.50731	-1.19572
1282044	chr5:1282044:T:C	3.34689e-13	-3.03431e-10	-1.44128	1.88352e-05	-3.03431e-10	-1.28695
1282050	chr5:1282050:T:C	3.26027e-13	-3.03431e-10	-1.46751	2.56043e-05	-3.03431e-10	-0.979921
1282204	chr5:1282204:C:A	0.989878	23.5496	3.72452	2.29544e-06	-1.92765	-1.46411
1282299	chr5:1282299:G:A	0.00390997	21.6853	0.0547203	2.38677e-06	-1.88568	-1.46706
1282539	chr5:1282539:G:A	3.25239e-13	-3.03431e-10	-1.46993	1.59637e-05	-3.03431e-10	-1.45236
1285917	chr5:1285917:G:A	2.7983e-12	0.682278	-4.50893e-10	2.06703e-05	-1.19398	-4.50893e-10
1285922	chr5:1285922:C:T	4.14791e-13	-1.22671	-4.50893e-10	9.12485e-06	-2.01168	-4.50893e-10
1286401	chr5:1286401:C:A	0.00607085	22.6583	-0.478242	7.65035e-05	1.57445	-1.45979
1286600	chr5:1286600:G:A	5.17889e-13	-3.03431e-10	-1.00473	2.12246e-05	-3.03431e-10	-1.16752
1287079	chr5:1287079:G:A	6.72478e-05	17.8874	-0.21021	0.00436688	5.63154	-1.47242
1287175	chr5:1287175:C:T	6.80076e-14	-1.99806	-1.0368	2.84632e-06	-2.04114	-1.13551
1287225	chr5:1287225:A:G	1.52664e-07	11.7933	-0.20399	9.35343e-05	1.64178	-1.32613
1287390	chr5:1287390:T:C	7.53185e-12	0.661592	1.01082	3.60506e-06	-2.01221	-0.92813
1287512	chr5:1287512:T:A	1.85572e-13	-0.558821	-1.47223	7.88876e-06	-0.724105	-1.43314
1287656	chr5:1287656:C:T	3.24396e-13	-3.03431e-10	-1.47252	1.56475e-05	-3.03431e-10	-1.47237
1288432	chr5:1288432:T:C	2.25122e-11	2.64695	0.120374	5.07571e-06	-1.13733	-1.46089
1291705	chr5:1291705:C:T	3.4728e-13	-3.03431e-10	-1.40436	1.65222e-05	-3.03431e-10	-1.41797
1292003	chr5:1292003:G:A	4.21686e-13	-1.21023	-4.50893e-10	9.97868e-06	-1.92223	-4.50893e-10
1292184	chr5:1292184:G:A	1.94432e-13	-1.9844	-4.50893e-10	1.28235e-05	-1.6714	-4.50893e-10
1292331	chr5:1292331:C:T	3.27007e-13	-3.03431e-10	-1.4645	2.43642e-05	-3.03431e-10	-1.02957
1292843	chr5:1292843:C:T	7.74012e-14	-2.05465	-0.850831	3.54242e-06	-2.05304	-0.904826
1292868	chr5:1292868:C:A	5.22477e-05	18.8009	-1.37613	0.00556492	5.86068	-1.45912
1293274	chr5:1293274:C:G	1.89495e-13	-2.01013	-4.50893e-10	1.04503e-05	-1.87605	-4.50893e-10
1294051	chr5:1294051:C:T	1.84059e-13	-2.03923	-4.50893e-10	9.06551e-06	-2.0182	-4.50893e-10
1295234	chr5:1295234:A:G	1.63071e-09	8.4852	-1.43516	0.00842274	5.994	-1.17799
1295258	chr5:1295258:C:T	7.74797e-14	-2.05315	-0.851319	3.56494e-06	-2.04678	-0.904759
1295337	chr5:1295337:C:G	7.73711e-14	-2.05364	-0.852232	3.55459e-06	-2.048	-0.906442
1295567	chr5:1295567:G:T	4.22093e-14	-2.04124	-1.4706	2.5421e-06	-2.02415	-1.26554
1295601	chr5:1295601:G:A	2.04566e-13	-0.661197	-1.2724	4.73482e-06	-1.30508	-1.36265
1295688	chr5:1295688:T:C	2.16541e-13	-0.600721	-1.27599	5.96685e-06	-1.07033	-1.36613
1295957	chr5:1295957:A:G	3.94708e-12	0.189882	0.836362	3.61519e-06	-1.83555	-1.10198
1295975	chr5:1295975:C:G	3.35309e-13	-3.03431e-10	-1.43944	1.82602e-05	-3.03431e-10	-1.31796
1296140	chr5:1296140:A:AG	1.3435e-09	8.18973	-1.33343	0.0056291	5.75824	-1.34522
1296371	chr5:1296371:A:G	1.98419e-05	17.7996	-1.34299	0.00335317	5.33841	-1.44343
1296612	chr5:1296612:C:T	5.3725e-13	-0.968023	-4.50893e-10	1.18255e-05	-1.75242	-4.50893e-10
1296643	chr5:1296643:T:C	5.47053e-13	-0.949941	-4.50893e-10	8.97575e-06	-2.02815	-4.50893e-10
1296644	chr5:1296644:C:T	3.48872e-13	-0.104154	-1.29563	4.38946e-05	0.966387	-1.40728
1297373	chr5:1297373:C:T	1.31649e-10	5.9546	-1.42119	0.000685431	3.52096	-1.21359
1297524	chr5:1297524:A:T	3.29667e-13	-3.03431e-10	-1.4564	1.57143e-05	-3.03431e-10	-1.46811
1297596	chr5:1297596:C:T	3.57576e-13	-3.03431e-10	-1.37514	1.58653e-05	-3.03431e-10	-1.45855
1297739	chr5:1297739:C:T	6.40651e-11	5.27559	-1.46242	0.000372311	2.78239	-1.08535
1297787	chr5:1297787:C:T	4.0349e-13	-3.03431e-10	-1.25434	1.72057e-05	-3.03431e-10	-1.37744
1297803	chr5:1297803:T:C	4.30381e-12	0.599906	0.512862	2.98987e-06	-1.9362	-1.19125
1297902	chr5:1297902:G:A	2.70266e-13	-0.325726	-1.32936	0.000110433	1.58935	-1.10762
1298445	chr5:1298445:C:T	3.4476e-13	-3.03431e-10	-1.41164	2.54656e-05	-3.03431e-10	-0.985353
1298530	chr5:1298530:G:A	4.19727e-13	0.257562	-1.47245	4.2888e-06	-1.33608	-1.4306
1298618	chr5:1298618:A:C	4.61785e-13	-1.11939	-4.50893e-10	1.0096e-05	-1.91054	-4.50893e-10
1298690	chr5:1298690:CT:C	2.83255e-11	4.32753	-1.3305	0.000627279	3.68155	-1.46284
1298840	chr5:1298840:G:C	3.29262e-13	-3.03431e-10	-1.45763	1.73953e-05	-3.03431e-10	-1.36648
1298842	chr5:1298842:C:T	3.29171e-13	-3.03431e-10	-1.45791	1.73804e-05	-3.03431e-10	-1.36734
1298851	chr5:1298851:G:A	4.07523e-13	-3.03431e-10	-1.24439	2.56297e-05	-3.03431e-10	-0.978928
1298952	chr5:1298952:G:A	4.96211e-12	-3.03431e-10	1.2551	5.63774e-05	-3.03431e-10	-0.190612
1298964	chr5:1298964:A:G	4.07301e-13	-3.03431e-10	-1.24493	2.14869e-05	-3.03431e-10	-1.15524
1298972	chr5:1298972:C:T	6.01983e-13	0.392815	-1.24707	2.65008e-06	-2.03093	-1.21716
1299098	chr5:1299098:A:G	6.02914e-14	-1.7217	-1.4336	0.000153004	1.52183	-0.714052
1299121	chr5:1299121:G:A	3.66444e-13	-3.03431e-10	-1.35064	1.64448e-05	-3.03431e-10	-1.42267
1299203	chr5:1299203:G:A	3.6417e-13	-3.03431e-10	-1.35687	1.59849e-05	-3.03431e-10	-1.45104
1299277	chr5:1299277:G:A	2.87613e-12	2.06859	-1.35887	0.000710913	3.58164	-1.23777
1299535	chr5:1299535:G:A	2.51438e-13	-1.72729	-4.50893e-10	1.54992e-05	-1.4819	-4.50893e-10
1299641	chr5:1299641:T:C	4.31581e-14	-2.04403	-1.44558	2.07077e-06	-2.0291	-1.46566
1299744	chr5:1299744:G:C	8.59711e-13	0.159041	-0.656931	1.04135e-05	-1.72632	-0.153259
1299747	chr5:1299747:G:C	3.44354e-13	-0.277548	-1.13527	5.57487e-06	-1.84852	-0.655896
1299910	chr5:1299910:G:T	1.67599e-13	-1.1058	-1.02711	4.31425e-06	-1.70947	-1.05129
1299955	chr5:1299955:A:G	9.58363e-14	-1.96599	-0.725858	8.25184e-06	-1.30901	-0.803234
1299991	chr5:1299991:C:T	4.8824e-13	-3.03431e-10	-1.06368	2.09105e-05	-3.03431e-10	-1.18243
1300001	chr5:1300001:C:T	3.27137e-13	-3.03431e-10	-1.46411	1.60535e-05	-3.03431e-10	-1.44676
1300242	chr5:1300242:GTCAGCC:G	5.1318e-14	-1.98872	-1.32773	2.55908e-06	-1.94915	-1.33388
1300314	chr5:1300314:T:G	1.15634e-13	-1.15282	-1.35124	0.000342317	2.64925	-1.0362
1300324	chr5:1300324:G:A	5.4032e-14	-1.97658	-1.28833	7.894e-06	-0.748359	-1.40822
1300465	chr5:1300465:T:C	5.52233e-13	-3.03431e-10	-0.940518	3.26052e-05	-3.03431e-10	-0.73821
1300697	chr5:1300697:A:C	2.34212e-12	-3.03431e-10	0.504326	8.45837e-05	-3.03431e-10	0.21506
1300703	chr5:1300703:A:G	4.14038e-13	-1.22853	-4.50893e-10	1.13159e-05	-1.79648	-4.50893e-10
1300755	chr5:1300755:G:C	3.2762e-13	-3.03431e-10	-1.46263	1.69999e-05	-3.03431e-10	-1.38947
1301240	chr5:1301240:T:C	1.45773e-13	-0.819664	-1.45277	5.43846e-06	-1.32562	-1.20356
1301269	chr5:1301269:C:T	3.24445e-13	-3.03431e-10	-1.47237	1.89839e-05	-3.03431e-10	-1.27909
1301378	chr5:1301378:C:T	5.35147e-13	-0.971945	-4.50893e-10	1.31481e-05	-1.64641	-4.50893e-10
1301759	chr5:1301759:T:A	3.27546e-13	-3.03431e-10	-1.46286	1.69877e-05	-3.03431e-10	-1.39019
1301998	chr5:1301998:A:AC	3.90636e-13	-0.660059	-0.626652	0.00135021	3.98499	-0.999655
1302029	chr5:1302029:T:C	4.14001e-13	-0.621325	-0.607294	0.00147851	4.05932	-0.983208
1302030	chr5:1302030:G:A	1.60235e-12	-3.03431e-10	0.124739	3.40658e-05	-3.03431e-10	-0.694386
1302052	chr5:1302052:C:A	5.45573e-13	-0.95265	-4.50893e-10	1.32906e-05	-1.63562	-4.50893e-10
1302160	chr5:1302160:A:G	3.43793e-13	-1.41445	-4.50893e-10	1.01564e-05	-1.90457	-4.50893e-10
1302520	chr5:1302520:G:A	4.64987e-13	-1.11248	-4.50893e-10	1.21016e-05	-1.72934	-4.50893e-10
1302587	chr5:1302587:G:T	9.66268e-14	-1.26367	-1.41996	2.15224e-06	-2.04574	-1.41043
1302662	chr5:1302662:T:C	3.2597e-13	-3.03431e-10	-1.46768	1.56761e-05	-3.03431e-10	-1.47054
1302788	chr5:1302788:T:C	2.08993e-12	-3.03431e-10	0.390401	6.71259e-05	-3.03431e-10	-0.0161109
1302799	chr5:1302799:G:A	2.19866e-13	-0.705896	-1.15557	0.000849292	3.82523	-1.3035
1303465	chr5:1303465:A:G	5.38831e-14	-1.8604	-1.40728	1.04024e-05	-1.17193	-0.708719
1303786	chr5:1303786:T:C	3.45282e-13	-0.623157	-0.78697	0.00133367	4.02478	-1.05177
1303967	chr5:1303967:T:A	6.25034e-14	-1.70735	-1.41192	1.62547e-05	-0.7088	-0.725497
1304123	chr5:1304123:G:A	6.41109e-14	-1.62384	-1.47004	1.48365e-05	-0.525634	-0.999957
1304330	chr5:1304330:C:T	7.05056e-13	-3.03431e-10	-0.69621	2.56447e-05	-3.03431e-10	-0.978342
1304752	chr5:1304752:G:A	4.81601e-13	-1.07737	-4.50893e-10	1.23439e-05	-1.70952	-4.50893e-10
1304843	chr5:1304843:C:T	1.91508e-12	-3.03431e-10	0.303026	6.23021e-05	-3.03431e-10	-0.0906853
1305372	chr5:1305372:C:G	3.25667e-13	-3.03431e-10	-1.46861	1.58538e-05	-3.03431e-10	-1.45927
1305655	chr5:1305655:C:T	7.11848e-13	-3.03431e-10	-0.686622	2.62303e-05	-3.03431e-10	-0.955767
1305840	chr5:1305840:C:T	4.06317e-13	-1.24735	-4.50893e-10	1.13019e-05	-1.79771	-4.50893e-10
1306050	chr5:1306050:T:C	3.26117e-13	-0.73153	-0.735702	0.00102557	2.78339	-0.0730693
1306216	chr5:1306216:T:C	3.42732e-13	-0.704167	-0.713373	0.001009	2.73703	-0.0429946
1306243	chr5:1306243:G:A	4.45792e-13	-3.03431e-10	-1.15464	2.60487e-05	-3.03431e-10	-0.962714
1306387	chr5:1306387:C:T	3.98873e-13	-3.03431e-10	-1.26584	1.72023e-05	-3.03431e-10	-1.37764
1306591	chr5:1306591:C:T	3.59591e-13	-3.03431e-10	-1.36952	1.63507e-05	-3.03431e-10	-1.42841
1306650	chr5:1306650:C:G	8.80934e-14	-1.3164	-1.45969	0.000151235	1.55216	-0.756004
1306681	chr5:1306681:G:A	4.04088e-12	1.04973	-4.50893e-10	7.51875e-05	0.0973036	-4.50893e-10
1306694	chr5:1306694:C:T	3.61541e-13	-3.03431e-10	-1.36411	1.64137e-05	-3.03431e-10	-1.42457
1306750	chr5:1306750:A:G	3.25566e-13	-3.03431e-10	-1.46892	1.58627e-05	-3.03431e-10	-1.45871
1306777	chr5:1306777:G:A	3.55322e-13	-3.03431e-10	-1.38146	1.62293e-05	-3.03431e-10	-1.43586
1306890	chr5:1306890:T:C	3.61091e-13	-3.03431e-10	-1.36536	1.64002e-05	-3.03431e-10	-1.42539
1307132	chr5:1307132:C:T	3.58933e-13	-3.03431e-10	-1.37135	1.63349e-05	-3.03431e-10	-1.42938
1307243	chr5:1307243:A:G	3.30964e-13	-3.03431e-10	-1.45248	1.56607e-05	-3.03431e-10	-1.47153
1307868	chr5:1307868:T:A	7.96049e-14	-1.4137	-1.46371	0.000121545	1.31454	-0.736935
1308008	chr5:1308008:G:A	1.82306e-13	-2.0488	-4.50893e-10	9.18024e-06	-2.00563	-4.50893e-10
1308193	chr5:1308193:A:G	2.99467e-12	-3.03431e-10	0.750101	7.7869e-05	-3.03431e-10	0.132347
1308401	chr5:1308401:G:A	3.61427e-13	-3.03431e-10	-1.36443	1.64118e-05	-3.03431e-10	-1.42468
1308409	chr5:1308409:T:C	4.08759e-13	-3.03431e-10	-1.24136	1.79368e-05	-3.03431e-10	-1.33583
1308709	chr5:1308709:A:G	4.00324e-13	-3.03431e-10	-1.26221	1.76387e-05	-3.03431e-10	-1.35259
1308750	chr5:1308750:T:C	6.72364e-13	-3.03431e-10	-0.743688	2.09231e-05	-3.03431e-10	-1.18183
1308770	chr5:1308770:T:C	3.6145e-13	-3.03431e-10	-1.36436	1.64126e-05	-3.03431e-10	-1.42463
1308778	chr5:1308778:C:T	2.14768e-12	-3.03431e-10	0.417656	5.82304e-05	-3.03431e-10	-0.158274
1309053	chr5:1309053:T:C	3.11004e-13	-0.687872	-0.82681	0.00102002	2.88211	-0.177211
1309319	chr5:1309319:C:T	3.30311e-13	-3.03431e-10	-1.45445	1.56738e-05	-3.03431e-10	-1.47069
1309641	chr5:1309641:G:A	5.30863e-13	-0.979984	-4.50893e-10	1.31312e-05	-1.64769	-4.50893e-10
1309789	chr5:1309789:G:A	8.99006e-14	-1.28865	-1.46713	0.0001729	1.61165	-0.681622
1310379	chr5:1310379:C:T	3.86486e-13	-3.03431e-10	-1.29739	1.72331e-05	-3.03431e-10	-1.37585
1310380	chr5:1310380:G:A	3.32811e-13	-3.03431e-10	-1.44691	1.56497e-05	-3.03431e-10	-1.47223
1310416	chr5:1310416:G:A	8.84836e-13	-3.03431e-10	-0.469085	3.71899e-05	-3.03431e-10	-0.606644
1310634	chr5:1310634:T:C	3.30348e-13	-3.03431e-10	-1.45434	1.56733e-05	-3.03431e-10	-1.47072
1310949	chr5:1310949:G:A	3.3053e-13	-3.03431e-10	-1.45379	1.56707e-05	-3.03431e-10	-1.47089
1311083	chr5:1311083:C:T	2.02897e-13	-0.573017	-1.36877	2.54126e-06	-1.93469	-1.35534
1311593	chr5:1311593:C:T	5.6572e-13	-3.03431e-10	-0.916388	1.783e-05	-3.03431e-10	-1.3418
1311604	chr5:1311604:C:T	3.25716e-13	-3.03431e-10	-1.46846	1.7828e-05	-3.03431e-10	-1.34191
1311896	chr5:1311896:C:T	5.5998e-13	-3.03431e-10	-0.926586	2.4004e-05	-3.03431e-10	-1.04446
1311905	chr5:1311905:T:C	2.35004e-13	-0.747906	-1.04698	0.000754447	2.86208	-0.458779
1312214	chr5:1312214:C:T	3.96751e-11	4.7827	-1.44871	0.339645	9.89159	-1.37861
1312342	chr5:1312342:G:A	9.46871e-14	-1.28509	-1.41882	0.00012984	2.0682	-1.42458
1312752	chr5:1312752:T:A	3.25417e-13	-3.03431e-10	-1.46938	1.79495e-05	-3.03431e-10	-1.33512
1312820	chr5:1312820:T:C	1.01811e-13	-1.48465	-1.14672	0.000188232	1.63703	-0.622039
1312847	chr5:1312847:G:A	5.03045e-14	-2.05011	-1.28628	7.77479e-06	-1.55085	-0.620947
1313134	chr5:1313134:G:GCCA	3.29245e-13	-3.03431e-10	-1.45768	1.56474e-05	-3.03431e-10	-1.47238
1313166	chr5:1313166:A:C	2.11347e-12	0.4016	-4.50893e-10	0.000706545	2.33771	-4.50893e-10
1313429	chr5:1313429:C:T	5.62518e-13	-0.922064	-4.50893e-10	1.35314e-05	-1.61767	-4.50893e-10
1313894	chr5:1313894:C:T	2.26842e-13	-0.768243	-1.06199	0.000701541	2.80986	-0.479261
1313939	chr5:1313939:A:C	3.26435e-13	-3.03431e-10	-1.46626	1.76934e-05	-3.03431e-10	-1.34949
1314020	chr5:1314020:G:A	3.24768e-13	-3.03431e-10	-1.47138	1.94159e-05	-3.03431e-10	-1.25659
1314131	chr5:1314131:C:T	3.244e-13	-3.03431e-10	-1.47251	1.91123e-05	-3.03431e-10	-1.27235
1314493	chr5:1314493:A:G	5.03501e-13	-3.03431e-10	-1.0329	2.24522e-05	-3.03431e-10	-1.11129
1314699	chr5:1314699:T:A	3.4691e-13	-3.03431e-10	-1.40542	1.58356e-05	-3.03431e-10	-1.46042
1315228	chr5:1315228:G:A	2.62583e-13	-0.749509	-0.93441	0.000836995	2.81083	-0.303694
1315545	chr5:1315545:G:A	8.69891e-14	-1.36051	-1.4282	0.000119677	1.57238	-1.01027
1315564	chr5:1315564:G:C	1.1098e-11	-3.03431e-10	2.06004	0.000355639	-3.03431e-10	1.65123
1316225	chr5:1316225:C:T	6.44899e-13	-0.785394	-4.50893e-10	1.18748e-05	-1.74826	-4.50893e-10
1316968	chr5:1316968:A:AAAT	5.56604e-13	-3.03431e-10	-0.932633	2.39389e-05	-3.03431e-10	-1.04718
1316987	chr5:1316987:G:A	4.40258e-13	0.0969193	-1.26405	3.50601e-06	-1.55983	-1.40838
1317366	chr5:1317366:A:G	3.10755e-11	4.56205	-1.47236	0.0787313	8.47935	-1.42824
1317493	chr5:1317493:T:C	5.69641e-13	-3.03431e-10	-0.909481	2.44286e-05	-3.03431e-10	-1.02693
1317705	chr5:1317705:A:G	2.26136e-13	-0.979232	-0.854118	0.00032651	1.69165	-0.12587
1318191	chr5:1318191:A:G	3.0903e-13	-1.52105	-4.50893e-10	9.354e-06	-1.98688	-4.50893e-10
1318376	chr5:1318376:G:A	3.26229e-13	-1.46689	-4.50893e-10	9.55669e-06	-1.96544	-4.50893e-10
1318682	chr5:1318682:T:C	1.8129e-13	-2.05439	-4.50893e-10	9.08702e-06	-2.01583	-4.50893e-10
1318706	chr5:1318706:C:G	3.02665e-13	-1.54186	-4.50893e-10	9.27494e-06	-1.99536	-4.50893e-10
1318767	chr5:1318767:C:T	2.71115e-12	-3.03431e-10	0.65064	8.74939e-05	-3.03431e-10	0.248888
1318768	chr5:1318768:G:A	3.344e-13	-3.03431e-10	-1.44215	1.75219e-05	-3.03431e-10	-1.35923
1318845	chr5:1318845:T:C	7.8992e-14	-1.56596	-1.31918	3.43421e-06	-1.53179	-1.45711
1318885	chr5:1318885:G:A	1.82179e-13	-2.0495	-4.50893e-10	8.93379e-06	-2.03284	-4.50893e-10
1319238	chr5:1319238:G:A	3.16728e-13	-1.49644	-4.50893e-10	9.43749e-06	-1.97799	-4.50893e-10
1319943	chr5:1319943:G:C	2.66219e-12	-3.03431e-10	0.632418	8.56655e-05	-3.03431e-10	0.22777
1320132	chr5:1320132:G:A	9.20545e-14	-1.25965	-1.47246	9.53867e-05	1.51156	-1.1763
1320555	chr5:1320555:G:A	3.49017e-13	-3.03431e-10	-1.39937	1.58012e-05	-3.03431e-10	-1.46259
1320607	chr5:1320607:C:T	5.69922e-14	-1.75529	-1.45628	4.77132e-06	-1.49712	-1.16294
1320842	chr5:1320842:G:A	7.22869e-14	-1.69215	-1.28169	3.07301e-06	-1.65166	-1.44837
1321309	chr5:1321309:A:T	3.84589e-13	-3.03431e-10	-1.30231	2.18851e-05	-3.03431e-10	-1.13687
1321393	chr5:1321393:A:AAAG	4.98164e-13	-3.03431e-10	-1.04356	1.91243e-05	-3.03431e-10	-1.27172
1321758	chr5:1321758:C:T	2.28688e-13	-0.350551	-1.47158	2.794e-06	-1.72329	-1.47192
1321972	chr5:1321972:C:T	1.11322e-13	-1.07448	-1.46758	6.11272e-05	1.02064	-1.13036
1322118	chr5:1322118:T:C	7.42761e-12	-3.03431e-10	1.65847	0.000225846	-3.03431e-10	1.19717
1322307	chr5:1322307:T:C	3.70668e-13	-3.03431e-10	-1.33918	1.59443e-05	-3.03431e-10	-1.45358
1322353	chr5:1322353:G:A	1.69004e-13	-0.942481	-1.18208	0.000244381	1.69407	-0.418024
1322539	chr5:1322539:A:G	2.39412e-13	-0.346122	-1.43018	3.02795e-06	-1.79914	-1.31566
1322548	chr5:1322548:T:C	8.08085e-12	-0.686905	2.42967	2.0244e-05	-1.88581	0.670991
1323390	chr5:1323390:G:A	3.45672e-13	-3.03431e-10	-1.409	1.829e-05	-3.03431e-10	-1.31633
1323611	chr5:1323611:G:C	4.37969e-14	-2.01633	-1.45859	2.29152e-06	-2.00633	-1.38714
1324006	chr5:1324006:G:A	2.13627e-13	-0.953348	-0.936908	0.000310611	1.79605	-0.280185
1324023	chr5:1324023:G:A	3.24287e-13	-1.47286	-4.50893e-10	9.52186e-06	-1.96909	-4.50893e-10
1324408	chr5:1324408:G:A	3.58632e-13	-3.03431e-10	-1.37219	1.5931e-05	-3.03431e-10	-1.45441
1325261	chr5:1325261:G:A	4.08623e-13	-1.24169	-4.50893e-10	1.0488e-05	-1.87245	-4.50893e-10
1325409	chr5:1325409:G:A	1.813e-13	-2.05434	-4.50893e-10	1.01418e-05	-1.90601	-4.50893e-10
1325652	chr5:1325652:A:G	8.728e-14	-1.36074	-1.42463	0.000101351	1.35868	-0.962771
1326007	chr5:1326007:A:G	6.2633e-14	-2.04676	-1.07043	8.92515e-06	-1.82963	-0.204175
1326293	chr5:1326293:G:A	3.0851e-13	-1.52273	-4.50893e-10	9.33456e-06	-1.98896	-4.50893e-10
1328632	chr5:1328632:C:T	9.94168e-13	-0.352581	-4.50893e-10	1.20737e-05	-1.73165	-4.50893e-10
1329265	chr5:1329265:G:A	3.24873e-13	-3.03431e-10	-1.47105	1.59914e-05	-3.03431e-10	-1.45063
1329417	chr5:1329417:G:GGCAGA	1.33993e-11	-3.03431e-10	2.24847	0.000421135	-3.03431e-10	1.82027
1330031	chr5:1330031:G:A	3.50179e-13	-3.03431e-10	-1.39604	1.90031e-05	-3.03431e-10	-1.27808
1330138	chr5:1330138:T:C	7.62562e-14	-1.46943	-1.45096	7.27084e-05	1.09984	-1.03607
1330590	chr5:1330590:G:C	4.28169e-13	-3.03431e-10	-1.19497	1.8747e-05	-3.03431e-10	-1.29165
1330916	chr5:1330916:A:AG	1.83327e-13	-2.04322	-4.50893e-10	9.02698e-06	-2.02246	-4.50893e-10
1331104	chr5:1331104:A:G	1.19689e-13	-1.44042	-1.02916	0.000185557	1.18755	-0.186866
1331156	chr5:1331156:C:T	7.79227e-14	-2.04204	-0.856731	1.248e-05	-1.8526	0.154042
1331558	chr5:1331558:CAGGCCCTGAGCTGTGCAGCCGCTGG:C	2.22659e-13	-0.70483	-1.14401	3.16993e-06	-2.0098	-1.05917
1331775	chr5:1331775:C:A	3.50351e-13	-3.03431e-10	-1.39555	1.57873e-05	-3.03431e-10	-1.46348
1331915	chr5:1331915:TCTC:T	1.94176e-13	-1.98572	-4.50893e-10	0.000116203	0.532657	-4.50893e-10
1332203	chr5:1332203:C:T	3.58064e-13	-3.03431e-10	-1.37378	1.56603e-05	-3.03431e-10	-1.47155
1332251	chr5:1332251:C:T	7.05943e-12	-3.03431e-10	1.60763	0.000237743	-3.03431e-10	1.24851
1333930	chr5:1333930:G:T	9.91612e-12	-3.03431e-10	1.94743	0.000318304	-3.03431e-10	1.54033
1333966	chr5:1333966:C:G	3.55066e-13	-1.38218	-4.50893e-10	9.88939e-06	-1.93122	-4.50893e-10
1334491	chr5:1334491:T:C	3.24402e-13	-3.03431e-10	-1.4725	1.78819e-05	-3.03431e-10	-1.33889
1334614	chr5:1334614:C:T	5.27027e-14	-1.87912	-1.4107	2.82953e-06	-1.82243	-1.36013
1334798	chr5:1334798:C:T	4.70911e-12	-3.03431e-10	1.20277	0.000149617	-3.03431e-10	0.785399
1335061	chr5:1335061:C:T	4.20773e-13	-3.03431e-10	-1.21239	2.53893e-05	-3.03431e-10	-0.988354
1335270	chr5:1335270:CTG:C	1.61462e-11	3.90732	-1.47237	0.0335938	7.62877	-1.42936
1335989	chr5:1335989:G:A	1.40125e-12	-0.00936475	-4.50893e-10	0.000293536	1.45932	-4.50893e-10
1336063	chr5:1336063:A:T	1.70534e-13	-1.21738	-0.898175	0.000214753	1.34447	-0.197664
1336068	chr5:1336068:C:T	4.48475e-13	-3.03431e-10	-1.14863	1.85218e-05	-3.03431e-10	-1.30373
1336106	chr5:1336106:T:C	6.20326e-14	-1.70012	-1.42671	7.0795e-05	0.433681	-0.396574
1336128	chr5:1336128:A:G	6.46755e-14	-1.63641	-1.44869	5.02824e-05	0.72298	-1.02801
1336344	chr5:1336344:T:C	6.43473e-14	-1.63892	-1.45127	4.92753e-05	0.715688	-1.04095
1336511	chr5:1336511:T:A	1.23891e-13	-1.21731	-1.21777	0.000143401	1.23018	-0.487212
1336564	chr5:1336564:C:G	3.39828e-13	-3.03431e-10	-1.42605	1.80716e-05	-3.03431e-10	-1.32834
1336601	chr5:1336601:T:C	3.53351e-13	-1.38702	-4.50893e-10	9.85952e-06	-1.93424	-4.50893e-10
1336955	chr5:1336955:T:C	6.2071e-14	-1.69734	-1.42887	7.04211e-05	0.438626	-0.406813
1336991	chr5:1336991:T:A	6.69774e-14	-1.61124	-1.4389	5.55878e-05	0.785916	-0.990634
1337059	chr5:1337059:C:T	8.14317e-14	-1.77442	-1.0803	1.87523e-05	-0.290165	-1.0012
1337739	chr5:1337739:T:C	3.54224e-13	-3.03431e-10	-1.38456	1.61778e-05	-3.03431e-10	-1.43904
1337791	chr5:1337791:A:T	6.10472e-14	-1.67379	-1.46905	4.74612e-05	0.485341	-0.84811
1337832	chr5:1337832:A:G	1.70566e-13	-1.59935	-0.516015	4.02916e-06	-1.9157	-0.913425
1337852	chr5:1337852:T:C	8.37167e-13	-3.03431e-10	-0.524463	3.4574e-05	-3.03431e-10	-0.679577
1337963	chr5:1337963:C:T	7.17509e-13	-0.678702	-4.50893e-10	1.05846e-05	-1.86328	-4.50893e-10
1338068	chr5:1338068:C:G	4.1969e-13	-3.03431e-10	-1.21497	1.84579e-05	-3.03431e-10	-1.30719
1338261	chr5:1338261:C:T	3.24397e-13	-3.03431e-10	-1.47252	1.57116e-05	-3.03431e-10	-1.46828
1338262	chr5:1338262:G:A	3.89819e-13	-1.28881	-4.50893e-10	1.02864e-05	-1.89186	-4.50893e-10
1338547	chr5:1338547:C:T	4.01097e-13	-3.03431e-10	-1.26028	1.70257e-05	-3.03431e-10	-1.38796
1339954	chr5:1339954:G:A	3.75108e-13	-1.32727	-4.50893e-10	1.01208e-05	-1.90809	-4.50893e-10
1340099	chr5:1340099:C:T	3.56864e-13	-3.03431e-10	-1.37713	1.57829e-05	-3.03431e-10	-1.46376
1340137	chr5:1340137:G:A	2.06117e-13	-0.468427	-1.45762	3.10376e-06	-1.84946	-1.24061
1340912	chr5:1340912:C:T	1.38631e-11	-3.03431e-10	2.2825	0.000429933	-3.03431e-10	1.84095
1340934	chr5:1340934:T:A	3.24519e-13	-3.03431e-10	-1.47214	1.81271e-05	-3.03431e-10	-1.32527
1341093	chr5:1341093:C:G	3.5636e-13	-3.03431e-10	-1.37855	1.58889e-05	-3.03431e-10	-1.45706
1341442	chr5:1341442:C:T	3.79238e-13	-3.03431e-10	-1.31632	1.83163e-05	-3.03431e-10	-1.31489
1342073	chr5:1342073:C:T	1.82296e-13	-2.04886	-4.50893e-10	8.94957e-06	-2.03108	-4.50893e-10
1342882	chr5:1342882:C:T	3.72609e-13	-1.33396	-4.50893e-10	1.0091e-05	-1.91103	-4.50893e-10
1343410	chr5:1343410:T:C	1.82573e-13	-2.04734	-4.50893e-10	8.85451e-06	-2.04175	-4.50893e-10
1343567	chr5:1343567:G:A	5.83748e-14	-2.05054	-1.13706	8.25939e-06	-1.80602	-0.305315
1343679	chr5:1343679:C:T	3.00303e-13	-0.462875	-1.08682	3.27699e-06	-2.04216	-0.993601
1344297	chr5:1344297:T:A	3.9692e-13	-3.03431e-10	-1.27075	1.76755e-05	-3.03431e-10	-1.3505
1344329	chr5:1344329:G:A	3.33867e-13	-3.03431e-10	-1.44375	1.56495e-05	-3.03431e-10	-1.47224
1344567	chr5:1344567:C:T	4.179e-13	-3.03431e-10	-1.21924	1.83998e-05	-3.03431e-10	-1.31034
1344646	chr5:1344646:A:C	3.24417e-13	-3.03431e-10	-1.47246	1.56908e-05	-3.03431e-10	-1.46961
1345084	chr5:1345084:G:A	1.81913e-13	-2.05096	-4.50893e-10	9.19641e-06	-2.00387	-4.50893e-10
1345160	chr5:1345160:A:G	1.39037e-12	-3.03431e-10	-0.017161	5.47406e-05	-3.03431e-10	-0.220075
1345359	chr5:1345359:A:G	7.29678e-14	-1.52088	-1.44359	4.12865e-05	0.553094	-1.05524
1345548	chr5:1345548:A:C	3.7472e-13	-3.03431e-10	-1.32831	1.63513e-05	-3.03431e-10	-1.42837
1345876	chr5:1345876:T:G	3.06946e-12	-3.03431e-10	0.774768	0.000418903	-3.03431e-10	1.81496
1346218	chr5:1346218:C:T	3.56213e-13	-3.03431e-10	-1.37896	1.58982e-05	-3.03431e-10	-1.45647
1346585	chr5:1346585:C:T	1.12304e-11	-3.03431e-10	2.07189	0.00033373	-3.03431e-10	1.58765
1346825	chr5:1346825:A:G	6.08853e-13	-0.842911	-4.50893e-10	8.38774e-05	0.206675	-4.50893e-10
1347013	chr5:1347013:C:T	1.15031e-13	-1.37109	-1.1382	0.000111412	1.12673	-0.636177
1347124	chr5:1347124:C:T	4.28553e-12	2.24486	-1.13635	0.00322789	4.42394	-0.567031
1347761	chr5:1347761:G:C	5.19438e-13	-3.03431e-10	-1.00174	2.49558e-05	-3.03431e-10	-1.00558
1347882	chr5:1347882:G:A	4.57979e-13	-3.03431e-10	-1.12766	1.98844e-05	-3.03431e-10	-1.23275
1348170	chr5:1348170:A:G	3.25809e-13	-3.03431e-10	-1.46818	1.82507e-05	-3.03431e-10	-1.31848
1348237	chr5:1348237:G:A	4.43372e-14	-2.04611	-1.41655	2.30097e-06	-2.02567	-1.36368
1348367	chr5:1348367:G:A	3.49642e-13	-3.03431e-10	-1.39758	1.59739e-05	-3.03431e-10	-1.45172
1348683	chr5:1348683:A:T	9.98639e-14	-1.5705	-1.08018	8.22202e-05	0.733896	-0.547175
1348797	chr5:1348797:T:C	5.35768e-13	-3.03431e-10	-0.970785	3.32766e-05	-3.03431e-10	-0.717827
1349420	chr5:1349420:A:G	7.39514e-14	-1.51841	-1.43267	3.07529e-05	0.600733	-1.39743
1349590	chr5:1349590:T:A	2.19081e-12	-3.03431e-10	0.43754	0.000279655	-3.03431e-10	1.41087
1349749	chr5:1349749:G:A	1.8363e-13	-2.04157	-4.50893e-10	8.78202e-06	-2.04997	-4.50893e-10
1349780	chr5:1349780:T:C	2.97863e-12	-3.03431e-10	0.74473	8.2787e-05	-3.03431e-10	0.19359
1350224	chr5:1350224:C:T	8.62327e-14	-1.33098	-1.46646	5.35984e-05	1.06593	-1.30709
1350410	chr5:1350410:T:C	4.34102e-13	-3.03431e-10	-1.18121	1.56454e-05	-3.03431e-10	-1.47251
1351133	chr5:1351133:C:T	3.27557e-13	-3.03431e-10	-1.46283	1.573e-05	-3.03431e-10	-1.46711
1351150	chr5:1351150:C:T	3.6642e-13	-1.35071	-4.50893e-10	2.16727e-05	-1.14663	-4.50893e-10
1351262	chr5:1351262:TCA:T	5.05089e-14	-1.90252	-1.42982	1.55579e-05	-0.0592274	-1.41888
1351336	chr5:1351336:T:A	9.48646e-13	-3.03431e-10	-0.399451	6.43265e-05	-3.03431e-10	-0.0587099
1351423	chr5:1351423:G:A	7.76994e-14	-1.42915	-1.47249	4.05263e-05	0.733771	-1.2545
1351622	chr5:1351622:C:T	1.09972e-11	-3.03431e-10	2.05091	0.000348069	-3.03431e-10	1.62972
1352126	chr5:1352126:A:G	4.97705e-13	-3.03431e-10	-1.04448	2.09714e-05	-3.03431e-10	-1.17952
1352131	chr5:1352131:A:T	1.202e-12	-0.162749	-4.50893e-10	1.53376e-05	-1.49237	-4.50893e-10
1352194	chr5:1352194:C:T	3.24781e-13	-3.03431e-10	-1.47134	1.75755e-05	-3.03431e-10	-1.35617
1352231	chr5:1352231:A:G	4.90417e-13	-3.03431e-10	-1.05923	2.07188e-05	-3.03431e-10	-1.19164
1352335	chr5:1352335:T:C	1.07179e-12	-3.03431e-10	-0.277404	5.00463e-05	-3.03431e-10	-0.309733
1352932	chr5:1352932:T:G	4.63493e-13	-3.03431e-10	-1.1157	2.00886e-05	-3.03431e-10	-1.22253
1353077	chr5:1353077:C:T	9.57737e-13	-3.03431e-10	-0.389914	4.47335e-05	-3.03431e-10	-0.421957
1353668	chr5:1353668:C:T	3.27944e-13	-3.03431e-10	-1.46164	1.56756e-05	-3.03431e-10	-1.47058
1354166	chr5:1354166:C:A	2.22735e-13	-1.8485	-4.50893e-10	8.78283e-06	-2.04988	-4.50893e-10
1354786	chr5:1354786:C:T	1.12958e-11	-3.03431e-10	2.0777	0.000355742	-3.03431e-10	1.65153
1354869	chr5:1354869:G:C	2.09003e-13	-1.91214	-4.50893e-10	9.74213e-06	-1.94622	-4.50893e-10
1354943	chr5:1354943:C:T	8.49292e-14	-1.34051	-1.47216	4.68086e-05	0.858174	-1.23479
1355744	chr5:1355744:C:T	3.22739e-13	-0.282465	-1.19518	4.57966e-06	-1.48286	-1.2182
1356019	chr5:1356019:C:G	1.09462e-11	-3.03431e-10	2.04626	0.000346625	-3.03431e-10	1.62556
1356143	chr5:1356143:A:G	3.33237e-13	-3.03431e-10	-1.44563	1.56549e-05	-3.03431e-10	-1.4719
1356204	chr5:1356204:C:T	9.22997e-12	-3.03431e-10	1.87572	0.000296518	-3.03431e-10	1.46943
1356335	chr5:1356335:C:T	8.06756e-14	-1.41465	-1.4494	3.55258e-05	0.717397	-1.36982
1356569	chr5:1356569:C:T	8.62939e-12	3.25167	-1.44322	0.0174956	6.88889	-1.34187
1356775	chr5:1356775:G:A	1.55349e-13	-1.3521	-0.856718	3.07551e-06	-1.94591	-1.1533
1356829	chr5:1356829:C:T	5.19998e-14	-1.8326	-1.47064	2.48142e-05	0.333562	-1.34483
1357137	chr5:1357137:C:G	3.24401e-13	-3.03431e-10	-1.47251	1.66919e-05	-3.03431e-10	-1.40776
1357562	chr5:1357562:G:A	3.38807e-13	-3.03431e-10	-1.42906	1.7168e-05	-3.03431e-10	-1.37963
1358033	chr5:1358033:CAGA:C	4.74223e-14	-1.93173	-1.46367	2.00656e-06	-2.05393	-1.47233
1358707	chr5:1358707:C:T	1.042e-13	-1.19459	-1.41358	2.19429e-06	-2.04647	-1.39035
1358786	chr5:1358786:C:T	1.55238e-12	1.10407	-1.01102	2.96248e-06	-1.94371	-1.19295
1358935	chr5:1358935:T:C	3.54422e-13	-3.03431e-10	-1.384	1.69569e-05	-3.03431e-10	-1.392
1358983	chr5:1358983:C:T	3.73666e-13	-1.39233	0.0612037	6.68399e-06	-1.99905	-0.323917
1359140	chr5:1359140:G:A	2.32925e-12	1.41624	-0.917431	3.20471e-06	-1.90332	-1.15474
1359145	chr5:1359145:T:A	7.39669e-14	-1.49168	-1.45919	2.133e-06	-2.05249	-1.41266
1359823	chr5:1359823:T:C	7.35634e-14	-2.03853	-0.91781	2.18308e-06	-1.99528	-1.44667
1359950	chr5:1359950:T:C	3.7576e-13	-3.03431e-10	-1.32554	2.62014e-05	-3.03431e-10	-0.95687
1360010	chr5:1360010:C:G	1.21978e-12	0.265304	-0.413362	4.50324e-06	-1.99295	-0.724929
1360126	chr5:1360126:TTTTGA:T	1.54406e-12	0.568258	-0.480578	4.49126e-06	-1.95954	-0.761008
1360372	chr5:1360372:C:T	2.49671e-13	-0.266008	-1.46833	2.11222e-06	-2.02103	-1.45391
1360419	chr5:1360419:T:C	7.40826e-13	-0.970073	0.323351	8.86128e-05	-0.315812	0.577407
1360800	chr5:1360800:C:T	1.84035e-13	-2.03936	-4.50893e-10	9.70449e-06	-1.95009	-4.50893e-10
1360840	chr5:1360840:G:A	4.65859e-13	-3.03431e-10	-1.1106	2.00546e-05	-3.03431e-10	-1.22422
1361187	chr5:1361187:G:C	4.45003e-13	-1.15641	-4.50893e-10	1.08172e-05	-1.84154	-4.50893e-10
1361285	chr5:1361285:G:C	4.03126e-13	-0.418143	-0.837094	3.36526e-06	-2.00637	-1.0028
1361554	chr5:1361554:T:G	1.96386e-13	-1.46481	-0.5096	4.90344e-06	-2.03661	-0.596137
1361557	chr5:1361557:C:A	8.40167e-13	-3.03431e-10	-0.520887	2.55212e-05	-3.03431e-10	-0.983171
1361566	chr5:1361566:G:A	2.09501e-13	-1.39795	-0.511808	4.83776e-06	-2.04663	-0.599603
1362003	chr5:1362003:T:C	4.82857e-13	-3.03431e-10	-1.07477	2.06375e-05	-3.03431e-10	-1.19557
1362642	chr5:1362642:G:A	1.12933e-13	-1.0559	-1.47179	2.21993e-06	-1.95268	-1.47252
1362678	chr5:1362678:T:C	9.27261e-13	-0.186184	-0.236068	5.7048e-06	-2.03317	-0.448202
1362851	chr5:1362851:C:T	3.82636e-13	-3.03431e-10	-1.3074	2.72017e-05	-3.03431e-10	-0.919402
1362954	chr5:1362954:C:A	3.3074e-13	-3.03431e-10	-1.45315	1.56744e-05	-3.03431e-10	-1.47065
1363126	chr5:1363126:G:A	3.41628e-13	-3.03431e-10	-1.42077	2.28953e-05	-3.03431e-10	-1.09175
1363367	chr5:1363367:G:A	3.4935e-13	-3.03431e-10	-1.39841	1.61416e-05	-3.03431e-10	-1.44128
1363498	chr5:1363498:A:C	3.89971e-13	-3.03431e-10	-1.28841	2.79931e-05	-3.03431e-10	-0.890723
1363710	chr5:1363710:T:C	8.56762e-12	1.80126	-4.50893e-10	0.000612582	2.195	-4.50893e-10
1363714	chr5:1363714:G:A	4.81833e-13	-3.03431e-10	-1.07689	2.06307e-05	-3.03431e-10	-1.1959
1363838	chr5:1363838:T:G	1.83227e-13	-2.04376	-4.50893e-10	9.12038e-06	-2.01217	-4.50893e-10
1363931	chr5:1363931:C:T	3.2514e-13	-3.03431e-10	-1.47023	1.59123e-05	-3.03431e-10	-1.45559
1364127	chr5:1364127:C:G	2.17333e-13	-0.82158	-1.05148	2.63661e-06	-1.90002	-1.35316
1364202	chr5:1364202:G:A	1.01902e-13	-1.32736	-1.30311	8.72482e-06	-0.680115	-1.37639
1364203	chr5:1364203:A:T	4.43128e-13	-3.03431e-10	-1.16063	1.92556e-05	-3.03431e-10	-1.26488
1364324	chr5:1364324:T:C	9.76685e-14	-1.25377	-1.41913	2.18228e-06	-2.04207	-1.40024
1364393	chr5:1364393:G:A	3.24807e-13	-3.03431e-10	-1.47126	1.5657e-05	-3.03431e-10	-1.47176
1364479	chr5:1364479:T:C	3.27755e-13	-3.03431e-10	-1.46222	1.56541e-05	-3.03431e-10	-1.47195
1364903	chr5:1364903:T:C	5.57945e-14	-1.86754	-1.36527	2.32e-06	-1.97327	-1.40784
1364949	chr5:1364949:G:A	6.13927e-14	-1.73	-1.4072	2.36404e-06	-2.02101	-1.34129
1365077	chr5:1365077:G:A	5.30848e-12	-3.03431e-10	1.32257	0.000739823	-3.03431e-10	2.38373
1365084	chr5:1365084:G:A	3.25539e-13	-3.03431e-10	-1.46901	1.5932e-05	-3.03431e-10	-1.45435
1365547	chr5:1365547:T:C	5.60205e-14	-1.77447	-1.4543	1.77761e-05	0.0991633	-1.44399
1365867	chr5:1365867:A:G	6.66814e-14	-1.62536	-1.4292	2.0304e-06	-2.04281	-1.47164
1365892	chr5:1365892:G:A	7.97519e-14	-1.75089	-1.12467	3.23912e-06	-1.98125	-1.06613
1366259	chr5:1366259:G:A	1.8258e-13	-2.0473	-4.50893e-10	8.77352e-06	-2.05094	-4.50893e-10
1367100	chr5:1367100:G:C	4.33085e-13	-3.03431e-10	-1.18355	2.32807e-05	-3.03431e-10	-1.07506
1367621	chr5:1367621:C:T	1.08907e-13	-1.48514	-1.07885	3.09601e-06	-2.04683	-1.04573
1367699	chr5:1367699:C:T	6.96913e-13	-3.03431e-10	-0.707827	2.68332e-05	-3.03431e-10	-0.933041
1367800	chr5:1367800:T:C	2.13124e-12	0.149158	0.260812	2.2378e-05	-1.32573	0.211129
1367917	chr5:1367917:C:T	8.42691e-13	-0.172156	-0.345731	9.22091e-06	-1.5396	-0.461604
1368303	chr5:1368303:G:A	3.26058e-13	-3.03431e-10	-1.46741	1.65985e-05	-3.03431e-10	-1.41337
1368304	chr5:1368304:A:G	3.30814e-13	-3.03431e-10	-1.45293	1.72469e-05	-3.03431e-10	-1.37505
1368528	chr5:1368528:C:CCACCTCTGGA	4.31078e-13	-3.03431e-10	-1.1882	1.62776e-05	-3.03431e-10	-1.43289
1368563	chr5:1368563:G:A	2.01338e-13	-0.651105	-1.2984	2.03075e-06	-2.05175	-1.46253
1368576	chr5:1368576:C:T	2.48571e-12	0.311557	0.252269	2.7555e-05	-1.14616	0.23966
1368882	chr5:1368882:A:G	2.9906e-11	2.31932	0.732007	0.000105448	-0.539881	0.975417
1369371	chr5:1369371:G:A	3.2445e-13	-3.03431e-10	-1.47236	1.58069e-05	-3.03431e-10	-1.46223
1369382	chr5:1369382:C:T	5.33769e-12	-3.03431e-10	1.32806	0.000151948	-3.03431e-10	0.800858
1369457	chr5:1369457:G:A	8.62098e-13	-3.03431e-10	-0.495118	6.08149e-05	-3.03431e-10	-0.114845
1369498	chr5:1369498:C:T	1.84038e-12	0.126901	0.136339	2.47483e-05	-0.946103	-0.0678228
1369520	chr5:1369520:C:T	3.38867e-13	-3.03431e-10	-1.42888	1.56781e-05	-3.03431e-10	-1.47041
1369562	chr5:1369562:G:A	2.62491e-12	0.164565	0.453748	3.40246e-05	-0.917497	0.2219
1369826	chr5:1369826:T:C	2.31657e-12	-1.14656	1.63991	6.15322e-05	-1.63259	1.52947
1369867	chr5:1369867:C:T	3.02506e-12	-1.15535	1.91555	7.95305e-05	-1.63849	1.79195
1370007	chr5:1370007:T:C	2.70581e-12	-1.24103	1.88971	7.31863e-05	-1.69503	1.76535
1370144	chr5:1370144:G:A	9.06486e-13	-0.444912	-4.50893e-10	0.000117016	0.53963	-4.50893e-10
1370489	chr5:1370489:G:A	3.47203e-13	-3.03431e-10	-1.40458	1.69809e-05	-3.03431e-10	-1.39059
1370731	chr5:1370731:A:G	3.97845e-13	-1.55751	0.289083	7.63912e-06	-1.91546	-0.273935
1370740	chr5:1370740:T:C	7.1668e-12	-3.03431e-10	1.62273	0.000209011	-3.03431e-10	1.11971
1370861	chr5:1370861:A:G	1.70844e-11	-3.03431e-10	2.49143	0.000413504	-3.03431e-10	1.80199
1370892	chr5:1370892:G:C	1.6385e-11	-3.03431e-10	2.44963	0.00039873	-3.03431e-10	1.7656
1370978	chr5:1370978:T:C	2.38934e-13	-0.317331	-1.46097	4.90217e-06	-1.36262	-1.27039
1371215	chr5:1371215:G:A	6.3001e-13	-3.03431e-10	-0.808751	1.91018e-05	-3.03431e-10	-1.2729
1371385	chr5:1371385:A:G	1.61079e-11	-3.03431e-10	2.43258	0.000392316	-3.03431e-10	1.74939
1371400	chr5:1371400:G:A	1.81837e-13	-2.05138	-4.50893e-10	8.8151e-06	-2.04622	-4.50893e-10
1371431	chr5:1371431:G:A	4.95921e-13	-3.03431e-10	-1.04807	2.121e-05	-3.03431e-10	-1.16821
1371501	chr5:1371501:C:T	4.2324e-13	-0.827724	-0.378824	1.1271e-05	-1.7443	-0.0561487
1371514	chr5:1371514:C:G	9.39607e-13	-3.03431e-10	-0.409025	4.37249e-05	-3.03431e-10	-0.444764
1371569	chr5:1371569:A:G	2.52111e-13	-0.83717	-0.887449	6.8178e-06	-1.74766	-0.555484
1371604	chr5:1371604:A:G	1.8556e-13	-0.888817	-1.14229	4.49106e-06	-1.77795	-0.942639
1371842	chr5:1371842:C:A	2.11192e-13	-1.19923	-0.702486	1.06384e-05	-1.61984	-0.238369
1372202	chr5:1372202:T:C	3.41917e-13	-3.03431e-10	-1.41992	1.58446e-05	-3.03431e-10	-1.45985
1372551	chr5:1372551:T:C	4.46835e-13	-1.1523	-4.50893e-10	1.5798e-05	-1.46279	-4.50893e-10
1372753	chr5:1372753:T:C	2.71332e-13	-0.700143	-0.951002	6.30215e-06	-1.6836	-0.698192
1372858	chr5:1372858:TTTAA:T	4.43477e-13	-3.03431e-10	-1.15984	1.81665e-05	-3.03431e-10	-1.3231
1372872	chr5:1372872:A:C	5.46499e-13	-0.741627	-0.209329	1.24701e-05	-1.71783	0.0184838
1372886	chr5:1372886:T:G	5.03751e-13	-3.03431e-10	-1.03241	2.50943e-05	-3.03431e-10	-1.00004
1373049	chr5:1373049:A:ATATT	1.70493e-13	-0.943469	-1.17232	2.81582e-06	-1.74255	-1.44488
1373087	chr5:1373087:TTAAA:T	2.8889e-13	-0.652248	-0.936192	6.54359e-06	-1.661	-0.683196
1373269	chr5:1373269:G:T	4.37487e-13	-3.03431e-10	-1.17344	1.79121e-05	-3.03431e-10	-1.33721
1373423	chr5:1373423:A:C	4.39727e-13	-3.03431e-10	-1.16833	1.71379e-05	-3.03431e-10	-1.38139
1373887	chr5:1373887:T:A	1.9863e-11	-3.03431e-10	2.64212	0.000478567	-3.03431e-10	1.94812
1373944	chr5:1373944:T:A	3.87491e-13	-3.03431e-10	-1.29479	1.58881e-05	-3.03431e-10	-1.45711
1374421	chr5:1374421:G:A	1.99095e-11	-3.03431e-10	2.64446	0.000481124	-3.03431e-10	1.95344
1374564	chr5:1374564:T:C	3.98348e-13	-0.438135	-0.829028	7.48824e-06	-1.63422	-0.57513
1374771	chr5:1374771:G:C	1.12427e-13	-1.39391	-1.13828	4.79872e-06	-1.80867	-0.845665
1374965	chr5:1374965:G:A	2.51078e-13	-0.864927	-0.863797	6.49069e-06	-1.76155	-0.590765
1375046	chr5:1375046:TG:T	2.07573e-13	-1.91901	-4.50893e-10	1.43695e-05	-1.55758	-4.50893e-10
1375204	chr5:1375204:A:G	3.26394e-12	-3.03431e-10	0.836202	9.75179e-05	-3.03431e-10	0.357355
1375244	chr5:1375244:T:C	4.08681e-13	-3.03431e-10	-1.24155	2.6467e-05	-3.03431e-10	-0.946783
1375297	chr5:1375297:AG:A	2.30066e-13	-0.796343	-1.01978	5.60756e-06	-1.72591	-0.772659
1375601	chr5:1375601:G:A	2.46471e-12	-3.03431e-10	0.555341	7.52148e-05	-3.03431e-10	0.0976672
1375862	chr5:1375862:T:C	2.4155e-12	-3.03431e-10	0.535175	5.15211e-05	-3.03431e-10	-0.280689
1375932	chr5:1375932:C:T	3.52339e-13	-3.03431e-10	-1.38989	1.56505e-05	-3.03431e-10	-1.47218
1375941	chr5:1375941:G:A	8.53831e-13	-3.03431e-10	-0.504755	3.15234e-05	-3.03431e-10	-0.771952
1375997	chr5:1375997:G:A	5.5896e-13	-3.03431e-10	-0.928409	2.35162e-05	-3.03431e-10	-1.06499
1376046	chr5:1376046:A:G	1.30416e-13	-2.05007	-0.333686	4.80911e-06	-1.65156	-1.00061
1376211	chr5:1376211:A:G	3.31981e-13	-1.04498	-0.404428	8.16204e-06	-1.85453	-0.268653
1376214	chr5:1376214:A:G	9.9558e-13	-3.03431e-10	-0.351162	8.17399e-05	-3.03431e-10	0.180862
1376218	chr5:1376218:A:G	9.98255e-13	0.532801	-0.88128	1.27578e-05	-0.69373	-0.982805
1376284	chr5:1376284:A:G	4.16488e-13	-3.03431e-10	-1.22263	1.66455e-05	-3.03431e-10	-1.41054
1376565	chr5:1376565:A:C	6.66501e-13	-3.03431e-10	-0.752446	6.17625e-05	-3.03431e-10	-0.0993842
1376706	chr5:1376706:G:A	3.00352e-12	-3.03431e-10	0.753052	8.57448e-05	-3.03431e-10	0.228695
1376843	chr5:1376843:AAAC:A	5.68464e-14	-2.03169	-1.18244	5.29182e-06	-1.42055	-1.13597
1376906	chr5:1376906:C:T	1.2447e-13	-1.18307	-1.24735	2.47701e-06	-1.85747	-1.45816
1377222	chr5:1377222:A:G	3.96383e-13	-3.03431e-10	-1.27211	1.62341e-05	-3.03431e-10	-1.43557
1377561	chr5:1377561:A:G	7.80168e-13	-3.03431e-10	-0.594977	2.92846e-05	-3.03431e-10	-0.845619
1377574	chr5:1377574:TTTTC:T	1.83932e-13	-2.03992	-4.50893e-10	8.94156e-06	-2.03197	-4.50893e-10
1377659	chr5:1377659:T:C	3.24839e-13	-3.03431e-10	-1.47116	1.56776e-05	-3.03431e-10	-1.47045
1377710	chr5:1377710:G:A	3.42725e-13	-0.0156318	-1.40193	6.84979e-06	-0.948671	-1.34979
1377742	chr5:1377742:C:T	8.28689e-14	-1.45698	-1.38024	3.01466e-06	-1.96439	-1.1548
1378106	chr5:1378106:A:G	7.11973e-13	-3.03431e-10	-0.686447	2.89326e-05	-3.03431e-10	-0.857713
1378301	chr5:1378301:C:T	1.32789e-13	-1.35322	-1.0125	2.9601e-06	-1.98531	-1.15215
1378654	chr5:1378654:A:G	4.8713e-13	-3.03431e-10	-1.06596	2.39826e-05	-3.03431e-10	-1.04535
1378657	chr5:1378657:C:T	1.35264e-13	-1.31281	-1.03445	3.77716e-06	-1.79329	-1.10042
1378664	chr5:1378664:A:G	1.63061e-12	-3.03431e-10	0.142225	5.5762e-05	-3.03431e-10	-0.201588
1378804	chr5:1378804:G:A	3.24421e-13	-3.03431e-10	-1.47244	1.56591e-05	-3.03431e-10	-1.47163
1378891	chr5:1378891:A:G	4.23832e-13	-3.03431e-10	-1.20515	2.09411e-05	-3.03431e-10	-1.18097
1379112	chr5:1379112:T:C	1.53638e-13	-2.05165	-0.168232	1.21017e-05	-1.63452	-0.0948126
1379200	chr5:1379200:G:A	8.01487e-13	-3.03431e-10	-0.568018	3.67684e-05	-3.03431e-10	-0.618042
1379231	chr5:1379231:T:G	4.47747e-13	-3.03431e-10	-1.15026	1.76781e-05	-3.03431e-10	-1.35036
1379341	chr5:1379341:AC:A	2.59456e-13	-0.421102	-1.2748	5.59172e-06	-1.42755	-1.07385
1379358	chr5:1379358:C:T	6.20476e-13	-3.03431e-10	-0.824	2.99671e-05	-3.03431e-10	-0.822579
1379628	chr5:1379628:G:A	2.4752e-13	-0.428846	-1.31415	4.91789e-06	-1.44688	-1.18293
1379647	chr5:1379647:T:C	6.39314e-14	-1.89608	-1.20059	3.32802e-06	-2.02831	-0.991993
1379711	chr5:1379711:G:A	1.22895e-13	-1.13937	-1.30379	3.02522e-06	-1.7644	-1.3513
1379805	chr5:1379805:T:A	4.68408e-13	-3.03431e-10	-1.10515	3.22467e-05	-3.03431e-10	-0.749265
1379906	chr5:1379906:TAC:T	1.27898e-13	-1.07772	-1.32554	3.11347e-06	-1.71656	-1.37038
1379948	chr5:1379948:C:T	2.3308e-12	-3.03431e-10	0.499481	7.0838e-05	-3.03431e-10	0.0377152
1379965	chr5:1379965:A:C	4.98848e-14	-1.87257	-1.4722	3.50049e-06	-1.53968	-1.4301
1380060	chr5:1380060:A:G	1.13445e-13	-1.92214	-0.601034	1.53613e-05	-0.92267	-0.56816
1380336	chr5:1380336:C:T	5.66383e-13	-3.03431e-10	-0.915217	3.38336e-05	-3.03431e-10	-0.701226
1380588	chr5:1380588:C:T	3.99067e-13	-3.03431e-10	-1.26536	1.73506e-05	-3.03431e-10	-1.36905
1380844	chr5:1380844:G:A	5.4484e-14	-2.01584	-1.24074	2.59019e-06	-1.99271	-1.27824
1381361	chr5:1381361:A:G	5.32729e-14	-2.04764	-1.23142	2.05879e-06	-2.0519	-1.44866
1381917	chr5:1381917:T:C	4.97244e-13	-3.03431e-10	-1.04541	2.45789e-05	-3.03431e-10	-1.02079
1381921	chr5:1381921:C:T	9.52922e-14	-1.91239	-0.785149	8.25952e-06	-1.8647	-0.246618
1382134	chr5:1382134:T:C	4.0118e-13	-3.03431e-10	-1.26008	2.24873e-05	-3.03431e-10	-1.10973
1382203	chr5:1382203:G:A	4.54692e-13	-3.03431e-10	-1.13487	1.83333e-05	-3.03431e-10	-1.31396
1382571	chr5:1382571:T:C	9.35799e-14	-1.97261	-0.743061	4.31614e-06	-1.833	-0.927323
1382594	chr5:1382594:C:T	3.40723e-13	-3.03431e-10	-1.42342	1.71173e-05	-3.03431e-10	-1.38259
1382725	chr5:1382725:G:T	6.15551e-13	-3.03431e-10	-0.831969	2.92113e-05	-3.03431e-10	-0.848126
1383435	chr5:1383435:C:T	9.54118e-14	-2.0156	-0.680686	3.75175e-06	-2.05119	-0.849271
1383639	chr5:1383639:T:A	6.20299e-13	-3.03431e-10	-0.824286	2.60193e-05	-3.03431e-10	-0.963843
1383951	chr5:1383951:A:C	1.81863e-13	-2.05123	-4.50893e-10	1.03084e-05	-1.88972	-4.50893e-10
1383971	chr5:1383971:A:T	1.86182e-13	-2.02776	-4.50893e-10	9.46514e-06	-1.97507	-4.50893e-10
1384116	chr5:1384116:C:A	1.83702e-13	-2.04117	-4.50893e-10	9.16751e-06	-2.00702	-4.50893e-10
1384251	chr5:1384251:T:C	3.45015e-13	-3.03431e-10	-1.4109	1.72035e-05	-3.03431e-10	-1.37757
1384385	chr5:1384385:T:A	4.11021e-13	-3.03431e-10	-1.23584	2.38683e-05	-3.03431e-10	-1.05013
1384409	chr5:1384409:A:C	3.59519e-13	-3.03431e-10	-1.36972	1.88097e-05	-3.03431e-10	-1.28831
1384492	chr5:1384492:C:G	8.94463e-14	-1.75277	-1.00808	2.75056e-06	-1.96708	-1.24379
1384820	chr5:1384820:C:T	4.91262e-14	-2.01128	-1.34881	2.46021e-06	-1.85276	-1.46968
1385143	chr5:1385143:C:T	4.83044e-13	-3.03431e-10	-1.07438	3.71125e-05	-3.03431e-10	-0.608728
1385255	chr5:1385255:A:G	3.31633e-13	-3.03431e-10	-1.45046	1.61723e-05	-3.03431e-10	-1.43938
1385338	chr5:1385338:G:A	4.0707e-13	-3.03431e-10	-1.2455	1.65591e-05	-3.03431e-10	-1.41575
1385427	chr5:1385427:G:T	3.46858e-13	-3.03431e-10	-1.40557	2.12457e-05	-3.03431e-10	-1.16652
1385459	chr5:1385459:G:A	6.22077e-14	-1.96687	-1.15714	2.90276e-06	-2.05464	-1.10238
1385461	chr5:1385461:A:G	6.3265e-14	-1.9626	-1.14455	2.9425e-06	-2.05447	-1.08895
1385486	chr5:1385486:G:A	5.3439e-14	-1.94972	-1.32622	2.40668e-06	-2.05334	-1.2911
1385542	chr5:1385542:GGT:G	3.88688e-13	-3.03431e-10	-1.29171	1.5747e-05	-3.03431e-10	-1.46603
1385547	chr5:1385547:T:C	1.06842e-13	-1.63721	-0.945926	3.72437e-06	-1.62772	-1.28006
1385571	chr5:1385571:G:A	4.50854e-13	-3.03431e-10	-1.14334	2.47353e-05	-3.03431e-10	-1.01445
1385627	chr5:1385627:G:C	3.3974e-13	-3.03431e-10	-1.42631	1.57748e-05	-3.03431e-10	-1.46427
1385630	chr5:1385630:T:G	3.26735e-13	-3.03431e-10	-1.46534	1.62866e-05	-3.03431e-10	-1.43234
1385754	chr5:1385754:C:T	1.05364e-11	-3.03431e-10	2.00811	0.000268157	-3.03431e-10	1.36889
1386128	chr5:1386128:C:T	1.82995e-12	-3.03431e-10	0.257558	0.000109742	-3.03431e-10	0.475449
1386721	chr5:1386721:C:T	9.46592e-13	-3.03431e-10	-0.401619	4.93752e-05	-3.03431e-10	-0.323233
1386978	chr5:1386978:C:T	1.94631e-13	-1.98338	-4.50893e-10	8.74073e-06	-2.05469	-4.50893e-10
1386985	chr5:1386985:A:G	3.51028e-13	-3.03431e-10	-1.39362	1.64257e-05	-3.03431e-10	-1.42383
1387027	chr5:1387027:G:A	1.10328e-13	-2.04666	-0.504367	4.30465e-06	-2.00279	-0.760199
1387980	chr5:1387980:G:A	3.75622e-13	-3.03431e-10	-1.3259	1.82746e-05	-3.03431e-10	-1.31717
1388406	chr5:1388406:T:C	3.44407e-13	-3.03431e-10	-1.41266	1.69893e-05	-3.03431e-10	-1.3901
1388510	chr5:1388510:C:T	4.78195e-14	-1.91454	-1.47252	2.68823e-06	-1.84583	-1.38797
1388786	chr5:1388786:A:T	4.79532e-13	-3.03431e-10	-1.08168	2.22015e-05	-3.03431e-10	-1.12252
1388954	chr5:1388954:T:C	3.63611e-13	-3.03431e-10	-1.3584	1.76329e-05	-3.03431e-10	-1.35292
1389071	chr5:1389071:C:T	5.03972e-14	-2.05169	-1.28286	2.09511e-06	-2.03168	-1.45139
1389095	chr5:1389095:C:G	3.29633e-13	-3.03431e-10	-1.45651	1.57218e-05	-3.03431e-10	-1.46764
1389648	chr5:1389648:GT:G	3.30933e-13	-3.03431e-10	-1.45257	1.63275e-05	-3.03431e-10	-1.42983
1390234	chr5:1390234:T:C	6.4751e-14	-1.93956	-1.14437	3.02006e-06	-2.05037	-1.06703
1390326	chr5:1390326:C:T	6.45054e-14	-2.00648	-1.08125	3.09267e-06	-2.04526	-1.04839
1390561	chr5:1390561:T:C	4.36862e-13	-3.03431e-10	-1.17487	1.88111e-05	-3.03431e-10	-1.28823
1390563	chr5:1390563:A:G	4.33755e-13	-3.03431e-10	-1.18201	1.87055e-05	-3.03431e-10	-1.29386
1390847	chr5:1390847:T:C	4.09836e-13	-3.03431e-10	-1.23873	2.09239e-05	-3.03431e-10	-1.18179
1391046	chr5:1391046:T:C	3.50703e-13	-3.03431e-10	-1.39455	1.84423e-05	-3.03431e-10	-1.30803
1391254	chr5:1391254:A:G	9.47987e-14	-1.79213	-0.910601	3.07312e-06	-1.99273	-1.10726
1391636	chr5:1391636:T:A	3.24555e-13	-3.03431e-10	-1.47203	1.56933e-05	-3.03431e-10	-1.46944
1391703	chr5:1391703:G:A	4.1281e-13	-3.03431e-10	-1.2315	2.13393e-05	-3.03431e-10	-1.16213
1391838	chr5:1391838:G:A	1.81245e-13	-2.05464	-4.50893e-10	9.40792e-06	-1.98113	-4.50893e-10
1391946	chr5:1391946:G:A	5.62921e-13	-3.03431e-10	-0.921348	2.67183e-05	-3.03431e-10	-0.937332
1392129	chr5:1392129:C:T	4.97652e-13	-3.03431e-10	-1.04459	1.95013e-05	-3.03431e-10	-1.2522
1392380	chr5:1392380:G:A	1.27466e-12	-3.03431e-10	-0.104054	4.55045e-05	-3.03431e-10	-0.404869
1392606	chr5:1392606:T:G	7.67807e-14	-2.02996	-0.883577	3.59357e-06	-2.04838	-0.895157
1392850	chr5:1392850:A:C	7.80821e-14	-1.43883	-1.45789	2.96512e-06	-1.7682	-1.36757
1393302	chr5:1393302:G:A	3.49234e-13	-3.03431e-10	-1.39874	1.60305e-05	-3.03431e-10	-1.44818
1393339	chr5:1393339:A:G	6.17995e-13	-3.03431e-10	-0.828007	3.22134e-05	-3.03431e-10	-0.7503
1393396	chr5:1393396:G:A	4.27358e-13	-3.03431e-10	-1.19687	2.41705e-05	-3.03431e-10	-1.03755
1393914	chr5:1393914:C:T	3.57539e-13	-3.03431e-10	-1.37524	1.81175e-05	-3.03431e-10	-1.3258
1393963	chr5:1393963:G:A	5.43606e-13	-3.03431e-10	-0.956262	2.26521e-05	-3.03431e-10	-1.10243
1394119	chr5:1394119:C:T	3.24857e-13	-3.03431e-10	-1.4711	1.68707e-05	-3.03431e-10	-1.3971
1394361	chr5:1394361:G:A	3.4734e-13	-1.40418	-4.50893e-10	1.25278e-05	-1.69473	-4.50893e-10
1394485	chr5:1394485:C:G	2.40218e-12	-0.135816	0.665461	4.64111e-05	-0.92324	0.538098
1394500	chr5:1394500:C:T	4.211e-13	-3.03431e-10	-1.21162	1.79107e-05	-3.03431e-10	-1.33728
1394545	chr5:1394545:G:A	3.65374e-13	-3.03431e-10	-1.35357	1.71672e-05	-3.03431e-10	-1.37968
1394681	chr5:1394681:T:G	4.9893e-13	-3.03431e-10	-1.04202	2.81703e-05	-3.03431e-10	-0.884412
1394700	chr5:1394700:A:G	1.84981e-12	0.662381	-0.39403	2.11291e-05	-0.293805	-0.878225
1394962	chr5:1394962:C:T	5.38301e-14	-1.99852	-1.27013	2.61777e-06	-2.03967	-1.22069
1394998	chr5:1394998:C:T	4.16794e-13	-1.22189	-4.50893e-10	1.16012e-05	-1.77157	-4.50893e-10
1395276	chr5:1395276:C:A	3.40935e-13	-3.03431e-10	-1.42279	1.95533e-05	-3.03431e-10	-1.24953
1395459	chr5:1395459:G:A	3.12115e-13	-1.51112	-4.50893e-10	2.62028e-05	-0.956816	-4.50893e-10
1395675	chr5:1395675:G:A	3.41068e-13	-3.03431e-10	-1.42241	1.68661e-05	-3.03431e-10	-1.39738
1395679	chr5:1395679:A:G	8.43003e-14	-1.85604	-0.96406	4.79835e-06	-2.0539	-0.600503
1395740	chr5:1395740:GC:G	3.24396e-13	-3.03431e-10	-1.47252	1.61171e-05	-3.03431e-10	-1.4428
1396176	chr5:1396176:G:A	1.86666e-13	-2.02516	-4.50893e-10	1.16752e-05	-1.76521	-4.50893e-10
1396208	chr5:1396208:C:T	2.8332e-12	-3.03431e-10	0.694676	0.000195651	-3.03431e-10	1.05365
1396294	chr5:1396294:C:T	3.30583e-13	-3.03431e-10	-1.45363	1.71461e-05	-3.03431e-10	-1.38091
1396698	chr5:1396698:T:C	7.17451e-14	-1.70466	-1.27671	3.17134e-06	-2.02963	-1.0389
1396897	chr5:1396897:G:A	3.84196e-13	-3.03431e-10	-1.30333	2.21638e-05	-3.03431e-10	-1.12422
1397000	chr5:1397000:G:C	1.88169e-13	-2.01715	-4.50893e-10	1.18774e-05	-1.74804	-4.50893e-10
1397426	chr5:1397426:G:A	4.93863e-12	-3.03431e-10	1.25036	0.000352593	-3.03431e-10	1.64263
1397523	chr5:1397523:C:T	4.72907e-13	-3.03431e-10	-1.09559	2.18389e-05	-3.03431e-10	-1.13899
1397892	chr5:1397892:C:T	6.45499e-14	-1.91966	-1.16739	3.24594e-06	-2.04879	-0.996488
1398159	chr5:1398159:G:A	3.42345e-13	-3.03431e-10	-1.41867	1.85425e-05	-3.03431e-10	-1.30261
1398342	chr5:1398342:C:T	1.82332e-13	-2.04866	-4.50893e-10	8.85865e-06	-2.04129	-4.50893e-10
1398391	chr5:1398391:A:C	4.00676e-13	-3.03431e-10	-1.26133	1.83346e-05	-3.03431e-10	-1.31389
1398682	chr5:1398682:G:A	6.4891e-14	-1.96312	-1.11866	3.51517e-06	-2.03284	-0.932756
1398691	chr5:1398691:A:G	6.44418e-14	-1.96183	-1.1269	3.4776e-06	-2.03348	-0.94286
1398694	chr5:1398694:G:T	4.29279e-14	-2.05135	-1.44362	2.04014e-06	-2.03781	-1.47185
1398964	chr5:1398964:T:C	4.60954e-13	-3.03431e-10	-1.12119	2.09224e-05	-3.03431e-10	-1.18186
1399310	chr5:1399310:G:A	1.82244e-13	-2.04914	-4.50893e-10	8.80708e-06	-2.04713	-4.50893e-10
1399316	chr5:1399316:T:C	5.22604e-14	-1.86122	-1.43702	2.23032e-06	-2.05177	-1.36876
1400423	chr5:1400423:G:T	3.30921e-13	-3.03431e-10	-1.45261	1.72638e-05	-3.03431e-10	-1.37407
1400577	chr5:1400577:T:G	3.24454e-13	-3.03431e-10	-1.47234	1.66238e-05	-3.03431e-10	-1.41185
1401368	chr5:1401368:G:A	4.69568e-13	-3.03431e-10	-1.10267	1.93653e-05	-3.03431e-10	-1.2592
1401461	chr5:1401461:T:C	3.29633e-13	-3.03431e-10	-1.45651	1.78933e-05	-3.03431e-10	-1.33825
1401465	chr5:1401465:C:T	3.5021e-13	-0.0500686	-1.34589	4.40912e-06	-1.35036	-1.38865
1401704	chr5:1401704:AGGGCGCT:A	3.3254e-13	-3.03431e-10	-1.44773	1.75505e-05	-3.03431e-10	-1.3576
1402290	chr5:1402290:G:C	5.70694e-13	-3.03431e-10	-0.907633	2.21783e-05	-3.03431e-10	-1.12357
1402433	chr5:1402433:C:T	5.6553e-13	-3.03431e-10	-0.916723	2.42126e-05	-3.03431e-10	-1.03581
1402958	chr5:1402958:G:A	5.93721e-13	-3.03431e-10	-0.868078	2.28951e-05	-3.03431e-10	-1.09176
1403129	chr5:1403129:G:A	4.1448e-13	-3.03431e-10	-1.22746	1.94832e-05	-3.03431e-10	-1.25313
1404101	chr5:1404101:T:G	5.32552e-13	-3.03431e-10	-0.976806	2.14026e-05	-3.03431e-10	-1.15917
1404141	chr5:1404141:G:A	3.44958e-13	-3.03431e-10	-1.41107	1.86908e-05	-3.03431e-10	-1.29465
1404351	chr5:1404351:A:G	1.8733e-13	-2.02161	-4.50893e-10	9.06255e-06	-2.01853	-4.50893e-10
1404371	chr5:1404371:G:A	5.5823e-13	-3.03431e-10	-0.929716	2.66202e-05	-3.03431e-10	-0.94101
1404433	chr5:1404433:C:T	4.39945e-14	-2.05457	-1.41585	2.56941e-06	-1.96372	-1.31529
1404589	chr5:1404589:A:T	5.11893e-14	-2.02453	-1.29443	2.27346e-06	-1.93733	-1.46405
1404611	chr5:1404611:C:T	4.98138e-14	-2.05333	-1.29286	2.61222e-06	-1.92778	-1.3347
1404807	chr5:1404807:T:C	6.88966e-14	-2.05191	-0.969969	2.8323e-06	-1.91334	-1.26825
1405025	chr5:1405025:T:C	2.22203e-12	-3.03431e-10	0.45169	9.16921e-05	-3.03431e-10	0.295755
1405168	chr5:1405168:C:T	1.44225e-12	-3.03431e-10	0.0194756	5.52338e-05	-3.03431e-10	-0.211107
1405492	chr5:1405492:A:C	1.14873e-12	-3.03431e-10	-0.208077	4.01435e-05	-3.03431e-10	-0.53022
1405579	chr5:1405579:T:C	4.19205e-14	-2.05086	-1.46785	2.23265e-06	-1.96224	-1.45725
1405608	chr5:1405608:T:C	4.44918e-14	-2.03825	-1.42093	2.38161e-06	-2.03732	-1.31759
1405622	chr5:1405622:G:A	3.26372e-13	-3.03431e-10	-1.46645	1.72686e-05	-3.03431e-10	-1.37379
1405691	chr5:1405691:C:T	6.59576e-14	-2.04555	-1.01993	3.25323e-06	-1.96687	-1.07616
1405767	chr5:1405767:C:T	2.53013e-13	-0.296149	-1.4249	6.78445e-06	-1.164	-1.14405
1405842	chr5:1405842:ACTTCGAC:A	4.16207e-13	-3.03431e-10	-1.22331	1.75666e-05	-3.03431e-10	-1.35668
1405987	chr5:1405987:G:A	5.50139e-13	-3.03431e-10	-0.944317	2.19436e-05	-3.03431e-10	-1.1342
1406260	chr5:1406260:C:T	3.27811e-13	-3.03431e-10	-1.46205	1.75514e-05	-3.03431e-10	-1.35755
1406473	chr5:1406473:G:A	1.87558e-13	-2.0204	-4.50893e-10	9.37303e-06	-1.98484	-4.50893e-10
1406548	chr5:1406548:G:A	7.38458e-14	-2.04137	-0.911142	3.6206e-06	-1.96714	-0.968896
1406816	chr5:1406816:G:A	3.28692e-13	-1.45937	-4.50893e-10	9.28678e-06	-1.99409	-4.50893e-10
1406853	chr5:1406853:ATGTGACTCC:A	1.96941e-13	-1.97158	-4.50893e-10	8.81266e-06	-2.04649	-4.50893e-10
1406931	chr5:1406931:T:C	5.38746e-13	-3.03431e-10	-0.965243	2.46431e-05	-3.03431e-10	-1.01818
1407014	chr5:1407014:C:T	3.00336e-13	-0.117151	-1.43244	7.36212e-06	-1.06759	-1.15874
1407264	chr5:1407264:A:G	4.25843e-13	-3.03431e-10	-1.20042	1.71909e-05	-3.03431e-10	-1.3783
1407375	chr5:1407375:GA:G	3.51689e-13	-0.0924511	-1.29929	5.94424e-06	-1.00339	-1.43687
1407631	chr5:1407631:G:A	1.43684e-13	-0.951467	-1.3354	3.09441e-06	-1.65931	-1.43378
1407767	chr5:1407767:G:A	4.41515e-13	-3.03431e-10	-1.16428	1.86584e-05	-3.03431e-10	-1.29639
1408112	chr5:1408112:A:T	3.49518e-13	0.0736122	-1.47154	6.79992e-06	-0.926206	-1.37956
1408234	chr5:1408234:G:T	4.23161e-13	0.00953872	-1.21627	6.6963e-06	-0.904498	-1.41663
1408289	chr5:1408289:A:G	1.57777e-13	-0.777053	-1.41625	3.45408e-06	-1.51264	-1.47048
1408611	chr5:1408611:G:A	4.76316e-13	-3.03431e-10	-1.08841	1.95852e-05	-3.03431e-10	-1.24791
1408782	chr5:1408782:C:T	6.29174e-13	-3.03431e-10	-0.81008	3.46275e-05	-3.03431e-10	-0.678032
1408864	chr5:1408864:A:C	6.37352e-13	0.0267804	-0.823946	9.29931e-06	-0.840652	-1.15209
1409111	chr5:1409111:G:C	4.8889e-13	-3.03431e-10	-1.06235	2.00014e-05	-3.03431e-10	-1.22688
1409367	chr5:1409367:C:T	7.01199e-13	-3.03431e-10	-0.701695	2.69966e-05	-3.03431e-10	-0.926971
1409387	chr5:1409387:C:T	1.97514e-13	-1.96868	-4.50893e-10	9.62529e-06	-1.95829	-4.50893e-10
1409626	chr5:1409626:G:A	6.10928e-13	-3.03431e-10	-0.839508	2.09073e-05	-3.03431e-10	-1.18258
1409905	chr5:1409905:T:C	1.15179e-12	-3.03431e-10	-0.205413	3.85759e-05	-3.03431e-10	-0.570054
1409958	chr5:1409958:A:G	3.60734e-13	-3.03431e-10	-1.36635	2.02936e-05	-3.03431e-10	-1.21238
1410380	chr5:1410380:C:T	7.60459e-13	-3.03431e-10	-0.620565	2.91889e-05	-3.03431e-10	-0.848891
1410498	chr5:1410498:G:T	4.22368e-13	0.243213	-1.45182	8.96297e-06	-0.81123	-1.21835
1410910	chr5:1410910:G:A	3.92221e-13	-3.03431e-10	-1.28266	1.73101e-05	-3.03431e-10	-1.37139
1411128	chr5:1411128:G:A	5.31581e-13	-3.03431e-10	-0.978631	1.91517e-05	-3.03431e-10	-1.27029
1411141	chr5:1411141:A:C	1.99984e-13	-0.580174	-1.37608	4.2129e-06	-1.32267	-1.46186
1411584	chr5:1411584:C:T	3.46538e-13	-3.03431e-10	-1.40649	1.90537e-05	-3.03431e-10	-1.27542
1411899	chr5:1411899:A:G	4.47918e-13	-3.03431e-10	-1.14988	1.75916e-05	-3.03431e-10	-1.35526
1411938	chr5:1411938:G:A	1.01469e-12	-3.03431e-10	-0.33215	3.87087e-05	-3.03431e-10	-0.566617
1412136	chr5:1412136:T:C	1.2487e-12	-0.320202	0.195573	4.10738e-05	-0.744841	0.237531
1412434	chr5:1412434:C:T	3.30594e-13	-3.03431e-10	-1.4536	1.56548e-05	-3.03431e-10	-1.4719
1412490	chr5:1412490:C:T	1.11898e-13	-1.17174	-1.36516	8.49806e-06	-0.996832	-1.08601
1412712	chr5:1412712:T:TC	2.26474e-13	-1.83186	-4.50893e-10	1.71745e-05	-1.37926	-4.50893e-10
1412856	chr5:1412856:G:A	2.4956e-13	-1.73479	-4.50893e-10	1.42471e-05	-1.56613	-4.50893e-10
1413416	chr5:1413416:C:T	9.18608e-11	-3.03431e-10	4.17354	0.00306206	-3.03431e-10	3.80416
1413694	chr5:1413694:C:T	3.32507e-13	-3.03431e-10	-1.44783	1.57984e-05	-3.03431e-10	-1.46277
1413976	chr5:1413976:G:A	7.81287e-14	-1.52207	-1.37406	2.70657e-06	-1.86618	-1.36082
1414127	chr5:1414127:G:A	4.80845e-11	-3.03431e-10	3.52623	0.00138687	-3.03431e-10	3.01212
1414201	chr5:1414201:C:T	1.88274e-13	-2.01659	-4.50893e-10	8.89774e-06	-2.03688	-4.50893e-10
1415176	chr5:1415176:G:A	3.98039e-13	-3.03431e-10	-1.26794	1.82417e-05	-3.03431e-10	-1.31897
1415236	chr5:1415236:G:A	8.26965e-13	-3.03431e-10	-0.536726	3.19978e-05	-3.03431e-10	-0.757013
1415514	chr5:1415514:A:T	7.43781e-14	-1.64744	-1.29789	4.30004e-06	-1.58769	-1.17637
1416869	chr5:1416869:G:A	4.94435e-13	-3.03431e-10	-1.05107	2.26518e-05	-3.03431e-10	-1.10244
1416932	chr5:1416932:C:T	1.65562e-12	-3.03431e-10	0.157444	0.000116907	-3.03431e-10	0.538695
1417097	chr5:1417097:C:T	4.41937e-14	-2.0061	-1.45981	2.32474e-06	-1.98089	-1.39818
1417239	chr5:1417239:A:G	5.13861e-14	-2.03723	-1.27789	2.25412e-06	-1.99762	-1.4123
1417537	chr5:1417537:C:T	2.1398e-12	-3.03431e-10	0.413981	0.00017627	-3.03431e-10	0.949338
1417675	chr5:1417675:G:A	4.14058e-13	-3.03431e-10	-1.22848	1.80211e-05	-3.03431e-10	-1.33114
1418259	chr5:1418259:A:C	5.4965e-14	-2.01767	-1.23012	2.4252e-06	-1.94929	-1.38748
1418432	chr5:1418432:A:G	4.57721e-13	-3.03431e-10	-1.12823	2.08006e-05	-3.03431e-10	-1.1877
1419411	chr5:1419411:T:C	4.5729e-13	-3.03431e-10	-1.12917	2.07814e-05	-3.03431e-10	-1.18862
1419630	chr5:1419630:T:C	2.00901e-12	-3.03431e-10	0.350912	0.00016169	-3.03431e-10	0.863001
1419817	chr5:1419817:C:G	1.37383e-13	-1.12246	-1.20926	5.4438e-06	-1.40704	-1.12117
1420153	chr5:1420153:C:A	2.04007e-13	-1.93633	-4.50893e-10	1.1557e-05	-1.77539	-4.50893e-10
1420231	chr5:1420231:G:T	2.25967e-13	-1.3946	-0.439501	7.85041e-06	-1.71739	-0.444723
1420267	chr5:1420267:T:A	2.30991e-13	-1.35236	-0.45975	8.00211e-06	-1.68275	-0.460223
1420361	chr5:1420361:C:T	4.7519e-14	-2.00266	-1.3907	2.28416e-06	-1.93626	-1.46042
1420459	chr5:1420459:C:G	3.88612e-13	-3.03431e-10	-1.29191	1.78574e-05	-3.03431e-10	-1.34026
1420473	chr5:1420473:C:G	4.83691e-14	-1.98752	-1.38811	2.33084e-06	-1.91523	-1.46122
1420686	chr5:1420686:G:A	3.55865e-13	-3.03431e-10	-1.37994	1.57726e-05	-3.03431e-10	-1.46441
1420779	chr5:1420779:G:A	3.04148e-12	-3.03431e-10	0.765612	0.000258946	-3.03431e-10	1.33394
1421069	chr5:1421069:G:T	2.59732e-12	-3.03431e-10	0.607746	0.00021861	-3.03431e-10	1.16461
1421093	chr5:1421093:G:A	3.24465e-13	-3.03431e-10	-1.47231	1.56459e-05	-3.03431e-10	-1.47247
1421106	chr5:1421106:T:C	3.24787e-13	-3.03431e-10	-1.47132	1.56568e-05	-3.03431e-10	-1.47177
1421113	chr5:1421113:C:T	3.53281e-13	-3.03431e-10	-1.38722	1.84232e-05	-3.03431e-10	-1.30907
1421119	chr5:1421119:T:A	3.24709e-13	-3.03431e-10	-1.47156	1.5654e-05	-3.03431e-10	-1.47195
1421169	chr5:1421169:A:G	3.81722e-12	-3.03431e-10	0.992791	0.000332652	-3.03431e-10	1.58442
1421428	chr5:1421428:C:G	4.66538e-14	-2.0013	-1.41043	2.31046e-06	-1.93463	-1.45061
1421447	chr5:1421447:T:C	1.39892e-11	-3.03431e-10	2.29156	0.000984013	-3.03431e-10	2.66896
1421617	chr5:1421617:C:T	2.37907e-12	-3.03431e-10	0.519976	0.000197707	-3.03431e-10	1.0641
1421618	chr5:1421618:G:A	4.05488e-13	-3.03431e-10	-1.2494	1.95966e-05	-3.03431e-10	-1.24732
1422074	chr5:1422074:C:T	5.32796e-13	-3.03431e-10	-0.976348	2.25556e-05	-3.03431e-10	-1.1067
1423345	chr5:1423345:GTGCTGCCCACGC:G	9.95693e-14	-1.57628	-1.07735	3.93461e-06	-1.82446	-1.02841
1423582	chr5:1423582:T:C	7.14672e-12	-3.03431e-10	1.61992	0.000220801	-3.03431e-10	1.17458
1423757	chr5:1423757:C:T	1.81448e-13	-2.05352	-4.50893e-10	9.59897e-06	-1.96102	-4.50893e-10
1424063	chr5:1424063:C:T	8.19e-13	-3.03431e-10	-0.546403	3.27578e-05	-3.03431e-10	-0.73354
1424254	chr5:1424254:G:A	3.39118e-13	-3.03431e-10	-1.42814	1.68114e-05	-3.03431e-10	-1.40063
1424299	chr5:1424299:T:G	5.56668e-13	-3.03431e-10	-0.932519	3.17499e-05	-3.03431e-10	-0.764791
1424453	chr5:1424453:CA:C	9.04727e-13	-3.03431e-10	-0.446854	4.7975e-05	-3.03431e-10	-0.352001
1424717	chr5:1424717:C:A	3.36737e-13	-3.03431e-10	-1.43518	1.72701e-05	-3.03431e-10	-1.3737
1424782	chr5:1424782:T:C	3.77646e-13	-3.03431e-10	-1.32053	1.70823e-05	-3.03431e-10	-1.38464
1424934	chr5:1424934:A:G	1.22611e-13	-1.64571	-0.799757	5.22058e-06	-1.87367	-0.696397
1424947	chr5:1424947:T:C	4.22634e-13	-3.03431e-10	-1.20798	1.99476e-05	-3.03431e-10	-1.22957
1425017	chr5:1425017:G:A	4.37667e-13	-3.03431e-10	-1.17303	2.0629e-05	-3.03431e-10	-1.19598
1425044	chr5:1425044:T:C	7.1588e-14	-2.00241	-0.981155	2.92021e-06	-1.93326	-1.21776
1425051	chr5:1425051:T:C	7.57421e-14	-1.73286	-1.19429	3.44795e-06	-1.92085	-1.06405
1425097	chr5:1425097:T:A	4.72371e-13	-3.03431e-10	-1.09672	2.14573e-05	-3.03431e-10	-1.15662
1425120	chr5:1425120:A:G	1.32287e-13	-1.71346	-0.656059	5.8413e-06	-1.91744	-0.540289
1425533	chr5:1425533:C:T	5.4278e-13	-3.03431e-10	-0.957783	2.50983e-05	-3.03431e-10	-0.99988
1425762	chr5:1425762:A:C	4.26241e-13	-3.03431e-10	-1.19948	2.01176e-05	-3.03431e-10	-1.22109
1425964	chr5:1425964:C:T	1.44582e-13	-1.3991	-0.881536	5.09652e-06	-1.54315	-1.05097
1426036	chr5:1426036:T:C	9.352e-14	-1.26359	-1.45273	3.98155e-06	-1.37715	-1.46386
1426152	chr5:1426152:T:G	3.36196e-13	-1.43679	-4.50893e-10	2.35307e-05	-1.06438	-4.50893e-10
1426301	chr5:1426301:A:G	5.26676e-14	-2.0373	-1.25319	2.32763e-06	-1.98154	-1.39629
1426430	chr5:1426430:C:G	3.84824e-12	-3.03431e-10	1.00088	0.000165521	-3.03431e-10	0.886416
1426844	chr5:1426844:A:G	9.3076e-14	-1.4377	-1.28337	3.49737e-06	-1.7497	-1.22097
1426849	chr5:1426849:T:A	3.25529e-13	-3.03431e-10	-1.46904	1.58074e-05	-3.03431e-10	-1.46221
1427482	chr5:1427482:G:C	6.75741e-13	-3.03431e-10	-0.738677	2.7519e-05	-3.03431e-10	-0.907805
1427563	chr5:1427563:A:T	3.29064e-13	-3.03431e-10	-1.45824	1.61589e-05	-3.03431e-10	-1.44021
1427602	chr5:1427602:G:A	6.09186e-13	-3.03431e-10	-0.842364	3.50654e-05	-3.03431e-10	-0.665467
1427688	chr5:1427688:G:C	9.33255e-14	-1.31652	-1.40187	3.84829e-06	-1.40254	-1.47251
1427802	chr5:1427802:A:G	3.25261e-13	-3.03431e-10	-1.46986	1.63463e-05	-3.03431e-10	-1.42868
1427896	chr5:1427896:C:T	5.15763e-14	-2.02707	-1.28436	2.32899e-06	-1.96259	-1.41465
1427996	chr5:1427996:A:G	2.05788e-13	-1.84292	-0.0847153	8.8411e-06	-1.98985	-0.0534172
1428365	chr5:1428365:T:C	3.67529e-13	-3.03431e-10	-1.34769	1.86471e-05	-3.03431e-10	-1.29699
1428399	chr5:1428399:G:T	1.74898e-13	-1.27431	-0.815969	6.22744e-06	-1.44222	-0.951498
1428492	chr5:1428492:T:C	3.60338e-13	-3.03431e-10	-1.36744	1.82129e-05	-3.03431e-10	-1.32055
1428524	chr5:1428524:T:C	7.04744e-13	-3.03431e-10	-0.696653	2.75678e-05	-3.03431e-10	-0.906031
1428768	chr5:1428768:A:G	5.96118e-14	-1.94695	-1.21968	2.71113e-06	-1.85572	-1.3696
1428787	chr5:1428787:AG:A	1.69291e-13	-1.30839	-0.814475	6.0532e-06	-1.47225	-0.94984
1428842	chr5:1428842:C:T	6.04575e-13	-3.03431e-10	-0.849962	3.0888e-05	-3.03431e-10	-0.792313
1429072	chr5:1429072:G:C	1.00577e-13	-1.17123	-1.47233	4.48671e-06	-1.30548	-1.41609
1429093	chr5:1429093:T:C	2.14352e-13	-1.88687	-4.50893e-10	8.80681e-06	-2.04716	-4.50893e-10
1429720	chr5:1429720:G:A	3.24497e-13	-3.03431e-10	-1.47221	1.59646e-05	-3.03431e-10	-1.4523
1429854	chr5:1429854:T:C	1.45851e-13	-1.30905	-0.962851	5.71365e-06	-1.48674	-0.993078
1429978	chr5:1429978:A:G	5.50289e-14	-2.03154	-1.21509	2.40393e-06	-1.97068	-1.3749
1430068	chr5:1430068:T:C	8.27548e-13	-3.03431e-10	-0.536021	3.72091e-05	-3.03431e-10	-0.606128
1430400	chr5:1430400:A:G	1.13684e-13	-1.05006	-1.471	4.91599e-06	-1.19265	-1.43754
1430450	chr5:1430450:C:T	2.8377e-13	-1.60632	-4.50893e-10	1.459e-05	-1.54235	-4.50893e-10
1430501	chr5:1430501:C:T	4.68853e-14	-2.03164	-1.37514	2.04016e-06	-2.03899	-1.47066
1430660	chr5:1430660:A:G	1.11528e-13	-1.06788	-1.47234	4.87816e-06	-1.2103	-1.42762
1431070	chr5:1431070:TCTC:T	5.35677e-13	0.346822	-1.31778	7.80337e-06	-1.01077	-1.15736
1431155	chr5:1431155:G:A	7.54095e-12	-3.03431e-10	1.67362	0.000235357	-3.03431e-10	1.23842
1431187	chr5:1431187:A:G	1.14722e-13	-1.04009	-1.47189	5.08659e-06	-1.18645	-1.40962
1431191	chr5:1431191:A:G	1.14829e-13	-1.03948	-1.47156	5.10488e-06	-1.18577	-1.40671
1431265	chr5:1431265:C:T	3.60622e-13	-3.03431e-10	-1.36666	1.65248e-05	-3.03431e-10	-1.41782
1431277	chr5:1431277:G:C	8.95831e-13	-0.456736	-4.50893e-10	5.52942e-05	-0.210012	-4.50893e-10
1431464	chr5:1431464:C:T	3.59619e-13	-3.03431e-10	-1.36944	1.64785e-05	-3.03431e-10	-1.42062
1431877	chr5:1431877:A:C	1.14216e-13	-1.04674	-1.46966	5.14229e-06	-1.19128	-1.3939
1431927	chr5:1431927:C:T	1.1445e-13	-1.04528	-1.46907	5.18009e-06	-1.18679	-1.39107
1432049	chr5:1432049:G:A	9.52522e-13	-3.03431e-10	-0.395374	4.11227e-05	-3.03431e-10	-0.506122
1432087	chr5:1432087:G:C	1.01013e-13	-1.17388	-1.46535	4.84619e-06	-1.26724	-1.37725
1432437	chr5:1432437:G:A	1.17914e-12	-3.03431e-10	-0.181944	9.61298e-05	-3.03431e-10	0.343019
1432451	chr5:1432451:G:A	3.73882e-13	-3.03431e-10	-1.33055	1.93095e-05	-3.03431e-10	-1.26208
1432710	chr5:1432710:G:T	1.14973e-13	-1.03864	-1.47115	5.11085e-06	-1.1867	-1.40462
1432761	chr5:1432761:G:A	1.15452e-13	-1.03492	-1.47071	5.05368e-06	-1.19424	-1.40832
1432807	chr5:1432807:A:C	9.69003e-12	-3.03431e-10	1.92437	0.000297631	-3.03431e-10	1.47317
1432851	chr5:1432851:A:AG	1.19262e-13	-1.00704	-1.46613	5.39539e-06	-1.15763	-1.3795
1432958	chr5:1432958:T:C	2.81244e-12	-3.03431e-10	0.687322	0.000176091	-3.03431e-10	0.948322
1433054	chr5:1433054:G:T	4.8406e-13	-3.03431e-10	-1.07228	2.04532e-05	-3.03431e-10	-1.20454
1433157	chr5:1433157:C:A	1.36192e-13	-1.62503	-0.715396	5.78856e-06	-1.85969	-0.607104
1433286	chr5:1433286:G:A	4.60697e-14	-2.02429	-1.40004	2.05648e-06	-2.0353	-1.46639
1433745	chr5:1433745:A:T	3.67056e-13	-3.03431e-10	-1.34897	1.87093e-05	-3.03431e-10	-1.29366
1433752	chr5:1433752:C:T	1.37156e-13	-0.862012	-1.47136	6.00171e-06	-1.02533	-1.40531
1434191	chr5:1434191:C:T	1.67803e-13	-1.18176	-0.949939	5.99927e-06	-1.36104	-1.07
1434309	chr5:1434309:C:T	3.25236e-13	-3.03431e-10	-1.46994	1.56597e-05	-3.03431e-10	-1.47159
1434409	chr5:1434409:A:C	3.31399e-13	-3.03431e-10	-1.45116	1.61751e-05	-3.03431e-10	-1.43921
1434588	chr5:1434588:A:G	3.26406e-13	-3.03431e-10	-1.46635	1.59591e-05	-3.03431e-10	-1.45265
1434620	chr5:1434620:AT:A	1.19495e-13	-1.00454	-1.46667	5.396e-06	-1.15523	-1.3818
1434622	chr5:1434622:T:G	1.16301e-13	-1.03054	-1.46777	5.24659e-06	-1.17879	-1.38631
1434914	chr5:1434914:T:C	3.26437e-13	-3.03431e-10	-1.46625	1.59619e-05	-3.03431e-10	-1.45248
1434916	chr5:1434916:C:T	2.65873e-12	-3.03431e-10	0.631117	0.000170555	-3.03431e-10	0.916379
1434927	chr5:1434927:C:T	5.46088e-14	-2.00674	-1.24756	2.46323e-06	-1.92895	-1.39225
1435014	chr5:1435014:T:G	3.26447e-13	-3.03431e-10	-1.46622	1.59627e-05	-3.03431e-10	-1.45242
1435025	chr5:1435025:G:C	3.42203e-13	-3.03431e-10	-1.41908	1.6007e-05	-3.03431e-10	-1.44966
1435186	chr5:1435186:C:T	3.26398e-13	-3.03431e-10	-1.46637	1.59585e-05	-3.03431e-10	-1.45269
1435187	chr5:1435187:G:A	3.49242e-13	-3.03431e-10	-1.39872	1.73225e-05	-3.03431e-10	-1.37067
1435229	chr5:1435229:C:T	5.85913e-13	-3.03431e-10	-0.881317	2.6048e-05	-3.03431e-10	-0.962739
1435703	chr5:1435703:T:A	3.36352e-13	-3.03431e-10	-1.43633	1.57713e-05	-3.03431e-10	-1.46449
1436139	chr5:1436139:T:G	2.11312e-13	-1.90115	-4.50893e-10	1.70472e-05	-1.38669	-4.50893e-10
1436293	chr5:1436293:T:C	1.07248e-12	-2.05367	1.77691	3.78308e-05	-2.02565	1.4361
1436361	chr5:1436361:A:T	1.07225e-13	-1.2411	-1.33845	4.11698e-06	-1.42627	-1.38129
1436836	chr5:1436836:C:A	4.5903e-13	-3.03431e-10	-1.12537	2.08958e-05	-3.03431e-10	-1.18313
1437015	chr5:1437015:G:C	4.79534e-13	-3.03431e-10	-1.08167	2.04983e-05	-3.03431e-10	-1.20234
1437067	chr5:1437067:C:T	1.4836e-12	-3.03431e-10	0.0477424	0.000123721	-3.03431e-10	0.595352
1437611	chr5:1437611:C:T	5.20425e-13	-3.03431e-10	-0.999841	3.71662e-05	-3.03431e-10	-0.60728
1437694	chr5:1437694:G:C	5.50711e-13	-3.03431e-10	-0.943277	4.0096e-05	-3.03431e-10	-0.531405
1437755	chr5:1437755:C:G	3.25152e-12	-3.03431e-10	0.83239	0.000212213	-3.03431e-10	1.13491
1437773	chr5:1437773:T:C	5.21793e-13	-3.03431e-10	-0.997217	3.73562e-05	-3.03431e-10	-0.602183
1437783	chr5:1437783:C:T	1.99247e-13	-1.30556	-0.654377	1.37618e-05	-1.43489	-0.165895
1437908	chr5:1437908:T:C	5.29255e-13	-3.03431e-10	-0.983017	3.8038e-05	-3.03431e-10	-0.584095
1437927	chr5:1437927:G:A	1.14173e-13	-1.54155	-0.975225	4.49062e-06	-1.81535	-0.90534
1437990	chr5:1437990:T:C	4.38245e-14	-2.0037	-1.47059	2.49736e-06	-1.9403	-1.36714
1438059	chr5:1438059:G:A	4.52637e-14	-2.01078	-1.4312	2.33134e-06	-1.94109	-1.43515
1438239	chr5:1438239:A:C	1.66886e-13	-2.02702	-0.110157	6.74175e-06	-2.04035	-0.274011
1438617	chr5:1438617:A:T	3.7378e-13	-3.03431e-10	-1.33082	1.69269e-05	-3.03431e-10	-1.39378
1438827	chr5:1438827:G:A	4.04484e-13	-3.03431e-10	-1.25188	1.80179e-05	-3.03431e-10	-1.33132
1438970	chr5:1438970:C:T	2.48241e-13	-1.74009	-4.50893e-10	1.16684e-05	-1.7658	-4.50893e-10
1439094	chr5:1439094:G:A	1.88427e-13	-2.01578	-4.50893e-10	9.04521e-06	-2.02045	-4.50893e-10
1439109	chr5:1439109:C:A	7.9874e-13	-3.03431e-10	-0.571451	6.263e-05	-3.03431e-10	-0.0854371
1439391	chr5:1439391:T:C	4.80352e-13	-3.03431e-10	-1.07997	2.04564e-05	-3.03431e-10	-1.20439
1439633	chr5:1439633:G:A	1.49927e-13	-1.54977	-0.69457	7.64266e-06	-1.51275	-0.676187
1439836	chr5:1439836:T:C	5.20667e-13	-3.03431e-10	-0.999377	2.36318e-05	-3.03431e-10	-1.06009
1440045	chr5:1440045:C:T	4.48436e-13	-3.03431e-10	-1.14872	2.45229e-05	-3.03431e-10	-1.02307
1440391	chr5:1440391:A:G	6.08334e-13	-3.03431e-10	-0.843763	4.36859e-05	-3.03431e-10	-0.445656
1440483	chr5:1440483:GAATAGATGATTGACAGAT:G	3.29404e-13	-3.03431e-10	-1.4572	1.57021e-05	-3.03431e-10	-1.46888
1440819	chr5:1440819:T:G	2.96572e-13	-1.93251	0.370315	1.58363e-05	-1.90819	0.447811
1441146	chr5:1441146:C:A	3.34467e-13	-3.03431e-10	-1.44195	1.73915e-05	-3.03431e-10	-1.3667
1441191	chr5:1441191:C:T	1.13717e-12	-3.03431e-10	-0.21819	9.36017e-05	-3.03431e-10	0.316368
1441321	chr5:1441321:G:A	1.70026e-12	-3.03431e-10	0.184048	0.000154258	-3.03431e-10	0.815948
1442074	chr5:1442074:T:C	2.12825e-12	-3.03431e-10	0.408569	8.99225e-05	-3.03431e-10	0.276267
1442406	chr5:1442406:T:C	1.14814e-13	-2.00955	-0.501622	8.2275e-06	-1.67691	-0.438293
1442411	chr5:1442411:G:A	4.56352e-14	-1.96408	-1.46973	2.12292e-06	-2.01788	-1.45201
1442727	chr5:1442727:C:T	8.26862e-14	-1.60588	-1.23355	3.79425e-06	-1.46273	-1.42647
1442830	chr5:1442830:G:A	6.78817e-13	-3.03431e-10	-0.734136	3.13485e-05	-3.03431e-10	-0.777514
1442864	chr5:1442864:C:T	4.6516e-14	-1.94299	-1.4717	2.53341e-06	-1.82059	-1.47252
1442872	chr5:1442872:G:A	6.01622e-14	-1.88703	-1.27042	2.49161e-06	-2.04301	-1.26674
1442892	chr5:1442892:G:C	7.34821e-14	-2.0471	-0.910345	5.61372e-06	-1.91073	-0.586734
1443343	chr5:1443343:C:T	3.34558e-13	-3.03431e-10	-1.44168	1.59016e-05	-3.03431e-10	-1.45626
1443383	chr5:1443383:G:A	4.42962e-14	-1.99236	-1.47123	2.06706e-06	-2.03877	-1.45779
1443488	chr5:1443488:T:C	4.51039e-14	-1.97728	-1.46824	2.47558e-06	-1.8476	-1.46861
1443489	chr5:1443489:C:T	4.50023e-14	-1.97985	-1.46792	2.46619e-06	-1.8517	-1.4683
1443587	chr5:1443587:C:T	4.78084e-13	-3.03431e-10	-1.0847	2.14204e-05	-3.03431e-10	-1.15833
1443613	chr5:1443613:T:C	5.26332e-14	-1.97109	-1.32005	2.84674e-06	-1.83368	-1.34282
1443647	chr5:1443647:C:T	9.96662e-14	-1.6781	-0.974558	5.24411e-06	-1.64236	-0.923212
1444312	chr5:1444312:T:G	4.71572e-14	-2.04655	-1.35445	2.38408e-06	-1.97369	-1.38018
1444398	chr5:1444398:ACACT:A	3.40224e-13	-3.03431e-10	-1.42488	1.56469e-05	-3.03431e-10	-1.47241
1444690	chr5:1444690:C:T	3.71624e-13	-3.03431e-10	-1.33661	1.68421e-05	-3.03431e-10	-1.3988
1444702	chr5:1444702:C:T	1.32622e-12	-3.03431e-10	-0.0644005	0.000119408	-3.03431e-10	0.559868
1444818	chr5:1444818:C:A	3.62283e-13	-3.03431e-10	-1.36206	1.818e-05	-3.03431e-10	-1.32236
1444832	chr5:1444832:GA:G	6.86815e-13	-3.03431e-10	-0.722423	3.179e-05	-3.03431e-10	-0.763528
1444855	chr5:1444855:C:T	3.78565e-13	-3.03431e-10	-1.3181	1.64176e-05	-3.03431e-10	-1.42432
1445501	chr5:1445501:A:T	7.34638e-14	-1.67732	-1.28037	4.37448e-06	-1.43086	-1.31603
1445542	chr5:1445542:C:G	3.55222e-13	-3.03431e-10	-1.38174	1.60177e-05	-3.03431e-10	-1.44899
1445673	chr5:1445673:G:A	3.25759e-13	-3.03431e-10	-1.46833	1.62017e-05	-3.03431e-10	-1.43757
1446235	chr5:1446235:G:A	6.96115e-13	-0.708973	-4.50893e-10	4.12559e-05	-0.502888	-4.50893e-10
1446274	chr5:1446274:A:G	5.21405e-14	-1.83311	-1.46743	3.01407e-06	-1.6472	-1.47219
1447108	chr5:1447108:A:G	9.70246e-14	-1.81645	-0.863073	4.20912e-06	-1.74827	-1.03716
1447267	chr5:1447267:G:T	1.92404e-12	-3.03431e-10	0.307697	0.00016946	-3.03431e-10	0.909936
1447459	chr5:1447459:G:A	9.78542e-13	-3.03431e-10	-0.368424	8.44743e-05	-3.03431e-10	0.213766
1447576	chr5:1447576:C:T	3.48576e-13	-3.03431e-10	-1.40063	1.60044e-05	-3.03431e-10	-1.44982
1447745	chr5:1447745:C:T	8.99987e-14	-2.05441	-0.700278	5.88469e-06	-2.02976	-0.420562
1448033	chr5:1448033:A:G	4.86265e-14	-1.94752	-1.4228	2.28651e-06	-1.93139	-1.46426
1448131	chr5:1448131:C:T	1.0668e-13	-2.05369	-0.530964	7.21767e-06	-2.02497	-0.221183
1448173	chr5:1448173:A:G	1.83019e-13	-2.04835	0.00344982	1.25915e-05	-2.00266	0.312999
1448615	chr5:1448615:C:T	4.23139e-14	-2.04289	-1.46649	2.22085e-06	-1.98399	-1.4408
1448760	chr5:1448760:G:A	1.00487e-12	-3.03431e-10	-0.341877	7.81517e-05	-3.03431e-10	0.13597
1448907	chr5:1448907:G:A	6.90448e-13	-3.03431e-10	-0.717146	3.18484e-05	-3.03431e-10	-0.761693
1449491	chr5:1449491:G:A	3.38341e-13	-3.03431e-10	-1.43043	1.58157e-05	-3.03431e-10	-1.46168
1449942	chr5:1449942:A:G	3.56516e-13	-3.03431e-10	-1.37811	1.77635e-05	-3.03431e-10	-1.34553
1450329	chr5:1450329:C:T	8.9951e-14	-2.05429	-0.70093	5.66739e-06	-2.04012	-0.447829
1450346	chr5:1450346:T:C	1.0854e-13	-1.61674	-0.950633	5.51749e-06	-1.57382	-0.940936
1450391	chr5:1450391:T:C	8.39719e-14	-2.04788	-0.776125	5.40341e-06	-2.008	-0.527655
1450398	chr5:1450398:A:G	8.64346e-14	-2.04986	-0.745238	5.55135e-06	-2.01337	-0.495265
1451481	chr5:1451481:T:C	5.82798e-13	-3.03431e-10	-0.886647	2.61151e-05	-3.03431e-10	-0.960168
1451667	chr5:1451667:T:C	6.31218e-14	-1.95024	-1.15918	3.31255e-06	-1.8114	-1.21356
1452078	chr5:1452078:C:T	4.62273e-14	-2.03944	-1.38148	3.58636e-06	-1.8994	-1.04614
1452265	chr5:1452265:AC:A	1.8617e-13	-2.02783	-4.50893e-10	8.86835e-06	-2.04019	-4.50893e-10
1452385	chr5:1452385:C:A	4.07462e-13	-3.03431e-10	-1.24454	1.81724e-05	-3.03431e-10	-1.32278
1452505	chr5:1452505:C:T	1.78222e-12	-3.03431e-10	0.231127	7.00164e-05	-3.03431e-10	0.0260493
1452708	chr5:1452708:C:T	1.03398e-12	-3.03431e-10	-0.313313	9.02994e-05	-3.03431e-10	0.28045
1453075	chr5:1453075:G:C	4.79119e-13	-3.03431e-10	-1.08254	1.90637e-05	-3.03431e-10	-1.27489
1453287	chr5:1453287:C:T	7.01069e-13	-3.03431e-10	-0.701881	3.23439e-05	-3.03431e-10	-0.746254
1453456	chr5:1453456:C:G	5.31042e-13	-3.03431e-10	-0.979646	2.37689e-05	-3.03431e-10	-1.0543
1453657	chr5:1453657:A:C	1.7827e-13	-1.91888	-0.152303	9.14781e-06	-1.77891	-0.230259
1453889	chr5:1453889:G:T	1.2992e-13	-1.8355	-0.552064	7.03278e-06	-1.90805	-0.364048
1454224	chr5:1454224:T:G	3.24933e-13	-3.03431e-10	-1.47087	1.60947e-05	-3.03431e-10	-1.44419
1454421	chr5:1454421:G:A	4.50191e-13	-3.03431e-10	-1.14482	2.02995e-05	-3.03431e-10	-1.21209
1454497	chr5:1454497:T:C	1.09829e-13	-1.68491	-0.870654	5.10326e-06	-1.3981	-1.19471
1455135	chr5:1455135:G:A	7.15592e-14	-1.77477	-1.20919	3.64831e-06	-1.74127	-1.18714
1455367	chr5:1455367:G:A	5.59774e-14	-2.03331	-1.19623	3.78352e-06	-1.89482	-0.997209
1455401	chr5:1455401:C:T	8.51326e-14	-2.0547	-0.755578	5.4932e-06	-2.03493	-0.484237
1455684	chr5:1455684:G:A	7.71065e-14	-1.75655	-1.15275	3.92703e-06	-1.72185	-1.13295
1455831	chr5:1455831:C:T	9.06207e-14	-2.0547	-0.693104	5.93177e-06	-2.03383	-0.408526
1455968	chr5:1455968:C:T	1.84112e-13	-2.03894	-4.50893e-10	1.067e-05	-1.85525	-4.50893e-10
1456671	chr5:1456671:A:C	3.75278e-13	-3.03431e-10	-1.32682	1.65904e-05	-3.03431e-10	-1.41386
1456685	chr5:1456685:T:G	3.92318e-13	-3.03431e-10	-1.28241	1.70835e-05	-3.03431e-10	-1.38457
1456688	chr5:1456688:A:G	3.14397e-13	-2.01835	0.514522	1.43124e-05	-1.92882	0.367264
1456856	chr5:1456856:T:C	3.26392e-13	-3.03431e-10	-1.46639	1.59195e-05	-3.03431e-10	-1.45514
1456938	chr5:1456938:G:A	9.90527e-13	-3.03431e-10	-0.35625	8.66932e-05	-3.03431e-10	0.239695
1456978	chr5:1456978:A:ATTTC	9.50833e-14	-1.82645	-0.873282	4.18612e-06	-1.58544	-1.20546
1457018	chr5:1457018:A:G	1.54928e-12	-3.03431e-10	0.0910611	0.000130314	-3.03431e-10	0.647266
1457056	chr5:1457056:C:T	6.53671e-13	-3.03431e-10	-0.771883	2.65228e-05	-3.03431e-10	-0.944676
1457122	chr5:1457122:C:T	3.39687e-13	-3.03431e-10	-1.42646	1.64688e-05	-3.03431e-10	-1.42121
1457159	chr5:1457159:C:A	6.65046e-13	-3.03431e-10	-0.754631	3.07613e-05	-3.03431e-10	-0.796424
1457202	chr5:1457202:T:C	1.08705e-12	-3.03431e-10	-0.263265	9.57811e-05	-3.03431e-10	0.339385
1457269	chr5:1457269:G:A	5.18623e-14	-1.84575	-1.46015	2.25486e-06	-1.93717	-1.47242
1457439	chr5:1457439:A:C	9.78163e-14	-1.82849	-0.842904	4.25551e-06	-1.58866	-1.18581
1458074	chr5:1458074:G:C	3.6148e-13	-3.03431e-10	-1.36428	1.72532e-05	-3.03431e-10	-1.37468
1458768	chr5:1458768:ATG:A	1.13578e-12	-3.03431e-10	-0.219415	9.25052e-05	-3.03431e-10	0.304584
1458813	chr5:1458813:T:C	3.1056e-13	-1.51611	-4.50893e-10	1.24354e-05	-1.70213	-4.50893e-10
1459654	chr5:1459654:G:A	3.25423e-13	-3.03431e-10	-1.46936	1.56451e-05	-3.03431e-10	-1.47252
1459834	chr5:1459834:C:T	4.74368e-13	-3.03431e-10	-1.0925	2.1199e-05	-3.03431e-10	-1.16873
1460016	chr5:1460016:C:T	4.92015e-14	-2.02158	-1.33698	4.05376e-06	-1.85802	-0.965012
1460017	chr5:1460017:G:A	1.17027e-12	-3.03431e-10	-0.189498	9.58945e-05	-3.03431e-10	0.340567
1460063	chr5:1460063:C:T	5.91295e-13	-3.03431e-10	-0.872172	3.33905e-05	-3.03431e-10	-0.71441
1460251	chr5:1460251:T:C	6.95586e-13	-3.03431e-10	-0.709732	3.06271e-05	-3.03431e-10	-0.800797
1460410	chr5:1460410:G:GACAA	7.71568e-14	-1.49953	-1.40912	3.98381e-06	-1.44182	-1.39862
1460479	chr5:1460479:A:ACGGCCACCCTGCC	1.28292e-12	-3.03431e-10	-0.0975911	0.000106161	-3.03431e-10	0.442277
1461087	chr5:1461087:T:A	6.78447e-12	-3.03431e-10	1.5679	0.000208204	-3.03431e-10	1.11584
1461453	chr5:1461453:C:T	1.12129e-13	-1.73112	-0.803712	5.30696e-06	-1.48341	-1.07025
1461983	chr5:1461983:A:G	4.41933e-14	-1.99583	-1.47009	2.11163e-06	-2.02726	-1.44796
1462182	chr5:1462182:G:A	3.36603e-13	-3.03431e-10	-1.43558	1.57941e-05	-3.03431e-10	-1.46304
1462389	chr5:1462389:G:A	3.39723e-13	-3.03431e-10	-1.42636	1.603e-05	-3.03431e-10	-1.44822
1462485	chr5:1462485:G:A	4.85173e-13	-3.03431e-10	-1.06998	2.23309e-05	-3.03431e-10	-1.11671
1462539	chr5:1462539:C:A	3.39804e-13	-3.03431e-10	-1.42612	1.60327e-05	-3.03431e-10	-1.44805
1462543	chr5:1462543:G:A	3.39979e-13	-3.03431e-10	-1.4256	1.60386e-05	-3.03431e-10	-1.44768
1462605	chr5:1462605:G:A	1.125e-13	-1.8601	-0.671433	6.4475e-06	-1.65642	-0.702572
1462612	chr5:1462612:A:T	2.57174e-13	-1.79089	0.0861602	7.88321e-06	-1.96304	-0.194903
1462617	chr5:1462617:G:C	9.09567e-14	-1.61989	-1.12422	5.19806e-06	-1.27659	-1.29781
1462687	chr5:1462687:G:A	1.01821e-13	-1.55915	-1.07212	4.99784e-06	-1.50699	-1.10668
1462898	chr5:1462898:C:T	3.42366e-13	-3.03431e-10	-1.41861	1.5654e-05	-3.03431e-10	-1.47195
1463088	chr5:1463088:A:T	1.93734e-13	-1.988	-4.50893e-10	8.97495e-06	-2.02824	-4.50893e-10
1463159	chr5:1463159:T:C	3.49282e-13	-3.03431e-10	-1.39861	1.61577e-05	-3.03431e-10	-1.44028
1463474	chr5:1463474:T:C	6.38178e-14	-1.67766	-1.4208	3.20619e-06	-1.65104	-1.40656
1463691	chr5:1463691:G:A	3.66792e-13	-3.03431e-10	-1.34969	1.65716e-05	-3.03431e-10	-1.41499
1463913	chr5:1463913:C:T	8.151e-14	-2.03026	-0.823506	4.24606e-06	-1.93647	-0.840214
1463924	chr5:1463924:G:A	1.40104e-12	-3.03431e-10	-0.00951441	0.000118102	-3.03431e-10	0.548867
1464553	chr5:1464553:T:G	6.21055e-13	-3.03431e-10	-0.823067	2.64481e-05	-3.03431e-10	-0.947498
1464685	chr5:1464685:AAC:A	1.3699e-13	-2.05447	-0.280111	1.10106e-05	-2.05149	0.227664
1464762	chr5:1464762:C:G	6.92257e-13	-3.03431e-10	-0.71453	3.21899e-05	-3.03431e-10	-0.751028
1464898	chr5:1464898:CACTA:C	6.75811e-14	-1.97513	-1.06603	5.27642e-06	-1.5078	-1.05163
1464988	chr5:1464988:T:C	7.93052e-14	-1.97607	-0.905118	3.56281e-06	-1.79167	-1.16046
1465229	chr5:1465229:AAAC:A	3.45755e-13	-3.03431e-10	-1.40876	1.58599e-05	-3.03431e-10	-1.45889
1465405	chr5:1465405:TG:T	3.65208e-13	-3.03431e-10	-1.35402	1.6485e-05	-3.03431e-10	-1.42023
1465454	chr5:1465454:A:G	3.18731e-13	-0.675822	-0.814319	2.26351e-05	0.0141132	-1.11729
1465615	chr5:1465615:A:G	8.77522e-14	-1.49601	-1.28396	4.3293e-06	-1.45938	-1.2979
1465617	chr5:1465617:A:G	8.43005e-14	-1.53316	-1.28694	4.1817e-06	-1.48972	-1.30224
1465742	chr5:1465742:A:G	4.20993e-13	-3.03431e-10	-1.21187	2.75964e-05	-3.03431e-10	-0.904995
1466238	chr5:1466238:T:A	4.442e-13	-3.03431e-10	-1.15821	2.98732e-05	-3.03431e-10	-0.825718
1466284	chr5:1466284:C:G	1.04782e-13	-1.6392	-0.963405	5.93205e-06	-1.21612	-1.22619
1466371	chr5:1466371:G:T	3.26802e-13	-3.03431e-10	-1.46513	1.56482e-05	-3.03431e-10	-1.47232
1466571	chr5:1466571:G:C	8.97538e-14	-1.69995	-1.05746	5.10067e-06	-1.31036	-1.28295
1466698	chr5:1466698:T:C	2.94889e-13	-1.77756	0.209677	1.64396e-05	-1.46203	0.0390497
1466721	chr5:1466721:G:A	4.33259e-13	-3.03431e-10	-1.18315	2.01917e-05	-3.03431e-10	-1.21741
1466804	chr5:1466804:G:A	6.87648e-14	-1.72678	-1.29701	2.91718e-06	-1.75405	-1.39801
1467130	chr5:1467130:G:A	8.28989e-14	-1.78342	-1.05345	4.59349e-06	-1.43593	-1.26211
1467160	chr5:1467160:G:A	3.62772e-13	-3.03431e-10	-1.36071	1.64397e-05	-3.03431e-10	-1.42298
1467385	chr5:1467385:G:A	9.91737e-13	-3.03431e-10	-0.355029	7.93715e-05	-3.03431e-10	0.151459
1467392	chr5:1467392:G:A	3.28068e-13	-3.03431e-10	-1.46127	1.57375e-05	-3.03431e-10	-1.46663
1467429	chr5:1467429:G:A	3.38442e-13	-3.03431e-10	-1.43013	1.58545e-05	-3.03431e-10	-1.45923
1467896	chr5:1467896:C:T	4.1734e-13	-1.84019	0.619601	3.02116e-05	-1.57638	0.761925
1468129	chr5:1468129:G:C	1.28886e-13	-1.22568	-1.16988	5.41629e-06	-1.27298	-1.26029
1468618	chr5:1468618:T:C	5.59065e-14	-2.04637	-1.18444	4.52378e-06	-1.97979	-0.733547
1468728	chr5:1468728:C:T	3.33359e-13	-3.03431e-10	-1.44527	1.66063e-05	-3.03431e-10	-1.4129
1468802	chr5:1468802:G:T	5.18018e-13	-3.03431e-10	-1.00448	2.25454e-05	-3.03431e-10	-1.10715
1468874	chr5:1468874:C:T	5.8171e-14	-1.80115	-1.38995	3.53819e-06	-1.64483	-1.31423
1469029	chr5:1469029:G:A	3.82463e-13	-3.03431e-10	-1.30786	1.98676e-05	-3.03431e-10	-1.23359
1469124	chr5:1469124:C:T	3.5119e-13	-3.03431e-10	-1.39316	1.62643e-05	-3.03431e-10	-1.43371
1470307	chr5:1470307:C:A	2.32138e-12	-3.03431e-10	0.495432	0.000216884	-3.03431e-10	1.15668
1470463	chr5:1470463:G:A	4.55766e-14	-1.99056	-1.44453	3.051e-06	-1.63746	-1.46975
1470577	chr5:1470577:C:T	5.41609e-14	-2.00622	-1.25631	3.18402e-06	-1.91001	-1.15453
1470785	chr5:1470785:G:A	7.36563e-14	-1.9887	-0.966382	7.73661e-06	-1.68387	-0.492851
1470826	chr5:1470826:C:T	8.13958e-13	-3.03431e-10	-0.552579	3.75687e-05	-3.03431e-10	-0.59651
1471066	chr5:1471066:TGGAA:T	6.53436e-13	-3.03431e-10	-0.772242	2.64867e-05	-3.03431e-10	-0.946037
1471078	chr5:1471078:C:T	2.19175e-12	-3.03431e-10	0.437966	0.000202918	-3.03431e-10	1.09012
1471157	chr5:1471157:G:C	7.7551e-13	-3.03431e-10	-0.600967	3.57469e-05	-3.03431e-10	-0.646216
1471715	chr5:1471715:G:C	4.65259e-13	-3.03431e-10	-1.11189	2.2251e-05	-3.03431e-10	-1.12029
1472415	chr5:1472415:G:T	3.33749e-13	-3.03431e-10	-1.4441	1.56678e-05	-3.03431e-10	-1.47107
1472462	chr5:1472462:GACT:G	6.22166e-14	-1.7393	-1.38456	2.75337e-06	-1.76474	-1.44511
1472584	chr5:1472584:A:T	7.24048e-14	-1.51862	-1.45359	5.34651e-06	-1.07504	-1.4712
1472586	chr5:1472586:T:C	4.54942e-14	-1.99119	-1.44571	3.04095e-06	-1.64009	-1.47042
1472795	chr5:1472795:G:T	2.07719e-13	-1.9183	-4.50893e-10	1.01322e-05	-1.90696	-4.50893e-10
1473035	chr5:1473035:GCTCCTCT:G	6.22747e-14	-1.98062	-1.14232	3.51762e-06	-1.88637	-1.07852
1473445	chr5:1473445:T:C	4.4639e-14	-2.02791	-1.42797	2.75625e-06	-1.74503	-1.46378
1473862	chr5:1473862:A:G	4.57001e-14	-1.97984	-1.45255	3.0912e-06	-1.6216	-1.47252
1473939	chr5:1473939:G:A	4.29331e-13	-3.03431e-10	-1.19226	1.90022e-05	-3.03431e-10	-1.27813
1474770	chr5:1474770:G:A	3.69163e-13	-3.03431e-10	-1.34325	1.67986e-05	-3.03431e-10	-1.40139
1475163	chr5:1475163:C:T	1.87589e-13	-2.02023	-4.50893e-10	9.08161e-06	-2.01643	-4.50893e-10
1475321	chr5:1475321:C:T	3.9853e-13	-3.03431e-10	-1.2667	2.04773e-05	-3.03431e-10	-1.20337
1476255	chr5:1476255:A:G	5.17381e-13	-3.03431e-10	-1.00571	2.11102e-05	-3.03431e-10	-1.17292
1476271	chr5:1476271:G:A	3.25173e-13	-3.03431e-10	-1.47013	1.58005e-05	-3.03431e-10	-1.46264
1476670	chr5:1476670:C:A	2.43586e-13	-0.326608	-1.43241	2.81777e-05	0.436824	-1.32097
1477116	chr5:1477116:A:C	9.2047e-14	-2.05328	-0.67891	9.23293e-06	-2.0151	0.0151939
1477195	chr5:1477195:C:A	4.493e-14	-2.03894	-1.41044	2.17236e-06	-1.98419	-1.46268
1478041	chr5:1478041:C:T	4.78566e-14	-1.95028	-1.436	2.17267e-06	-1.98094	-1.46579
1478924	chr5:1478924:G:C	3.3581e-13	-3.03431e-10	-1.43794	1.66091e-05	-3.03431e-10	-1.41273
1479252	chr5:1479252:G:A	2.29366e-13	-1.81917	-4.50893e-10	1.63924e-05	-1.42586	-4.50893e-10
1479351	chr5:1479351:G:A	3.41317e-13	-3.03431e-10	-1.42168	1.69519e-05	-3.03431e-10	-1.3923
1479563	chr5:1479563:G:C	8.75878e-14	-1.99374	-0.788108	7.1369e-06	-1.58376	-0.673638
1479899	chr5:1479899:C:T	1.94268e-12	-3.03431e-10	0.317336	8.59646e-05	-3.03431e-10	0.231255
1479953	chr5:1479953:T:A	4.97049e-14	-2.05428	-1.29411	2.359e-06	-2.01359	-1.35086
1480353	chr5:1480353:T:C	3.24463e-13	-3.03431e-10	-1.47232	1.56533e-05	-3.03431e-10	-1.472
1480494	chr5:1480494:T:C	7.60974e-13	-3.03431e-10	-0.619888	3.48924e-05	-3.03431e-10	-0.670413
1480515	chr5:1480515:G:A	4.80912e-14	-1.92003	-1.46135	2.99195e-06	-1.65852	-1.46823
1481020	chr5:1481020:CAGGGCCTGCACCA:C	4.6069e-14	-2.03921	-1.38514	2.06795e-06	-2.05089	-1.44523
1481148	chr5:1481148:G:A	4.21278e-14	-2.04485	-1.46893	2.15153e-06	-2.00171	-1.45479
1481295	chr5:1481295:A:G	5.19248e-14	-1.98508	-1.31961	2.30598e-06	-1.96473	-1.42245
1481383	chr5:1481383:C:T	8.77725e-13	-3.03431e-10	-0.477154	4.02722e-05	-3.03431e-10	-0.527019
1481499	chr5:1481499:C:T	6.73635e-13	-3.03431e-10	-0.741798	2.8805e-05	-3.03431e-10	-0.862134
1481571	chr5:1481571:C:T	8.00707e-13	-3.03431e-10	-0.568993	3.68824e-05	-3.03431e-10	-0.614946
1481782	chr5:1481782:C:G	3.44621e-13	-3.03431e-10	-1.41204	1.71423e-05	-3.03431e-10	-1.38113
1481880	chr5:1481880:C:T	4.3024e-14	-2.03006	-1.46267	2.23306e-06	-1.96184	-1.45747
1481902	chr5:1481902:G:A	4.33379e-13	-3.03431e-10	-1.18287	1.91355e-05	-3.03431e-10	-1.27113
1482132	chr5:1482132:AGTGGGCT:A	4.58494e-14	-1.99886	-1.43026	2.34841e-06	-2.05135	-1.31759
1482166	chr5:1482166:G:A	3.37298e-13	-3.03431e-10	-1.43352	1.66911e-05	-3.03431e-10	-1.4078
1482791	chr5:1482791:G:A	4.2005e-14	-2.04869	-1.46801	2.17302e-06	-2.00216	-1.44441
1483144	chr5:1483144:A:C	3.8901e-13	-3.03431e-10	-1.29088	1.89455e-05	-3.03431e-10	-1.28111
1483362	chr5:1483362:G:A	3.82366e-13	-3.03431e-10	-1.30811	1.68866e-05	-3.03431e-10	-1.39616
1483936	chr5:1483936:G:A	1.83022e-12	-3.03431e-10	0.257703	6.91585e-05	-3.03431e-10	0.0137202
1483995	chr5:1483995:C:T	3.30474e-13	-3.03431e-10	-1.45396	1.6358e-05	-3.03431e-10	-1.42796
1484379	chr5:1484379:C:T	4.89932e-14	-1.89801	-1.46479	2.16911e-06	-1.99068	-1.45768
1484405	chr5:1484405:T:C	5.61586e-14	-2.05273	-1.17358	3.16108e-06	-2.04293	-1.02883
1484495	chr5:1484495:G:A	5.79485e-14	-2.04538	-1.14956	3.89906e-06	-2.05149	-0.810458
1484677	chr5:1484677:T:C	4.24601e-14	-2.04846	-1.45746	2.19985e-06	-1.96177	-1.47252
1484711	chr5:1484711:G:A	5.91431e-14	-1.84782	-1.32671	2.70222e-06	-1.8653	-1.3633
1484720	chr5:1484720:G:A	5.30107e-14	-1.87948	-1.40451	2.40979e-06	-1.93888	-1.40427
1484769	chr5:1484769:T:C	5.93154e-13	-3.03431e-10	-0.869034	2.53266e-05	-3.03431e-10	-0.990825
1484810	chr5:1484810:G:A	6.45593e-13	-3.03431e-10	-0.784319	3.15733e-05	-3.03431e-10	-0.77037
1484819	chr5:1484819:CCT:C	3.71088e-13	-3.03431e-10	-1.33805	1.7616e-05	-3.03431e-10	-1.35387
1484908	chr5:1484908:T:C	8.25786e-13	-3.03431e-10	-0.538152	4.24698e-05	-3.03431e-10	-0.473887
1484943	chr5:1484943:G:A	6.83258e-13	-3.03431e-10	-0.727614	3.48836e-05	-3.03431e-10	-0.670665
1484949	chr5:1484949:C:T	9.47487e-13	-3.03431e-10	-0.400674	4.93573e-05	-3.03431e-10	-0.323596
1484992	chr5:1484992:G:A	2.95192e-12	-3.03431e-10	0.735724	9.66287e-05	-3.03431e-10	0.348195
1485007	chr5:1485007:C:T	1.05622e-12	-2.02177	1.72974	8.51736e-05	-2.03992	2.26193
1485100	chr5:1485100:G:T	9.06476e-13	-3.03431e-10	-0.444923	4.67637e-05	-3.03431e-10	-0.377574
1485102	chr5:1485102:G:A	3.45389e-13	-3.03431e-10	-1.40982	1.5918e-05	-3.03431e-10	-1.45523
1485467	chr5:1485467:G:A	8.84918e-14	-1.4768	-1.29478	3.88581e-06	-1.76325	-1.1021
1485805	chr5:1485805:C:T	3.56372e-13	-3.03431e-10	-1.37851	1.67324e-05	-3.03431e-10	-1.40533
1485836	chr5:1485836:T:C	3.60662e-13	-3.03431e-10	-1.36655	1.65291e-05	-3.03431e-10	-1.41756
1485846	chr5:1485846:C:T	3.45409e-13	-3.03431e-10	-1.40976	1.60484e-05	-3.03431e-10	-1.44707
1485964	chr5:1485964:G:C	8.22692e-13	-3.03431e-10	-0.541906	4.78793e-05	-3.03431e-10	-0.353997
1486493	chr5:1486493:C:T	3.70997e-13	-3.03431e-10	-1.33829	1.74726e-05	-3.03431e-10	-1.36205
1486766	chr5:1486766:G:A	3.56082e-13	-3.03431e-10	-1.37933	1.64261e-05	-3.03431e-10	-1.42381
1487067	chr5:1487067:G:A	3.67842e-13	-3.03431e-10	-1.34683	2.10638e-05	-3.03431e-10	-1.17512
1487155	chr5:1487155:T:C	7.43868e-14	-1.94682	-0.998389	2.68745e-06	-2.0131	-1.22098
1487173	chr5:1487173:C:T	1.35398e-12	-3.03431e-10	-0.0436801	9.58654e-05	-3.03431e-10	0.340265
1487309	chr5:1487309:C:T	1.07223e-13	-1.9742	-0.605378	5.25978e-06	-1.97008	-0.592515
1487880	chr5:1487880:T:C	7.5027e-13	-3.03431e-10	-0.634055	3.07773e-05	-3.03431e-10	-0.795904
1487991	chr5:1487991:C:G	9.61466e-13	-3.03431e-10	-0.386028	4.97744e-05	-3.03431e-10	-0.31518
1488035	chr5:1488035:G:T	6.26126e-14	-1.84279	-1.27473	3.57811e-06	-1.89577	-1.05208
1488102	chr5:1488102:G:A	9.15246e-13	-3.03431e-10	-0.435294	3.54549e-05	-3.03431e-10	-0.65442
1488626	chr5:1488626:C:T	2.1083e-12	-3.03431e-10	0.39915	0.000154426	-3.03431e-10	0.817036
1488974	chr5:1488974:T:C	1.0152e-13	-1.77932	-0.854915	4.46752e-06	-1.77904	-0.946805
1489194	chr5:1489194:G:A	4.20772e-14	-2.04758	-1.4674	2.29674e-06	-1.95702	-1.43417
1489239	chr5:1489239:C:T	7.08608e-13	-3.03431e-10	-0.691186	2.86467e-05	-3.03431e-10	-0.867643
1489591	chr5:1489591:A:G	1.03111e-13	-1.87503	-0.743651	3.40797e-06	-1.96265	-1.03391
1489905	chr5:1489905:G:A	1.10354e-12	-3.03431e-10	-0.248209	5.6808e-05	-3.03431e-10	-0.183003
1490009	chr5:1490009:A:C	6.40925e-14	-1.78874	-1.30542	2.51043e-06	-1.90383	-1.3984
1490033	chr5:1490033:G:A	3.27698e-13	-3.03431e-10	-1.46239	1.61664e-05	-3.03431e-10	-1.43974
1490080	chr5:1490080:A:C	4.76069e-14	-2.03895	-1.35256	2.19863e-06	-2.03173	-1.40311
1490237	chr5:1490237:T:G	1.02509e-13	-1.9238	-0.700738	3.40145e-06	-1.99902	-0.999458
1490410	chr5:1490410:G:T	2.06443e-13	-1.92447	-4.50893e-10	1.10765e-05	-1.81785	-4.50893e-10
1490431	chr5:1490431:C:T	1.73612e-12	-3.03431e-10	0.204921	0.000127011	-3.03431e-10	0.621595
1490479	chr5:1490479:T:C	1.19985e-13	-1.80105	-0.666066	3.8627e-06	-1.89541	-0.975905
1490742	chr5:1490742:G:A	1.83325e-13	-2.04323	-4.50893e-10	8.74341e-06	-2.05438	-4.50893e-10
1490894	chr5:1490894:A:G	6.27863e-14	-2.02973	-1.08502	3.62437e-06	-2.05449	-0.880504
1491123	chr5:1491123:T:C	3.83718e-13	-3.03431e-10	-1.30458	1.99269e-05	-3.03431e-10	-1.23061
1491561	chr5:1491561:G:A	3.843e-13	-3.03431e-10	-1.30306	1.80119e-05	-3.03431e-10	-1.33165
1491621	chr5:1491621:C:T	3.32271e-13	-1.44854	-4.50893e-10	1.59412e-05	-1.45377	-4.50893e-10
1491653	chr5:1491653:G:A	1.14625e-12	-3.03431e-10	-0.210238	7.59779e-05	-3.03431e-10	0.107761
1491656	chr5:1491656:G:A	1.88557e-12	-3.03431e-10	0.287496	7.39181e-05	-3.03431e-10	0.0802768
1492001	chr5:1492001:G:A	4.37252e-14	-2.04311	-1.43345	2.85526e-06	-1.81361	-1.35991
1492527	chr5:1492527:C:T	9.48068e-14	-1.95354	-0.749104	4.21309e-06	-1.92122	-0.863267
1492544	chr5:1492544:C:CTTGT	1.07174e-13	-1.86358	-0.716457	3.55742e-06	-1.94547	-1.00818
1492856	chr5:1492856:C:T	4.76457e-14	-2.0145	-1.37619	2.41294e-06	-2.05417	-1.28767
1492957	chr5:1492957:C:T	3.55953e-13	-3.03431e-10	-1.37969	1.73517e-05	-3.03431e-10	-1.36899
1493467	chr5:1493467:G:A	8.24507e-13	-3.03431e-10	-0.539701	3.3685e-05	-3.03431e-10	-0.705628
1493493	chr5:1493493:G:A	1.29383e-13	-2.02469	-0.367023	5.55801e-06	-2.01607	-0.491367
1493733	chr5:1493733:G:A	8.24507e-13	-3.03431e-10	-0.539701	3.3685e-05	-3.03431e-10	-0.705628
1493752	chr5:1493752:A:G	1.53333e-13	-2.05111	-0.170769	6.82007e-06	-2.0481	-0.254709
1493955	chr5:1493955:G:A	9.74173e-14	-2.05301	-0.622472	4.4206e-06	-2.05173	-0.68468
1494148	chr5:1494148:T:TG	7.18927e-14	-1.97163	-1.00769	2.61653e-06	-2.02963	-1.2312
1494324	chr5:1494324:C:T	4.18543e-14	-2.05436	-1.46594	2.4048e-06	-2.03032	-1.31489
1494794	chr5:1494794:C:T	2.8334e-13	-2.02624	0.418397	1.12386e-05	-2.02236	0.219034
1494950	chr5:1494950:T:C	8.02698e-13	-3.03431e-10	-0.566509	3.42371e-05	-3.03431e-10	-0.68937
1495104	chr5:1495104:T:C	1.3686e-13	-1.35572	-0.979807	5.18837e-06	-1.63631	-0.939954
1495250	chr5:1495250:A:G	1.86907e-13	-2.02387	-4.50893e-10	9.29131e-06	-1.9936	-4.50893e-10
1495548	chr5:1495548:T:C	4.16219e-13	-3.03431e-10	-1.22328	2.11702e-05	-3.03431e-10	-1.17008
1495568	chr5:1495568:T:TA	3.8585e-13	-3.03431e-10	-1.29904	1.76181e-05	-3.03431e-10	-1.35376
1495648	chr5:1495648:A:G	6.4238e-14	-2.03751	-1.05438	2.75084e-06	-2.02473	-1.18604
1495649	chr5:1495649:G:T	3.59136e-13	-3.03431e-10	-1.37079	1.66784e-05	-3.03431e-10	-1.40857
1495724	chr5:1495724:C:T	2.64604e-13	-1.17227	-0.503984	7.80185e-06	-1.17221	-0.996113
1495798	chr5:1495798:T:C	3.30537e-13	-3.03431e-10	-1.45377	1.63792e-05	-3.03431e-10	-1.42667
1496098	chr5:1496098:C:T	3.57767e-13	-3.03431e-10	-1.37461	1.78328e-05	-3.03431e-10	-1.34164
1496234	chr5:1496234:G:A	9.81594e-14	-1.24244	-1.42545	4.94091e-06	-1.17977	-1.44536
1496357	chr5:1496357:T:C	5.0946e-14	-2.03923	-1.28449	2.07262e-06	-2.05194	-1.44192
1496405	chr5:1496405:T:C	3.27573e-13	-3.03431e-10	-1.46278	1.62401e-05	-3.03431e-10	-1.4352
1496531	chr5:1496531:G:A	4.23045e-14	-2.04067	-1.46893	2.04849e-06	-2.05369	-1.45188
1496675	chr5:1496675:T:G	4.4984e-14	-1.97755	-1.47063	2.03041e-06	-2.05276	-1.46169
1497018	chr5:1497018:A:G	1.53153e-12	-3.03431e-10	0.0795358	7.75216e-05	-3.03431e-10	0.127876
1497237	chr5:1497237:A:G	5.54539e-14	-1.875	-1.36394	2.96109e-06	-1.91786	-1.21926
1498234	chr5:1498234:C:T	3.38837e-13	-3.03431e-10	-1.42897	1.57803e-05	-3.03431e-10	-1.46392
1498413	chr5:1498413:G:A	3.65451e-13	-3.03431e-10	-1.35336	1.62604e-05	-3.03431e-10	-1.43395
1498526	chr5:1498526:CACAT:C	2.53641e-12	-3.03431e-10	0.584019	0.000155496	-3.03431e-10	0.823942
1498550	chr5:1498550:T:A	4.61623e-13	-1.11974	-4.50893e-10	1.16912e-05	-1.76384	-4.50893e-10
1498744	chr5:1498744:A:G	4.69574e-14	-2.05297	-1.35228	2.8224e-06	-2.05251	-1.13258
1498871	chr5:1498871:G:A	5.02145e-14	-2.02259	-1.31559	2.64884e-06	-2.03473	-1.21383
1498877	chr5:1498877:C:T	3.84325e-13	-3.03431e-10	-1.303	1.71519e-05	-3.03431e-10	-1.38057
1498994	chr5:1498994:G:C	1.39791e-13	-1.74574	-0.568602	1.5052e-05	-1.5419	0.0307241
1499060	chr5:1499060:C:T	5.26927e-14	-1.86729	-1.42272	2.05663e-06	-2.03458	-1.46703
1499351	chr5:1499351:C:T	7.23539e-14	-1.82824	-1.14468	3.88898e-06	-1.77758	-1.08696
1499691	chr5:1499691:A:G	9.70862e-14	-1.85254	-0.826345	7.43143e-06	-1.80687	-0.41009
1499704	chr5:1499704:C:T	4.5287e-14	-2.0546	-1.38687	2.79167e-06	-2.04514	-1.1509
1499802	chr5:1499802:T:C	8.57701e-14	-1.7842	-1.01861	4.18397e-06	-1.74805	-1.04337
1499856	chr5:1499856:C:T	3.49019e-13	-3.03431e-10	-1.39936	1.60617e-05	-3.03431e-10	-1.44624
1500001	chr5:1500001:T:A	4.52579e-14	-2.05045	-1.39166	2.79879e-06	-2.03176	-1.16174
1500053	chr5:1500053:C:T	7.34313e-13	-3.03431e-10	-0.655552	4.24742e-05	-3.03431e-10	-0.473785
1500374	chr5:1500374:G:T	1.09343e-13	-1.75271	-0.807286	5.44803e-06	-1.70985	-0.817575
1500554	chr5:1500554:G:A	4.05992e-13	-3.03431e-10	-1.24815	2.11282e-05	-3.03431e-10	-1.17207
1500928	chr5:1500928:G:A	3.7407e-13	-1.33004	-4.50893e-10	2.25482e-05	-1.10703	-4.50893e-10
1501064	chr5:1501064:G:C	4.90952e-14	-2.04333	-1.3174	2.97987e-06	-2.05424	-1.07656
1501167	chr5:1501167:T:C	4.56308e-14	-2.05232	-1.38159	2.83177e-06	-2.03821	-1.14357
1501239	chr5:1501239:G:T	4.08451e-13	-3.03431e-10	-1.24211	2.08227e-05	-3.03431e-10	-1.18663
1501306	chr5:1501306:C:T	7.5738e-14	-1.5483	-1.37891	2.74924e-06	-1.96854	-1.24281
1501409	chr5:1501409:T:C	8.28658e-13	-3.03431e-10	-0.53468	3.13466e-05	-3.03431e-10	-0.777574
1501580	chr5:1501580:G:A	5.03889e-14	-2.05067	-1.28404	2.45707e-06	-2.04812	-1.2756
1501665	chr5:1501665:C:T	1.83083e-13	-2.04455	-4.50893e-10	1.26068e-05	-1.68845	-4.50893e-10
1501675	chr5:1501675:T:C	4.48478e-14	-2.05432	-1.39689	2.73105e-06	-2.04484	-1.17315
1501915	chr5:1501915:C:T	8.21553e-14	-1.93021	-0.915667	3.89282e-06	-1.91152	-0.952028
1502087	chr5:1502087:A:G	4.57778e-14	-2.05112	-1.37957	2.8494e-06	-2.03551	-1.14006
1502122	chr5:1502122:C:A	3.38221e-13	-3.03431e-10	-1.43079	1.72979e-05	-3.03431e-10	-1.3721
1502338	chr5:1502338:A:T	7.14682e-14	-1.81803	-1.16721	4.71691e-06	-1.9336	-0.737929
1502931	chr5:1502931:C:T	5.26037e-14	-1.84934	-1.44236	2.05634e-06	-2.02925	-1.4725
1503090	chr5:1503090:C:T	5.44912e-14	-1.83681	-1.41964	2.07553e-06	-2.02391	-1.46855
1503172	chr5:1503172:C:A	4.22288e-14	-2.05038	-1.461	2.23121e-06	-2.05438	-1.36576
1503279	chr5:1503279:G:A	3.36145e-13	-3.03431e-10	-1.43694	1.62339e-05	-3.03431e-10	-1.43558
1503336	chr5:1503336:GA:G	5.02719e-14	-2.04564	-1.2914	2.4357e-06	-2.04776	-1.28469
1503441	chr5:1503441:G:A	3.81108e-11	-3.03431e-10	3.29376	0.00325727	-3.03431e-10	3.86596
1503448	chr5:1503448:A:T	5.78487e-14	-1.78221	-1.41445	2.11921e-06	-2.00335	-1.46829
1503495	chr5:1503495:T:C	4.20725e-14	-2.04328	-1.47181	2.08715e-06	-2.05429	-1.43259
1504020	chr5:1504020:T:C	1.81572e-13	-2.05284	-4.50893e-10	8.77176e-06	-2.05114	-4.50893e-10
1504357	chr5:1504357:G:A	5.44281e-14	-2.05425	-1.20336	2.72026e-06	-2.0546	-1.16735
1504488	chr5:1504488:G:A	2.25199e-13	-1.8375	-4.50893e-10	1.10463e-05	-1.82058	-4.50893e-10
1504857	chr5:1504857:C:T	6.55182e-13	-0.769574	-4.50893e-10	2.11691e-05	-1.17014	-4.50893e-10
1504981	chr5:1504981:C:T	5.04338e-14	-1.86343	-1.47039	2.3166e-06	-1.97349	-1.40909
1505127	chr5:1505127:C:T	4.49583e-14	-1.97901	-1.46974	2.17943e-06	-2.03733	-1.40628
1505474	chr5:1505474:A:G	7.06563e-14	-1.53403	-1.46263	2.30914e-06	-1.9148	-1.47101
1505623	chr5:1505623:G:A	4.80909e-14	-1.9167	-1.4647	2.29456e-06	-2.00547	-1.38667
1505767	chr5:1505767:C:T	4.6582e-13	-3.03431e-10	-1.11069	2.53849e-05	-3.03431e-10	-0.988526
1505821	chr5:1505821:C:T	5.45573e-14	-1.90057	-1.35467	3.71029e-06	-1.75249	-1.15908
1506359	chr5:1506359:G:A	6.57874e-14	-1.65759	-1.41047	3.19252e-06	-1.69031	-1.37156
1506504	chr5:1506504:C:T	4.25501e-14	-2.03131	-1.4725	2.08396e-06	-2.05421	-1.4342
1506732	chr5:1506732:G:A	5.67122e-13	-0.913913	-4.50893e-10	3.10403e-05	-0.787394	-4.50893e-10
1506859	chr5:1506859:C:G	5.04977e-14	-2.03011	-1.30245	2.10496e-06	-2.05435	-1.42403
1507212	chr5:1507212:G:A	6.77061e-14	-1.56679	-1.47252	2.18455e-06	-1.96989	-1.47138
1507421	chr5:1507421:T:G	3.5331e-13	-3.03431e-10	-1.38714	1.6555e-05	-3.03431e-10	-1.41599
1507591	chr5:1507591:G:A	3.42411e-13	-3.03431e-10	-1.41848	1.73025e-05	-3.03431e-10	-1.37183
1507593	chr5:1507593:C:T	5.69334e-13	-3.03431e-10	-0.910019	2.38376e-05	-3.03431e-10	-1.05141
1508004	chr5:1508004:C:T	4.47187e-13	-3.03431e-10	-1.15151	2.26383e-05	-3.03431e-10	-1.10304
1508155	chr5:1508155:T:C	8.42781e-14	-1.49061	-1.32976	3.01968e-06	-1.85964	-1.25789
1508440	chr5:1508440:T:A	6.06231e-13	-3.03431e-10	-0.847226	3.15971e-05	-3.03431e-10	-0.769615
1508566	chr5:1508566:G:A	3.63969e-13	-3.03431e-10	-1.35742	1.64278e-05	-3.03431e-10	-1.42371
1508722	chr5:1508722:T:C	3.17718e-13	-2.03946	0.546139	2.10811e-05	-2.04965	0.875347
1508862	chr5:1508862:C:T	2.21045e-13	-1.85612	-4.50893e-10	9.88494e-06	-1.93167	-4.50893e-10
1509030	chr5:1509030:G:A	2.21581e-13	-1.8537	-4.50893e-10	1.17213e-05	-1.76127	-4.50893e-10
1509078	chr5:1509078:T:C	1.83058e-13	-2.04468	-4.50893e-10	8.83943e-06	-2.04346	-4.50893e-10
1509170	chr5:1509170:G:A	1.07156e-13	-2.00211	-0.578092	4.3741e-06	-2.04267	-0.704313
1509461	chr5:1509461:T:C	5.45963e-14	-1.91501	-1.33952	2.53469e-06	-1.91942	-1.37319
1509560	chr5:1509560:G:A	3.35076e-13	-3.03431e-10	-1.44013	1.63425e-05	-3.03431e-10	-1.42891
1509849	chr5:1509849:G:C	1.2853e-12	-3.03431e-10	-0.0957426	9.02814e-05	-3.03431e-10	0.28025
1509865	chr5:1509865:T:C	3.27662e-13	-3.03431e-10	-1.4625	1.62738e-05	-3.03431e-10	-1.43312
1509903	chr5:1509903:G:A	9.02069e-13	-1.56608	1.11628	5.50278e-05	-1.6291	1.41426
1510082	chr5:1510082:GTTTC:G	3.33535e-13	-3.03431e-10	-1.44474	1.57059e-05	-3.03431e-10	-1.46864
1510142	chr5:1510142:G:GT	2.85327e-13	-1.60085	-4.50893e-10	1.12049e-05	-1.80633	-4.50893e-10
1510200	chr5:1510200:G:A	1.84046e-13	-1.97768	-0.0616169	1.2871e-05	-2.02272	0.355014
1511107	chr5:1511107:C:T	7.51834e-14	-1.8569	-1.07766	3.93931e-06	-1.90007	-0.951605
1511773	chr5:1511773:C:T	1.9766e-13	-1.96794	-4.50893e-10	9.743e-06	-1.94613	-4.50893e-10
1511823	chr5:1511823:G:C	6.4634e-13	-3.03431e-10	-0.783161	3.08666e-05	-3.03431e-10	-0.793005
1512011	chr5:1512011:C:A	4.1433e-13	-3.03431e-10	-1.22782	1.84669e-05	-3.03431e-10	-1.3067
1512206	chr5:1512206:T:A	3.50292e-13	-3.03431e-10	-1.39572	1.67884e-05	-3.03431e-10	-1.402
1512382	chr5:1512382:T:C	2.72947e-12	-3.03431e-10	0.657374	0.000217545	-3.03431e-10	1.15973
1512613	chr5:1512613:T:C	5.4058e-13	-3.03431e-10	-0.961844	2.74289e-05	-3.03431e-10	-0.911084
1512627	chr5:1512627:C:T	1.24728e-13	-1.41	-1.01836	6.91539e-06	-1.28435	-1.00458
1512721	chr5:1512721:C:G	7.39155e-13	-3.03431e-10	-0.648979	4.38619e-05	-3.03431e-10	-0.441634
1512753	chr5:1512753:T:C	1.2682e-13	-2.04777	-0.363946	7.31616e-06	-2.05101	-0.181591
1512814	chr5:1512814:C:T	3.41872e-13	-1.42005	-4.50893e-10	1.71773e-05	-1.37909	-4.50893e-10
1512848	chr5:1512848:T:C	1.06082e-12	-3.03431e-10	-0.287692	6.45344e-05	-3.03431e-10	-0.0554827
1513399	chr5:1513399:G:A	3.32996e-13	-3.03431e-10	-1.44636	1.57788e-05	-3.03431e-10	-1.46401
1513702	chr5:1513702:A:G	3.26902e-13	-3.03431e-10	-1.46483	1.68036e-05	-3.03431e-10	-1.40109
1513982	chr5:1513982:G:A	6.84826e-13	-3.03431e-10	-0.725322	3.75335e-05	-3.03431e-10	-0.597448
1513995	chr5:1513995:C:T	9.22962e-13	-3.03431e-10	-0.4269	3.92703e-05	-3.03431e-10	-0.552213
1514091	chr5:1514091:C:A	3.49402e-13	-3.03431e-10	-1.39826	1.70438e-05	-3.03431e-10	-1.3869
1514522	chr5:1514522:G:A	7.87136e-14	-1.52147	-1.3672	4.28902e-06	-1.37921	-1.38742
1514666	chr5:1514666:T:C	4.58464e-12	-3.03431e-10	1.17598	0.000270783	-3.03431e-10	1.37864
1514715	chr5:1514715:A:G	4.59073e-14	-1.97707	-1.45079	3.84488e-06	-1.57538	-1.30056
1514965	chr5:1514965:G:A	3.24698e-13	-3.03431e-10	-1.47159	1.56563e-05	-3.03431e-10	-1.47181
1515219	chr5:1515219:C:T	2.18443e-13	-1.86796	-4.50893e-10	8.88694e-06	-2.0381	-4.50893e-10
1515672	chr5:1515672:A:G	3.28177e-13	-3.03431e-10	-1.46093	1.75689e-05	-3.03431e-10	-1.35655
1515768	chr5:1515768:T:A	7.81994e-14	-1.88414	-1.01108	4.38247e-06	-1.72712	-1.01794
1515894	chr5:1515894:G:A	3.24897e-13	-3.03431e-10	-1.47098	1.56688e-05	-3.03431e-10	-1.47101
1515979	chr5:1515979:G:A	6.6612e-14	-2.0524	-1.0032	5.00659e-06	-2.0547	-0.557225
1516299	chr5:1516299:T:A	1.00003e-13	-1.18628	-1.463	1.05404e-05	-0.404578	-1.46289
1516468	chr5:1516468:G:C	4.09305e-13	-3.03431e-10	-1.24003	1.96666e-05	-3.03431e-10	-1.24376
1516886	chr5:1516886:G:C	3.77759e-13	-3.03431e-10	-1.32023	1.95858e-05	-3.03431e-10	-1.24787
1517009	chr5:1517009:C:T	3.41991e-13	-3.03431e-10	-1.4197	1.61111e-05	-3.03431e-10	-1.44317
1517083	chr5:1517083:C:T	4.71267e-14	-1.97032	-1.43132	2.30382e-06	-1.92987	-1.45825
1517124	chr5:1517124:T:A	7.02665e-13	-3.03431e-10	-0.699607	4.62896e-05	-3.03431e-10	-0.387764
1517161	chr5:1517161:G:A	1.09928e-12	-3.03431e-10	-0.252073	5.21166e-05	-3.03431e-10	-0.269198
1517207	chr5:1517207:T:G	6.09502e-14	-2.02942	-1.11501	4.21295e-06	-2.04703	-0.73749
1517433	chr5:1517433:C:T	4.09505e-13	-3.03431e-10	-1.23954	2.23334e-05	-3.03431e-10	-1.1166
1517527	chr5:1517527:A:G	1.3215e-13	-0.983516	-1.38704	7.84239e-06	-0.757895	-1.40524
1517586	chr5:1517586:T:C	5.37031e-14	-2.01605	-1.25497	2.61238e-06	-2.01202	-1.2504
1517599	chr5:1517599:A:C	5.51877e-14	-1.98823	-1.25551	2.7054e-06	-1.9779	-1.24954
1517766	chr5:1517766:T:C	6.53423e-14	-1.61242	-1.46243	3.41511e-06	-1.52392	-1.47055
1517920	chr5:1517920:C:T	4.31538e-13	-3.03431e-10	-1.18713	1.88713e-05	-3.03431e-10	-1.28504
1517938	chr5:1517938:T:A	3.90005e-13	-3.03431e-10	-1.28833	2.09103e-05	-3.03431e-10	-1.18244
1518102	chr5:1518102:C:T	2.17015e-13	-1.68063	-0.193887	1.00951e-05	-1.93557	0.0249322
1518376	chr5:1518376:T:A	2.12807e-13	-1.80465	-0.0894491	2.19147e-05	-1.74666	0.61114
1518486	chr5:1518486:A:G	5.59929e-14	-2.03568	-1.19358	3.74299e-06	-2.05008	-0.852714
1518511	chr5:1518511:T:C	2.10717e-12	-3.03431e-10	0.398612	9.20068e-05	-3.03431e-10	0.299181
1518572	chr5:1518572:C:T	1.41152e-12	-3.03431e-10	-0.00206724	0.00010998	-3.03431e-10	0.477615
1518577	chr5:1518577:T:C	3.33946e-13	-3.03431e-10	-1.44351	1.58373e-05	-3.03431e-10	-1.46031
1518583	chr5:1518583:G:A	3.83259e-13	-1.30578	-4.50893e-10	1.80397e-05	-1.3301	-4.50893e-10
1518964	chr5:1518964:C:T	2.97496e-12	-2.04632	2.78982	0.000343395	-2.05287	3.66907
1519149	chr5:1519149:A:G	3.30736e-13	-3.03431e-10	-1.45317	1.64006e-05	-3.03431e-10	-1.42536
1519202	chr5:1519202:T:C	4.74359e-13	-3.03431e-10	-1.09252	2.53452e-05	-3.03431e-10	-0.99009
1519307	chr5:1519307:A:G	3.31387e-13	-3.03431e-10	-1.4512	1.62694e-05	-3.03431e-10	-1.43339
1519389	chr5:1519389:T:C	3.94793e-13	-3.03431e-10	-1.27613	1.82268e-05	-3.03431e-10	-1.31979
1519534	chr5:1519534:T:C	3.25021e-13	-3.03431e-10	-1.4706	1.60627e-05	-3.03431e-10	-1.44618
1519718	chr5:1519718:T:C	1.18697e-13	-1.74308	-0.734829	5.50538e-06	-1.7023	-0.814651
1519889	chr5:1519889:C:T	9.38063e-12	-3.03431e-10	1.89191	0.000349622	-3.03431e-10	1.63417
1520100	chr5:1520100:G:A	9.01891e-13	-3.03431e-10	-0.449994	4.69418e-05	-3.03431e-10	-0.373772
1520550	chr5:1520550:C:G	1.02032e-13	-1.25379	-1.37542	4.60505e-06	-1.27427	-1.42126
1520795	chr5:1520795:A:G	2.87856e-13	-0.261891	-1.33013	1.85545e-05	-0.166165	-1.1358
1520932	chr5:1520932:T:C	3.98382e-13	-3.03431e-10	-1.26708	1.88744e-05	-3.03431e-10	-1.28488
1521130	chr5:1521130:T:C	1.17231e-12	-3.03431e-10	-0.187755	5.21567e-05	-3.03431e-10	-0.268428
1521147	chr5:1521147:C:G	2.13401e-13	-1.89131	-4.50893e-10	1.06586e-05	-1.85632	-4.50893e-10
1521302	chr5:1521302:C:T	3.16098e-13	-1.49844	-4.50893e-10	1.15811e-05	-1.77331	-4.50893e-10
1521361	chr5:1521361:T:C	6.68117e-13	-3.03431e-10	-0.750024	3.6268e-05	-3.03431e-10	-0.631744
1521393	chr5:1521393:A:G	1.29041e-11	-3.03431e-10	2.21081	0.000582029	-3.03431e-10	2.14384
1521458	chr5:1521458:C:T	1.78233e-12	-2.05323	2.28442	0.000112787	-2.05176	2.55459
1521778	chr5:1521778:A:G	6.92195e-14	-2.04504	-0.972164	3.28553e-06	-2.00114	-1.03202
1522354	chr5:1522354:C:G	3.40046e-13	-3.03431e-10	-1.42541	1.62171e-05	-3.03431e-10	-1.43661
1522374	chr5:1522374:C:T	6.931e-14	-2.03787	-0.978031	3.0556e-06	-2.05456	-1.05115
1523206	chr5:1523206:A:C	1.75406e-13	-0.715807	-1.37158	8.14997e-06	-0.668626	-1.45604
1524120	chr5:1524120:C:T	5.65847e-14	-2.01524	-1.20351	2.53384e-06	-2.05375	-1.23919
1524370	chr5:1524370:T:C	4.17426e-13	-3.03431e-10	-1.22038	1.79848e-05	-3.03431e-10	-1.33316
1525041	chr5:1525041:G:A	3.56986e-13	-3.03431e-10	-1.37679	1.59232e-05	-3.03431e-10	-1.45491
1525059	chr5:1525059:C:G	3.28689e-13	-3.03431e-10	-1.45937	1.57037e-05	-3.03431e-10	-1.46878
1525310	chr5:1525310:G:T	3.8374e-12	-3.03431e-10	0.998063	0.000223812	-3.03431e-10	1.18813
1525765	chr5:1525765:C:T	7.89048e-14	-2.0542	-0.832043	3.65447e-06	-2.02864	-0.89809
1525962	chr5:1525962:G:A	4.99222e-13	-1.14593	0.104492	4.05272e-05	-1.13412	0.613412
1525983	chr5:1525983:T:C	1.19703e-13	-1.08038	-1.38909	5.38342e-06	-1.07257	-1.46678
1525991	chr5:1525991:G:A	3.38694e-13	-3.03431e-10	-1.42939	1.59863e-05	-3.03431e-10	-1.45095
1526076	chr5:1526076:G:A	5.35851e-13	-3.03431e-10	-0.970632	3.11234e-05	-3.03431e-10	-0.78472
1526095	chr5:1526095:C:A	3.30085e-12	-3.03431e-10	0.847447	0.000191012	-3.03431e-10	1.02966
1526129	chr5:1526129:C:T	3.44591e-13	-3.03431e-10	-1.41213	1.63829e-05	-3.03431e-10	-1.42644
1526443	chr5:1526443:C:T	3.30612e-13	-3.03431e-10	-1.45354	1.60346e-05	-3.03431e-10	-1.44793
1526482	chr5:1526482:G:A	2.07176e-13	-1.92092	-4.50893e-10	1.1327e-05	-1.7955	-4.50893e-10
1526584	chr5:1526584:G:C	1.09885e-12	-3.03431e-10	-0.252471	6.16819e-05	-3.03431e-10	-0.10069
1526668	chr5:1526668:G:A	6.08401e-14	-2.0292	-1.11704	2.97373e-06	-1.96912	-1.16374
1526669	chr5:1526669:G:A	1.24575e-13	-1.06829	-1.36129	7.33536e-06	-1.03881	-1.19116
1526705	chr5:1526705:G:A	5.70253e-14	-2.02386	-1.18713	2.18676e-06	-2.04412	-1.39614
1526849	chr5:1526849:G:A	8.04553e-13	-3.03431e-10	-0.564201	4.40082e-05	-3.03431e-10	-0.438305
1527251	chr5:1527251:C:T	4.71348e-13	-3.03431e-10	-1.09889	2.45431e-05	-3.03431e-10	-1.02225
1527381	chr5:1527381:A:G	3.49076e-13	-0.898036	-0.50116	1.06903e-05	-1.23239	-0.620957
1527491	chr5:1527491:A:G	8.4243e-14	-2.04197	-0.778813	7.47294e-06	-2.03893	-0.172463
1527967	chr5:1527967:T:A	1.81551e-13	-2.05295	-4.50893e-10	8.74706e-06	-2.05396	-4.50893e-10
1528049	chr5:1528049:C:T	8.41303e-14	-2.04534	-0.776781	3.82633e-06	-1.99723	-0.883549
1528369	chr5:1528369:G:A	6.07757e-13	-3.03431e-10	-0.844712	3.55816e-05	-3.03431e-10	-0.650853
1528401	chr5:1528401:G:A	5.2862e-13	-3.03431e-10	-0.984218	3.0847e-05	-3.03431e-10	-0.793642
1528437	chr5:1528437:T:C	1.85252e-11	-3.03431e-10	2.5724	0.000823052	-3.03431e-10	2.49034
1528788	chr5:1528788:A:C	3.4408e-13	-3.03431e-10	-1.41361	1.83141e-05	-3.03431e-10	-1.31501
1529216	chr5:1529216:T:C	2.0345e-12	-3.03431e-10	0.363516	8.83045e-05	-3.03431e-10	0.25811
1529243	chr5:1529243:G:T	4.77671e-13	-0.774473	-0.311093	3.73527e-05	-0.752063	0.149787
1529491	chr5:1529491:G:A	5.84157e-13	-3.03431e-10	-0.884318	2.9969e-05	-3.03431e-10	-0.822516
1529716	chr5:1529716:T:C	5.57334e-14	-2.05427	-1.17964	3.18464e-06	-2.0526	-1.01174
1529735	chr5:1529735:G:C	1.61372e-12	-3.03431e-10	0.131813	9.2626e-05	-3.03431e-10	0.305889
1529914	chr5:1529914:T:C	1.03521e-12	-3.03431e-10	-0.312132	3.86704e-05	-3.03431e-10	-0.567606
1530518	chr5:1530518:A:T	3.44621e-13	-3.03431e-10	-1.41204	1.70702e-05	-3.03431e-10	-1.38534
1530527	chr5:1530527:G:A	6.62175e-13	-0.377499	-0.381459	5.74489e-05	-0.296579	0.124794
1530752	chr5:1530752:A:C	4.95932e-13	-0.517939	-0.530109	4.14139e-05	-0.443416	-0.0556486
1531153	chr5:1531153:C:T	2.17681e-13	-0.554695	-1.31676	1.03712e-05	-0.450537	-1.43312
1531159	chr5:1531159:A:T	5.94075e-13	-0.371551	-0.495931	5.00821e-05	-0.293468	-0.0155487
1531475	chr5:1531475:A:G	6.1175e-13	-3.03431e-10	-0.838164	2.47317e-05	-3.03431e-10	-1.0146
1531508	chr5:1531508:A:G	5.51026e-13	-3.03431e-10	-0.942706	2.99624e-05	-3.03431e-10	-0.822737
1531634	chr5:1531634:T:C	5.36408e-13	-3.03431e-10	-0.969593	2.91494e-05	-3.03431e-10	-0.850246
1532104	chr5:1532104:A:C	3.3876e-13	-3.03431e-10	-1.42919	1.57217e-05	-3.03431e-10	-1.46764
1532209	chr5:1532209:G:A	2.0376e-13	-0.81912	-1.11843	1.26743e-05	-0.802543	-0.880559
1533304	chr5:1533304:A:G	3.44232e-13	-3.03431e-10	-1.41317	1.6954e-05	-3.03431e-10	-1.39218
1533509	chr5:1533509:T:C	3.40219e-13	-3.03431e-10	-1.4249	1.57439e-05	-3.03431e-10	-1.46623
1533763	chr5:1533763:G:A	1.12626e-11	-3.03431e-10	2.07476	0.000551715	-3.03431e-10	2.09035
1534076	chr5:1534076:T:G	1.19453e-13	-1.97747	-0.494095	5.17003e-06	-2.0387	-0.541099
1534531	chr5:1534531:C:T	6.94201e-12	-3.03431e-10	1.59086	0.000366467	-3.03431e-10	1.68123
1534793	chr5:1534793:T:G	1.37275e-13	-0.960582	-1.37192	6.65853e-06	-0.869671	-1.45711
1535075	chr5:1535075:C:T	6.24528e-13	-3.03431e-10	-0.817491	2.42713e-05	-3.03431e-10	-1.03339
1535091	chr5:1535091:T:C	1.35683e-12	-3.03431e-10	-0.0415842	7.76411e-05	-3.03431e-10	0.129417
1535171	chr5:1535171:T:A	1.1389e-12	-1.16307	0.946401	0.000145997	-0.891548	1.65245
1535605	chr5:1535605:G:A	3.603e-13	-3.03431e-10	-1.36755	2.00902e-05	-3.03431e-10	-1.22245
1535714	chr5:1535714:C:T	6.66987e-14	-1.97702	-1.07728	2.79062e-06	-2.04334	-1.15307
1535715	chr5:1535715:G:A	5.91939e-13	-3.03431e-10	-0.871084	3.0816e-05	-3.03431e-10	-0.794648
1536079	chr5:1536079:T:C	1.35125e-12	-3.03431e-10	-0.0457041	6.43878e-05	-3.03431e-10	-0.0577562
1536103	chr5:1536103:T:A	4.44829e-13	-3.03431e-10	-1.1568	2.35358e-05	-3.03431e-10	-1.06416
1536142	chr5:1536142:A:G	4.33503e-14	-2.05446	-1.43072	2.09991e-06	-2.05463	-1.42615
1536211	chr5:1536211:G:C	5.16181e-13	-3.03431e-10	-1.00803	3.0327e-05	-3.03431e-10	-0.810641
1536290	chr5:1536290:T:C	1.92343e-13	-1.99521	-4.50893e-10	8.74264e-06	-2.05447	-4.50893e-10
1536391	chr5:1536391:G:A	3.50395e-13	-3.03431e-10	-1.39543	1.75667e-05	-3.03431e-10	-1.35668
1536466	chr5:1536466:C:G	4.41656e-14	-2.00803	-1.45851	2.13118e-06	-2.01135	-1.45466
1536485	chr5:1536485:C:T	3.47874e-13	-3.03431e-10	-1.40265	1.64821e-05	-3.03431e-10	-1.4204
1536567	chr5:1536567:C:T	3.61304e-13	-3.03431e-10	-1.36477	1.82538e-05	-3.03431e-10	-1.31831
1536765	chr5:1536765:T:C	5.94346e-13	-3.03431e-10	-0.867026	2.66239e-05	-3.03431e-10	-0.94087
1537026	chr5:1537026:G:T	1.91302e-13	-0.642101	-1.35853	9.28515e-06	-0.541402	-1.45286
1537042	chr5:1537042:C:T	4.50418e-13	-3.03431e-10	-1.14431	2.40485e-05	-3.03431e-10	-1.04261
1537176	chr5:1537176:C:T	1.70539e-12	-3.03431e-10	0.187064	0.000104358	-3.03431e-10	0.425142
1537692	chr5:1537692:T:G	3.31049e-13	-3.03431e-10	-1.45222	1.56951e-05	-3.03431e-10	-1.46933
1538376	chr5:1538376:C:T	3.50542e-13	-3.03431e-10	-1.39501	1.56616e-05	-3.03431e-10	-1.47147
1538396	chr5:1538396:G:A	3.09265e-13	-1.52029	-4.50893e-10	1.409e-05	-1.57721	-4.50893e-10
1538621	chr5:1538621:C:T	4.07161e-12	-3.03431e-10	1.05731	0.000215284	-3.03431e-10	1.14928
1539086	chr5:1539086:AG:A	2.63385e-13	-1.45626	-0.224616	1.47541e-05	-1.37109	-0.160065
1539305	chr5:1539305:A:G	3.81991e-13	-3.03431e-10	-1.30909	1.77798e-05	-3.03431e-10	-1.34462
1539497	chr5:1539497:C:T	8.42906e-13	-3.03431e-10	-0.517631	3.12613e-05	-3.03431e-10	-0.780301
1540313	chr5:1540313:T:C	4.08196e-13	-3.03431e-10	-1.24274	1.91299e-05	-3.03431e-10	-1.27143
1540991	chr5:1540991:C:A	8.03103e-12	-3.03431e-10	1.73658	0.000298389	-3.03431e-10	1.47572
1541640	chr5:1541640:C:T	6.92587e-13	-3.03431e-10	-0.714053	2.65634e-05	-3.03431e-10	-0.943145
1542211	chr5:1542211:G:A	4.57762e-13	-3.03431e-10	-1.12814	2.37984e-05	-3.03431e-10	-1.05306
1542257	chr5:1542257:G:A	3.3202e-13	-3.03431e-10	-1.44929	1.58835e-05	-3.03431e-10	-1.4574
1542365	chr5:1542365:CAT:C	3.3266e-13	-3.03431e-10	-1.44736	1.61834e-05	-3.03431e-10	-1.43869
1542433	chr5:1542433:C:T	6.93699e-14	-1.60226	-1.41277	5.04437e-06	-1.40639	-1.19802
1542578	chr5:1542578:T:C	3.37795e-13	-3.03431e-10	-1.43205	1.61219e-05	-3.03431e-10	-1.4425
1543625	chr5:1543625:T:C	6.09053e-13	-3.03431e-10	-0.842582	2.37758e-05	-3.03431e-10	-1.05401
1543693	chr5:1543693:G:C	3.85457e-12	1.00253	-4.50893e-10	0.000276998	1.40133	-4.50893e-10
1543705	chr5:1543705:C:G	2.13138e-13	-1.89255	-4.50893e-10	1.10206e-05	-1.82291	-4.50893e-10
1543803	chr5:1543803:A:G	1.83419e-13	-2.04272	-4.50893e-10	8.78445e-06	-2.0497	-4.50893e-10
1543810	chr5:1543810:C:T	6.51979e-14	-1.80016	-1.2769	6.01066e-06	-1.45616	-0.972982
1543890	chr5:1543890:C:T	5.42361e-14	-1.92855	-1.33259	4.38897e-06	-1.67676	-1.06682
1544029	chr5:1544029:C:T	5.42752e-13	-3.03431e-10	-0.957835	2.17523e-05	-3.03431e-10	-1.14296
1544631	chr5:1544631:C:T	9.01459e-13	-3.03431e-10	-0.450473	3.81982e-05	-3.03431e-10	-0.579892
1544692	chr5:1544692:C:T	3.31423e-13	-3.03431e-10	-1.45109	1.58712e-05	-3.03431e-10	-1.45818
1546321	chr5:1546321:C:T	2.01417e-13	-1.94911	-4.50893e-10	1.08965e-05	-1.83424	-4.50893e-10
1546433	chr5:1546433:C:T	3.25936e-13	-3.03431e-10	-1.46779	1.56469e-05	-3.03431e-10	-1.47241
1546558	chr5:1546558:T:C	4.49781e-13	-3.03431e-10	-1.14573	2.39457e-05	-3.03431e-10	-1.04689
1547084	chr5:1547084:T:C	5.57718e-13	-3.03431e-10	-0.930633	2.93542e-05	-3.03431e-10	-0.843244
1547367	chr5:1547367:C:T	1.43231e-11	-3.03431e-10	2.31514	0.000841423	-3.03431e-10	2.51241
1547454	chr5:1547454:G:T	3.24454e-13	-3.03431e-10	-1.47234	1.56503e-05	-3.03431e-10	-1.47219
1547489	chr5:1547489:G:A	4.71876e-13	-3.03431e-10	-1.09777	2.51276e-05	-3.03431e-10	-0.998712
1548286	chr5:1548286:C:T	3.25155e-13	-3.03431e-10	-1.47019	1.56535e-05	-3.03431e-10	-1.47198
1548649	chr5:1548649:C:T	8.79981e-14	-1.40198	-1.37519	4.97179e-06	-1.31875	-1.30015
1548779	chr5:1548779:G:A	3.50979e-13	-3.03431e-10	-1.39376	1.73966e-05	-3.03431e-10	-1.36641
1548821	chr5:1548821:T:G	3.43409e-13	-3.03431e-10	-1.41557	1.69969e-05	-3.03431e-10	-1.38965
1548861	chr5:1548861:G:A	3.37009e-13	-3.03431e-10	-1.43438	1.60859e-05	-3.03431e-10	-1.44474
1548893	chr5:1548893:T:C	5.41055e-14	-2.00787	-1.25569	4.3688e-06	-1.77325	-0.974947
1548930	chr5:1548930:T:C	9.59962e-14	-1.35882	-1.33136	5.51497e-06	-1.27579	-1.23943
1549058	chr5:1549058:C:T	1.00042e-12	-3.03431e-10	-0.346313	5.37775e-05	-3.03431e-10	-0.237827
1549178	chr5:1549178:G:T	3.30154e-13	-3.03431e-10	-1.45493	1.59122e-05	-3.03431e-10	-1.45559
1549293	chr5:1549293:G:A	3.24463e-13	-3.03431e-10	-1.47231	1.56472e-05	-3.03431e-10	-1.47239
1549354	chr5:1549354:C:T	1.8295e-13	-2.04527	-4.50893e-10	8.84225e-06	-2.04314	-4.50893e-10
1549506	chr5:1549506:C:G	3.43504e-13	-3.03431e-10	-1.41529	1.60893e-05	-3.03431e-10	-1.44452
1549606	chr5:1549606:G:A	5.24446e-14	-1.99398	-1.30075	3.49724e-06	-1.87752	-1.09319
1549617	chr5:1549617:T:C	5.49599e-14	-1.83702	-1.41086	3.34109e-06	-1.71438	-1.30201
1549656	chr5:1549656:C:T	5.46976e-14	-1.94447	-1.3082	2.89541e-06	-1.9346	-1.22496
1549922	chr5:1549922:T:C	6.53794e-13	-3.03431e-10	-0.771696	4.70424e-05	-3.03431e-10	-0.371631
1550034	chr5:1550034:T:C	1.19511e-13	-1.46989	-1.00119	6.27447e-06	-1.40652	-0.979676
1550060	chr5:1550060:C:T	8.53722e-14	-1.4757	-1.33177	6.38451e-06	-1.25201	-1.11679
1550073	chr5:1550073:T:C	1.11042e-13	-1.38907	-1.15551	5.72561e-06	-1.27505	-1.20268
1550075	chr5:1550075:T:C	1.15099e-13	-1.39477	-1.11392	5.89773e-06	-1.28094	-1.16717
1550336	chr5:1550336:C:G	3.5079e-13	-3.03431e-10	-1.3943	1.59701e-05	-3.03431e-10	-1.45196
1550470	chr5:1550470:T:C	4.96987e-13	-3.03431e-10	-1.04592	1.99825e-05	-3.03431e-10	-1.22782
1550547	chr5:1550547:A:G	1.3908e-13	-1.76408	-0.55535	1.16918e-05	-1.62164	-0.142149
1550561	chr5:1550561:G:A	3.33594e-13	-3.03431e-10	-1.44456	1.57898e-05	-3.03431e-10	-1.46332
1550701	chr5:1550701:C:T	8.1394e-13	-0.5526	-4.50893e-10	3.39113e-05	-0.698933	-4.50893e-10
1550736	chr5:1550736:A:G	7.02597e-14	-1.9989	-1.00339	2.82955e-06	-1.97776	-1.2048
1550858	chr5:1550858:G:A	1.80607e-12	-3.03431e-10	0.24442	0.000103782	-3.03431e-10	0.419612
1551015	chr5:1551015:GTTAGAAAGTGAATGAGTCTGTTCAGGTGATAAGGAGCTTTGGAAATAGAAACGGTGATGGT:G	5.41953e-13	-3.03431e-10	-0.959307	2.46236e-05	-3.03431e-10	-1.01897
1551023	chr5:1551023:G:C	1.59906e-13	-1.68635	-0.493551	1.39333e-05	-1.53174	-0.0566516
1551067	chr5:1551067:C:T	1.86644e-13	-2.02528	-4.50893e-10	8.75755e-06	-2.05276	-4.50893e-10
1551511	chr5:1551511:C:T	4.89237e-14	-1.99289	-1.37134	2.59396e-06	-2.0308	-1.2387
1551737	chr5:1551737:G:C	6.53155e-13	-3.03431e-10	-0.772673	2.47556e-05	-3.03431e-10	-1.01363
1551983	chr5:1551983:T:C	3.38689e-13	-3.03431e-10	-1.4294	1.60836e-05	-3.03431e-10	-1.44488
1551984	chr5:1551984:G:C	7.067e-14	-1.9353	-1.06117	4.89466e-06	-1.99257	-0.641965
1552027	chr5:1552027:G:A	1.23574e-12	-3.03431e-10	-0.135065	9.57115e-05	-3.03431e-10	0.338658
1552072	chr5:1552072:A:T	3.3142e-13	-3.03431e-10	-1.4511	1.5685e-05	-3.03431e-10	-1.46998
1552140	chr5:1552140:G:A	6.68024e-14	-2.04622	-1.00653	2.93046e-06	-1.88788	-1.25964
1552229	chr5:1552229:T:C	2.08143e-13	-1.91626	-4.50893e-10	1.19881e-05	-1.73877	-4.50893e-10
1552311	chr5:1552311:G:C	3.66002e-13	-3.03431e-10	-1.35185	1.80121e-05	-3.03431e-10	-1.33164
1552599	chr5:1552599:C:T	2.36001e-13	-1.58787	-0.202784	7.84373e-06	-1.73509	-0.427879
1552633	chr5:1552633:G:A	1.85862e-13	-2.02948	-4.50893e-10	9.10519e-06	-2.01384	-4.50893e-10
1552812	chr5:1552812:G:A	2.02564e-13	-1.94343	-4.50893e-10	9.719e-06	-1.9486	-4.50893e-10
1553053	chr5:1553053:G:A	5.4073e-14	-1.96819	-1.29597	2.42423e-06	-1.97614	-1.36102
1553084	chr5:1553084:G:A	6.69552e-14	-2.05461	-0.99585	3.22342e-06	-2.03397	-1.01827
1553199	chr5:1553199:T:C	6.10182e-14	-1.84596	-1.29736	2.76643e-06	-1.94292	-1.26221
1554273	chr5:1554273:C:T	4.396e-14	-2.05037	-1.42084	2.48329e-06	-1.94906	-1.36404
1554549	chr5:1554549:A:C	8.09851e-13	-3.03431e-10	-0.557637	4.23063e-05	-3.03431e-10	-0.477744
1554643	chr5:1554643:T:C	1.4564e-13	-0.901862	-1.37149	4.92822e-06	-1.24313	-1.38457
1554708	chr5:1554708:C:A	3.34733e-12	1.30319	-0.441758	0.000156523	0.832265	-0.0017423
1554764	chr5:1554764:G:T	4.83262e-13	-3.03431e-10	-1.07393	2.87113e-05	-3.03431e-10	-0.86539
1555168	chr5:1555168:G:C	4.43693e-14	-2.02059	-1.44135	2.2656e-06	-2.03398	-1.37086
1555315	chr5:1555315:T:C	3.24848e-13	-3.03431e-10	-1.47113	1.60455e-05	-3.03431e-10	-1.44725
1555664	chr5:1555664:A:C	5.24756e-13	-3.03431e-10	-0.991554	3.21838e-05	-3.03431e-10	-0.751217
1555710	chr5:1555710:A:C	5.03504e-13	-3.03431e-10	-1.0329	3.05993e-05	-3.03431e-10	-0.801702
1555770	chr5:1555770:G:A	1.06003e-12	-3.03431e-10	-0.288439	5.85275e-05	-3.03431e-10	-0.153184
1556062	chr5:1556062:T:G	8.96526e-13	-3.03431e-10	-0.45596	4.97273e-05	-3.03431e-10	-0.316127
1556230	chr5:1556230:T:C	8.2008e-14	-1.5018	-1.34587	3.01701e-06	-1.87358	-1.24484
1556246	chr5:1556246:C:T	4.2421e-14	-2.03823	-1.46861	2.00811e-06	-2.05302	-1.47247
1556250	chr5:1556250:C:T	6.85491e-13	-3.03431e-10	-0.724351	3.03093e-05	-3.03431e-10	-0.811226
1556349	chr5:1556349:G:A	3.27391e-13	-3.03431e-10	-1.46333	1.56722e-05	-3.03431e-10	-1.47079
1556423	chr5:1556423:T:C	3.50097e-13	-3.03431e-10	-1.39628	1.84951e-05	-3.03431e-10	-1.30517
1556424	chr5:1556424:TGAG:T	3.35749e-13	-3.03431e-10	-1.43812	1.6356e-05	-3.03431e-10	-1.42809
1556919	chr5:1556919:T:C	4.5995e-12	2.53146	-1.35224	5.21528e-05	0.96838	-1.23688
1557034	chr5:1557034:T:C	1.57065e-13	-2.00426	-0.19357	7.22e-06	-2.02009	-0.225738
1557098	chr5:1557098:A:G	1.83504e-13	-1.23528	-0.806972	1.03827e-05	-1.51881	-0.363732
1557497	chr5:1557497:G:A	4.50845e-13	-3.03431e-10	-1.14336	2.17521e-05	-3.03431e-10	-1.14297
1557521	chr5:1557521:C:T	3.89231e-13	-0.557509	-0.732806	2.04093e-05	-0.939794	-0.266894
1557711	chr5:1557711:C:T	6.65238e-14	-1.73891	-1.31802	3.84609e-06	-1.58576	-1.28986
1557933	chr5:1557933:C:T	4.34561e-14	-2.03289	-1.44984	2.05547e-06	-2.04356	-1.45861
1558180	chr5:1558180:T:C	8.57149e-14	-1.95596	-0.847497	6.90252e-06	-1.91506	-0.375734
1558355	chr5:1558355:T:G	2.50435e-13	-0.755726	-0.97556	1.05246e-05	-1.15412	-0.714848
1558399	chr5:1558399:A:G	6.15267e-14	-1.80896	-1.32606	3.49244e-06	-1.67335	-1.29873
1558465	chr5:1558465:C:T	3.25797e-13	-3.03431e-10	-1.46821	1.57317e-05	-3.03431e-10	-1.46701
1558469	chr5:1558469:C:T	3.69721e-13	-3.03431e-10	-1.34174	1.75143e-05	-3.03431e-10	-1.35966
1558513	chr5:1558513:T:C	7.24299e-14	-1.96445	-1.00742	5.46703e-06	-1.92431	-0.599635
1558721	chr5:1558721:C:T	4.74888e-13	-1.09141	-4.50893e-10	1.83888e-05	-1.31094	-4.50893e-10
1558928	chr5:1558928:C:T	4.44087e-13	-3.03431e-10	-1.15847	2.11903e-05	-3.03431e-10	-1.16914
1558981	chr5:1558981:A:G	6.49501e-14	-1.75591	-1.32496	3.73743e-06	-1.60661	-1.29767
1559165	chr5:1559165:C:T	5.99598e-14	-1.76863	-1.39218	3.42747e-06	-1.62079	-1.37006
1559226	chr5:1559226:T:C	4.47305e-14	-2.04161	-1.41223	2.24315e-06	-2.03531	-1.37949
1559289	chr5:1559289:T:G	9.33219e-14	-1.96743	-0.751001	7.54163e-06	-1.92511	-0.277136
1559299	chr5:1559299:G:A	8.70353e-14	-1.95535	-0.832828	6.86106e-06	-1.91137	-0.385446
1559402	chr5:1559402:C:T	1.65976e-13	-1.92427	-0.218376	1.70158e-05	-1.72304	0.334505
1560055	chr5:1560055:C:A	1.05367e-13	-2.05442	-0.542616	7.20405e-06	-2.03853	-0.209506
1560601	chr5:1560601:C:T	5.9009e-14	-2.04218	-1.13462	4.31022e-06	-2.02605	-0.735647
1560782	chr5:1560782:G:T	3.63786e-13	-3.03431e-10	-1.35792	1.87779e-05	-3.03431e-10	-1.29
1560853	chr5:1560853:GCTGGGA:G	3.36372e-13	-3.03431e-10	-1.43627	1.67254e-05	-3.03431e-10	-1.40575
1561434	chr5:1561434:A:T	3.47923e-13	-3.03431e-10	-1.4025	1.74799e-05	-3.03431e-10	-1.36163
1561617	chr5:1561617:C:T	2.11012e-13	-1.90257	-4.50893e-10	1.0265e-05	-1.89394	-4.50893e-10
1561758	chr5:1561758:T:C	1.09662e-13	-2.02371	-0.533378	8.48319e-06	-1.99598	-0.0886161
1561760	chr5:1561760:T:C	1.02584e-13	-2.02378	-0.600025	7.85036e-06	-1.99601	-0.166111
1562501	chr5:1562501:ACATACATACAAATTCATAACACAGACACACACCAACGCAATACCATACATCTACAAACTTATAGACACACACACACACACACATCGACACT:A	1.04863e-12	-0.29925	-4.50893e-10	5.54822e-05	-0.206619	-4.50893e-10
1562524	chr5:1562524:AG:A	6.19269e-13	0.320503	-1.14645	2.56303e-05	-0.0923826	-0.886522
1562526	chr5:1562526:ACACACACCAACGCAATACCATACATCTACAAACTTATAGACACACACACACACACACATCGACACTCATACATACAAATTCATAACACAG:A	5.83202e-13	-0.00129277	-0.884661	2.66976e-05	-0.384547	-0.553561
1562628	chr5:1562628:C:T	4.19635e-14	-2.04519	-1.4725	2.07074e-06	-2.02245	-1.47232
1562771	chr5:1562771:G:A	2.15563e-13	-1.88123	-4.50893e-10	1.09159e-05	-1.83246	-4.50893e-10
1562946	chr5:1562946:T:C	2.58001e-13	-1.85803	0.156506	1.54942e-05	-1.93378	0.451563
1563424	chr5:1563424:G:A	4.12257e-13	-3.03431e-10	-1.23284	2.01751e-05	-3.03431e-10	-1.21823
1563447	chr5:1563447:G:A	3.6646e-13	-3.03431e-10	-1.3506	1.77229e-05	-3.03431e-10	-1.34782
1563760	chr5:1563760:T:C	2.09947e-13	-1.90763	-4.50893e-10	9.82904e-06	-1.93734	-4.50893e-10
1563838	chr5:1563838:G:C	2.02191e-13	-1.94528	-4.50893e-10	9.50641e-06	-1.97071	-4.50893e-10
1563839	chr5:1563839:G:T	3.50744e-13	-3.03431e-10	-1.39443	1.73421e-05	-3.03431e-10	-1.36954
1564029	chr5:1564029:C:T	6.49648e-12	2.65764	-1.13311	0.000162472	1.66952	-0.801697
1564390	chr5:1564390:C:T	3.81412e-12	2.4213	-1.42933	7.94519e-05	1.48387	-1.3314
1564560	chr5:1564560:G:T	3.72498e-13	-1.83648	0.502222	2.30165e-05	-1.9167	0.830227
1564806	chr5:1564806:C:T	1.2062e-13	-1.9566	-0.505244	9.91627e-06	-1.86111	-0.0673922
1564836	chr5:1564836:T:C	4.22877e-14	-2.05401	-1.45598	2.05345e-06	-2.04306	-1.4601
1565020	chr5:1565020:T:C	4.26824e-14	-2.05289	-1.44781	2.07538e-06	-2.03922	-1.45332
1565240	chr5:1565240:G:T	4.19155e-14	-2.05427	-1.46456	2.03581e-06	-2.04445	-1.46734
1565241	chr5:1565241:C:T	4.18944e-14	-2.05462	-1.46471	2.03093e-06	-2.04673	-1.46746
1565256	chr5:1565256:C:T	3.77222e-13	-1.78944	0.46779	2.30939e-05	-1.87882	0.795706
1565453	chr5:1565453:A:G	4.16834e-14	-2.0521	-1.47229	2.04234e-06	-2.0371	-1.47148
1565525	chr5:1565525:C:G	3.41577e-13	-3.03431e-10	-1.42091	1.58253e-05	-3.03431e-10	-1.46107
1565530	chr5:1565530:G:A	1.03952e-12	-3.03431e-10	-0.307974	5.45036e-05	-3.03431e-10	-0.224414
1565631	chr5:1565631:A:G	2.33623e-13	-1.34179	-0.458986	9.21965e-06	-1.28518	-0.716167
1565739	chr5:1565739:C:T	3.54642e-13	-3.03431e-10	-1.38338	1.72528e-05	-3.03431e-10	-1.37471
1565838	chr5:1565838:G:A	1.78002e-13	-1.97752	-0.0951698	1.54678e-05	-1.89189	0.40797
1565840	chr5:1565840:A:T	4.17529e-14	-2.0547	-1.46802	2.02311e-06	-2.04808	-1.46997
1565987	chr5:1565987:A:C	4.20286e-14	-2.05465	-1.46149	2.03181e-06	-2.04909	-1.46467
1566356	chr5:1566356:T:C	2.59647e-13	-1.33835	-0.356811	7.82834e-06	-1.8481	-0.316832
1566534	chr5:1566534:G:A	4.3886e-13	-3.03431e-10	-1.17031	1.98309e-05	-3.03431e-10	-1.23544
1566855	chr5:1566855:C:T	1.11704e-13	-1.15197	-1.38666	5.61838e-06	-1.07163	-1.42501
1566923	chr5:1566923:A:G	3.24399e-13	-3.03431e-10	-1.47251	1.57279e-05	-3.03431e-10	-1.46725
1566985	chr5:1566985:G:A	1.08891e-12	-3.03431e-10	-0.261557	5.69756e-05	-3.03431e-10	-0.180058
1567224	chr5:1567224:C:T	4.3311e-13	-3.03431e-10	-1.1835	1.95711e-05	-3.03431e-10	-1.24862
1567265	chr5:1567265:C:T	4.18658e-14	-2.05421	-1.46581	2.0352e-06	-2.04386	-1.46823
1567623	chr5:1567623:G:A	4.23308e-14	-2.05405	-1.45492	2.05654e-06	-2.04314	-1.45852
1567682	chr5:1567682:A:G	5.28245e-14	-1.98542	-1.30209	2.71766e-06	-2.05394	-1.16897
1567813	chr5:1567813:T:C	4.23266e-14	-2.05412	-1.45495	2.04005e-06	-2.05117	-1.45853
1568049	chr5:1568049:G:A	4.26687e-14	-2.05387	-1.44716	2.05323e-06	-2.0517	-1.45156
1568327	chr5:1568327:T:C	4.22427e-14	-2.0547	-1.45636	2.04388e-06	-2.04804	-1.45979
1568393	chr5:1568393:T:C	6.09712e-14	-1.98001	-1.16407	3.19301e-06	-2.05356	-1.00816
1568473	chr5:1568473:A:T	5.93661e-13	-3.03431e-10	-0.868179	3.08298e-05	-3.03431e-10	-0.794198
1568799	chr5:1568799:C:T	4.44536e-13	-3.03431e-10	-1.15746	2.17269e-05	-3.03431e-10	-1.14413
1569097	chr5:1569097:C:T	6.41227e-14	-1.71788	-1.37581	2.84493e-06	-1.77369	-1.40345
1569513	chr5:1569513:T:C	4.19435e-14	-2.05396	-1.4642	2.04202e-06	-2.04226	-1.46648
1569766	chr5:1569766:T:A	4.10795e-13	-3.03431e-10	-1.23639	2.00865e-05	-3.03431e-10	-1.22263
1569807	chr5:1569807:C:G	8.70201e-13	-3.03431e-10	-0.485763	3.78379e-05	-3.03431e-10	-0.589369
1571052	chr5:1571052:G:C	4.14287e-13	-3.03431e-10	-1.22793	2.1215e-05	-3.03431e-10	-1.16797
1571715	chr5:1571715:T:C	1.14399e-12	-3.03431e-10	-0.212212	5.78565e-05	-3.03431e-10	-0.164715
1571948	chr5:1571948:AAAAG:A	2.08325e-13	-1.91539	-4.50893e-10	9.99392e-06	-1.9207	-4.50893e-10
1572101	chr5:1572101:T:G	4.34299e-14	-2.02298	-1.46036	2.16352e-06	-1.98252	-1.46843
1572470	chr5:1572470:A:G	8.90462e-14	-1.31702	-1.44831	2.55505e-06	-1.83715	-1.44746
1572934	chr5:1572934:A:C	4.21021e-14	-2.04285	-1.47154	2.08783e-06	-2.01426	-1.47229
1573036	chr5:1573036:C:T	9.4244e-14	-1.74052	-0.96808	3.17662e-06	-1.87469	-1.19217
1573135	chr5:1573135:C:T	4.21595e-14	-2.0414	-1.47163	2.09344e-06	-2.01162	-1.47225
1573347	chr5:1573347:C:T	2.69791e-13	-1.65684	-4.50893e-10	1.25581e-05	-1.69232	-4.50893e-10
1573357	chr5:1573357:G:A	6.24421e-14	-2.01416	-1.10609	3.35308e-06	-1.94907	-1.06373
1573564	chr5:1573564:C:T	1.18506e-12	-3.03431e-10	-0.176942	5.99593e-05	-3.03431e-10	-0.129016
1573717	chr5:1573717:A:G	8.40801e-13	-3.03431e-10	-0.520133	4.24946e-05	-3.03431e-10	-0.473304
1573749	chr5:1573749:T:C	5.07484e-13	-3.03431e-10	-1.02502	2.54529e-05	-3.03431e-10	-0.98585
1573826	chr5:1573826:G:C	3.87017e-13	-1.29602	-4.50893e-10	2.31531e-05	-1.08055	-4.50893e-10
1573830	chr5:1573830:G:A	5.23955e-13	-3.03431e-10	-0.993081	2.54384e-05	-3.03431e-10	-0.98642
1573834	chr5:1573834:C:CTG	5.27598e-13	-3.03431e-10	-0.986152	2.57055e-05	-3.03431e-10	-0.975975
1573924	chr5:1573924:T:C	3.33274e-13	-3.03431e-10	-1.44552	1.56788e-05	-3.03431e-10	-1.47037
1574408	chr5:1574408:TCCA:T	6.19121e-14	-1.70155	-1.42722	2.71524e-06	-1.76845	-1.45535
1574901	chr5:1574901:C:T	1.30028e-12	-3.03431e-10	-0.0841545	6.5909e-05	-3.03431e-10	-0.0344065
1575295	chr5:1575295:G:A	3.43241e-13	-3.03431e-10	-1.41605	1.58718e-05	-3.03431e-10	-1.45813
1575309	chr5:1575309:C:T	4.22103e-14	-2.04018	-1.47165	2.09589e-06	-2.01048	-1.47222
1575500	chr5:1575500:C:G	4.18844e-13	-3.03431e-10	-1.21699	2.07867e-05	-3.03431e-10	-1.18837
1575885	chr5:1575885:C:G	1.84806e-13	-2.03518	-4.50893e-10	8.77909e-06	-2.05031	-4.50893e-10
1576076	chr5:1576076:C:T	4.22537e-14	-2.03909	-1.47171	2.10171e-06	-2.00773	-1.4722
1576616	chr5:1576616:C:T	1.82251e-13	-2.0491	-4.50893e-10	9.13942e-06	-2.01008	-4.50893e-10
1576713	chr5:1576713:T:C	1.14235e-12	-0.213646	-4.50893e-10	5.05477e-05	-0.299764	-4.50893e-10
1576728	chr5:1576728:T:C	1.15071e-12	-0.206352	-4.50893e-10	5.09094e-05	-0.292632	-4.50893e-10
1576816	chr5:1576816:T:C	5.41596e-14	-2.02654	-1.23601	3.21605e-06	-2.05457	-0.999956
1576846	chr5:1576846:T:G	1.87241e-13	-2.02209	-4.50893e-10	8.7406e-06	-2.0547	-4.50893e-10
1576907	chr5:1576907:C:T	7.64509e-13	-3.03431e-10	-0.615254	3.42449e-05	-3.03431e-10	-0.689143
1576908	chr5:1576908:G:A	1.70845e-13	-1.80824	-0.305496	7.00391e-06	-1.99213	-0.284085
1576975	chr5:1576975:C:T	4.26705e-14	-2.02924	-1.47174	2.13365e-06	-1.99267	-1.47218
1577212	chr5:1577212:T:C	4.2354e-14	-2.03779	-1.47063	2.10602e-06	-2.00536	-1.47252
1577296	chr5:1577296:G:C	3.33088e-13	-0.291626	-1.15446	6.51547e-06	-1.16347	-1.18504
1577406	chr5:1577406:T:C	5.18839e-13	-3.03431e-10	-1.00289	2.16176e-05	-3.03431e-10	-1.14917
1577607	chr5:1577607:T:C	4.24997e-14	-2.0338	-1.47119	2.12016e-06	-1.99877	-1.47242
1578081	chr5:1578081:G:A	4.23619e-14	-2.04051	-1.46773	2.09704e-06	-2.01017	-1.47198
1578122	chr5:1578122:T:A	5.83397e-13	-3.03431e-10	-0.88562	3.06837e-05	-3.03431e-10	-0.79895
1578234	chr5:1578234:G:A	3.63426e-13	-0.287883	-1.07103	1.27237e-05	-0.864916	-0.814298
1578316	chr5:1578316:GGGGCCTGTTCCCAACATGTCCCCTTTGTTTTGCAAAGCGATAAAAGCAAAGGCAGCTTTGTCATGGT:G	4.72586e-14	-1.96139	-1.43746	2.42264e-06	-2.04419	-1.29364
1578572	chr5:1578572:C:T	3.50666e-13	-3.03431e-10	-1.39465	1.60472e-05	-3.03431e-10	-1.44714
1578573	chr5:1578573:G:A	3.29016e-13	-3.03431e-10	-1.45838	1.59593e-05	-3.03431e-10	-1.45264
1578743	chr5:1578743:G:A	3.42026e-13	-3.03431e-10	-1.4196	1.58421e-05	-3.03431e-10	-1.46001
1578794	chr5:1578794:G:A	4.505e-13	-3.03431e-10	-1.14413	2.4272e-05	-3.03431e-10	-1.03336
1578855	chr5:1578855:C:T	7.80647e-14	-2.0547	-0.84225	4.50043e-06	-2.02866	-0.689847
1578992	chr5:1578992:T:C	4.21466e-14	-2.04122	-1.47211	2.10257e-06	-2.01148	-1.46804
1579050	chr5:1579050:T:A	6.49399e-13	0.653655	-1.43209	1.91742e-05	0.0365717	-1.30569
1579144	chr5:1579144:G:A	4.23603e-14	-2.03814	-1.47013	2.10449e-06	-2.00609	-1.47252
1579264	chr5:1579264:T:C	4.21675e-14	-2.04075	-1.47209	2.10602e-06	-2.01071	-1.46718
1579329	chr5:1579329:A:G	4.47369e-14	-2.02902	-1.42467	2.26341e-06	-1.9917	-1.4141
1579354	chr5:1579354:C:T	9.44697e-13	-3.03431e-10	-0.403623	4.84125e-05	-3.03431e-10	-0.342923
1579400	chr5:1579400:A:G	4.32756e-14	-2.01609	-1.47081	2.17861e-06	-1.97151	-1.47248
1579441	chr5:1579441:G:GTGT	4.16098e-14	-2.05441	-1.47174	2.03447e-06	-2.04005	-1.4724
1579443	chr5:1579443:ATTC:A	4.16993e-14	-2.05226	-1.47174	2.05252e-06	-2.03121	-1.4724
1579450	chr5:1579450:CATG:C	4.17496e-14	-2.05073	-1.47207	2.06232e-06	-2.02664	-1.4722
1579984	chr5:1579984:T:C	4.22498e-14	-2.03928	-1.4716	2.10115e-06	-2.00793	-1.47226
1580437	chr5:1580437:T:C	1.83074e-13	-2.0446	-4.50893e-10	9.11007e-06	-2.0133	-4.50893e-10
1580499	chr5:1580499:C:T	1.18055e-12	-3.03431e-10	-0.180753	5.97228e-05	-3.03431e-10	-0.132967
1581495	chr5:1581495:G:A	3.96242e-13	-3.03431e-10	-1.27246	1.94328e-05	-3.03431e-10	-1.25572
1581824	chr5:1581824:T:C	4.23319e-14	-2.03651	-1.47243	2.11326e-06	-2.00328	-1.47117
1581842	chr5:1581842:AGT:A	3.81843e-13	-3.03431e-10	-1.30948	1.89854e-05	-3.03431e-10	-1.27901
1582038	chr5:1582038:G:A	3.54113e-13	-3.03431e-10	-1.38487	1.68301e-05	-3.03431e-10	-1.39951
1582129	chr5:1582129:C:T	6.56292e-14	-1.64761	-1.42285	2.85891e-06	-1.71924	-1.453
1582608	chr5:1582608:C:CCA	3.60162e-13	-3.03431e-10	-1.36793	1.70875e-05	-3.03431e-10	-1.38434
1583045	chr5:1583045:C:T	3.42678e-13	-3.03431e-10	-1.4177	1.58591e-05	-3.03431e-10	-1.45894
1583054	chr5:1583054:G:A	1.08891e-12	-3.03431e-10	-0.261557	5.69756e-05	-3.03431e-10	-0.180058
1583092	chr5:1583092:A:C	4.17837e-14	-2.04972	-1.47226	2.06036e-06	-2.0282	-1.4716
1583099	chr5:1583099:G:C	4.16113e-14	-2.05413	-1.47198	2.03284e-06	-2.04127	-1.47197
1583170	chr5:1583170:T:C	6.56205e-14	-1.61027	-1.46033	2.91394e-06	-1.6812	-1.47197
1583250	chr5:1583250:T:C	7.86213e-13	-3.03431e-10	-0.58726	3.38493e-05	-3.03431e-10	-0.700761
1583260	chr5:1583260:G:T	3.94951e-13	-3.03431e-10	-1.27573	1.81277e-05	-3.03431e-10	-1.32524
1583264	chr5:1583264:A:C	3.57399e-13	-3.03431e-10	-1.37563	1.67226e-05	-3.03431e-10	-1.40592
1583316	chr5:1583316:T:A	3.24485e-13	-3.03431e-10	-1.47225	1.56534e-05	-3.03431e-10	-1.47199
1583327	chr5:1583327:A:C	3.52399e-13	-3.03431e-10	-1.38972	1.74677e-05	-3.03431e-10	-1.36233
1583510	chr5:1583510:C:T	4.2454e-13	-3.03431e-10	-1.20348	2.11098e-05	-3.03431e-10	-1.17295
1583628	chr5:1583628:T:C	3.33036e-13	-3.03431e-10	-1.44624	1.58299e-05	-3.03431e-10	-1.46078
1583677	chr5:1583677:C:T	8.34133e-14	-1.90527	-0.925413	4.69163e-06	-1.80763	-0.869274
1584064	chr5:1584064:C:T	8.6236e-13	-3.03431e-10	-0.494814	4.30174e-05	-3.03431e-10	-0.461077
1584229	chr5:1584229:C:T	6.59709e-14	-1.64529	-1.41998	2.87006e-06	-1.71726	-1.45109
1584267	chr5:1584267:G:A	4.25121e-14	-2.03959	-1.46511	2.10342e-06	-2.00819	-1.47092
1584278	chr5:1584278:C:G	4.27561e-14	-2.03611	-1.46286	2.11857e-06	-2.00214	-1.46981
1584296	chr5:1584296:T:C	8.47063e-13	0.95857	-1.47128	2.29627e-05	0.298622	-1.38743
1584475	chr5:1584475:C:T	4.21488e-14	-2.04092	-1.47236	2.09663e-06	-2.01096	-1.47139
1584480	chr5:1584480:A:G	4.52494e-13	-3.03431e-10	-1.13971	2.20593e-05	-3.03431e-10	-1.12895
1584550	chr5:1584550:T:C	3.32891e-13	-3.03431e-10	-1.44667	1.63527e-05	-3.03431e-10	-1.42829
1584744	chr5:1584744:C:T	3.33038e-13	-3.03431e-10	-1.44623	1.61492e-05	-3.03431e-10	-1.44081
1584876	chr5:1584876:A:T	4.2131e-14	-2.04694	-1.46676	2.07357e-06	-2.02163	-1.47178
1584913	chr5:1584913:C:T	3.49225e-13	-3.03431e-10	-1.39877	1.64759e-05	-3.03431e-10	-1.42078
1584946	chr5:1584946:C:T	4.37756e-13	-1.08022	-0.092605	1.1589e-05	-1.69766	-0.0749646
1585155	chr5:1585155:G:A	4.162e-14	-2.05357	-1.47233	2.01976e-06	-2.05128	-1.46843
1585239	chr5:1585239:C:T	1.86507e-13	-0.571156	-1.45486	4.06887e-06	-1.36003	-1.45928
1585608	chr5:1585608:C:T	3.34665e-13	-3.03431e-10	-1.44136	1.67704e-05	-3.03431e-10	-1.40306
1585629	chr5:1585629:C:T	3.79757e-13	-3.03431e-10	-1.31496	1.87931e-05	-3.03431e-10	-1.28919
1585654	chr5:1585654:C:T	1.81398e-13	-1.38133	-0.672462	6.01906e-06	-1.7104	-0.717348
1585718	chr5:1585718:G:A	8.73379e-13	0.825352	-1.30747	2.89316e-05	0.181015	-1.03876
1585751	chr5:1585751:G:A	4.53619e-13	-3.03431e-10	-1.13723	2.21142e-05	-3.03431e-10	-1.12646
1585943	chr5:1585943:G:A	3.57251e-13	-3.03431e-10	-1.37605	1.67356e-05	-3.03431e-10	-1.40514
1586139	chr5:1586139:G:A	3.69677e-13	-3.03431e-10	-1.34186	1.87246e-05	-3.03431e-10	-1.29284
1586224	chr5:1586224:G:A	1.11279e-12	-3.03431e-10	-0.239863	5.64869e-05	-3.03431e-10	-0.188672
1586313	chr5:1586313:G:A	1.52492e-12	-3.03431e-10	0.0752098	7.79405e-05	-3.03431e-10	0.133265
1586394	chr5:1586394:T:C	2.09873e-13	-1.70882	-0.199164	7.78604e-06	-2.01338	-0.156968
1587372	chr5:1587372:C:T	1.81602e-13	-2.05267	-4.50893e-10	8.93266e-06	-2.03297	-4.50893e-10
1587430	chr5:1587430:T:C	4.22577e-14	-2.03896	-1.47174	2.10245e-06	-2.0074	-1.47218
1587543	chr5:1587543:C:T	8.6782e-13	-3.03431e-10	-0.488503	3.91482e-05	-3.03431e-10	-0.555327
1587578	chr5:1587578:G:A	7.48627e-13	0.835983	-1.47223	2.03905e-05	0.185589	-1.3932
1587601	chr5:1587601:C:T	4.2703e-14	-2.02852	-1.47169	2.13718e-06	-1.99099	-1.47221
1587697	chr5:1587697:C:T	5.8928e-14	-1.92185	-1.25632	3.24574e-06	-1.82817	-1.21717
1587827	chr5:1587827:AC:A	1.81234e-13	-2.0547	-4.50893e-10	8.78414e-06	-2.04973	-4.50893e-10
1588201	chr5:1588201:C:A	6.14805e-14	-1.90211	-1.23366	3.42485e-06	-1.79597	-1.19565
1588265	chr5:1588265:C:T	1.99285e-13	-1.95975	-4.50893e-10	9.29771e-06	-1.99291	-4.50893e-10
1588334	chr5:1588334:A:G	4.82112e-14	-2.04967	-1.32922	2.28557e-06	-2.02719	-1.36888
1588469	chr5:1588469:C:T	3.38266e-13	-3.03431e-10	-1.43066	1.67854e-05	-3.03431e-10	-1.40217
1588589	chr5:1588589:A:G	2.64998e-12	0.62782	-4.50893e-10	0.000103526	0.417146	-4.50893e-10
1588611	chr5:1588611:G:A	4.52912e-13	-3.03431e-10	-1.13879	2.20784e-05	-3.03431e-10	-1.12808
1588865	chr5:1588865:T:C	6.52559e-14	-2.05126	-1.02492	3.12036e-06	-2.0328	-1.05194
1589272	chr5:1589272:C:G	4.26457e-14	-2.03007	-1.47149	2.13319e-06	-1.99273	-1.47233
1589636	chr5:1589636:A:G	5.80765e-14	-1.82085	-1.37188	2.61936e-06	-1.86633	-1.39342
1589807	chr5:1589807:C:T	1.88547e-13	-2.01514	-4.50893e-10	8.77019e-06	-2.05132	-4.50893e-10
1589922	chr5:1589922:G:A	3.80645e-13	-3.03431e-10	-1.31262	1.68525e-05	-3.03431e-10	-1.39818
1590051	chr5:1590051:C:T	3.69303e-13	-3.03431e-10	-1.34287	1.83161e-05	-3.03431e-10	-1.3149
1590064	chr5:1590064:A:G	9.13575e-14	-1.78246	-0.957246	5.54103e-06	-1.61168	-0.898822
1590126	chr5:1590126:T:TGTGCTCTCA	4.62985e-14	-1.99901	-1.42037	2.40713e-06	-1.94834	-1.3959
1590355	chr5:1590355:C:T	3.72182e-13	-3.03431e-10	-1.3351	1.84593e-05	-3.03431e-10	-1.30711
1590380	chr5:1590380:C:T	4.44968e-13	-3.03431e-10	-1.15648	1.92907e-05	-3.03431e-10	-1.26306
1590384	chr5:1590384:C:T	5.65535e-13	-3.03431e-10	-0.916714	2.37353e-05	-3.03431e-10	-1.05572
1590420	chr5:1590420:T:C	6.64756e-14	-1.86994	-1.18771	2.84725e-06	-1.90965	-1.26668
1590493	chr5:1590493:A:G	1.4145e-13	-1.77697	-0.52557	9.4207e-06	-1.66431	-0.315457
1591067	chr5:1591067:C:T	4.73498e-13	-1.09434	-4.50893e-10	2.26079e-05	-1.10438	-4.50893e-10
1591403	chr5:1591403:A:G	3.30578e-13	-3.03431e-10	-1.45364	1.57639e-05	-3.03431e-10	-1.46496
1591819	chr5:1591819:T:C	4.22421e-13	-3.03431e-10	-1.20848	2.0819e-05	-3.03431e-10	-1.18682
1591995	chr5:1591995:G:A	2.86651e-13	-1.59622	-4.50893e-10	1.46084e-05	-1.54109	-4.50893e-10
1593151	chr5:1593151:T:C	9.97684e-14	-2.04938	-0.602251	6.24526e-06	-2.01427	-0.37659
1593253	chr5:1593253:A:G	4.83752e-13	-3.03431e-10	-1.07292	2.50077e-05	-3.03431e-10	-1.0035
1593383	chr5:1593383:G:A	5.76489e-14	-1.92373	-1.27639	3.2645e-06	-1.78917	-1.25041
1593576	chr5:1593576:A:G	7.24934e-14	-2.04222	-0.928774	4.32168e-06	-1.99655	-0.762489
1593664	chr5:1593664:C:T	7.62383e-14	-2.04908	-0.871547	4.5471e-06	-2.01264	-0.695553
1593665	chr5:1593665:C:G	8.14964e-14	-2.05029	-0.803634	4.91728e-06	-2.01593	-0.613991
1593668	chr5:1593668:C:T	1.07152e-13	-2.05043	-0.529811	6.79722e-06	-2.01661	-0.289559
1593812	chr5:1593812:C:T	4.26396e-13	0.273356	-1.47247	9.91715e-06	-0.461398	-1.46702
1593981	chr5:1593981:A:G	8.01975e-14	-1.56809	-1.30191	4.03511e-06	-1.46273	-1.36491
1594435	chr5:1594435:G:A	8.98166e-13	-3.03431e-10	-0.454133	4.36401e-05	-3.03431e-10	-0.446705
1594549	chr5:1594549:C:G	1.89309e-13	-1.56211	-0.448999	9.56356e-06	-1.73728	-0.227446
1594559	chr5:1594559:G:A	3.56703e-13	-3.03431e-10	-1.37758	1.78395e-05	-3.03431e-10	-1.34127
1594764	chr5:1594764:C:G	2.82369e-13	-0.569688	-1.04159	5.96847e-06	-1.35618	-1.08001
1594961	chr5:1594961:C:T	4.69413e-13	-3.03431e-10	-1.103	1.94867e-05	-3.03431e-10	-1.25295
1594966	chr5:1594966:T:G	3.24457e-13	-3.03431e-10	-1.47233	1.57056e-05	-3.03431e-10	-1.46867
1595052	chr5:1595052:C:T	6.36113e-13	-3.03431e-10	-0.799112	3.33354e-05	-3.03431e-10	-0.716062
1595126	chr5:1595126:G:C	5.4721e-14	-1.93926	-1.31298	3.07517e-06	-1.81054	-1.28878
1595273	chr5:1595273:TTTAAA:T	7.40003e-14	-2.0517	-0.89872	4.33915e-06	-2.02026	-0.734738
1595501	chr5:1595501:G:C	2.13362e-13	-1.84536	-0.0461346	1.04301e-05	-1.72934	-0.148652
1595734	chr5:1595734:C:G	7.7853e-14	-2.04501	-0.854651	4.65699e-06	-2.0547	-0.629614
1595923	chr5:1595923:G:A	1.76616e-13	-0.613104	-1.46741	3.91487e-06	-1.38763	-1.47027
1596064	chr5:1596064:AG:A	7.94064e-14	-2.04875	-0.831163	4.72545e-06	-2.01149	-0.658232
1596833	chr5:1596833:G:A	3.7274e-13	-3.03431e-10	-1.33361	1.72353e-05	-3.03431e-10	-1.37572
1596920	chr5:1596920:C:G	9.83758e-13	-3.03431e-10	-0.363107	4.71628e-05	-3.03431e-10	-0.369076
1597334	chr5:1597334:C:A	3.31644e-13	-3.03431e-10	-1.45043	1.60556e-05	-3.03431e-10	-1.44663
1597424	chr5:1597424:C:G	1.37354e-12	-3.03431e-10	-0.0293377	7.26817e-05	-3.03431e-10	0.0634092
1597512	chr5:1597512:G:A	8.20358e-14	-2.03137	-0.815966	4.99538e-06	-1.97475	-0.639422
1597763	chr5:1597763:T:C	4.20812e-14	-2.05029	-1.4646	2.0262e-06	-2.04801	-1.46851
1597914	chr5:1597914:T:C	1.28493e-13	-2.03288	-0.365735	8.27772e-06	-1.97753	-0.13158
1597979	chr5:1597979:G:A	5.17965e-12	1.29801	-4.50893e-10	0.000361326	1.6671	-4.50893e-10
1598876	chr5:1598876:C:T	1.76959e-12	-3.03431e-10	0.224018	7.63931e-05	-3.03431e-10	0.113212
1599281	chr5:1599281:G:A	8.78833e-14	-2.04451	-0.733971	5.29468e-06	-2.00077	-0.555209
1599794	chr5:1599794:T:A	2.60652e-13	-0.622168	-1.06913	5.6059e-06	-1.39269	-1.10617
1599831	chr5:1599831:G:GA	7.63176e-14	-2.04523	-0.874349	4.53827e-06	-2.00258	-0.707558
1599865	chr5:1599865:G:A	8.34228e-13	-3.03431e-10	-0.527981	4.05526e-05	-3.03431e-10	-0.520081
1599909	chr5:1599909:G:A	6.88458e-14	-2.05284	-0.969782	3.96169e-06	-2.02383	-0.822176
1599931	chr5:1599931:T:C	5.29221e-13	-3.03431e-10	-0.983081	2.41171e-05	-3.03431e-10	-1.03976
1599960	chr5:1599960:C:CAG	7.08908e-14	-2.04408	-0.949263	4.18002e-06	-1.99957	-0.792791
1599983	chr5:1599983:G:A	7.47607e-14	-2.04118	-0.89901	4.45458e-06	-1.99364	-0.73511
1600123	chr5:1600123:C:T	6.85992e-14	-1.99982	-1.02639	3.86576e-06	-2.05357	-0.816956
1600127	chr5:1600127:G:A	6.5916e-14	-1.70183	-1.36428	3.30671e-06	-1.6127	-1.41403
1600168	chr5:1600168:T:C	7.91641e-14	-2.0431	-0.83986	4.74592e-06	-1.9977	-0.667696
1600193	chr5:1600193:A:G	3.40154e-13	-3.03431e-10	-1.42509	1.64955e-05	-3.03431e-10	-1.41959
1600357	chr5:1600357:A:G	4.12377e-13	-3.03431e-10	-1.23255	2.02252e-05	-3.03431e-10	-1.21575
1600404	chr5:1600404:T:C	1.52293e-13	-0.756576	-1.47211	3.55352e-06	-1.48421	-1.47053
1600623	chr5:1600623:T:A	8.76136e-14	-2.04597	-0.735586	5.266e-06	-2.00585	-0.555556
1600624	chr5:1600624:T:C	8.83193e-14	-2.04455	-0.72898	5.32193e-06	-2.0025	-0.548346
1600656	chr5:1600656:A:G	6.70474e-14	-1.68943	-1.35966	4.62924e-06	-1.48134	-1.20895
1600670	chr5:1600670:T:C	4.67109e-14	-1.98063	-1.42988	2.12674e-06	-2.02763	-1.44046
1600682	chr5:1600682:A:G	3.34677e-13	-3.03431e-10	-1.44132	1.62137e-05	-3.03431e-10	-1.43683
1601008	chr5:1601008:C:A	4.77538e-13	-3.03431e-10	-1.08584	2.39965e-05	-3.03431e-10	-1.04477
1601097	chr5:1601097:C:T	2.21076e-13	-1.85598	-4.50893e-10	1.05001e-05	-1.8713	-4.50893e-10
1601543	chr5:1601543:AC:A	1.81934e-13	-2.05084	-4.50893e-10	8.7639e-06	-2.05204	-4.50893e-10
1601565	chr5:1601565:C:T	3.39977e-13	-3.03431e-10	-1.42561	1.64863e-05	-3.03431e-10	-1.42015
1601812	chr5:1601812:T:C	2.59155e-13	-1.69706	-4.50893e-10	1.12925e-05	-1.79854	-4.50893e-10
1602005	chr5:1602005:C:T	7.78433e-14	-2.05006	-0.849732	4.61194e-06	-2.01506	-0.678978
1603261	chr5:1603261:T:C	5.94839e-13	-3.03431e-10	-0.866197	3.13298e-05	-3.03431e-10	-0.77811
1603309	chr5:1603309:A:C	3.48894e-13	-3.03431e-10	-1.39972	1.7216e-05	-3.03431e-10	-1.37684
1603735	chr5:1603735:C:T	1.88225e-13	-2.01685	-4.50893e-10	8.97955e-06	-2.02773	-4.50893e-10
1603845	chr5:1603845:C:T	1.74188e-11	-3.03431e-10	2.51082	0.00102525	-3.03431e-10	2.71001
1603946	chr5:1603946:A:G	3.74807e-13	-0.338626	-0.989451	7.27406e-06	-1.20992	-1.02844
1604419	chr5:1604419:T:C	4.3718e-14	-2.01335	-1.46338	2.27744e-06	-1.93257	-1.46706
1604420	chr5:1604420:C:A	7.72109e-14	-2.04657	-0.861378	4.59594e-06	-2.00562	-0.691884
1604470	chr5:1604470:G:A	4.57877e-14	-1.97732	-1.45315	2.43607e-06	-1.87422	-1.45807
1604912	chr5:1604912:G:A	3.24494e-13	-3.03431e-10	-1.47222	1.57818e-05	-3.03431e-10	-1.46383
1604946	chr5:1604946:A:G	4.62065e-13	0.351665	-1.47045	1.07477e-05	-0.391801	-1.45619
1605599	chr5:1605599:A:G	4.93966e-14	-1.95959	-1.39502	2.72466e-06	-1.84222	-1.37811
1605966	chr5:1605966:A:C	1.15705e-12	1.27164	-1.4725	2.78846e-05	0.514005	-1.40861
1606090	chr5:1606090:G:A	3.3242e-13	-3.03431e-10	-1.44809	1.62893e-05	-3.03431e-10	-1.43217
1606305	chr5:1606305:G:A	3.24554e-13	-3.03431e-10	-1.47203	1.57959e-05	-3.03431e-10	-1.46293
1607093	chr5:1607093:G:A	4.35053e-13	-3.03431e-10	-1.17902	1.92464e-05	-3.03431e-10	-1.26536
1607166	chr5:1607166:G:A	4.37352e-13	-3.03431e-10	-1.17375	2.3222e-05	-3.03431e-10	-1.07758
1607525	chr5:1607525:G:C	7.67257e-14	-2.04145	-0.872804	4.55764e-06	-1.99356	-0.712317
1607857	chr5:1607857:G:A	3.47002e-13	-3.03431e-10	-1.40516	1.65141e-05	-3.03431e-10	-1.41847
1607880	chr5:1607880:G:A	3.46508e-13	-3.03431e-10	-1.40658	1.64934e-05	-3.03431e-10	-1.41972
1608061	chr5:1608061:G:A	6.83119e-14	-1.96827	-1.06213	4.35822e-06	-1.81138	-0.939233
1608388	chr5:1608388:G:A	1.19265e-12	-1.58675	1.4162	9.31653e-05	-1.36657	1.67827
1608476	chr5:1608476:G:A	6.87214e-14	-2.03712	-0.987308	4.06114e-06	-1.98525	-0.835967
1608620	chr5:1608620:G:A	7.53918e-14	-1.95928	-0.972506	4.79135e-06	-1.85983	-0.796039
1608638	chr5:1608638:A:G	7.7819e-14	-2.03711	-0.862996	4.77736e-06	-1.98365	-0.675142
1608639	chr5:1608639:T:C	1.30944e-12	1.37001	-1.44714	2.98116e-05	0.642672	-1.47046
1608871	chr5:1608871:T:C	3.61602e-13	-3.03431e-10	-1.36394	1.7505e-05	-3.03431e-10	-1.3602
1608997	chr5:1608997:C:T	1.8161e-13	-2.05263	-4.50893e-10	8.76594e-06	-2.05181	-4.50893e-10
1609199	chr5:1609199:A:T	7.11111e-14	-1.68435	-1.30589	3.51573e-06	-1.59424	-1.3712
1609578	chr5:1609578:T:C	5.67304e-14	-1.93888	-1.2773	3.19298e-06	-1.81036	-1.25137
1609663	chr5:1609663:G:A	1.73837e-13	-0.630979	-1.46539	3.86891e-06	-1.4008	-1.46891
1610077	chr5:1610077:C:T	4.2521e-13	-3.03431e-10	-1.2019	2.16703e-05	-3.03431e-10	-1.14674
1610658	chr5:1610658:C:T	2.56593e-13	-0.658475	-1.04852	5.57124e-06	-1.41812	-1.08694
1610791	chr5:1610791:G:A	5.87503e-14	-1.86862	-1.31257	3.40564e-06	-1.70797	-1.28927
1610804	chr5:1610804:G:A	4.28059e-14	-2.03033	-1.46748	2.20295e-06	-1.96325	-1.46964
1610996	chr5:1610996:C:T	1.20732e-12	1.09546	-1.25379	4.39437e-05	0.57591	-1.01568
1611031	chr5:1611031:A:G	1.83378e-13	-2.04294	-4.50893e-10	9.24798e-06	-1.99828	-4.50893e-10
1611186	chr5:1611186:T:C	4.90685e-14	-1.89703	-1.46424	2.75207e-06	-1.75193	-1.4584
1611782	chr5:1611782:G:A	3.61297e-13	-3.03431e-10	-1.36479	1.81833e-05	-3.03431e-10	-1.32218
1611928	chr5:1611928:T:A	7.74608e-14	-2.04897	-0.855743	4.66406e-06	-2.0114	-0.671394
1612319	chr5:1612319:A:G	1.53275e-13	-0.820101	-1.40215	3.62838e-06	-1.52292	-1.41097
1612497	chr5:1612497:C:A	8.02795e-14	-2.0413	-0.827676	4.82771e-06	-1.99351	-0.654798
1612635	chr5:1612635:C:T	3.28024e-13	-3.03431e-10	-1.4614	1.62455e-05	-3.03431e-10	-1.43486
1612810	chr5:1612810:G:A	7.87307e-14	-2.04162	-0.846835	4.72245e-06	-1.99422	-0.676135
1613130	chr5:1613130:G:A	3.59631e-13	-3.03431e-10	-1.36941	1.7385e-05	-3.03431e-10	-1.36707
1613183	chr5:1613183:A:G	7.82966e-14	-2.04335	-0.850637	4.68573e-06	-1.99808	-0.680081
1613318	chr5:1613318:T:C	1.06929e-12	-3.03431e-10	-0.27974	5.13243e-05	-3.03431e-10	-0.284517
1614139	chr5:1614139:G:A	1.57823e-13	-0.725812	-1.4672	3.62288e-06	-1.46526	-1.47015
1614184	chr5:1614184:A:C	7.67368e-14	-2.04506	-0.869047	4.55958e-06	-2.00198	-0.703474
1614288	chr5:1614288:G:A	6.76698e-14	-1.71576	-1.32408	3.3382e-06	-1.63158	-1.38567
1614804	chr5:1614804:A:G	7.34934e-14	-2.03961	-0.917686	4.36781e-06	-1.99045	-0.757969
1614848	chr5:1614848:A:G	3.55213e-13	-3.03431e-10	-1.38177	1.70595e-05	-3.03431e-10	-1.38597
1615084	chr5:1615084:G:A	7.41352e-14	-1.97933	-0.96927	4.16536e-06	-2.04925	-0.746629
1615146	chr5:1615146:T:G	7.9944e-14	-2.04216	-0.831	4.80404e-06	-1.99542	-0.657807
1615255	chr5:1615255:A:G	1.73847e-12	-3.03431e-10	0.206273	7.64002e-05	-3.03431e-10	0.113305
1615431	chr5:1615431:A:G	8.15152e-14	-2.03909	-0.814611	4.92555e-06	-1.98887	-0.639374
1615768	chr5:1615768:GACCATCTGTAAA:G	3.50414e-13	-3.03431e-10	-1.39537	1.69538e-05	-3.03431e-10	-1.39219
1616825	chr5:1616825:A:T	7.77176e-14	-2.04264	-0.858762	4.6511e-06	-1.9965	-0.68908
1616972	chr5:1616972:T:C	4.39311e-13	-3.03431e-10	-1.16928	2.06037e-05	-3.03431e-10	-1.19721
1617067	chr5:1617067:A:G	7.96241e-14	-2.04318	-0.833991	4.77608e-06	-1.99769	-0.661374
1617103	chr5:1617103:C:T	4.08896e-13	-3.03431e-10	-1.24103	2.06784e-05	-3.03431e-10	-1.19359
1617962	chr5:1617962:C:A	3.55409e-13	-3.03431e-10	-1.38122	1.72017e-05	-3.03431e-10	-1.37767
1618411	chr5:1618411:G:A	1.86139e-13	-2.02799	-4.50893e-10	8.96405e-06	-2.02946	-4.50893e-10
1618412	chr5:1618412:A:C	7.28233e-14	-2.03745	-0.928997	4.36422e-06	-1.98523	-0.764007
1618910	chr5:1618910:C:T	7.62941e-14	-2.05423	-0.865665	4.4263e-06	-2.03051	-0.704607
1619111	chr5:1619111:G:A	1.9843e-13	-0.695465	-1.26859	4.42119e-06	-1.45582	-1.28046
1619180	chr5:1619180:C:T	3.81045e-13	-3.03431e-10	-1.31157	1.84863e-05	-3.03431e-10	-1.30565
1619321	chr5:1619321:C:T	3.2556e-13	-3.03431e-10	-1.46894	1.60049e-05	-3.03431e-10	-1.44978
1619379	chr5:1619379:A:C	4.21671e-14	-2.04965	-1.46319	2.0292e-06	-2.0484	-1.46664
1619694	chr5:1619694:G:A	2.82783e-12	-3.03431e-10	0.692777	0.000144951	-3.03431e-10	0.753718
1620649	chr5:1620649:G:C	7.87262e-14	-2.04941	-0.839101	4.72715e-06	-2.05408	-0.615282
1620799	chr5:1620799:C:T	6.4748e-13	-3.03431e-10	-0.781399	3.5431e-05	-3.03431e-10	-0.655094
1621070	chr5:1621070:G:A	8.61776e-14	-1.97817	-0.819903	5.4246e-06	-1.88401	-0.647728
1621144	chr5:1621144:C:T	2.4242e-13	-1.76382	-4.50893e-10	1.0477e-05	-1.8735	-4.50893e-10
1621190	chr5:1621190:G:A	1.8657e-13	-2.02568	-4.50893e-10	9.40735e-06	-1.98119	-4.50893e-10
1621682	chr5:1621682:G:C	3.5581e-12	2.3806	-1.4581	7.43965e-05	1.54542	-1.4587
1621949	chr5:1621949:C:T	4.92028e-14	-2.00834	-1.3502	2.75786e-06	-2.05227	-1.15596
1621958	chr5:1621958:T:G	4.65782e-14	-2.04485	-1.36851	2.68405e-06	-2.05028	-1.18508
1621980	chr5:1621980:G:A	7.78703e-14	-2.04862	-0.85082	4.62678e-06	-2.01071	-0.680112
1622184	chr5:1622184:C:T	3.26859e-13	-3.03431e-10	-1.46496	1.585e-05	-3.03431e-10	-1.45951
1622703	chr5:1622703:C:T	5.4731e-13	-3.03431e-10	-0.949473	2.66633e-05	-3.03431e-10	-0.939391
1623011	chr5:1623011:C:T	1.10187e-12	-3.03431e-10	-0.24972	6.6815e-05	-3.03431e-10	-0.0207531
1624249	chr5:1624249:G:C	7.25711e-14	-2.0414	-0.928518	4.31363e-06	-1.99336	-0.767546
1624524	chr5:1624524:G:A	1.69124e-13	-0.725709	-1.39815	3.81149e-06	-1.47418	-1.41048
1625087	chr5:1625087:C:T	3.27781e-13	-3.03431e-10	-1.46214	1.62237e-05	-3.03431e-10	-1.4362
1625654	chr5:1625654:G:A	3.5045e-13	-3.03431e-10	-1.39527	1.71532e-05	-3.03431e-10	-1.38049
1626029	chr5:1626029:C:T	6.44693e-14	-1.99159	-1.09671	3.6569e-06	-2.05197	-0.874091
1626094	chr5:1626094:C:T	8.12743e-14	-2.0384	-0.81826	4.90785e-06	-1.98754	-0.644304
1626407	chr5:1626407:G:A	6.3397e-13	-3.03431e-10	-0.802486	3.10283e-05	-3.03431e-10	-0.787781
1626665	chr5:1626665:C:T	4.64567e-13	-3.03431e-10	-1.11338	1.93095e-05	-3.03431e-10	-1.26208
1626813	chr5:1626813:G:A	1.1733e-12	-3.03431e-10	-0.186914	6.16446e-05	-3.03431e-10	-0.101295
1626894	chr5:1626894:G:A	1.81247e-13	-2.05463	-4.50893e-10	8.86328e-06	-2.04076	-4.50893e-10
1628841	chr5:1628841:G:A	3.61479e-13	-3.03431e-10	-1.36428	1.74987e-05	-3.03431e-10	-1.36056
1629067	chr5:1629067:C:G	7.73918e-14	-2.0432	-0.862402	4.62448e-06	-1.99763	-0.693684
1629292	chr5:1629292:C:T	7.57514e-14	-2.04095	-0.886085	4.52497e-06	-1.99288	-0.720185
1629585	chr5:1629585:C:T	3.61622e-13	-3.03431e-10	-1.36389	1.75061e-05	-3.03431e-10	-1.36013
1629586	chr5:1629586:G:A	8.54196e-14	-2.04327	-0.763643	5.17562e-06	-1.99796	-0.580762
1630324	chr5:1630324:C:T	1.08973e-12	-3.03431e-10	-0.2608	5.24228e-05	-3.03431e-10	-0.263339
1630353	chr5:1630353:G:A	6.61181e-14	-2.0538	-1.00924	3.79748e-06	-2.02795	-0.860397
1630369	chr5:1630369:G:A	4.26807e-14	-2.03983	-1.46091	2.16983e-06	-1.98292	-1.46511
1630441	chr5:1630441:C:T	4.56486e-13	-3.03431e-10	-1.13093	2.44995e-05	-3.03431e-10	-1.02403
1630558	chr5:1630558:A:G	3.64754e-13	-3.03431e-10	-1.35526	1.7581e-05	-3.03431e-10	-1.35586
1630647	chr5:1630647:A:G	1.15682e-13	-1.73677	-0.76688	8.00459e-06	-1.63192	-0.510746
1631052	chr5:1631052:C:G	1.62697e-13	-0.754031	-1.40857	3.77096e-06	-1.47887	-1.41648
1631096	chr5:1631096:A:G	1.8667e-13	-0.553284	-1.47186	4.06374e-06	-1.34806	-1.47252
1631262	chr5:1631262:C:T	4.21841e-13	-3.03431e-10	-1.20986	1.81124e-05	-3.03431e-10	-1.32608
1631361	chr5:1631361:A:T	1.124e-12	-3.03431e-10	-0.229841	5.39897e-05	-3.03431e-10	-0.233888
1631754	chr5:1631754:GCACAAT:G	1.7528e-13	-0.708919	-1.37918	3.95563e-06	-1.46046	-1.38708
1631817	chr5:1631817:C:T	8.36304e-14	-1.99873	-0.829347	5.06348e-06	-2.05316	-0.54747
1631924	chr5:1631924:C:CATT	6.81162e-14	-2.05457	-0.978704	3.88285e-06	-2.0404	-0.825709
1632019	chr5:1632019:C:T	4.45925e-13	0.318174	-1.47251	1.02237e-05	-0.431734	-1.46624
1632069	chr5:1632069:CACA:C	7.67857e-14	-2.04931	-0.864161	4.55692e-06	-2.01226	-0.693769
1632151	chr5:1632151:T:C	1.71592e-13	-1.50244	-0.606928	8.47677e-06	-1.65774	-0.427611
1632158	chr5:1632158:G:A	5.91413e-12	1.43061	-4.50893e-10	0.000176909	0.952957	-4.50893e-10
1633827	chr5:1633827:G:A	1.16374e-12	1.15293	-1.34802	2.93267e-05	0.426497	-1.27068
1633886	chr5:1633886:G:A	4.26116e-14	-2.04834	-1.45402	2.11e-06	-2.01302	-1.46297
1633955	chr5:1633955:C:T	8.40308e-14	-2.05469	-0.76861	4.9303e-06	-2.04507	-0.582212
1634678	chr5:1634678:T:C	3.46214e-13	-3.03431e-10	-1.40743	1.66114e-05	-3.03431e-10	-1.41259
1634758	chr5:1634758:G:C	3.46056e-13	-3.03431e-10	-1.40789	1.66002e-05	-3.03431e-10	-1.41327
1634890	chr5:1634890:A:G	3.60483e-13	-3.03431e-10	-1.36704	1.72628e-05	-3.03431e-10	-1.37413
1635562	chr5:1635562:A:G	8.75335e-14	-1.48419	-1.29828	6.03643e-06	-1.29415	-1.13071
1635686	chr5:1635686:G:A	4.7961e-13	-3.03431e-10	-1.08151	2.24103e-05	-3.03431e-10	-1.11316
1635784	chr5:1635784:C:T	5.62675e-14	-1.85972	-1.36465	2.61624e-06	-1.99679	-1.26415
1635945	chr5:1635945:T:C	4.67345e-13	-3.03431e-10	-1.10742	2.21229e-05	-3.03431e-10	-1.12607
1635949	chr5:1635949:C:T	3.386e-13	-3.03431e-10	-1.42967	1.61079e-05	-3.03431e-10	-1.44337
1636088	chr5:1636088:G:A	3.53739e-13	-3.03431e-10	-1.38593	1.71201e-05	-3.03431e-10	-1.38243
1636134	chr5:1636134:G:A	3.50882e-13	-3.03431e-10	-1.39404	1.69708e-05	-3.03431e-10	-1.39119
1636566	chr5:1636566:G:A	2.57588e-13	-1.70313	-4.50893e-10	1.50297e-05	-1.51265	-4.50893e-10
1636594	chr5:1636594:C:T	5.52903e-14	-1.87469	-1.3672	2.58724e-06	-2.0045	-1.26759
1636740	chr5:1636740:C:T	3.24807e-13	-3.03431e-10	-1.47126	1.56913e-05	-3.03431e-10	-1.46957
1636799	chr5:1636799:C:T	3.70646e-13	-3.03431e-10	-1.33924	1.8947e-05	-3.03431e-10	-1.28104
1637084	chr5:1637084:A:T	3.24487e-13	-3.03431e-10	-1.47224	1.56917e-05	-3.03431e-10	-1.46955
1637253	chr5:1637253:C:T	3.28946e-13	-1.45859	-4.50893e-10	1.36224e-05	-1.61096	-4.50893e-10
1637257	chr5:1637257:A:G	3.25508e-13	-3.03431e-10	-1.4691	1.56571e-05	-3.03431e-10	-1.47176
1637531	chr5:1637531:C:T	8.34745e-14	-1.42957	-1.40038	2.78969e-06	-1.78113	-1.41562
1637618	chr5:1637618:G:A	7.42353e-13	-3.03431e-10	-0.644663	3.27831e-05	-3.03431e-10	-0.732767
1637680	chr5:1637680:G:A	2.41021e-13	-1.5243	-0.245304	1.81784e-05	-1.47971	0.157265
1637911	chr5:1637911:C:T	6.24148e-14	-2.01988	-1.10081	3.42972e-06	-1.94907	-1.04113
1638261	chr5:1638261:T:C	3.84679e-13	-3.03431e-10	-1.30208	1.83443e-05	-3.03431e-10	-1.31336
1638372	chr5:1638372:A:G	5.09461e-14	-1.91595	-1.40777	2.34165e-06	-1.95004	-1.42178
1638386	chr5:1638386:T:C	5.22323e-14	-1.96269	-1.33609	2.70222e-06	-1.83402	-1.39458
1638424	chr5:1638424:T:C	3.30793e-13	-3.03431e-10	-1.45299	1.64462e-05	-3.03431e-10	-1.42259
1638601	chr5:1638601:C:T	4.37449e-14	-2.03331	-1.4428	2.2899e-06	-2.03356	-1.36062
1638682	chr5:1638682:G:A	1.90414e-12	-3.03431e-10	0.297297	8.35858e-05	-3.03431e-10	0.203193
1638827	chr5:1638827:GGAGA:G	1.81929e-13	-2.05087	-4.50893e-10	8.96216e-06	-2.02967	-4.50893e-10
1638988	chr5:1638988:T:C	2.27302e-12	1.46511	-0.990732	8.798e-05	0.853124	-0.598696
1639517	chr5:1639517:TATACACCA:T	1.12639e-12	-0.227717	-4.50893e-10	4.21084e-05	-0.482434	-4.50893e-10
1639543	chr5:1639543:A:G	1.03561e-13	-2.03226	-0.582074	6.98624e-06	-1.98575	-0.292992
1639757	chr5:1639757:T:A	3.88088e-13	-3.03431e-10	-1.29325	1.75882e-05	-3.03431e-10	-1.35545
1640166	chr5:1640166:A:C	3.32066e-13	-3.03431e-10	-1.44915	1.62249e-05	-3.03431e-10	-1.43613
1640386	chr5:1640386:G:A	6.85423e-13	-0.117826	-0.606626	1.4187e-05	-1.20375	-0.366604
1640471	chr5:1640471:T:C	8.03261e-14	-1.85366	-1.01474	5.24227e-06	-1.72833	-0.837599
1640489	chr5:1640489:C:T	8.32233e-14	-1.85579	-0.977173	5.46986e-06	-1.73079	-0.792634
1640566	chr5:1640566:G:A	1.11848e-13	-1.85059	-0.686752	6.89599e-06	-1.74465	-0.547096
1640789	chr5:1640789:G:C	8.73028e-13	-3.03431e-10	-0.48252	5.31627e-05	-3.03431e-10	-0.249324
1641089	chr5:1641089:C:T	1.91161e-12	0.794164	-0.49295	0.000185323	0.995013	0.00440797
1641113	chr5:1641113:A:C	1.40357e-12	-0.796695	0.788984	0.000204124	-0.548967	1.64501
1641231	chr5:1641231:A:G	7.59091e-14	-1.55202	-1.37293	4.12229e-06	-1.56006	-1.24621
1641278	chr5:1641278:G:A	3.24945e-13	-3.03431e-10	-1.47083	1.56845e-05	-3.03431e-10	-1.47001
1641539	chr5:1641539:A:C	5.0444e-14	-1.99129	-1.34234	2.47437e-06	-2.05182	-1.26487
1641671	chr5:1641671:C:A	3.01741e-13	-1.54492	-4.50893e-10	1.04168e-05	-1.87926	-4.50893e-10
1641710	chr5:1641710:G:A	2.07675e-12	-3.03431e-10	0.384072	0.000102456	-3.03431e-10	0.406754
1641711	chr5:1641711:C:T	1.37308e-13	-2.0494	-0.282859	9.21821e-06	-2.03013	0.0286273
1641812	chr5:1641812:T:C	3.10224e-13	-1.51719	-4.50893e-10	1.35692e-05	-1.61487	-4.50893e-10
1642208	chr5:1642208:G:A	2.35259e-13	-0.374828	-1.41897	4.31073e-06	-1.38731	-1.37426
1642387	chr5:1642387:GT:G	5.59119e-14	-1.75826	-1.47245	2.71631e-06	-1.7655	-1.45791
1642464	chr5:1642464:G:A	4.92806e-14	-1.93816	-1.4188	2.2007e-06	-2.05405	-1.37986
1642513	chr5:1642513:AAG:A	3.40633e-13	-3.03431e-10	-1.42368	1.59089e-05	-3.03431e-10	-1.4558
1642936	chr5:1642936:C:T	2.5078e-13	-1.42714	-0.302776	1.48919e-05	-1.27583	-0.246035
1643424	chr5:1643424:GATGAAAGGAGCCAGAC:G	3.70554e-13	-3.03431e-10	-1.33949	1.8416e-05	-3.03431e-10	-1.30946
1643663	chr5:1643663:C:T	2.57791e-13	-1.44605	-0.256287	1.52803e-05	-1.29707	-0.199045
1644169	chr5:1644169:T:A	6.86209e-13	-3.03431e-10	-0.723305	3.33036e-05	-3.03431e-10	-0.717017
1644171	chr5:1644171:A:T	5.31874e-14	-1.81942	-1.46125	2.52139e-06	-1.82589	-1.47198
1644200	chr5:1644200:C:A	2.91133e-13	-1.25014	-0.330565	1.4347e-05	-1.12908	-0.430058
1644279	chr5:1644279:C:T	9.83001e-14	-1.9849	-0.681565	6.57333e-06	-1.93867	-0.400995
1644384	chr5:1644384:G:A	8.52126e-14	-2.05234	-0.756997	4.24399e-06	-2.04805	-0.729125
1644392	chr5:1644392:C:T	2.28761e-13	-0.394662	-1.42715	4.17422e-06	-1.39838	-1.39537
1644980	chr5:1644980:CAG:C	1.13868e-13	-1.57902	-0.940426	6.44235e-06	-1.45216	-0.907626
1645003	chr5:1645003:T:A	4.17165e-13	-1.34676	0.125755	1.88615e-05	-1.23666	-0.0489019
1645246	chr5:1645246:G:A	4.64183e-13	-3.03431e-10	-1.11421	2.36235e-05	-3.03431e-10	-1.06044
1645271	chr5:1645271:A:G	5.1305e-14	-1.84418	-1.47252	2.53238e-06	-1.83623	-1.45729
1645441	chr5:1645441:C:T	5.28925e-13	-0.983641	-4.50893e-10	1.94454e-05	-1.25507	-4.50893e-10
1646052	chr5:1646052:T:C	2.1167e-13	-1.89946	-4.50893e-10	9.07056e-06	-2.01765	-4.50893e-10
1646444	chr5:1646444:A:G	5.80484e-13	-3.03431e-10	-0.890626	2.91946e-05	-3.03431e-10	-0.848697
1646617	chr5:1646617:A:G	5.46396e-13	-0.184959	-0.766185	9.95838e-06	-1.26018	-0.664087
1646858	chr5:1646858:A:G	5.60536e-13	-0.150703	-0.77489	1.00914e-05	-1.23767	-0.67333
1646965	chr5:1646965:G:T	7.84845e-13	-0.178373	-0.410628	1.4604e-05	-1.2544	-0.28698
1647413	chr5:1647413:C:G	3.5733e-13	-3.03431e-10	-1.37583	1.6104e-05	-3.03431e-10	-1.44362
1647564	chr5:1647564:TTAAAG:T	4.26915e-13	-3.03431e-10	-1.1979	1.90417e-05	-3.03431e-10	-1.27605
1647716	chr5:1647716:C:T	1.75705e-13	-1.12869	-0.956992	7.61341e-06	-1.41811	-0.774664
1647760	chr5:1647760:C:T	1.18689e-13	-1.59292	-0.885058	6.53833e-06	-1.47536	-0.869644
1647778	chr5:1647778:C:T	6.58759e-13	0.317852	-1.08198	8.10036e-06	-0.97321	-1.15756
1647813	chr5:1647813:A:G	6.26638e-14	-1.90411	-1.2126	3.06951e-06	-2.04514	-1.05603
1647848	chr5:1647848:G:A	4.6573e-14	-1.94888	-1.46459	2.03849e-06	-2.04879	-1.46168
1647924	chr5:1647924:G:A	3.03924e-12	-3.03431e-10	0.764874	0.000163802	-3.03431e-10	0.875975
1648400	chr5:1648400:C:T	3.33712e-13	-3.03431e-10	-1.44421	1.56849e-05	-3.03431e-10	-1.46998
1648436	chr5:1648436:T:A	3.39917e-13	-3.03431e-10	-1.42579	1.57966e-05	-3.03431e-10	-1.46289
1648500	chr5:1648500:G:A	3.89976e-13	-3.03431e-10	-1.2884	1.80469e-05	-3.03431e-10	-1.32971
1648528	chr5:1648528:T:A	3.95769e-13	-1.28004	0.00638572	3.61868e-05	-1.05113	0.417147
1648645	chr5:1648645:C:T	8.06981e-14	-1.61129	-1.25248	4.90142e-06	-1.39429	-1.23886
1648871	chr5:1648871:T:C	9.86976e-13	-3.03431e-10	-0.359842	4.26652e-05	-3.03431e-10	-0.469297
1648936	chr5:1648936:T:A	2.58095e-13	-0.941505	-0.759655	9.53245e-06	-1.30086	-0.667123
1649646	chr5:1649646:T:C	9.32034e-14	-2.05274	-0.666967	4.76533e-06	-2.02471	-0.636608
1649827	chr5:1649827:T:C	2.48592e-12	0.563911	-4.50893e-10	0.000128518	0.633391	-4.50893e-10
1649966	chr5:1649966:C:T	5.84623e-13	-3.03431e-10	-0.88352	2.9428e-05	-3.03431e-10	-0.840733
1650147	chr5:1650147:G:A	7.54279e-13	0.134192	-0.762918	2.03858e-05	-0.385976	-0.821868
1650217	chr5:1650217:G:A	2.02523e-12	-3.03431e-10	0.358952	0.000107744	-3.03431e-10	0.457076
1650318	chr5:1650318:AAC:A	9.76517e-14	-2.05463	-0.618446	4.95599e-06	-2.03567	-0.586415
1652558	chr5:1652558:TGATCTGGCCGTGTGGCCATGG:T	8.39325e-14	-1.51002	-1.31445	3.5082e-06	-1.63173	-1.33584
1652735	chr5:1652735:G:A	6.22662e-13	-3.03431e-10	-0.820484	3.17248e-05	-3.03431e-10	-0.765583
1652750	chr5:1652750:T:C	1.56534e-13	-0.734028	-1.46719	4.34987e-06	-1.28044	-1.47209
1652859	chr5:1652859:A:C	6.50307e-14	-1.60889	-1.47074	3.25627e-06	-1.59814	-1.44396
1652887	chr5:1652887:C:A	2.22149e-13	-0.383433	-1.46771	7.91408e-06	-0.798979	-1.35506
1652929	chr5:1652929:G:A	6.93744e-14	-1.64422	-1.37075	4.95431e-06	-1.40438	-1.21804
1653016	chr5:1653016:C:T	1.49226e-13	-0.791014	-1.45801	5.22601e-06	-1.09732	-1.47171
1653055	chr5:1653055:C:T	6.6338e-13	-0.117488	-0.639652	1.18209e-05	-1.20658	-0.546226
1653187	chr5:1653187:C:T	4.76158e-14	-2.04279	-1.34853	2.61188e-06	-2.02904	-1.23357
1653188	chr5:1653188:G:C	4.77304e-14	-2.05057	-1.33834	2.66528e-06	-1.99186	-1.25051
1653303	chr5:1653303:T:C	5.87073e-14	-1.7097	-1.47223	2.85638e-06	-1.72088	-1.45224
1653332	chr5:1653332:C:T	6.37777e-13	-0.282687	-0.513811	1.19485e-05	-1.31381	-0.42827
1653362	chr5:1653362:A:G	4.47804e-13	-3.03431e-10	-1.15013	2.26201e-05	-3.03431e-10	-1.10384
1653585	chr5:1653585:G:A	5.32535e-14	-2.04235	-1.23708	3.00572e-06	-2.0171	-1.10507
1654113	chr5:1654113:C:A	5.32886e-13	-3.03431e-10	-0.976179	2.40815e-05	-3.03431e-10	-1.04124
1654172	chr5:1654172:C:T	3.91558e-13	-3.03431e-10	-1.28435	1.96565e-05	-3.03431e-10	-1.24427
1654317	chr5:1654317:A:T	5.40892e-13	-3.03431e-10	-0.961268	2.40029e-05	-3.03431e-10	-1.0445
1654457	chr5:1654457:A:G	3.70308e-13	-3.03431e-10	-1.34015	1.65641e-05	-3.03431e-10	-1.41545
1654566	chr5:1654566:C:T	4.94163e-14	-2.04418	-1.31002	2.88111e-06	-2.04332	-1.12118
1654809	chr5:1654809:G:A	3.63065e-13	-3.03431e-10	-1.35991	1.63657e-05	-3.03431e-10	-1.4275
1655035	chr5:1655035:G:A	2.75695e-13	-0.202539	-1.43265	9.30246e-06	-0.607521	-1.38488
1655288	chr5:1655288:C:T	4.77523e-13	-0.156599	-0.929276	8.00046e-06	-1.24432	-0.898864
1655374	chr5:1655374:C:T	3.56656e-13	-3.03431e-10	-1.37771	1.61647e-05	-3.03431e-10	-1.43985
1655378	chr5:1655378:C:G	5.38734e-14	-2.0173	-1.25055	3.23808e-06	-1.99087	-1.05683
1655497	chr5:1655497:T:C	9.13802e-14	-1.40034	-1.33912	4.32958e-06	-1.60343	-1.15378
1655685	chr5:1655685:C:T	1.34251e-13	-1.12384	-1.23094	4.81077e-06	-1.36981	-1.28202
1655712	chr5:1655712:C:T	4.63136e-14	-2.00602	-1.41303	2.19308e-06	-2.04896	-1.38841
1655770	chr5:1655770:T:A	4.71977e-14	-1.9475	-1.45264	2.11004e-06	-2.0203	-1.45567
1656010	chr5:1656010:C:T	4.15422e-13	-3.03431e-10	-1.22519	1.8139e-05	-3.03431e-10	-1.32462
1656017	chr5:1656017:G:C	8.43104e-13	-3.03431e-10	-0.517397	4.30083e-05	-3.03431e-10	-0.461287
1656135	chr5:1656135:G:A	4.18093e-13	-3.03431e-10	-1.21878	1.82112e-05	-3.03431e-10	-1.32064
1656602	chr5:1656602:G:T	5.59533e-14	-2.04304	-1.18693	3.20747e-06	-2.01637	-1.04083
1656628	chr5:1656628:A:G	5.72873e-14	-2.02045	-1.18596	3.5216e-06	-1.99412	-0.969646
1656646	chr5:1656646:C:A	4.81917e-13	-3.03431e-10	-1.07672	2.02477e-05	-3.03431e-10	-1.21464
1656663	chr5:1656663:G:A	5.52494e-13	-3.03431e-10	-0.940044	2.85378e-05	-3.03431e-10	-0.871452
1656715	chr5:1656715:T:C	3.89316e-13	-3.03431e-10	-1.2901	1.72757e-05	-3.03431e-10	-1.37338
1656744	chr5:1656744:TC:T	5.61276e-14	-2.02743	-1.19943	3.42445e-06	-2.00351	-0.988232
1656832	chr5:1656832:C:T	3.97412e-13	-3.03431e-10	-1.26951	1.85684e-05	-3.03431e-10	-1.30122
1656857	chr5:1656857:T:A	1.32941e-13	-1.14048	-1.22411	4.76699e-06	-1.38392	-1.27705
1656884	chr5:1656884:A:T	1.30821e-13	-1.17854	-1.20211	3.96787e-06	-1.68022	-1.16423
1656949	chr5:1656949:TAA:T	1.67282e-12	-3.03431e-10	0.167781	9.68067e-05	-3.03431e-10	0.350036
1656971	chr5:1656971:A:G	2.03705e-13	-1.93782	-4.50893e-10	9.80675e-06	-1.93961	-4.50893e-10
1657099	chr5:1657099:C:T	3.89757e-13	-3.03431e-10	-1.28896	1.72664e-05	-3.03431e-10	-1.37392
1657206	chr5:1657206:C:T	1.20835e-12	-3.03431e-10	-0.157474	6.3114e-05	-3.03431e-10	-0.0777386
1657291	chr5:1657291:G:A	4.03538e-13	-3.03431e-10	-1.25422	1.77105e-05	-3.03431e-10	-1.34852
1657485	chr5:1657485:G:A	4.54196e-13	-3.03431e-10	-1.13596	1.9404e-05	-3.03431e-10	-1.2572
1657525	chr5:1657525:C:T	4.13008e-13	-3.03431e-10	-1.23102	1.80135e-05	-3.03431e-10	-1.33156
1657934	chr5:1657934:T:A	4.21415e-13	-0.245329	-0.96554	7.44658e-06	-1.30272	-0.912202
1658089	chr5:1658089:CA:C	4.27679e-13	-3.03431e-10	-1.19612	1.85894e-05	-3.03431e-10	-1.30009
1658538	chr5:1658538:T:C	3.25493e-13	-3.03431e-10	-1.46915	1.57776e-05	-3.03431e-10	-1.46409
1658539	chr5:1658539:A:G	1.81213e-12	-3.03431e-10	0.247771	9.74624e-05	-3.03431e-10	0.356786
1658818	chr5:1658818:A:G	8.28513e-13	-0.512825	-0.0220289	1.91019e-05	-1.45905	0.186159
1658975	chr5:1658975:A:G	1.46543e-12	-3.03431e-10	0.0354137	8.87341e-05	-3.03431e-10	0.262964
1659226	chr5:1659226:G:T	4.86125e-13	-0.908491	-0.15953	1.26894e-05	-1.67581	-0.00610592
1659299	chr5:1659299:C:A	6.10337e-13	-0.459789	-0.380687	1.1868e-05	-1.41969	-0.329138
1659322	chr5:1659322:G:T	5.14318e-14	-2.05445	-1.25978	2.66853e-06	-2.04879	-1.19236
1659617	chr5:1659617:T:C	3.90577e-13	-3.03431e-10	-1.28686	1.85367e-05	-3.03431e-10	-1.30293
1659723	chr5:1659723:A:G	5.2113e-13	-0.949817	-0.0486696	1.39822e-05	-1.69877	0.113871
1659831	chr5:1659831:G:T	5.04819e-14	-1.87095	-1.46193	2.28423e-06	-1.92503	-1.47162
1659856	chr5:1659856:G:A	7.51941e-13	-3.03431e-10	-0.631829	3.57129e-05	-3.03431e-10	-0.647168
1659890	chr5:1659890:G:T	6.73529e-13	-3.03431e-10	-0.741957	3.14493e-05	-3.03431e-10	-0.774304
1659912	chr5:1659912:G:A	5.34794e-13	-3.03431e-10	-0.972606	2.53025e-05	-3.03431e-10	-0.991776
1660133	chr5:1660133:C:T	4.92816e-13	-3.03431e-10	-1.05435	2.07653e-05	-3.03431e-10	-1.1894
1660449	chr5:1660449:C:T	5.58579e-14	-1.80218	-1.4295	2.88241e-06	-1.80298	-1.36108
1660451	chr5:1660451:C:G	5.33717e-14	-1.83047	-1.44673	2.72658e-06	-1.82993	-1.3897
1660496	chr5:1660496:G:A	1.40622e-13	-0.835965	-1.47245	5.93763e-06	-0.976263	-1.46511
1660588	chr5:1660588:G:C	3.91965e-12	-3.03431e-10	1.01927	0.000186006	-3.03431e-10	1.0031
1660624	chr5:1660624:A:G	3.35752e-13	-3.03431e-10	-1.43812	1.60489e-05	-3.03431e-10	-1.44704
1660662	chr5:1660662:C:T	5.52946e-14	-1.81976	-1.42205	2.87578e-06	-1.81886	-1.3475
1660670	chr5:1660670:G:A	6.14396e-14	-1.72264	-1.4138	3.92135e-06	-1.48909	-1.36715
1660761	chr5:1660761:C:T	5.76249e-13	-3.03431e-10	-0.897947	3.24365e-05	-3.03431e-10	-0.743395
1660870	chr5:1660870:G:A	1.49821e-13	-0.838741	-1.4063	5.80839e-06	-1.05532	-1.40806
1661282	chr5:1661282:T:C	5.74436e-14	-1.8047	-1.39899	3.03048e-06	-1.80546	-1.3085
1661338	chr5:1661338:A:G	5.48818e-13	-3.03431e-10	-0.94672	2.62778e-05	-3.03431e-10	-0.953955
1661621	chr5:1661621:G:C	4.32784e-14	-2.02256	-1.46428	2.08453e-06	-2.03218	-1.45596
1661655	chr5:1661655:A:G	1.16085e-13	-1.21811	-1.28206	3.41863e-06	-1.71002	-1.28342
1662069	chr5:1662069:T:C	4.16419e-14	-2.0533	-1.47208	2.03417e-06	-2.04045	-1.47214
1662120	chr5:1662120:G:A	4.50748e-13	-3.03431e-10	-1.14358	2.29743e-05	-3.03431e-10	-1.0883
1662138	chr5:1662138:A:G	4.59519e-14	-2.05346	-1.37343	2.23976e-06	-2.01629	-1.40003
1662180	chr5:1662180:T:C	6.51585e-14	-1.97266	-1.10501	3.22099e-06	-2.02461	-1.02838
1662510	chr5:1662510:C:T	5.66762e-13	-3.03431e-10	-0.914548	3.17095e-05	-3.03431e-10	-0.766065
1662590	chr5:1662590:C:T	4.79922e-13	-3.03431e-10	-1.08086	2.00616e-05	-3.03431e-10	-1.22387
1662591	chr5:1662591:G:A	3.24907e-13	-3.03431e-10	-1.47095	1.58652e-05	-3.03431e-10	-1.45855
1662741	chr5:1662741:CTGTG:C	6.40942e-13	-3.03431e-10	-0.791549	2.93102e-05	-3.03431e-10	-0.844745
1662818	chr5:1662818:CCT:C	5.35388e-12	1.33109	-4.50893e-10	0.000196784	1.05943	-4.50893e-10
1663416	chr5:1663416:A:G	4.22271e-14	-2.04653	-1.46489	2.16075e-06	-2.05248	-1.39974
1665254	chr5:1665254:T:A	1.69386e-12	-3.03431e-10	0.180276	7.91844e-05	-3.03431e-10	0.149099
1665393	chr5:1665393:G:A	4.35727e-14	-2.01287	-1.46718	2.14977e-06	-2.05236	-1.40496
1665481	chr5:1665481:C:T	1.22045e-13	-1.97762	-0.472478	5.21165e-06	-2.04102	-0.530768
1665505	chr5:1665505:C:G	1.27124e-13	-1.94528	-0.464038	5.33478e-06	-2.02563	-0.522803
1665507	chr5:1665507:G:C	6.3943e-13	-3.03431e-10	-0.793911	2.93405e-05	-3.03431e-10	-0.843711
1665880	chr5:1665880:G:A	7.03788e-13	-3.03431e-10	-0.69801	3.32307e-05	-3.03431e-10	-0.719208
1666044	chr5:1666044:T:C	8.24017e-13	-3.03431e-10	-0.540296	3.92842e-05	-3.03431e-10	-0.551859
1666274	chr5:1666274:T:C	4.09381e-13	-0.745599	-0.494242	9.95028e-06	-1.6003	-0.324776
1666559	chr5:1666559:G:A	6.63016e-14	-1.5885	-1.47177	2.68819e-06	-1.77413	-1.45969
1666572	chr5:1666572:G:A	8.94089e-13	-3.03431e-10	-0.458682	4.32625e-05	-3.03431e-10	-0.455395
1666623	chr5:1666623:G:T	6.35494e-13	-3.03431e-10	-0.800084	3.00025e-05	-3.03431e-10	-0.8214
1666654	chr5:1666654:G:A	6.66512e-14	-1.82059	-1.23443	2.53481e-06	-1.97131	-1.32126
1667087	chr5:1667087:G:C	8.7124e-14	-1.39985	-1.38731	3.63594e-06	-1.60049	-1.33133
1667120	chr5:1667120:T:TC	7.1885e-14	-1.51091	-1.46851	2.93648e-06	-1.71864	-1.42683
1667150	chr5:1667150:G:C	6.09331e-14	-1.77534	-1.36937	2.67827e-06	-1.9018	-1.33571
1667252	chr5:1667252:G:C	3.44133e-13	-3.03431e-10	-1.41346	1.58617e-05	-3.03431e-10	-1.45877
1667826	chr5:1667826:G:A	9.45968e-13	-3.03431e-10	-0.402278	4.53719e-05	-3.03431e-10	-0.407787
1668089	chr5:1668089:CA:C	3.26103e-13	-3.03431e-10	-1.46727	1.59548e-05	-3.03431e-10	-1.45292
1669036	chr5:1669036:A:G	4.27569e-13	-3.03431e-10	-1.19637	1.84874e-05	-3.03431e-10	-1.30559
1669340	chr5:1669340:C:G	3.34878e-13	-3.03431e-10	-1.44072	1.6656e-05	-3.03431e-10	-1.40991
1669718	chr5:1669718:A:G	1.01275e-12	-3.03431e-10	-0.334064	4.84191e-05	-3.03431e-10	-0.342787
1669743	chr5:1669743:A:G	2.25973e-13	-1.83407	-4.50893e-10	1.10152e-05	-1.8234	-4.50893e-10
1669763	chr5:1669763:C:T	1.12087e-12	-3.03431e-10	-0.232631	5.35441e-05	-3.03431e-10	-0.242174
1669872	chr5:1669872:C:T	1.87237e-13	-1.95324	-0.0688666	6.5081e-06	-2.02292	-0.326713
1669943	chr5:1669943:C:T	7.06784e-14	-2.02912	-0.967226	4.14168e-06	-1.95052	-0.85106
1670124	chr5:1670124:C:T	1.6653e-13	-1.96759	-0.171717	5.88058e-06	-2.0307	-0.420323
1670150	chr5:1670150:C:A	5.99254e-14	-2.04382	-1.11757	3.533e-06	-1.98572	-0.974815
1670321	chr5:1670321:A:T	6.49094e-14	-1.60899	-1.4725	2.66717e-06	-1.79333	-1.44833
1670351	chr5:1670351:G:A	6.40984e-14	-1.62212	-1.47195	2.61942e-06	-1.80308	-1.45665
1670688	chr5:1670688:C:T	2.00337e-13	-1.95449	-4.50893e-10	9.33978e-06	-1.9884	-4.50893e-10
1671085	chr5:1671085:T:C	6.25863e-14	-1.82255	-1.29539	3.12347e-06	-1.86418	-1.21955
1671163	chr5:1671163:C:T	9.56684e-14	-1.85885	-0.834751	5.10651e-06	-1.89163	-0.700534
1671195	chr5:1671195:C:T	3.85753e-13	-3.03431e-10	-1.29929	1.71592e-05	-3.03431e-10	-1.38015
1671220	chr5:1671220:A:G	6.79355e-14	-1.76693	-1.269	3.38448e-06	-1.81445	-1.18903
1671356	chr5:1671356:C:T	9.48582e-13	-3.03431e-10	-0.39952	4.54434e-05	-3.03431e-10	-0.406213
1671534	chr5:1671534:G:A	1.65957e-13	-2.03384	-0.108915	7.76223e-06	-2.04797	-0.125446
1671826	chr5:1671826:C:T	1.32498e-13	-1.68657	-0.681355	4.56563e-06	-1.93914	-0.764988
1671903	chr5:1671903:C:T	1.03025e-12	-3.03431e-10	-0.316935	4.92778e-05	-3.03431e-10	-0.325207
1671961	chr5:1671961:C:T	6.41536e-14	-1.84438	-1.24882	2.91574e-06	-1.95125	-1.20131
1671962	chr5:1671962:G:A	9.4096e-14	-2.0133	-0.696876	6.10975e-06	-1.94493	-0.467863
1671996	chr5:1671996:G:A	3.87234e-13	-3.03431e-10	-1.29546	1.92697e-05	-3.03431e-10	-1.26415
1672040	chr5:1672040:A:G	5.82953e-14	-1.74268	-1.44629	2.75766e-06	-1.79149	-1.4168
1672064	chr5:1672064:G:A	1.45911e-13	-1.62639	-0.645104	4.89597e-06	-1.90362	-0.730652
1672079	chr5:1672079:C:T	9.18023e-13	-0.432264	-4.50893e-10	2.24114e-05	-1.11311	-4.50893e-10
1672088	chr5:1672088:A:C	1.35696e-13	-1.65135	-0.692723	4.61589e-06	-1.91839	-0.774791
1672157	chr5:1672157:A:G	1.6526e-13	-1.90787	-0.239098	5.72697e-06	-1.98931	-0.488184
1672258	chr5:1672258:C:T	3.24828e-13	-3.03431e-10	-1.47119	1.56775e-05	-3.03431e-10	-1.47045
1672394	chr5:1672394:C:T	9.53979e-14	-1.76154	-0.934893	3.43531e-06	-1.97966	-1.00892
1672647	chr5:1672647:G:A	3.91421e-13	-3.03431e-10	-1.2847	1.74295e-05	-3.03431e-10	-1.36452
1672677	chr5:1672677:G:A	5.37486e-14	-2.00391	-1.26626	2.59265e-06	-2.04097	-1.22903
1672808	chr5:1672808:G:A	6.9222e-13	-3.03431e-10	-0.714584	4.82093e-05	-3.03431e-10	-0.347129
1672809	chr5:1672809:T:C	1.01811e-13	-1.32819	-1.30318	4.58416e-06	-1.53029	-1.16979
1672810	chr5:1672810:G:A	9.72383e-14	-1.4274	-1.24993	4.49654e-06	-1.61386	-1.10551
1672885	chr5:1672885:G:A	1.11622e-12	-3.03431e-10	-0.236783	6.26759e-05	-3.03431e-10	-0.0847035
1672909	chr5:1672909:T:C	4.14213e-13	-3.03431e-10	-1.22811	2.07257e-05	-3.03431e-10	-1.19131
1672989	chr5:1672989:T:A	3.83111e-13	-3.03431e-10	-1.30616	1.69757e-05	-3.03431e-10	-1.3909
1673249	chr5:1673249:G:A	2.82558e-13	-2.04829	0.437683	1.64982e-05	-1.97765	0.558216
1673253	chr5:1673253:A:G	1.47471e-13	-2.04767	-0.213188	8.3335e-06	-1.97801	-0.124388
1673448	chr5:1673448:C:T	3.24413e-13	-3.03431e-10	-1.47247	1.56488e-05	-3.03431e-10	-1.47229
1673534	chr5:1673534:G:A	4.75327e-13	-3.03431e-10	-1.09049	2.58627e-05	-3.03431e-10	-0.969878
1673546	chr5:1673546:A:C	2.44807e-13	-2.02502	0.271007	1.4544e-05	-1.92755	0.382046
1673654	chr5:1673654:T:G	7.20709e-14	-1.9819	-0.994939	4.33185e-06	-1.92235	-0.834335
1673810	chr5:1673810:G:A	8.11507e-13	-3.03431e-10	-0.555594	3.91799e-05	-3.03431e-10	-0.554518
1673846	chr5:1673846:C:T	1.17118e-12	-3.03431e-10	-0.188717	5.50777e-05	-3.03431e-10	-0.213935
1673866	chr5:1673866:G:C	1.33592e-13	-1.75082	-0.608874	4.78032e-06	-1.96201	-0.69616
1674448	chr5:1674448:C:T	3.69437e-13	-3.03431e-10	-1.34251	1.83438e-05	-3.03431e-10	-1.31339
1674742	chr5:1674742:C:T	4.04482e-13	-3.03431e-10	-1.25188	2.11993e-05	-3.03431e-10	-1.16871
1674777	chr5:1674777:T:A	1.81006e-13	-1.65676	-0.399202	6.17674e-06	-1.90367	-0.498219
1674805	chr5:1674805:A:G	2.4957e-13	-1.73475	-4.50893e-10	1.13914e-05	-1.78982	-4.50893e-10
1674857	chr5:1674857:A:G	1.83209e-13	-1.69871	-0.345149	6.34821e-06	-1.92795	-0.446557
1675181	chr5:1675181:G:A	4.56116e-14	-1.98744	-1.44688	2.05187e-06	-2.03929	-1.46464
1675302	chr5:1675302:C:A	5.17095e-14	-1.99763	-1.31122	3.017e-06	-2.04375	-1.07467
1675502	chr5:1675502:C:T	7.66891e-13	-3.03431e-10	-0.612142	3.69267e-05	-3.03431e-10	-0.613745
1675597	chr5:1675597:C:T	1.79771e-13	-1.32892	-0.733886	6.07118e-06	-1.68115	-0.73798
1675751	chr5:1675751:C:T	3.98998e-13	-1.92919	0.663663	2.4788e-05	-1.78466	0.772343
1675894	chr5:1675894:G:T	1.75158e-13	-1.28734	-0.801456	5.85107e-06	-1.65102	-0.805036
1676003	chr5:1676003:C:A	1.46316e-13	-1.03536	-1.23336	6.52781e-06	-1.15415	-1.19246
1676182	chr5:1676182:T:C	3.22048e-13	-1.40856	-0.0712224	1.26942e-05	-1.72133	0.0397993
1676189	chr5:1676189:C:T	4.44258e-13	-3.03431e-10	-1.15808	2.39545e-05	-3.03431e-10	-1.04653
1676284	chr5:1676284:A:C	7.92752e-13	-1.99475	1.41577	5.47707e-05	-1.89726	1.67774
1676523	chr5:1676523:G:A	3.19039e-13	-1.41475	-0.0744229	1.26061e-05	-1.72514	0.0366451
1676547	chr5:1676547:C:T	4.08232e-13	-3.03431e-10	-1.24265	2.01835e-05	-3.03431e-10	-1.21782
1676553	chr5:1676553:T:C	3.27656e-13	-1.41426	-0.0482661	1.29791e-05	-1.72479	0.0654497
1676605	chr5:1676605:G:A	5.92015e-13	-0.1214	-0.749556	1.08112e-05	-1.20707	-0.635032
1677112	chr5:1677112:G:A	3.14723e-13	-1.6089	0.10611	1.3033e-05	-1.86853	0.213339
1677210	chr5:1677210:G:C	3.5113e-13	-1.57097	0.177636	1.43304e-05	-1.84642	0.28612
1677614	chr5:1677614:T:C	8.52342e-13	-3.03431e-10	-0.5065	4.09659e-05	-3.03431e-10	-0.50994
1677630	chr5:1677630:G:T	7.74638e-13	-3.03431e-10	-0.602092	3.71471e-05	-3.03431e-10	-0.607796
1678274	chr5:1678274:G:T	8.62789e-13	-3.03431e-10	-0.494317	4.14224e-05	-3.03431e-10	-0.498859
1678351	chr5:1678351:T:G	8.62907e-13	-3.03431e-10	-0.494181	4.14232e-05	-3.03431e-10	-0.49884
1678354	chr5:1678354:T:C	8.96272e-13	-1.9689	1.51266	6.28448e-05	-1.85642	1.77441
1678456	chr5:1678456:A:G	1.17525e-13	-1.21264	-1.2752	6.15984e-06	-1.22731	-1.17732
1678495	chr5:1678495:G:A	9.04817e-14	-1.7678	-0.981541	5.66453e-06	-1.67662	-0.811837
1678550	chr5:1678550:T:C	1.04717e-12	-3.03431e-10	-0.300639	5.14609e-05	-3.03431e-10	-0.281859
1678789	chr5:1678789:C:T	7.82259e-13	-1.95576	1.36345	5.51272e-05	-1.83658	1.62355
1678812	chr5:1678812:G:T	5.35125e-14	-1.93798	-1.3366	2.30072e-06	-2.00502	-1.38444
1678861	chr5:1678861:A:G	3.3687e-13	-3.03431e-10	-1.43479	1.60703e-05	-3.03431e-10	-1.44571
1678915	chr5:1678915:C:G	1.00692e-13	-1.25826	-1.38416	4.43783e-06	-1.37548	-1.35703
1679117	chr5:1679117:A:G	1.55201e-13	-0.974451	-1.23531	6.90618e-06	-1.09697	-1.1933
1679175	chr5:1679175:G:A	1.75721e-13	-0.747855	-1.33774	1.04368e-05	-0.517981	-1.35937
1679235	chr5:1679235:C:T	2.39532e-13	-1.98193	0.206128	1.60448e-05	-1.88654	0.439239
1679323	chr5:1679323:G:A	7.30977e-14	-1.82116	-1.14153	4.45736e-06	-1.74248	-0.985646
1679500	chr5:1679500:C:CT	7.03333e-14	-2.02969	-0.971551	4.28448e-06	-1.91384	-0.853842
1679520	chr5:1679520:A:G	4.34248e-13	-1.97559	0.794724	3.05107e-05	-1.87465	1.07005
1679635	chr5:1679635:C:T	6.28012e-13	-1.98769	1.17576	4.4559e-05	-1.89006	1.4642
1679748	chr5:1679748:G:T	1.35621e-13	-1.04565	-1.29897	6.03756e-06	-1.17418	-1.2505
1680360	chr5:1680360:CT:C	7.72386e-14	-2.01678	-0.890808	3.35261e-06	-2.02881	-0.984126
1680601	chr5:1680601:A:G	1.99346e-13	-1.06555	-0.893892	5.43091e-06	-1.60328	-0.927295
1680817	chr5:1680817:G:T	7.70652e-13	-3.03431e-10	-0.607251	3.71074e-05	-3.03431e-10	-0.608865
1680992	chr5:1680992:C:A	1.44085e-12	-1.26709	1.28559	4.51152e-05	-1.57798	1.16452
1681043	chr5:1681043:G:A	3.51994e-13	-3.03431e-10	-1.39087	1.67005e-05	-3.03431e-10	-1.40724
1681346	chr5:1681346:A:G	3.61034e-13	-3.03431e-10	-1.36552	1.77517e-05	-3.03431e-10	-1.3462
1681667	chr5:1681667:A:T	4.28933e-13	-0.933749	-0.259439	8.10536e-06	-1.73339	-0.39677
1681752	chr5:1681752:C:T	4.8853e-14	-1.91744	-1.44823	2.96421e-06	-1.78047	-1.3556
1682764	chr5:1682764:G:A	3.36568e-13	-3.03431e-10	-1.43569	1.57235e-05	-3.03431e-10	-1.46753
1682963	chr5:1682963:G:A	2.15852e-13	-1.36347	-0.516429	4.58669e-06	-1.85115	-0.848369
1682977	chr5:1682977:G:T	3.41343e-13	-3.03431e-10	-1.4216	1.63958e-05	-3.03431e-10	-1.42566
1683101	chr5:1683101:CAAGA:C	3.24848e-13	-3.03431e-10	-1.47113	1.56506e-05	-3.03431e-10	-1.47217
1683188	chr5:1683188:C:T	1.18368e-13	-1.23231	-1.24837	2.90992e-06	-1.76903	-1.38553
1683228	chr5:1683228:G:A	4.39998e-14	-2.04356	-1.42675	2.23168e-06	-2.05229	-1.36763
1683414	chr5:1683414:T:C	1.26204e-13	-1.2066	-1.20998	3.02949e-06	-1.75345	-1.36084
1683450	chr5:1683450:A:G	5.45233e-13	-3.03431e-10	-0.953274	2.57011e-05	-3.03431e-10	-0.976145
1683520	chr5:1683520:A:G	5.43098e-13	-3.03431e-10	-0.957197	2.56015e-05	-3.03431e-10	-0.980028
1683643	chr5:1683643:C:T	1.06976e-13	-1.32262	-1.25926	2.74808e-06	-1.81861	-1.39317
1683846	chr5:1683846:G:A	3.33375e-13	-3.03431e-10	-1.44522	1.56767e-05	-3.03431e-10	-1.4705
1683859	chr5:1683859:A:G	1.38189e-13	-1.23805	-1.08781	3.23357e-06	-1.76425	-1.28484
1684249	chr5:1684249:GAA:G	1.66753e-13	-1.17133	-0.966641	4.61085e-06	-1.76902	-0.925247
1684314	chr5:1684314:A:G	4.9289e-13	-3.03431e-10	-1.0542	2.46714e-05	-3.03431e-10	-1.01704
1684816	chr5:1684816:AC:A	2.88759e-13	-1.5889	-4.50893e-10	1.38143e-05	-1.59698	-4.50893e-10
1685182	chr5:1685182:C:T	5.24352e-13	-0.71228	-0.280044	9.20011e-06	-1.59697	-0.406492
1685472	chr5:1685472:C:G	3.79844e-13	-3.03431e-10	-1.31473	1.72224e-05	-3.03431e-10	-1.37647
1685479	chr5:1685479:G:A	7.684e-14	-2.05451	-0.858253	4.05546e-06	-2.0515	-0.771114
1685540	chr5:1685540:G:A	8.55008e-14	-1.92626	-0.879697	3.41554e-06	-2.05413	-0.940216
1685950	chr5:1685950:G:C	1.92641e-12	-0.320481	0.629408	2.33562e-05	-1.38708	0.315261
1685963	chr5:1685963:T:C	6.16334e-13	-3.03431e-10	-0.830698	2.56703e-05	-3.03431e-10	-0.977346
1686024	chr5:1686024:T:G	7.5668e-13	-0.625547	-4.50893e-10	2.06498e-05	-1.19497	-4.50893e-10
1686074	chr5:1686074:C:T	5.38792e-13	-0.61101	-0.354149	9.09908e-06	-1.53735	-0.477162
1686118	chr5:1686118:C:T	6.16618e-14	-1.93139	-1.20143	2.9543e-06	-1.88347	-1.25595
1686181	chr5:1686181:A:G	1.82097e-12	-0.422408	0.675046	2.30382e-05	-1.44685	0.361325
1686237	chr5:1686237:C:T	1.79827e-12	-0.405424	0.645515	2.25758e-05	-1.43868	0.332877
1686329	chr5:1686329:C:T	3.61102e-13	-3.03431e-10	-1.36533	1.7174e-05	-3.03431e-10	-1.37929
1686496	chr5:1686496:C:T	2.09233e-13	-1.92299	0.0119494	7.34777e-06	-2.05345	-0.174835
1686710	chr5:1686710:G:A	2.44488e-13	-0.681855	-1.07347	1.30009e-05	-0.583098	-1.07457
1686745	chr5:1686745:C:T	3.37518e-13	-3.03431e-10	-1.43287	1.62333e-05	-3.03431e-10	-1.43562
1686845	chr5:1686845:C:T	2.46904e-13	-2.05429	0.308807	1.15137e-05	-1.90877	0.129635
1686939	chr5:1686939:G:A	2.75391e-13	-1.63629	-4.50893e-10	1.34427e-05	-1.62425	-4.50893e-10
1687123	chr5:1687123:G:A	1.41406e-13	-1.83379	-0.469064	4.73938e-06	-1.9394	-0.727374
1687153	chr5:1687153:C:T	3.28343e-13	-3.03431e-10	-1.46043	1.57091e-05	-3.03431e-10	-1.46844
1687311	chr5:1687311:G:A	1.01282e-12	-3.03431e-10	-0.333996	4.031e-05	-3.03431e-10	-0.52608
1687314	chr5:1687314:A:G	1.01414e-12	-3.03431e-10	-0.332687	4.0383e-05	-3.03431e-10	-0.524273
1687353	chr5:1687353:A:G	4.76507e-14	-1.94923	-1.44136	2.46371e-06	-1.87886	-1.44215
1687381	chr5:1687381:CTA:C	9.09808e-13	-3.03431e-10	-0.441254	3.69747e-05	-3.03431e-10	-0.612446
1687383	chr5:1687383:A:G	5.01283e-14	-1.88094	-1.45896	2.57589e-06	-1.81305	-1.46344
1687386	chr5:1687386:TCTTTGCATGTGGG:T	9.50573e-13	-3.03431e-10	-0.397423	3.83966e-05	-3.03431e-10	-0.574713
1687570	chr5:1687570:C:T	4.76309e-14	-1.94994	-1.44107	2.45027e-06	-1.88479	-1.4417
1687621	chr5:1687621:G:A	1.07597e-12	-3.03431e-10	-0.273509	4.23916e-05	-3.03431e-10	-0.475731
1687654	chr5:1687654:T:C	4.39958e-14	-2.02173	-1.44866	2.16465e-06	-1.97886	-1.47156
1687674	chr5:1687674:C:T	3.51507e-13	-3.03431e-10	-1.39226	1.64019e-05	-3.03431e-10	-1.42528
1687756	chr5:1687756:C:A	4.43746e-14	-2.04747	-1.41435	2.19147e-06	-2.03109	-1.40702
1687850	chr5:1687850:G:A	4.6222e-14	-1.9839	-1.43713	2.35407e-06	-1.93106	-1.43547
1687946	chr5:1687946:T:A	1.15293e-13	-1.05154	-1.45547	4.15499e-06	-1.36518	-1.43319
1687964	chr5:1687964:T:C	5.78722e-14	-1.75754	-1.43871	3.28525e-06	-1.62932	-1.40391
1688036	chr5:1688036:G:A	9.50783e-13	-3.03431e-10	-0.397202	4.43396e-05	-3.03431e-10	-0.430803
1688081	chr5:1688081:G:A	1.81985e-13	-2.05056	-4.50893e-10	8.79479e-06	-2.04852	-4.50893e-10
1688093	chr5:1688093:T:G	4.55597e-14	-1.98475	-1.45071	2.3184e-06	-1.9323	-1.4495
1688095	chr5:1688095:A:C	4.56331e-14	-1.98383	-1.45002	2.3227e-06	-1.93116	-1.44878
1688112	chr5:1688112:C:T	4.31485e-14	-2.01812	-1.47172	2.18477e-06	-1.9729	-1.46827
1688184	chr5:1688184:T:C	4.53432e-14	-1.99086	-1.44936	2.30413e-06	-1.94025	-1.44773
1688245	chr5:1688245:G:A	1.04016e-12	-3.03431e-10	-0.307355	4.90701e-05	-3.03431e-10	-0.32943
1688356	chr5:1688356:C:T	6.42659e-14	-1.76308	-1.32838	3.82809e-06	-1.64703	-1.23328
1688386	chr5:1688386:G:A	1.89164e-13	-2.01187	-4.50893e-10	8.93086e-06	-2.03317	-4.50893e-10
1688557	chr5:1688557:T:C	3.07732e-12	-3.03431e-10	0.777327	0.000174398	-3.03431e-10	0.93866
1688585	chr5:1688585:T:C	5.30481e-13	-3.03431e-10	-0.980703	2.47548e-05	-3.03431e-10	-1.01366
1688658	chr5:1688658:G:A	6.30593e-13	-3.03431e-10	-0.807826	3.09075e-05	-3.03431e-10	-0.791683
1688696	chr5:1688696:T:C	3.70955e-13	-1.33841	-4.50893e-10	2.25595e-05	-1.10652	-4.50893e-10
1688785	chr5:1688785:G:A	4.42209e-14	-1.99329	-1.472	2.38734e-06	-1.90785	-1.44465
1688806	chr5:1688806:A:G	6.62215e-13	-3.03431e-10	-0.758897	2.82161e-05	-3.03431e-10	-0.882787
1688914	chr5:1688914:A:C	8.16323e-14	-2.04387	-0.808395	5.19096e-06	-1.99324	-0.582519
1688941	chr5:1688941:A:G	1.09664e-12	0.307633	-0.562118	2.15683e-05	-0.84856	-0.302897
1689292	chr5:1689292:C:A	4.92005e-14	-1.97196	-1.38662	2.88805e-06	-1.8755	-1.2866
1689321	chr5:1689321:A:G	4.91803e-14	-1.96871	-1.39029	2.88669e-06	-1.87063	-1.29194
1689378	chr5:1689378:T:C	1.0552e-13	-1.22757	-1.36802	5.58798e-06	-1.13676	-1.3653
1689478	chr5:1689478:G:C	3.48472e-13	-3.03431e-10	-1.40093	1.59949e-05	-3.03431e-10	-1.45041
1689516	chr5:1689516:T:C	6.99656e-14	-1.92015	-1.08633	2.92584e-06	-2.05061	-1.09849
1689880	chr5:1689880:G:A	4.31045e-13	-3.03431e-10	-1.18828	1.96236e-05	-3.03431e-10	-1.24595
1689933	chr5:1689933:T:C	4.59406e-14	-2.0249	-1.40224	2.58395e-06	-1.9609	-1.31246
1689982	chr5:1689982:C:T	2.35963e-13	-0.415444	-1.37537	1.26638e-05	-0.309686	-1.37425
1689983	chr5:1689983:G:A	9.25164e-13	-0.399447	-0.0250701	1.67786e-05	-1.36538	-0.0371899
1690178	chr5:1690178:G:GT	4.81388e-14	-1.97516	-1.40524	2.79685e-06	-1.88008	-1.31411
1690294	chr5:1690294:G:A	3.26049e-13	-3.03431e-10	-1.46744	1.56474e-05	-3.03431e-10	-1.47237
1690375	chr5:1690375:A:C	6.20285e-13	-3.03431e-10	-0.824309	2.5839e-05	-3.03431e-10	-0.970797
1690567	chr5:1690567:G:C	4.87089e-14	-1.97277	-1.39585	2.84553e-06	-1.87622	-1.30071
1690641	chr5:1690641:C:T	7.63075e-14	-1.88938	-1.03034	3.08698e-06	-2.05395	-1.04153
1690917	chr5:1690917:C:T	7.43447e-14	-1.5231	-1.42268	3.39048e-06	-1.66942	-1.33228
1691087	chr5:1691087:C:G	7.89967e-14	-1.45379	-1.43129	3.54817e-06	-1.61181	-1.34443
1691153	chr5:1691153:G:A	4.79798e-14	-1.9738	-1.40991	2.7837e-06	-1.87787	-1.32103
1691191	chr5:1691191:T:G	4.81642e-14	-1.9759	-1.40397	2.79993e-06	-1.88127	-1.31182
1691384	chr5:1691384:C:T	4.83121e-14	-1.9781	-1.39871	2.81306e-06	-1.88452	-1.30389
1691390	chr5:1691390:A:G	4.9205e-14	-1.95564	-1.40285	2.88951e-06	-1.85174	-1.30985
1691412	chr5:1691412:A:G	4.92661e-14	-1.95727	-1.39999	2.89394e-06	-1.85439	-1.30567
1691632	chr5:1691632:G:A	3.99339e-13	-3.03431e-10	-1.26468	1.78838e-05	-3.03431e-10	-1.33879
1691790	chr5:1691790:T:G	3.59856e-13	-3.03431e-10	-1.36878	1.66789e-05	-3.03431e-10	-1.40854
1691821	chr5:1691821:G:A	8.0817e-14	-1.95657	-0.905734	2.98636e-06	-2.05001	-1.07862
1691990	chr5:1691990:G:A	3.36149e-13	-3.03431e-10	-1.43693	1.6842e-05	-3.03431e-10	-1.3988
1692029	chr5:1692029:C:T	4.67243e-14	-2.02286	-1.38736	2.94186e-06	-1.85514	-1.2885
1692050	chr5:1692050:T:G	4.78875e-14	-1.97642	-1.40921	2.77595e-06	-1.88192	-1.31977
1692083	chr5:1692083:C:T	1.02996e-12	0.218532	-0.535741	2.09436e-05	-0.91284	-0.268005
1692299	chr5:1692299:C:A	4.83864e-14	-1.96661	-1.40865	2.81583e-06	-1.86785	-1.31957
1692458	chr5:1692458:C:A	2.66242e-12	-3.03431e-10	0.632503	0.000123052	-3.03431e-10	0.589923
1692506	chr5:1692506:G:C	7.65155e-14	-1.88032	-1.03668	3.05718e-06	-2.05453	-1.05065
1692620	chr5:1692620:T:C	4.85053e-13	-3.03431e-10	-1.07023	2.20732e-05	-3.03431e-10	-1.12832
1692624	chr5:1692624:T:C	4.709e-14	-1.98938	-1.41304	2.61529e-06	-1.93422	-1.32708
1692837	chr5:1692837:A:G	4.77939e-14	-1.97424	-1.41335	2.76743e-06	-1.87847	-1.32629
1692866	chr5:1692866:C:T	4.83922e-14	-1.96389	-1.41126	2.819e-06	-1.86336	-1.32294
1693004	chr5:1693004:C:T	6.40378e-13	-3.03431e-10	-0.792429	2.65867e-05	-3.03431e-10	-0.942268
1693087	chr5:1693087:G:A	4.6445e-14	-1.97597	-1.44025	2.63948e-06	-1.88155	-1.37055
1693164	chr5:1693164:A:G	4.95476e-14	-1.93267	-1.41889	2.93505e-06	-1.81156	-1.33439
1693451	chr5:1693451:T:C	3.24395e-13	-3.03431e-10	-1.47252	1.57507e-05	-3.03431e-10	-1.4658
1693460	chr5:1693460:G:T	4.93897e-14	-1.95899	-1.39576	2.92604e-06	-1.84937	-1.29966
1693629	chr5:1693629:A:T	4.76159e-13	-3.03431e-10	-1.08873	2.17009e-05	-3.03431e-10	-1.14533
1693952	chr5:1693952:C:A	7.98605e-13	-3.03431e-10	-0.57162	3.88567e-05	-3.03431e-10	-0.5628
1693992	chr5:1693992:C:T	4.79207e-13	-3.03431e-10	-1.08235	2.182e-05	-3.03431e-10	-1.13985
1694319	chr5:1694319:C:A	2.81801e-13	-1.61329	-4.50893e-10	1.32739e-05	-1.63688	-4.50893e-10
1694447	chr5:1694447:G:A	2.18389e-13	-0.407274	-1.46094	3.80698e-06	-1.41367	-1.47217
1694495	chr5:1694495:A:C	3.19588e-13	-0.0547722	-1.43268	4.97873e-06	-1.16734	-1.45017
1694530	chr5:1694530:T:A	2.28287e-13	-0.95102	-0.872864	7.46449e-06	-1.43295	-0.779578
1694654	chr5:1694654:A:G	1.29897e-13	-0.955351	-1.43239	5.05451e-06	-1.17535	-1.42705
1694767	chr5:1694767:T:C	9.37906e-14	-1.38381	-1.32961	4.51326e-06	-1.42946	-1.2862
1694787	chr5:1694787:C:T	5.83217e-14	-1.91566	-1.27286	2.49344e-06	-2.05208	-1.25693
1694869	chr5:1694869:C:T	4.34462e-13	-3.03431e-10	-1.18038	2.29461e-05	-3.03431e-10	-1.08953
1694996	chr5:1694996:T:G	3.49538e-13	-3.03431e-10	-1.39788	1.62556e-05	-3.03431e-10	-1.43425
1695038	chr5:1695038:T:C	2.93966e-13	-0.579506	-0.991517	7.12818e-06	-1.48972	-0.768904
1695255	chr5:1695255:C:T	2.63734e-13	-0.685401	-0.994147	6.61103e-06	-1.55933	-0.774613
1695348	chr5:1695348:A:G	5.51656e-14	-2.01591	-1.22824	2.98877e-06	-1.96931	-1.15851
1695500	chr5:1695500:T:C	3.24631e-13	-1.4718	-4.50893e-10	1.54666e-05	-1.484	-4.50893e-10
1695567	chr5:1695567:C:T	1.89532e-13	-1.03748	-0.97245	8.74692e-06	-1.22028	-0.833697
1695718	chr5:1695718:A:G	4.1509e-13	-3.03431e-10	-1.22599	2.16553e-05	-3.03431e-10	-1.14743
1695734	chr5:1695734:G:A	4.23406e-13	-3.03431e-10	-1.20616	2.21509e-05	-3.03431e-10	-1.1248
1695757	chr5:1695757:C:T	4.18444e-14	-2.04945	-1.47108	2.03834e-06	-2.04072	-1.46983
1695876	chr5:1695876:T:C	4.91979e-13	-3.03431e-10	-1.05605	2.2494e-05	-3.03431e-10	-1.10943
1696144	chr5:1696144:A:G	2.99561e-13	-1.55217	-4.50893e-10	1.42762e-05	-1.56409	-4.50893e-10
1696334	chr5:1696334:C:T	3.74094e-13	-3.03431e-10	-1.32998	1.84214e-05	-3.03431e-10	-1.30917
1696448	chr5:1696448:G:A	7.08887e-14	-2.0547	-0.938679	2.63708e-06	-2.05469	-1.19831
1696591	chr5:1696591:T:C	1.81236e-12	0.2479	-4.50893e-10	3.24538e-05	-0.742862	-4.50893e-10
1696603	chr5:1696603:T:C	3.54909e-13	-3.03431e-10	-1.38262	1.888e-05	-3.03431e-10	-1.28458
1696723	chr5:1696723:C:CAAA	1.14669e-13	-1.34005	-1.17239	6.44141e-06	-1.08373	-1.27621
1696839	chr5:1696839:T:C	6.69186e-14	-2.05464	-0.996372	2.54118e-06	-2.05353	-1.23652
1697124	chr5:1697124:G:A	5.86148e-14	-2.05233	-1.13117	2.31659e-06	-2.04979	-1.33279
1697137	chr5:1697137:A:G	1.11147e-13	-1.3608	-1.18284	6.23326e-06	-1.1083	-1.28448
1697234	chr5:1697234:C:A	2.3086e-13	-0.811181	-1.0015	6.11922e-06	-1.63179	-0.779459
1697274	chr5:1697274:C:T	3.2624e-13	-3.03431e-10	-1.46685	1.57206e-05	-3.03431e-10	-1.46771
1697538	chr5:1697538:C:T	4.18001e-14	-2.05149	-1.4701	2.20762e-06	-1.95942	-1.47134
1697558	chr5:1697558:G:T	3.3213e-13	-3.03431e-10	-1.44896	1.62601e-05	-3.03431e-10	-1.43397
1697614	chr5:1697614:C:T	4.59817e-14	-2.02563	-1.40062	2.14323e-06	-2.04329	-1.41707
1697716	chr5:1697716:T:C	4.82034e-13	-3.03431e-10	-1.07647	2.00571e-05	-3.03431e-10	-1.2241
1697759	chr5:1697759:C:T	5.36083e-14	-1.98362	-1.28917	2.29963e-06	-2.04999	-1.33994
1698008	chr5:1698008:G:A	4.4316e-14	-1.9913	-1.47184	2.02175e-06	-2.05421	-1.46451
1698307	chr5:1698307:CCTCT:C	4.20024e-14	-2.04621	-1.47055	2.26137e-06	-1.93493	-1.47178
1698352	chr5:1698352:A:G	2.40189e-13	-0.755989	-1.01707	6.19601e-06	-1.59995	-0.798828
1698438	chr5:1698438:G:A	3.49842e-13	-3.03431e-10	-1.397	1.66135e-05	-3.03431e-10	-1.41247
1698657	chr5:1698657:G:A	5.38315e-13	-3.03431e-10	-0.966044	2.86929e-05	-3.03431e-10	-0.86603
1698706	chr5:1698706:G:A	1.83348e-13	-2.0431	-4.50893e-10	9.10679e-06	-2.01366	-4.50893e-10
1699036	chr5:1699036:G:A	2.64835e-13	-1.28114	-0.394237	5.90437e-06	-1.74603	-0.700959
1699067	chr5:1699067:T:C	1.64213e-12	-3.03431e-10	0.149262	8.74552e-05	-3.03431e-10	0.248445
1699170	chr5:1699170:G:A	4.97072e-14	-2.04131	-1.30703	2.9548e-06	-1.98748	-1.15177
1699221	chr5:1699221:G:C	4.33095e-12	-3.03431e-10	1.11905	0.000248708	-3.03431e-10	1.2936
1699433	chr5:1699433:A:G	3.44288e-13	-3.03431e-10	-1.41301	1.66415e-05	-3.03431e-10	-1.41078
1699501	chr5:1699501:A:G	1.83734e-13	-0.715354	-1.32564	9.58829e-06	-0.635934	-1.3262
1699560	chr5:1699560:C:T	3.85344e-13	-3.03431e-10	-1.30035	1.9016e-05	-3.03431e-10	-1.2774
1699958	chr5:1699958:T:C	8.40105e-14	-2.04964	-0.77391	3.0814e-06	-2.05104	-1.04626
1700097	chr5:1700097:C:T	4.47569e-14	-1.9866	-1.46664	2.27389e-06	-1.96309	-1.4381
1700110	chr5:1700110:T:C	1.08733e-13	-1.28615	-1.27944	4.84724e-06	-1.55495	-1.08933
1700176	chr5:1700176:C:G	3.87864e-13	-3.03431e-10	-1.29383	2.02742e-05	-3.03431e-10	-1.21333
1700880	chr5:1700880:C:T	1.43263e-12	-3.03431e-10	0.0127804	5.21812e-05	-3.03431e-10	-0.267958
1700890	chr5:1700890:A:C	3.52186e-13	-3.03431e-10	-1.39033	1.60859e-05	-3.03431e-10	-1.44474
1701114	chr5:1701114:A:T	4.56014e-14	-2.03925	-1.3953	2.13624e-06	-2.05098	-1.41266
1701173	chr5:1701173:A:G	4.38187e-14	-2.00482	-1.46961	2.01024e-06	-2.05426	-1.47016
1701274	chr5:1701274:G:C	5.95572e-14	-2.03116	-1.13639	3.01212e-06	-2.00434	-1.11569
1701301	chr5:1701301:C:T	1.89477e-13	-2.01022	-4.50893e-10	9.37562e-06	-1.98457	-4.50893e-10
1701403	chr5:1701403:G:A	4.17708e-14	-2.05257	-1.46972	2.19632e-06	-1.96469	-1.4712
1701895	chr5:1701895:G:A	1.79167e-12	0.236417	-4.50893e-10	7.48297e-05	0.0925343	-4.50893e-10
1701955	chr5:1701955:G:A	3.34629e-13	-3.03431e-10	-1.44146	1.56455e-05	-3.03431e-10	-1.4725
1702244	chr5:1702244:T:G	4.52502e-14	-1.98806	-1.45423	2.36793e-06	-1.9022	-1.45847
1702618	chr5:1702618:A:G	5.20734e-14	-1.8933	-1.40853	2.66621e-06	-1.84891	-1.39311
1703009	chr5:1703009:C:T	2.28865e-12	-3.03431e-10	0.48123	9.72597e-05	-3.03431e-10	0.354704
1703682	chr5:1703682:C:T	6.41576e-14	-1.63524	-1.45791	3.2633e-06	-1.59094	-1.449
1703758	chr5:1703758:C:A	4.16263e-14	-2.05453	-1.47122	2.12062e-06	-2.00085	-1.47012
1703817	chr5:1703817:C:T	4.46133e-14	-2.05422	-1.40223	2.26071e-06	-2.00629	-1.40071
1703829	chr5:1703829:C:T	4.15751e-14	-2.0547	-1.47229	2.12623e-06	-1.99581	-1.47252
1703848	chr5:1703848:T:C	5.27804e-14	-1.85554	-1.43281	2.17175e-06	-1.9776	-1.46955
1703926	chr5:1703926:C:T	1.82049e-13	-2.05021	-4.50893e-10	8.77899e-06	-2.05032	-4.50893e-10
1703929	chr5:1703929:C:T	4.96406e-13	-3.03431e-10	-1.04709	2.02294e-05	-3.03431e-10	-1.21554
1703933	chr5:1703933:G:A	9.58551e-14	-1.7104	-0.981253	4.06863e-06	-1.79831	-1.02106
1704072	chr5:1704072:T:C	3.24671e-13	-3.03431e-10	-1.47167	1.57334e-05	-3.03431e-10	-1.4669
1704194	chr5:1704194:G:A	8.07957e-13	-3.03431e-10	-0.559979	3.33167e-05	-3.03431e-10	-0.716623
1704459	chr5:1704459:C:G	6.51555e-14	-1.60965	-1.46806	3.30751e-06	-1.56306	-1.46343
1704588	chr5:1704588:G:C	5.71913e-14	-1.78219	-1.4259	2.27969e-06	-1.93082	-1.46782
1704601	chr5:1704601:C:T	5.22486e-13	-3.03431e-10	-0.995888	2.15351e-05	-3.03431e-10	-1.15299
1704817	chr5:1704817:G:T	4.16222e-14	-2.05364	-1.47221	2.16849e-06	-1.97701	-1.47164
1704847	chr5:1704847:G:A	6.09102e-13	-1.91292	1.07042	2.47944e-05	-1.99206	0.98
1704975	chr5:1704975:C:A	8.58246e-13	-3.03431e-10	-0.499597	3.63264e-05	-3.03431e-10	-0.630136
1704987	chr5:1704987:A:G	1.95308e-13	-2.03253	0.052621	1.07497e-05	-2.05011	0.202304
1705200	chr5:1705200:T:C	1.81774e-13	-2.05172	-4.50893e-10	8.84398e-06	-2.04294	-4.50893e-10
1705247	chr5:1705247:G:A	1.61652e-13	-1.95683	-0.212216	7.40324e-06	-2.02378	-0.196983
1705279	chr5:1705279:T:C	5.51034e-13	-1.96438	1.02169	2.29051e-05	-2.02507	0.933751
1705398	chr5:1705398:A:C	3.7691e-13	-1.96833	0.645853	1.0649e-05	-2.01274	0.155528
1705918	chr5:1705918:G:A	1.81582e-13	-2.05278	-4.50893e-10	8.82556e-06	-2.04503	-4.50893e-10
1706279	chr5:1706279:G:A	1.08515e-13	-1.98343	-0.58416	5.30112e-06	-2.02381	-0.530953
1706368	chr5:1706368:C:T	7.49746e-12	-3.03431e-10	1.66783	0.000405945	-3.03431e-10	1.78354
1706530	chr5:1706530:C:T	2.21473e-12	-3.03431e-10	0.448396	0.000123763	-3.03431e-10	0.59569
1706547	chr5:1706547:T:C	1.41846e-13	-1.95226	-0.347485	6.696e-06	-2.03724	-0.283929
1706645	chr5:1706645:G:A	2.05001e-12	-3.03431e-10	0.371112	0.000114226	-3.03431e-10	0.515499
1706679	chr5:1706679:C:T	3.32361e-13	-3.03431e-10	-1.44827	1.57722e-05	-3.03431e-10	-1.46443
1706719	chr5:1706719:C:T	3.32388e-13	-3.03431e-10	-1.44819	1.5773e-05	-3.03431e-10	-1.46438
1706898	chr5:1706898:G:A	7.28731e-14	-1.50355	-1.46222	3.29135e-06	-1.56216	-1.46922
1706943	chr5:1706943:A:G	3.25161e-13	-3.03431e-10	-1.47017	1.56558e-05	-3.03431e-10	-1.47184
1707139	chr5:1707139:C:T	7.49925e-13	-3.03431e-10	-0.634514	3.93416e-05	-3.03431e-10	-0.550399
1707500	chr5:1707500:C:T	4.17127e-14	-2.05196	-1.47172	2.18079e-06	-1.97116	-1.47183
1707515	chr5:1707515:G:A	4.02058e-13	-3.03431e-10	-1.25789	2.27527e-05	-3.03431e-10	-1.098
1707795	chr5:1707795:C:G	4.85011e-12	-3.03431e-10	1.23227	0.000264466	-3.03431e-10	1.35503
1707807	chr5:1707807:T:C	2.05134e-12	-3.03431e-10	0.371763	0.0001143	-3.03431e-10	0.516143
1708103	chr5:1708103:C:T	3.5317e-13	-1.74639	0.358848	1.69791e-05	-1.70643	0.315737
1708206	chr5:1708206:CTG:C	3.84258e-13	-3.03431e-10	-1.30317	1.69933e-05	-3.03431e-10	-1.38986
1708257	chr5:1708257:CTGTTGTGTG:C	5.72667e-14	-2.02517	-1.18159	3.35936e-06	-2.0545	-0.956431
1708661	chr5:1708661:G:T	7.69723e-13	-3.03431e-10	-0.608457	3.34771e-05	-3.03431e-10	-0.71182
1708754	chr5:1708754:G:T	5.7692e-14	-1.73357	-1.4658	2.71115e-06	-1.75368	-1.47162
1708757	chr5:1708757:C:T	6.48904e-13	-1.76943	0.990223	2.03481e-05	-1.90183	0.692135
1708787	chr5:1708787:G:A	4.73033e-13	-3.03431e-10	-1.09532	1.98728e-05	-3.03431e-10	-1.23333
1708868	chr5:1708868:G:A	1.27613e-13	-2.01072	-0.394759	6.34097e-06	-1.98512	-0.390533
1708930	chr5:1708930:C:G	7.88281e-13	-3.03431e-10	-0.584633	3.31023e-05	-3.03431e-10	-0.723079
1708973	chr5:1708973:TTCCCCACTCTCAG:T	1.8146e-13	-2.05345	-4.50893e-10	8.89975e-06	-2.03666	-4.50893e-10
1708990	chr5:1708990:C:T	1.02882e-13	-1.61316	-1.00775	4.36479e-06	-1.66585	-1.08326
1709180	chr5:1709180:C:T	1.87203e-13	-2.02229	-4.50893e-10	9.23907e-06	-1.99924	-4.50893e-10
1709402	chr5:1709402:G:A	8.62481e-13	-3.03431e-10	-0.494674	3.60367e-05	-3.03431e-10	-0.638144
1709547	chr5:1709547:C:T	1.03345e-12	-3.03431e-10	-0.313828	5.53395e-05	-3.03431e-10	-0.209194
1709586	chr5:1709586:T:C	4.85419e-13	-3.03431e-10	-1.06948	2.0229e-05	-3.03431e-10	-1.21556
1709673	chr5:1709673:C:T	1.92866e-13	-1.99249	-4.50893e-10	9.25041e-06	-1.99801	-4.50893e-10
1709780	chr5:1709780:G:A	9.88083e-13	-3.03431e-10	-0.358721	5.28043e-05	-3.03431e-10	-0.256089
1709804	chr5:1709804:A:G	1.41733e-13	-1.54056	-0.759979	5.83241e-06	-1.64878	-0.810467
1709845	chr5:1709845:C:G	8.08946e-13	-3.03431e-10	-0.558755	3.39461e-05	-3.03431e-10	-0.697906
1709958	chr5:1709958:T:C	6.29823e-13	-3.03431e-10	-0.809049	2.51966e-05	-3.03431e-10	-0.995972
1710977	chr5:1710977:T:C	7.51615e-13	-3.03431e-10	-0.632263	3.12637e-05	-3.03431e-10	-0.780224
1711374	chr5:1711374:C:T	7.80366e-13	-2.05131	1.45659	2.80108e-05	-2.04891	1.15882
1711511	chr5:1711511:G:A	4.39889e-13	-3.03431e-10	-1.16796	2.30663e-05	-3.03431e-10	-1.08431
1711537	chr5:1711537:A:G	4.52973e-13	-3.03431e-10	-1.13865	2.23397e-05	-3.03431e-10	-1.11631
1711551	chr5:1711551:C:G	1.85068e-13	-2.03376	-4.50893e-10	9.12949e-06	-2.01117	-4.50893e-10
1711679	chr5:1711679:G:A	4.06049e-13	-3.03431e-10	-1.24801	2.10545e-05	-3.03431e-10	-1.17557
1711872	chr5:1711872:C:T	3.61915e-12	-1.86392	2.80342	0.000108263	-1.97071	2.43259
1711943	chr5:1711943:C:T	3.34058e-13	-3.03431e-10	-1.44317	1.70199e-05	-3.03431e-10	-1.3883
1712756	chr5:1712756:A:G	4.41734e-14	-2.05391	-1.41246	2.11374e-06	-2.03297	-1.44125
1713019	chr5:1713019:A:G	9.80713e-13	-1.90738	1.54117	2.97026e-05	-1.99596	1.16451
1713246	chr5:1713246:G:A	1.81244e-13	-2.05465	-4.50893e-10	8.78562e-06	-2.04956	-4.50893e-10
1713363	chr5:1713363:A:AGC	5.43493e-13	-3.03431e-10	-0.956471	2.3726e-05	-3.03431e-10	-1.05611
1713364	chr5:1713364:A:G	6.42627e-14	-1.61904	-1.47247	2.99211e-06	-1.65518	-1.47153
1713840	chr5:1713840:G:A	1.81555e-13	-2.05293	-4.50893e-10	8.84146e-06	-2.04323	-4.50893e-10
1714359	chr5:1714359:C:T	1.33606e-12	-3.03431e-10	-0.057008	7.06065e-05	-3.03431e-10	0.0344416
1715544	chr5:1715544:AATC:A	1.40145e-13	-1.97452	-0.337285	6.22529e-06	-1.73284	-0.661217
1716044	chr5:1716044:C:T	4.36385e-14	-2.04579	-1.43276	2.11015e-06	-2.04599	-1.42993
1716273	chr5:1716273:G:A	3.79735e-12	-1.81104	2.79861	0.000111975	-1.93486	2.43045
1716545	chr5:1716545:TGA:T	6.56205e-14	-1.67972	-1.39088	3.00547e-06	-1.69835	-1.4239
1716551	chr5:1716551:TTTTTTA:T	5.59525e-13	-3.03431e-10	-0.9274	2.98434e-05	-3.03431e-10	-0.826717
1716980	chr5:1716980:T:G	6.63307e-13	-3.03431e-10	-0.75725	2.63145e-05	-3.03431e-10	-0.952562
1717338	chr5:1717338:C:T	3.32781e-13	-3.03431e-10	-1.447	1.66931e-05	-3.03431e-10	-1.40768
1717414	chr5:1717414:C:T	2.30005e-12	-3.03431e-10	0.486199	0.000125159	-3.03431e-10	0.606905
1717415	chr5:1717415:G:A	6.37396e-13	-3.03431e-10	-0.797096	2.75141e-05	-3.03431e-10	-0.907982
1717978	chr5:1717978:T:A	2.25692e-13	-1.98214	0.146822	1.31415e-05	-1.98203	0.335121
1718622	chr5:1718622:G:A	3.29343e-13	-3.03431e-10	-1.45739	1.62822e-05	-3.03431e-10	-1.43261
1718694	chr5:1718694:T:G	1.81587e-13	-2.05275	-4.50893e-10	8.8438e-06	-2.04296	-4.50893e-10
1718729	chr5:1718729:G:A	9.69874e-14	-2.01547	-0.664434	5.22573e-06	-2.01654	-0.55255
1718974	chr5:1718974:T:G	7.52657e-13	-2.0521	1.42123	2.79603e-05	-2.04877	1.15688
1719050	chr5:1719050:G:A	4.53643e-13	-3.03431e-10	-1.13718	2.23961e-05	-3.03431e-10	-1.11379
1719098	chr5:1719098:C:T	1.02573e-13	-1.91707	-0.706845	5.41314e-06	-1.96174	-0.57211
1719108	chr5:1719108:G:A	4.60288e-13	-3.03431e-10	-1.12264	2.27095e-05	-3.03431e-10	-1.0999
1719204	chr5:1719204:G:A	4.28138e-13	-3.03431e-10	-1.19504	1.8607e-05	-3.03431e-10	-1.29914
1719225	chr5:1719225:G:A	4.50387e-13	-2.00293	0.858545	1.88156e-05	-2.01656	0.728565
1719424	chr5:1719424:A:G	8.64963e-13	-1.7274	1.2356	3.15171e-05	-1.82514	1.05299
1719598	chr5:1719598:A:G	4.34723e-13	-3.03431e-10	-1.17978	1.95101e-05	-3.03431e-10	-1.25175
1719816	chr5:1719816:T:C	8.20288e-13	-3.03431e-10	-0.544832	3.33986e-05	-3.03431e-10	-0.714168
1719957	chr5:1719957:A:G	4.46394e-13	-3.03431e-10	-1.15329	1.99659e-05	-3.03431e-10	-1.22865
1720116	chr5:1720116:G:A	1.00415e-13	-1.50782	-1.13735	4.558e-06	-1.57509	-1.1307
1720129	chr5:1720129:T:C	1.88852e-12	-3.03431e-10	0.289063	0.000119071	-3.03431e-10	0.557041
1720161	chr5:1720161:G:A	1.36607e-12	-1.93286	1.89807	5.07488e-05	-1.91551	1.61972
1720172	chr5:1720172:G:C	3.82566e-13	-1.30759	-4.50893e-10	1.3935e-05	-1.58828	-4.50893e-10
1720449	chr5:1720449:G:A	3.31108e-13	-3.03431e-10	-1.45204	1.57707e-05	-3.03431e-10	-1.46453
1720487	chr5:1720487:A:G	4.62832e-13	-3.03431e-10	-1.11712	2.04203e-05	-3.03431e-10	-1.20615
1720622	chr5:1720622:G:A	3.2449e-13	-3.03431e-10	-1.47223	1.56662e-05	-3.03431e-10	-1.47117
1720629	chr5:1720629:G:A	3.50274e-13	-3.03431e-10	-1.39577	1.60754e-05	-3.03431e-10	-1.44539
1720630	chr5:1720630:C:T	3.48158e-13	-3.03431e-10	-1.40183	1.60502e-05	-3.03431e-10	-1.44696
1720652	chr5:1720652:G:A	2.74549e-13	-0.289361	-1.35	1.30714e-05	-0.263008	-1.38924
1720666	chr5:1720666:C:T	7.91313e-13	-1.78159	1.20079	3.01821e-05	-1.76839	0.952959
1720823	chr5:1720823:A:G	2.98623e-13	-1.75617	0.200866	1.15529e-05	-1.77768	0.00193633
1720888	chr5:1720888:G:A	9.0756e-13	-1.36138	0.917648	3.1934e-05	-1.38664	0.627628
1720902	chr5:1720902:G:T	6.21247e-13	-3.03431e-10	-0.822758	3.40906e-05	-3.03431e-10	-0.693659
1721252	chr5:1721252:T:C	6.89574e-14	-2.05451	-0.96649	3.57283e-06	-2.04167	-0.907656
1721370	chr5:1721370:T:C	1.11203e-13	-2.04107	-0.502061	4.98493e-06	-1.92682	-0.689445
1721412	chr5:1721412:A:G	1.29274e-12	-0.138179	0.0482118	6.97586e-05	0.134547	-0.112188
1721565	chr5:1721565:G:A	1.71255e-13	-1.97804	-0.13329	8.51174e-06	-2.02544	-0.0557948
1721608	chr5:1721608:G:A	1.76905e-13	-0.702882	-1.37599	1.02395e-05	-0.475205	-1.42123
1722111	chr5:1722111:T:G	1.81445e-13	-2.05353	-4.50893e-10	8.8413e-06	-2.04325	-4.50893e-10
1722582	chr5:1722582:C:T	3.3978e-13	-3.03431e-10	-1.42619	1.60296e-05	-3.03431e-10	-1.44824
1722863	chr5:1722863:G:A	1.65065e-13	-1.6691	-0.479043	5.12514e-06	-1.99817	-0.59035
1722908	chr5:1722908:CCA:C	9.75888e-14	-1.56071	-1.11301	2.97826e-06	-1.95003	-1.18131
1722948	chr5:1722948:G:A	9.83839e-14	-1.55893	-1.10668	2.99632e-06	-1.94951	-1.17579
1723030	chr5:1723030:C:T	3.35904e-13	-3.03431e-10	-1.43766	1.59006e-05	-3.03431e-10	-1.45632
1723194	chr5:1723194:C:T	1.33472e-13	-1.76026	-0.600329	6.3949e-06	-2.03309	-0.334092
1723245	chr5:1723245:T:G	6.6606e-14	-2.05441	-1.00129	3.1605e-06	-2.04558	-1.02638
1723684	chr5:1723684:G:A	5.31654e-14	-1.85369	-1.42739	2.13507e-06	-2.02425	-1.43993
1723738	chr5:1723738:C:G	2.47923e-13	-2.02492	0.283556	1.80034e-05	-1.77717	0.445049
1723847	chr5:1723847:G:A	2.85547e-13	-1.60008	-4.50893e-10	1.33915e-05	-1.62806	-4.50893e-10
1724356	chr5:1724356:GCCC:G	1.41391e-13	-2.02526	-0.277694	7.31925e-06	-1.99939	-0.232787
1724360	chr5:1724360:TGCTCCTCGGCCATGCCCACCCTGCACCACTGGGTCTGCCCAGGC:T	2.22432e-13	-2.01637	0.166507	1.15062e-05	-1.98888	0.209083
1724625	chr5:1724625:G:A	2.78682e-12	-3.03431e-10	0.678171	0.000142895	-3.03431e-10	0.73943
1724787	chr5:1724787:G:C	4.76507e-13	-2.01562	0.927615	2.98461e-05	-2.04128	1.21466
1724943	chr5:1724943:C:T	1.13905e-13	-1.68206	-0.837064	4.72136e-06	-1.87313	-0.797451
1725097	chr5:1725097:C:T	4.16636e-13	-3.03431e-10	-1.22228	1.80289e-05	-3.03431e-10	-1.33071
1725228	chr5:1725228:C:T	1.18964e-13	-1.06323	-1.41244	6.81122e-06	-0.859453	-1.44466
1725254	chr5:1725254:C:G	8.27583e-13	-3.03431e-10	-0.535978	4.46923e-05	-3.03431e-10	-0.422879
1725332	chr5:1725332:T:G	4.78534e-13	-3.03431e-10	-1.08376	2.42946e-05	-3.03431e-10	-1.03243
1726323	chr5:1726323:A:G	2.64398e-13	-1.67703	-4.50893e-10	1.48207e-05	-1.52665	-4.50893e-10
1726595	chr5:1726595:G:C	1.61457e-13	-1.88345	-0.286794	7.06461e-06	-1.93402	-0.333567
1726618	chr5:1726618:C:T	3.82165e-13	-3.03431e-10	-1.30863	1.75643e-05	-3.03431e-10	-1.35682
1727157	chr5:1727157:G:C	4.13119e-13	-3.03431e-10	-1.23075	2.15207e-05	-3.03431e-10	-1.15367
1727385	chr5:1727385:A:G	4.84729e-14	-1.91982	-1.45366	3.06713e-06	-1.78357	-1.31837
1727816	chr5:1727816:G:A	3.66565e-12	2.04845	-1.09618	3.98595e-05	0.763409	-1.30073
1727978	chr5:1727978:G:T	5.57082e-14	-2.02081	-1.21355	2.46836e-06	-2.04642	-1.27271
1728009	chr5:1728009:G:A	4.67951e-13	-3.03431e-10	-1.10612	2.48619e-05	-3.03431e-10	-1.00935
1728080	chr5:1728080:A:G	4.20125e-13	-3.03431e-10	-1.21394	2.14907e-05	-3.03431e-10	-1.15506
1728085	chr5:1728085:G:A	5.04191e-13	-3.03431e-10	-1.03153	2.69628e-05	-3.03431e-10	-0.928224
1728251	chr5:1728251:A:G	5.30825e-14	-2.02386	-1.25878	2.37155e-06	-2.0481	-1.31104
1728404	chr5:1728404:G:A	5.48433e-13	-3.03431e-10	-0.947421	3.08498e-05	-3.03431e-10	-0.79355
1728580	chr5:1728580:T:G	5.5313e-14	-2.03534	-1.20614	2.46717e-06	-2.05273	-1.26688
1729313	chr5:1729313:C:G	5.98159e-14	-2.03643	-1.12679	3.16938e-06	-2.05181	-1.01734
1729555	chr5:1729555:C:A	6.3595e-13	-0.799368	-4.50893e-10	1.54367e-05	-1.48594	-4.50893e-10
1729881	chr5:1729881:T:C	4.28282e-13	-3.03431e-10	-1.19471	2.15902e-05	-3.03431e-10	-1.15044
1730522	chr5:1730522:T:C	1.41642e-13	-1.89009	-0.411087	8.3173e-06	-1.70324	-0.401101
1730560	chr5:1730560:C:T	3.31648e-13	-3.03431e-10	-1.45041	1.57898e-05	-3.03431e-10	-1.46331
1730857	chr5:1730857:C:G	4.01703e-13	0.125673	-1.38445	7.14528e-06	-0.94316	-1.31307
1730937	chr5:1730937:G:A	3.38605e-13	0.00470205	-1.43436	6.09883e-06	-1.03368	-1.38091
1730939	chr5:1730939:G:A	4.34251e-14	-2.05182	-1.43162	2.10908e-06	-2.01308	-1.46335
1731065	chr5:1731065:C:T	7.40696e-14	-2.02459	-0.924893	4.10453e-06	-1.89886	-0.911735
1731334	chr5:1731334:G:A	3.70065e-13	-3.03431e-10	-1.34081	1.95478e-05	-3.03431e-10	-1.24982
1731443	chr5:1731443:A:G	1.15935e-13	-2.04263	-0.458828	5.03821e-06	-2.02549	-0.580138
1731486	chr5:1731486:C:A	3.38775e-13	-3.03431e-10	-1.42915	1.66603e-05	-3.03431e-10	-1.40965
1731645	chr5:1731645:G:A	9.16254e-14	-1.91344	-0.823338	8.61752e-06	-1.65698	-0.411901
1731922	chr5:1731922:G:C	1.0329e-13	-1.52562	-1.09132	7.06347e-06	-1.17964	-1.0881
1732345	chr5:1732345:T:C	7.52461e-14	-1.543	-1.39073	2.53843e-06	-1.93646	-1.35468
1732452	chr5:1732452:G:A	3.26943e-12	-3.03431e-10	0.837882	0.000179476	-3.03431e-10	0.967363
1732803	chr5:1732803:G:C	2.80299e-13	-1.61863	-4.50893e-10	1.00045e-05	-1.91965	-4.50893e-10
1732853	chr5:1732853:G:T	8.21003e-14	-1.37458	-1.47197	3.82154e-06	-1.41707	-1.46496
1733052	chr5:1733052:G:A	2.1705e-13	-0.417211	-1.45715	1.40562e-05	-0.250784	-1.32884
1733135	chr5:1733135:A:G	1.53121e-12	-3.03431e-10	0.0793281	0.000103081	-3.03431e-10	0.412835
1733662	chr5:1733662:G:A	1.76418e-12	-3.03431e-10	0.220955	9.38172e-05	-3.03431e-10	0.318667
1733915	chr5:1733915:G:A	7.29612e-14	-1.50378	-1.46078	5.06562e-06	-1.12773	-1.47248
1733989	chr5:1733989:C:T	2.91454e-12	-3.03431e-10	0.722979	0.000161238	-3.03431e-10	0.860203
1734008	chr5:1734008:C:T	3.84525e-13	-1.30248	-4.50893e-10	2.05393e-05	-1.20034	-4.50893e-10
1734071	chr5:1734071:C:T	1.28495e-12	-3.03431e-10	-0.0960144	7.04877e-05	-3.03431e-10	0.0327581
1734238	chr5:1734238:G:A	2.21643e-13	-0.434862	-1.41856	5.28653e-06	-1.12464	-1.43287
1734260	chr5:1734260:TTAAC:T	3.44712e-13	-3.03431e-10	-1.41178	1.74127e-05	-3.03431e-10	-1.36548
1734368	chr5:1734368:G:A	8.48618e-14	-1.49286	-1.3206	5.83113e-06	-1.14184	-1.31763
1734719	chr5:1734719:T:C	1.35319e-13	-1.5153	-0.83156	5.22235e-06	-1.61226	-0.957474
1735063	chr5:1735063:T:A	9.32758e-14	-1.32888	-1.39005	6.95869e-06	-0.929354	-1.35334
1735189	chr5:1735189:G:C	3.81196e-13	-3.03431e-10	-1.31117	1.92839e-05	-3.03431e-10	-1.26341
1735504	chr5:1735504:T:C	7.41243e-14	-1.52131	-1.42743	2.24834e-06	-1.97021	-1.44228
1735575	chr5:1735575:AG:A	1.17997e-13	-1.35836	-1.12547	9.10083e-06	-0.971016	-1.0433
1735586	chr5:1735586:G:T	4.80846e-14	-1.9778	-1.40372	2.41144e-06	-1.90927	-1.43318
1736119	chr5:1736119:G:A	3.28271e-13	-3.03431e-10	-1.46065	1.59471e-05	-3.03431e-10	-1.4534
1736596	chr5:1736596:T:C	5.07466e-14	-1.87151	-1.45614	2.73869e-06	-1.78255	-1.43264
1737031	chr5:1737031:C:T	3.47627e-13	-3.03431e-10	-1.40336	1.78635e-05	-3.03431e-10	-1.33992
1737312	chr5:1737312:A:G	9.38648e-14	-1.3929	-1.31973	3.0449e-06	-1.90116	-1.20805
1737530	chr5:1737530:T:C	4.26134e-14	-2.0545	-1.44781	2.00998e-06	-2.05428	-1.47027
1737572	chr5:1737572:C:G	1.15908e-13	-1.30392	-1.19778	3.32528e-06	-1.83454	-1.18658
1737827	chr5:1737827:G:T	5.94819e-13	-3.03431e-10	-0.86623	2.68918e-05	-3.03431e-10	-0.930858
1738401	chr5:1738401:T:C	9.5843e-14	-1.34341	-1.34837	6.93814e-06	-0.953716	-1.33193
1738581	chr5:1738581:T:C	4.03594e-13	-3.03431e-10	-1.25408	1.75737e-05	-3.03431e-10	-1.35628
1738951	chr5:1738951:A:G	9.29196e-13	-3.03431e-10	-0.420167	4.79588e-05	-3.03431e-10	-0.352338
1739151	chr5:1739151:T:C	5.64323e-13	0.329617	-1.24848	1.37684e-05	-0.432354	-1.16795
1739210	chr5:1739210:T:C	7.51659e-13	0.570438	-1.20264	1.31615e-05	-0.388224	-1.25716
1739232	chr5:1739232:A:G	1.43273e-12	-3.03431e-10	0.0128526	8.16025e-05	-3.03431e-10	0.179179
1739493	chr5:1739493:A:C	8.47166e-13	-3.03431e-10	-0.512591	4.22684e-05	-3.03431e-10	-0.47864
1739643	chr5:1739643:AT:A	2.22869e-13	-1.8479	-4.50893e-10	8.81529e-06	-2.04619	-4.50893e-10
1739701	chr5:1739701:T:C	9.53705e-14	-1.37189	-1.32482	3.04941e-06	-1.89252	-1.21521
1739711	chr5:1739711:G:A	4.2588e-14	-2.05464	-1.44827	2.01041e-06	-2.05406	-1.47029
1739979	chr5:1739979:TG:T	4.47044e-14	-1.98313	-1.47129	2.31284e-06	-1.91193	-1.47227
1740160	chr5:1740160:G:A	4.69546e-13	0.0875391	-1.19026	1.04758e-05	-0.739182	-1.13444
1740292	chr5:1740292:T:C	1.86947e-13	-2.02366	-4.50893e-10	1.04826e-05	-1.87296	-4.50893e-10
1740405	chr5:1740405:CTT:C	1.15683e-13	-1.28278	-1.22085	1.11067e-05	-0.834163	-0.98097
1740479	chr5:1740479:CTAT:C	5.38005e-14	-1.86206	-1.40715	3.51991e-06	-1.57209	-1.39216
1740484	chr5:1740484:ATTT:A	8.55428e-13	0.700131	-1.20302	1.40629e-05	-0.320091	-1.25905
1740560	chr5:1740560:T:C	5.01968e-13	-3.03431e-10	-1.03595	2.39206e-05	-3.03431e-10	-1.04794
1741093	chr5:1741093:A:G	5.14363e-13	-3.03431e-10	-1.01156	2.68922e-05	-3.03431e-10	-0.930844
1741110	chr5:1741110:G:A	4.50113e-14	-1.97975	-1.46782	2.32132e-06	-1.90834	-1.4722
1741427	chr5:1741427:T:C	5.94576e-13	-3.03431e-10	-0.866639	2.68806e-05	-3.03431e-10	-0.931274
1741494	chr5:1741494:C:T	4.86766e-13	0.12177	-1.18847	1.08325e-05	-0.706673	-1.13346
1741808	chr5:1741808:T:A	1.35787e-12	-3.03431e-10	-0.0408141	7.46757e-05	-3.03431e-10	0.0904736
1741824	chr5:1741824:C:T	4.53773e-13	-3.03431e-10	-1.13689	2.2443e-05	-3.03431e-10	-1.1117
1742082	chr5:1742082:G:T	9.79359e-14	-1.34307	-1.3271	7.08975e-06	-0.955911	-1.30812
1742089	chr5:1742089:T:C	2.00425e-13	-1.95405	-4.50893e-10	1.4707e-05	-1.53435	-4.50893e-10
1742211	chr5:1742211:T:C	1.48007e-12	-3.03431e-10	0.0453551	8.16222e-05	-3.03431e-10	0.179421
1742409	chr5:1742409:T:G	4.51663e-13	-3.03431e-10	-1.14155	2.2928e-05	-3.03431e-10	-1.09032
1742509	chr5:1742509:G:A	1.05932e-13	-1.31828	-1.27341	3.34784e-06	-1.86556	-1.1488
1742531	chr5:1742531:G:A	1.29032e-13	-1.2763	-1.11813	9.34745e-06	-0.890515	-1.09706
1742581	chr5:1742581:A:T	1.02699e-13	-1.34726	-1.27543	3.29204e-06	-1.8795	-1.15168
1742775	chr5:1742775:T:C	6.92949e-14	-2.04996	-0.966154	2.92482e-06	-2.0542	-1.09524
1742883	chr5:1742883:T:C	4.4968e-13	-3.03431e-10	-1.14595	2.22318e-05	-3.03431e-10	-1.12116
1742985	chr5:1742985:G:A	9.21047e-14	-1.27414	-1.45742	6.8722e-06	-0.825511	-1.46969
1743085	chr5:1743085:TAACTCAG:T	5.95671e-13	-3.03431e-10	-0.864799	2.69276e-05	-3.03431e-10	-0.929531
1743104	chr5:1743104:T:C	1.81614e-12	-3.03431e-10	0.249979	0.000103365	-3.03431e-10	0.415588
1743293	chr5:1743293:A:G	1.04729e-13	-1.35289	-1.25022	3.39e-06	-1.88237	-1.11948
1743715	chr5:1743715:G:C	1.11959e-13	-1.33194	-1.20442	1.06577e-05	-0.898096	-0.958306
1743913	chr5:1743913:G:T	9.23462e-14	-1.45322	-1.27572	3.13609e-06	-1.92861	-1.15109
1743961	chr5:1743961:G:C	6.13953e-13	-3.03431e-10	-0.83457	2.68541e-05	-3.03431e-10	-0.932261
1744013	chr5:1744013:G:A	1.0163e-13	-1.35537	-1.27778	3.26887e-06	-1.8837	-1.15454
1744099	chr5:1744099:C:T	1.07465e-13	-1.30679	-1.27053	3.37916e-06	-1.8596	-1.14545
1744242	chr5:1744242:G:A	1.02665e-13	-1.35116	-1.27185	3.29972e-06	-1.88172	-1.14713
1744369	chr5:1744369:G:A	9.96102e-14	-1.36399	-1.28923	3.20715e-06	-1.88807	-1.16923
1744638	chr5:1744638:G:A	9.25366e-14	-1.44704	-1.27984	3.1298e-06	-1.92534	-1.15637
1744716	chr5:1744716:G:A	7.59352e-14	-2.0513	-0.87331	3.18084e-06	-2.05454	-1.011
1745389	chr5:1745389:A:G	1.8873e-13	-2.01417	-4.50893e-10	1.07438e-05	-1.84835	-4.50893e-10
1745431	chr5:1745431:T:G	3.29736e-13	-3.03431e-10	-1.45619	1.60712e-05	-3.03431e-10	-1.44565
1745536	chr5:1745536:C:T	9.87905e-13	-3.03431e-10	-0.3589	5.13127e-05	-3.03431e-10	-0.284743
1745918	chr5:1745918:G:A	3.52332e-13	-3.03431e-10	-1.38991	1.7539e-05	-3.03431e-10	-1.35825
1746192	chr5:1746192:G:A	9.55104e-13	-3.03431e-10	-0.392667	4.94799e-05	-3.03431e-10	-0.321115
1746318	chr5:1746318:G:A	5.45955e-13	0.289134	-1.24109	1.01391e-05	-0.612079	-1.29421
1746474	chr5:1746474:C:T	1.5646e-12	-3.03431e-10	0.100897	8.98764e-05	-3.03431e-10	0.275754
1746571	chr5:1746571:C:T	2.28184e-13	-1.82434	-4.50893e-10	1.10178e-05	-1.82317	-4.50893e-10
1746590	chr5:1746590:T:A	1.51118e-13	-1.02362	-1.21281	4.22181e-06	-1.70842	-1.074
1747011	chr5:1747011:T:G	2.33582e-13	-1.80095	-4.50893e-10	8.91373e-06	-2.03509	-4.50893e-10
1747408	chr5:1747408:C:T	1.08671e-12	1.08637	-1.34995	2.10705e-05	0.182716	-1.35752
1747458	chr5:1747458:G:A	3.63504e-13	-3.03431e-10	-1.3587	1.82652e-05	-3.03431e-10	-1.31768
1747614	chr5:1747614:G:A	1.82173e-13	-2.04953	-4.50893e-10	1.12355e-05	-1.80361	-4.50893e-10
1747657	chr5:1747657:T:G	5.28609e-14	-2.05459	-1.23223	2.53465e-06	-2.04878	-1.24384
1748238	chr5:1748238:C:T	2.15432e-12	-3.03431e-10	0.420742	0.000125275	-3.03431e-10	0.60783
1748621	chr5:1748621:G:C	4.9897e-14	-2.05114	-1.29339	2.37904e-06	-2.05466	-1.30132
1748635	chr5:1748635:G:A	3.06119e-13	-1.53051	-4.50893e-10	1.62612e-05	-1.4339	-4.50893e-10
1748741	chr5:1748741:T:C	3.24413e-13	-3.03431e-10	-1.47247	1.56866e-05	-3.03431e-10	-1.46987
1748768	chr5:1748768:C:A	4.64455e-13	-3.03431e-10	-1.11362	2.2973e-05	-3.03431e-10	-1.08836
1748794	chr5:1748794:T:G	7.76784e-13	0.626809	-1.22613	1.63598e-05	-0.20874	-1.21911
1748922	chr5:1748922:T:C	6.25874e-13	-3.03431e-10	-0.815339	2.43712e-05	-3.03431e-10	-1.02928
1748978	chr5:1748978:G:C	3.51986e-13	-3.03431e-10	-1.39089	1.81543e-05	-3.03431e-10	-1.32377
1749228	chr5:1749228:G:A	4.27686e-14	-2.0404	-1.45828	2.10371e-06	-2.01009	-1.46888
1749275	chr5:1749275:C:T	3.48755e-13	-3.03431e-10	-1.40012	1.61435e-05	-3.03431e-10	-1.44117
1749584	chr5:1749584:C:T	3.43551e-13	-3.03431e-10	-1.41515	1.69656e-05	-3.03431e-10	-1.39149
1749749	chr5:1749749:GA:G	1.01749e-12	0.820623	-1.15001	1.70126e-05	-0.176768	-1.21196
1750167	chr5:1750167:G:A	1.39626e-13	-1.37844	-0.937081	4.89109e-06	-1.89373	-0.741538
1750304	chr5:1750304:G:A	3.24479e-13	-3.03431e-10	-1.47227	1.56541e-05	-3.03431e-10	-1.47195
1750404	chr5:1750404:C:T	2.10786e-12	-3.03431e-10	0.398939	0.000121625	-3.03431e-10	0.578264
1750497	chr5:1750497:G:A	6.011e-13	-3.03431e-10	-0.855725	2.79253e-05	-3.03431e-10	-0.893146
1750528	chr5:1750528:C:T	7.17205e-13	-3.03431e-10	-0.679125	3.58005e-05	-3.03431e-10	-0.644719
1750595	chr5:1750595:C:T	9.63468e-13	0.951757	-1.3357	1.52623e-05	-0.0953966	-1.4019
1750608	chr5:1750608:A:G	4.47112e-14	-2.02658	-1.42768	2.2004e-06	-1.98549	-1.44855
1750964	chr5:1750964:A:G	9.84655e-13	-3.03431e-10	-0.362196	5.07228e-05	-3.03431e-10	-0.296305
1751059	chr5:1751059:TC:T	3.244e-13	-3.03431e-10	-1.47251	1.56742e-05	-3.03431e-10	-1.47067
1751304	chr5:1751304:C:T	9.607e-13	0.946979	-1.3338	1.53976e-05	-0.088134	-1.40034
1751353	chr5:1751353:C:T	9.27008e-13	-3.03431e-10	-0.422526	4.79796e-05	-3.03431e-10	-0.351906
1751373	chr5:1751373:C:T	3.3577e-13	-3.03431e-10	-1.43806	1.56883e-05	-3.03431e-10	-1.46977
1751390	chr5:1751390:T:A	1.22168e-11	-3.03431e-10	2.15608	0.00048218	-3.03431e-10	1.95564
1751865	chr5:1751865:C:A	8.95576e-13	0.893733	-1.35075	1.31765e-05	-0.191049	-1.4532
1751914	chr5:1751914:A:G	4.70166e-13	-3.03431e-10	-1.1014	2.4306e-05	-3.03431e-10	-1.03196
1752179	chr5:1752179:C:T	3.244e-13	-3.03431e-10	-1.47251	1.56742e-05	-3.03431e-10	-1.47067
1752485	chr5:1752485:C:A	7.33577e-13	-3.03431e-10	-0.656554	3.66029e-05	-3.03431e-10	-0.622554
1752576	chr5:1752576:G:A	5.68544e-14	-2.01079	-1.2032	2.91214e-06	-1.98879	-1.165
1752845	chr5:1752845:C:T	3.33455e-13	-3.03431e-10	-1.44498	1.57029e-05	-3.03431e-10	-1.46884
1752914	chr5:1752914:G:A	4.49264e-13	-1.14688	-4.50893e-10	1.82969e-05	-1.31595	-4.50893e-10
1752940	chr5:1752940:C:T	7.3893e-13	-3.03431e-10	-0.649284	3.71263e-05	-3.03431e-10	-0.608356
1752988	chr5:1752988:C:T	3.24623e-13	-3.03431e-10	-1.47182	1.56537e-05	-3.03431e-10	-1.47197
1753130	chr5:1753130:A:G	4.33663e-14	-2.04408	-1.44073	2.11442e-06	-2.0161	-1.4578
1753191	chr5:1753191:T:C	2.22898e-13	-1.42542	-0.422358	6.22065e-06	-1.90431	-0.490501
1753212	chr5:1753212:T:G	1.55311e-12	-3.03431e-10	0.0935243	8.89575e-05	-3.03431e-10	0.265478
1753412	chr5:1753412:T:TGGCAG	3.24517e-13	-3.03431e-10	-1.47215	1.56483e-05	-3.03431e-10	-1.47232
1753465	chr5:1753465:CT:C	1.25175e-12	-3.03431e-10	-0.122191	7.03836e-05	-3.03431e-10	0.0312801
1753506	chr5:1753506:A:G	4.3429e-13	-3.03431e-10	-1.18078	2.17779e-05	-3.03431e-10	-1.14178
1753719	chr5:1753719:C:T	7.92594e-14	-1.54097	-1.34079	2.39417e-06	-1.97827	-1.37138
1753739	chr5:1753739:A:G	1.06898e-13	-1.57681	-1.0058	7.85174e-06	-1.23929	-0.922655
1754222	chr5:1754222:C:A	8.01039e-14	-1.39864	-1.47252	2.33452e-06	-1.91107	-1.46381
1754258	chr5:1754258:A:G	8.00131e-14	-1.40054	-1.47175	2.347e-06	-1.91208	-1.45746
1754326	chr5:1754326:T:C	5.07763e-13	-3.03431e-10	-1.02447	2.75439e-05	-3.03431e-10	-0.906901
1754354	chr5:1754354:G:T	3.28221e-13	-3.03431e-10	-1.4608	1.68559e-05	-3.03431e-10	-1.39798
1754506	chr5:1754506:A:G	8.0247e-13	-0.566792	-4.50893e-10	2.61091e-05	-0.960398	-4.50893e-10
1754709	chr5:1754709:A:G	5.76051e-13	-3.03431e-10	-0.898291	3.14022e-05	-3.03431e-10	-0.775803
1754743	chr5:1754743:G:A	4.67876e-14	-2.05112	-1.35775	2.49006e-06	-2.02207	-1.2883
1755057	chr5:1755057:C:T	3.26838e-13	-3.03431e-10	-1.46502	1.58592e-05	-3.03431e-10	-1.45893
1755060	chr5:1755060:G:C	3.26735e-13	-3.03431e-10	-1.46534	1.58665e-05	-3.03431e-10	-1.45847
1755285	chr5:1755285:C:T	4.20153e-14	-2.04554	-1.47091	2.36463e-06	-1.96697	-1.39509
1755487	chr5:1755487:T:C	1.01794e-13	-1.17489	-1.45664	2.93877e-06	-1.72352	-1.42116
1755849	chr5:1755849:T:C	1.10851e-12	1.00892	-1.25263	2.31368e-05	0.254717	-1.33597
1755869	chr5:1755869:G:C	4.26867e-14	-2.04176	-1.45884	2.48388e-06	-1.96173	-1.35113
1756000	chr5:1756000:C:T	1.19835e-13	-1.4702	-0.998174	1.05244e-05	-1.03067	-0.83831
1756078	chr5:1756078:A:C	3.31424e-13	-3.03431e-10	-1.45109	1.68297e-05	-3.03431e-10	-1.39954
1756181	chr5:1756181:T:C	6.28873e-13	-3.03431e-10	-0.810558	2.80566e-05	-3.03431e-10	-0.888456
1756186	chr5:1756186:C:T	1.03833e-13	-2.05432	-0.557388	4.89239e-06	-2.04545	-0.589546
1756194	chr5:1756194:G:A	5.03872e-13	-1.03216	-4.50893e-10	2.02486e-05	-1.2146	-4.50893e-10
1756294	chr5:1756294:G:A	3.47603e-13	-3.03431e-10	-1.40343	1.65999e-05	-3.03431e-10	-1.41328
1756311	chr5:1756311:T:C	3.24416e-13	-3.03431e-10	-1.47246	1.56554e-05	-3.03431e-10	-1.47187
1756422	chr5:1756422:G:A	4.30833e-14	-2.02638	-1.46497	2.2636e-06	-1.94812	-1.4576
1756564	chr5:1756564:C:T	1.04395e-12	0.969186	-1.2729	2.19439e-05	0.218193	-1.35239
1756743	chr5:1756743:A:C	1.01982e-13	-2.04847	-0.581215	4.74025e-06	-2.0547	-0.611889
1757327	chr5:1757327:C:T	3.60788e-13	-3.03431e-10	-1.3662	1.71848e-05	-3.03431e-10	-1.37866
1757511	chr5:1757511:C:T	3.55654e-13	-3.03431e-10	-1.38053	1.69512e-05	-3.03431e-10	-1.39234
1758067	chr5:1758067:C:T	1.46924e-13	-1.4382	-0.826373	1.3394e-05	-0.983911	-0.643964
1758171	chr5:1758171:T:G	3.58056e-13	-3.03431e-10	-1.3738	1.70581e-05	-3.03431e-10	-1.38606
1758241	chr5:1758241:G:A	3.647e-13	-3.03431e-10	-1.35541	1.7355e-05	-3.03431e-10	-1.3688
1758380	chr5:1758380:G:A	6.54003e-13	-3.03431e-10	-0.771376	3.25969e-05	-3.03431e-10	-0.738463
1758412	chr5:1758412:G:C	3.33455e-13	-3.03431e-10	-1.44498	1.57029e-05	-3.03431e-10	-1.46884
1758547	chr5:1758547:T:C	7.81447e-14	-1.45302	-1.44291	4.88911e-06	-1.18163	-1.45404
1758646	chr5:1758646:C:A	4.29814e-14	-2.02185	-1.47187	2.15683e-06	-1.98195	-1.47209
1758691	chr5:1758691:A:G	2.01559e-13	-1.3121	-0.636309	7.75481e-06	-1.79505	-0.379316
1758845	chr5:1758845:G:T	1.20158e-13	-2.05089	-0.414794	5.56308e-06	-2.05448	-0.452048
1758885	chr5:1758885:G:A	9.06886e-14	-1.55813	-1.18892	6.08555e-06	-1.24954	-1.16722
1758980	chr5:1758980:AAAAAAGAG:A	6.05967e-13	-3.03431e-10	-0.847662	2.65952e-05	-3.03431e-10	-0.941951
1759048	chr5:1759048:CAT:C	5.13899e-13	-3.03431e-10	-1.01246	2.51429e-05	-3.03431e-10	-0.998106
1759371	chr5:1759371:AG:A	9.824e-13	-3.03431e-10	-0.364489	5.12246e-05	-3.03431e-10	-0.286461
1759497	chr5:1759497:T:G	3.33142e-13	-3.03431e-10	-1.44592	1.59981e-05	-3.03431e-10	-1.45021
1759693	chr5:1759693:C:T	2.55358e-12	-3.03431e-10	0.590766	0.00015028	-3.03431e-10	0.789822
1759784	chr5:1759784:G:A	1.2998e-13	-1.04837	-1.33874	1.20399e-05	-0.567426	-1.16703
1759827	chr5:1759827:A:T	3.27926e-13	-3.03431e-10	-1.4617	1.60553e-05	-3.03431e-10	-1.44664
1759947	chr5:1759947:G:A	1.93343e-13	-1.63977	-0.350256	1.65547e-05	-1.27874	-0.137275
1760012	chr5:1760012:A:C	5.49397e-14	-2.05071	-1.19754	3.52949e-06	-1.99077	-0.970758
1760072	chr5:1760072:C:T	1.07874e-12	-3.03431e-10	-0.27094	5.60604e-05	-3.03431e-10	-0.196251
1760181	chr5:1760181:T:A	7.98391e-14	-1.81	-1.06448	5.03792e-06	-1.5653	-1.04039
1760443	chr5:1760443:A:C	3.70385e-13	-3.03431e-10	-1.33995	1.77631e-05	-3.03431e-10	-1.34555
1760506	chr5:1760506:C:A	2.71377e-13	-1.64104	-0.00993496	2.18764e-05	-1.27931	0.142035
1760569	chr5:1760569:G:C	9.99432e-14	-1.78753	-0.862354	5.86264e-06	-1.55986	-0.894222
1760763	chr5:1760763:C:T	7.58194e-14	-1.8815	-1.04463	4.58117e-06	-1.66692	-1.03381
1760814	chr5:1760814:G:A	3.2448e-13	-3.03431e-10	-1.47226	1.57065e-05	-3.03431e-10	-1.46861
1760888	chr5:1760888:G:A	4.4267e-13	-3.03431e-10	-1.16166	2.04224e-05	-3.03431e-10	-1.20605
1760918	chr5:1760918:C:T	6.90698e-14	-1.8378	-1.18157	4.33074e-06	-1.60475	-1.15219
1760974	chr5:1760974:A:G	8.05074e-13	0.389183	-0.952736	2.40682e-05	-0.181877	-0.85991
1761144	chr5:1761144:C:T	6.03088e-14	-1.96712	-1.18789	3.54126e-06	-1.87315	-1.08505
1761311	chr5:1761311:C:T	1.15023e-12	-3.03431e-10	-0.206768	5.98488e-05	-3.03431e-10	-0.13086
1761530	chr5:1761530:T:C	8.01424e-14	-1.99516	-0.875526	4.63702e-06	-1.92401	-0.764595
1761572	chr5:1761572:T:C	7.50377e-14	-1.99864	-0.937853	4.31486e-06	-1.92919	-0.831423
1761841	chr5:1761841:T:A	1.13168e-12	-3.03431e-10	-0.223027	5.89063e-05	-3.03431e-10	-0.146733
1762071	chr5:1762071:G:A	8.29129e-14	-1.38252	-1.45418	2.46591e-06	-1.84973	-1.47039
1762088	chr5:1762088:A:G	5.16301e-14	-2.05464	-1.25575	3.10495e-06	-2.04034	-1.04934
1762430	chr5:1762430:G:C	3.47685e-13	-3.03431e-10	-1.40319	1.61191e-05	-3.03431e-10	-1.44267
1762479	chr5:1762479:A:C	1.06536e-13	-1.5808	-1.00521	3.33247e-06	-1.97173	-1.04724
1762563	chr5:1762563:C:T	1.80195e-13	-1.30577	-0.75468	2.2069e-05	-0.833544	-0.29496
1762623	chr5:1762623:C:A	5.59869e-13	-3.03431e-10	-0.926785	2.97061e-05	-3.03431e-10	-0.831327
1763076	chr5:1763076:G:A	6.97598e-14	-1.95477	-1.05466	3.45733e-06	-1.92758	-1.05461
1763141	chr5:1763141:C:T	3.31285e-13	-3.03431e-10	-1.45151	1.57922e-05	-3.03431e-10	-1.46316
1763324	chr5:1763324:C:T	3.24658e-13	-3.03431e-10	-1.47171	1.59739e-05	-3.03431e-10	-1.45172
1763451	chr5:1763451:C:T	1.22125e-13	-1.28623	-1.16322	9.34516e-06	-1.02597	-0.961857
1763546	chr5:1763546:A:G	8.91162e-14	-1.97583	-0.788717	5.10484e-06	-1.88378	-0.708716
1763566	chr5:1763566:A:G	9.25322e-14	-1.82305	-0.903886	5.55687e-06	-1.68863	-0.819012
1763579	chr5:1763579:T:C	5.16714e-14	-1.86109	-1.44849	2.17713e-06	-1.98468	-1.45999
1763628	chr5:1763628:C:T	7.77016e-13	-3.03431e-10	-0.599026	4.08371e-05	-3.03431e-10	-0.513089
1763826	chr5:1763826:T:C	3.32024e-13	-3.03431e-10	-1.44928	1.64364e-05	-3.03431e-10	-1.42319
1764039	chr5:1764039:C:T	2.25882e-13	-0.942445	-0.892029	1.11093e-05	-0.723586	-1.09131
1764067	chr5:1764067:A:G	4.30712e-14	-2.0197	-1.47193	2.03654e-06	-2.05239	-1.45904
1764097	chr5:1764097:G:C	3.25402e-13	-3.03431e-10	-1.46943	1.5661e-05	-3.03431e-10	-1.47151
1764124	chr5:1764124:C:T	3.24484e-13	-3.03431e-10	-1.47225	1.56455e-05	-3.03431e-10	-1.4725
1764125	chr5:1764125:G:A	2.28687e-13	-1.82213	-4.50893e-10	1.02889e-05	-1.89162	-4.50893e-10
1764166	chr5:1764166:C:T	1.18838e-12	-3.03431e-10	-0.174141	6.96463e-05	-3.03431e-10	0.0207493
1764183	chr5:1764183:G:A	1.363e-12	-3.03431e-10	-0.0370466	8.13784e-05	-3.03431e-10	0.176429
1764265	chr5:1764265:G:A	3.34119e-13	-3.03431e-10	-1.44299	1.64072e-05	-3.03431e-10	-1.42496
1764358	chr5:1764358:C:T	5.70306e-14	-2.02101	-1.18989	2.45657e-06	-2.01487	-1.30904
1764394	chr5:1764394:G:A	2.07963e-13	-1.91713	-4.50893e-10	1.04618e-05	-1.87495	-4.50893e-10
1764417	chr5:1764417:C:T	5.38843e-14	-2.01714	-1.25051	2.33957e-06	-2.01353	-1.35919
1764501	chr5:1764501:G:A	5.85575e-13	-0.881893	-4.50893e-10	1.86724e-05	-1.29564	-4.50893e-10
1764528	chr5:1764528:T:C	3.57107e-13	-3.03431e-10	-1.37645	1.77383e-05	-3.03431e-10	-1.34695
1765163	chr5:1765163:A:G	1.83241e-13	-1.4656	-0.578082	8.29368e-06	-1.49569	-0.611496
1765262	chr5:1765262:C:G	4.98231e-14	-2.02966	-1.31635	3.04258e-06	-2.04475	-1.06522
1765288	chr5:1765288:C:T	5.57588e-13	-3.03431e-10	-0.930867	2.77419e-05	-3.03431e-10	-0.899739
1765307	chr5:1765307:C:G	3.57818e-13	-3.03431e-10	-1.37446	1.69552e-05	-3.03431e-10	-1.39211
1765332	chr5:1765332:C:T	7.21829e-13	-3.03431e-10	-0.672699	3.21695e-05	-3.03431e-10	-0.751662
1765333	chr5:1765333:G:A	8.15375e-14	-1.93499	-0.918438	3.62506e-06	-1.90619	-1.02862
1765559	chr5:1765559:C:A	8.24526e-14	-1.8722	-0.970065	3.69897e-06	-1.83877	-1.07586
1765643	chr5:1765643:C:T	1.42479e-12	-3.03431e-10	0.00729324	6.36342e-05	-3.03431e-10	-0.0695305
1765696	chr5:1765696:A:G	8.69555e-14	-1.82077	-0.968317	6.56989e-06	-1.69875	-0.641434
1765874	chr5:1765874:C:T	3.24397e-13	-3.03431e-10	-1.47252	1.56461e-05	-3.03431e-10	-1.47246
1765995	chr5:1765995:T:C	4.86226e-13	-3.03431e-10	-1.06781	2.50134e-05	-3.03431e-10	-1.00327
1766070	chr5:1766070:C:G	5.10229e-14	-1.8497	-1.47251	2.49947e-06	-1.85164	-1.45496
1766438	chr5:1766438:C:T	3.75534e-13	-3.03431e-10	-1.32614	1.82138e-05	-3.03431e-10	-1.3205
1766587	chr5:1766587:C:T	3.4673e-13	-3.03431e-10	-1.40594	1.66419e-05	-3.03431e-10	-1.41076
1766614	chr5:1766614:C:T	9.10992e-14	-1.42813	-1.3144	4.36215e-06	-1.70572	-1.04399
1766621	chr5:1766621:G:T	6.84778e-14	-2.0546	-0.973383	3.17845e-06	-2.04664	-1.01965
1766690	chr5:1766690:A:G	1.91779e-13	-1.99814	-4.50893e-10	9.48425e-06	-1.97305	-4.50893e-10
1767135	chr5:1767135:A:G	9.86622e-14	-1.93424	-0.728543	3.88967e-06	-1.94634	-0.91802
1767248	chr5:1767248:T:C	3.24021e-12	-3.03431e-10	0.828905	0.000237371	-3.03431e-10	1.24694
1767585	chr5:1767585:T:C	7.55124e-14	-1.93881	-0.991379	2.92455e-06	-1.97412	-1.17542
1767659	chr5:1767659:A:G	9.23934e-14	-1.58045	-1.14798	3.72503e-06	-1.81092	-1.09669
1767724	chr5:1767724:C:T	3.96534e-13	-3.03431e-10	-1.27173	1.98526e-05	-3.03431e-10	-1.23435
1767740	chr5:1767740:G:A	9.44453e-13	-3.03431e-10	-0.403881	5.60822e-05	-3.03431e-10	-0.195862
1768072	chr5:1768072:T:C	6.15466e-14	-1.84031	-1.29438	2.55311e-06	-1.95135	-1.33402
1768289	chr5:1768289:G:T	4.39335e-13	-3.03431e-10	-1.16923	2.37474e-05	-3.03431e-10	-1.05521
1768537	chr5:1768537:A:G	3.5223e-13	-3.03431e-10	-1.3902	1.62258e-05	-3.03431e-10	-1.43608
1768590	chr5:1768590:G:A	7.89248e-12	-3.03431e-10	1.71918	0.000570028	-3.03431e-10	2.123
1769360	chr5:1769360:T:C	5.59476e-14	-1.94222	-1.28785	2.2974e-06	-2.02006	-1.37084
1769634	chr5:1769634:C:T	4.37724e-14	-2.05337	-1.42212	2.03277e-06	-2.05247	-1.46082
1769776	chr5:1769776:A:G	3.47769e-13	-3.03431e-10	-1.40295	1.72198e-05	-3.03431e-10	-1.37662
1769851	chr5:1769851:G:A	4.87163e-13	-3.03431e-10	-1.06589	2.72254e-05	-3.03431e-10	-0.918531
1769899	chr5:1769899:T:C	7.32359e-14	-2.04806	-0.91274	3.2657e-06	-1.97209	-1.06712
1769960	chr5:1769960:C:T	7.78084e-14	-2.03966	-0.860579	3.32174e-06	-2.00167	-1.02053
1770110	chr5:1770110:T:G	1.11483e-13	-1.74606	-0.794558	7.0895e-06	-1.84025	-0.423819
1770712	chr5:1770712:A:G	2.36604e-13	-1.7881	-4.50893e-10	1.00245e-05	-1.91765	-4.50893e-10
1770981	chr5:1770981:C:T	6.89788e-13	-3.03431e-10	-0.718102	4.04069e-05	-3.03431e-10	-0.523681
1771549	chr5:1771549:A:G	8.81756e-14	-1.37038	-1.40478	3.95891e-06	-1.41723	-1.42949
1771780	chr5:1771780:C:T	3.36697e-13	-3.03431e-10	-1.43531	1.72e-05	-3.03431e-10	-1.37777
1772401	chr5:1772401:G:A	4.70994e-13	-3.03431e-10	-1.09964	2.4905e-05	-3.03431e-10	-1.00761
1772500	chr5:1772500:G:A	8.65557e-14	-1.3241	-1.4696	3.6819e-06	-1.45267	-1.46658
1772851	chr5:1772851:C:G	2.18226e-13	-0.934855	-0.934101	9.73212e-06	-1.30913	-0.638122
1772874	chr5:1772874:C:T	7.70077e-14	-1.68741	-1.22317	6.19019e-06	-1.40725	-0.992467
1773094	chr5:1773094:G:A	1.617e-13	-2.03632	-0.132425	5.65404e-06	-1.98569	-0.504622
1773248	chr5:1773248:C:T	1.89623e-13	-2.00945	-4.50893e-10	9.43047e-06	-1.97874	-4.50893e-10
1773359	chr5:1773359:G:A	1.79547e-13	-2.03341	-0.0306423	6.19752e-06	-1.98018	-0.418355
1773933	chr5:1773933:G:A	3.26795e-13	-3.03431e-10	-1.46516	1.56794e-05	-3.03431e-10	-1.47034
1774076	chr5:1774076:G:A	1.73495e-13	-2.03412	-0.0642188	6.02328e-06	-1.98133	-0.445716
1774118	chr5:1774118:T:C	7.17093e-14	-1.71977	-1.26209	5.61371e-06	-1.45005	-1.04741
1774187	chr5:1774187:C:A	4.03561e-13	-3.03431e-10	-1.25416	2.05128e-05	-3.03431e-10	-1.20163
1774225	chr5:1774225:G:T	8.03153e-14	-1.89084	-0.977684	3.38138e-06	-1.85659	-1.14781
1774686	chr5:1774686:T:C	3.38772e-13	-3.03431e-10	-1.42916	1.69049e-05	-3.03431e-10	-1.39508
1775055	chr5:1775055:T:C	1.82017e-13	-2.0301	-0.0202893	6.30853e-06	-1.97382	-0.406958
1775083	chr5:1775083:C:T	7.55024e-14	-1.95266	-0.977658	3.16309e-06	-1.92448	-1.14665
1775665	chr5:1775665:C:T	1.9647e-13	-1.97398	-4.50893e-10	1.01114e-05	-1.90902	-4.50893e-10
1775730	chr5:1775730:T:A	8.08886e-14	-1.39173	-1.46969	3.53953e-06	-1.48678	-1.47191
1776458	chr5:1776458:C:T	6.66332e-14	-1.92037	-1.13492	3.2299e-06	-1.8454	-1.20483
1776545	chr5:1776545:C:T	6.7465e-14	-1.93248	-1.1104	2.8273e-06	-1.90732	-1.27604
1776725	chr5:1776725:G:A	6.76642e-14	-1.57007	-1.46986	2.53197e-06	-1.8283	-1.46538
1777118	chr5:1777118:G:A	4.27243e-14	-2.04835	-1.45137	2.04442e-06	-2.03935	-1.46822
1777285	chr5:1777285:G:A	3.43909e-13	-3.03431e-10	-1.41411	1.59695e-05	-3.03431e-10	-1.452
1777297	chr5:1777297:A:G	1.70513e-13	-2.0382	-0.0774765	5.92965e-06	-1.98882	-0.453891
1777362	chr5:1777362:C:T	1.51402e-13	-1.11644	-1.11811	9.27365e-06	-1.33581	-0.659691
1777629	chr5:1777629:C:T	3.19814e-12	-3.03431e-10	0.815836	0.000168733	-3.03431e-10	0.905637
1777633	chr5:1777633:A:C	6.92868e-14	-1.77423	-1.242	5.3725e-06	-1.52097	-1.02042
1777725	chr5:1777725:T:C	7.39114e-14	-1.48508	-1.46654	3.58721e-06	-1.49203	-1.45328
1777991	chr5:1777991:C:T	6.01356e-13	-3.03431e-10	-0.855301	2.69763e-05	-3.03431e-10	-0.927721
1778227	chr5:1778227:C:A	1.91966e-13	-1.1251	-0.872069	1.32837e-05	-1.34906	-0.28708
1778265	chr5:1778265:T:C	3.74146e-13	-0.350803	-0.979038	1.51973e-05	-0.574753	-0.926808
1778266	chr5:1778266:G:A	4.06135e-13	-3.03431e-10	-1.2478	1.80246e-05	-3.03431e-10	-1.33094
1778349	chr5:1778349:C:T	2.70239e-13	-2.01325	0.358067	1.58166e-05	-2.00861	0.546982
1778358	chr5:1778358:T:C	1.45609e-13	-2.00998	-0.26358	8.19046e-06	-2.0045	-0.115214
1778444	chr5:1778444:C:T	1.2404e-13	-1.62174	-0.812143	9.25838e-06	-1.88772	-0.109428
1778478	chr5:1778478:C:T	1.07735e-13	-1.65408	-0.920727	7.84469e-06	-1.90672	-0.256122
1778534	chr5:1778534:T:C	2.43545e-13	-1.75918	-4.50893e-10	1.10253e-05	-1.82249	-4.50893e-10
1778905	chr5:1778905:T:C	1.33581e-13	-1.5368	-0.822979	9.82957e-06	-1.83023	-0.107059
1779199	chr5:1779199:G:A	1.35553e-13	-1.23697	-1.10815	7.22427e-06	-1.61961	-0.62562
1779244	chr5:1779244:C:T	2.01269e-13	-1.94984	-4.50893e-10	1.04278e-05	-1.8782	-4.50893e-10
1779247	chr5:1779247:C:T	3.30892e-13	-3.03431e-10	-1.4527	1.62571e-05	-3.03431e-10	-1.43415
1779266	chr5:1779266:A:G	3.63495e-13	-1.07819	-0.280531	1.48512e-05	-1.41419	-0.110412
1779342	chr5:1779342:G:A	2.00404e-12	-3.03431e-10	0.348434	0.000112306	-3.03431e-10	0.498543
1779367	chr5:1779367:T:C	7.85082e-13	-0.5887	-4.50893e-10	2.51146e-05	-0.999233	-4.50893e-10
1779499	chr5:1779499:C:T	6.23313e-13	-3.03431e-10	-0.819438	3.19097e-05	-3.03431e-10	-0.759772
1779612	chr5:1779612:G:T	5.5458e-14	-1.88307	-1.35579	2.57375e-06	-1.88338	-1.39394
1779665	chr5:1779665:A:G	4.25583e-13	0.228888	-1.42992	1.83504e-05	0.147022	-1.46005
1779728	chr5:1779728:C:T	1.10873e-13	-1.1837	-1.3624	5.56871e-06	-1.18779	-1.31773
1779759	chr5:1779759:G:A	1.14411e-13	-1.30306	-1.21163	4.18036e-06	-1.61121	-1.18108
1779869	chr5:1779869:G:C	4.3215e-13	-3.03431e-10	-1.18571	1.95711e-05	-3.03431e-10	-1.24863
1779927	chr5:1779927:C:G	2.00995e-13	-1.95121	-4.50893e-10	1.04277e-05	-1.87822	-4.50893e-10
1779959	chr5:1779959:G:A	1.02877e-13	-1.23878	-1.38217	3.5795e-06	-1.57239	-1.37507
1780015	chr5:1780015:G:C	4.80884e-13	-3.03431e-10	-1.07886	2.1214e-05	-3.03431e-10	-1.16802
1780215	chr5:1780215:C:T	5.48451e-12	-3.03431e-10	1.35519	0.000294034	-3.03431e-10	1.46101
1780244	chr5:1780244:A:C	1.30422e-12	-3.03431e-10	-0.0811268	7.31435e-05	-3.03431e-10	0.0697418
1780821	chr5:1780821:C:T	2.45662e-13	-2.05318	0.302647	7.94894e-06	-2.02938	-0.120267
1781136	chr5:1781136:G:A	1.49036e-13	-2.03954	-0.210759	5.25738e-06	-1.99388	-0.56917
1781931	chr5:1781931:G:A	1.73708e-13	-1.33034	-0.766765	1.25799e-05	-1.69245	0.0018689
1782071	chr5:1782071:C:T	7.33025e-14	-1.72265	-1.23724	3.2737e-06	-1.77175	-1.26501
1782447	chr5:1782447:G:A	1.34834e-13	-1.35701	-0.993427	9.41235e-06	-1.71477	-0.26589
1782679	chr5:1782679:A:G	8.43832e-14	-1.44099	-1.37813	2.70215e-06	-1.75612	-1.47252
1782723	chr5:1782723:C:T	1.19576e-13	-2.05035	-0.420179	1.4802e-05	-2.0496	0.52168
1782869	chr5:1782869:T:C	4.11599e-12	-3.03431e-10	1.06815	0.00022073	-3.03431e-10	1.17426
1783152	chr5:1783152:G:A	3.41625e-13	-3.03431e-10	-1.42077	1.65756e-05	-3.03431e-10	-1.41475
1783298	chr5:1783298:G:A	6.28067e-13	-3.03431e-10	-0.811841	3.09206e-05	-3.03431e-10	-0.791258
1783393	chr5:1783393:C:T	3.48776e-13	-3.03431e-10	-1.40006	1.61046e-05	-3.03431e-10	-1.44358
1783540	chr5:1783540:T:C	9.80844e-14	-1.74416	-0.924501	4.20299e-06	-1.92523	-0.861651
1783570	chr5:1783570:G:A	1.16989e-13	-2.03863	-0.453777	4.32e-06	-1.98785	-0.771571
1783741	chr5:1783741:C:T	5.97795e-13	-0.861239	-4.50893e-10	3.48936e-05	-0.670376	-4.50893e-10
1784066	chr5:1784066:C:A	3.47495e-13	-3.03431e-10	-1.40374	1.6889e-05	-3.03431e-10	-1.39602
1784189	chr5:1784189:G:A	3.37055e-13	-3.03431e-10	-1.43424	1.6734e-05	-3.03431e-10	-1.40524
1784219	chr5:1784219:C:T	1.75699e-13	-1.15816	-0.927553	1.13927e-05	-1.54754	-0.242165
1784298	chr5:1784298:C:T	1.79542e-13	-2.05449	-0.00958923	6.02991e-06	-2.04172	-0.384234
1785279	chr5:1785279:G:A	1.36373e-13	-1.16528	-1.17382	7.73451e-06	-1.55074	-0.626243
1785984	chr5:1785984:ACG:A	4.19217e-13	-3.03431e-10	-1.2161	1.82376e-05	-3.03431e-10	-1.31919
```
