## Supplementary material for "Characterization of shared and ancestry-specific signals driving complex traits using multi-ancestry fine-mapping": susiex_nc3.cs80.cs

```
CS_ID	SNP	BP	REF_ALLELE	ALT_ALLELE	REF_FRQ	BETA	SE	-LOG10P	CS_PIP	OVRL_PIP
1	chr5:1282204:C:A	1282204	A,A	C,C	1,1	-inf,-inf	inf,inf	13.4854,2.9322	0.994746	0.994746
2	chr5:1312214:C:T	1312214	T,T	C,C	1,1	inf,inf	inf,inf	8.70024,0.216286	0.462854	0.46287
2	chr5:1317366:A:G	1317366	G,G	A,A	1,1	inf,inf	inf,inf	8.31671,0.123541	0.110522	0.110541
2	chr5:1335270:CTG:C	1335270	C,C	CTG,CTG	1,1	inf,inf	inf,inf	7.82477,0.123244	0.0472756	0.0472907
2	chr5:1356569:C:T	1356569	T,T	C,C	1,1	inf,inf	inf,inf	7.12792,0.229071	0.023006	0.0230213
2	chr5:1295234:A:G	1295234	G,G	A,A	1,1	-inf,-inf	inf,inf	7.02549,0.063715	0.0149706	0.015605
2	chr5:1292868:C:A	1292868	A,A	C,C	1,1	inf,inf	inf,inf	13.2967,0.197639	0.0115373	0.0117112
2	chr5:1296140:A:AG	1296140	AG,AG	A,A	1,1	-inf,-inf	inf,inf	6.87122,0.17552	0.0104014	0.0108523
2	chr5:1287079:G:A	1287079	A,A	G,G	1,1	inf,inf	inf,inf	12.1082,0.954141	0.00963292	0.00995638
2	chr5:1176828:C:T	1176828	T,NA	C,NA	1,NA	-inf,NA	inf,NA	3.25824,NA	0.0072959	0.0181984
2	chr5:1296371:A:G	1296371	G,G	A,A	1,1	inf,inf	inf,inf	12.7695,0.232393	0.00687942	0.00700318
2	chr5:1347124:C:T	1347124	T,T	C,C	1,1	inf,-inf	inf,inf	5.86102,0.394259	0.00517053	0.00519394
2	chr5:1413416:C:T	1413416	NA,T	NA,C	NA,1	NA,inf	NA,inf	NA,3.26387	0.00427069	0.0115411
2	chr5:1503441:G:A	1503441	NA,A	NA,G	NA,1	NA,-inf	NA,inf	NA,2.8863	0.00407511	0.0120632
2	chr5:1129631:A:G	1129631	G,G	A,A	1,1	-inf,inf	inf,inf	1.47201,2.95756	0.00396597	0.00993035
2	chr5:1081553:G:A	1081553	A,A	G,G	1,1	inf,inf	inf,inf	0.805729,3.6453	0.00243909	0.0129262
2	chr5:1302029:T:C	1302029	C,C	T,T	1,1	-inf,inf	inf,inf	2.61999,0.64991	0.00234215	0.00237863
2	chr5:1068365:T:C	1068365	C,C	T,T	1,1	inf,inf	inf,inf	3.21438,0.869687	0.00230501	0.00738937
2	chr5:1269017:T:C	1269017	NA,C	NA,T	NA,1	NA,-inf	NA,inf	NA,2.6124	0.00223472	0.00854962
2	chr5:1301998:A:AC	1301998	AC,AC	A,A	1,1	-inf,inf	inf,inf	2.58692,0.638434	0.0021373	0.0021719
2	chr5:1414127:G:A	1414127	NA,A	NA,G	NA,1	NA,inf	NA,inf	NA,2.91452	0.00213048	0.00553844
2	chr5:1303786:T:C	1303786	C,C	T,T	1,1	-inf,inf	inf,inf	2.61529,0.561729	0.00204826	0.00208163
2	chr5:1161975:G:A	1161975	NA,A	NA,G	NA,1	NA,-inf	NA,inf	NA,2.67297	0.00181182	0.00521274
2	chr5:1181098:G:A	1181098	A,NA	G,NA	1,NA	inf,NA	inf,NA	2.73957,NA	0.00178733	0.00320963
2	chr5:1241487:C:T	1241487	T,NA	C,NA	1,NA	-inf,NA	inf,NA	2.03515,NA	0.00174747	0.00376781
2	chr5:1081113:GAA:G	1081113	G,G	GAA,GAA	1,1	inf,inf	inf,inf	1.48363,2.78418	0.0016952	0.00933626
2	chr5:1270762:G:A	1270762	NA,A	NA,G	NA,1	NA,-inf	NA,inf	NA,2.42085	0.00153242	0.00579169
2	chr5:1268465:C:T	1268465	NA,T	NA,C	NA,1	NA,-inf	NA,inf	NA,2.39955	0.00146526	0.00552085
2	chr5:1306050:T:C	1306050	C,C	T,T	1,1	-inf,inf	inf,inf	2.37284,0.701677	0.00145478	0.00151267
2	chr5:1309053:T:C	1309053	C,C	T,T	1,1	-inf,inf	inf,inf	2.41015,0.642425	0.00145271	0.00150728
2	chr5:1168578:C:A	1168578	NA,A	NA,C	NA,1	NA,inf	NA,inf	NA,2.5845	0.00144831	0.00387493
2	chr5:1306216:T:C	1306216	C,C	T,T	1,1	-inf,inf	inf,inf	2.38284,0.715004	0.00143231	0.00149195
2	chr5:1269830:C:T	1269830	NA,T	NA,C	NA,1	NA,-inf	NA,inf	NA,2.3766	0.00140003	0.00527253
2	chr5:1603845:C:T	1603845	NA,T	NA,C	NA,1	NA,-inf	NA,inf	NA,2.47297	0.00139144	0.00403133
2	chr5:1269808:T:C	1269808	NA,C	NA,T	NA,1	NA,-inf	NA,inf	NA,2.36992	0.00138039	0.00519547
2	chr5:1267544:T:C	1267544	NA,C	NA,T	NA,1	NA,-inf	NA,inf	NA,2.27864	0.0013616	0.00500456
2	chr5:1528437:T:C	1528437	NA,C	NA,T	NA,1	NA,inf	NA,inf	NA,2.43808	0.00134351	0.00344192
2	chr5:912474:G:A	912474	A,A	G,G	1,1	-inf,-inf	inf,inf	0.862455,2.93349	0.00133986	0.00275764
2	chr5:1268124:G:A	1268124	NA,A	NA,G	NA,1	NA,-inf	NA,inf	NA,2.34798	0.00132431	0.00497312
2	chr5:946688:T:G	946688	G,G	T,T	1,1	-inf,-inf	inf,inf	0.637857,3.11772	0.00130929	0.00262748
2	chr5:1268891:T:C	1268891	NA,C	NA,T	NA,1	NA,-inf	NA,inf	NA,2.33491	0.00128461	0.00482225
2	chr5:1302799:G:A	1302799	A,A	G,G	1,1	-inf,inf	inf,inf	2.53893,0.321177	0.00128287	0.00130634
2	chr5:1421447:T:C	1421447	NA,C	NA,T	NA,1	NA,-inf	NA,inf	NA,2.37767	0.0012778	0.00375331
2	chr5:1547367:C:T	1547367	NA,T	NA,C	NA,1	NA,-inf	NA,inf	NA,2.35119	0.00124307	0.00339204
2	chr5:1315228:G:A	1315228	A,A	G,G	1,1	-inf,inf	inf,inf	2.60094,0.561459	0.00122106	0.00125572
2	chr5:1297373:C:T	1297373	T,T	C,C	1,1	-inf,-inf	inf,inf	5.65065,0.0842339	0.00119245	0.0013006
2	chr5:1311905:T:C	1311905	C,C	T,T	1,1	-inf,inf	inf,inf	2.60675,0.481651	0.00111032	0.00114043
2	chr5:1313166:A:C	1313166	C,NA	A,NA	1,NA	-inf,NA	inf,NA	1.77564,NA	0.00110539	0.00201109
2	chr5:1270424:A:G	1270424	NA,G	NA,A	NA,1	NA,-inf	NA,inf	NA,2.23399	0.0010691	0.00396918
2	chr5:1298690:CT:C	1298690	C,C	CT,CT	1,1	inf,inf	inf,inf	5.61236,0.237395	0.00104081	0.00107273
2	chr5:1313894:C:T	1313894	T,T	C,C	1,1	-inf,inf	inf,inf	2.58692,0.471309	0.0010333	0.00106225
2	chr5:955557:CTCTG:C	955557	C,C	CTCTG,CTCTG	1,1	-inf,-inf	inf,inf	1.05061,4.65551	0.00099901	0.17354
2	chr5:1080030:C:G	1080030	NA,G	NA,C	NA,1	NA,inf	NA,inf	NA,2.302	0.000985613	0.00286905
2	chr5:1299277:G:A	1299277	A,A	G,G	1,1	inf,inf	inf,inf	4.76205,0.317844	0.000959762	0.000979062
2	chr5:1363710:T:C	1363710	C,NA	T,NA	1,NA	inf,NA	inf,NA	3.5644,NA	0.000953929	0.00106879
2	chr5:878238:A:C	878238	NA,C	NA,A	NA,1	NA,inf	NA,inf	NA,2.59552	0.000951254	0.00360529
2	chr5:1521393:A:G	1521393	NA,G	NA,A	NA,1	NA,inf	NA,inf	NA,2.25632	0.000949418	0.00243563
2	chr5:1533763:G:A	1533763	NA,A	NA,G	NA,1	NA,inf	NA,inf	NA,2.18645	0.00090685	0.00232175
2	chr5:1126944:C:T	1126944	NA,T	NA,C	NA,1	NA,-inf	NA,inf	NA,2.24108	0.000904909	0.00275217
2	chr5:1167065:G:A	1167065	NA,A	NA,G	NA,1	NA,inf	NA,inf	NA,2.31131	0.000886649	0.00235175
2	chr5:1365077:G:A	1365077	NA,A	NA,G	NA,1	NA,-inf	NA,inf	NA,1.91211	0.000852076	0.00272317
2	chr5:803095:G:A	803095	A,A	G,G	1,1	-inf,-inf	inf,inf	1.27553,4.61905	0.000841105	0.220427
2	chr5:1214274:C:G	1214274	NA,G	NA,C	NA,1	NA,-inf	NA,inf	NA,2.28698	0.000825461	0.00242069
2	chr5:1271599:T:C	1271599	NA,C	NA,T	NA,1	NA,-inf	NA,inf	NA,1.70888	0.000806865	0.00302591
2	chr5:1751390:T:A	1751390	NA,A	NA,T	NA,1	NA,inf	NA,inf	NA,2.23167	0.000780705	0.00204327
2	chr5:1222463:A:T	1222463	NA,T	NA,A	NA,1	NA,-inf	NA,inf	NA,1.963	0.000749373	0.00265307
2	chr5:923927:T:G	923927	NA,G	NA,T	NA,1	NA,inf	NA,inf	NA,2.45805	0.000744661	0.00274064
2	chr5:920470:C:G	920470	NA,G	NA,C	NA,1	NA,inf	NA,inf	NA,2.44962	0.000735222	0.00270378
2	chr5:1374421:G:A	1374421	NA,A	NA,G	NA,1	NA,inf	NA,inf	NA,2.48304	0.000727162	0.00190904
2	chr5:1768590:G:A	1768590	NA,A	NA,G	NA,1	NA,-inf	NA,inf	NA,2.0966	0.000726231	0.00218044
2	chr5:1373887:T:A	1373887	NA,A	NA,T	NA,1	NA,inf	NA,inf	NA,2.48119	0.000724784	0.0019005
2	chr5:1084929:T:A	1084929	A,A	T,T	1,1	inf,inf	inf,inf	0.655855,3.11254	0.000724579	0.00363368
2	chr5:935841:ATC:A	935841	NA,A	NA,ATC	NA,1	NA,inf	NA,inf	NA,2.36002	0.000658842	0.00240687
2	chr5:1095894:C:T	1095894	T,T	C,C	1,1	inf,inf	inf,inf	0.975198,2.64065	0.000641492	0.00323968
2	chr5:1277861:T:C	1277861	NA,C	NA,T	NA,1	NA,inf	NA,inf	NA,2.25451	0.000634628	0.00164869
2	chr5:1340912:C:T	1340912	NA,T	NA,C	NA,1	NA,inf	NA,inf	NA,2.31238	0.000633712	0.00167565
2	chr5:1370861:A:G	1370861	NA,G	NA,A	NA,1	NA,inf	NA,inf	NA,2.40495	0.000628023	0.00164475
2	chr5:1297739:C:T	1297739	T,T	C,C	1,1	-inf,-inf	inf,inf	5.24703,0.0168016	0.000626817	0.00070496
2	chr5:1329417:G:GGCAGA	1329417	NA,GGCAGA	NA,G	NA,1	NA,inf	NA,inf	NA,2.29492	0.000621622	0.0016412
2	chr5:1370892:G:C	1370892	NA,C	NA,G	NA,1	NA,inf	NA,inf	NA,2.38387	0.000605679	0.00158669
2	chr5:1534531:C:T	1534531	NA,T	NA,C	NA,1	NA,inf	NA,inf	NA,1.94036	0.000600667	0.00154919
3	chr5:803095:G:A	803095	A,A	G,G	1,1	-inf,-inf	inf,inf	1.27553,4.61905	0.219771	0.220427
3	chr5:955557:CTCTG:C	955557	C,C	CTCTG,CTCTG	1,1	-inf,-inf	inf,inf	1.05061,4.65551	0.172713	0.17354
3	chr5:803988:G:A	803988	A,A	G,G	1,1	-inf,-inf	inf,inf	0.854031,3.55995	0.0115966	0.0117309
3	chr5:1176828:C:T	1176828	T,NA	C,NA	1,NA	-inf,NA	inf,NA	3.25824,NA	0.0109827	0.0181984
3	chr5:1081553:G:A	1081553	A,A	G,G	1,1	inf,inf	inf,inf	0.805729,3.6453	0.0105127	0.0129262
3	chr5:1503441:G:A	1503441	NA,A	NA,G	NA,1	NA,-inf	NA,inf	NA,2.8863	0.00802075	0.0120632
3	chr5:1081113:GAA:G	1081113	G,G	GAA,GAA	1,1	inf,inf	inf,inf	1.48363,2.78418	0.00765403	0.00933626
3	chr5:1413416:C:T	1413416	NA,T	NA,C	NA,1	NA,inf	NA,inf	NA,3.26387	0.00730154	0.0115411
3	chr5:1269017:T:C	1269017	NA,C	NA,T	NA,1	NA,-inf	NA,inf	NA,2.6124	0.00632905	0.00854962
3	chr5:1129631:A:G	1129631	G,G	A,A	1,1	-inf,inf	inf,inf	1.47201,2.95756	0.00598813	0.00993035
3	chr5:1068365:T:C	1068365	C,C	T,T	1,1	inf,inf	inf,inf	3.21438,0.869687	0.00509612	0.00738937
3	chr5:943932:G:A	943932	NA,A	NA,G	NA,1	NA,-inf	NA,inf	NA,2.69015	0.00445984	0.00484102
3	chr5:1270762:G:A	1270762	NA,A	NA,G	NA,1	NA,-inf	NA,inf	NA,2.42085	0.0042658	0.00579169
3	chr5:1268465:C:T	1268465	NA,T	NA,C	NA,1	NA,-inf	NA,inf	NA,2.39955	0.00406154	0.00552085
3	chr5:1269830:C:T	1269830	NA,T	NA,C	NA,1	NA,-inf	NA,inf	NA,2.3766	0.00387793	0.00527253
3	chr5:1269808:T:C	1269808	NA,C	NA,T	NA,1	NA,-inf	NA,inf	NA,2.36992	0.00382035	0.00519547
3	chr5:803971:T:G	803971	NA,G	NA,T	NA,1	NA,-inf	NA,inf	NA,2.29909	0.00380032	0.00408541
3	chr5:1268124:G:A	1268124	NA,A	NA,G	NA,1	NA,-inf	NA,inf	NA,2.34798	0.00365365	0.00497312
3	chr5:1267544:T:C	1267544	NA,C	NA,T	NA,1	NA,-inf	NA,inf	NA,2.27864	0.00364792	0.00500456
3	chr5:1268891:T:C	1268891	NA,C	NA,T	NA,1	NA,-inf	NA,inf	NA,2.33491	0.00354219	0.00482225
3	chr5:1414127:G:A	1414127	NA,A	NA,G	NA,1	NA,inf	NA,inf	NA,2.91452	0.00341524	0.00553844
3	chr5:950215:G:A	950215	A,A	G,G	1,1	-inf,-inf	inf,inf	0.497488,3.40376	0.0034119	0.00356612
3	chr5:1161975:G:A	1161975	NA,A	NA,G	NA,1	NA,-inf	NA,inf	NA,2.67297	0.0034071	0.00521274
3	chr5:1014812:T:C	1014812	NA,C	NA,T	NA,1	NA,inf	NA,inf	NA,2.4043	0.00337963	0.0039563
3	chr5:802999:C:T	802999	NA,T	NA,C	NA,1	NA,-inf	NA,inf	NA,2.4785	0.00321827	0.00346231
3	chr5:951517:C:T	951517	T,T	C,C	1,1	-inf,-inf	inf,inf	0.520738,3.35375	0.00315212	0.00329612
3	chr5:949292:C:A	949292	A,A	C,C	1,1	-inf,-inf	inf,inf	0.410216,3.38478	0.00293848	0.00307731
3	chr5:894028:C:T	894028	NA,T	NA,C	NA,1	NA,-inf	NA,inf	NA,2.44501	0.0029241	0.00322082
3	chr5:1084929:T:A	1084929	A,A	T,T	1,1	inf,inf	inf,inf	0.655855,3.11254	0.00291121	0.00363368
3	chr5:1270424:A:G	1270424	NA,G	NA,A	NA,1	NA,-inf	NA,inf	NA,2.23399	0.00290318	0.00396918
3	chr5:1011924:T:C	1011924	NA,C	NA,T	NA,1	NA,inf	NA,inf	NA,2.30954	0.00275748	0.00331939
3	chr5:928675:G:T	928675	T,T	G,G	1,1	-inf,-inf	inf,inf	0.567292,3.20746	0.00270825	0.00284377
3	chr5:878238:A:C	878238	NA,C	NA,A	NA,1	NA,inf	NA,inf	NA,2.59552	0.00265657	0.00360529
3	chr5:1603845:C:T	1603845	NA,T	NA,C	NA,1	NA,-inf	NA,inf	NA,2.47297	0.00264357	0.00403133
3	chr5:1095894:C:T	1095894	T,T	C,C	1,1	inf,inf	inf,inf	0.975198,2.64065	0.00259985	0.00323968
3	chr5:1421447:T:C	1421447	NA,C	NA,T	NA,1	NA,-inf	NA,inf	NA,2.37767	0.00247867	0.00375331
3	chr5:932414:C:T	932414	T,T	C,C	1,1	-inf,-inf	inf,inf	0.55856,3.15789	0.00244356	0.00257259
3	chr5:942112:G:A	942112	A,A	G,G	1,1	-inf,-inf	inf,inf	0.330623,3.31459	0.0024393	0.00256803
3	chr5:1168578:C:A	1168578	NA,A	NA,C	NA,1	NA,inf	NA,inf	NA,2.5845	0.00243014	0.00387493
3	chr5:938517:CAG:C	938517	C,C	CAG,CAG	1,1	-inf,-inf	inf,inf	0.589936,3.12914	0.00242282	0.00255076
3	chr5:932143:C:T	932143	T,T	C,C	1,1	-inf,-inf	inf,inf	0.550093,3.14996	0.00238094	0.00250746
3	chr5:1271599:T:C	1271599	NA,C	NA,T	NA,1	NA,-inf	NA,inf	NA,1.70888	0.00222084	0.00302591
3	chr5:945402:C:T	945402	T,T	C,C	1,1	-inf,-inf	inf,inf	0.440041,3.22274	0.00220852	0.00231941
3	chr5:1547367:C:T	1547367	NA,T	NA,C	NA,1	NA,-inf	NA,inf	NA,2.35119	0.00215164	0.00339204
3	chr5:946019:C:T	946019	T,T	C,C	1,1	-inf,-inf	inf,inf	0.446385,3.20576	0.00214117	0.00224923
3	chr5:1528437:T:C	1528437	NA,C	NA,T	NA,1	NA,inf	NA,inf	NA,2.43808	0.00210123	0.00344192
3	chr5:1241487:C:T	1241487	T,NA	C,NA	1,NA	-inf,NA	inf,NA	2.03515,NA	0.00202388	0.00376781
3	chr5:937336:G:A	937336	A,A	G,G	1,1	-inf,-inf	inf,inf	0.552674,3.06372	0.00200935	0.00212023
3	chr5:923927:T:G	923927	NA,G	NA,T	NA,1	NA,inf	NA,inf	NA,2.45805	0.00199747	0.00274064
3	chr5:935950:A:G	935950	G,G	A,A	1,1	-inf,-inf	inf,inf	0.584152,3.03701	0.00198181	0.00209133
3	chr5:920470:C:G	920470	NA,G	NA,C	NA,1	NA,inf	NA,inf	NA,2.44962	0.00197001	0.00270378
3	chr5:937812:T:G	937812	G,G	T,T	1,1	-inf,-inf	inf,inf	0.537638,3.0499	0.00191005	0.00201666
3	chr5:829859:A:G	829859	NA,G	NA,A	NA,1	NA,-inf	NA,inf	NA,2.28331	0.00190591	0.00210082
3	chr5:1222463:A:T	1222463	NA,T	NA,A	NA,1	NA,-inf	NA,inf	NA,1.963	0.00190512	0.00265307
3	chr5:1080030:C:G	1080030	NA,G	NA,C	NA,1	NA,inf	NA,inf	NA,2.302	0.0018853	0.00286905
3	chr5:1365077:G:A	1365077	NA,A	NA,G	NA,1	NA,-inf	NA,inf	NA,1.91211	0.00187269	0.00272317
3	chr5:1126944:C:T	1126944	NA,T	NA,C	NA,1	NA,-inf	NA,inf	NA,2.24108	0.00184893	0.00275217
3	chr5:939006:C:T	939006	T,T	C,C	1,1	-inf,-inf	inf,inf	0.504259,3.04318	0.00182288	0.00192694
3	chr5:945171:T:C	945171	C,C	T,T	1,1	-inf,-inf	inf,inf	0.350921,3.16328	0.00178601	0.00188155
3	chr5:952161:G:T	952161	T,T	G,G	1,1	-inf,-inf	inf,inf	0.537721,3.0638	0.00176909	0.00186135
3	chr5:937705:C:T	937705	T,T	C,C	1,1	-inf,-inf	inf,inf	0.533291,3.01288	0.00176477	0.0018651
3	chr5:935841:ATC:A	935841	NA,A	NA,ATC	NA,1	NA,inf	NA,inf	NA,2.36002	0.00174918	0.00240687
3	chr5:943697:AT:A	943697	A,A	AT,AT	1,1	-inf,-inf	inf,inf	0.336726,3.10965	0.00164921	0.0017439
3	chr5:939305:C:T	939305	T,T	C,C	1,1	-inf,-inf	inf,inf	0.538526,2.9764	0.00163272	0.00172783
3	chr5:877213:G:A	877213	NA,A	NA,G	NA,1	NA,inf	NA,inf	NA,2.303	0.00161575	0.00210903
3	chr5:1214274:C:G	1214274	NA,G	NA,C	NA,1	NA,-inf	NA,inf	NA,2.28698	0.00159655	0.00242069
3	chr5:1088757:T:A	1088757	A,A	T,T	1,1	inf,inf	inf,inf	0.767169,2.51836	0.0015067	0.00185003
3	chr5:861355:T:A	861355	NA,A	NA,T	NA,1	NA,inf	NA,inf	NA,2.30658	0.00149458	0.00205375
3	chr5:849092:G:A	849092	NA,A	NA,G	NA,1	NA,inf	NA,inf	NA,2.30558	0.00149105	0.00204894
3	chr5:1521393:A:G	1521393	NA,G	NA,A	NA,1	NA,inf	NA,inf	NA,2.25632	0.00148762	0.00243563
3	chr5:1090253:C:T	1090253	T,T	C,C	1,1	inf,inf	inf,inf	1.34784,2.31351	0.00148217	0.00191431
3	chr5:926928:C:G	926928	NA,G	NA,C	NA,1	NA,-inf	NA,inf	NA,2.09455	0.00148188	0.00174702
3	chr5:1167065:G:A	1167065	NA,A	NA,G	NA,1	NA,inf	NA,inf	NA,2.31131	0.0014664	0.00235175
3	chr5:1768590:G:A	1768590	NA,A	NA,G	NA,1	NA,-inf	NA,inf	NA,2.0966	0.00145527	0.00218044
3	chr5:1181098:G:A	1181098	A,NA	G,NA	1,NA	inf,NA	inf,NA	2.73957,NA	0.00142484	0.00320963
3	chr5:912474:G:A	912474	A,A	G,G	1,1	-inf,-inf	inf,inf	0.862455,2.93349	0.00141968	0.00275764
3	chr5:1533763:G:A	1533763	NA,A	NA,G	NA,1	NA,inf	NA,inf	NA,2.18645	0.00141618	0.00232175
3	chr5:1090249:A:G	1090249	NA,G	NA,A	NA,1	NA,inf	NA,inf	NA,2.04586	0.00133412	0.00164611
3	chr5:1020435:A:G	1020435	NA,G	NA,A	NA,1	NA,inf	NA,inf	NA,1.96129	0.00132455	0.00162258
3	chr5:946688:T:G	946688	G,G	T,T	1,1	-inf,-inf	inf,inf	0.637857,3.11772	0.00131992	0.00262748
3	chr5:803373:T:A	803373	NA,A	NA,T	NA,1	NA,inf	NA,inf	NA,2.28054	0.00127059	0.0016879
3	chr5:862694:G:A	862694	NA,A	NA,G	NA,1	NA,inf	NA,inf	NA,2.22215	0.00126644	0.00174607
3	chr5:1751390:T:A	1751390	NA,A	NA,T	NA,1	NA,inf	NA,inf	NA,2.23167	0.00126355	0.00204327
3	chr5:835536:A:G	835536	NA,G	NA,A	NA,1	NA,-inf	NA,inf	NA,2.0784	0.00125476	0.00140112
3	chr5:831618:A:G	831618	NA,G	NA,A	NA,1	NA,-inf	NA,inf	NA,2.06459	0.00123115	0.00137599
3	chr5:1058019:G:A	1058019	NA,A	NA,G	NA,1	NA,inf	NA,inf	NA,1.7244	0.00122933	0.00145126
3	chr5:882434:C:T	882434	NA,T	NA,C	NA,1	NA,inf	NA,inf	NA,2.20341	0.00122533	0.00168972
3	chr5:887172:T:C	887172	NA,C	NA,T	NA,1	NA,inf	NA,inf	NA,2.20491	0.00122529	0.00169046
3	chr5:912487:C:T	912487	NA,T	NA,C	NA,1	NA,inf	NA,inf	NA,2.2021	0.00122139	0.00168566
3	chr5:1080019:G:A	1080019	A,A	G,G	1,1	inf,inf	inf,inf	0.789253,2.38997	0.0011917	0.00146447
3	chr5:1374421:G:A	1374421	NA,A	NA,G	NA,1	NA,inf	NA,inf	NA,2.48304	0.00118274	0.00190904
3	chr5:1373887:T:A	1373887	NA,A	NA,T	NA,1	NA,inf	NA,inf	NA,2.48119	0.00117657	0.0019005
3	chr5:850631:G:A	850631	NA,A	NA,G	NA,1	NA,inf	NA,inf	NA,2.15622	0.00111015	0.00153543
3	chr5:1110601:G:C	1110601	NA,C	NA,G	NA,1	NA,inf	NA,inf	NA,2.13338	0.00106808	0.00164736
3	chr5:1056908:A:G	1056908	G,G	A,A	1,1	inf,inf	inf,inf	0.167652,2.76521	0.00105989	0.00117006
3	chr5:1067826:CCG:C	1067826	C,NA	CCG,NA	1,NA	inf,NA	inf,NA	2.17234,NA	0.00105659	0.00163092
3	chr5:1345876:T:G	1345876	NA,G	NA,T	NA,1	NA,-inf	NA,inf	NA,1.62259	0.0010554	0.00155016
3	chr5:1706368:C:T	1706368	NA,T	NA,C	NA,1	NA,-inf	NA,inf	NA,2.02714	0.00105257	0.00163727
3	chr5:1340912:C:T	1340912	NA,T	NA,C	NA,1	NA,inf	NA,inf	NA,2.31238	0.0010426	0.00167565
3	chr5:1329417:G:GGCAGA	1329417	NA,GGCAGA	NA,G	NA,1	NA,inf	NA,inf	NA,2.29492	0.00102021	0.0016412
3	chr5:1370861:A:G	1370861	NA,G	NA,A	NA,1	NA,inf	NA,inf	NA,2.40495	0.00101737	0.00164475
3	chr5:1277861:T:C	1277861	NA,C	NA,T	NA,1	NA,inf	NA,inf	NA,2.25451	0.0010147	0.00164869
3	chr5:965873:C:T	965873	NA,T	NA,C	NA,1	NA,-inf	NA,inf	NA,1.90138	0.0010099	0.00109577
3	chr5:973795:C:T	973795	NA,T	NA,C	NA,1	NA,-inf	NA,inf	NA,1.89475	0.00100771	0.0010928
3	chr5:1370892:G:C	1370892	NA,C	NA,G	NA,1	NA,inf	NA,inf	NA,2.38387	0.000981606	0.00158669
3	chr5:1371385:A:G	1371385	NA,G	NA,A	NA,1	NA,inf	NA,inf	NA,2.37616	0.0009657	0.00155952
3	chr5:1268829:T:A	1268829	NA,A	NA,T	NA,1	NA,-inf	NA,inf	NA,1.52877	0.000963398	0.00136157
3	chr5:999488:G:A	999488	NA,A	NA,G	NA,1	NA,-inf	NA,inf	NA,1.93995	0.000962358	0.00130928
3	chr5:1534531:C:T	1534531	NA,T	NA,C	NA,1	NA,inf	NA,inf	NA,1.94036	0.000949091	0.00154919
3	chr5:871066:T:A	871066	A,NA	T,NA	1,NA	inf,NA	inf,NA	2.38436,NA	0.000926454	0.00145402
3	chr5:1222052:C:T	1222052	NA,T	NA,C	NA,1	NA,-inf	NA,inf	NA,1.64753	0.000925094	0.0012893
3	chr5:958471:G:A	958471	NA,A	NA,G	NA,1	NA,inf	NA,inf	NA,2.01249	0.000911058	0.00127583
3	chr5:1055764:T:G	1055764	NA,G	NA,T	NA,1	NA,inf	NA,inf	NA,1.78493	0.000907506	0.00112578
3	chr5:1519889:C:T	1519889	NA,T	NA,C	NA,1	NA,inf	NA,inf	NA,2.10262	0.000907423	0.00146512
3	chr5:1313166:A:C	1313166	C,NA	A,NA	1,NA	-inf,NA	inf,NA	1.77564,NA	0.000906697	0.00201109
3	chr5:1054716:T:C	1054716	NA,C	NA,T	NA,1	NA,inf	NA,inf	NA,1.77667	0.000898953	0.00111487
3	chr5:1397426:G:A	1397426	NA,A	NA,G	NA,1	NA,-inf	NA,inf	NA,1.83543	0.000897621	0.00136833
3	chr5:1058357:A:G	1058357	NA,G	NA,A	NA,1	NA,inf	NA,inf	NA,1.78129	0.000890901	0.00110549
3	chr5:790474:C:G	790474	G,G	C,C	1,1	inf,-inf	inf,inf	0.0472046,3.05978	0.000887434	0.00111903
3	chr5:968892:G:A	968892	NA,A	NA,G	NA,1	NA,-inf	NA,inf	NA,1.93851	0.00088595	0.00111206
3	chr5:1518964:C:T	1518964	T,T	C,C	1,1	inf,inf	inf,inf	0.0366495,2.73726	0.000873391	0.00118322
3	chr5:1354786:C:T	1354786	NA,T	NA,C	NA,1	NA,inf	NA,inf	NA,2.20446	0.000864846	0.00139663
3	chr5:1315564:G:C	1315564	NA,C	NA,G	NA,1	NA,inf	NA,inf	NA,2.19825	0.000863536	0.00139049
3	chr5:1163454:TG:T	1163454	NA,T	NA,TG	NA,1	NA,inf	NA,inf	NA,2.01991	0.000855171	0.00136154
3	chr5:1058442:T:C	1058442	NA,C	NA,T	NA,1	NA,inf	NA,inf	NA,1.7559	0.00085382	0.00106121
3	chr5:1035367:A:G	1035367	NA,G	NA,A	NA,1	NA,inf	NA,inf	NA,1.74788	0.000852672	0.00105773
3	chr5:1179208:G:A	1179208	NA,A	NA,G	NA,1	NA,inf	NA,inf	NA,2.00846	0.000847286	0.00133224
3	chr5:1060539:G:A	1060539	NA,A	NA,G	NA,1	NA,inf	NA,inf	NA,1.7501	0.000847154	0.00105332
3	chr5:1351622:C:T	1351622	NA,T	NA,C	NA,1	NA,inf	NA,inf	NA,2.19119	0.000845447	0.00136539
3	chr5:1597979:G:A	1597979	A,NA	G,NA	1,NA	inf,NA	inf,NA	2.08577,NA	0.000845341	0.0013965
3	chr5:1356019:C:G	1356019	NA,G	NA,C	NA,1	NA,inf	NA,inf	NA,2.18883	0.000841988	0.00135979
3	chr5:1346585:C:T	1346585	NA,T	NA,C	NA,1	NA,inf	NA,inf	NA,2.15433	0.000841357	0.00142397
3	chr5:1421169:A:G	1421169	NA,G	NA,A	NA,1	NA,-inf	NA,inf	NA,1.74028	0.000830246	0.00122021
3	chr5:1543693:G:C	1543693	C,NA	G,NA	1,NA	inf,NA	inf,NA	1.8615,NA	0.000821459	0.00123945
3	chr5:1057667:T:C	1057667	NA,C	NA,T	NA,1	NA,inf	NA,inf	NA,1.72534	0.000799197	0.000994678
3	chr5:964616:C:A	964616	NA,A	NA,C	NA,1	NA,-inf	NA,inf	NA,1.78113	0.000795419	0.000869306
3	chr5:1223179:C:T	1223179	NA,T	NA,C	NA,1	NA,-inf	NA,inf	NA,1.69123	0.000775085	0.00110132
3	chr5:1540991:C:A	1540991	NA,A	NA,C	NA,1	NA,inf	NA,inf	NA,2.02268	0.000774664	0.00125389
3	chr5:1333930:G:T	1333930	NA,T	NA,G	NA,1	NA,inf	NA,inf	NA,2.14156	0.00077403	0.00124526
3	chr5:1780215:C:T	1780215	NA,T	NA,C	NA,1	NA,-inf	NA,inf	NA,1.83653	0.000762344	0.00122576
3	chr5:1432807:A:C	1432807	NA,C	NA,A	NA,1	NA,inf	NA,inf	NA,2.12542	0.00075566	0.00120414
3	chr5:1184368:A:G	1184368	NA,G	NA,A	NA,1	NA,inf	NA,inf	NA,1.99453	0.000748005	0.00122372
3	chr5:1059410:C:T	1059410	NA,T	NA,C	NA,1	NA,inf	NA,inf	NA,1.68821	0.000745606	0.000931389
3	chr5:1068885:G:A	1068885	A,NA	G,NA	1,NA	inf,NA	inf,NA	2.00207,NA	0.000743469	0.00114781
3	chr5:966066:T:TG	966066	TG,TG	T,T	1,1	-inf,-inf	inf,inf	0.288935,2.55971	0.000737419	0.000773039
3	chr5:964653:C:A	964653	NA,A	NA,C	NA,1	NA,-inf	NA,inf	NA,1.74348	0.000735207	0.000805591
3	chr5:804289:C:G	804289	NA,G	NA,C	NA,1	NA,inf	NA,inf	NA,1.96684	0.000726195	0.00103046
3	chr5:964135:G:A	964135	NA,A	NA,G	NA,1	NA,-inf	NA,inf	NA,1.73122	0.000724995	0.000794768
3	chr5:1067829:TGTCGGGGACCCTGTTATCACAAGTCAGCACC:T	1067829	T,NA	TGTCGGGGACCCTGTTATCACAAGTCAGCACC,NA	1,NA	inf,NA	inf,NA	1.99156,NA	0.000724661	0.00112046
3	chr5:1356204:C:T	1356204	NA,T	NA,C	NA,1	NA,inf	NA,inf	NA,2.10171	0.000721882	0.00116577
3	chr5:915050:G:A	915050	NA,A	NA,G	NA,1	NA,inf	NA,inf	NA,1.87968	0.00071464	0.000993483
3	chr5:1368882:A:G	1368882	G,G	A,A	1,1	-inf,-inf	inf,inf	2.07964,1.5639	0.000710219	0.000847395
3	chr5:1349590:T:A	1349590	NA,A	NA,T	NA,1	NA,-inf	NA,inf	NA,1.43371	0.000706635	0.00104649
3	chr5:1017196:T:C	1017196	NA,C	NA,T	NA,1	NA,inf	NA,inf	NA,1.60236	0.00070452	0.000897765
3	chr5:1514666:T:C	1514666	NA,C	NA,T	NA,1	NA,-inf	NA,inf	NA,1.76863	0.000698882	0.00109613
3	chr5:967397:G:A	967397	NA,A	NA,G	NA,1	NA,-inf	NA,inf	NA,1.71592	0.000696763	0.000765003
3	chr5:1146459:C:A	1146459	NA,A	NA,C	NA,1	NA,-inf	NA,inf	NA,1.79706	0.000696085	0.000938052
3	chr5:1090641:C:T	1090641	T,T	C,C	1,1	inf,inf	inf,inf	0.209769,2.70759	0.000692456	0.00081052
3	chr5:816906:A:G	816906	NA,G	NA,A	NA,1	NA,inf	NA,inf	NA,1.92403	0.00068616	0.000991239
3	chr5:1707795:C:G	1707795	NA,G	NA,C	NA,1	NA,inf	NA,inf	NA,1.74967	0.000685055	0.00112815
3	chr5:1385754:C:T	1385754	NA,T	NA,C	NA,1	NA,inf	NA,inf	NA,2.14572	0.000671438	0.00110064
3	chr5:1268732:A:C	1268732	NA,C	NA,A	NA,1	NA,-inf	NA,inf	NA,1.23589	0.000665606	0.000928121
3	chr5:1059600:A:G	1059600	NA,G	NA,A	NA,1	NA,inf	NA,inf	NA,1.62611	0.000659712	0.000827577
3	chr5:1263535:C:T	1263535	NA,T	NA,C	NA,1	NA,-inf	NA,inf	NA,1.48524	0.000657706	0.000975352
3	chr5:946962:G:A	946962	NA,A	NA,G	NA,1	NA,inf	NA,inf	NA,1.8362	0.000650056	0.000912313
3	chr5:1699221:G:C	1699221	NA,C	NA,G	NA,1	NA,-inf	NA,inf	NA,1.74598	0.000648526	0.00100468
3	chr5:1420779:G:A	1420779	NA,A	NA,G	NA,1	NA,-inf	NA,inf	NA,1.61703	0.000647546	0.000954446
3	chr5:1295234:A:G	1295234	G,G	A,A	1,1	-inf,-inf	inf,inf	7.02549,0.063715	0.0006441	0.015605
3	chr5:962036:G:A	962036	NA,A	NA,G	NA,1	NA,-inf	NA,inf	NA,1.80364	0.00063575	0.000733747
3	chr5:957537:G:A	957537	NA,A	NA,G	NA,1	NA,-inf	NA,inf	NA,1.7137	0.000635054	0.000827808
3	chr5:859825:A:G	859825	NA,G	NA,A	NA,1	NA,inf	NA,inf	NA,1.84974	0.000634474	0.000884312
3	chr5:872160:G:A	872160	NA,A	NA,G	NA,1	NA,inf	NA,inf	NA,1.83638	0.000630549	0.000881003
3	chr5:892124:A:C	892124	NA,C	NA,A	NA,1	NA,inf	NA,inf	NA,1.85277	0.000622004	0.000865384
3	chr5:1554708:C:A	1554708	A,A	C,C	1,1	-inf,inf	inf,inf	1.87516,0.940463	0.000614726	0.000816267
3	chr5:1086154:C:T	1086154	T,T	C,C	1,1	inf,inf	inf,inf	0.890557,2.14973	0.000613622	0.000803556
3	chr5:1058603:T:C	1058603	NA,C	NA,T	NA,1	NA,inf	NA,inf	NA,1.59287	0.000610266	0.000766835
3	chr5:1767248:T:C	1767248	NA,C	NA,T	NA,1	NA,-inf	NA,inf	NA,1.63052	0.000607725	0.000912536
3	chr5:1431155:G:A	1431155	NA,A	NA,G	NA,1	NA,inf	NA,inf	NA,1.99677	0.000598207	0.000953985
3	chr5:1332251:C:T	1332251	NA,T	NA,C	NA,1	NA,inf	NA,inf	NA,1.96498	0.000582519	0.000939487
3	chr5:1525310:G:T	1525310	NA,T	NA,G	NA,1	NA,-inf	NA,inf	NA,1.70711	0.000580819	0.000881485
3	chr5:983390:C:T	983390	T,NA	C,NA	1,NA	inf,NA	inf,NA	2.24569,NA	0.000580219	0.000938348
3	chr5:1060285:G:A	1060285	NA,A	NA,G	NA,1	NA,inf	NA,inf	NA,1.54399	0.000574169	0.000726289
3	chr5:1268349:A:G	1268349	NA,G	NA,A	NA,1	NA,-inf	NA,inf	NA,1.17038	0.000573223	0.000802584
3	chr5:1782869:T:C	1782869	NA,C	NA,T	NA,1	NA,-inf	NA,inf	NA,1.68712	0.000572526	0.000919938
3	chr5:819198:G:A	819198	NA,A	NA,G	NA,1	NA,inf	NA,inf	NA,1.84108	0.000567823	0.000808555
3	chr5:1097331:G:A	1097331	A,A	G,G	1,1	inf,inf	inf,inf	1.21089,1.86412	0.000566753	0.000757938
3	chr5:1423582:T:C	1423582	NA,C	NA,T	NA,1	NA,inf	NA,inf	NA,1.96891	0.000561484	0.000895358
3	chr5:1538621:C:T	1538621	NA,T	NA,C	NA,1	NA,inf	NA,inf	NA,1.66486	0.000558395	0.000908719
3	chr5:1091258:A:G	1091258	G,G	A,A	1,1	inf,inf	inf,inf	0.234902,2.59	0.000557499	0.000655352
3	chr5:1322118:T:C	1322118	NA,C	NA,T	NA,1	NA,inf	NA,inf	NA,1.99549	0.000557116	0.000889207
3	chr5:952712:C:T	952712	T,T	C,C	1,1	-inf,-inf	inf,inf	0.463171,2.32567	0.000556582	0.000587291
3	chr5:1512382:T:C	1512382	NA,C	NA,T	NA,1	NA,-inf	NA,inf	NA,1.56987	0.000553835	0.000810229
3	chr5:1662818:CCT:C	1662818	C,NA	CCT,NA	1,NA	-inf,NA	inf,NA	2.02677,NA	0.000552822	0.000869258
3	chr5:1153413:C:G	1153413	NA,G	NA,C	NA,1	NA,inf	NA,inf	NA,1.8035	0.000552709	0.000877418
3	chr5:804571:C:T	804571	NA,T	NA,C	NA,1	NA,-inf	NA,inf	NA,1.77312	0.000549234	0.000656943
3	chr5:890773:T:C	890773	C,C	T,T	1,1	-inf,inf	inf,inf	0.0129487,2.74039	0.000547793	0.000722866
3	chr5:1421069:G:T	1421069	NA,T	NA,G	NA,1	NA,-inf	NA,inf	NA,1.53159	0.000547416	0.000807627
3	chr5:1437755:C:G	1437755	NA,G	NA,C	NA,1	NA,-inf	NA,inf	NA,1.61864	0.000547083	0.00081941
3	chr5:1461087:T:A	1461087	NA,A	NA,T	NA,1	NA,inf	NA,inf	NA,1.87376	0.000544456	0.000935659
3	chr5:1470307:C:A	1470307	NA,A	NA,C	NA,1	NA,-inf	NA,inf	NA,1.47026	0.000543187	0.000802324
3	chr5:1564029:C:T	1564029	T,T	C,C	1,1	-inf,inf	inf,inf	2.59871,0.483717	0.000540843	0.000756564
3	chr5:1169493:T:G	1169493	NA,G	NA,T	NA,1	NA,inf	NA,inf	NA,1.77294	0.000534626	0.000846807
3	chr5:1154927:T:A	1154927	NA,A	NA,T	NA,1	NA,inf	NA,inf	NA,1.77651	0.000524341	0.000832779
3	chr5:961993:C:T	961993	NA,T	NA,C	NA,1	NA,-inf	NA,inf	NA,1.57211	0.000521133	0.000578515
3	chr5:1370740:T:C	1370740	NA,C	NA,T	NA,1	NA,inf	NA,inf	NA,1.97475	0.000516561	0.000829134
3	chr5:1396208:C:T	1396208	NA,T	NA,C	NA,1	NA,-inf	NA,inf	NA,1.52788	0.000509852	0.000783944
3	chr5:1471078:C:T	1471078	NA,T	NA,C	NA,1	NA,-inf	NA,inf	NA,1.43818	0.0005085	0.000751801
3	chr5:977268:A:G	977268	NA,G	NA,A	NA,1	NA,-inf	NA,inf	NA,1.54575	0.000501758	0.000674586
3	chr5:1248545:G:A	1248545	NA,A	NA,G	NA,1	NA,-inf	NA,inf	NA,1.42517	0.000496617	0.000723142
3	chr5:1526095:C:A	1526095	NA,A	NA,C	NA,1	NA,-inf	NA,inf	NA,1.62612	0.000495774	0.000753432
3	chr5:1421617:C:T	1421617	NA,T	NA,C	NA,1	NA,-inf	NA,inf	NA,1.48178	0.000495615	0.000733067
3	chr5:1084565:A:G	1084565	G,G	A,A	1,1	inf,inf	inf,inf	0.381522,2.35593	0.000495003	0.000587231
3	chr5:1660588:G:C	1660588	NA,C	NA,G	NA,1	NA,inf	NA,inf	NA,1.63917	0.000490327	0.000803264
3	chr5:1147008:C:T	1147008	NA,T	NA,C	NA,1	NA,-inf	NA,inf	NA,1.6167	0.000476545	0.000701017
3	chr5:999617:A:G	999617	G,NA	A,NA	1,NA	inf,NA	inf,NA	2.1973,NA	0.000476031	0.000767892
3	chr5:1253665:G:A	1253665	NA,A	NA,G	NA,1	NA,-inf	NA,inf	NA,1.44343	0.000469558	0.000713946
3	chr5:1129673:G:A	1129673	A,A	G,G	1,1	-inf,inf	inf,inf	1.62153,1.56935	0.000469193	0.000881814
3	chr5:1732452:G:A	1732452	NA,A	NA,G	NA,1	NA,-inf	NA,inf	NA,1.58599	0.000468556	0.000734392
3	chr5:1632158:G:A	1632158	A,NA	G,NA	1,NA	-inf,NA	inf,NA	2.09934,NA	0.000468415	0.000755301
3	chr5:807411:C:T	807411	NA,T	NA,C	NA,1	NA,inf	NA,inf	NA,1.72958	0.000466941	0.000668546
3	chr5:1229022:C:A	1229022	NA,A	NA,C	NA,1	NA,-inf	NA,inf	NA,1.28983	0.000457647	0.000651895
3	chr5:1296140:A:AG	1296140	AG,AG	A,A	1,1	-inf,-inf	inf,inf	6.87122,0.17552	0.000455678	0.0108523
3	chr5:1432958:T:C	1432958	NA,C	NA,T	NA,1	NA,-inf	NA,inf	NA,1.54066	0.000454477	0.000680655
3	chr5:1688557:T:C	1688557	NA,C	NA,T	NA,1	NA,-inf	NA,inf	NA,1.5542	0.000452247	0.000711506
3	chr5:903415:T:C	903415	C,C	T,T	1,1	inf,inf	inf,inf	0.0298564,2.63523	0.000445604	0.000589858
3	chr5:1417537:C:T	1417537	NA,T	NA,C	NA,1	NA,-inf	NA,inf	NA,1.42272	0.000442385	0.000655333
3	chr5:1434916:C:T	1434916	NA,T	NA,C	NA,1	NA,-inf	NA,inf	NA,1.50258	0.000440536	0.000666339
3	chr5:1777629:C:T	1777629	NA,T	NA,C	NA,1	NA,-inf	NA,inf	NA,1.56437	0.00043686	0.000694369
3	chr5:1066624:G:A	1066624	A,A	G,G	1,1	inf,inf	inf,inf	0.360199,2.34884	0.000436552	0.000526525
3	chr5:893580:T:A	893580	A,A	T,T	1,1	inf,inf	inf,inf	0.0361854,2.62202	0.000434792	0.000575615
3	chr5:1258116:G:C	1258116	NA,C	NA,G	NA,1	NA,-inf	NA,inf	NA,1.37727	0.000433591	0.000669571
3	chr5:892731:C:T	892731	T,T	C,C	1,1	inf,inf	inf,inf	0.00670955,2.63739	0.00042605	0.000569876
3	chr5:1188761:C:T	1188761	T,NA	C,NA	1,NA	inf,NA	inf,NA	2.09528,NA	0.000425749	0.000903806
3	chr5:1447267:G:T	1447267	NA,T	NA,G	NA,1	NA,-inf	NA,inf	NA,1.36754	0.000425669	0.000628448
3	chr5:1647924:G:A	1647924	NA,A	NA,G	NA,1	NA,-inf	NA,inf	NA,1.55987	0.000423796	0.000657185
3	chr5:1087495:A:G	1087495	G,G	A,A	1,1	-inf,inf	inf,inf	0.0804854,2.18506	0.000423024	0.000499264
3	chr5:1733989:C:T	1733989	NA,T	NA,C	NA,1	NA,-inf	NA,inf	NA,1.54469	0.000417481	0.000641386
3	chr5:1426430:C:G	1426430	NA,G	NA,C	NA,1	NA,inf	NA,inf	NA,1.65773	0.000415757	0.000660062
3	chr5:1228275:C:T	1228275	NA,T	NA,C	NA,1	NA,inf	NA,inf	NA,1.94612	0.000411383	0.000698091
3	chr5:901079:T:A	901079	A,A	T,T	1,1	inf,inf	inf,inf	0.0339286,2.59303	0.000409563	0.000542958
3	chr5:1257472:C:T	1257472	NA,T	NA,C	NA,1	NA,-inf	NA,inf	NA,1.34706	0.000407372	0.000629038
3	chr5:1419630:T:C	1419630	NA,C	NA,T	NA,1	NA,-inf	NA,inf	NA,1.38776	0.000405996	0.000601934
3	chr5:1266944:A:G	1266944	NA,G	NA,A	NA,1	NA,-inf	NA,inf	NA,1.37427	0.000405919	0.000617037
3	chr5:900724:T:C	900724	C,C	T,T	1,1	inf,inf	inf,inf	0.0388377,2.58769	0.000405504	0.000537666
3	chr5:1066528:C:G	1066528	NA,G	NA,C	NA,1	NA,inf	NA,inf	NA,1.39468	0.000404984	0.000525006
3	chr5:1060680:G:A	1060680	NA,A	NA,G	NA,1	NA,inf	NA,inf	NA,1.39698	0.000404395	0.000518221
3	chr5:1335989:G:A	1335989	A,NA	G,NA	1,NA	-inf,NA	inf,NA	1.55746,NA	0.000403606	0.000866812
3	chr5:1184512:G:A	1184512	A,NA	G,NA	1,NA	inf,NA	inf,NA	2.06987,NA	0.000402632	0.000851691
3	chr5:1498526:CACAT:C	1498526	NA,C	NA,CACAT	NA,1	NA,-inf	NA,inf	NA,1.47058	0.000398421	0.000613027
3	chr5:1369382:C:T	1369382	NA,T	NA,C	NA,1	NA,inf	NA,inf	NA,1.78032	0.000395395	0.000661647
3	chr5:1641113:A:C	1641113	C,C	A,A	1,1	inf,inf	inf,inf	1.07912,1.69626	0.000394052	0.000586489
3	chr5:1488626:C:T	1488626	NA,T	NA,C	NA,1	NA,-inf	NA,inf	NA,1.36645	0.000393164	0.000610505
3	chr5:1759693:C:T	1759693	NA,T	NA,C	NA,1	NA,-inf	NA,inf	NA,1.4471	0.000391991	0.00062068
3	chr5:1441321:G:A	1441321	NA,A	NA,G	NA,1	NA,-inf	NA,inf	NA,1.29641	0.000389577	0.00057613
3	chr5:977495:G:A	977495	NA,A	NA,G	NA,1	NA,-inf	NA,inf	NA,1.41013	0.000385401	0.000508811
3	chr5:1162509:G:A	1162509	A,A	G,G	1,1	-inf,-inf	inf,inf	2.31125,0.921244	0.000384459	0.000537476
3	chr5:975008:G:A	975008	NA,A	NA,G	NA,1	NA,-inf	NA,inf	NA,1.45381	0.000383844	0.000506659
3	chr5:1619694:G:A	1619694	NA,A	NA,G	NA,1	NA,-inf	NA,inf	NA,1.49992	0.000377196	0.000596839
3	chr5:1724625:G:A	1724625	NA,A	NA,G	NA,1	NA,-inf	NA,inf	NA,1.50011	0.000374972	0.000586916
3	chr5:1185524:T:C	1185524	C,NA	T,NA	1,NA	inf,NA	inf,NA	2.02577,NA	0.000372194	0.000785022
3	chr5:1334798:C:T	1334798	NA,T	NA,C	NA,1	NA,inf	NA,inf	NA,1.75836	0.000370957	0.000592898
3	chr5:973073:A:G	973073	G,G	A,A	1,1	-inf,-inf	inf,inf	0.412717,2.08423	0.000369377	0.000394084
3	chr5:1173906:G:A	1173906	NA,A	NA,G	NA,1	NA,inf	NA,inf	NA,1.72761	0.000368918	0.000635201
3	chr5:1103738:C:T	1103738	NA,T	NA,C	NA,1	NA,-inf	NA,inf	NA,1.34967	0.00036596	0.000465243
3	chr5:1187188:CCA:C	1187188	C,NA	CCA,NA	1,NA	inf,NA	inf,NA	2.00662,NA	0.000361748	0.000761248
3	chr5:818668:G:A	818668	NA,A	NA,G	NA,1	NA,-inf	NA,inf	NA,1.1174	0.000358929	0.000422648
3	chr5:1060689:C:T	1060689	NA,T	NA,C	NA,1	NA,inf	NA,inf	NA,1.33728	0.00035882	0.000462012
3	chr5:979067:C:T	979067	NA,T	NA,C	NA,1	NA,-inf	NA,inf	NA,1.46914	0.000352786	0.000606247
3	chr5:1270868:C:G	1270868	G,G	C,C	1,1	-inf,-inf	inf,inf	1.57178,3.26303	0.000351901	0.000490882
3	chr5:1270243:A:G	1270243	NA,G	NA,A	NA,1	NA,-inf	NA,inf	NA,1.32117	0.000351611	0.000535195
3	chr5:1271546:T:C	1271546	NA,C	NA,T	NA,1	NA,-inf	NA,inf	NA,0.94915	0.000351421	0.000530202
3	chr5:1107231:C:T	1107231	T,NA	C,NA	1,NA	inf,NA	inf,NA	1.95866,NA	0.000349775	0.000556496
3	chr5:1019116:G:A	1019116	A,A	G,G	1,1	inf,inf	inf,inf	0.701604,1.79224	0.000349637	0.000413567
3	chr5:1200341:A:G	1200341	NA,G	NA,A	NA,1	NA,inf	NA,inf	NA,1.55425	0.000347449	0.00059346
3	chr5:971899:T:C	971899	NA,C	NA,T	NA,1	NA,inf	NA,inf	NA,1.49264	0.000339471	0.000498303
3	chr5:1227127:G:A	1227127	NA,A	NA,G	NA,1	NA,-inf	NA,inf	NA,1.13642	0.00033549	0.000480618
3	chr5:1060716:G:A	1060716	NA,A	NA,G	NA,1	NA,inf	NA,inf	NA,1.30178	0.000334526	0.000432003
3	chr5:1370144:G:A	1370144	A,NA	G,NA	1,NA	inf,NA	inf,NA	1.12743,NA	0.000332544	0.000509157
3	chr5:902587:G:A	902587	A,A	G,G	1,1	inf,inf	inf,inf	0.0282092,2.48478	0.000332257	0.000442331
3	chr5:1186065:G:A	1186065	A,NA	G,NA	1,NA	inf,NA	inf,NA	1.96267,NA	0.000331755	0.000695746
3	chr5:1064036:G:A	1064036	NA,A	NA,G	NA,1	NA,-inf	NA,inf	NA,1.41083	0.000331678	0.000517486
3	chr5:978590:T:A	978590	NA,A	NA,T	NA,1	NA,-inf	NA,inf	NA,1.35216	0.000331185	0.000436407
3	chr5:993216:G:A	993216	NA,A	NA,G	NA,1	NA,-inf	NA,inf	NA,1.5114	0.000330557	0.000535303
3	chr5:1457018:A:G	1457018	NA,G	NA,A	NA,1	NA,-inf	NA,inf	NA,1.24728	0.000327781	0.000484282
3	chr5:1231120:G:A	1231120	NA,A	NA,G	NA,1	NA,-inf	NA,inf	NA,1.27	0.000327268	0.000476573
3	chr5:1748238:C:T	1748238	NA,T	NA,C	NA,1	NA,-inf	NA,inf	NA,1.37429	0.000325838	0.000503606
3	chr5:1717414:C:T	1717414	NA,T	NA,C	NA,1	NA,-inf	NA,inf	NA,1.39874	0.000325454	0.000509707
3	chr5:1069017:G:A	1069017	NA,A	NA,G	NA,1	NA,-inf	NA,inf	NA,1.40163	0.000324199	0.000506024
3	chr5:1490431:C:T	1490431	NA,T	NA,C	NA,1	NA,-inf	NA,inf	NA,1.26032	0.000323556	0.000502131
3	chr5:969170:G:A	969170	A,A	G,G	1,1	-inf,-inf	inf,inf	0.805368,1.80347	0.000323519	0.000411842
3	chr5:1706530:C:T	1706530	NA,T	NA,C	NA,1	NA,-inf	NA,inf	NA,1.382	0.000321651	0.00050183
3	chr5:1692458:C:A	1692458	NA,A	NA,C	NA,1	NA,-inf	NA,inf	NA,1.48018	0.000319331	0.000500402
3	chr5:1716273:G:A	1716273	A,A	G,G	1,1	inf,-inf	inf,inf	0.265133,2.49265	0.000318659	0.000538269
3	chr5:1246430:G:C	1246430	NA,C	NA,G	NA,1	NA,-inf	NA,inf	NA,1.22819	0.000317114	0.00048892
3	chr5:1750404:C:T	1750404	NA,T	NA,C	NA,1	NA,-inf	NA,inf	NA,1.36202	0.00031619	0.000489075
3	chr5:1102553:C:T	1102553	NA,T	NA,C	NA,1	NA,-inf	NA,inf	NA,1.27548	0.000316167	0.000404374
3	chr5:1223385:G:C	1223385	NA,C	NA,G	NA,1	NA,-inf	NA,inf	NA,1.12751	0.00031353	0.000451688
3	chr5:1207957:G:T	1207957	NA,T	NA,G	NA,1	NA,-inf	NA,inf	NA,1.3965	0.000312766	0.000475958
3	chr5:1437067:C:T	1437067	NA,T	NA,C	NA,1	NA,-inf	NA,inf	NA,1.21135	0.000312358	0.000467315
3	chr5:1641089:C:T	1641089	T,T	C,C	1,1	inf,inf	inf,inf	1.96707,0.929805	0.0003104	0.00051776
3	chr5:1084919:T:C	1084919	C,C	T,T	1,1	inf,inf	inf,inf	0.351597,2.14113	0.000310363	0.000373133
3	chr5:1228585:C:A	1228585	NA,A	NA,C	NA,1	NA,-inf	NA,inf	NA,1.10646	0.000309933	0.000445275
3	chr5:1212541:C:T	1212541	NA,T	NA,C	NA,1	NA,-inf	NA,inf	NA,1.41522	0.000309444	0.00047328
3	chr5:880578:G:A	880578	A,A	G,G	1,1	-inf,inf	inf,inf	2.31702,0.353721	0.000308286	0.000456546
3	chr5:1720129:T:C	1720129	NA,C	NA,T	NA,1	NA,-inf	NA,inf	NA,1.32676	0.00030634	0.000464691
3	chr5:1711872:C:T	1711872	T,T	C,C	1,1	inf,-inf	inf,inf	0.222835,2.49476	0.000305002	0.000517574
3	chr5:1287079:G:A	1287079	A,A	G,G	1,1	inf,inf	inf,inf	12.1082,0.954141	0.000304835	0.00995638
3	chr5:1588589:A:G	1588589	G,NA	A,NA	1,NA	-inf,NA	inf,NA	1.66202,NA	0.00030382	0.000468427
3	chr5:1444702:C:T	1444702	NA,T	NA,C	NA,1	NA,-inf	NA,inf	NA,1.15413	0.000302111	0.000448335
3	chr5:855391:C:G	855391	NA,G	NA,C	NA,1	NA,-inf	NA,inf	NA,1.43275	0.000300296	0.000365562
3	chr5:1246311:C:T	1246311	NA,T	NA,C	NA,1	NA,-inf	NA,inf	NA,1.19853	0.000298262	0.000460188
3	chr5:1463924:G:A	1463924	NA,A	NA,G	NA,1	NA,-inf	NA,inf	NA,1.18253	0.000297463	0.000443711
3	chr5:1707807:T:C	1707807	NA,C	NA,T	NA,1	NA,-inf	NA,inf	NA,1.33991	0.000297108	0.00046377
3	chr5:1706645:G:A	1706645	NA,A	NA,G	NA,1	NA,-inf	NA,inf	NA,1.33955	0.000296917	0.000463474
3	chr5:1063883:G:A	1063883	A,A	G,G	1,1	inf,inf	inf,inf	0.470108,1.99702	0.000295366	0.000366798
3	chr5:1416932:C:T	1416932	NA,T	NA,C	NA,1	NA,-inf	NA,inf	NA,1.28149	0.000294316	0.000437216
3	chr5:1016727:G:A	1016727	A,A	G,G	1,1	inf,inf	inf,inf	0.14428,2.02522	0.000293805	0.000336687
3	chr5:1779342:G:A	1779342	NA,A	NA,G	NA,1	NA,-inf	NA,inf	NA,1.30938	0.000292732	0.000467373
3	chr5:1521458:C:T	1521458	T,T	C,C	1,1	-inf,-inf	inf,inf	0.0548783,2.40119	0.000291923	0.000427874
3	chr5:1130775:C:T	1130775	T,T	C,C	1,1	-inf,inf	inf,inf	0.906588,1.96372	0.000288607	0.000430824
3	chr5:1386128:C:T	1386128	NA,T	NA,C	NA,1	NA,-inf	NA,inf	NA,1.27136	0.00028755	0.000451899
3	chr5:818355:A:G	818355	NA,G	NA,A	NA,1	NA,inf	NA,inf	NA,1.46707	0.000287401	0.000415552
3	chr5:1094116:C:T	1094116	T,NA	C,NA	1,NA	-inf,NA	inf,NA	1.81484,NA	0.000283831	0.000463656
3	chr5:1518572:C:T	1518572	NA,T	NA,C	NA,1	NA,-inf	NA,inf	NA,1.17717	0.000280958	0.00042317
3	chr5:1040513:C:T	1040513	T,NA	C,NA	1,NA	inf,NA	inf,NA	1.55051,NA	0.000280375	0.00043733
3	chr5:901943:G:A	901943	NA,A	NA,G	NA,1	NA,inf	NA,inf	NA,1.40444	0.000279781	0.000395027
3	chr5:1019663:A:G	1019663	G,G	A,A	1,1	inf,inf	inf,inf	0.585536,1.78886	0.000279759	0.000332233
3	chr5:1650217:G:A	1650217	NA,A	NA,G	NA,1	NA,-inf	NA,inf	NA,1.34386	0.00027789	0.00043182
3	chr5:1130061:C:T	1130061	T,T	C,C	1,1	-inf,inf	inf,inf	1.32273,1.57811	0.00027659	0.000508733
3	chr5:1077707:A:C	1077707	C,C	A,A	1,1	inf,inf	inf,inf	0.438658,2.02813	0.000275703	0.000356047
3	chr5:1537176:C:T	1537176	NA,T	NA,C	NA,1	NA,-inf	NA,inf	NA,1.2419	0.000274892	0.000428241
3	chr5:1190331:G:A	1190331	NA,A	NA,G	NA,1	NA,-inf	NA,inf	NA,1.28931	0.00027425	0.000426884
3	chr5:1017929:G:C	1017929	NA,C	NA,G	NA,1	NA,-inf	NA,inf	NA,1.44715	0.00027363	0.000380863
3	chr5:803890:T:C	803890	C,C	T,T	1,1	-inf,-inf	inf,inf	0.725114,2.00302	0.000272923	0.000297399
3	chr5:1306681:G:A	1306681	A,NA	G,NA	1,NA	inf,NA	inf,NA	1.80166,NA	0.000270799	0.000386578
3	chr5:1051608:C:T	1051608	NA,T	NA,C	NA,1	NA,inf	NA,inf	NA,1.35035	0.000269558	0.000406813
3	chr5:953292:T:C	953292	C,C	T,T	1,1	inf,inf	inf,inf	0.309815,2.32238	0.000269317	0.000363135
3	chr5:1621682:G:C	1621682	C,C	G,G	1,1	inf,inf	inf,inf	2.43427,0.0115186	0.000268962	0.000389479
3	chr5:1460479:A:ACGGCCACCCTGCC	1460479	NA,ACGGCCACCCTGCC	NA,A	NA,1	NA,-inf	NA,inf	NA,1.12957	0.000268221	0.000401087
3	chr5:812579:G:A	812579	NA,A	NA,G	NA,1	NA,-inf	NA,inf	NA,0.982849	0.000267542	0.00032086
3	chr5:1743104:T:C	1743104	NA,C	NA,T	NA,1	NA,-inf	NA,inf	NA,1.29035	0.000266835	0.000410788
3	chr5:1641710:G:A	1641710	NA,A	NA,G	NA,1	NA,-inf	NA,inf	NA,1.34425	0.000266097	0.000416784
3	chr5:1550858:G:A	1550858	NA,A	NA,G	NA,1	NA,-inf	NA,inf	NA,1.27335	0.000266061	0.000416103
3	chr5:1146203:A:T	1146203	NA,T	NA,A	NA,1	NA,inf	NA,inf	NA,1.39074	0.000265339	0.000422658
3	chr5:982638:G:A	982638	A,NA	G,NA	1,NA	inf,NA	inf,NA	1.73587,NA	0.000264477	0.000416421
3	chr5:1564390:C:T	1564390	T,T	C,C	1,1	-inf,inf	inf,inf	2.49419,0.153695	0.000263272	0.000383646
3	chr5:1733135:A:G	1733135	NA,G	NA,A	NA,1	NA,-inf	NA,inf	NA,1.24971	0.000263149	0.000387577
3	chr5:1243181:A:G	1243181	NA,G	NA,A	NA,1	NA,-inf	NA,inf	NA,1.13206	0.000262305	0.000404711
3	chr5:1052959:A:G	1052959	G,NA	A,NA	1,NA	inf,NA	inf,NA	1.51972,NA	0.000261565	0.000408833
3	chr5:1052923:G:A	1052923	A,NA	G,NA	1,NA	inf,NA	inf,NA	1.51951,NA	0.000261451	0.000408656
3	chr5:807384:G:A	807384	NA,A	NA,G	NA,1	NA,-inf	NA,inf	NA,1.29749	0.000260321	0.000317138
3	chr5:980572:C:T	980572	NA,T	NA,C	NA,1	NA,inf	NA,inf	NA,1.29576	0.000259256	0.000383269
3	chr5:930570:C:T	930570	NA,T	NA,C	NA,1	NA,inf	NA,inf	NA,1.36078	0.000258352	0.000366025
3	chr5:929726:G:C	929726	NA,C	NA,G	NA,1	NA,inf	NA,inf	NA,1.4502	0.000257573	0.000369833
3	chr5:1703009:C:T	1703009	NA,T	NA,C	NA,1	NA,inf	NA,inf	NA,1.34333	0.000257357	0.000424197
3	chr5:1094274:T:A	1094274	A,A	T,T	1,1	inf,inf	inf,inf	0.977929,1.6744	0.000255109	0.000363109
3	chr5:1658539:A:G	1658539	NA,G	NA,A	NA,1	NA,-inf	NA,inf	NA,1.27984	0.000255066	0.000394765
3	chr5:902560:C:T	902560	T,NA	C,NA	1,NA	inf,NA	inf,NA	1.73115,NA	0.000253811	0.000396831
3	chr5:1124958:G:C	1124958	C,C	G,G	1,1	-inf,inf	inf,inf	0.819264,1.96306	0.00025333	0.000377199
3	chr5:1046009:G:A	1046009	A,NA	G,NA	1,NA	inf,NA	inf,NA	1.49396,NA	0.000252576	0.000393595
3	chr5:1656949:TAA:T	1656949	NA,T	NA,TAA	NA,1	NA,-inf	NA,inf	NA,1.22432	0.000252437	0.000395827
3	chr5:922946:C:T	922946	NA,T	NA,C	NA,1	NA,inf	NA,inf	NA,1.34626	0.000251613	0.0003561
3	chr5:1638988:T:C	1638988	C,C	T,T	1,1	inf,-inf	inf,inf	2.0722,0.595091	0.00025115	0.000364945
3	chr5:1649827:T:C	1649827	C,NA	T,NA	1,NA	inf,NA	inf,NA	1.80444,NA	0.000249308	0.000442955
3	chr5:1484992:G:A	1484992	NA,A	NA,G	NA,1	NA,-inf	NA,inf	NA,1.53051	0.000248665	0.000392903
3	chr5:896218:G:T	896218	T,T	G,G	1,1	inf,inf	inf,inf	0.0331464,2.36903	0.000248403	0.000335851
3	chr5:1267690:T:C	1267690	NA,C	NA,T	NA,1	NA,-inf	NA,inf	NA,1.14164	0.00024733	0.000378167
3	chr5:1062990:C:T	1062990	T,NA	C,NA	1,NA	-inf,NA	inf,NA	1.58137,NA	0.000247137	0.000398006
3	chr5:1552027:G:A	1552027	NA,A	NA,G	NA,1	NA,-inf	NA,inf	NA,1.10981	0.000247115	0.000367942
3	chr5:1215987:A:C	1215987	NA,C	NA,A	NA,1	NA,-inf	NA,inf	NA,1.09266	0.000246468	0.000369499
3	chr5:1375204:A:G	1375204	NA,G	NA,A	NA,1	NA,inf	NA,inf	NA,1.55204	0.000245985	0.000396678
3	chr5:1733662:G:A	1733662	NA,A	NA,G	NA,1	NA,inf	NA,inf	NA,1.21673	0.000245256	0.000398029
3	chr5:1432437:G:A	1432437	NA,A	NA,G	NA,1	NA,-inf	NA,inf	NA,1.07534	0.000244578	0.000366239
3	chr5:1487173:C:T	1487173	NA,T	NA,C	NA,1	NA,-inf	NA,inf	NA,1.1202	0.00024456	0.000379911
3	chr5:1457202:T:C	1457202	NA,C	NA,T	NA,1	NA,-inf	NA,inf	NA,1.03217	0.000243239	0.000363822
3	chr5:1405025:T:C	1405025	NA,C	NA,T	NA,1	NA,inf	NA,inf	NA,1.29577	0.000242782	0.000416868
3	chr5:1460017:G:A	1460017	NA,A	NA,G	NA,1	NA,-inf	NA,inf	NA,1.0762	0.000242494	0.000362956
3	chr5:940619:A:T	940619	T,T	A,A	1,1	-inf,-inf	inf,inf	0.285475,2.20743	0.000242248	0.000276094
3	chr5:1146380:C:T	1146380	NA,T	NA,C	NA,1	NA,inf	NA,inf	NA,1.33586	0.000241542	0.000384443
3	chr5:1518511:T:C	1518511	NA,C	NA,T	NA,1	NA,inf	NA,inf	NA,1.31426	0.000241301	0.000390943
3	chr5:892722:C:T	892722	NA,T	NA,C	NA,1	NA,inf	NA,inf	NA,1.31684	0.00024091	0.000335074
3	chr5:1529735:G:C	1529735	NA,C	NA,G	NA,1	NA,-inf	NA,inf	NA,1.23351	0.000240814	0.000368052
3	chr5:1535171:T:A	1535171	A,A	T,T	1,1	inf,inf	inf,inf	0.952583,1.78847	0.00024072	0.000375285
3	chr5:1174332:C:T	1174332	T,T	C,C	1,1	inf,inf	inf,inf	2.21713,1.18796	0.000239501	0.00070266
3	chr5:1485007:C:T	1485007	T,T	C,C	1,1	inf,inf	inf,inf	0.00474403,2.17197	0.000238826	0.000330213
3	chr5:1556919:T:C	1556919	C,C	T,T	1,1	-inf,inf	inf,inf	2.3769,0.239807	0.000238473	0.00032881
3	chr5:971260:A:G	971260	NA,G	NA,A	NA,1	NA,inf	NA,inf	NA,1.29768	0.000237739	0.000351183
3	chr5:1441191:C:T	1441191	NA,T	NA,C	NA,1	NA,-inf	NA,inf	NA,1.05865	0.000237112	0.000354958
3	chr5:1084262:G:A	1084262	A,A	G,G	1,1	inf,inf	inf,inf	0.620708,2.04028	0.000237004	0.000309138
3	chr5:1088715:C:T	1088715	NA,T	NA,C	NA,1	NA,-inf	NA,inf	NA,1.20878	0.000235483	0.000360846
3	chr5:1194545:G:A	1194545	NA,A	NA,G	NA,1	NA,-inf	NA,inf	NA,1.30122	0.000234356	0.000363634
3	chr5:1442074:T:C	1442074	NA,C	NA,T	NA,1	NA,inf	NA,inf	NA,1.32937	0.000234262	0.000377522
3	chr5:1458768:ATG:A	1458768	NA,A	NA,ATG	NA,1	NA,-inf	NA,inf	NA,1.05829	0.000233992	0.000350499
3	chr5:1746474:C:T	1746474	NA,T	NA,C	NA,1	NA,-inf	NA,inf	NA,1.19517	0.000233962	0.000363005
3	chr5:1000551:G:A	1000551	A,A	G,G	1,1	inf,-inf	inf,inf	1.15695,1.56044	0.000233246	0.000324454
3	chr5:1176966:T:C	1176966	C,C	T,T	1,1	inf,inf	inf,inf	1.01568,1.99625	0.000233125	0.00046158
3	chr5:1509849:G:C	1509849	NA,C	NA,G	NA,1	NA,-inf	NA,inf	NA,1.11162	0.000232641	0.000353627
3	chr5:1753212:T:G	1753212	NA,G	NA,T	NA,1	NA,-inf	NA,inf	NA,1.19397	0.000231466	0.000358107
3	chr5:916617:G:A	916617	NA,A	NA,G	NA,1	NA,inf	NA,inf	NA,1.29325	0.000231296	0.000322087
3	chr5:1529216:T:C	1529216	NA,C	NA,T	NA,1	NA,inf	NA,inf	NA,1.29686	0.00022976	0.000372429
3	chr5:993762:C:T	993762	NA,T	NA,C	NA,1	NA,-inf	NA,inf	NA,1.295	0.000229632	0.000375574
3	chr5:1452708:C:T	1452708	NA,T	NA,C	NA,1	NA,-inf	NA,inf	NA,1.00503	0.000228998	0.000341909
3	chr5:1658975:A:G	1658975	NA,G	NA,A	NA,1	NA,-inf	NA,inf	NA,1.18484	0.000228188	0.000348003
3	chr5:1175316:C:T	1175316	NA,T	NA,C	NA,1	NA,inf	NA,inf	NA,1.26125	0.000227768	0.000358216
3	chr5:1201343:G:A	1201343	A,NA	G,NA	1,NA	inf,NA	inf,NA	1.68302,NA	0.000227221	0.000474419
3	chr5:1699067:T:C	1699067	NA,C	NA,T	NA,1	NA,inf	NA,inf	NA,1.17757	0.000227107	0.000369843
3	chr5:1479899:C:T	1479899	NA,T	NA,C	NA,1	NA,inf	NA,inf	NA,1.25935	0.000226084	0.000371111
3	chr5:802097:A:G	802097	NA,G	NA,A	NA,1	NA,-inf	NA,inf	NA,0.968556	0.000224781	0.000314364
3	chr5:1079965:C:T	1079965	NA,T	NA,C	NA,1	NA,-inf	NA,inf	NA,1.19462	0.000223985	0.000344635
3	chr5:1456938:G:A	1456938	NA,A	NA,G	NA,1	NA,-inf	NA,inf	NA,0.977016	0.000220166	0.000329776
3	chr5:789901:G:C	789901	NA,C	NA,G	NA,1	NA,inf	NA,inf	NA,1.31768	0.000219678	0.000320234
3	chr5:1318767:C:T	1318767	NA,T	NA,C	NA,1	NA,inf	NA,inf	NA,1.45757	0.000219588	0.000353609
3	chr5:1638682:G:A	1638682	NA,A	NA,G	NA,1	NA,inf	NA,inf	NA,1.26047	0.00021843	0.00035308
3	chr5:1087275:A:G	1087275	G,G	A,A	1,1	inf,inf	inf,inf	0.269191,2.12138	0.0002181	0.000262169
3	chr5:1376706:G:A	1376706	NA,A	NA,G	NA,1	NA,inf	NA,inf	NA,1.50335	0.000217036	0.000351209
3	chr5:1013307:A:C	1013307	NA,C	NA,A	NA,1	NA,-inf	NA,inf	NA,1.16167	0.000215919	0.0003235
3	chr5:1319943:G:C	1319943	NA,C	NA,G	NA,1	NA,inf	NA,inf	NA,1.44706	0.000215044	0.000346592
3	chr5:1033545:C:T	1033545	T,NA	C,NA	1,NA	inf,NA	inf,NA	1.40459,NA	0.00021473	0.000334948
3	chr5:1195766:G:T	1195766	T,NA	G,NA	1,NA	inf,NA	inf,NA	1.69007,NA	0.000214413	0.000434981
3	chr5:1447459:G:A	1447459	NA,A	NA,G	NA,1	NA,-inf	NA,inf	NA,0.971729	0.000214363	0.000320397
3	chr5:1019520:T:C	1019520	C,C	T,T	1,1	inf,inf	inf,inf	0.54011,1.69396	0.000213229	0.000255002
3	chr5:1742211:T:C	1742211	NA,C	NA,T	NA,1	NA,-inf	NA,inf	NA,1.14681	0.000212922	0.00033769
3	chr5:1201885:C:T	1201885	T,NA	C,NA	1,NA	inf,NA	inf,NA	1.5687,NA	0.000212919	0.000439824
3	chr5:1739232:A:G	1739232	NA,G	NA,A	NA,1	NA,-inf	NA,inf	NA,1.14617	0.000212441	0.000329629
3	chr5:1376214:A:G	1376214	NA,G	NA,A	NA,1	NA,-inf	NA,inf	NA,0.94593	0.000211456	0.000329802
3	chr5:1300697:A:C	1300697	NA,C	NA,A	NA,1	NA,inf	NA,inf	NA,1.38584	0.000210107	0.000337804
3	chr5:1764183:G:A	1764183	NA,A	NA,G	NA,1	NA,-inf	NA,inf	NA,1.13414	0.000209879	0.000322097
3	chr5:1349780:T:C	1349780	NA,C	NA,T	NA,1	NA,inf	NA,inf	NA,1.5052	0.000209291	0.000335849
3	chr5:1608388:G:A	1608388	A,A	G,G	1,1	inf,inf	inf,inf	0.549639,1.94955	0.000208962	0.000320562
3	chr5:993887:TGGA:T	993887	NA,T	NA,TGGA	NA,1	NA,-inf	NA,inf	NA,1.24295	0.000208733	0.000341376
3	chr5:1172175:C:T	1172175	NA,T	NA,C	NA,1	NA,-inf	NA,inf	NA,1.17659	0.000207975	0.000323083
3	chr5:1665254:T:A	1665254	NA,A	NA,T	NA,1	NA,inf	NA,inf	NA,1.19544	0.00020721	0.000335741
3	chr5:1041052:G:T	1041052	T,NA	G,NA	1,NA	inf,NA	inf,NA	1.39744,NA	0.000205905	0.00032156
3	chr5:1132566:C:T	1132566	T,T	C,C	1,1	-inf,-inf	inf,inf	0.219356,1.7184	0.000204754	0.000269317
3	chr5:1586313:G:A	1586313	NA,A	NA,G	NA,1	NA,-inf	NA,inf	NA,1.18697	0.000203781	0.000312204
3	chr5:1033299:G:A	1033299	A,NA	G,NA	1,NA	inf,NA	inf,NA	1.37571,NA	0.00020219	0.000315237
3	chr5:1535091:T:C	1535091	NA,C	NA,T	NA,1	NA,-inf	NA,inf	NA,1.13471	0.000202	0.000309321
3	chr5:1187065:C:T	1187065	T,T	C,C	1,1	-inf,inf	inf,inf	0.837402,1.66454	0.000201431	0.000289745
3	chr5:961584:C:T	961584	NA,T	NA,C	NA,1	NA,inf	NA,inf	NA,1.222	0.000201205	0.000296211
3	chr5:1615255:A:G	1615255	NA,G	NA,A	NA,1	NA,inf	NA,inf	NA,1.20272	0.000201105	0.00032777
3	chr5:925065:T:A	925065	NA,A	NA,T	NA,1	NA,-inf	NA,inf	NA,1.16	0.000200948	0.0002437
```
