## Supplementary material for "Characterization of shared and ancestry-specific signals driving complex traits using multi-ancestry fine-mapping": susiex_nc3.cs80.snp

```
BP	SNP	PIP(CS1)	LogBF(CS1,Pop1)	LogBF(CS1,Pop2)	PIP(CS2)	LogBF(CS2,Pop1)	LogBF(CS2,Pop2)	PIP(CS3)	LogBF(CS3,Pop1)	LogBF(CS3,Pop2)
788656	chr5:788656:T:C	8.75111e-13	-3.03431e-10	-1.43813	2.58075e-05	-3.03431e-10	-1.42701	4.36108e-05	-3.03431e-10	-1.41201
788744	chr5:788744:C:A	3.25341e-12	-3.03431e-10	-0.125019	8.44313e-05	-3.03431e-10	-0.241735	0.000175029	-3.03431e-10	-0.022366
788851	chr5:788851:G:A	1.13961e-12	-3.03431e-10	-1.17404	3.34421e-05	-3.03431e-10	-1.16786	5.95861e-05	-3.03431e-10	-1.09989
788897	chr5:788897:G:A	9.01104e-13	-3.03431e-10	-1.40886	2.63903e-05	-3.03431e-10	-1.40468	4.54479e-05	-3.03431e-10	-1.37075
789009	chr5:789009:G:A	1.97177e-13	-1.93271	-0.99566	1.33789e-05	-1.5838	-0.500195	7.29131e-05	-1.61052	0.712466
789304	chr5:789304:A:G	1.47795e-13	-1.85215	-1.3645	3.28857e-06	-2.0497	-1.43752	6.36125e-06	-2.0266	-1.31049
789589	chr5:789589:A:G	1.77335e-13	-1.80755	-1.22689	3.6052e-06	-2.04066	-1.35464	7.42991e-06	-2.00851	-1.1733
789680	chr5:789680:C:T	1.94827e-13	-1.7749	-1.16547	3.81025e-06	-2.02913	-1.31084	8.10306e-06	-1.99071	-1.10436
789895	chr5:789895:G:A	4.77785e-13	-2.04332	-4.50893e-10	1.3962e-05	-2.04133	-4.50893e-10	2.32188e-05	-2.04235	-4.50893e-10
789901	chr5:789901:G:C	4.00228e-12	-3.03431e-10	0.0821413	0.000100578	-3.03431e-10	-0.0667367	0.000219678	-3.03431e-10	0.204843
790064	chr5:790064:C:G	8.45462e-13	-3.03431e-10	-1.47259	2.47708e-05	-3.03431e-10	-1.46801	4.12124e-05	-3.03431e-10	-1.46858
790122	chr5:790122:C:T	1.21426e-13	-1.94512	-1.46805	3.17642e-06	-2.054	-1.46792	5.39927e-06	-2.04872	-1.45233
790140	chr5:790140:T:A	1.23537e-12	-3.03431e-10	-1.09335	3.69153e-05	-3.03431e-10	-1.06905	7.25763e-05	-3.03431e-10	-0.90268
790474	chr5:790474:C:G	7.75465e-12	-2.03901	2.78258	0.0002318	-2.03588	2.80408	0.000887434	-2.03576	3.63677
790929	chr5:790929:C:T	8.45522e-13	-3.03431e-10	-1.47252	2.46586e-05	-3.03431e-10	-1.47255	4.17798e-05	-3.03431e-10	-1.4549
791597	chr5:791597:A:C	1.08589e-12	-3.03431e-10	-1.22232	3.46816e-05	-3.03431e-10	-1.13146	4.99259e-05	-3.03431e-10	-1.27678
791602	chr5:791602:T:C	1.12924e-12	-3.03431e-10	-1.18318	3.33503e-05	-3.03431e-10	-1.17061	5.94262e-05	-3.03431e-10	-1.10258
791682	chr5:791682:T:C	4.72425e-13	-2.0546	-4.50893e-10	1.37814e-05	-2.05435	-4.50893e-10	2.29398e-05	-2.05444	-4.50893e-10
791866	chr5:791866:G:A	4.79377e-13	-2.03999	-4.50893e-10	1.38028e-05	-2.0528	-4.50893e-10	2.2955e-05	-2.05378	-4.50893e-10
791905	chr5:791905:C:T	4.86732e-13	-2.02476	-4.50893e-10	1.40006e-05	-2.03857	-4.50893e-10	2.35766e-05	-2.02706	-4.50893e-10
791931	chr5:791931:C:T	4.75891e-13	-2.04729	-4.50893e-10	1.38026e-05	-2.05282	-4.50893e-10	2.30885e-05	-2.04798	-4.50893e-10
792227	chr5:792227:G:A	1.02422e-12	-3.03431e-10	-1.28079	3.06337e-05	-3.03431e-10	-1.25557	5.24634e-05	-3.03431e-10	-1.2272
792229	chr5:792229:A:G	2.798e-12	-3.03431e-10	-0.275818	8.47409e-05	-3.03431e-10	-0.238075	0.000186345	-3.03431e-10	0.040282
792234	chr5:792234:A:G	2.50725e-12	-3.03431e-10	-0.385538	7.53824e-05	-3.03431e-10	-0.3551	0.000163305	-3.03431e-10	-0.0916957
792235	chr5:792235:G:T	1.9442e-12	-3.03431e-10	-0.639872	5.84455e-05	-3.03431e-10	-0.609578	0.000122908	-3.03431e-10	-0.375885
792247	chr5:792247:A:G	4.725e-13	-2.05444	-4.50893e-10	1.56243e-05	-1.92884	-4.50893e-10	2.45916e-05	-1.98491	-4.50893e-10
792267	chr5:792267:G:A	4.72717e-13	-2.05398	-4.50893e-10	1.54121e-05	-1.94252	-4.50893e-10	2.42394e-05	-1.99934	-4.50893e-10
792297	chr5:792297:G:T	8.66089e-13	-3.03431e-10	-1.44849	2.51872e-05	-3.03431e-10	-1.45134	4.26585e-05	-3.03431e-10	-1.43409
792534	chr5:792534:A:G	1.00296e-12	-3.03431e-10	-1.30177	3.07453e-05	-3.03431e-10	-1.25194	5.36338e-05	-3.03431e-10	-1.20514
793117	chr5:793117:T:C	6.07167e-13	-1.80367	-4.50893e-10	1.39925e-05	-2.03915	-4.50893e-10	2.40839e-05	-2.00577	-4.50893e-10
793510	chr5:793510:G:A	1.58794e-13	-1.87341	-1.27146	3.47642e-06	-2.05217	-1.37951	7.05768e-06	-2.03329	-1.19991
793752	chr5:793752:A:G	1.90706e-13	-1.7148	-1.24695	3.6836e-06	-2.01192	-1.36186	7.79579e-06	-1.96259	-1.17114
794208	chr5:794208:T:C	2.65105e-13	-1.96573	-0.666626	1.97304e-05	-1.65328	-0.0422326	0.000132328	-1.67964	1.3776
794279	chr5:794279:A:G	3.93898e-13	-0.972589	-1.2638	5.41803e-06	-1.61374	-1.3742	1.25071e-05	-1.47514	-1.18588
794320	chr5:794320:T:C	3.37811e-13	-1.15408	-1.23591	4.91671e-06	-1.72994	-1.35509	1.13063e-05	-1.60726	-1.1547
794332	chr5:794332:C:T	8.48222e-13	-3.03431e-10	-1.46934	2.48928e-05	-3.03431e-10	-1.46309	4.15291e-05	-3.03431e-10	-1.46092
794383	chr5:794383:T:C	2.4859e-12	-3.03431e-10	-0.394089	6.58038e-05	-3.03431e-10	-0.490996	0.000137161	-3.03431e-10	-0.266162
795419	chr5:795419:A:G	9.98233e-13	-3.03431e-10	-1.30649	2.93269e-05	-3.03431e-10	-1.29917	5.17215e-05	-3.03431e-10	-1.24144
795442	chr5:795442:C:T	2.02106e-13	-1.91942	-0.984269	1.37948e-05	-1.56886	-0.484529	7.59855e-05	-1.59569	0.738911
795793	chr5:795793:T:C	2.76954e-12	-3.03431e-10	-0.286041	7.06426e-05	-3.03431e-10	-0.420039	0.000149684	-3.03431e-10	-0.178795
797075	chr5:797075:T:C	1.88814e-13	-2.0177	-0.95401	4.56442e-06	-2.04006	-1.11932	1.033e-05	-2.05359	-0.798679
797147	chr5:797147:C:T	5.50013e-13	-1.90254	-4.50893e-10	1.38693e-05	-2.048	-4.50893e-10	2.34909e-05	-2.0307	-4.50893e-10
797472	chr5:797472:C:T	1.19913e-12	-3.03431e-10	-1.12312	3.25942e-05	-3.03431e-10	-1.19354	6.17929e-05	-3.03431e-10	-1.06353
797567	chr5:797567:T:G	6.03678e-13	-0.385201	-1.42424	1.31842e-05	-0.71379	-1.38486	1.93386e-05	-0.757108	-1.46811
797632	chr5:797632:T:A	5.0267e-13	-1.99254	-4.50893e-10	1.45958e-05	-1.99694	-4.50893e-10	2.43521e-05	-1.9947	-4.50893e-10
799687	chr5:799687:G:A	1.23478e-13	-2.0546	-1.34182	3.80145e-06	-1.91256	-1.42973	6.91936e-06	-1.9764	-1.2766
800354	chr5:800354:C:T	9.36924e-13	-3.03431e-10	-1.36988	2.5535e-05	-3.03431e-10	-1.43762	5.03793e-05	-3.03431e-10	-1.26774
800457	chr5:800457:T:C	1.20659e-13	-1.96261	-1.4569	3.18121e-06	-2.04889	-1.47152	5.46838e-06	-2.05421	-1.43413
800478	chr5:800478:T:C	8.62916e-13	-0.261044	-1.19112	1.81619e-05	-0.681034	-1.09731	2.29912e-05	-0.73372	-1.31849
800667	chr5:800667:C:G	1.39635e-12	-3.03431e-10	-0.970863	4.39194e-05	-3.03431e-10	-0.895316	7.88942e-05	-3.03431e-10	-0.819209
801057	chr5:801057:C:T	1.10211e-13	-2.05248	-1.4576	3.80088e-06	-1.87101	-1.47143	6.3694e-06	-1.96388	-1.37193
801862	chr5:801862:A:G	1.7058e-12	0.595832	-1.36652	3.13474e-05	0.0737534	-1.3063	4.33244e-05	0.0207075	-1.43931
802097	chr5:802097:A:G	1.86461e-12	-3.03431e-10	-0.681671	8.96025e-05	-3.03431e-10	-0.18229	0.000224781	-3.03431e-10	0.22781
802241	chr5:802241:T:C	8.45457e-13	-3.03431e-10	-1.4726	2.47507e-05	-3.03431e-10	-1.46882	4.11098e-05	-3.03431e-10	-1.47107
802402	chr5:802402:A:G	8.48642e-13	-3.03431e-10	-1.46884	2.46626e-05	-3.03431e-10	-1.47238	4.40233e-05	-3.03431e-10	-1.4026
802499	chr5:802499:A:AGT	1.11813e-13	-2.05001	-1.44564	3.82721e-06	-1.86419	-1.47134	6.09486e-06	-1.93625	-1.44362
802702	chr5:802702:G:A	1.11056e-13	-2.03119	-1.47125	3.44233e-06	-2.00564	-1.43589	5.34759e-06	-2.03885	-1.47182
802999	chr5:802999:C:T	6.26693e-12	-3.03431e-10	0.530563	0.000244823	-3.03431e-10	0.822863	0.00321827	-3.03431e-10	2.88928
803000	chr5:803000:G:A	1.16286e-13	-2.03543	-1.421	3.36475e-06	-1.99693	-1.46739	5.91131e-06	-2.03397	-1.37648
803007	chr5:803007:C:T	4.72959e-13	-2.05347	-4.50893e-10	1.38041e-05	-2.0527	-4.50893e-10	2.29716e-05	-2.05306	-4.50893e-10
803008	chr5:803008:G:A	2.20764e-12	-3.03431e-10	-0.512799	6.52354e-05	-3.03431e-10	-0.49967	0.000161377	-3.03431e-10	-0.103573
803063	chr5:803063:G:A	8.64376e-13	-3.03431e-10	-1.45047	2.62104e-05	-3.03431e-10	-1.41152	4.18468e-05	-3.03431e-10	-1.4533
803095	chr5:803095:G:A	1.31148e-11	-1.28489	2.5539	0.000841105	-0.959474	3.01652	0.219771	-0.268316	7.38134
803334	chr5:803334:C:T	8.83757e-13	-3.03431e-10	-1.4283	2.6379e-05	-3.03431e-10	-1.4051	4.53232e-05	-3.03431e-10	-1.3735
803373	chr5:803373:T:A	1.63159e-11	-3.03431e-10	1.48742	0.00041784	-3.03431e-10	1.35743	0.00127059	-3.03431e-10	1.95992
803487	chr5:803487:T:C	1.01486e-12	-3.03431e-10	-1.28997	2.87583e-05	-3.03431e-10	-1.31875	4.73669e-05	-3.03431e-10	-1.32939
803778	chr5:803778:AATTAG:A	8.65923e-13	-3.03431e-10	-1.44868	2.54697e-05	-3.03431e-10	-1.44019	4.28586e-05	-3.03431e-10	-1.42941
803816	chr5:803816:T:A	1.14021e-13	-2.04672	-1.42938	3.44513e-06	-1.97166	-1.46905	5.97391e-06	-2.01828	-1.38164
803890	chr5:803890:T:C	6.99237e-13	-1.69567	0.0331866	2.44822e-05	-1.56993	0.0902062	0.000272923	-1.25344	1.67531
803971	chr5:803971:T:G	4.57051e-12	-3.03431e-10	0.214902	0.000286178	-3.03431e-10	0.978939	0.00380032	-3.03431e-10	3.05552
803988	chr5:803988:G:A	2.4973e-12	-1.71329	1.32378	0.000135823	-1.48759	1.72127	0.0115966	-0.997372	5.16852
804042	chr5:804042:T:C	8.93991e-13	-3.03431e-10	-1.41678	2.57023e-05	-3.03431e-10	-1.43109	4.24049e-05	-3.03431e-10	-1.44005
804051	chr5:804051:T:G	1.19522e-13	-1.98785	-1.44112	3.20677e-06	-2.04056	-1.47184	5.65823e-06	-2.05419	-1.40002
804055	chr5:804055:A:C	1.22104e-13	-1.99501	-1.41259	3.24391e-06	-2.03724	-1.46366	5.89615e-06	-2.05346	-1.35955
804132	chr5:804132:T:A	8.87404e-13	-3.03431e-10	-1.42418	2.57292e-05	-3.03431e-10	-1.43005	4.29168e-05	-3.03431e-10	-1.42806
804289	chr5:804289:C:G	1.25119e-11	-3.03431e-10	1.22196	0.00030449	-3.03431e-10	1.04096	0.000726195	-3.03431e-10	1.4005
804571	chr5:804571:C:T	3.83508e-12	-3.03431e-10	0.0394676	0.000107768	-3.03431e-10	0.00231162	0.000549234	-3.03431e-10	1.12121
804701	chr5:804701:G:T	4.72466e-13	-2.05451	-4.50893e-10	1.37796e-05	-2.05448	-4.50893e-10	2.29378e-05	-2.05453	-4.50893e-10
804858	chr5:804858:T:G	8.45509e-13	-3.03431e-10	-1.47254	2.5162e-05	-3.03431e-10	-1.45234	4.10857e-05	-3.03431e-10	-1.47166
805130	chr5:805130:G:A	1.34714e-13	-1.94462	-1.36471	3.26106e-06	-2.05266	-1.44296	6.22643e-06	-2.05194	-1.30658
805167	chr5:805167:A:G	1.0428e-12	-1.26282	-4.50893e-10	2.6698e-05	-1.39308	-4.50893e-10	4.59008e-05	-1.36084	-4.50893e-10
805388	chr5:805388:T:C	1.00428e-12	-3.03431e-10	-1.30046	2.99641e-05	-3.03431e-10	-1.27767	5.1159e-05	-3.03431e-10	-1.25238
805920	chr5:805920:C:T	1.14733e-13	-2.00182	-1.46806	3.39261e-06	-2.03081	-1.42526	5.34937e-06	-2.04983	-1.46051
806057	chr5:806057:G:C	8.47824e-13	-3.03431e-10	-1.4698	2.46577e-05	-3.03431e-10	-1.47259	4.17502e-05	-3.03431e-10	-1.45561
806278	chr5:806278:A:C	4.75109e-13	-2.04893	-4.50893e-10	1.3851e-05	-2.04932	-4.50893e-10	2.30769e-05	-2.04848	-4.50893e-10
806400	chr5:806400:G:C	8.38921e-13	-0.364772	-1.11559	1.76728e-05	-0.811329	-0.994315	2.59903e-05	-0.905675	-1.02392
806485	chr5:806485:T:G	9.56203e-13	-3.03431e-10	-1.34951	2.73228e-05	-3.03431e-10	-1.36995	4.48407e-05	-3.03431e-10	-1.3842
807351	chr5:807351:T:G	8.34496e-13	-1.48565	-4.50893e-10	2.10398e-05	-1.63126	-4.50893e-10	3.55618e-05	-1.61604	-4.50893e-10
807384	chr5:807384:G:A	1.82777e-12	-3.03431e-10	-0.701627	5.68317e-05	-3.03431e-10	-0.637578	0.000260321	-3.03431e-10	0.3746
807404	chr5:807404:A:G	1.12945e-13	-2.03465	-1.45093	3.35114e-06	-1.99593	-1.47244	5.4444e-06	-2.02971	-1.46302
807405	chr5:807405:G:C	8.80707e-13	-3.03431e-10	-1.43175	2.69597e-05	-3.03431e-10	-1.38333	4.25903e-05	-3.03431e-10	-1.43569
807411	chr5:807411:C:T	8.17059e-12	-3.03431e-10	0.795818	0.000201699	-3.03431e-10	0.629105	0.000466941	-3.03431e-10	0.958885
808646	chr5:808646:C:T	4.72891e-13	-2.05361	-4.50893e-10	1.66081e-05	-1.86778	-4.50893e-10	2.5414e-05	-1.95202	-4.50893e-10
808663	chr5:808663:G:A	9.50484e-13	-3.03431e-10	-1.35551	2.99066e-05	-3.03431e-10	-1.27959	4.58263e-05	-3.03431e-10	-1.36246
808746	chr5:808746:G:A	8.49765e-13	-3.03431e-10	-1.46752	2.46714e-05	-3.03431e-10	-1.47203	4.13358e-05	-3.03431e-10	-1.46559
810397	chr5:810397:AC:A	5.73049e-13	-1.86151	-4.50893e-10	1.79772e-05	-1.78857	-4.50893e-10	2.83354e-05	-1.84321	-4.50893e-10
812056	chr5:812056:C:T	8.45525e-13	-3.03431e-10	-1.47252	2.49454e-05	-3.03431e-10	-1.46098	4.1068e-05	-3.03431e-10	-1.47209
812579	chr5:812579:G:A	1.16927e-12	-3.03431e-10	-1.14834	5.33322e-05	-3.03431e-10	-0.701134	0.000267542	-3.03431e-10	0.40196
812955	chr5:812955:T:C	8.81034e-13	-3.03431e-10	-1.43138	2.49522e-05	-3.03431e-10	-1.46071	4.10468e-05	-3.03431e-10	-1.4726
814418	chr5:814418:T:A	8.514e-13	-3.03431e-10	-1.4656	2.5033e-05	-3.03431e-10	-1.45748	4.26721e-05	-3.03431e-10	-1.43377
814517	chr5:814517:C:T	4.72876e-13	-2.05365	-4.50893e-10	1.37935e-05	-2.05348	-4.50893e-10	2.29681e-05	-2.05321	-4.50893e-10
814618	chr5:814618:A:C	8.45831e-13	-3.03431e-10	-1.47216	2.53236e-05	-3.03431e-10	-1.44594	4.11939e-05	-3.03431e-10	-1.46903
814677	chr5:814677:A:G	9.6423e-13	-3.03431e-10	-1.34115	2.75473e-05	-3.03431e-10	-1.36177	4.31225e-05	-3.03431e-10	-1.42327
814884	chr5:814884:T:C	9.17435e-13	-3.03431e-10	-1.3909	2.61324e-05	-3.03431e-10	-1.4145	4.28511e-05	-3.03431e-10	-1.42959
815030	chr5:815030:A:G	5.65162e-13	-1.87537	-4.50893e-10	1.85172e-05	-1.75897	-4.50893e-10	3.00745e-05	-1.78364	-4.50893e-10
815203	chr5:815203:A:G	8.47163e-13	-3.03431e-10	-1.47059	2.57802e-05	-3.03431e-10	-1.42807	4.17077e-05	-3.03431e-10	-1.45663
815310	chr5:815310:A:G	8.57579e-13	-3.03431e-10	-1.45837	2.46797e-05	-3.03431e-10	-1.47169	4.19529e-05	-3.03431e-10	-1.45077
815980	chr5:815980:G:A	1.7791e-13	-1.81503	-1.21617	8.19235e-06	-1.36523	-1.20925	1.27535e-05	-1.56186	-1.07965
816188	chr5:816188:TC:T	1.31699e-13	-1.8971	-1.43486	3.60529e-06	-2.05439	-1.34088	5.4231e-06	-2.03979	-1.45686
816685	chr5:816685:T:C	8.98837e-13	-3.03431e-10	-1.41138	2.93136e-05	-3.03431e-10	-1.29962	5.39071e-05	-3.03431e-10	-1.20006
816906	chr5:816906:A:G	1.23269e-11	-3.03431e-10	1.20706	0.000305289	-3.03431e-10	1.04359	0.00068616	-3.03431e-10	1.34379
817059	chr5:817059:T:G	9.06935e-13	-3.03431e-10	-1.40241	3.41331e-05	-3.03431e-10	-1.1474	0.000120051	-3.03431e-10	-0.399401
817332	chr5:817332:A:T	1.03397e-12	-3.03431e-10	-1.27131	3.58119e-05	-3.03431e-10	-1.09939	6.66237e-05	-3.03431e-10	-0.988257
817903	chr5:817903:T:A	4.88999e-13	-2.02012	-4.50893e-10	1.40691e-05	-2.03369	-4.50893e-10	2.33921e-05	-2.03492	-4.50893e-10
818222	chr5:818222:C:T	1.02307e-12	-3.03431e-10	-1.28192	3.15544e-05	-3.03431e-10	-1.22596	5.52153e-05	-3.03431e-10	-1.17608
818355	chr5:818355:A:G	5.13186e-12	-3.03431e-10	0.330745	0.000128187	-3.03431e-10	0.175818	0.000287401	-3.03431e-10	0.473562
818364	chr5:818364:C:T	9.55461e-13	-3.03431e-10	-1.35028	3.23768e-05	-3.03431e-10	-1.20023	6.06336e-05	-3.03431e-10	-1.08247
818543	chr5:818543:G:A	3.84096e-13	-1.34598	-0.915609	1.47971e-05	-1.29987	-0.683373	3.4106e-05	-1.33609	-0.32175
818622	chr5:818622:G:A	1.87542e-12	-3.03431e-10	-0.67589	5.12091e-05	-3.03431e-10	-0.741757	0.000111974	-3.03431e-10	-0.469054
818668	chr5:818668:G:A	1.31035e-12	-3.03431e-10	-1.03443	6.37419e-05	-3.03431e-10	-0.522831	0.000358929	-3.03431e-10	0.695808
818737	chr5:818737:T:G	8.65622e-13	-3.03431e-10	-1.44903	2.47328e-05	-3.03431e-10	-1.46954	4.21684e-05	-3.03431e-10	-1.44565
818824	chr5:818824:A:G	8.49543e-13	-3.03431e-10	-1.46778	2.60112e-05	-3.03431e-10	-1.41915	4.20218e-05	-3.03431e-10	-1.44913
819198	chr5:819198:G:A	9.90437e-12	-3.03431e-10	0.988253	0.00024087	-3.03431e-10	0.806582	0.000567823	-3.03431e-10	1.15449
819238	chr5:819238:T:C	2.0574e-12	-3.03431e-10	-0.583281	6.05808e-05	-3.03431e-10	-0.573695	0.000145284	-3.03431e-10	-0.208627
819938	chr5:819938:G:C	8.63839e-13	-3.03431e-10	-1.45109	2.59861e-05	-3.03431e-10	-1.42011	4.40838e-05	-3.03431e-10	-1.40123
820070	chr5:820070:C:T	1.00057e-12	-3.03431e-10	-1.30416	4.15101e-05	-3.03431e-10	-0.951738	0.00018147	-3.03431e-10	0.0137752
820177	chr5:820177:G:A	1.09002e-12	-3.03431e-10	-1.21852	3.29467e-05	-3.03431e-10	-1.18278	4.45774e-05	-3.03431e-10	-1.39009
820989	chr5:820989:T:C	8.495e-13	-3.03431e-10	-1.46783	2.46899e-05	-3.03431e-10	-1.47128	4.1054e-05	-3.03431e-10	-1.47243
821275	chr5:821275:G:A	8.56982e-13	-3.03431e-10	-1.45906	2.67477e-05	-3.03431e-10	-1.39123	4.78373e-05	-3.03431e-10	-1.31951
821348	chr5:821348:G:A	1.33691e-12	-3.03431e-10	-1.01436	3.89369e-05	-3.03431e-10	-1.01573	7.86186e-05	-3.03431e-10	-0.822709
821576	chr5:821576:A:G	9.89395e-13	-3.03431e-10	-1.31538	2.94909e-05	-3.03431e-10	-1.29359	5.03108e-05	-3.03431e-10	-1.2691
821611	chr5:821611:T:C	8.55554e-13	-3.03431e-10	-1.46073	2.66864e-05	-3.03431e-10	-1.39352	4.76225e-05	-3.03431e-10	-1.32401
821721	chr5:821721:C:T	8.52707e-13	-3.03431e-10	-1.46406	2.5746e-05	-3.03431e-10	-1.42939	4.4202e-05	-3.03431e-10	-1.39855
821994	chr5:821994:C:A	8.55953e-13	-3.03431e-10	-1.46026	2.67149e-05	-3.03431e-10	-1.39245	4.77007e-05	-3.03431e-10	-1.32237
822008	chr5:822008:A:T	8.51158e-13	-3.03431e-10	-1.46588	2.63079e-05	-3.03431e-10	-1.40781	4.66843e-05	-3.03431e-10	-1.34391
822450	chr5:822450:G:C	2.54539e-12	-3.03431e-10	-0.370438	7.52512e-05	-3.03431e-10	-0.356841	0.000170102	-3.03431e-10	-0.0509209
822498	chr5:822498:C:T	8.4554e-13	-3.03431e-10	-1.4725	2.4669e-05	-3.03431e-10	-1.47213	4.50154e-05	-3.03431e-10	-1.38031
822534	chr5:822534:CAT:C	8.7789e-13	-3.03431e-10	-1.43496	2.46748e-05	-3.03431e-10	-1.47189	4.10696e-05	-3.03431e-10	-1.47205
822562	chr5:822562:A:T	1.19109e-12	-3.03431e-10	-1.12985	4.13495e-05	-3.03431e-10	-0.955612	0.000145343	-3.03431e-10	-0.208221
823018	chr5:823018:G:A	8.85613e-13	-3.03431e-10	-1.4262	2.49151e-05	-3.03431e-10	-1.4622	4.11066e-05	-3.03431e-10	-1.47115
823175	chr5:823175:C:CT	1.37208e-12	-3.03431e-10	-0.988396	4.09338e-05	-3.03431e-10	-0.965716	8.22808e-05	-3.03431e-10	-0.77718
823407	chr5:823407:A:G	8.70476e-13	-3.03431e-10	-1.44344	2.55862e-05	-3.03431e-10	-1.43562	4.52944e-05	-3.03431e-10	-1.37413
823417	chr5:823417:T:C	8.64383e-13	-3.03431e-10	-1.45046	2.53574e-05	-3.03431e-10	-1.4446	4.45695e-05	-3.03431e-10	-1.39027
823775	chr5:823775:A:T	9.49449e-13	-3.03431e-10	-1.3566	3.2128e-05	-3.03431e-10	-1.20794	7.15874e-05	-3.03431e-10	-0.916398
823782	chr5:823782:G:C	8.4562e-13	-3.03431e-10	-1.47241	2.4901e-05	-3.03431e-10	-1.46277	4.21842e-05	-3.03431e-10	-1.44527
823981	chr5:823981:G:A	4.78538e-13	-2.04174	-4.50893e-10	1.39548e-05	-2.04185	-4.50893e-10	2.32587e-05	-2.04064	-4.50893e-10
824060	chr5:824060:C:T	8.52278e-13	-3.03431e-10	-1.46457	2.51569e-05	-3.03431e-10	-1.45254	4.65e-05	-3.03431e-10	-1.34786
824196	chr5:824196:C:T	9.18828e-13	-3.03431e-10	-1.38938	2.72316e-05	-3.03431e-10	-1.3733	4.42668e-05	-3.03431e-10	-1.39708
824629	chr5:824629:ACAC:A	1.53782e-12	-3.03431e-10	-0.874354	4.8893e-05	-3.03431e-10	-0.78804	8.82419e-05	-3.03431e-10	-0.707235
824792	chr5:824792:A:G	1.70278e-12	-3.03431e-10	-0.772458	5.00544e-05	-3.03431e-10	-0.764563	0.000191682	-3.03431e-10	0.068522
825005	chr5:825005:T:A	3.58136e-13	-1.57828	-0.753283	1.86834e-05	-1.00432	-0.745723	3.293e-05	-1.27684	-0.41609
825094	chr5:825094:G:A	5.07622e-13	-1.62333	-0.359409	2.60176e-05	-1.07132	-0.347582	4.99349e-05	-1.33275	0.0561551
825099	chr5:825099:C:T	2.17655e-12	-3.03431e-10	-0.526983	5.77572e-05	-3.03431e-10	-0.621426	0.00011983	-3.03431e-10	-0.401243
825165	chr5:825165:C:T	1.73308e-13	-2.05381	-1.0036	7.3142e-06	-1.94241	-0.74545	1.85194e-05	-1.96253	-0.305965
825328	chr5:825328:G:A	3.07584e-13	-1.71737	-0.766363	1.50771e-05	-1.20654	-0.757949	2.73022e-05	-1.45313	-0.427219
827469	chr5:827469:C:A	8.46501e-13	-3.03431e-10	-1.47137	2.50852e-05	-3.03431e-10	-1.4554	4.26523e-05	-3.03431e-10	-1.43424
827885	chr5:827885:G:A	5.2409e-13	-1.95081	-4.50893e-10	1.63797e-05	-1.88163	-4.50893e-10	2.75168e-05	-1.87252	-4.50893e-10
828319	chr5:828319:G:A	8.56643e-13	-3.03431e-10	-1.45946	2.52317e-05	-3.03431e-10	-1.44957	4.29867e-05	-3.03431e-10	-1.42643
828514	chr5:828514:T:A	8.70517e-13	-3.03431e-10	-1.44339	2.50908e-05	-3.03431e-10	-1.45517	4.13508e-05	-3.03431e-10	-1.46522
828692	chr5:828692:G:A	8.54712e-13	-3.03431e-10	-1.46171	2.46574e-05	-3.03431e-10	-1.4726	4.13884e-05	-3.03431e-10	-1.46432
828736	chr5:828736:A:G	2.21835e-12	-3.03431e-10	-0.507961	6.88422e-05	-3.03431e-10	-0.445857	9.79152e-05	-3.03431e-10	-0.603216
829637	chr5:829637:C:T	1.3552e-13	-1.8505	-1.45286	7.02681e-06	-1.42802	-1.29992	1.98729e-05	-1.45095	-0.747007
829859	chr5:829859:A:G	5.51156e-12	-3.03431e-10	0.402125	0.00019528	-3.03431e-10	0.596759	0.00190591	-3.03431e-10	2.3654
831008	chr5:831008:C:CATACA	6.22141e-13	-1.77931	-4.50893e-10	2.34512e-05	-1.52275	-4.50893e-10	4.06389e-05	-1.48259	-4.50893e-10
831125	chr5:831125:G:T	4.77379e-13	-2.03495	-0.0092209	1.24262e-05	-1.9366	-0.221263	1.46046e-05	-1.96305	-0.542938
831147	chr5:831147:A:G	9.38484e-13	-3.03431e-10	-1.36821	2.78196e-05	-3.03431e-10	-1.35193	5.0883e-05	-3.03431e-10	-1.25779
831280	chr5:831280:C:T	9.94783e-13	-3.03431e-10	-1.30995	3.04254e-05	-3.03431e-10	-1.2624	5.30154e-05	-3.03431e-10	-1.21674
831459	chr5:831459:T:G	8.99991e-13	-3.03431e-10	-1.41009	2.51159e-05	-3.03431e-10	-1.45417	4.121e-05	-3.03431e-10	-1.46864
831618	chr5:831618:A:G	4.20812e-12	-3.03431e-10	0.132293	0.000145016	-3.03431e-10	0.299174	0.00123115	-3.03431e-10	1.92839
831873	chr5:831873:TA:T	1.03892e-12	-3.03431e-10	-1.26655	2.97034e-05	-3.03431e-10	-1.28641	4.73985e-05	-3.03431e-10	-1.32873
834165	chr5:834165:T:C	5.67357e-13	-1.87149	-4.50893e-10	2.8022e-05	-1.34468	-4.50893e-10	3.72784e-05	-1.5689	-4.50893e-10
834387	chr5:834387:C:A	4.93114e-13	-2.01174	-4.50893e-10	1.43704e-05	-2.0125	-4.50893e-10	2.38839e-05	-2.01411	-4.50893e-10
834851	chr5:834851:G:A	1.63714e-13	-2.044	-1.07035	4.3822e-06	-2.05136	-1.14876	7.03151e-06	-2.05301	-1.1839
834917	chr5:834917:A:C	1.03257e-12	-3.03431e-10	-1.27267	3.1354e-05	-3.03431e-10	-1.23233	5.60242e-05	-3.03431e-10	-1.16153
835536	chr5:835536:A:G	4.22767e-12	-3.03431e-10	0.136928	0.000146545	-3.03431e-10	0.309659	0.00125476	-3.03431e-10	1.94738
835694	chr5:835694:T:C	9.70344e-13	-3.03431e-10	-1.33483	2.8826e-05	-3.03431e-10	-1.3164	5.36292e-05	-3.03431e-10	-1.20522
835914	chr5:835914:AT:A	1.36233e-13	-2.05387	-1.24424	3.74835e-06	-2.05432	-1.30204	6.09005e-06	-2.05344	-1.32722
836293	chr5:836293:T:C	8.54727e-13	-3.03431e-10	-1.4617	2.58179e-05	-3.03431e-10	-1.42661	4.45984e-05	-3.03431e-10	-1.38962
836310	chr5:836310:G:A	8.69719e-13	-3.03431e-10	-1.44431	2.57957e-05	-3.03431e-10	-1.42747	5.21784e-05	-3.03431e-10	-1.23265
836493	chr5:836493:G:A	1.17028e-12	-3.03431e-10	-1.14748	3.49449e-05	-3.03431e-10	-1.1239	6.07813e-05	-3.03431e-10	-1.08003
836789	chr5:836789:A:G	8.78675e-13	-3.03431e-10	-1.43406	2.5152e-05	-3.03431e-10	-1.45273	4.11203e-05	-3.03431e-10	-1.47082
837537	chr5:837537:G:A	8.49901e-13	-3.03431e-10	-1.46736	2.54783e-05	-3.03431e-10	-1.43985	4.36506e-05	-3.03431e-10	-1.4111
837716	chr5:837716:A:G	1.44502e-13	-2.02916	-1.21002	4.03129e-06	-2.01285	-1.27074	6.5605e-06	-2.00558	-1.30067
837738	chr5:837738:G:A	1.49761e-12	-3.03431e-10	-0.900852	3.68766e-05	-3.03431e-10	-1.0701	6.0387e-05	-3.03431e-10	-1.08654
837808	chr5:837808:C:T	1.17669e-13	-2.00003	-1.44457	3.45412e-06	-1.97898	-1.45913	5.77478e-06	-1.97028	-1.46353
837834	chr5:837834:T:A	8.52641e-13	-3.03431e-10	-1.46414	2.47021e-05	-3.03431e-10	-1.47078	4.18214e-05	-3.03431e-10	-1.45391
837836	chr5:837836:C:T	2.5729e-12	-0.35969	-4.50893e-10	6.15249e-05	-0.558232	-4.50893e-10	0.000127758	-0.337177	-4.50893e-10
837857	chr5:837857:T:C	1.20718e-12	-3.03431e-10	-1.11644	3.63079e-05	-3.03431e-10	-1.08564	6.30479e-05	-3.03431e-10	-1.04342
837872	chr5:837872:A:G	1.73502e-13	-1.95205	-1.10424	6.1649e-06	-1.9145	-0.944305	2.57683e-05	-1.83206	-0.106108
838600	chr5:838600:C:T	8.46872e-13	-3.03431e-10	-1.47093	2.50672e-05	-3.03431e-10	-1.45611	4.24171e-05	-3.03431e-10	-1.43976
840225	chr5:840225:C:G	1.29711e-12	-3.03431e-10	-1.04458	4.21742e-05	-3.03431e-10	-0.935864	8.43162e-05	-3.03431e-10	-0.752744
840460	chr5:840460:T:C	1.41455e-13	-1.97868	-1.28181	3.8058e-06	-2.00294	-1.33821	6.19344e-06	-2.00513	-1.35869
840471	chr5:840471:G:A	8.47526e-13	-3.03431e-10	-1.47016	2.46569e-05	-3.03431e-10	-1.47262	4.22331e-05	-3.03431e-10	-1.44411
840858	chr5:840858:T:C	4.74322e-13	-2.05059	-4.50893e-10	1.38494e-05	-2.04943	-4.50893e-10	2.30375e-05	-2.05019	-4.50893e-10
842039	chr5:842039:G:C	8.51147e-13	-3.03431e-10	-1.46589	2.46798e-05	-3.03431e-10	-1.47169	4.15002e-05	-3.03431e-10	-1.46162
844107	chr5:844107:T:TGAGA	8.66405e-13	-3.03431e-10	-1.44813	2.52607e-05	-3.03431e-10	-1.44842	4.13309e-05	-3.03431e-10	-1.46571
848733	chr5:848733:G:T	9.22055e-13	-3.03431e-10	-1.38587	2.75425e-05	-3.03431e-10	-1.36194	5.94816e-05	-3.03431e-10	-1.10165
848794	chr5:848794:G:A	9.98814e-13	-3.03431e-10	-1.30591	2.8549e-05	-3.03431e-10	-1.32605	4.14196e-05	-3.03431e-10	-1.46356
848946	chr5:848946:C:G	8.77092e-13	-3.03431e-10	-1.43587	2.61593e-05	-3.03431e-10	-1.41347	4.45662e-05	-3.03431e-10	-1.39034
849092	chr5:849092:G:A	1.91836e-11	-3.03431e-10	1.64934	0.000558723	-3.03431e-10	1.64798	0.00149105	-3.03431e-10	2.11992
849118	chr5:849118:A:G	8.91787e-13	-3.03431e-10	-1.41925	2.66526e-05	-3.03431e-10	-1.39479	4.52762e-05	-3.03431e-10	-1.37454
849133	chr5:849133:T:C	2.1191e-13	-2.04164	-0.814674	5.60081e-06	-2.02951	-0.925253	8.9676e-06	-2.02771	-0.965989
849274	chr5:849274:G:A	1.23962e-12	-3.03431e-10	-1.08992	3.71461e-05	-3.03431e-10	-1.06281	6.43895e-05	-3.03431e-10	-1.02237
849389	chr5:849389:G:A	1.84811e-13	-2.03962	-0.953528	4.95217e-06	-2.02819	-1.04965	7.99002e-06	-2.02594	-1.08318
849801	chr5:849801:C:T	8.66653e-13	-3.03431e-10	-1.44784	2.47479e-05	-3.03431e-10	-1.46893	4.10558e-05	-3.03431e-10	-1.47238
849898	chr5:849898:G:A	2.71002e-12	-3.03431e-10	-0.307768	7.19749e-05	-3.03431e-10	-0.401356	0.000109864	-3.03431e-10	-0.488077
850074	chr5:850074:G:A	9.59951e-13	-3.03431e-10	-1.3456	2.64576e-05	-3.03431e-10	-1.40213	4.3734e-05	-3.03431e-10	-1.40919
850088	chr5:850088:G:A	1.09196e-13	-2.04859	-1.47074	3.86015e-06	-1.90807	-1.4189	6.69426e-06	-1.96829	-1.31778
850108	chr5:850108:G:A	1.09371e-13	-2.04602	-1.47172	3.87981e-06	-1.89858	-1.4233	6.71341e-06	-1.95998	-1.32323
850165	chr5:850165:C:T	2.03667e-13	-2.04747	-0.848524	5.37969e-06	-2.03784	-0.957199	8.61878e-06	-2.03632	-0.997056
850217	chr5:850217:A:G	2.65768e-12	-3.03431e-10	-0.327267	6.53736e-05	-3.03431e-10	-0.497554	0.000119495	-3.03431e-10	-0.404046
850283	chr5:850283:G:A	9.65354e-13	-3.03431e-10	-1.33998	2.9152e-05	-3.03431e-10	-1.30515	5.14831e-05	-3.03431e-10	-1.24606
850523	chr5:850523:C:T	1.10841e-12	-3.03431e-10	-1.2018	3.3209e-05	-3.03431e-10	-1.17485	6.39696e-05	-3.03431e-10	-1.02891
850631	chr5:850631:G:A	1.47296e-11	-3.03431e-10	1.38514	0.000425753	-3.03431e-10	1.37618	0.00111015	-3.03431e-10	1.82494
850655	chr5:850655:C:T	2.44527e-13	-1.38846	-1.32469	5.13724e-06	-1.62822	-1.41294	7.00051e-06	-1.775	-1.46634
850712	chr5:850712:C:T	4.97009e-13	-2.00387	-4.50893e-10	1.37888e-05	-2.05382	-4.50893e-10	2.33564e-05	-2.03645	-4.50893e-10
850885	chr5:850885:C:CCTGGG	1.94237e-13	-1.8699	-1.0735	4.26215e-06	-1.97047	-1.25743	5.97402e-06	-2.01229	-1.38761
850896	chr5:850896:G:A	1.22682e-12	-3.03431e-10	-1.10029	3.98232e-05	-3.03431e-10	-0.993225	5.49316e-05	-3.03431e-10	-1.18123
850999	chr5:850999:C:T	2.16304e-13	-2.05312	-0.782676	5.68127e-06	-2.04767	-0.892824	9.08571e-06	-2.04665	-0.933965
851122	chr5:851122:G:C	2.54522e-13	-1.29867	-1.37442	5.33312e-06	-1.55606	-1.44768	7.35966e-06	-1.71897	-1.47233
851398	chr5:851398:G:A	8.95562e-13	-3.03431e-10	-1.41503	2.52304e-05	-3.03431e-10	-1.44962	4.13251e-05	-3.03431e-10	-1.46585
851466	chr5:851466:C:T	1.01281e-12	-3.03431e-10	-1.292	2.86428e-05	-3.03431e-10	-1.32277	4.23847e-05	-3.03431e-10	-1.44053
851778	chr5:851778:G:A	8.51436e-13	-3.03431e-10	-1.46555	2.49687e-05	-3.03431e-10	-1.46005	4.11288e-05	-3.03431e-10	-1.47061
851943	chr5:851943:C:A	8.62414e-13	-3.03431e-10	-1.45274	2.47035e-05	-3.03431e-10	-1.47073	4.10461e-05	-3.03431e-10	-1.47262
852039	chr5:852039:G:A	2.70929e-13	-1.13854	-1.47208	5.90323e-06	-1.43454	-1.46763	8.89354e-06	-1.60515	-1.39685
852065	chr5:852065:AAAAAG:A	4.72483e-13	-2.05448	-4.50893e-10	1.37783e-05	-2.05458	-4.50893e-10	2.29379e-05	-2.05453	-4.50893e-10
852451	chr5:852451:T:A	2.70393e-12	-3.03431e-10	-0.310017	6.64089e-05	-3.03431e-10	-0.481843	0.000121438	-3.03431e-10	-0.38791
854562	chr5:854562:C:G	1.01878e-12	-3.03431e-10	-1.28612	3.23764e-05	-3.03431e-10	-1.20024	6.96562e-05	-3.03431e-10	-0.943746
854735	chr5:854735:G:A	8.68245e-13	-3.03431e-10	-1.446	2.57979e-05	-3.03431e-10	-1.42738	4.34818e-05	-3.03431e-10	-1.41498
855391	chr5:855391:C:G	2.25019e-12	-3.03431e-10	-0.493707	6.52855e-05	-3.03431e-10	-0.498903	0.000300296	-3.03431e-10	0.51745
856266	chr5:856266:C:G	1.13264e-12	-3.03431e-10	-1.18017	3.38991e-05	-3.03431e-10	-1.15429	5.8781e-05	-3.03431e-10	-1.1135
856300	chr5:856300:CAA:C	3.14614e-13	-1.07305	-1.38808	7.17305e-06	-1.38054	-1.32681	1.22075e-05	-1.56027	-1.12499
856344	chr5:856344:A:G	8.66888e-13	-3.03431e-10	-1.44757	2.47462e-05	-3.03431e-10	-1.469	4.10544e-05	-3.03431e-10	-1.47242
856584	chr5:856584:C:T	9.28033e-13	-3.03431e-10	-1.37941	2.86552e-05	-3.03431e-10	-1.32234	5.27543e-05	-3.03431e-10	-1.22167
856692	chr5:856692:C:T	8.69515e-13	-3.03431e-10	-1.44454	2.47773e-05	-3.03431e-10	-1.46774	4.10696e-05	-3.03431e-10	-1.47205
857130	chr5:857130:C:T	4.74065e-13	-2.05113	-4.50893e-10	1.38157e-05	-2.05187	-4.50893e-10	2.30088e-05	-2.05144	-4.50893e-10
857279	chr5:857279:G:A	1.76656e-12	-3.03431e-10	-0.735691	5.54316e-05	-3.03431e-10	-0.662524	7.91981e-05	-3.03431e-10	-0.815365
857346	chr5:857346:T:C	2.40932e-12	-3.03431e-10	-0.425378	6.36881e-05	-3.03431e-10	-0.523675	9.94744e-05	-3.03431e-10	-0.587417
858444	chr5:858444:A:G	2.68343e-13	-1.8663	-0.753916	5.37093e-06	-1.96882	-1.02785	6.96218e-06	-2.01171	-1.23511
858945	chr5:858945:C:T	8.95621e-13	-3.03431e-10	-1.41496	2.68127e-05	-3.03431e-10	-1.3888	4.54451e-05	-3.03431e-10	-1.37081
859192	chr5:859192:C:T	3.88301e-12	-3.03431e-10	0.0518878	9.2267e-05	-3.03431e-10	-0.152987	0.000168577	-3.03431e-10	-0.0599241
859235	chr5:859235:G:A	2.71633e-12	-3.03431e-10	-0.305441	6.63987e-05	-3.03431e-10	-0.481996	0.00011886	-3.03431e-10	-0.409373
859301	chr5:859301:A:G	9.32905e-13	-3.03431e-10	-1.37418	2.80379e-05	-3.03431e-10	-1.34411	4.91491e-05	-3.03431e-10	-1.29246
859413	chr5:859413:C:T	1.67989e-12	-3.03431e-10	-0.785993	4.54125e-05	-3.03431e-10	-0.861886	7.14645e-05	-3.03431e-10	-0.918117
859460	chr5:859460:A:C	3.36745e-12	-3.03431e-10	-0.0905654	8.14807e-05	-3.03431e-10	-0.277307	0.00014964	-3.03431e-10	-0.179084
859494	chr5:859494:G:A	5.28317e-13	-1.94278	-4.50893e-10	1.67697e-05	-1.8581	-4.50893e-10	2.81591e-05	-1.84945	-4.50893e-10
859713	chr5:859713:C:T	6.6997e-12	-1.7951	2.39244	0.000100519	-1.92978	1.86245	0.000114748	-1.92686	1.48228
859825	chr5:859825:A:G	8.49368e-12	-3.03431e-10	0.834599	0.000249996	-3.03431e-10	0.843771	0.000634474	-3.03431e-10	1.26548
859863	chr5:859863:A:G	9.6158e-13	-3.03431e-10	-1.3439	2.87117e-05	-3.03431e-10	-1.32037	5.06299e-05	-3.03431e-10	-1.26278
859867	chr5:859867:C:T	1.76719e-13	-1.93204	-1.10588	5.00786e-06	-2.05091	-1.01575	1.53912e-05	-2.05107	-0.402455
860133	chr5:860133:G:A	8.57494e-13	-3.03431e-10	-1.45846	2.52621e-05	-3.03431e-10	-1.44837	4.15838e-05	-3.03431e-10	-1.45961
860308	chr5:860308:G:A	1.82525e-13	-1.9197	-1.08589	5.1072e-06	-2.05261	-0.994417	1.5963e-05	-2.04874	-0.368311
860768	chr5:860768:G:A	2.0948e-12	-3.03431e-10	-0.565263	6.63162e-05	-3.03431e-10	-0.483239	9.31437e-05	-3.03431e-10	-0.653174
860876	chr5:860876:C:T	1.00409e-12	-3.03431e-10	-1.30064	3.07398e-05	-3.03431e-10	-1.25212	5.43625e-05	-3.03431e-10	-1.19164
861015	chr5:861015:G:T	2.20111e-13	-1.92044	-0.89791	4.62718e-06	-2.00459	-1.14113	6.27222e-06	-2.03565	-1.31554
861310	chr5:861310:G:C	1.47649e-12	-3.03431e-10	-0.915057	4.49661e-05	-3.03431e-10	-0.871764	8.27753e-05	-3.03431e-10	-0.771188
861355	chr5:861355:T:A	1.9221e-11	-3.03431e-10	1.65128	0.00056001	-3.03431e-10	1.65028	0.00149458	-3.03431e-10	2.12228
861469	chr5:861469:G:C	9.44744e-13	-3.03431e-10	-1.36156	2.61371e-05	-3.03431e-10	-1.41432	4.32313e-05	-3.03431e-10	-1.42075
861599	chr5:861599:T:A	5.04661e-13	-1.98859	-4.50893e-10	1.54993e-05	-1.93688	-4.50893e-10	2.59605e-05	-1.93074	-4.50893e-10
861751	chr5:861751:C:G	1.62628e-12	-3.03431e-10	-0.818427	4.20154e-05	-3.03431e-10	-0.939636	7.42925e-05	-3.03431e-10	-0.879308
862056	chr5:862056:G:T	2.51998e-12	-3.03431e-10	-0.380474	6.21602e-05	-3.03431e-10	-0.547958	0.000113293	-3.03431e-10	-0.457338
862067	chr5:862067:T:C	2.34375e-13	-1.93782	-0.817735	4.89362e-06	-2.01382	-1.07592	6.52243e-06	-2.04114	-1.27093
862149	chr5:862149:T:C	2.53251e-12	-3.03431e-10	-0.375512	6.24516e-05	-3.03431e-10	-0.543281	0.000113838	-3.03431e-10	-0.452545
862155	chr5:862155:C:T	9.45025e-13	-3.03431e-10	-1.36127	2.86414e-05	-3.03431e-10	-1.32282	4.91279e-05	-3.03431e-10	-1.29289
862567	chr5:862567:A:G	2.40642e-13	-1.94466	-0.784512	4.98513e-06	-2.01754	-1.05367	6.66314e-06	-2.04308	-1.24765
862648	chr5:862648:A:C	2.49935e-12	-3.03431e-10	-0.388691	6.1697e-05	-3.03431e-10	-0.555438	0.000112422	-3.03431e-10	-0.465062
862674	chr5:862674:A:G	2.54751e-12	-3.03431e-10	-0.369607	6.27901e-05	-3.03431e-10	-0.537876	0.00011451	-3.03431e-10	-0.44666
862694	chr5:862694:G:A	1.65154e-11	-3.03431e-10	1.49957	0.000480238	-3.03431e-10	1.49661	0.00126644	-3.03431e-10	1.95665
862726	chr5:862726:G:A	2.30931e-13	-1.94329	-0.827071	4.84231e-06	-2.0173	-1.08298	6.47907e-06	-2.04316	-1.27558
862757	chr5:862757:C:T	1.10892e-12	-3.03431e-10	-1.20134	3.31396e-05	-3.03431e-10	-1.17695	5.73722e-05	-3.03431e-10	-1.13776
862799	chr5:862799:G:T	1.11279e-12	-3.03431e-10	-1.19785	3.3268e-05	-3.03431e-10	-1.17308	5.76081e-05	-3.03431e-10	-1.13365
862842	chr5:862842:G:A	1.83969e-13	-2.05456	-0.943156	4.86688e-06	-2.0517	-1.04352	7.80869e-06	-2.05134	-1.08074
862850	chr5:862850:T:C	1.98222e-13	-1.60718	-1.31591	4.36964e-06	-1.79573	-1.40726	6.14672e-06	-1.90701	-1.46438
862982	chr5:862982:G:A	4.7341e-13	-2.05252	-4.50893e-10	1.37986e-05	-2.05311	-4.50893e-10	2.29768e-05	-2.05283	-4.50893e-10
863109	chr5:863109:G:A	8.62739e-13	-3.03431e-10	-1.45237	2.4865e-05	-3.03431e-10	-1.46421	4.2324e-05	-3.03431e-10	-1.44196
863682	chr5:863682:C:T	1.9457e-13	-1.92065	-1.02103	4.27233e-06	-2.00256	-1.22295	5.98727e-06	-2.03408	-1.3636
864017	chr5:864017:G:A	9.40761e-13	-3.03431e-10	-1.36579	2.91246e-05	-3.03431e-10	-1.30609	5.39567e-05	-3.03431e-10	-1.19914
864065	chr5:864065:C:T	2.58686e-12	-3.03431e-10	-0.354278	6.36836e-05	-3.03431e-10	-0.523746	0.000116291	-3.03431e-10	-0.431219
864091	chr5:864091:A:G	2.55961e-12	-3.03431e-10	-0.364867	6.30982e-05	-3.03431e-10	-0.532981	0.000115157	-3.03431e-10	-0.441022
864165	chr5:864165:C:T	8.45438e-13	-3.03431e-10	-1.47262	2.46951e-05	-3.03431e-10	-1.47107	4.50743e-05	-3.03431e-10	-1.37901
864193	chr5:864193:T:TATGACTCC	8.57818e-13	-3.03431e-10	-1.45809	2.46699e-05	-3.03431e-10	-1.47209	4.10652e-05	-3.03431e-10	-1.47216
864351	chr5:864351:G:A	4.73486e-13	-2.05236	-4.50893e-10	1.38012e-05	-2.05292	-4.50893e-10	2.29819e-05	-2.05261	-4.50893e-10
864464	chr5:864464:A:G	9.5121e-13	-3.03431e-10	-1.35474	2.89935e-05	-3.03431e-10	-1.3106	4.97962e-05	-3.03431e-10	-1.27938
864941	chr5:864941:A:G	2.48393e-12	-3.03431e-10	-0.394879	6.13175e-05	-3.03431e-10	-0.561608	0.000111589	-3.03431e-10	-0.472494
865327	chr5:865327:A:G	9.4448e-13	-3.03431e-10	-1.36184	2.61299e-05	-3.03431e-10	-1.41459	4.32211e-05	-3.03431e-10	-1.42099
865448	chr5:865448:C:T	2.65489e-12	-3.03431e-10	-0.328321	6.51911e-05	-3.03431e-10	-0.500351	0.000119128	-3.03431e-10	-0.407116
865587	chr5:865587:T:C	1.14999e-12	-3.03431e-10	-1.16497	3.45455e-05	-3.03431e-10	-1.1354	6.70753e-05	-3.03431e-10	-0.981502
865948	chr5:865948:G:A	9.20338e-13	-3.03431e-10	-1.38774	2.775e-05	-3.03431e-10	-1.35444	4.72217e-05	-3.03431e-10	-1.33246
866183	chr5:866183:C:G	3.34018e-12	-3.03431e-10	-0.098697	7.92179e-05	-3.03431e-10	-0.305471	0.000142636	-3.03431e-10	-0.227025
866489	chr5:866489:A:G	8.96986e-13	-3.03431e-10	-1.41344	2.69188e-05	-3.03431e-10	-1.38485	4.29143e-05	-3.03431e-10	-1.42811
866521	chr5:866521:A:C	2.44329e-12	-3.03431e-10	-0.411379	6.04668e-05	-3.03431e-10	-0.575579	0.000110236	-3.03431e-10	-0.484695
866761	chr5:866761:A:G	2.65562e-12	-3.03431e-10	-0.328044	6.51158e-05	-3.03431e-10	-0.501506	0.000119042	-3.03431e-10	-0.407839
866856	chr5:866856:A:T	1.54715e-13	-1.92101	-1.24988	3.48341e-06	-2.01462	-1.41504	5.35206e-06	-2.04212	-1.46772
866942	chr5:866942:C:T	6.82715e-13	-1.6864	-4.50893e-10	1.74996e-05	-1.81549	-4.50893e-10	2.95071e-05	-1.80269	-4.50893e-10
867213	chr5:867213:G:C	2.91159e-13	-1.26162	-1.27699	7.12965e-06	-1.52653	-1.18688	1.31956e-05	-1.68333	-0.924106
868570	chr5:868570:T:C	2.62063e-12	-3.03431e-10	-0.341308	6.44214e-05	-3.03431e-10	-0.512228	0.000117663	-3.03431e-10	-0.419491
869467	chr5:869467:A:C	1.75094e-13	-2.05443	-0.992723	4.5256e-06	-2.05356	-1.11436	6.66287e-06	-2.03239	-1.25838
869514	chr5:869514:C:CAAGTCTCTTCCTGA	2.69873e-12	-3.03431e-10	-0.311943	6.61605e-05	-3.03431e-10	-0.48559	0.000121004	-3.03431e-10	-0.391496
869806	chr5:869806:C:T	9.32719e-13	-3.03431e-10	-1.37437	2.81723e-05	-3.03431e-10	-1.33933	4.82289e-05	-3.03431e-10	-1.31136
869861	chr5:869861:A:G	7.90201e-13	-1.54019	-4.50893e-10	3.2716e-05	-1.18981	-4.50893e-10	4.30923e-05	-1.42397	-4.50893e-10
869935	chr5:869935:G:A	8.46338e-13	-3.03431e-10	-1.47156	2.48058e-05	-3.03431e-10	-1.4666	4.14822e-05	-3.03431e-10	-1.46205
870179	chr5:870179:G:A	5.95976e-13	-1.82228	-4.50893e-10	1.48681e-05	-1.97846	-4.50893e-10	2.52223e-05	-1.95959	-4.50893e-10
870440	chr5:870440:A:G	2.68283e-13	-2.05395	-0.566489	6.35634e-06	-2.04729	-0.780928	8.81603e-06	-2.03432	-0.976429
870504	chr5:870504:A:G	2.64339e-13	-2.05377	-0.581476	6.06492e-06	-2.04583	-0.829325	8.3786e-06	-2.03078	-1.03085
870625	chr5:870625:C:T	1.16089e-13	-1.99453	-1.46359	4.40047e-06	-1.72854	-1.46742	6.9095e-06	-1.82197	-1.43245
870999	chr5:870999:ACT:A	8.53417e-13	-3.03431e-10	-1.46323	2.46567e-05	-3.03431e-10	-1.47262	4.11273e-05	-3.03431e-10	-1.47064
871066	chr5:871066:T:A	2.53822e-11	1.92932	-4.50893e-10	0.00052805	1.59152	-4.50893e-10	0.000926454	1.64405	-4.50893e-10
871233	chr5:871233:T:C	2.25085e-13	-2.04432	-0.751681	5.46373e-06	-2.02907	-0.950467	7.88746e-06	-2.00706	-1.11499
871657	chr5:871657:T:C	9.05616e-13	-3.03431e-10	-1.40386	2.69826e-05	-3.03431e-10	-1.38248	5.7142e-05	-3.03431e-10	-1.14178
871790	chr5:871790:G:A	4.73436e-13	-2.05246	-4.50893e-10	1.38006e-05	-2.05296	-4.50893e-10	2.29822e-05	-2.0526	-4.50893e-10
872148	chr5:872148:C:T	8.87407e-13	-3.03431e-10	-1.42417	2.76471e-05	-3.03431e-10	-1.35815	4.78197e-05	-3.03431e-10	-1.31988
872151	chr5:872151:G:A	2.49686e-12	-3.03431e-10	-0.389691	7.26787e-05	-3.03431e-10	-0.391625	0.000148513	-3.03431e-10	-0.186645
872160	chr5:872160:G:A	8.41576e-12	-3.03431e-10	0.825383	0.000250612	-3.03431e-10	0.846232	0.000630549	-3.03431e-10	1.25927
872194	chr5:872194:T:C	8.50376e-13	-3.03431e-10	-1.4668	2.46932e-05	-3.03431e-10	-1.47114	4.13281e-05	-3.03431e-10	-1.46578
872239	chr5:872239:A:G	1.03233e-12	-3.03431e-10	-1.2729	2.91426e-05	-3.03431e-10	-1.30547	4.77501e-05	-3.03431e-10	-1.32134
872314	chr5:872314:A:C	3.26134e-12	-3.03431e-10	-0.122584	7.942e-05	-3.03431e-10	-0.302923	0.000146504	-3.03431e-10	-0.200263
872402	chr5:872402:G:A	5.07597e-13	-1.98279	-4.50893e-10	1.5607e-05	-1.92996	-4.50893e-10	2.58883e-05	-1.93353	-4.50893e-10
872506	chr5:872506:G:A	9.67545e-13	-3.03431e-10	-1.33772	2.95751e-05	-3.03431e-10	-1.29074	5.08855e-05	-3.03431e-10	-1.25774
872962	chr5:872962:A:C	2.65682e-12	-3.03431e-10	-0.327594	6.51454e-05	-3.03431e-10	-0.501052	0.000119418	-3.03431e-10	-0.404689
873033	chr5:873033:C:T	2.59327e-12	-3.03431e-10	-0.351804	6.38094e-05	-3.03431e-10	-0.521773	0.000116486	-3.03431e-10	-0.42955
873107	chr5:873107:G:A	2.60285e-12	-3.03431e-10	-0.348114	6.38052e-05	-3.03431e-10	-0.521838	0.000116273	-3.03431e-10	-0.431373
873222	chr5:873222:T:C	2.60256e-12	-3.03431e-10	-0.348228	6.40154e-05	-3.03431e-10	-0.518549	0.000116892	-3.03431e-10	-0.42607
873237	chr5:873237:C:T	4.74274e-13	-2.05069	-4.50893e-10	1.38233e-05	-2.05132	-4.50893e-10	2.30237e-05	-2.05079	-4.50893e-10
873336	chr5:873336:T:C	4.7326e-13	-2.05283	-4.50893e-10	1.37963e-05	-2.05327	-4.50893e-10	2.29744e-05	-2.05294	-4.50893e-10
873520	chr5:873520:A:G	2.783e-12	-3.03431e-10	-0.281192	7.26912e-05	-3.03431e-10	-0.391452	0.000154697	-3.03431e-10	-0.145852
873658	chr5:873658:C:T	2.89476e-12	-3.03431e-10	-0.241821	7.5532e-05	-3.03431e-10	-0.353117	0.000161289	-3.03431e-10	-0.104118
873745	chr5:873745:C:T	2.65863e-12	-3.03431e-10	-0.326913	6.53049e-05	-3.03431e-10	-0.498606	0.000119385	-3.03431e-10	-0.404967
873788	chr5:873788:A:T	8.55492e-13	-3.03431e-10	-1.4608	2.52222e-05	-3.03431e-10	-1.44995	4.88267e-05	-3.03431e-10	-1.29904
873805	chr5:873805:T:C	2.70186e-12	-3.03431e-10	-0.310782	6.62538e-05	-3.03431e-10	-0.48418	0.000121194	-3.03431e-10	-0.389928
873806	chr5:873806:G:A	2.73727e-12	-3.03431e-10	-0.297762	6.70362e-05	-3.03431e-10	-0.47244	0.000122723	-3.03431e-10	-0.377387
873833	chr5:873833:G:T	2.6373e-12	-3.03431e-10	-0.334965	6.48017e-05	-3.03431e-10	-0.506342	0.000118386	-3.03431e-10	-0.413363
873886	chr5:873886:G:A	1.88016e-13	-1.68544	-1.29051	5.01749e-06	-1.68466	-1.38008	7.88275e-06	-1.66332	-1.45932
873995	chr5:873995:T:C	2.62826e-12	-3.03431e-10	-0.3384	6.48539e-05	-3.03431e-10	-0.505536	0.000118451	-3.03431e-10	-0.412822
874148	chr5:874148:C:CCTAGA	2.64633e-12	-3.03431e-10	-0.331549	6.5006e-05	-3.03431e-10	-0.503193	0.000118777	-3.03431e-10	-0.410067
874362	chr5:874362:G:A	9.0394e-13	-3.03431e-10	-1.40571	2.60901e-05	-3.03431e-10	-1.41612	4.11386e-05	-3.03431e-10	-1.47037
874391	chr5:874391:T:C	2.68377e-12	-3.03431e-10	-0.317499	6.58536e-05	-3.03431e-10	-0.490239	0.000120399	-3.03431e-10	-0.396507
874402	chr5:874402:C:T	2.64633e-12	-3.03431e-10	-0.331549	6.5006e-05	-3.03431e-10	-0.503193	0.000118777	-3.03431e-10	-0.410067
874479	chr5:874479:G:A	9.45854e-13	-3.03431e-10	-1.36039	2.88761e-05	-3.03431e-10	-1.31466	5.04482e-05	-3.03431e-10	-1.26637
874658	chr5:874658:G:A	2.57838e-12	-3.03431e-10	-0.357561	6.34206e-05	-3.03431e-10	-0.527885	0.00011573	-3.03431e-10	-0.436055
874873	chr5:874873:C:T	1.81188e-13	-1.98584	-1.0271	5.55913e-06	-2.03257	-0.929657	1.75251e-05	-2.05389	-0.269792
875373	chr5:875373:G:A	2.60883e-12	-3.03431e-10	-0.345821	6.41463e-05	-3.03431e-10	-0.516507	0.000117155	-3.03431e-10	-0.423817
875474	chr5:875474:A:T	4.74294e-13	-2.05065	-4.50893e-10	1.38225e-05	-2.05138	-4.50893e-10	2.30215e-05	-2.05089	-4.50893e-10
875889	chr5:875889:G:C	3.8812e-13	-1.89856	-0.352601	1.10872e-05	-2.05448	-0.217402	2.47095e-05	-2.02875	0.048621
875946	chr5:875946:C:T	9.05506e-13	-3.03431e-10	-1.40398	2.58001e-05	-3.03431e-10	-1.42729	4.4781e-05	-3.03431e-10	-1.38553
875981	chr5:875981:C:T	2.22468e-12	-3.03431e-10	-0.505108	5.55439e-05	-3.03431e-10	-0.6605	9.95771e-05	-3.03431e-10	-0.586385
876010	chr5:876010:G:A	2.13756e-12	-3.03431e-10	-0.54506	5.36206e-05	-3.03431e-10	-0.69574	9.59724e-05	-3.03431e-10	-0.623257
876046	chr5:876046:G:A	1.42471e-13	-1.8454	-1.40793	3.76823e-06	-1.92055	-1.43052	6.56349e-06	-1.90443	-1.40136
876072	chr5:876072:C:T	8.67826e-13	-3.03431e-10	-1.44649	2.64589e-05	-3.03431e-10	-1.40208	5.10896e-05	-3.03431e-10	-1.25374
876224	chr5:876224:G:A	1.01674e-12	-3.03431e-10	-1.28812	3.03156e-05	-3.03431e-10	-1.26601	5.21381e-05	-3.03431e-10	-1.23342
876317	chr5:876317:C:T	1.1737e-12	-3.03431e-10	-1.14457	3.67024e-05	-3.03431e-10	-1.07483	5.23003e-05	-3.03431e-10	-1.23032
876421	chr5:876421:G:A	3.66527e-12	-3.03431e-10	-0.00582011	0.000116107	-3.03431e-10	0.0768357	0.000156722	-3.03431e-10	-0.132841
876594	chr5:876594:C:T	9.02933e-13	-3.03431e-10	-1.40683	2.69093e-05	-3.03431e-10	-1.3852	5.68668e-05	-3.03431e-10	-1.14661
876791	chr5:876791:A:G	2.71961e-12	-3.03431e-10	-0.304234	6.65639e-05	-3.03431e-10	-0.479511	0.000122022	-3.03431e-10	-0.38312
876851	chr5:876851:G:A	2.23976e-12	-3.03431e-10	-0.498354	5.57423e-05	-3.03431e-10	-0.656934	0.000101344	-3.03431e-10	-0.5688
876865	chr5:876865:C:G	2.30836e-12	-3.03431e-10	-0.468184	5.73407e-05	-3.03431e-10	-0.628662	0.000104429	-3.03431e-10	-0.538807
876888	chr5:876888:G:A	2.70541e-12	-3.03431e-10	-0.30947	6.64452e-05	-3.03431e-10	-0.481296	0.000121874	-3.03431e-10	-0.38433
877073	chr5:877073:G:A	9.84723e-13	-3.03431e-10	-1.32012	2.69809e-05	-3.03431e-10	-1.38254	4.4699e-05	-3.03431e-10	-1.38737
877152	chr5:877152:A:G	8.57554e-13	-3.03431e-10	-1.45839	2.5408e-05	-3.03431e-10	-1.44261	4.26215e-05	-3.03431e-10	-1.43496
877213	chr5:877213:G:A	1.6254e-11	-3.03431e-10	1.48361	0.000494084	-3.03431e-10	1.52503	0.00161575	-3.03431e-10	2.20023
877238	chr5:877238:C:T	2.69857e-12	-3.03431e-10	-0.312002	6.70165e-05	-3.03431e-10	-0.472735	0.000123492	-3.03431e-10	-0.371142
877344	chr5:877344:G:A	2.08231e-12	-3.03431e-10	-0.571243	5.24055e-05	-3.03431e-10	-0.718663	9.46176e-05	-3.03431e-10	-0.637474
877584	chr5:877584:C:A	8.49588e-13	-3.03431e-10	-1.46773	2.54347e-05	-3.03431e-10	-1.44156	4.30458e-05	-3.03431e-10	-1.42505
877635	chr5:877635:C:T	2.59083e-12	-3.03431e-10	-0.352743	6.37845e-05	-3.03431e-10	-0.522162	0.000116425	-3.03431e-10	-0.43007
877701	chr5:877701:A:G	2.83189e-12	-3.03431e-10	-0.26378	6.91753e-05	-3.03431e-10	-0.44103	0.000126785	-3.03431e-10	-0.344824
877734	chr5:877734:G:A	8.94288e-13	-3.03431e-10	-1.41645	2.67413e-05	-3.03431e-10	-1.39147	4.52996e-05	-3.03431e-10	-1.37402
877779	chr5:877779:T:C	2.56731e-12	-3.03431e-10	-0.361863	6.32463e-05	-3.03431e-10	-0.530636	0.000115404	-3.03431e-10	-0.438882
877880	chr5:877880:G:A	1.89363e-12	-3.03431e-10	-0.666228	5.04119e-05	-3.03431e-10	-0.757446	0.000103147	-3.03431e-10	-0.551164
877924	chr5:877924:A:G	3.0448e-12	-3.03431e-10	-0.191288	7.38174e-05	-3.03431e-10	-0.376079	0.000135505	-3.03431e-10	-0.278312
877937	chr5:877937:C:T	1.12395e-12	-3.03431e-10	-1.18787	3.45649e-05	-3.03431e-10	-1.13483	8.2049e-05	-3.03431e-10	-0.780001
878018	chr5:878018:A:G	2.66646e-12	-3.03431e-10	-0.32397	6.5454e-05	-3.03431e-10	-0.496326	0.000119646	-3.03431e-10	-0.402784
878068	chr5:878068:T:C	2.53402e-13	-2.04647	-0.631031	6.06414e-06	-2.03135	-0.843933	8.58328e-06	-2.00953	-1.02798
878145	chr5:878145:A:G	2.69032e-12	-3.03431e-10	-0.315063	6.60656e-05	-3.03431e-10	-0.487025	0.000120828	-3.03431e-10	-0.392953
878238	chr5:878238:A:C	3.22713e-11	-3.03431e-10	2.16946	0.000951254	-3.03431e-10	2.18011	0.00265657	-3.03431e-10	2.69747
878306	chr5:878306:A:G	3.55062e-12	-3.03431e-10	-0.0376014	8.48319e-05	-3.03431e-10	-0.237001	0.000154659	-3.03431e-10	-0.146095
880578	chr5:880578:G:A	8.11071e-12	2.09868	-1.31022	0.000148306	1.55342	-1.23182	0.000308286	1.66001	-1.1163
880656	chr5:880656:C:T	8.5324e-13	-3.03431e-10	-1.46344	2.56858e-05	-3.03431e-10	-1.43173	4.35541e-05	-3.03431e-10	-1.41331
880672	chr5:880672:A:C	9.28218e-13	-3.03431e-10	-1.37921	2.77454e-05	-3.03431e-10	-1.3546	6.02235e-05	-3.03431e-10	-1.08926
880725	chr5:880725:A:G	2.9549e-12	-3.03431e-10	-0.221258	7.2045e-05	-3.03431e-10	-0.400382	0.000132429	-3.03431e-10	-0.301274
880860	chr5:880860:A:G	4.72454e-13	-2.05454	-4.50893e-10	1.37791e-05	-2.05452	-4.50893e-10	2.29411e-05	-2.05439	-4.50893e-10
880874	chr5:880874:G:A	8.85327e-13	-3.03431e-10	-1.42652	2.56274e-05	-3.03431e-10	-1.43401	4.47018e-05	-3.03431e-10	-1.3873
880978	chr5:880978:AGGTCG:A	1.06824e-12	-3.03431e-10	-1.23871	3.19209e-05	-3.03431e-10	-1.21441	5.51459e-05	-3.03431e-10	-1.17734
881123	chr5:881123:G:A	2.55327e-12	-3.03431e-10	-0.367349	6.26491e-05	-3.03431e-10	-0.540124	0.000114502	-3.03431e-10	-0.446723
881138	chr5:881138:G:A	1.78116e-12	-3.03431e-10	-0.727459	4.40473e-05	-3.03431e-10	-0.89241	7.29221e-05	-3.03431e-10	-0.897927
881516	chr5:881516:C:T	8.69652e-13	-3.03431e-10	-1.44438	2.5103e-05	-3.03431e-10	-1.45469	4.18148e-05	-3.03431e-10	-1.45407
881532	chr5:881532:C:T	8.57286e-13	-3.03431e-10	-1.45871	2.46574e-05	-3.03431e-10	-1.4726	4.12521e-05	-3.03431e-10	-1.46762
881679	chr5:881679:G:A	8.46048e-13	-3.03431e-10	-1.4719	2.50609e-05	-3.03431e-10	-1.45637	4.2215e-05	-3.03431e-10	-1.44454
881942	chr5:881942:C:T	4.72451e-13	-2.05454	-4.50893e-10	1.38595e-05	-2.0487	-4.50893e-10	2.29856e-05	-2.05245	-4.50893e-10
881958	chr5:881958:C:T	8.48654e-13	-3.03431e-10	-1.46883	2.47906e-05	-3.03431e-10	-1.46721	4.13117e-05	-3.03431e-10	-1.46617
882362	chr5:882362:A:T	8.57632e-13	-3.03431e-10	-1.4583	2.59852e-05	-3.03431e-10	-1.42015	4.4167e-05	-3.03431e-10	-1.39934
882434	chr5:882434:C:T	1.59501e-11	-3.03431e-10	1.46474	0.000464959	-3.03431e-10	1.46428	0.00122533	-3.03431e-10	1.92365
882471	chr5:882471:C:T	9.8565e-13	-3.03431e-10	-1.31918	2.70093e-05	-3.03431e-10	-1.38149	4.44943e-05	-3.03431e-10	-1.39196
882947	chr5:882947:AACCACAACCTCCCAACACACAAGCCACGCAG:A	9.31333e-13	-3.03431e-10	-1.37586	2.58397e-05	-3.03431e-10	-1.42576	4.27527e-05	-3.03431e-10	-1.43188
883129	chr5:883129:CCACA:C	1.07927e-12	-3.03431e-10	-1.22844	3.23094e-05	-3.03431e-10	-1.20232	5.58359e-05	-3.03431e-10	-1.1649
883172	chr5:883172:C:A	2.94682e-12	-3.03431e-10	-0.223997	7.18432e-05	-3.03431e-10	-0.403187	0.000132048	-3.03431e-10	-0.304153
883204	chr5:883204:C:T	2.84198e-12	-3.03431e-10	-0.260222	6.94601e-05	-3.03431e-10	-0.436921	0.000127447	-3.03431e-10	-0.33962
883266	chr5:883266:T:C	2.84534e-12	-3.03431e-10	-0.259039	6.9536e-05	-3.03431e-10	-0.435828	0.000127592	-3.03431e-10	-0.338477
883509	chr5:883509:T:C	8.50882e-13	-3.03431e-10	-1.4662	2.55305e-05	-3.03431e-10	-1.4378	4.32467e-05	-3.03431e-10	-1.4204
883522	chr5:883522:G:A	1.88992e-13	-1.89673	-1.07404	5.27838e-06	-2.05025	-0.9638	1.72557e-05	-2.0515	-0.287672
883540	chr5:883540:C:T	8.54161e-13	-3.03431e-10	-1.46236	2.46583e-05	-3.03431e-10	-1.47256	4.11325e-05	-3.03431e-10	-1.47052
883846	chr5:883846:G:A	2.84534e-12	-3.03431e-10	-0.259039	6.9536e-05	-3.03431e-10	-0.435828	0.000127592	-3.03431e-10	-0.338477
884136	chr5:884136:G:A	1.80832e-13	-1.91332	-1.10159	5.12712e-06	-2.04701	-0.996116	1.63876e-05	-2.05342	-0.337379
884244	chr5:884244:G:A	1.12521e-13	-2.05351	-1.43583	3.22992e-06	-2.04682	-1.4584	5.39498e-06	-2.03653	-1.46531
884324	chr5:884324:A:C	1.12819e-13	-2.05367	-1.43302	3.212e-06	-2.05404	-1.45674	5.31827e-06	-2.04971	-1.46646
884388	chr5:884388:T:C	8.88076e-13	-3.03431e-10	-1.42342	2.57074e-05	-3.03431e-10	-1.43089	4.13158e-05	-3.03431e-10	-1.46607
884569	chr5:884569:T:C	2.91655e-13	-2.04243	-0.494476	6.92205e-06	-2.02483	-0.718131	9.60877e-06	-2.0007	-0.923939
884709	chr5:884709:T:C	1.10703e-12	-3.03431e-10	-1.20304	3.31838e-05	-3.03431e-10	-1.17561	5.74463e-05	-3.03431e-10	-1.13647
885045	chr5:885045:C:T	2.65733e-12	-3.03431e-10	-0.327399	6.52884e-05	-3.03431e-10	-0.498859	0.000119401	-3.03431e-10	-0.404829
885203	chr5:885203:A:C	9.32998e-13	-3.03431e-10	-1.37407	2.58973e-05	-3.03431e-10	-1.42353	4.28668e-05	-3.03431e-10	-1.42922
885237	chr5:885237:C:G	8.49331e-13	-3.03431e-10	-1.46803	2.49489e-05	-3.03431e-10	-1.46084	4.7267e-05	-3.03431e-10	-1.33151
885464	chr5:885464:T:G	8.52654e-13	-3.03431e-10	-1.46412	2.4657e-05	-3.03431e-10	-1.47261	4.11447e-05	-3.03431e-10	-1.47022
885517	chr5:885517:G:A	2.70042e-13	-2.0476	-0.566305	6.44012e-06	-2.03332	-0.781809	8.99384e-06	-2.01224	-0.978541
885593	chr5:885593:C:A	1.90815e-13	-1.9063	-1.05488	5.42248e-06	-2.04875	-0.938367	1.78937e-05	-2.05268	-0.250183
885796	chr5:885796:G:A	2.66153e-12	-3.03431e-10	-0.325821	6.53779e-05	-3.03431e-10	-0.49749	0.000119571	-3.03431e-10	-0.403406
885950	chr5:885950:C:A	2.77393e-12	-3.03431e-10	-0.284456	6.79216e-05	-3.03431e-10	-0.45932	0.00012444	-3.03431e-10	-0.363497
886084	chr5:886084:C:T	8.48672e-13	-3.03431e-10	-1.4688	2.46598e-05	-3.03431e-10	-1.4725	4.14232e-05	-3.03431e-10	-1.46348
886111	chr5:886111:G:A	1.12659e-13	-2.05359	-1.43452	3.2311e-06	-2.04708	-1.45777	5.39033e-06	-2.03693	-1.46578
886276	chr5:886276:G:A	4.37206e-13	-2.05334	-0.0787284	1.55549e-05	-2.05371	0.120415	3.20474e-05	-2.05346	0.33336
886475	chr5:886475:T:C	2.71717e-12	-3.03431e-10	-0.305132	6.66249e-05	-3.03431e-10	-0.478596	0.000122009	-3.03431e-10	-0.383222
886482	chr5:886482:G:C	2.64462e-12	-3.03431e-10	-0.332197	6.50003e-05	-3.03431e-10	-0.503282	0.000118849	-3.03431e-10	-0.409461
886584	chr5:886584:A:G	2.66153e-12	-3.03431e-10	-0.325821	6.53779e-05	-3.03431e-10	-0.49749	0.000119571	-3.03431e-10	-0.403406
886629	chr5:886629:C:T	2.67501e-12	-3.03431e-10	-0.32077	6.56965e-05	-3.03431e-10	-0.492627	0.00012017	-3.03431e-10	-0.398413
886891	chr5:886891:G:A	9.01818e-13	-3.03431e-10	-1.40807	2.61007e-05	-3.03431e-10	-1.41571	4.58244e-05	-3.03431e-10	-1.3625
887013	chr5:887013:A:AGCCACTGAGGATG	4.72491e-13	-2.05446	-4.50893e-10	1.37785e-05	-2.05456	-4.50893e-10	2.29385e-05	-2.0545	-4.50893e-10
887172	chr5:887172:T:C	1.60147e-11	-3.03431e-10	1.46878	0.000465747	-3.03431e-10	1.46597	0.00122529	-3.03431e-10	1.92361
887611	chr5:887611:T:C	8.52568e-13	-3.03431e-10	-1.46422	2.4699e-05	-3.03431e-10	-1.47091	4.16978e-05	-3.03431e-10	-1.45687
887726	chr5:887726:G:A	2.7457e-12	-3.03431e-10	-0.294688	6.72838e-05	-3.03431e-10	-0.468754	0.000123221	-3.03431e-10	-0.373338
887744	chr5:887744:G:A	2.67583e-12	-3.03431e-10	-0.320462	6.57075e-05	-3.03431e-10	-0.492461	0.000120204	-3.03431e-10	-0.39813
887787	chr5:887787:G:A	8.50265e-13	-3.03431e-10	-1.46693	2.48593e-05	-3.03431e-10	-1.46444	4.28106e-05	-3.03431e-10	-1.43053
887829	chr5:887829:G:A	2.60117e-12	-3.03431e-10	-0.348761	6.39294e-05	-3.03431e-10	-0.519895	0.000116767	-3.03431e-10	-0.427141
887993	chr5:887993:T:A	2.65446e-12	-3.03431e-10	-0.328481	6.52074e-05	-3.03431e-10	-0.500101	0.000119248	-3.03431e-10	-0.406116
889189	chr5:889189:C:T	9.92224e-13	-3.03431e-10	-1.31253	2.71001e-05	-3.03431e-10	-1.37814	4.47654e-05	-3.03431e-10	-1.38588
889212	chr5:889212:G:A	5.0813e-13	-1.98174	-4.50893e-10	1.38562e-05	-2.04894	-4.50893e-10	2.31345e-05	-2.04599	-4.50893e-10
889281	chr5:889281:G:A	1.08645e-13	-2.05459	-1.4698	3.17119e-06	-2.05199	-1.47157	5.5982e-06	-2.04511	-1.41976
889382	chr5:889382:C:A	1.20841e-13	-2.05325	-1.36476	3.39061e-06	-2.04851	-1.40815	5.62949e-06	-2.04782	-1.41148
889542	chr5:889542:C:G	1.75314e-12	-3.03431e-10	-0.743312	4.82929e-05	-3.03431e-10	-0.80039	0.000103394	-3.03431e-10	-0.548772
889571	chr5:889571:A:G	8.92769e-13	-3.03431e-10	-1.41815	2.50454e-05	-3.03431e-10	-1.45698	4.1348e-05	-3.03431e-10	-1.46529
889808	chr5:889808:C:T	1.21967e-13	-2.05013	-1.3586	3.42414e-06	-2.04292	-1.40391	5.68664e-06	-2.04196	-1.40723
889809	chr5:889809:C:G	1.20514e-13	-2.05138	-1.36933	3.39046e-06	-2.04502	-1.41169	5.63266e-06	-2.04415	-1.41458
889817	chr5:889817:G:T	1.22347e-13	-2.05155	-1.35406	3.42881e-06	-2.04531	-1.40015	5.69388e-06	-2.04446	-1.40346
889818	chr5:889818:C:T	1.2172e-13	-2.05188	-1.35888	3.41397e-06	-2.04586	-1.40394	5.66954e-06	-2.04503	-1.40718
890009	chr5:890009:T:C	1.21581e-13	-2.05233	-1.35957	3.40918e-06	-2.04669	-1.40452	5.66163e-06	-2.04589	-1.40771
890062	chr5:890062:G:A	1.78623e-12	-3.03431e-10	-0.724616	4.92814e-05	-3.03431e-10	-0.780127	0.000105908	-3.03431e-10	-0.524745
890188	chr5:890188:G:A	8.51513e-13	-3.03431e-10	-1.46546	2.55719e-05	-3.03431e-10	-1.43618	4.3333e-05	-3.03431e-10	-1.4184
890241	chr5:890241:G:A	1.35943e-13	-2.05201	-1.24824	3.59749e-06	-2.04615	-1.35129	5.95786e-06	-2.04122	-1.36138
890314	chr5:890314:C:A	9.2273e-13	-3.03431e-10	-1.38514	2.5703e-05	-3.03431e-10	-1.43107	4.2562e-05	-3.03431e-10	-1.43636
890315	chr5:890315:C:A	9.24367e-13	-3.03431e-10	-1.38337	2.57345e-05	-3.03431e-10	-1.42984	4.26107e-05	-3.03431e-10	-1.43521
890519	chr5:890519:T:G	2.47706e-13	-2.05456	-0.645671	7.84932e-06	-2.0546	-0.562646	1.49729e-05	-2.05459	-0.426488
890596	chr5:890596:T:G	9.21272e-13	-3.03431e-10	-1.38672	2.56746e-05	-3.03431e-10	-1.43217	4.25184e-05	-3.03431e-10	-1.43738
890773	chr5:890773:T:C	4.88936e-12	-2.05195	2.33428	0.000175169	-2.05014	2.53822	0.000547793	-2.05099	3.16957
891195	chr5:891195:C:T	9.0284e-13	-1.40693	-4.50893e-10	2.39105e-05	-1.50336	-4.50893e-10	3.99171e-05	-1.50051	-4.50893e-10
892089	chr5:892089:G:C	3.23515e-13	-1.51	-0.923228	6.90607e-06	-1.93851	-0.806763	2.69641e-05	-1.83109	-0.0617239
892124	chr5:892124:A:C	8.47265e-12	-3.03431e-10	0.83212	0.000243531	-3.03431e-10	0.817571	0.000622004	-3.03431e-10	1.24563
892365	chr5:892365:T:A	1.44686e-12	-3.03431e-10	-0.935324	4.93034e-05	-3.03431e-10	-0.77968	0.000100741	-3.03431e-10	-0.574768
892722	chr5:892722:C:T	3.52147e-12	-3.03431e-10	-0.0458445	9.41859e-05	-3.03431e-10	-0.132403	0.00024091	-3.03431e-10	0.297107
892731	chr5:892731:C:T	4.26771e-12	-2.05454	2.20089	0.000143888	-2.05387	2.34523	0.00042605	-2.05419	2.92143
892746	chr5:892746:G:A	9.36267e-13	-3.03431e-10	-1.37058	2.8158e-05	-3.03431e-10	-1.33984	4.80791e-05	-3.03431e-10	-1.31447
892840	chr5:892840:G:A	4.17749e-13	-2.05331	-0.124288	1.14956e-05	-2.05448	-0.181233	2.72999e-05	-2.05455	0.174121
893241	chr5:893241:C:G	1.49206e-13	-1.73993	-1.46722	5.72702e-06	-1.48459	-1.44789	8.32482e-06	-1.59802	-1.47006
893337	chr5:893337:T:A	6.78072e-13	-2.04678	0.353552	1.93028e-05	-2.05064	0.33322	4.14079e-05	-2.05044	0.586594
893488	chr5:893488:G:A	1.0447e-12	-3.03431e-10	-1.26099	3.12204e-05	-3.03431e-10	-1.2366	5.92458e-05	-3.03431e-10	-1.10562
893510	chr5:893510:G:C	9.93607e-13	-3.03431e-10	-1.31114	3.04186e-05	-3.03431e-10	-1.26262	5.37489e-05	-3.03431e-10	-1.20299
893580	chr5:893580:T:A	3.93541e-12	-2.05256	2.11785	0.000140884	-2.05387	2.32413	0.000434792	-2.05344	2.94099
894028	chr5:894028:C:T	7.73143e-12	-3.03431e-10	0.740571	0.000297593	-3.03431e-10	1.01805	0.0029241	-3.03431e-10	2.79342
894090	chr5:894090:G:T	8.20097e-13	-0.0519313	-1.45112	1.65186e-05	-0.402947	-1.47024	2.60223e-05	-0.501748	-1.42662
894324	chr5:894324:A:G	1.15559e-13	-1.99245	-1.47025	3.67154e-06	-1.91677	-1.46029	7.57148e-06	-1.85188	-1.31105
894492	chr5:894492:G:A	1.27112e-12	-3.03431e-10	-1.06483	4.01567e-05	-3.03431e-10	-0.984884	0.000175267	-3.03431e-10	-0.0210068
894508	chr5:894508:G:A	1.84608e-13	-2.05422	-0.940025	4.81239e-06	-2.04865	-1.05783	9.19165e-06	-2.0467	-0.922326
894996	chr5:894996:CA:C	2.82057e-13	-1.168	-1.40237	6.09528e-06	-1.74407	-1.12609	2.42017e-05	-1.70255	-0.298349
895287	chr5:895287:T:C	1.52388e-12	-0.883465	-4.50893e-10	7.03247e-05	-0.42455	-4.50893e-10	9.98509e-05	-0.583639	-4.50893e-10
895289	chr5:895289:G:A	1.44957e-12	-0.933455	-4.50893e-10	6.62963e-05	-0.483539	-4.50893e-10	9.44106e-05	-0.639664	-4.50893e-10
895567	chr5:895567:G:A	1.27638e-12	-3.03431e-10	-1.0607	4.03546e-05	-3.03431e-10	-0.979968	0.000176723	-3.03431e-10	-0.0127343
895923	chr5:895923:T:C	1.02309e-12	-3.03431e-10	-1.28189	3.05358e-05	-3.03431e-10	-1.25877	5.25529e-05	-3.03431e-10	-1.2255
896140	chr5:896140:C:T	1.07978e-12	-3.03431e-10	-1.22796	3.23327e-05	-3.03431e-10	-1.2016	5.58639e-05	-3.03431e-10	-1.1644
896182	chr5:896182:G:A	8.59317e-13	-3.03431e-10	-1.45634	2.5694e-05	-3.03431e-10	-1.43141	4.2438e-05	-3.03431e-10	-1.43927
896218	chr5:896218:G:T	2.64465e-12	-2.05277	1.72059	8.74699e-05	-2.05404	1.84766	0.000248403	-2.05368	2.38141
896297	chr5:896297:A:G	1.28917e-12	-3.03431e-10	-1.05072	4.07585e-05	-3.03431e-10	-0.970009	0.000179993	-3.03431e-10	0.00559889
896429	chr5:896429:C:T	9.55919e-13	-3.03431e-10	-1.3498	3.01754e-05	-3.03431e-10	-1.27065	5.22502e-05	-3.03431e-10	-1.23127
896542	chr5:896542:G:T	1.29695e-12	-3.03431e-10	-1.0447	4.10025e-05	-3.03431e-10	-0.964041	0.000181846	-3.03431e-10	0.0158452
896611	chr5:896611:C:G	1.13989e-13	-2.004	-1.47237	3.67757e-06	-1.93455	-1.44087	7.85022e-06	-1.8737	-1.25307
900041	chr5:900041:A:G	1.86794e-13	-1.76412	-1.21835	6.60507e-06	-1.66866	-1.12118	2.44251e-05	-1.45765	-0.534058
900160	chr5:900160:A:C	8.65142e-13	-3.03431e-10	-1.44958	2.59605e-05	-3.03431e-10	-1.4211	4.28368e-05	-3.03431e-10	-1.42992
900724	chr5:900724:T:C	3.70843e-12	-2.05207	2.05796	0.000132216	-2.05367	2.26043	0.000405504	-2.05318	2.871
900765	chr5:900765:C:T	1.31651e-12	-3.03431e-10	-1.02974	4.1637e-05	-3.03431e-10	-0.948683	0.000186337	-3.03431e-10	0.040241
900799	chr5:900799:G:A	8.54263e-13	-3.03431e-10	-1.46224	2.47089e-05	-3.03431e-10	-1.47051	4.16698e-05	-3.03431e-10	-1.45754
901004	chr5:901004:A:G	1.30676e-12	-3.03431e-10	-1.03717	4.1336e-05	-3.03431e-10	-0.95594	0.000184314	-3.03431e-10	0.0293217
901079	chr5:901079:T:A	3.74115e-12	-2.05291	2.06758	0.00013345	-2.05415	2.2702	0.000409563	-2.05379	2.88157
901232	chr5:901232:C:T	8.54365e-13	-3.03431e-10	-1.46212	2.52579e-05	-3.03431e-10	-1.44853	4.25892e-05	-3.03431e-10	-1.43572
901308	chr5:901308:T:C	1.68157e-13	-1.82412	-1.26346	5.87106e-06	-1.73677	-1.17087	2.04569e-05	-1.54299	-0.626007
901438	chr5:901438:T:C	1.09013e-12	-3.03431e-10	-1.21843	3.24292e-05	-3.03431e-10	-1.19861	5.6043e-05	-3.03431e-10	-1.1612
901518	chr5:901518:G:A	1.11535e-12	-3.03431e-10	-1.19555	3.33584e-05	-3.03431e-10	-1.17036	6.43842e-05	-3.03431e-10	-1.02245
901843	chr5:901843:A:G	8.77226e-13	-3.03431e-10	-1.43571	2.61585e-05	-3.03431e-10	-1.4135	4.2059e-05	-3.03431e-10	-1.44824
901943	chr5:901943:G:A	4.31404e-12	-3.03431e-10	0.157152	0.000115279	-3.03431e-10	0.0696783	0.000279781	-3.03431e-10	0.446689
902011	chr5:902011:A:G	1.62927e-13	-1.83987	-1.2793	5.65684e-06	-1.7541	-1.19071	1.93146e-05	-1.56559	-0.66086
902220	chr5:902220:G:A	9.80681e-13	-3.03431e-10	-1.32423	3.11597e-05	-3.03431e-10	-1.23855	5.41065e-05	-3.03431e-10	-1.19636
902243	chr5:902243:T:G	1.0823e-12	-3.03431e-10	-1.22563	3.3453e-05	-3.03431e-10	-1.16753	5.34255e-05	-3.03431e-10	-1.20903
902465	chr5:902465:C:T	1.02714e-12	-3.03431e-10	-1.27794	2.80335e-05	-3.03431e-10	-1.34427	5.68418e-05	-3.03431e-10	-1.14705
902560	chr5:902560:C:T	7.00845e-12	0.642394	-4.50893e-10	0.000143056	0.285565	-4.50893e-10	0.000253811	0.349273	-4.50893e-10
902563	chr5:902563:C:T	1.25686e-12	-3.03431e-10	-1.0761	3.95959e-05	-3.03431e-10	-0.998947	0.00017124	-3.03431e-10	-0.0442536
902587	chr5:902587:G:A	3.08042e-12	-2.05374	1.87408	0.00011011	-2.0545	2.0783	0.000332257	-2.05433	2.67292
902614	chr5:902614:A:G	1.6676e-13	-1.80791	-1.28801	5.80887e-06	-1.71775	-1.20054	1.9926e-05	-1.51894	-0.676353
902674	chr5:902674:T:TAAAAG	1.2441e-13	-2.01523	-1.37367	3.58824e-06	-1.9883	-1.41171	5.86583e-06	-1.94812	-1.47006
902902	chr5:902902:A:G	4.78181e-13	-2.04249	-4.50893e-10	1.39166e-05	-2.04459	-4.50893e-10	2.31877e-05	-2.04369	-4.50893e-10
902910	chr5:902910:C:T	8.61203e-13	-3.03431e-10	-1.45415	2.48142e-05	-3.03431e-10	-1.46626	4.20631e-05	-3.03431e-10	-1.44815
902941	chr5:902941:G:A	4.80741e-13	-2.03715	-4.50893e-10	1.38328e-05	-2.05063	-4.50893e-10	2.29773e-05	-2.05281	-4.50893e-10
902968	chr5:902968:C:G	4.81152e-13	-2.0363	-4.50893e-10	1.38065e-05	-2.05253	-4.50893e-10	2.29646e-05	-2.05336	-4.50893e-10
903073	chr5:903073:C:T	2.40848e-12	-3.03431e-10	-0.425729	8.07953e-05	-3.03431e-10	-0.285755	0.000168417	-3.03431e-10	-0.0608724
903309	chr5:903309:C:T	4.81627e-13	-2.03531	-4.50893e-10	1.40086e-05	-2.038	-4.50893e-10	2.33485e-05	-2.03678	-4.50893e-10
903415	chr5:903415:T:C	4.036e-12	-2.05347	2.144	0.000144318	-2.05441	2.34876	0.000445604	-2.05416	2.96627
904010	chr5:904010:C:T	8.5728e-13	-3.03431e-10	-1.45871	2.47501e-05	-3.03431e-10	-1.46885	4.1838e-05	-3.03431e-10	-1.45351
904259	chr5:904259:T:G	1.31932e-13	-2.02703	-1.30316	5.00494e-06	-1.9542	-1.11305	1.05304e-05	-1.97867	-0.854384
905076	chr5:905076:AGT:A	8.48662e-13	-3.03431e-10	-1.46882	2.46571e-05	-3.03431e-10	-1.47261	4.12422e-05	-3.03431e-10	-1.46786
905319	chr5:905319:G:A	4.81758e-13	-2.03504	-4.50893e-10	1.40144e-05	-2.03759	-4.50893e-10	2.3359e-05	-2.03634	-4.50893e-10
905332	chr5:905332:A:G	1.27807e-12	-3.03431e-10	-1.05937	4.03384e-05	-3.03431e-10	-0.980369	0.00017674	-3.03431e-10	-0.0126379
905978	chr5:905978:G:A	9.80216e-13	-3.03431e-10	-1.32471	3.11401e-05	-3.03431e-10	-1.23918	5.40699e-05	-3.03431e-10	-1.19704
905996	chr5:905996:A:G	1.21554e-13	-1.99986	-1.41226	3.59644e-06	-1.97102	-1.42671	6.16202e-06	-1.93182	-1.4371
906284	chr5:906284:T:TC	1.37288e-13	-2.02571	-1.26468	4.20613e-06	-2.00778	-1.23335	1.44946e-05	-1.97579	-0.537747
906344	chr5:906344:T:TTG	1.21138e-13	-2.00099	-1.41456	3.58502e-06	-1.97242	-1.42849	6.16078e-06	-1.93359	-1.43553
906515	chr5:906515:A:G	9.53927e-13	-3.03431e-10	-1.35189	2.71948e-05	-3.03431e-10	-1.37465	4.45509e-05	-3.03431e-10	-1.39069
906888	chr5:906888:T:C	9.48042e-13	-3.03431e-10	-1.35808	2.69102e-05	-3.03431e-10	-1.38517	4.42051e-05	-3.03431e-10	-1.39848
906979	chr5:906979:C:T	1.34061e-13	-2.04821	-1.26597	4.07387e-06	-2.03829	-1.23479	1.38576e-05	-2.0179	-0.540579
907390	chr5:907390:G:A	1.36856e-13	-2.02574	-1.26781	4.19159e-06	-2.00784	-1.23675	1.43958e-05	-1.97591	-0.544474
907564	chr5:907564:C:T	8.52507e-13	-3.03431e-10	-1.4643	2.51672e-05	-3.03431e-10	-1.45213	4.23435e-05	-3.03431e-10	-1.4415
907820	chr5:907820:T:A	8.62653e-13	-3.03431e-10	-1.45247	2.58458e-05	-3.03431e-10	-1.42552	4.26684e-05	-3.03431e-10	-1.43386
907941	chr5:907941:C:T	1.30736e-12	-3.03431e-10	-1.03671	4.13623e-05	-3.03431e-10	-0.955302	0.000184514	-3.03431e-10	0.0304098
908473	chr5:908473:A:G	4.79391e-13	-2.03996	-4.50893e-10	1.39498e-05	-2.04221	-4.50893e-10	2.3247e-05	-2.04114	-4.50893e-10
908481	chr5:908481:A:G	4.76126e-13	-2.04679	-4.50893e-10	1.38659e-05	-2.04824	-4.50893e-10	2.31013e-05	-2.04743	-4.50893e-10
908647	chr5:908647:T:A	1.08781e-12	-3.03431e-10	-1.22056	3.20299e-05	-3.03431e-10	-1.211	4.84039e-05	-3.03431e-10	-1.30774
908814	chr5:908814:T:C	1.37764e-13	-2.01782	-1.26912	4.22858e-06	-1.99791	-1.2379	1.45511e-05	-1.96309	-0.546562
908815	chr5:908815:G:A	1.38522e-13	-2.02384	-1.25761	4.2485e-06	-2.00541	-1.2257	1.47591e-05	-1.97271	-0.52274
908846	chr5:908846:T:TA	1.50375e-12	-3.03431e-10	-0.896758	4.09758e-05	-3.03431e-10	-0.964691	7.91496e-05	-3.03431e-10	-0.815978
908885	chr5:908885:G:C	1.37686e-13	-2.02525	-1.26225	4.22229e-06	-2.0072	-1.23009	1.45968e-05	-1.97503	-0.531487
908907	chr5:908907:G:A	8.63242e-13	-3.03431e-10	-1.45178	2.48758e-05	-3.03431e-10	-1.46378	4.23635e-05	-3.03431e-10	-1.44103
909641	chr5:909641:C:T	8.71934e-13	-3.03431e-10	-1.44176	2.59541e-05	-3.03431e-10	-1.42134	4.18539e-05	-3.03431e-10	-1.45313
909661	chr5:909661:G:A	1.72253e-12	-3.03431e-10	-0.760927	4.66387e-05	-3.03431e-10	-0.835242	9.16448e-05	-3.03431e-10	-0.669397
909706	chr5:909706:T:A	9.46125e-13	-3.03431e-10	-1.3601	2.73879e-05	-3.03431e-10	-1.36757	4.14056e-05	-3.03431e-10	-1.4639
910155	chr5:910155:C:T	3.67885e-13	-1.25073	-1.05398	7.07271e-06	-1.75755	-0.963885	2.70023e-05	-1.5949	-0.296493
910663	chr5:910663:C:G	4.78623e-13	-2.04156	-4.50893e-10	1.39292e-05	-2.04369	-4.50893e-10	2.32099e-05	-2.04274	-4.50893e-10
910665	chr5:910665:C:T	9.47797e-13	-3.03431e-10	-1.35834	2.82814e-05	-3.03431e-10	-1.33547	4.96855e-05	-3.03431e-10	-1.2816
910671	chr5:910671:T:C	1.18367e-13	-2.02422	-1.41447	3.48342e-06	-2.00137	-1.42829	5.94628e-06	-1.96914	-1.43541
911061	chr5:911061:C:T	4.78732e-13	-2.04134	-4.50893e-10	1.39321e-05	-2.04347	-4.50893e-10	2.3215e-05	-2.04252	-4.50893e-10
911121	chr5:911121:C:T	9.80216e-13	-3.03431e-10	-1.32471	3.11401e-05	-3.03431e-10	-1.23918	5.40699e-05	-3.03431e-10	-1.19704
911247	chr5:911247:G:A	9.61841e-13	-3.03431e-10	-1.34363	2.72286e-05	-3.03431e-10	-1.3734	4.7817e-05	-3.03431e-10	-1.31994
911260	chr5:911260:G:A	8.52442e-13	-3.03431e-10	-1.46437	2.50866e-05	-3.03431e-10	-1.45534	4.81604e-05	-3.03431e-10	-1.31278
911272	chr5:911272:A:T	9.32308e-13	-3.03431e-10	-1.37481	2.61847e-05	-3.03431e-10	-1.4125	4.49551e-05	-3.03431e-10	-1.38165
911408	chr5:911408:A:G	8.58095e-13	-3.03431e-10	-1.45776	2.54669e-05	-3.03431e-10	-1.44029	4.30803e-05	-3.03431e-10	-1.42425
911447	chr5:911447:T:C	4.89279e-13	-2.01955	-4.50893e-10	1.37786e-05	-2.05456	-4.50893e-10	2.29391e-05	-2.05448	-4.50893e-10
911687	chr5:911687:G:A	8.52679e-13	-3.03431e-10	-1.46409	2.51752e-05	-3.03431e-10	-1.45181	4.23607e-05	-3.03431e-10	-1.4411
911696	chr5:911696:G:A	9.54384e-13	0.0779422	-1.42935	1.88416e-05	-0.282499	-1.45911	3.05343e-05	-0.38188	-1.38659
912185	chr5:912185:T:G	1.48546e-12	-3.03431e-10	-0.909001	4.1618e-05	-3.03431e-10	-0.94914	7.94943e-05	-3.03431e-10	-0.811633
912419	chr5:912419:A:G	1.20629e-13	-1.98835	-1.43141	3.59689e-06	-1.93195	-1.46565	6.65048e-06	-1.87375	-1.41888
912474	chr5:912474:G:A	8.50057e-11	-0.895883	4.03388	0.00133986	-1.00088	3.52353	0.00141968	-1.00227	3.07314
912487	chr5:912487:C:T	1.60082e-11	-3.03431e-10	1.46838	0.000464834	-3.03431e-10	1.46401	0.00122139	-3.03431e-10	1.92043
912520	chr5:912520:C:T	1.35138e-13	-2.01739	-1.28879	4.1416e-06	-1.99727	-1.25932	1.39523e-05	-1.96192	-0.58975
913226	chr5:913226:T:C	9.71975e-13	-3.03431e-10	-1.33315	3.08103e-05	-3.03431e-10	-1.24982	5.34495e-05	-3.03431e-10	-1.20858
913354	chr5:913354:TTTTG:T	8.85815e-13	-3.03431e-10	-1.42597	2.64262e-05	-3.03431e-10	-1.40332	5.51484e-05	-3.03431e-10	-1.17729
913938	chr5:913938:C:T	1.31065e-12	-3.03431e-10	-1.0342	4.12429e-05	-3.03431e-10	-0.958195	0.000142613	-3.03431e-10	-0.22718
913989	chr5:913989:TCAGA:T	8.87542e-13	-3.03431e-10	-1.42402	2.56505e-05	-3.03431e-10	-1.43311	4.13076e-05	-3.03431e-10	-1.46627
914340	chr5:914340:G:A	4.74346e-13	-2.05054	-4.50893e-10	1.38218e-05	-2.05143	-4.50893e-10	2.30206e-05	-2.05093	-4.50893e-10
914549	chr5:914549:T:C	4.74628e-13	-2.04995	-4.50893e-10	1.38281e-05	-2.05097	-4.50893e-10	2.30324e-05	-2.05042	-4.50893e-10
914820	chr5:914820:C:CGT	1.2968e-13	-1.97027	-1.37714	3.84321e-06	-1.93627	-1.39509	6.29501e-06	-1.88993	-1.45763
914821	chr5:914821:A:G	1.29571e-13	-1.97319	-1.37506	3.83677e-06	-1.93971	-1.39333	6.26488e-06	-1.89399	-1.45837
914908	chr5:914908:G:A	1.35725e-12	-3.03431e-10	-0.999265	4.34345e-05	-3.03431e-10	-0.906419	0.000200001	-3.03431e-10	0.111007
915050	chr5:915050:G:A	9.06397e-12	-3.03431e-10	0.899584	0.000279042	-3.03431e-10	0.953691	0.00071464	-3.03431e-10	1.38446
915082	chr5:915082:G:A	9.23858e-13	-3.03431e-10	-1.38392	2.59488e-05	-3.03431e-10	-1.42155	4.44305e-05	-3.03431e-10	-1.39339
915367	chr5:915367:A:G	8.46768e-13	-3.03431e-10	-1.47105	2.46573e-05	-3.03431e-10	-1.4726	4.11059e-05	-3.03431e-10	-1.47117
915792	chr5:915792:T:C	1.37574e-13	-2.00462	-1.28369	4.22729e-06	-1.98263	-1.25348	1.43806e-05	-1.94367	-0.577771
915828	chr5:915828:G:A	8.82805e-13	-3.03431e-10	-1.42937	2.5532e-05	-3.03431e-10	-1.43774	4.13906e-05	-3.03431e-10	-1.46426
915843	chr5:915843:T:C	1.38448e-13	-1.99868	-1.2833	4.25838e-06	-1.97573	-1.25305	1.45152e-05	-1.93521	-0.576911
916362	chr5:916362:T:C	1.39645e-13	-2.00208	-1.2713	4.29849e-06	-1.97923	-1.24018	1.48294e-05	-1.93949	-0.551216
916372	chr5:916372:T:C	1.18441e-13	-1.96655	-1.47152	3.90698e-06	-1.88047	-1.43444	8.51763e-06	-1.80843	-1.23675
916617	chr5:916617:G:A	3.38755e-12	-3.03431e-10	-0.0846149	9.08112e-05	-3.03431e-10	-0.168891	0.000231296	-3.03431e-10	0.256383
916775	chr5:916775:T:G	1.36037e-13	-2.00922	-1.29033	4.17603e-06	-1.98791	-1.2604	1.41442e-05	-1.95018	-0.587835
916790	chr5:916790:GGC:G	8.45487e-13	-3.03431e-10	-1.47257	2.46976e-05	-3.03431e-10	-1.47097	4.57836e-05	-3.03431e-10	-1.36339
916860	chr5:916860:G:A	4.73479e-13	-2.05237	-4.50893e-10	1.37992e-05	-2.05306	-4.50893e-10	2.29796e-05	-2.05271	-4.50893e-10
916991	chr5:916991:G:C	1.18841e-12	0.272672	-1.40478	2.30061e-05	-0.099663	-1.44225	3.78988e-05	-0.203778	-1.34862
916995	chr5:916995:G:A	1.70506e-13	-1.81794	-1.25576	5.00856e-06	-1.85476	-1.21176	1.9017e-05	-1.77476	-0.467226
917479	chr5:917479:G:T	4.82e-13	-2.03453	-4.50893e-10	1.38151e-05	-2.05191	-4.50893e-10	2.29743e-05	-2.05294	-4.50893e-10
917763	chr5:917763:A:G	1.61897e-13	-1.85696	-1.26855	4.97492e-06	-2.04635	-1.02691	2.42668e-05	-2.0349	0.0366949
918110	chr5:918110:T:C	4.80844e-13	-2.03693	-4.50893e-10	1.4578e-05	-1.99816	-4.50893e-10	2.42599e-05	-1.99849	-4.50893e-10
918408	chr5:918408:C:T	1.35326e-12	-3.03431e-10	-1.0022	4.29596e-05	-3.03431e-10	-0.917414	0.000196762	-3.03431e-10	0.094677
918631	chr5:918631:A:G	8.9706e-13	-3.03431e-10	-1.41336	2.68439e-05	-3.03431e-10	-1.38764	4.56467e-05	-3.03431e-10	-1.36639
918643	chr5:918643:A:G	1.05012e-12	-3.03431e-10	-1.25581	3.08474e-05	-3.03431e-10	-1.24862	5.78906e-05	-3.03431e-10	-1.12876
918697	chr5:918697:C:G	1.37988e-13	-2.02419	-1.26112	4.23029e-06	-2.00605	-1.22935	1.46448e-05	-1.9735	-0.529731
918848	chr5:918848:T:G	1.34641e-13	-2.02092	-1.28894	4.1224e-06	-2.00178	-1.25946	1.38597e-05	-1.96807	-0.590258
919382	chr5:919382:A:G	1.23491e-13	-2.0408	-1.35552	3.46038e-06	-2.0542	-1.38209	8.25972e-06	-2.05055	-1.02538
919493	chr5:919493:A:C	3.57209e-12	-3.03431e-10	-0.0315717	0.000114005	-3.03431e-10	0.0585711	0.000152997	-3.03431e-10	-0.156898
919587	chr5:919587:G:T	8.5749e-13	-3.03431e-10	-1.45847	2.47302e-05	-3.03431e-10	-1.46965	4.17389e-05	-3.03431e-10	-1.45588
919600	chr5:919600:T:A	1.0565e-12	-3.03431e-10	-1.24976	3.15328e-05	-3.03431e-10	-1.22664	5.44731e-05	-3.03431e-10	-1.18961
919682	chr5:919682:G:T	1.37761e-13	-2.01819	-1.26877	4.22995e-06	-1.9984	-1.23708	1.45728e-05	-1.96368	-0.544486
919712	chr5:919712:C:T	4.78909e-13	-2.04097	-4.50893e-10	1.44715e-05	-2.00549	-4.50893e-10	2.40871e-05	-2.00564	-4.50893e-10
919714	chr5:919714:T:A	1.51348e-13	-2.00272	-1.19017	4.69353e-06	-1.9803	-1.15119	1.73597e-05	-1.94123	-0.391936
919783	chr5:919783:A:G	9.54155e-13	-3.03431e-10	-1.35165	3.00624e-05	-3.03431e-10	-1.2744	5.18675e-05	-3.03431e-10	-1.23862
919991	chr5:919991:T:C	1.25548e-12	-3.03431e-10	-1.0772	3.70144e-05	-3.03431e-10	-1.06637	0.000139731	-3.03431e-10	-0.247598
920470	chr5:920470:C:G	2.5301e-11	-3.03431e-10	1.92612	0.000735222	-3.03431e-10	1.9225	0.00197001	-3.03431e-10	2.39848
920643	chr5:920643:T:C	9.74351e-13	-3.03431e-10	-1.33071	3.08828e-05	-3.03431e-10	-1.24748	5.3533e-05	-3.03431e-10	-1.20702
920816	chr5:920816:A:G	4.81414e-13	-2.03575	-4.50893e-10	1.38323e-05	-2.05066	-4.50893e-10	2.29811e-05	-2.05265	-4.50893e-10
921066	chr5:921066:C:CTTG	1.41777e-13	-2.01003	-1.24819	4.29075e-06	-1.99029	-1.23092	1.51528e-05	-1.9543	-0.514834
921079	chr5:921079:A:G	1.46384e-13	-2.00515	-1.2211	4.43739e-06	-1.98468	-1.20293	1.61224e-05	-1.94723	-0.459883
921150	chr5:921150:ATTAAAT:A	4.3966e-13	-1.68184	-0.444634	1.12463e-05	-1.9911	-0.266537	0.000152258	-1.94512	1.78338
921526	chr5:921526:T:C	1.12151e-12	-3.03431e-10	-1.19005	3.50297e-05	-3.03431e-10	-1.12148	6.1434e-05	-3.03431e-10	-1.06935
922160	chr5:922160:A:T	1.41407e-13	-2.00145	-1.25939	4.28298e-06	-1.9803	-1.24272	1.49823e-05	-1.94185	-0.538594
922290	chr5:922290:C:T	4.44256e-13	-0.714478	-1.4016	9.95399e-06	-1.05641	-1.32329	1.39926e-05	-1.15154	-1.39725
922318	chr5:922318:C:T	4.91298e-13	-2.01543	-4.50893e-10	1.42439e-05	-2.02135	-4.50893e-10	2.37613e-05	-2.01926	-4.50893e-10
922430	chr5:922430:A:G	2.46098e-13	-1.31206	-1.39469	5.69893e-06	-1.82783	-1.10957	2.28627e-05	-1.79079	-0.267021
922525	chr5:922525:A:G	1.49694e-13	-2.0048	-1.19909	4.54095e-06	-1.98423	-1.18031	1.68443e-05	-1.94676	-0.416541
922651	chr5:922651:A:G	1.31471e-13	-1.92346	-1.41023	4.0834e-06	-1.8818	-1.38894	1.0815e-05	-1.82726	-0.979122
922860	chr5:922860:C:T	4.73809e-13	-2.05167	-4.50893e-10	1.38027e-05	-2.05281	-4.50893e-10	2.29895e-05	-2.05228	-4.50893e-10
922946	chr5:922946:C:T	3.90401e-12	-3.03431e-10	0.057282	0.000104513	-3.03431e-10	-0.0283586	0.000251613	-3.03431e-10	0.340573
923071	chr5:923071:C:T	3.24685e-12	-3.03431e-10	-0.127037	0.000103439	-3.03431e-10	-0.0386959	0.00013958	-3.03431e-10	-0.248678
923362	chr5:923362:T:C	1.60603e-13	-2.0455	-1.08804	4.93393e-06	-2.03112	-1.05042	2.0092e-05	-2.00586	-0.181136
923373	chr5:923373:A:G	3.21276e-12	-3.03431e-10	-0.137591	0.000102417	-3.03431e-10	-0.0486245	0.000138291	-3.03431e-10	-0.257954
923545	chr5:923545:C:T	8.66914e-13	-3.03431e-10	-1.44754	2.48602e-05	-3.03431e-10	-1.4644	4.29624e-05	-3.03431e-10	-1.42699
923611	chr5:923611:C:T	1.48085e-13	-1.99535	-1.21934	4.49351e-06	-1.97353	-1.20151	1.63904e-05	-1.93329	-0.457328
923622	chr5:923622:C:T	8.50088e-13	-3.03431e-10	-1.46714	2.4702e-05	-3.03431e-10	-1.47079	4.15826e-05	-3.03431e-10	-1.45964
923648	chr5:923648:C:T	1.09179e-12	-3.03431e-10	-1.2169	3.26572e-05	-3.03431e-10	-1.19161	5.66264e-05	-3.03431e-10	-1.15084
923652	chr5:923652:C:T	8.60483e-13	-3.03431e-10	-1.45498	2.56287e-05	-3.03431e-10	-1.43396	4.34053e-05	-3.03431e-10	-1.41673
923927	chr5:923927:T:G	2.56909e-11	-3.03431e-10	1.94141	0.000744661	-3.03431e-10	1.93526	0.00199747	-3.03431e-10	2.41232
924099	chr5:924099:T:C	5.05808e-13	-1.98632	-4.50893e-10	1.42318e-05	-2.02219	-4.50893e-10	2.41333e-05	-2.00373	-4.50893e-10
924142	chr5:924142:G:A	8.8199e-13	-3.03431e-10	-1.4303	2.65532e-05	-3.03431e-10	-1.39852	4.4995e-05	-3.03431e-10	-1.38077
924867	chr5:924867:CTTCT:C	8.46411e-13	-3.03431e-10	-1.47147	2.4663e-05	-3.03431e-10	-1.47237	4.119e-05	-3.03431e-10	-1.46912
925065	chr5:925065:T:A	1.37674e-12	-3.03431e-10	-0.985005	4.27601e-05	-3.03431e-10	-0.922067	0.000200948	-3.03431e-10	0.115731
925140	chr5:925140:A:G	9.04511e-13	-3.03431e-10	-1.40508	2.71052e-05	-3.03431e-10	-1.37795	4.46604e-05	-3.03431e-10	-1.38823
925569	chr5:925569:T:C	9.62698e-13	-3.03431e-10	-1.34274	2.71366e-05	-3.03431e-10	-1.37679	4.79225e-05	-3.03431e-10	-1.31773
925707	chr5:925707:A:G	1.49297e-13	-1.99878	-1.20776	4.52796e-06	-1.97787	-1.18953	1.66829e-05	-1.93886	-0.434072
926318	chr5:926318:T:A	8.07141e-13	-2.01356	0.494578	3.03637e-05	-1.97442	0.709996	0.000194243	-1.86071	1.9425
926928	chr5:926928:C:G	6.62442e-12	-3.03431e-10	0.586041	0.000265539	-3.03431e-10	0.90409	0.00148188	-3.03431e-10	2.11375
926944	chr5:926944:G:A	5.62419e-13	-1.88023	-4.50893e-10	1.52561e-05	-1.9527	-4.50893e-10	2.54836e-05	-1.94928	-4.50893e-10
927208	chr5:927208:C:T	2.45806e-13	-2.02349	-0.684441	7.97149e-06	-2.02503	-0.576771	1.61013e-05	-2.02267	-0.38575
927510	chr5:927510:T:G	4.76944e-13	-1.53987	-0.505205	1.64457e-05	-1.73039	-0.147219	5.0109e-05	-1.82291	0.549797
928224	chr5:928224:A:G	1.29446e-13	-2.03215	-1.31706	4.0694e-06	-2.05206	-1.22212	9.84588e-06	-2.05418	-0.846085
928357	chr5:928357:C:T	4.83682e-13	-2.03105	-4.50893e-10	1.40319e-05	-2.03634	-4.50893e-10	2.34209e-05	-2.03369	-4.50893e-10
928445	chr5:928445:A:G	9.09786e-13	-3.03431e-10	-1.39927	2.65089e-05	-3.03431e-10	-1.40019	5.02866e-05	-3.03431e-10	-1.26958
928580	chr5:928580:C:T	9.1547e-13	-3.03431e-10	-1.39304	2.66745e-05	-3.03431e-10	-1.39397	5.08106e-05	-3.03431e-10	-1.25921
928675	chr5:928675:G:T	3.03976e-12	-1.89163	1.69869	0.000135882	-1.82158	2.05569	0.00270825	-1.61307	4.32981
928708	chr5:928708:A:G	9.12754e-13	-3.03431e-10	-1.39601	2.6596e-05	-3.03431e-10	-1.39691	5.05625e-05	-3.03431e-10	-1.26411
928859	chr5:928859:A:G	4.88515e-13	-2.02111	-4.50893e-10	1.41563e-05	-2.02752	-4.50893e-10	2.36419e-05	-2.0243	-4.50893e-10
928958	chr5:928958:C:T	1.42555e-12	-3.03431e-10	-0.950168	4.57784e-05	-3.03431e-10	-0.853862	8.92468e-05	-3.03431e-10	-0.695912
929015	chr5:929015:A:C	9.23086e-13	-3.03431e-10	-1.38476	2.68951e-05	-3.03431e-10	-1.38573	5.14979e-05	-3.03431e-10	-1.24578
929027	chr5:929027:T:C	9.13665e-13	-3.03431e-10	-1.39501	2.66227e-05	-3.03431e-10	-1.39591	5.06461e-05	-3.03431e-10	-1.26245
929080	chr5:929080:CAT:C	9.13737e-13	-3.03431e-10	-1.39493	2.66292e-05	-3.03431e-10	-1.39566	5.06453e-05	-3.03431e-10	-1.26247
929222	chr5:929222:G:T	1.21251e-12	-2.00668	0.894652	3.39026e-05	-2.019	0.864821	7.62146e-05	-2.01561	1.16185
929643	chr5:929643:C:T	1.1407e-13	-2.00623	-1.46944	3.37382e-06	-1.99132	-1.47031	5.63283e-06	-1.99621	-1.4625
929726	chr5:929726:G:C	4.87817e-12	-3.03431e-10	0.280047	0.000112289	-3.03431e-10	0.0434027	0.000257573	-3.03431e-10	0.363984
929914	chr5:929914:T:G	9.11433e-13	-3.03431e-10	-1.39746	2.65561e-05	-3.03431e-10	-1.39842	5.04375e-05	-3.03431e-10	-1.26658
929984	chr5:929984:G:A	9.12698e-13	-3.03431e-10	-1.39607	2.65934e-05	-3.03431e-10	-1.39701	5.05541e-05	-3.03431e-10	-1.26427
930062	chr5:930062:G:A	9.12698e-13	-3.03431e-10	-1.39607	2.65934e-05	-3.03431e-10	-1.39701	5.05541e-05	-3.03431e-10	-1.26427
930316	chr5:930316:A:T	9.12698e-13	-3.03431e-10	-1.39607	2.65934e-05	-3.03431e-10	-1.39701	5.05541e-05	-3.03431e-10	-1.26427
930570	chr5:930570:C:T	4.02273e-12	-3.03431e-10	0.0872369	0.000107701	-3.03431e-10	0.00168498	0.000258352	-3.03431e-10	0.367006
930722	chr5:930722:C:T	9.16499e-13	-3.03431e-10	-1.39192	2.6692e-05	-3.03431e-10	-1.39331	5.08623e-05	-3.03431e-10	-1.2582
931208	chr5:931208:A:G	8.76647e-13	-3.03431e-10	-1.43637	2.55462e-05	-3.03431e-10	-1.43718	4.70906e-05	-3.03431e-10	-1.33524
931339	chr5:931339:T:C	1.89315e-13	-2.0546	-0.914469	6.47094e-06	-2.04711	-0.763238	2.23621e-05	-2.0281	-0.0518489
931577	chr5:931577:T:C	1.09447e-12	-3.03431e-10	-1.21445	3.33127e-05	-3.03431e-10	-1.17174	7.74619e-05	-3.03431e-10	-0.837532
931687	chr5:931687:G:A	9.15859e-13	-3.03431e-10	-1.39262	2.66694e-05	-3.03431e-10	-1.39416	5.07891e-05	-3.03431e-10	-1.25964
932033	chr5:932033:T:C	9.10453e-13	-3.03431e-10	-1.39854	2.65175e-05	-3.03431e-10	-1.39987	5.03153e-05	-3.03431e-10	-1.26901
932143	chr5:932143:C:T	2.7994e-12	-1.90771	1.63239	0.000126816	-1.82672	1.99178	0.00238094	-1.63465	4.22258
932414	chr5:932414:C:T	2.85165e-12	-1.90107	1.64425	0.000129344	-1.81905	2.00386	0.00244356	-1.62461	4.23851
932437	chr5:932437:A:G	4.75268e-13	-2.0486	-4.50893e-10	1.49906e-05	-1.97025	-4.50893e-10	2.3712e-05	-2.02134	-4.50893e-10
932507	chr5:932507:A:G	1.0934e-13	-2.05444	-1.46358	3.3637e-06	-2.04494	-1.41969	7.08031e-06	-2.02716	-1.20284
932599	chr5:932599:T:C	1.36253e-12	-3.03431e-10	-0.995376	4.32472e-05	-3.03431e-10	-0.91074	7.97024e-05	-3.03431e-10	-0.809018
932659	chr5:932659:T:C	2.55237e-13	-2.05245	-0.617838	9.11972e-06	-2.04059	-0.426649	4.76317e-05	-2.0166	0.692776
932995	chr5:932995:G:C	1.08722e-12	-3.03431e-10	-1.22109	3.1492e-05	-3.03431e-10	-1.22794	6.60423e-05	-3.03431e-10	-0.997022
933697	chr5:933697:C:A	8.97635e-13	-3.03431e-10	-1.41271	2.61477e-05	-3.03431e-10	-1.41391	4.91221e-05	-3.03431e-10	-1.29301
933870	chr5:933870:A:G	7.11414e-13	-2.02087	0.375649	2.00481e-05	-2.0366	0.35706	6.1785e-05	-2.03277	0.969117
933966	chr5:933966:G:A	9.1693e-13	-2.01316	0.621716	2.63666e-05	-2.02346	0.617886	5.79332e-05	-2.02032	0.892297
934229	chr5:934229:T:C	9.45077e-13	-2.0206	0.659384	2.72054e-05	-2.02985	0.655592	5.99014e-05	-2.02704	0.932424
934275	chr5:934275:T:C	9.09071e-13	-3.03431e-10	-1.40005	2.64801e-05	-3.03431e-10	-1.40128	5.01638e-05	-3.03431e-10	-1.27202
935153	chr5:935153:A:G	1.64755e-13	-2.0546	-1.05342	5.51518e-06	-2.04712	-0.923048	1.76622e-05	-2.02817	-0.287719
935841	chr5:935841:ATC:A	2.16429e-11	-3.03431e-10	1.76996	0.000658842	-3.03431e-10	1.81281	0.00174918	-3.03431e-10	2.27958
935950	chr5:935950:A:G	2.42185e-12	-1.88044	1.46025	0.000109733	-1.79219	1.81257	0.00198181	-1.58806	3.99251
936008	chr5:936008:G:A	4.24141e-13	-0.69561	-1.4668	9.43545e-06	-0.996853	-1.43635	1.48727e-05	-1.02017	-1.46762
936351	chr5:936351:A:G	1.12138e-13	-2.0485	-1.44425	3.28967e-06	-2.01472	-1.47217	5.97627e-06	-1.98395	-1.41557
936401	chr5:936401:C:T	3.30606e-12	-3.03431e-10	-0.108966	8.67548e-05	-3.03431e-10	-0.214587	0.000167522	-3.03431e-10	-0.0662029
936482	chr5:936482:A:T	4.82608e-13	-2.03327	-4.50893e-10	1.38359e-05	-2.05041	-4.50893e-10	2.32137e-05	-2.04258	-4.50893e-10
936654	chr5:936654:C:T	4.74825e-13	-2.04953	-4.50893e-10	1.38135e-05	-2.05203	-4.50893e-10	2.30213e-05	-2.0509	-4.50893e-10
937233	chr5:937233:T:C	8.94791e-13	-3.03431e-10	-1.41589	2.60703e-05	-3.03431e-10	-1.41688	4.88659e-05	-3.03431e-10	-1.29824
937336	chr5:937336:G:A	2.45908e-12	-1.9059	1.50096	0.000111098	-1.82417	1.85691	0.00200935	-1.63112	4.04937
937374	chr5:937374:C:T	9.02541e-13	-3.03431e-10	-1.40726	2.5865e-05	-3.03431e-10	-1.42478	4.48778e-05	-3.03431e-10	-1.38337
937441	chr5:937441:T:C	1.64779e-13	-2.04419	-1.06369	5.55363e-06	-2.05459	-0.908628	1.63399e-05	-2.05019	-0.343516
937645	chr5:937645:G:A	3.29597e-12	-3.03431e-10	-0.112023	8.6496e-05	-3.03431e-10	-0.217575	0.000166989	-3.03431e-10	-0.0693906
937705	chr5:937705:C:T	2.24129e-12	-1.92098	1.42331	0.000100506	-1.84265	1.77519	0.00176477	-1.65632	3.94478
937812	chr5:937812:T:G	2.37799e-12	-1.91772	1.47925	0.000106818	-1.83854	1.832	0.00191005	-1.65069	4.01826
938517	chr5:938517:CAG:C	2.80545e-12	-1.87439	1.60122	0.000128252	-1.78657	1.96289	0.00242282	-1.57983	4.1852
938582	chr5:938582:C:T	6.13048e-13	-1.79403	-4.50893e-10	2.17637e-05	-1.59743	-4.50893e-10	3.61211e-05	-1.60044	-4.50893e-10
938927	chr5:938927:A:T	4.88816e-13	-2.02049	-4.50893e-10	1.39414e-05	-2.04281	-4.50893e-10	2.34539e-05	-2.03228	-4.50893e-10
939006	chr5:939006:C:T	2.31869e-12	-1.94153	1.47781	0.000104254	-1.87093	1.84009	0.00182288	-1.69664	4.0175
939090	chr5:939090:T:C	9.17488e-13	-3.03431e-10	-1.39084	2.67196e-05	-3.03431e-10	-1.39228	5.09601e-05	-3.03431e-10	-1.25627
939305	chr5:939305:C:T	2.14138e-12	-1.91673	1.37346	9.52674e-05	-1.83781	1.71682	0.00163272	-1.65239	3.86308
939418	chr5:939418:A:G	2.59006e-13	-1.48386	-1.17176	5.36246e-06	-1.90446	-1.09379	1.9144e-05	-1.7785	-0.456823
939559	chr5:939559:T:C	1.23032e-13	-2.00272	-1.39731	3.60506e-06	-1.94308	-1.45226	6.12398e-06	-1.9034	-1.47171
939989	chr5:939989:C:T	8.86997e-13	-3.03431e-10	-1.42464	2.6959e-05	-3.03431e-10	-1.38336	4.59064e-05	-3.03431e-10	-1.36071
940256	chr5:940256:GTTGT:G	4.49481e-13	-0.634204	-1.47018	9.38682e-06	-0.995489	-1.44288	1.42343e-05	-1.06367	-1.46799
940619	chr5:940619:A:T	8.86975e-13	-2.04573	0.621068	3.38546e-05	-2.01308	0.85748	0.000242248	-1.92889	2.23153
940647	chr5:940647:G:T	2.52948e-13	-1.43755	-1.24175	8.31132e-06	-1.90912	-0.650933	3.73726e-05	-1.86079	0.294412
940702	chr5:940702:C:T	8.65167e-13	-3.03431e-10	-1.44956	2.53836e-05	-3.03431e-10	-1.44357	4.10862e-05	-3.03431e-10	-1.47164
940888	chr5:940888:T:C	4.54305e-13	-2.05448	-0.039233	1.64933e-05	-2.05012	0.175396	8.57098e-05	-2.03524	1.29889
940924	chr5:940924:G:A	8.65056e-13	-3.03431e-10	-1.44968	2.53804e-05	-3.03431e-10	-1.4437	4.10853e-05	-3.03431e-10	-1.47167
940932	chr5:940932:C:T	1.4544e-12	-3.03431e-10	-0.930127	3.89858e-05	-3.03431e-10	-1.01448	8.02121e-05	-3.03431e-10	-0.802643
941309	chr5:941309:TG:T	9.56748e-13	-3.03431e-10	-1.34894	2.82064e-05	-3.03431e-10	-1.33812	5.17783e-05	-3.03431e-10	-1.24035
941542	chr5:941542:G:A	4.38144e-13	-2.03046	-0.0994702	1.20783e-05	-2.03812	-0.148141	2.29019e-05	-2.03636	-0.0197396
941759	chr5:941759:C:T	4.95066e-13	-2.00779	-4.50893e-10	1.43826e-05	-2.01165	-4.50893e-10	2.39668e-05	-2.01065	-4.50893e-10
942112	chr5:942112:G:A	3.12632e-12	-2.03378	1.86892	0.000129044	-2.00674	2.18922	0.0024393	-1.90022	4.51237
942260	chr5:942260:G:A	8.63122e-13	-3.03431e-10	-1.45192	2.51695e-05	-3.03431e-10	-1.45204	4.1681e-05	-3.03431e-10	-1.45727
942338	chr5:942338:G:A	8.51647e-13	-3.03431e-10	-1.46531	2.47644e-05	-3.03431e-10	-1.46827	4.11728e-05	-3.03431e-10	-1.46954
942516	chr5:942516:A:G	8.51591e-13	-3.03431e-10	-1.46537	2.53325e-05	-3.03431e-10	-1.44559	4.26014e-05	-3.03431e-10	-1.43543
942724	chr5:942724:G:A	4.7453e-13	-2.05015	-4.50893e-10	1.38087e-05	-2.05238	-4.50893e-10	2.30062e-05	-2.05155	-4.50893e-10
943560	chr5:943560:C:G	1.01421e-12	-3.03431e-10	-1.29061	2.81042e-05	-3.03431e-10	-1.34176	5.16749e-05	-3.03431e-10	-1.24235
943697	chr5:943697:AT:A	2.2912e-12	-2.03183	1.55618	9.4849e-05	-2.00356	1.87817	0.00164921	-1.89464	4.11537
943932	chr5:943932:G:A	1.0136e-11	-3.03431e-10	1.01137	0.000382887	-3.03431e-10	1.27007	0.00445984	-3.03431e-10	3.21555
944111	chr5:944111:G:A	4.73044e-13	-2.05329	-4.50893e-10	1.37825e-05	-2.05428	-4.50893e-10	2.29514e-05	-2.05394	-4.50893e-10
944183	chr5:944183:A:G	2.41355e-13	-1.57534	-1.15087	7.61443e-06	-1.97759	-0.670039	4.00116e-05	-1.94636	0.44821
944223	chr5:944223:C:T	4.75246e-13	-2.04865	-4.50893e-10	1.38251e-05	-2.05119	-4.50893e-10	2.30377e-05	-2.05019	-4.50893e-10
944353	chr5:944353:G:A	8.98016e-13	-3.03431e-10	-1.41229	2.63586e-05	-3.03431e-10	-1.40588	4.17252e-05	-3.03431e-10	-1.45621
944841	chr5:944841:C:T	1.83808e-12	-3.03431e-10	-0.695999	4.79107e-05	-3.03431e-10	-0.808334	8.16517e-05	-3.03431e-10	-0.784854
945019	chr5:945019:C:T	1.91569e-12	-3.03431e-10	-0.654647	4.98982e-05	-3.03431e-10	-0.767688	8.68741e-05	-3.03431e-10	-0.722858
945171	chr5:945171:T:C	2.41051e-12	-2.02579	1.6009	9.57054e-05	-1.99815	1.88175	0.00178601	-1.88439	4.18481
945402	chr5:945402:C:T	2.7648e-12	-1.98006	1.6923	0.00011113	-1.93643	1.96946	0.00220852	-1.78535	4.29811
945439	chr5:945439:A:G	9.97922e-13	0.165233	-1.47204	1.59843e-05	-0.449408	-1.45666	2.9116e-05	-0.393794	-1.42224
945719	chr5:945719:A:G	9.53293e-13	-3.03431e-10	-1.35256	2.69187e-05	-3.03431e-10	-1.38485	4.7206e-05	-3.03431e-10	-1.3328
945796	chr5:945796:T:C	5.34054e-13	-2.03997	0.107993	1.53168e-05	-2.04942	0.100694	3.94428e-05	-2.04799	0.535522
945815	chr5:945815:C:T	1.08447e-13	-2.05441	-1.47181	3.26221e-06	-2.04326	-1.452	6.41325e-06	-2.03015	-1.2988
945991	chr5:945991:A:G	3.01437e-13	-2.05444	-0.449473	1.04802e-05	-2.04763	-0.280553	5.72057e-05	-2.0292	0.888534
946019	chr5:946019:C:T	2.70198e-12	-1.97617	1.66544	0.000108291	-1.93155	1.9387	0.00214117	-1.77801	4.2598
946100	chr5:946100:G:A	1.10183e-12	-2.04919	0.841444	3.1957e-05	-2.05239	0.839105	6.09675e-05	-2.05191	0.974938
946534	chr5:946534:G:A	1.9105e-12	-3.03431e-10	-0.657359	5.82617e-05	-3.03431e-10	-0.612729	0.000169753	-3.03431e-10	-0.0529705
946543	chr5:946543:A:C	2.21388e-13	-2.05227	-0.760291	7.3034e-06	-2.05382	-0.635519	2.97246e-05	-2.04434	0.249001
946565	chr5:946565:C:T	4.97701e-13	-2.04288	0.0404049	1.42862e-05	-2.05115	0.0327651	3.64639e-05	-2.04993	0.458933
946688	chr5:946688:T:G	8.79573e-11	-1.29101	4.46313	0.00130929	-1.35914	3.85871	0.00131992	-1.36864	3.36665
946962	chr5:946962:G:A	8.66708e-12	-3.03431e-10	0.854809	0.000262427	-3.03431e-10	0.892299	0.000650056	-3.03431e-10	1.28974
947112	chr5:947112:G:A	8.63357e-13	-3.03431e-10	-1.45165	2.53591e-05	-3.03431e-10	-1.44453	4.10939e-05	-3.03431e-10	-1.47146
947144	chr5:947144:T:G	8.51882e-13	-3.03431e-10	-1.46503	2.46729e-05	-3.03431e-10	-1.47197	4.10554e-05	-3.03431e-10	-1.47239
947157	chr5:947157:C:T	1.02038e-12	-3.03431e-10	-1.28454	3.26685e-05	-3.03431e-10	-1.19126	9.2378e-05	-3.03431e-10	-0.661429
947249	chr5:947249:A:G	2.19184e-13	-2.05455	-0.768011	7.25963e-06	-2.04963	-0.645719	2.96361e-05	-2.03326	0.23493
948079	chr5:948079:T:C	2.8231e-13	-2.05326	-0.516213	9.21582e-06	-2.04171	-0.415045	4.1049e-05	-2.02017	0.547616
948664	chr5:948664:G:A	1.13536e-12	-3.03431e-10	-1.17778	3.55604e-05	-3.03431e-10	-1.10644	6.43647e-05	-3.03431e-10	-1.02275
948673	chr5:948673:C:T	8.51931e-13	-3.03431e-10	-1.46497	2.46733e-05	-3.03431e-10	-1.47195	4.1055e-05	-3.03431e-10	-1.47241
948703	chr5:948703:A:T	9.90774e-13	-3.03431e-10	-1.31399	2.92377e-05	-3.03431e-10	-1.30222	5.41139e-05	-3.03431e-10	-1.19623
948766	chr5:948766:C:T	4.73084e-13	-2.05321	-4.50893e-10	1.37814e-05	-2.05435	-4.50893e-10	2.29478e-05	-2.05409	-4.50893e-10
948811	chr5:948811:CT:C	8.53878e-13	-3.03431e-10	-1.46269	2.50254e-05	-3.03431e-10	-1.45778	4.10515e-05	-3.03431e-10	-1.47249
948922	chr5:948922:A:G	2.38153e-13	-2.05044	-0.689125	7.8508e-06	-2.05436	-0.562699	3.27793e-05	-2.04654	0.349021
948979	chr5:948979:C:T	1.7476e-12	-3.03431e-10	-0.74648	4.63806e-05	-3.03431e-10	-0.840792	7.41114e-05	-3.03431e-10	-0.881749
949292	chr5:949292:C:A	3.47926e-12	-1.99811	1.94021	0.000139232	-1.95946	2.21792	0.00293848	-1.82139	4.61972
949436	chr5:949436:C:T	8.78351e-13	-3.03431e-10	-1.43443	2.55648e-05	-3.03431e-10	-1.43646	4.68833e-05	-3.03431e-10	-1.33966
949508	chr5:949508:G:A	8.9027e-13	-3.03431e-10	-1.42095	2.53241e-05	-3.03431e-10	-1.44592	4.13424e-05	-3.03431e-10	-1.46543
949519	chr5:949519:T:C	2.38144e-13	-2.05168	-0.687926	8.00317e-06	-2.03651	-0.561327	3.42466e-05	-2.01073	0.356995
949801	chr5:949801:C:G	2.48147e-13	-2.05203	-0.646424	8.36367e-06	-2.03731	-0.516463	3.64689e-05	-2.01182	0.420958
950190	chr5:950190:G:A	9.38342e-13	-3.03431e-10	-1.36836	2.77782e-05	-3.03431e-10	-1.35342	4.41386e-05	-3.03431e-10	-1.39998
950215	chr5:950215:G:A	3.7933e-12	-1.94592	1.97443	0.00015474	-1.88695	2.25102	0.0034119	-1.70876	4.65647
950520	chr5:950520:T:C	8.52722e-13	-3.03431e-10	-1.46404	2.49795e-05	-3.03431e-10	-1.45962	4.10587e-05	-3.03431e-10	-1.47232
950864	chr5:950864:T:C	4.72662e-13	-2.0541	-4.50893e-10	1.37793e-05	-2.0545	-4.50893e-10	2.29391e-05	-2.05447	-4.50893e-10
951243	chr5:951243:T:C	1.15359e-13	-2.04319	-1.42124	3.64923e-06	-2.01207	-1.37109	8.48922e-06	-1.97805	-1.07047
951517	chr5:951517:C:T	3.55574e-12	-1.92856	1.8924	0.000144449	-1.86689	2.16214	0.00315212	-1.67962	4.54813
951852	chr5:951852:C:T	1.97299e-12	-3.03431e-10	-0.625175	5.90298e-05	-3.03431e-10	-0.599631	0.00011831	-3.03431e-10	-0.414013
952120	chr5:952120:C:T	8.53086e-13	-3.03431e-10	-1.46362	2.49922e-05	-3.03431e-10	-1.45911	4.10557e-05	-3.03431e-10	-1.47239
952161	chr5:952161:G:T	2.31554e-12	-1.91591	1.45084	9.24244e-05	-1.8513	1.70002	0.00176909	-1.65733	3.94823
952289	chr5:952289:A:G	8.5366e-13	-3.03431e-10	-1.46294	2.47888e-05	-3.03431e-10	-1.46728	4.21988e-05	-3.03431e-10	-1.44493
952294	chr5:952294:C:T	1.11269e-12	-3.03431e-10	-1.19794	3.37879e-05	-3.03431e-10	-1.15757	6.12065e-05	-3.03431e-10	-1.07306
952669	chr5:952669:A:G	1.00673e-12	-3.03431e-10	-1.29801	3.31199e-05	-3.03431e-10	-1.17754	8.98449e-05	-3.03431e-10	-0.689233
952712	chr5:952712:C:T	6.08294e-13	-1.86651	0.0646924	3.07262e-05	-1.7362	0.483643	0.000556582	-1.61131	2.7458
952746	chr5:952746:C:G	9.07256e-13	-3.03431e-10	-1.40205	2.5716e-05	-3.03431e-10	-1.43056	4.5e-05	-3.03431e-10	-1.38065
952788	chr5:952788:G:A	8.60637e-13	-3.03431e-10	-1.4548	2.58098e-05	-3.03431e-10	-1.42692	4.12763e-05	-3.03431e-10	-1.46703
952789	chr5:952789:C:T	3.9754e-13	-0.865133	-1.36205	9.29715e-06	-1.1837	-1.26427	1.33128e-05	-1.23695	-1.36164
953134	chr5:953134:AGT:A	2.8434e-13	-2.05455	-0.507753	8.11487e-06	-2.05351	-0.530467	1.67164e-05	-2.05398	-0.316949
953154	chr5:953154:C:CA	2.59813e-13	-2.05105	-0.60147	7.38121e-06	-2.05417	-0.624564	1.50696e-05	-2.0538	-0.420839
953292	chr5:953292:T:C	4.19935e-12	-1.65427	1.78448	9.38426e-05	-1.98243	1.84638	0.000269317	-1.87142	2.27999
953440	chr5:953440:G:A	9.94801e-13	-3.03431e-10	-1.30994	2.75529e-05	-3.03431e-10	-1.36157	5.03506e-05	-3.03431e-10	-1.26831
953448	chr5:953448:A:G	5.83262e-13	-1.84384	-4.50893e-10	1.47541e-05	-1.98615	-4.50893e-10	2.46564e-05	-1.98228	-4.50893e-10
953503	chr5:953503:C:T	1.23573e-12	-3.03431e-10	-1.09306	3.40222e-05	-3.03431e-10	-1.15066	5.19446e-05	-3.03431e-10	-1.23714
953532	chr5:953532:C:T	8.5227e-13	-3.03431e-10	-1.46457	2.49303e-05	-3.03431e-10	-1.46159	4.10717e-05	-3.03431e-10	-1.472
953718	chr5:953718:A:G	2.03309e-12	-1.64195	1.04678	3.45181e-05	-1.98824	0.852054	0.000127369	-1.87934	1.53911
953724	chr5:953724:G:A	2.39335e-13	-2.05292	-0.681699	6.7667e-06	-2.05459	-0.711067	1.35018e-05	-2.05451	-0.529985
953736	chr5:953736:T:G	8.56425e-13	-3.03431e-10	-1.45971	2.51073e-05	-3.03431e-10	-1.45452	4.10464e-05	-3.03431e-10	-1.47261
953956	chr5:953956:C:T	1.89981e-12	-3.03431e-10	-0.66297	5.03612e-05	-3.03431e-10	-0.758452	8.02362e-05	-3.03431e-10	-0.802343
953965	chr5:953965:G:T	8.50493e-13	-3.03431e-10	-1.46666	2.47523e-05	-3.03431e-10	-1.46876	4.18579e-05	-3.03431e-10	-1.45304
953982	chr5:953982:T:A	1.41705e-12	-3.03431e-10	-0.956143	4.6469e-05	-3.03431e-10	-0.838889	8.66801e-05	-3.03431e-10	-0.725093
953997	chr5:953997:G:C	1.43001e-12	-3.03431e-10	-0.947039	4.69401e-05	-3.03431e-10	-0.8288	8.76297e-05	-3.03431e-10	-0.714198
954155	chr5:954155:A:G	1.27606e-12	-3.03431e-10	-1.06095	4.28436e-05	-3.03431e-10	-0.920116	0.000171873	-3.03431e-10	-0.0405606
954344	chr5:954344:G:A	8.46485e-13	-3.03431e-10	-1.47139	2.46575e-05	-3.03431e-10	-1.47259	4.18977e-05	-3.03431e-10	-1.45209
954908	chr5:954908:G:A	9.17657e-13	-3.03431e-10	-1.39065	2.58413e-05	-3.03431e-10	-1.4257	4.59754e-05	-3.03431e-10	-1.35921
954949	chr5:954949:T:C	1.71874e-12	-3.03431e-10	-0.763133	5.58332e-05	-3.03431e-10	-0.655305	0.000104287	-3.03431e-10	-0.540173
955022	chr5:955022:T:C	3.17003e-13	-1.47335	-0.980215	1.44365e-05	-1.0984	-0.90951	2.54941e-05	-1.26385	-0.685021
955032	chr5:955032:G:A	1.07933e-12	-3.03431e-10	-1.22838	3.2724e-05	-3.03431e-10	-1.18956	5.90515e-05	-3.03431e-10	-1.10891
955378	chr5:955378:C:T	2.74592e-12	-3.03431e-10	-0.294607	7.15215e-05	-3.03431e-10	-0.407675	0.00011546	-3.03431e-10	-0.438392
955557	chr5:955557:CTCTG:C	1.28858e-11	-1.51632	2.76773	0.00099901	-1.18376	3.41285	0.172713	-0.745797	7.61787
955657	chr5:955657:C:G	9.8139e-13	-3.03431e-10	-1.32351	3.01377e-05	-3.03431e-10	-1.2719	5.25652e-05	-3.03431e-10	-1.22526
955711	chr5:955711:CTA:C	8.8886e-13	-3.03431e-10	-1.42254	2.6115e-05	-3.03431e-10	-1.41516	4.15983e-05	-3.03431e-10	-1.45926
955997	chr5:955997:C:G	2.55115e-12	-3.03431e-10	-0.368179	7.80637e-05	-3.03431e-10	-0.320148	0.000109396	-3.03431e-10	-0.492348
956399	chr5:956399:G:A	2.47129e-12	-0.399981	-4.50893e-10	6.20918e-05	-0.549059	-4.50893e-10	0.000105026	-0.533113	-4.50893e-10
956556	chr5:956556:C:T	2.94796e-13	-1.1652	-1.36099	8.23079e-06	-1.4026	-1.16719	2.74309e-05	-1.39737	-0.478276
956563	chr5:956563:T:A	8.73263e-13	-3.03431e-10	-1.44024	2.53617e-05	-3.03431e-10	-1.44443	4.16718e-05	-3.03431e-10	-1.45749
956853	chr5:956853:CT:C	8.61423e-13	-3.03431e-10	-1.45389	2.48459e-05	-3.03431e-10	-1.46498	4.11966e-05	-3.03431e-10	-1.46896
956859	chr5:956859:C:T	2.89444e-13	-1.18158	-1.36293	8.09094e-06	-1.41624	-1.17069	2.68895e-05	-1.41088	-0.484703
956921	chr5:956921:C:T	9.60812e-13	-3.03431e-10	-1.3447	2.66657e-05	-3.03431e-10	-1.3943	4.67196e-05	-3.03431e-10	-1.34315
957537	chr5:957537:G:A	5.45614e-12	-3.03431e-10	0.39202	0.000192877	-3.03431e-10	0.584378	0.000635054	-3.03431e-10	1.26639
957867	chr5:957867:G:A	2.3631e-13	-1.37972	-1.36761	6.03643e-06	-1.73262	-1.14724	2.24788e-05	-1.6646	-0.410145
957984	chr5:957984:G:A	1.01799e-12	-3.03431e-10	-1.28689	2.80999e-05	-3.03431e-10	-1.34191	4.99841e-05	-3.03431e-10	-1.27561
958129	chr5:958129:A:T	1.58081e-12	-3.03431e-10	-0.846788	4.21321e-05	-3.03431e-10	-0.936863	6.79049e-05	-3.03431e-10	-0.969209
958225	chr5:958225:T:C	2.17365e-13	-1.37327	-1.45762	1.01396e-05	-0.906323	-1.4549	1.6484e-05	-1.04893	-1.336
958358	chr5:958358:C:T	4.40143e-13	-1.39934	-0.726038	8.17054e-06	-1.89926	-0.677874	2.02822e-05	-1.72354	-0.45403
958471	chr5:958471:G:A	1.20572e-11	-3.03431e-10	1.18494	0.000365102	-3.03431e-10	1.2225	0.000911058	-3.03431e-10	1.62729
958771	chr5:958771:G:A	4.72743e-13	-2.05393	-4.50893e-10	1.38074e-05	-2.05247	-4.50893e-10	2.29768e-05	-2.05283	-4.50893e-10
959009	chr5:959009:T:C	8.99846e-13	-3.03431e-10	-1.41025	2.54386e-05	-3.03431e-10	-1.4414	4.37084e-05	-3.03431e-10	-1.40978
959109	chr5:959109:A:G	1.61535e-13	-1.68703	-1.44072	3.41171e-06	-2.01033	-1.44013	6.01167e-06	-1.93385	-1.45977
959138	chr5:959138:AGT:A	1.15919e-12	-3.03431e-10	-1.157	3.04935e-05	-3.03431e-10	-1.26016	5.41256e-05	-3.03431e-10	-1.19601
959369	chr5:959369:T:C	6.71074e-13	-2.04538	0.341778	1.99919e-05	-2.04557	0.363222	5.19261e-05	-2.04422	0.806729
959478	chr5:959478:C:T	7.17176e-13	-2.05076	0.413604	2.44436e-05	-2.04588	0.564573	7.02814e-05	-2.0471	1.11229
959616	chr5:959616:C:T	1.2998e-12	-3.03431e-10	-1.04251	3.77399e-05	-3.03431e-10	-1.04696	7.29145e-05	-3.03431e-10	-0.89803
959676	chr5:959676:GGGGCA:G	2.41839e-12	-3.03431e-10	-0.421619	7.06525e-05	-3.03431e-10	-0.419899	0.00015116	-3.03431e-10	-0.16898
959854	chr5:959854:G:A	1.39551e-12	-3.03431e-10	-0.971462	3.6911e-05	-3.03431e-10	-1.06917	7.7716e-05	-3.03431e-10	-0.834256
960008	chr5:960008:C:T	8.49369e-13	-3.03431e-10	-1.46798	2.50772e-05	-3.03431e-10	-1.45571	4.21375e-05	-3.03431e-10	-1.44638
960080	chr5:960080:T:C	9.31476e-13	-3.03431e-10	-1.37571	2.66201e-05	-3.03431e-10	-1.39601	4.90599e-05	-3.03431e-10	-1.29428
960204	chr5:960204:G:A	1.41642e-13	-2.03696	-1.22222	4.46779e-06	-2.05256	-1.12822	1.80105e-05	-2.0205	-0.275867
960207	chr5:960207:GTGCC:G	1.41423e-13	-2.00933	-1.2514	4.3022e-06	-2.05062	-1.16793	1.59875e-05	-2.05431	-0.361198
960668	chr5:960668:T:C	5.21438e-13	-1.95589	-4.50893e-10	1.51378e-05	-1.96048	-4.50893e-10	2.51837e-05	-1.96112	-4.50893e-10
960728	chr5:960728:A:G	1.52688e-13	-1.81627	-1.36781	5.45897e-06	-1.68524	-1.29517	2.40436e-05	-1.57502	-0.432431
960834	chr5:960834:C:T	5.49279e-13	-1.90387	-4.50893e-10	1.69071e-05	-1.84994	-4.50893e-10	2.76512e-05	-1.86765	-4.50893e-10
961172	chr5:961172:T:C	2.20371e-13	-1.98858	-0.828581	9.51795e-06	-1.87562	-0.548876	8.84507e-05	-1.78068	1.07581
961395	chr5:961395:C:T	9.26816e-13	-3.03431e-10	-1.38072	2.81983e-05	-3.03431e-10	-1.33841	5.83562e-05	-3.03431e-10	-1.12075
961408	chr5:961408:G:A	8.95562e-13	-3.03431e-10	-1.41503	2.70152e-05	-3.03431e-10	-1.38127	5.42867e-05	-3.03431e-10	-1.19304
961529	chr5:961529:T:TC	8.89508e-13	-3.03431e-10	-1.42181	2.63041e-05	-3.03431e-10	-1.40795	4.42023e-05	-3.03431e-10	-1.39854
961584	chr5:961584:C:T	3.30209e-12	-3.03431e-10	-0.110166	9.50254e-05	-3.03431e-10	-0.123529	0.000201205	-3.03431e-10	0.117004
961734	chr5:961734:G:A	1.02991e-12	-3.03431e-10	-1.27525	3.28369e-05	-3.03431e-10	-1.18612	6.58797e-05	-3.03431e-10	-0.999487
961783	chr5:961783:G:A	1.19229e-12	-3.03431e-10	-1.12885	3.57363e-05	-3.03431e-10	-1.10151	6.27011e-05	-3.03431e-10	-1.04894
961882	chr5:961882:T:C	2.61914e-13	-1.99994	-0.644524	1.15454e-05	-1.89647	-0.334911	0.000122876	-1.80597	1.42982
961993	chr5:961993:C:T	1.61972e-12	-3.03431e-10	-0.822469	5.74118e-05	-3.03431e-10	-0.627424	0.000521133	-3.03431e-10	1.06869
962036	chr5:962036:G:A	3.22152e-12	-3.03431e-10	-0.134869	9.80595e-05	-3.03431e-10	-0.0920985	0.00063575	-3.03431e-10	1.26749
962132	chr5:962132:C:T	2.20294e-12	-3.03431e-10	-0.514929	6.79485e-05	-3.03431e-10	-0.458924	0.000168281	-3.03431e-10	-0.06168
962427	chr5:962427:A:C	5.16285e-13	-1.96582	-4.50893e-10	1.48393e-05	-1.98039	-4.50893e-10	2.4773e-05	-1.97756	-4.50893e-10
962447	chr5:962447:C:T	4.62217e-13	-1.72071	-0.355734	1.7927e-05	-1.59259	-0.198773	0.000122432	-1.40222	1.02246
962483	chr5:962483:G:A	1.10226e-12	-3.03431e-10	-1.20736	3.26123e-05	-3.03431e-10	-1.19298	5.06312e-05	-3.03431e-10	-1.26275
962528	chr5:962528:CTT:C	8.68003e-13	-3.03431e-10	-1.44628	2.48038e-05	-3.03431e-10	-1.46668	4.17878e-05	-3.03431e-10	-1.45471
962763	chr5:962763:C:T	4.90493e-13	-2.01707	-4.50893e-10	1.44684e-05	-2.00571	-4.50893e-10	2.46052e-05	-1.98436	-4.50893e-10
963322	chr5:963322:A:T	1.66005e-13	-1.63097	-1.46949	3.3337e-06	-2.00558	-1.46801	6.32965e-06	-1.90011	-1.44196
963324	chr5:963324:C:T	8.55223e-13	-3.03431e-10	-1.46112	2.48703e-05	-3.03431e-10	-1.464	4.10543e-05	-3.03431e-10	-1.47242
963487	chr5:963487:C:A	9.35714e-13	-3.03431e-10	-1.37117	2.76354e-05	-3.03431e-10	-1.35858	4.29837e-05	-3.03431e-10	-1.4265
964081	chr5:964081:C:T	1.07936e-12	-3.03431e-10	-1.22835	2.9665e-05	-3.03431e-10	-1.28771	4.85242e-05	-3.03431e-10	-1.30525
964135	chr5:964135:G:A	1.90894e-12	-3.03431e-10	-0.658175	6.98236e-05	-3.03431e-10	-0.431702	0.000724995	-3.03431e-10	1.39885
964351	chr5:964351:A:G	1.1691e-12	-3.03431e-10	-1.14849	3.35886e-05	-3.03431e-10	-1.16349	6.38031e-05	-3.03431e-10	-1.03152
964616	chr5:964616:C:A	2.01763e-12	-3.03431e-10	-0.602802	7.39463e-05	-3.03431e-10	-0.374334	0.000795419	-3.03431e-10	1.49155
964653	chr5:964653:C:A	1.93585e-12	-3.03431e-10	-0.644176	7.0436e-05	-3.03431e-10	-0.422969	0.000735207	-3.03431e-10	1.41283
965407	chr5:965407:A:G	8.70953e-13	-3.03431e-10	-1.44289	2.57142e-05	-3.03431e-10	-1.43063	4.1272e-05	-3.03431e-10	-1.46713
965502	chr5:965502:A:G	2.26547e-13	-1.89424	-0.895291	6.37763e-06	-1.91638	-0.908499	1.09411e-05	-1.91358	-0.881215
965503	chr5:965503:T:G	4.20812e-13	-1.02912	-1.14117	1.0586e-05	-1.31184	-1.00629	3.90644e-05	-1.30968	-0.212429
965744	chr5:965744:G:A	8.46249e-13	-3.03431e-10	-1.47166	2.46629e-05	-3.03431e-10	-1.47237	4.13898e-05	-3.03431e-10	-1.46428
965795	chr5:965795:C:T	2.3137e-13	-1.96095	-0.80751	6.54653e-06	-1.97702	-0.821719	1.12376e-05	-1.97522	-0.792836
965873	chr5:965873:C:T	2.31108e-12	-3.03431e-10	-0.467007	8.59632e-05	-3.03431e-10	-0.223754	0.0010099	-3.03431e-10	1.73029
965984	chr5:965984:A:G	1.1474e-13	-2.03976	-1.43005	3.44446e-06	-2.04795	-1.39296	6.39724e-06	-2.0521	-1.27935
966001	chr5:966001:G:A	8.6986e-13	-3.03431e-10	-1.44415	2.58802e-05	-3.03431e-10	-1.4242	4.36584e-05	-3.03431e-10	-1.41092
966012	chr5:966012:C:T	1.7414e-12	-3.03431e-10	-0.750036	5.73968e-05	-3.03431e-10	-0.627685	0.000147521	-3.03431e-10	-0.193347
966066	chr5:966066:T:TG	6.99401e-13	-2.00698	0.344728	3.56463e-05	-1.9128	0.808773	0.000737419	-1.82702	3.24286
966366	chr5:966366:C:T	1.09881e-12	-3.03431e-10	-1.21049	3.01237e-05	-3.03431e-10	-1.27236	4.9105e-05	-3.03431e-10	-1.29336
966469	chr5:966469:T:C	9.25479e-13	-3.03431e-10	-1.38217	2.72736e-05	-3.03431e-10	-1.37176	4.2606e-05	-3.03431e-10	-1.43532
966475	chr5:966475:T:C	9.26226e-13	-3.03431e-10	-1.38136	2.72966e-05	-3.03431e-10	-1.37091	4.26282e-05	-3.03431e-10	-1.4348
966533	chr5:966533:C:T	9.26791e-13	-3.03431e-10	-1.38075	2.7314e-05	-3.03431e-10	-1.37027	4.26451e-05	-3.03431e-10	-1.43441
966751	chr5:966751:A:G	2.28963e-13	-2.01615	-0.762769	1.06642e-05	-1.91686	-0.393922	0.000101747	-1.83309	1.26826
967101	chr5:967101:C:T	9.36812e-13	-3.03431e-10	-1.37	2.76638e-05	-3.03431e-10	-1.35755	4.30044e-05	-3.03431e-10	-1.42601
967110	chr5:967110:T:C	2.12867e-12	-3.03431e-10	-0.549223	6.69911e-05	-3.03431e-10	-0.473113	0.000125541	-3.03431e-10	-0.354687
967397	chr5:967397:G:A	1.88125e-12	-3.03431e-10	-0.672786	6.82882e-05	-3.03431e-10	-0.453936	0.000696763	-3.03431e-10	1.35913
967454	chr5:967454:T:A	1.02807e-12	-3.03431e-10	-1.27704	2.94674e-05	-3.03431e-10	-1.29439	5.04498e-05	-3.03431e-10	-1.26634
967890	chr5:967890:G:A	8.54085e-13	-3.03431e-10	-1.46245	2.49237e-05	-3.03431e-10	-1.46186	4.12243e-05	-3.03431e-10	-1.46829
968072	chr5:968072:G:A	1.081e-12	-3.03431e-10	-1.22684	3.08862e-05	-3.03431e-10	-1.24736	5.39242e-05	-3.03431e-10	-1.19974
968892	chr5:968892:G:A	7.17999e-12	-3.03431e-10	0.666576	0.000226314	-3.03431e-10	0.74425	0.00088595	-3.03431e-10	1.59934
969170	chr5:969170:G:A	1.48202e-12	-1.26062	0.349298	8.83514e-05	-0.791473	0.595122	0.000323519	-0.938057	1.53
969209	chr5:969209:T:A	9.50399e-13	-3.03431e-10	-1.3556	2.80038e-05	-3.03431e-10	-1.34533	4.36832e-05	-3.03431e-10	-1.41035
969309	chr5:969309:A:G	2.35748e-13	-2.00667	-0.743045	1.11293e-05	-1.89881	-0.36929	0.000107927	-1.81106	1.30519
969665	chr5:969665:C:A	5.22891e-13	-1.9531	-4.50893e-10	1.50478e-05	-1.96644	-4.50893e-10	2.51458e-05	-1.96263	-4.50893e-10
970551	chr5:970551:G:A	9.90233e-13	-3.03431e-10	-1.31454	2.77144e-05	-3.03431e-10	-1.35572	4.91895e-05	-3.03431e-10	-1.29164
970639	chr5:970639:C:T	4.78636e-13	-2.04154	-4.50893e-10	1.38479e-05	-2.04954	-4.50893e-10	2.30804e-05	-2.04834	-4.50893e-10
971000	chr5:971000:A:G	9.99026e-13	-3.03431e-10	-1.3057	2.78858e-05	-3.03431e-10	-1.34955	4.95721e-05	-3.03431e-10	-1.28389
971068	chr5:971068:C:T	9.76714e-13	-3.03431e-10	-1.32828	2.68633e-05	-3.03431e-10	-1.38691	4.64347e-05	-3.03431e-10	-1.34927
971260	chr5:971260:A:G	3.8451e-12	-3.03431e-10	0.0420771	0.000113471	-3.03431e-10	0.0538727	0.000237739	-3.03431e-10	0.283856
971899	chr5:971899:T:C	5.37426e-12	-3.03431e-10	0.376899	0.000158887	-3.03431e-10	0.390519	0.000339471	-3.03431e-10	0.640069
972451	chr5:972451:A:G	6.61722e-13	-1.71763	-4.50893e-10	1.71827e-05	-1.83377	-4.50893e-10	2.90642e-05	-1.81781	-4.50893e-10
972556	chr5:972556:G:A	5.08357e-13	-1.98129	-4.50893e-10	1.46695e-05	-1.9919	-4.50893e-10	2.4503e-05	-1.98852	-4.50893e-10
973073	chr5:973073:A:G	4.45794e-13	-1.92605	-0.18657	2.47159e-05	-1.76845	0.298223	0.000369377	-1.65361	2.37811
973428	chr5:973428:C:T	2.57176e-13	-1.19374	-1.46897	5.70815e-06	-1.47069	-1.46509	1.20182e-05	-1.46897	-1.23192
973746	chr5:973746:G:A	8.56783e-13	-3.03431e-10	-1.45929	2.47343e-05	-3.03431e-10	-1.46948	4.10689e-05	-3.03431e-10	-1.47207
973795	chr5:973795:C:T	2.27715e-12	-3.03431e-10	-0.4818	8.51798e-05	-3.03431e-10	-0.232909	0.00100771	-3.03431e-10	1.72812
974548	chr5:974548:C:A	9.86554e-13	-3.03431e-10	-1.31826	2.98243e-05	-3.03431e-10	-1.28235	5.3661e-05	-3.03431e-10	-1.20463
974747	chr5:974747:G:A	1.56028e-12	-3.03431e-10	-0.859859	4.16861e-05	-3.03431e-10	-0.947505	6.74946e-05	-3.03431e-10	-0.97527
974864	chr5:974864:G:A	8.55965e-13	-3.03431e-10	-1.46025	2.47233e-05	-3.03431e-10	-1.46993	4.10778e-05	-3.03431e-10	-1.47185
975008	chr5:975008:G:A	3.55166e-12	-3.03431e-10	-0.0373081	0.000122861	-3.03431e-10	0.133383	0.000383844	-3.03431e-10	0.76292
975865	chr5:975865:A:G	5.72533e-13	-1.86241	-4.50893e-10	1.64578e-05	-1.87687	-4.50893e-10	2.7389e-05	-1.87718	-4.50893e-10
975898	chr5:975898:C:T	1.86282e-13	-1.88672	-1.0985	5.12313e-06	-2.04941	-0.994499	1.03721e-05	-2.00611	-0.842085
976624	chr5:976624:TTA:T	1.05946e-12	-3.03431e-10	-1.24696	2.928e-05	-3.03431e-10	-1.30077	4.68735e-05	-3.03431e-10	-1.33986
977026	chr5:977026:G:A	1.15473e-12	-3.03431e-10	-1.16086	3.87504e-05	-3.03431e-10	-1.02053	0.000114593	-3.03431e-10	-0.44593
977073	chr5:977073:C:T	1.21253e-12	-3.03431e-10	-1.11201	3.57675e-05	-3.03431e-10	-1.10063	8.25295e-05	-3.03431e-10	-0.774162
977097	chr5:977097:C:T	1.99973e-13	-1.78627	-1.12803	4.44792e-06	-2.02336	-1.16188	7.16354e-06	-1.95891	-1.2594
977268	chr5:977268:A:G	4.5811e-12	-3.03431e-10	0.217216	0.000172915	-3.03431e-10	0.47513	0.000501758	-3.03431e-10	1.0308
977495	chr5:977495:G:A	3.3275e-12	-3.03431e-10	-0.102501	0.000123458	-3.03431e-10	0.138225	0.000385401	-3.03431e-10	0.766966
977741	chr5:977741:C:T	9.45802e-13	-3.03431e-10	-1.36044	2.78819e-05	-3.03431e-10	-1.34969	5.5892e-05	-3.03431e-10	-1.1639
978013	chr5:978013:T:C	1.52049e-13	-1.90982	-1.27846	3.90155e-06	-2.04376	-1.27254	6.13909e-06	-2.00132	-1.37133
978590	chr5:978590:T:A	2.94777e-12	-3.03431e-10	-0.223673	0.000105256	-3.03431e-10	-0.0212774	0.000331185	-3.03431e-10	0.615361
978653	chr5:978653:G:A	1.60473e-13	-1.82017	-1.31418	5.20255e-06	-1.74653	-1.28199	8.60453e-06	-1.75712	-1.27791
978921	chr5:978921:C:T	4.88365e-13	-2.02141	-4.50893e-10	1.3817e-05	-2.05178	-4.50893e-10	2.31137e-05	-2.04689	-4.50893e-10
979033	chr5:979033:C:T	6.87656e-13	-2.03296	0.353766	2.42974e-05	-1.99436	0.50706	4.03936e-05	-2.02025	0.531601
979067	chr5:979067:C:T	8.32879e-12	-3.03431e-10	0.814995	0.00025355	-3.03431e-10	0.857886	0.000352786	-3.03431e-10	0.678545
979375	chr5:979375:G:C	2.17972e-12	-3.03431e-10	-0.525524	5.77936e-05	-3.03431e-10	-0.620795	0.000124146	-3.03431e-10	-0.36586
979721	chr5:979721:A:G	1.25084e-13	-1.93716	-1.44634	3.25902e-06	-2.05458	-1.44167	5.35535e-06	-2.03741	-1.47181
979830	chr5:979830:G:A	8.55121e-13	-3.03431e-10	-1.46123	2.49326e-05	-3.03431e-10	-1.4615	4.10532e-05	-3.03431e-10	-1.47245
979900	chr5:979900:T:C	1.12855e-13	-2.03944	-1.44693	3.1988e-06	-2.04373	-1.47116	5.41444e-06	-2.04791	-1.45034
979967	chr5:979967:C:T	8.67024e-13	-3.03431e-10	-1.44741	2.49405e-05	-3.03431e-10	-1.46118	4.12055e-05	-3.03431e-10	-1.46875
980511	chr5:980511:G:C	5.29164e-13	-1.94118	-4.50893e-10	1.50835e-05	-1.96408	-4.50893e-10	2.51767e-05	-1.9614	-4.50893e-10
980572	chr5:980572:C:T	3.91221e-12	-3.03431e-10	0.0593798	0.000124045	-3.03431e-10	0.142974	0.000259256	-3.03431e-10	0.370498
980625	chr5:980625:G:A	8.14024e-13	-1.51049	-4.50893e-10	2.04578e-05	-1.65931	-4.50893e-10	3.46995e-05	-1.64059	-4.50893e-10
980904	chr5:980904:T:C	2.42571e-13	-1.69047	-1.03071	4.21623e-06	-1.91586	-1.32287	6.12203e-06	-1.9111	-1.46432
981168	chr5:981168:A:T	1.55386e-12	-3.03431e-10	-0.86398	4.53864e-05	-3.03431e-10	-0.86246	7.75671e-05	-3.03431e-10	-0.836174
981786	chr5:981786:C:T	8.95993e-13	-3.03431e-10	-1.41455	2.58695e-05	-3.03431e-10	-1.42461	4.53979e-05	-3.03431e-10	-1.37185
982638	chr5:982638:G:A	6.63929e-12	0.588282	-4.50893e-10	0.000151985	0.346109	-4.50893e-10	0.000264477	0.390435	-4.50893e-10
983129	chr5:983129:G:C	1.86441e-13	-1.97687	-1.00749	6.68375e-06	-2.05159	-0.726405	1.59017e-05	-2.05452	-0.366373
983219	chr5:983219:G:A	8.4819e-13	-1.46937	-4.50893e-10	1.64922e-05	-1.87479	-4.50893e-10	3.02253e-05	-1.77864	-4.50893e-10
983221	chr5:983221:A:G	7.69811e-13	-0.0991413	-1.46719	1.6285e-05	-0.419146	-1.46828	2.72354e-05	-0.410346	-1.47245
983390	chr5:983390:C:T	1.74802e-11	1.55635	-4.50893e-10	0.000358336	1.2038	-4.50893e-10	0.000580219	1.17609	-4.50893e-10
983391	chr5:983391:C:G	2.33327e-12	-0.457452	-4.50893e-10	5.3462e-05	-0.698702	-4.50893e-10	9.34484e-05	-0.649908	-4.50893e-10
984246	chr5:984246:C:T	9.43308e-13	-3.03431e-10	-1.36309	2.68463e-05	-3.03431e-10	-1.38755	4.40126e-05	-3.03431e-10	-1.40284
985051	chr5:985051:G:A	2.33125e-12	-3.03431e-10	-0.458317	6.36195e-05	-3.03431e-10	-0.524753	0.000112686	-3.03431e-10	-0.462714
985316	chr5:985316:T:C	8.93304e-13	-3.03431e-10	-1.41755	2.66416e-05	-3.03431e-10	-1.3952	4.33981e-05	-3.03431e-10	-1.4169
985410	chr5:985410:G:A	2.23965e-12	-3.03431e-10	-0.498402	6.85143e-05	-3.03431e-10	-0.450631	0.00018219	-3.03431e-10	0.0177326
985925	chr5:985925:G:A	1.37626e-13	-1.87844	-1.4095	4.01531e-06	-1.84518	-1.44238	6.22619e-06	-1.88605	-1.47251
985968	chr5:985968:C:T	1.01162e-12	-1.19306	-0.100107	2.31925e-05	-1.27287	-0.260976	3.05148e-05	-1.33445	-0.434655
986004	chr5:986004:T:C	2.10214e-12	-3.03431e-10	-0.561768	6.09886e-05	-3.03431e-10	-0.566987	0.00017554	-3.03431e-10	-0.0194495
986218	chr5:986218:CTATT:C	1.15489e-13	-1.99081	-1.4725	3.88452e-06	-1.91619	-1.40448	8.06431e-06	-1.95829	-1.14158
986224	chr5:986224:T:A	1.15675e-13	-1.9891	-1.47259	3.90506e-06	-1.91378	-1.40162	8.13205e-06	-1.95631	-1.13519
986294	chr5:986294:C:T	1.16557e-13	-1.9835	-1.4706	3.86118e-06	-1.9057	-1.421	7.83437e-06	-1.94945	-1.17935
986672	chr5:986672:T:C	2.88437e-12	-3.03431e-10	-0.245416	6.84296e-05	-3.03431e-10	-0.451867	0.000154523	-3.03431e-10	-0.146977
986801	chr5:986801:C:G	8.46187e-13	-3.03431e-10	-1.47174	2.48468e-05	-3.03431e-10	-1.46495	4.10467e-05	-3.03431e-10	-1.47261
988381	chr5:988381:G:A	1.00115e-12	-3.03431e-10	-1.30358	2.85989e-05	-3.03431e-10	-1.3243	4.84237e-05	-3.03431e-10	-1.30733
988395	chr5:988395:C:T	2.19059e-13	-1.35641	-1.46673	5.22017e-06	-1.5759	-1.44924	9.52959e-06	-1.50716	-1.42576
990482	chr5:990482:C:T	8.45847e-13	-3.03431e-10	-1.47214	2.46587e-05	-3.03431e-10	-1.47254	4.35223e-05	-3.03431e-10	-1.41405
990592	chr5:990592:T:A	1.13797e-13	-2.05456	-1.4235	3.2105e-06	-2.04915	-1.46209	5.50623e-06	-2.04545	-1.43599
991124	chr5:991124:C:T	1.42786e-13	-2.00019	-1.25094	4.07518e-06	-1.96453	-1.30823	5.96959e-06	-1.99493	-1.40571
991911	chr5:991911:G:A	8.45785e-13	-3.03431e-10	-1.47221	2.46652e-05	-3.03431e-10	-1.47228	4.11164e-05	-3.03431e-10	-1.47091
991937	chr5:991937:C:T	3.18596e-12	1.1965	-1.34247	6.31884e-05	0.860863	-1.39242	0.000110003	0.9231	-1.40991
991967	chr5:991967:G:A	1.56087e-12	-3.03431e-10	-0.859477	4.27655e-05	-3.03431e-10	-0.921942	8.91046e-05	-3.03431e-10	-0.697507
992236	chr5:992236:G:C	1.55736e-12	-3.03431e-10	-0.861731	4.26074e-05	-3.03431e-10	-0.925645	8.86148e-05	-3.03431e-10	-0.703019
992257	chr5:992257:C:T	7.68656e-13	-1.56783	-4.50893e-10	2.1931e-05	-1.58977	-4.50893e-10	3.5933e-05	-1.60566	-4.50893e-10
992685	chr5:992685:G:A	9.15204e-13	-3.03431e-10	-1.39333	2.57207e-05	-3.03431e-10	-1.43038	4.52053e-05	-3.03431e-10	-1.3761
992973	chr5:992973:C:G	1.00862e-12	-3.03431e-10	-1.29614	2.90332e-05	-3.03431e-10	-1.30923	5.0412e-05	-3.03431e-10	-1.26709
993150	chr5:993150:A:G	1.07793e-12	-3.03431e-10	-1.22968	3.03815e-05	-3.03431e-10	-1.26384	4.93442e-05	-3.03431e-10	-1.2885
993216	chr5:993216:G:A	7.79975e-12	-3.03431e-10	0.749368	0.000204813	-3.03431e-10	0.644424	0.000330557	-3.03431e-10	0.613462
993394	chr5:993394:G:A	1.90998e-13	-1.89657	-1.06365	5.62364e-06	-1.95198	-0.998718	1.39287e-05	-1.94931	-0.604058
993530	chr5:993530:C:T	1.06273e-12	-3.03431e-10	-1.24388	3.11792e-05	-3.03431e-10	-1.23792	5.33627e-05	-3.03431e-10	-1.21021
993676	chr5:993676:TCCACCC:T	2.23433e-13	-1.85402	-0.949344	6.75147e-06	-1.85057	-0.917345	1.48851e-05	-1.84639	-0.640566
993762	chr5:993762:C:T	5.42627e-12	-3.03431e-10	0.386529	0.000145975	-3.03431e-10	0.305762	0.000229632	-3.03431e-10	0.249161
993887	chr5:993887:TGGA:T	4.93606e-12	-3.03431e-10	0.291844	0.000132671	-3.03431e-10	0.2102	0.000208733	-3.03431e-10	0.153736
994242	chr5:994242:C:T	1.0881e-12	-3.03431e-10	-1.22029	2.90821e-05	-3.03431e-10	-1.30755	5.49538e-05	-3.03431e-10	-1.18083
994500	chr5:994500:T:C	1.51424e-13	-1.98005	-1.21234	4.3233e-06	-2.00971	-1.20394	8.58648e-06	-2.0077	-1.02943
994605	chr5:994605:C:T	1.32318e-13	-1.86326	-1.46401	3.56286e-06	-1.93597	-1.47114	6.0833e-06	-1.92436	-1.45741
994822	chr5:994822:G:A	1.60733e-12	-0.830145	-4.50893e-10	3.71957e-05	-1.06148	-4.50893e-10	6.37063e-05	-1.03303	-4.50893e-10
995194	chr5:995194:A:G	4.69766e-12	-3.03431e-10	0.242341	0.000127115	-3.03431e-10	0.167422	0.000200681	-3.03431e-10	0.114399
995884	chr5:995884:A:G	1.04621e-12	-3.03431e-10	-1.25955	2.92641e-05	-3.03431e-10	-1.30131	4.83247e-05	-3.03431e-10	-1.30937
996395	chr5:996395:G:A	1.05462e-12	-3.03431e-10	-1.25154	2.94665e-05	-3.03431e-10	-1.29442	4.86956e-05	-3.03431e-10	-1.30173
996444	chr5:996444:A:C	1.24133e-12	-1.08854	-4.50893e-10	2.95647e-05	-1.29109	-4.50893e-10	5.05425e-05	-1.2645	-4.50893e-10
997018	chr5:997018:CT:C	1.03312e-12	-3.03431e-10	-1.27214	2.82003e-05	-3.03431e-10	-1.33834	5.18496e-05	-3.03431e-10	-1.23897
997341	chr5:997341:C:T	5.44989e-12	0.00177665	0.389096	5.37985e-05	-0.682599	-0.00982885	9.92552e-05	-0.547517	-0.0421057
997409	chr5:997409:T:C	8.8263e-13	-3.03431e-10	-1.42957	2.54001e-05	-3.03431e-10	-1.44292	4.26333e-05	-3.03431e-10	-1.43468
997728	chr5:997728:T:C	1.90345e-13	-1.50114	-1.4625	6.81359e-06	-1.34025	-1.41851	1.55603e-05	-1.2138	-1.2288
998273	chr5:998273:C:T	1.78936e-12	-3.03431e-10	-0.722867	6.00468e-05	-3.03431e-10	-0.582549	0.000114352	-3.03431e-10	-0.448037
998356	chr5:998356:C:T	9.29561e-13	-3.03431e-10	-1.37777	2.76914e-05	-3.03431e-10	-1.35655	4.54966e-05	-3.03431e-10	-1.36968
998576	chr5:998576:C:T	1.64653e-13	-1.81062	-1.29802	4.42321e-06	-1.89387	-1.29694	8.93407e-06	-1.87617	-1.12127
998672	chr5:998672:A:G	2.45363e-13	-1.26266	-1.44708	6.16447e-06	-1.46878	-1.39009	1.16757e-05	-1.40876	-1.32104
999024	chr5:999024:T:C	9.64704e-13	-3.03431e-10	-1.34066	2.64305e-05	-3.03431e-10	-1.40315	4.57698e-05	-3.03431e-10	-1.36369
999230	chr5:999230:A:C	1.30687e-12	-3.03431e-10	-1.03709	3.44967e-05	-3.03431e-10	-1.13681	6.67639e-05	-3.03431e-10	-0.986155
999488	chr5:999488:G:A	9.90997e-12	-3.03431e-10	0.988818	0.000347259	-3.03431e-10	1.1724	0.000962358	-3.03431e-10	1.68207
999538	chr5:999538:A:C	3.67089e-12	-0.101318	0.0970284	7.97882e-05	-0.506781	0.208483	0.000184491	-0.487713	0.517998
999617	chr5:999617:A:G	1.58072e-11	1.45574	-4.50893e-10	0.000292001	0.999083	-4.50893e-10	0.000476031	0.978164	-4.50893e-10
999634	chr5:999634:C:T	1.31968e-12	-3.03431e-10	-1.02733	3.48446e-05	-3.03431e-10	-1.12678	6.75664e-05	-3.03431e-10	-0.974207
999747	chr5:999747:C:T	1.08706e-12	0.161508	-1.38275	2.30671e-05	-0.166594	-1.37267	4.11909e-05	-0.124582	-1.34452
999758	chr5:999758:G:A	7.02952e-13	-1.65719	-4.50893e-10	1.50459e-05	-1.96657	-4.50893e-10	2.7819e-05	-1.8616	-4.50893e-10
1000032	chr5:1000032:G:C	1.38172e-12	-3.03431e-10	-0.981395	3.62606e-05	-3.03431e-10	-1.08694	7.08069e-05	-3.03431e-10	-0.927361
1000041	chr5:1000041:G:A	1.67922e-13	-1.92047	-1.16851	4.11786e-06	-2.00597	-1.25637	6.9329e-06	-1.99249	-1.25855
1000059	chr5:1000059:CT:C	2.39885e-13	-1.98872	-0.743603	1.00133e-05	-2.01728	-0.356481	2.35665e-05	-2.03397	0.00648167
1000444	chr5:1000444:A:G	3.26375e-12	-0.0530714	-0.0687747	6.97171e-05	-0.468788	0.0355604	0.000159543	-0.449648	0.334641
1000490	chr5:1000490:T:C	2.8908e-12	-0.114818	-0.128372	6.23238e-05	-0.520192	-0.0251378	0.000141655	-0.501684	0.267761
1000551	chr5:1000551:G:A	3.77976e-12	-0.3519	0.376839	9.12287e-05	-0.739693	0.575389	0.000233246	-0.726305	0.991082
1000623	chr5:1000623:A:G	1.10146e-12	-3.03431e-10	-1.20808	2.9462e-05	-3.03431e-10	-1.29457	5.39526e-05	-3.03431e-10	-1.19921
1000667	chr5:1000667:A:G	4.31503e-12	0.132675	0.0247066	8.55603e-05	-0.356594	0.128142	0.000198206	-0.332384	0.434374
1000780	chr5:1000780:G:A	2.98608e-12	0.312503	-0.523263	5.61814e-05	-0.201865	-0.447222	0.000122041	-0.178219	-0.204742
1001078	chr5:1001078:C:T	7.33729e-13	-0.173352	-1.44099	1.34429e-05	-0.62615	-1.45307	2.34024e-05	-0.578028	-1.45645
1001130	chr5:1001130:T:C	1.28413e-13	-1.92027	-1.43695	3.45303e-06	-1.99681	-1.44161	5.76846e-06	-1.99461	-1.4403
1001224	chr5:1001224:C:T	1.13265e-13	-2.02443	-1.45831	3.22062e-06	-2.04066	-1.46744	5.37124e-06	-2.03846	-1.4678
1001551	chr5:1001551:G:A	2.67517e-13	-2.03346	-0.589831	1.20292e-05	-1.91467	-0.275671	2.46946e-05	-1.97367	-0.00706513
1001568	chr5:1001568:G:T	3.30796e-13	-1.11608	-1.29489	7.37556e-06	-1.36653	-1.31297	1.27339e-05	-1.34191	-1.30114
1001640	chr5:1001640:G:A	3.6209e-13	-1.04645	-1.27413	7.97687e-06	-1.3072	-1.29392	1.3801e-05	-1.28114	-1.28143
1001726	chr5:1001726:G:T	1.0699e-12	-3.03431e-10	-1.23716	2.91742e-05	-3.03431e-10	-1.30439	5.41574e-05	-3.03431e-10	-1.19542
1001856	chr5:1001856:C:A	8.46097e-13	-3.03431e-10	-1.47184	2.46569e-05	-3.03431e-10	-1.47262	4.10589e-05	-3.03431e-10	-1.47231
1002243	chr5:1002243:G:A	6.94676e-13	-1.66903	-4.50893e-10	1.48841e-05	-1.97738	-4.50893e-10	2.74537e-05	-1.87482	-4.50893e-10
1002259	chr5:1002259:G:A	3.02274e-13	-1.17564	-1.3255	7.56582e-06	-1.31526	-1.33877	1.28262e-05	-1.30997	-1.32586
1002281	chr5:1002281:C:T	9.6663e-13	-3.03431e-10	-1.33866	2.72988e-05	-3.03431e-10	-1.37083	4.69622e-05	-3.03431e-10	-1.33798
1002505	chr5:1002505:T:C	1.35989e-13	-1.83976	-1.46015	3.77704e-06	-1.89551	-1.45322	6.97456e-06	-1.91999	-1.32506
1002602	chr5:1002602:C:T	4.74263e-13	-2.05072	-4.50893e-10	1.43515e-05	-2.01382	-4.50893e-10	2.3395e-05	-2.0348	-4.50893e-10
1002607	chr5:1002607:G:A	3.80887e-13	-1.01539	-1.25459	8.32185e-06	-1.28436	-1.27443	1.44227e-05	-1.25677	-1.26175
1002704	chr5:1002704:C:A	1.36119e-13	-1.84351	-1.45544	3.747e-06	-1.90068	-1.45604	6.92302e-06	-1.92527	-1.32719
1002984	chr5:1002984:C:T	1.19157e-13	-2.01335	-1.41868	3.49911e-06	-1.99326	-1.4319	5.76418e-06	-2.0014	-1.43425
1003909	chr5:1003909:C:G	8.456e-13	-3.03431e-10	-1.47243	2.48191e-05	-3.03431e-10	-1.46606	4.11264e-05	-3.03431e-10	-1.47067
1004365	chr5:1004365:A:G	2.31665e-12	-3.03431e-10	-0.464601	6.51472e-05	-3.03431e-10	-0.501024	0.000109487	-3.03431e-10	-0.491516
1004533	chr5:1004533:A:G	1.16027e-13	-1.98625	-1.4724	3.25513e-06	-2.03145	-1.46599	5.44396e-06	-2.02518	-1.46763
1004571	chr5:1004571:GC:G	1.08121e-12	-3.03431e-10	-1.22664	2.90046e-05	-3.03431e-10	-1.31022	5.12861e-05	-3.03431e-10	-1.2499
1004587	chr5:1004587:G:T	1.878e-13	-1.73691	-1.24018	6.11353e-06	-1.67516	-1.19201	1.03469e-05	-1.6855	-1.16513
1005049	chr5:1005049:T:C	1.28145e-12	-3.03431e-10	-1.05673	3.60771e-05	-3.03431e-10	-1.09202	5.44103e-05	-3.03431e-10	-1.19076
1005219	chr5:1005219:C:T	8.97349e-13	-3.03431e-10	-1.41303	2.81323e-05	-3.03431e-10	-1.34075	4.63664e-05	-3.03431e-10	-1.35074
1005359	chr5:1005359:T:C	5.08106e-13	-1.98179	-4.50893e-10	1.54758e-05	-1.9384	-4.50893e-10	2.55993e-05	-1.94475	-4.50893e-10
1005879	chr5:1005879:C:T	1.79303e-12	-3.03431e-10	-0.720814	5.09507e-05	-3.03431e-10	-0.746815	8.57445e-05	-3.03431e-10	-0.735946
1006066	chr5:1006066:C:T	5.05234e-13	-0.646112	-1.34134	1.09191e-05	-0.967768	-1.31939	2.02183e-05	-0.923674	-1.25705
1006176	chr5:1006176:G:A	6.25236e-13	-1.77435	-4.50893e-10	1.63222e-05	-1.88515	-4.50893e-10	2.75112e-05	-1.87273	-4.50893e-10
1006236	chr5:1006236:CT:C	1.62426e-13	-1.83298	-1.28928	5.17082e-06	-1.7882	-1.24644	8.80643e-06	-1.79663	-1.21521
1006404	chr5:1006404:T:C	1.68149e-13	-1.64939	-1.43824	4.21381e-06	-1.81261	-1.4267	7.16026e-06	-1.78998	-1.42879
1006549	chr5:1006549:G:A	1.1068e-12	-3.03431e-10	-1.20325	3.40446e-05	-3.03431e-10	-1.15	7.54077e-05	-3.03431e-10	-0.864409
1006579	chr5:1006579:G:A	2.05582e-13	-1.4258	-1.46084	7.77378e-06	-1.18469	-1.44222	1.46719e-05	-1.14267	-1.35872
1006803	chr5:1006803:C:T	9.48023e-13	-3.03431e-10	-1.3581	2.79587e-05	-3.03431e-10	-1.34695	4.78863e-05	-3.03431e-10	-1.31849
1006946	chr5:1006946:G:A	2.45042e-13	-2.01971	-0.691333	1.49376e-05	-2.04558	0.0717904	7.43795e-05	-2.044	1.16586
1007513	chr5:1007513:T:C	1.3502e-13	-1.85373	-1.45332	3.34183e-06	-1.99888	-1.47228	5.64131e-06	-1.99267	-1.46453
1007926	chr5:1007926:G:A	1.1335e-12	-3.03431e-10	-1.17941	3.15712e-05	-3.03431e-10	-1.22543	5.48632e-05	-3.03431e-10	-1.18247
1008195	chr5:1008195:G:A	1.10174e-12	-3.03431e-10	-1.20783	3.3971e-05	-3.03431e-10	-1.15217	7.51705e-05	-3.03431e-10	-0.867559
1008805	chr5:1008805:G:A	2.60509e-13	-1.23639	-1.41345	1.03139e-05	-0.960413	-1.38377	2.01172e-05	-0.915984	-1.26976
1008883	chr5:1008883:T:C	1.68244e-13	-1.61776	-1.46931	4.11993e-06	-1.7895	-1.47234	7.01981e-06	-1.7662	-1.47238
1009517	chr5:1009517:G:T	1.6576e-12	-3.03431e-10	-0.79935	4.7062e-05	-3.03431e-10	-0.826207	7.91989e-05	-3.03431e-10	-0.815355
1009576	chr5:1009576:G:A	1.28204e-13	-2.04862	-1.31024	3.65865e-06	-2.00931	-1.37127	6.27743e-06	-2.01639	-1.33397
1009616	chr5:1009616:G:A	1.65753e-12	-3.03431e-10	-0.799396	4.70644e-05	-3.03431e-10	-0.826156	7.92008e-05	-3.03431e-10	-0.815332
1009649	chr5:1009649:G:A	9.14571e-13	-3.03431e-10	-1.39402	2.55593e-05	-3.03431e-10	-1.43667	4.381e-05	-3.03431e-10	-1.40746
1009923	chr5:1009923:C:T	1.12958e-13	-2.05167	-1.4338	3.55931e-06	-2.05112	-1.35698	7.09165e-06	-2.05437	-1.17402
1009968	chr5:1009968:A:G	1.654e-13	-1.65716	-1.44695	4.06435e-06	-1.81742	-1.45799	6.91024e-06	-1.79565	-1.45866
1009993	chr5:1009993:T:G	4.83672e-12	0.271513	-4.50893e-10	0.000104116	-0.0321715	-4.50893e-10	0.000175952	-0.0171037	-4.50893e-10
1010051	chr5:1010051:G:A	1.70225e-13	-1.62175	-1.45361	4.15791e-06	-1.78973	-1.46293	7.07883e-06	-1.76674	-1.46347
1010583	chr5:1010583:G:C	8.79355e-13	-3.03431e-10	-1.43329	2.60733e-05	-3.03431e-10	-1.41676	4.41178e-05	-3.03431e-10	-1.40045
1010686	chr5:1010686:C:T	2.71744e-12	-0.305032	-4.50893e-10	6.88933e-05	-0.445114	-4.50893e-10	0.00011453	-0.446482	-4.50893e-10
1010845	chr5:1010845:C:T	1.69085e-13	-1.62057	-1.46151	4.12977e-06	-1.79133	-1.46813	7.03298e-06	-1.7683	-1.4684
1010896	chr5:1010896:T:C	1.69251e-13	-1.6193	-1.4618	4.14259e-06	-1.78795	-1.4684	7.05614e-06	-1.76458	-1.46884
1010959	chr5:1010959:A:G	9.78383e-13	-3.03431e-10	-1.32658	2.67816e-05	-3.03431e-10	-1.38996	4.75806e-05	-3.03431e-10	-1.32489
1011032	chr5:1011032:T:C	1.65698e-12	-3.03431e-10	-0.799729	4.70477e-05	-3.03431e-10	-0.826512	7.91729e-05	-3.03431e-10	-0.815683
1011891	chr5:1011891:G:A	8.79721e-13	-3.03431e-10	-1.43287	2.60863e-05	-3.03431e-10	-1.41626	4.41432e-05	-3.03431e-10	-1.39988
1011924	chr5:1011924:T:C	1.13099e-11	-3.03431e-10	1.12096	0.000563469	-3.03431e-10	1.65644	0.00275748	-3.03431e-10	2.73475
1012168	chr5:1012168:C:T	2.34894e-13	-2.03945	-0.713888	1.27851e-05	-2.03336	-0.0960379	6.45061e-05	-2.03031	1.00975
1012204	chr5:1012204:T:G	1.34445e-12	-3.03431e-10	-1.00873	3.90762e-05	-3.03431e-10	-1.01216	6.705e-05	-3.03431e-10	-0.981878
1012471	chr5:1012471:G:A	2.53247e-13	-1.27252	-1.40559	1.01213e-05	-0.99122	-1.37181	1.98512e-05	-0.949424	-1.24963
1012517	chr5:1012517:C:G	1.11722e-12	-3.03431e-10	-1.19388	3.2498e-05	-3.03431e-10	-1.19649	5.52679e-05	-3.03431e-10	-1.17513
1012552	chr5:1012552:G:T	1.75144e-13	-1.5858	-1.46106	4.2531e-06	-1.76215	-1.46787	7.25021e-06	-1.73811	-1.46818
1012700	chr5:1012700:A:G	1.73502e-13	-1.59675	-1.45953	4.22103e-06	-1.77078	-1.46682	7.1928e-06	-1.74708	-1.46716
1012852	chr5:1012852:G:A	1.77431e-13	-1.67558	-1.35832	6.72419e-06	-1.46503	-1.30693	1.32955e-05	-1.43743	-1.16245
1013154	chr5:1013154:G:A	8.46637e-13	-3.03431e-10	-1.47121	2.46695e-05	-3.03431e-10	-1.47211	4.317e-05	-3.03431e-10	-1.42217
1013307	chr5:1013307:A:C	3.26785e-12	-3.03431e-10	-0.120591	0.000107604	-3.03431e-10	0.000788467	0.000215919	-3.03431e-10	0.187583
1013361	chr5:1013361:C:T	8.91247e-13	-3.03431e-10	-1.41986	2.63732e-05	-3.03431e-10	-1.40532	4.33631e-05	-3.03431e-10	-1.41771
1013579	chr5:1013579:T:C	2.29652e-13	-1.99518	-0.78073	1.30513e-05	-2.05329	-0.0554931	6.34913e-05	-2.0526	1.01619
1014125	chr5:1014125:T:G	5.83139e-13	-1.84405	-4.50893e-10	1.54722e-05	-1.93863	-4.50893e-10	2.60096e-05	-1.92885	-4.50893e-10
1014453	chr5:1014453:C:T	3.47213e-12	-3.03431e-10	-0.0599531	0.000109473	-3.03431e-10	0.0180078	0.000194523	-3.03431e-10	0.083235
1014525	chr5:1014525:G:T	1.69943e-13	-1.63759	-1.43942	4.15377e-06	-1.80162	-1.45204	7.06369e-06	-1.77947	-1.45288
1014626	chr5:1014626:A:G	1.70548e-13	-1.60792	-1.46554	4.16933e-06	-1.77886	-1.47105	7.10175e-06	-1.75569	-1.47128
1014812	chr5:1014812:T:C	1.15371e-11	-3.03431e-10	1.14085	0.000578624	-3.03431e-10	1.68298	0.00337963	-3.03431e-10	2.9382
1014948	chr5:1014948:C:T	1.56577e-13	-1.7616	-1.39733	3.7091e-06	-1.89448	-1.47241	6.36824e-06	-1.90616	-1.42983
1015006	chr5:1015006:C:A	8.85075e-13	-3.03431e-10	-1.42681	2.62265e-05	-3.03431e-10	-1.4109	4.31066e-05	-3.03431e-10	-1.42364
1015055	chr5:1015055:C:T	4.85397e-13	-2.02751	-4.50893e-10	1.38318e-05	-2.0507	-4.50893e-10	2.32884e-05	-2.03936	-4.50893e-10
1015324	chr5:1015324:C:T	9.06157e-13	-3.03431e-10	-1.40327	2.68642e-05	-3.03431e-10	-1.38688	4.40882e-05	-3.03431e-10	-1.40113
1015480	chr5:1015480:T:C	1.62445e-13	-1.67849	-1.44365	4.02348e-06	-1.83216	-1.45337	6.87384e-06	-1.80824	-1.45135
1015687	chr5:1015687:G:A	8.87444e-13	-3.03431e-10	-1.42413	2.56228e-05	-3.03431e-10	-1.43419	4.18556e-05	-3.03431e-10	-1.45309
1015699	chr5:1015699:G:A	1.60096e-13	-1.78535	-1.35136	5.07015e-06	-1.74396	-1.31034	8.50481e-06	-1.75712	-1.28956
1015702	chr5:1015702:A:G	1.76659e-12	-3.03431e-10	-0.735672	5.00573e-05	-3.03431e-10	-0.764506	8.43396e-05	-3.03431e-10	-0.752466
1015893	chr5:1015893:G:A	1.54742e-13	-1.74528	-1.42544	3.89109e-06	-1.8811	-1.43788	6.62395e-06	-1.86153	-1.43509
1015960	chr5:1015960:C:T	5.6383e-13	-1.87773	-4.50893e-10	1.50903e-05	-1.96362	-4.50893e-10	2.53457e-05	-1.95471	-4.50893e-10
1016002	chr5:1016002:G:A	9.03438e-13	-3.03431e-10	-1.40627	2.84396e-05	-3.03431e-10	-1.32989	4.68809e-05	-3.03431e-10	-1.33971
1016111	chr5:1016111:G:A	1.16156e-12	-3.03431e-10	-1.15496	3.12277e-05	-3.03431e-10	-1.23637	5.90267e-05	-3.03431e-10	-1.10933
1016171	chr5:1016171:G:C	1.59077e-13	-1.7034	-1.43969	3.96236e-06	-1.85082	-1.45001	6.76175e-06	-1.82808	-1.44795
1016191	chr5:1016191:A:G	1.61204e-13	-1.69408	-1.43572	4.00304e-06	-1.84372	-1.4469	6.83434e-06	-1.8206	-1.44476
1016502	chr5:1016502:CAG:C	9.41994e-13	-3.03431e-10	-1.36448	2.80892e-05	-3.03431e-10	-1.34229	4.59802e-05	-3.03431e-10	-1.35911
1016539	chr5:1016539:C:T	9.50739e-13	-1.35524	-4.50893e-10	2.46089e-05	-1.47456	-4.50893e-10	4.49922e-05	-1.38083	-4.50893e-10
1016727	chr5:1016727:G:A	6.2982e-13	-2.05447	0.28743	4.28946e-05	-1.99438	1.07545	0.000293805	-1.99114	2.48674
1017106	chr5:1017106:C:A	6.53178e-13	-0.313236	-1.41739	3.19218e-05	0.178753	-1.39314	6.55325e-05	0.26375	-1.26852
1017196	chr5:1017196:T:C	4.01382e-12	-3.03431e-10	0.0850199	0.00019338	-3.03431e-10	0.586986	0.00070452	-3.03431e-10	1.3702
1017338	chr5:1017338:G:A	1.59241e-13	-1.70824	-1.43382	3.96645e-06	-1.85467	-1.44513	6.76922e-06	-1.83211	-1.44282
1017498	chr5:1017498:G:A	5.62935e-13	-1.87931	-4.50893e-10	1.50707e-05	-1.96492	-4.50893e-10	2.53101e-05	-1.95611	-4.50893e-10
1017731	chr5:1017731:C:T	1.26038e-13	-1.90784	-1.46806	3.49911e-06	-1.95296	-1.4722	5.87271e-06	-1.94441	-1.47259
1017800	chr5:1017800:G:A	1.20273e-13	-2.00568	-1.41704	3.29606e-06	-2.01245	-1.47249	5.6181e-06	-2.02301	-1.43831
1017929	chr5:1017929:G:C	4.19055e-12	-3.03431e-10	0.128108	0.000107262	-3.03431e-10	-0.00240062	0.00027363	-3.03431e-10	0.42446
1018049	chr5:1018049:A:G	1.31126e-12	-3.03431e-10	-1.03374	3.60449e-05	-3.03431e-10	-1.09291	6.51298e-05	-3.03431e-10	-1.01094
1018083	chr5:1018083:G:A	8.93161e-13	-3.03431e-10	-1.41771	2.64276e-05	-3.03431e-10	-1.40326	4.34349e-05	-3.03431e-10	-1.41605
1018203	chr5:1018203:C:T	1.28896e-13	-1.92311	-1.43036	4.43572e-06	-1.79214	-1.39584	8.40769e-06	-1.77122	-1.28695
1018570	chr5:1018570:CAG:C	2.34008e-13	-1.47733	-1.27979	1.02162e-05	-1.17439	-1.17931	1.76407e-05	-1.18629	-1.13082
1019116	chr5:1019116:G:A	7.93814e-13	-1.71888	0.183255	6.39522e-05	-1.36948	0.849944	0.000349637	-1.24438	1.91396
1019520	chr5:1019520:T:C	5.86703e-13	-1.87812	0.0401598	4.17816e-05	-1.60155	0.656329	0.000213229	-1.49687	1.67192
1019663	chr5:1019663:A:G	7.0248e-13	-1.83796	0.180098	5.2489e-05	-1.54318	0.826111	0.000279759	-1.43303	1.87964
1020435	chr5:1020435:A:G	6.40513e-12	-3.03431e-10	0.552377	0.000298427	-3.03431e-10	1.02085	0.00132455	-3.03431e-10	2.00151
1020619	chr5:1020619:C:T	1.16218e-12	-3.03431e-10	-1.15442	3.51197e-05	-3.03431e-10	-1.11891	5.98621e-05	-3.03431e-10	-1.09527
1021562	chr5:1021562:A:G	6.47699e-13	-2.00345	0.264401	2.40175e-05	-1.9026	0.403709	5.90411e-05	-1.92038	0.811294
1021584	chr5:1021584:G:A	6.79163e-13	-1.68714	-0.00447624	3.00927e-05	-1.86292	0.589529	0.000127792	-1.9012	1.56429
1021674	chr5:1021674:G:A	1.32286e-13	-1.91381	-1.4137	3.67222e-06	-1.91228	-1.46459	5.83578e-06	-1.9524	-1.47091
1021708	chr5:1021708:A:T	1.18464e-12	-3.03431e-10	-1.13528	3.18251e-05	-3.03431e-10	-1.21742	6.00744e-05	-3.03431e-10	-1.09173
1022202	chr5:1022202:T:C	1.13115e-12	-3.03431e-10	-1.18149	3.4415e-05	-3.03431e-10	-1.13918	8.35242e-05	-3.03431e-10	-0.762181
1026888	chr5:1026888:T:C	1.38612e-13	-1.91139	-1.36942	4.62038e-06	-1.73535	-1.41184	7.06617e-06	-1.79613	-1.43587
1026940	chr5:1026940:C:T	2.15386e-12	-3.03431e-10	-0.537463	5.77213e-05	-3.03431e-10	-0.622046	0.000100339	-3.03431e-10	-0.578762
1026993	chr5:1026993:T:G	1.40832e-13	-1.89105	-1.37386	4.74055e-06	-1.70629	-1.41523	7.23531e-06	-1.7699	-1.43845
1027036	chr5:1027036:A:G	1.49371e-13	-1.76002	-1.44603	5.48905e-06	-1.55113	-1.42378	8.71787e-06	-1.63418	-1.38777
1027039	chr5:1027039:A:G	1.58175e-13	-1.70679	-1.44198	5.92363e-06	-1.48027	-1.41845	9.36432e-06	-1.56964	-1.38077
1027151	chr5:1027151:C:G	4.77656e-13	-2.04359	-4.50893e-10	1.37808e-05	-2.0544	-4.50893e-10	2.29669e-05	-2.05326	-4.50893e-10
1027341	chr5:1027341:A:G	1.48481e-13	-1.93574	-1.27629	3.66814e-06	-1.97954	-1.39845	5.61637e-06	-1.99186	-1.46977
1027358	chr5:1027358:T:C	1.46047e-13	-1.76845	-1.4601	4.29737e-06	-1.74818	-1.47149	6.84638e-06	-1.80127	-1.46233
1028335	chr5:1028335:C:T	8.93684e-13	-3.03431e-10	-1.41713	2.555e-05	-3.03431e-10	-1.43704	4.28096e-05	-3.03431e-10	-1.43056
1028568	chr5:1028568:C:T	1.76532e-13	-1.98909	-1.04989	4.56902e-06	-1.98154	-1.17683	6.43865e-06	-2.00577	-1.31923
1028803	chr5:1028803:G:A	1.44706e-13	-1.96592	-1.27185	3.54846e-06	-2.00457	-1.40659	5.48727e-06	-2.01452	-1.47037
1029100	chr5:1029100:G:A	1.54616e-13	-1.92004	-1.25149	3.78415e-06	-1.96562	-1.38123	5.70786e-06	-1.9793	-1.46618
1029128	chr5:1029128:AT:A	1.4984e-13	-1.75548	-1.44743	4.3897e-06	-1.73214	-1.46627	6.89454e-06	-1.78688	-1.46971
1029256	chr5:1029256:A:G	2.40544e-13	-1.38335	-1.34622	6.90904e-06	-1.39057	-1.35428	1.09692e-05	-1.41142	-1.38081
1029584	chr5:1029584:C:T	1.36117e-13	-1.96785	-1.33111	3.82394e-06	-2.05418	-1.28221	6.75851e-06	-2.04348	-1.23304
1029597	chr5:1029597:G:A	1.47101e-13	-1.92154	-1.29982	3.66226e-06	-1.96705	-1.41254	5.66778e-06	-1.98059	-1.47193
1029736	chr5:1029736:T:C	1.49619e-13	-1.74531	-1.45908	4.40784e-06	-1.72338	-1.47091	6.95466e-06	-1.78325	-1.46465
1029737	chr5:1029737:G:A	9.47959e-13	-3.03431e-10	-1.35817	2.72791e-05	-3.03431e-10	-1.37155	4.31142e-05	-3.03431e-10	-1.42347
1029753	chr5:1029753:G:A	1.39233e-13	-1.97963	-1.2967	3.97539e-06	-2.05459	-1.24296	7.03136e-06	-2.04714	-1.1898
1029834	chr5:1029834:A:G	1.47242e-13	-1.97349	-1.24691	4.17327e-06	-2.05448	-1.1945	7.37004e-06	-2.04561	-1.14429
1029882	chr5:1029882:G:A	8.65705e-13	-3.03431e-10	-1.44893	2.55638e-05	-3.03431e-10	-1.43649	4.60851e-05	-3.03431e-10	-1.35683
1030100	chr5:1030100:C:A	2.99354e-13	-1.59929	-0.911559	8.4546e-06	-1.57955	-0.963413	1.36323e-05	-1.58272	-0.992161
1030132	chr5:1030132:G:A	1.19773e-13	-2.00638	-1.4205	3.44327e-06	-2.052	-1.38926	5.91714e-06	-2.05357	-1.3559
1030299	chr5:1030299:G:A	8.81746e-13	-3.03431e-10	-1.43057	2.49603e-05	-3.03431e-10	-1.46039	4.19077e-05	-3.03431e-10	-1.45185
1030425	chr5:1030425:A:G	1.18813e-13	-1.96234	-1.47259	3.51396e-06	-1.95609	-1.46484	5.90269e-06	-1.98738	-1.42452
1030527	chr5:1030527:A:AC	2.16669e-13	-1.44253	-1.39158	6.22974e-06	-1.45074	-1.3976	9.95966e-06	-1.47009	-1.41869
1030530	chr5:1030530:C:T	1.54793e-13	-1.92367	-1.24672	3.77193e-06	-1.96884	-1.38125	5.69363e-06	-1.98221	-1.46576
1030706	chr5:1030706:C:T	5.55656e-13	-1.89233	-4.50893e-10	2.06314e-05	-1.65086	-4.50893e-10	3.03915e-05	-1.77315	-4.50893e-10
1030829	chr5:1030829:C:T	9.83625e-13	-1.32123	-4.50893e-10	2.52737e-05	-1.44791	-4.50893e-10	4.65341e-05	-1.34713	-4.50893e-10
1030857	chr5:1030857:A:G	1.45329e-13	-1.7731	-1.46037	4.2849e-06	-1.75102	-1.47155	6.82768e-06	-1.80391	-1.46243
1031567	chr5:1031567:AG:A	1.12933e-13	-2.01448	-1.4712	3.31234e-06	-2.01071	-1.46931	5.58922e-06	-2.02976	-1.43672
1031917	chr5:1031917:T:C	1.4643e-13	-1.77046	-1.45546	4.30405e-06	-1.74827	-1.46985	6.82026e-06	-1.8015	-1.46592
1032901	chr5:1032901:A:G	1.1872e-13	-1.97229	-1.46342	3.45163e-06	-1.96629	-1.47254	5.672e-06	-1.99589	-1.45588
1033299	chr5:1033299:G:A	3.44057e-12	-0.0690862	-4.50893e-10	0.000113069	0.0503286	-4.50893e-10	0.00020219	0.121891	-4.50893e-10
1033545	chr5:1033545:C:T	3.63186e-12	-0.0149765	-4.50893e-10	0.000120244	0.111851	-4.50893e-10	0.00021473	0.182064	-4.50893e-10
1033933	chr5:1033933:C:T	1.50425e-13	-1.98137	-1.21765	4.31734e-06	-2.05437	-1.16066	7.715e-06	-2.0478	-1.09636
1034131	chr5:1034131:A:T	1.34027e-13	-1.94202	-1.37241	3.47561e-06	-1.98199	-1.44991	5.60565e-06	-1.99608	-1.46746
1034376	chr5:1034376:G:A	2.31926e-12	-3.03431e-10	-0.463475	6.20649e-05	-3.03431e-10	-0.549493	0.000106406	-3.03431e-10	-0.520058
1034570	chr5:1034570:C:T	9.96358e-13	-3.03431e-10	-1.30837	3.01126e-05	-3.03431e-10	-1.27273	6.92398e-05	-3.03431e-10	-0.949741
1034760	chr5:1034760:T:A	8.47759e-13	-3.03431e-10	-1.46988	2.47055e-05	-3.03431e-10	-1.47065	4.10469e-05	-3.03431e-10	-1.4726
1035137	chr5:1035137:TTAA:T	2.89833e-12	-0.240589	-4.50893e-10	5.61447e-05	-0.649741	-4.50893e-10	9.92071e-05	-0.590108	-4.50893e-10
1035367	chr5:1035367:A:G	4.5848e-12	-3.03431e-10	0.218024	0.000205231	-3.03431e-10	0.646465	0.000852672	-3.03431e-10	1.56106
1035487	chr5:1035487:T:C	1.26794e-13	-2.03344	-1.33648	3.79513e-06	-1.9718	-1.37216	5.96044e-06	-1.99761	-1.40456
1035596	chr5:1035596:G:T	1.93557e-12	-3.03431e-10	-0.644321	5.24508e-05	-3.03431e-10	-0.717798	9.00283e-05	-3.03431e-10	-0.687193
1036209	chr5:1036209:G:A	3.49967e-13	-1.21129	-1.14335	1.00072e-05	-1.2207	-1.15366	1.59506e-05	-1.23965	-1.17817
1036320	chr5:1036320:G:A	3.82529e-13	-1.14211	-1.12357	1.08434e-05	-1.15967	-1.13444	1.73215e-05	-1.17603	-1.15934
1036406	chr5:1036406:G:A	4.95881e-13	-1.92358	-0.0825654	2.77393e-05	-1.86066	0.505835	0.000101542	-1.89627	1.32943
1036640	chr5:1036640:G:A	1.14593e-12	-3.03431e-10	-1.16851	3.1115e-05	-3.03431e-10	-1.23998	5.86602e-05	-3.03431e-10	-1.11556
1036687	chr5:1036687:G:C	2.17097e-13	-1.46145	-1.37069	4.73602e-06	-1.76664	-1.35583	8.54589e-06	-1.66841	-1.37346
1036929	chr5:1036929:C:T	4.91736e-13	-2.01454	-4.50893e-10	1.43338e-05	-2.01506	-4.50893e-10	2.30561e-05	-2.04939	-4.50893e-10
1036932	chr5:1036932:TGTGGATGGCAGGCGGGCAGTGTGGACGGCGGGCAGTGTGGACAGCGAGCAGTGTGGATGGCAGGCAGGCAGTGTGGATGGCGGGCAATGTGGATGGCAGGCAGGCAGTGTGGACGGC:T	2.16083e-13	-1.3786	-1.45822	4.45917e-06	-1.72975	-1.45296	8.42235e-06	-1.59779	-1.45864
1037011	chr5:1037011:G:A	6.13849e-13	-1.79273	-4.50893e-10	1.73554e-05	-1.82377	-4.50893e-10	2.79074e-05	-1.85842	-4.50893e-10
1037324	chr5:1037324:C:T	2.45439e-12	-0.406843	-4.50893e-10	7.98413e-05	-0.297633	-4.50893e-10	0.000142125	-0.230609	-4.50893e-10
1037508	chr5:1037508:C:T	9.62684e-13	-3.03431e-10	-1.34275	2.76406e-05	-3.03431e-10	-1.35839	4.35121e-05	-3.03431e-10	-1.41428
1037896	chr5:1037896:C:T	2.69352e-12	-3.03431e-10	-0.313874	7.97849e-05	-3.03431e-10	-0.298339	0.000151775	-3.03431e-10	-0.164915
1037960	chr5:1037960:C:T	5.41382e-13	-1.91835	-4.50893e-10	1.83221e-05	-1.76957	-4.50893e-10	2.98503e-05	-1.79112	-4.50893e-10
1038267	chr5:1038267:C:T	8.67862e-13	-3.03431e-10	-1.44645	2.48333e-05	-3.03431e-10	-1.46549	4.22234e-05	-3.03431e-10	-1.44434
1038410	chr5:1038410:C:T	2.25873e-12	-0.489919	-4.50893e-10	7.55923e-05	-0.352319	-4.50893e-10	0.000133368	-0.294202	-4.50893e-10
1038416	chr5:1038416:G:A	1.73648e-12	-3.03431e-10	-0.752865	5.15027e-05	-3.03431e-10	-0.736039	9.28847e-05	-3.03431e-10	-0.655959
1038782	chr5:1038782:C:T	1.12141e-12	-3.03431e-10	-1.19014	3.04639e-05	-3.03431e-10	-1.26113	5.69909e-05	-3.03431e-10	-1.14443
1039163	chr5:1039163:C:T	3.23034e-13	-1.9516	-0.48312	1.49633e-05	-2.05239	0.0803184	9.36916e-05	-2.05044	1.40313
1039197	chr5:1039197:G:A	8.51765e-13	-3.03431e-10	-1.46517	2.54567e-05	-3.03431e-10	-1.4407	4.18594e-05	-3.03431e-10	-1.453
1039257	chr5:1039257:C:T	3.38746e-13	-1.33093	-1.0563	7.04864e-06	-1.69915	-1.02569	1.38761e-05	-1.58662	-0.97053
1039341	chr5:1039341:C:T	9.05819e-13	-3.03431e-10	-1.40364	2.74452e-05	-3.03431e-10	-1.36548	4.68517e-05	-3.03431e-10	-1.34033
1039372	chr5:1039372:C:T	1.01918e-12	-0.112234	-1.17349	2.42888e-05	-0.253707	-1.23395	4.25355e-05	-0.243116	-1.19386
1039437	chr5:1039437:C:T	3.47033e-13	-2.00063	-0.362431	1.59636e-05	-1.88918	-0.0181833	5.2488e-05	-1.94149	0.71476
1039448	chr5:1039448:C:T	6.67184e-13	-0.284017	-1.42539	2.15493e-05	-0.169941	-1.43739	3.78729e-05	-0.111818	-1.44126
1039933	chr5:1039933:C:T	1.13468e-12	-3.03431e-10	-1.17838	3.15937e-05	-3.03431e-10	-1.22472	5.27829e-05	-3.03431e-10	-1.22113
1040043	chr5:1040043:G:A	3.19067e-13	-1.93618	-0.510894	1.5948e-05	-1.85527	-0.0530646	5.09464e-05	-1.88975	0.633207
1040058	chr5:1040058:T:C	8.53483e-13	-3.03431e-10	-1.46315	2.46734e-05	-3.03431e-10	-1.47195	4.10868e-05	-3.03431e-10	-1.47163
1040308	chr5:1040308:G:A	8.79074e-13	-3.03431e-10	-1.43361	2.51388e-05	-3.03431e-10	-1.45326	4.18506e-05	-3.03431e-10	-1.45321
1040513	chr5:1040513:C:T	4.78855e-12	0.261506	-4.50893e-10	0.000156999	0.378565	-4.50893e-10	0.000280375	0.448811	-4.50893e-10
1040735	chr5:1040735:A:T	5.03328e-13	-1.99124	-4.50893e-10	1.4001e-05	-2.03854	-4.50893e-10	2.38177e-05	-2.01689	-4.50893e-10
1040843	chr5:1040843:G:T	8.76472e-13	-3.03431e-10	-1.43657	2.48868e-05	-3.03431e-10	-1.46333	4.22319e-05	-3.03431e-10	-1.44414
1040990	chr5:1040990:A:G	1.84571e-13	-2.04995	-0.944497	8.73357e-06	-2.01681	-0.493689	3.89571e-05	-2.02039	0.49553
1041052	chr5:1041052:G:T	3.55597e-12	-0.0360959	-4.50893e-10	0.000115679	0.0731418	-4.50893e-10	0.000205905	0.140098	-4.50893e-10
1041483	chr5:1041483:C:T	1.3903e-12	-3.03431e-10	-0.975204	3.69579e-05	-3.03431e-10	-1.06789	6.46964e-05	-3.03431e-10	-1.01761
1041776	chr5:1041776:G:A	4.78945e-13	-2.04089	-4.50893e-10	1.37952e-05	-2.05335	-4.50893e-10	2.29441e-05	-2.05426	-4.50893e-10
1041970	chr5:1041970:T:A	1.82231e-12	-3.03431e-10	-0.70462	6.20859e-05	-3.03431e-10	-0.549155	0.000168711	-3.03431e-10	-0.059129
1042334	chr5:1042334:GAGTT:G	8.62465e-13	-3.03431e-10	-1.45268	2.48328e-05	-3.03431e-10	-1.46551	4.13812e-05	-3.03431e-10	-1.46449
1042344	chr5:1042344:GTGAA:G	1.34454e-12	-3.03431e-10	-1.00867	4.38562e-05	-3.03431e-10	-0.896756	8.1328e-05	-3.03431e-10	-0.788828
1043150	chr5:1043150:A:G	1.02886e-12	-3.03431e-10	-1.27627	2.73595e-05	-3.03431e-10	-1.36861	4.19768e-05	-3.03431e-10	-1.4502
1043156	chr5:1043156:GTGTA:G	8.49371e-13	-3.03431e-10	-1.46798	2.46649e-05	-3.03431e-10	-1.47229	4.12283e-05	-3.03431e-10	-1.46819
1043166	chr5:1043166:G:A	4.83443e-13	-2.03155	-4.50893e-10	1.37781e-05	-2.05459	-4.50893e-10	2.29416e-05	-2.05437	-4.50893e-10
1043181	chr5:1043181:TGA:T	4.73266e-13	-2.05282	-4.50893e-10	1.38151e-05	-2.05191	-4.50893e-10	2.30146e-05	-2.05119	-4.50893e-10
1044603	chr5:1044603:GTGAA:G	1.5262e-13	-2.05426	-1.13027	5.62396e-06	-1.95273	-0.997909	1.26599e-05	-1.98155	-0.667321
1044902	chr5:1044902:GTGAA:G	8.71038e-13	-3.03431e-10	-1.44279	2.49469e-05	-3.03431e-10	-1.46092	4.14998e-05	-3.03431e-10	-1.46163
1045647	chr5:1045647:G:A	1.72365e-13	-1.69565	-1.36721	4.19206e-06	-1.7792	-1.46528	6.87205e-06	-1.81139	-1.44847
1045740	chr5:1045740:TGTGTGA:T	1.26017e-13	-1.99673	-1.37933	3.25479e-06	-2.02862	-1.46892	5.53991e-06	-2.03932	-1.43602
1046009	chr5:1046009:G:A	4.30452e-12	0.154943	-4.50893e-10	0.000141054	0.27147	-4.50893e-10	0.000252576	0.344396	-4.50893e-10
1046077	chr5:1046077:GTTA:G	1.01914e-12	-3.03431e-10	-1.28577	3.17155e-05	-3.03431e-10	-1.22087	5.4525e-05	-3.03431e-10	-1.18866
1046449	chr5:1046449:GTGAA:G	8.8987e-13	-3.03431e-10	-1.4214	2.5351e-05	-3.03431e-10	-1.44486	4.21799e-05	-3.03431e-10	-1.44537
1046950	chr5:1046950:TG:T	9.015e-13	-3.03431e-10	-1.40842	2.84132e-05	-3.03431e-10	-1.33082	4.70068e-05	-3.03431e-10	-1.33703
1047174	chr5:1047174:G:A	1.01429e-12	-3.03431e-10	-1.29054	3.3433e-05	-3.03431e-10	-1.16813	5.51097e-05	-3.03431e-10	-1.17799
1047215	chr5:1047215:AGTGT:A	8.98294e-13	-3.03431e-10	-1.41198	2.52131e-05	-3.03431e-10	-1.45031	4.31393e-05	-3.03431e-10	-1.42288
1048047	chr5:1048047:TGTGA:T	2.72385e-12	-3.03431e-10	-0.302678	8.05627e-05	-3.03431e-10	-0.288637	0.000135456	-3.03431e-10	-0.278668
1048907	chr5:1048907:G:A	2.24865e-13	-1.83185	-0.965125	9.07496e-06	-2.01753	-0.454621	4.05485e-05	-2.00929	0.524466
1048976	chr5:1048976:T:C	1.95159e-13	-1.48907	-1.4496	5.06374e-06	-1.59004	-1.46552	8.92004e-06	-1.63572	-1.36329
1048996	chr5:1048996:G:A	8.77319e-13	-1.43561	-4.50893e-10	3.61189e-05	-1.09086	-4.50893e-10	5.92496e-05	-1.10556	-4.50893e-10
1049071	chr5:1049071:G:A	2.57918e-13	-1.30977	-1.35006	6.01681e-06	-1.42408	-1.45903	9.53909e-06	-1.47517	-1.45675
1049236	chr5:1049236:C:T	2.05274e-13	-1.5681	-1.32004	4.77604e-06	-1.66474	-1.44932	7.53633e-06	-1.70334	-1.46424
1049527	chr5:1049527:T:C	6.40299e-13	-1.41236	-0.338185	1.77e-05	-1.46026	-0.343844	2.99902e-05	-1.4854	-0.301042
1049579	chr5:1049579:T:C	1.90412e-13	-1.61574	-1.34754	4.5341e-06	-1.7065	-1.45955	7.31149e-06	-1.74228	-1.45559
1049726	chr5:1049726:G:A	2.21355e-13	-1.85119	-0.961519	6.50958e-06	-1.83626	-0.968136	1.01838e-05	-1.85225	-1.01427
1049731	chr5:1049731:C:T	2.05845e-13	-1.81963	-1.06573	6.18343e-06	-1.81803	-1.03777	9.63855e-06	-1.83509	-1.08646
1050160	chr5:1050160:A:G	2.26873e-13	-2.04903	-0.739054	7.65277e-06	-2.0105	-0.632106	1.50343e-05	-2.0351	-0.441878
1050299	chr5:1050299:C:T	2.381e-12	-3.03431e-10	-0.4372	6.86463e-05	-3.03431e-10	-0.448706	0.000130044	-3.03431e-10	-0.319443
1050519	chr5:1050519:C:T	9.19103e-13	-3.03431e-10	-1.38908	2.57691e-05	-3.03431e-10	-1.4285	4.46157e-05	-3.03431e-10	-1.38923
1050876	chr5:1050876:G:A	1.28119e-12	-1.05693	-4.50893e-10	3.47699e-05	-1.12892	-4.50893e-10	5.73744e-05	-1.13772	-4.50893e-10
1050956	chr5:1050956:G:A	2.88235e-13	-1.70429	-0.844416	8.45208e-06	-1.68987	-0.853387	1.3125e-05	-1.70748	-0.905326
1051420	chr5:1051420:G:A	1.40674e-12	-3.03431e-10	-0.963451	3.73869e-05	-3.03431e-10	-1.05635	6.61552e-05	-3.03431e-10	-0.995314
1051572	chr5:1051572:T:C	4.07655e-13	-1.70471	-0.497345	1.16199e-05	-1.74242	-0.482534	2.01402e-05	-1.76269	-0.421908
1051608	chr5:1051608:C:T	4.85465e-12	-3.03431e-10	0.275214	0.000137293	-3.03431e-10	0.244441	0.000269558	-3.03431e-10	0.409465
1051642	chr5:1051642:A:C	1.36114e-12	-0.996402	-4.50893e-10	3.74215e-05	-1.05543	-4.50893e-10	6.15793e-05	-1.06699	-4.50893e-10
1051803	chr5:1051803:G:A	1.7085e-13	-2.05456	-1.01713	6.59573e-06	-1.92444	-0.866811	1.53172e-05	-1.96304	-0.495301
1051851	chr5:1051851:CAA:C	1.44487e-12	-3.03431e-10	-0.936704	3.82494e-05	-3.03431e-10	-1.03354	6.7944e-05	-3.03431e-10	-0.968633
1052020	chr5:1052020:G:C	6.18634e-13	-1.78496	-4.50893e-10	2.95335e-05	-1.29215	-4.50893e-10	3.92447e-05	-1.5175	-4.50893e-10
1052245	chr5:1052245:C:T	1.47998e-13	-1.76191	-1.45337	4.64184e-06	-1.7102	-1.43237	7.20678e-06	-1.7757	-1.43659
1052615	chr5:1052615:G:A	9.41728e-13	-3.03431e-10	-1.36476	2.62174e-05	-3.03431e-10	-1.41125	4.43783e-05	-3.03431e-10	-1.39457
1052671	chr5:1052671:C:T	8.45821e-13	-3.03431e-10	-1.47217	2.49393e-05	-3.03431e-10	-1.46123	4.11119e-05	-3.03431e-10	-1.47102
1052714	chr5:1052714:G:A	5.7978e-13	-0.747959	-1.10187	2.03059e-05	-0.655706	-1.01105	3.50796e-05	-0.612107	-1.01759
1052923	chr5:1052923:G:A	4.4887e-12	0.196841	-4.50893e-10	0.000147243	0.314412	-4.50893e-10	0.000261451	0.378931	-4.50893e-10
1052959	chr5:1052959:A:G	4.49055e-12	0.197253	-4.50893e-10	0.000147306	0.314839	-4.50893e-10	0.000261565	0.379366	-4.50893e-10
1053226	chr5:1053226:A:G	4.19465e-13	-1.63652	-0.536979	1.19298e-05	-1.67378	-0.524852	2.061e-05	-1.69577	-0.46577
1053513	chr5:1053513:G:A	8.93489e-13	-3.03431e-10	-1.41734	2.53805e-05	-3.03431e-10	-1.44369	4.43219e-05	-3.03431e-10	-1.39584
1053637	chr5:1053637:A:G	2.2089e-13	-1.62534	-1.18947	5.30291e-06	-1.91652	-1.0929	1.2501e-05	-1.87104	-0.790464
1053971	chr5:1053971:G:A	8.85405e-13	-3.03431e-10	-1.42643	2.5284e-05	-3.03431e-10	-1.4475	4.2079e-05	-3.03431e-10	-1.44777
1054082	chr5:1054082:C:T	4.88271e-13	-1.98003	-0.0415799	2.13832e-05	-1.93213	0.317062	7.80724e-05	-1.94668	1.117
1054200	chr5:1054200:T:C	6.45289e-13	-1.74278	-4.50893e-10	1.90029e-05	-1.73308	-4.50893e-10	3.10523e-05	-1.75164	-4.50893e-10
1054235	chr5:1054235:C:T	2.195e-13	-2.05387	-0.767255	8.12453e-06	-1.95559	-0.627194	2.0778e-05	-1.98935	-0.164072
1054324	chr5:1054324:G:A	5.63226e-13	-1.8788	-4.50893e-10	1.63862e-05	-1.88124	-4.50893e-10	2.69835e-05	-1.89209	-4.50893e-10
1054624	chr5:1054624:TG:T	9.10104e-13	-3.03431e-10	-1.39892	2.58019e-05	-3.03431e-10	-1.42722	4.29389e-05	-3.03431e-10	-1.42754
1054686	chr5:1054686:T:C	8.44772e-13	-1.82667	0.353261	3.21366e-05	-1.95636	0.748681	0.000127185	-1.96186	1.62019
1054716	chr5:1054716:T:C	4.82327e-12	-3.03431e-10	0.268729	0.000216108	-3.03431e-10	0.698107	0.000898953	-3.03431e-10	1.61391
1054967	chr5:1054967:A:G	9.56138e-13	-3.03431e-10	-1.34958	2.6503e-05	-3.03431e-10	-1.40041	4.69324e-05	-3.03431e-10	-1.33861
1055117	chr5:1055117:C:T	1.50081e-12	-3.03431e-10	-0.89872	3.78525e-05	-3.03431e-10	-1.04398	7.36676e-05	-3.03431e-10	-0.887755
1055218	chr5:1055218:G:A	9.3637e-13	-3.03431e-10	-1.37047	2.62469e-05	-3.03431e-10	-1.41013	4.66235e-05	-3.03431e-10	-1.34521
1055317	chr5:1055317:G:A	1.61652e-13	-2.0252	-1.10183	5.44878e-06	-2.01936	-0.962918	1.23402e-05	-2.03762	-0.63683
1055449	chr5:1055449:C:T	1.55032e-13	-1.77323	-1.39562	3.81266e-06	-1.86713	-1.47221	6.61233e-06	-1.87746	-1.42092
1055450	chr5:1055450:G:A	5.03341e-13	-2.02992	0.0387149	3.03432e-05	-1.95339	0.688289	0.000108033	-1.98377	1.47888
1055764	chr5:1055764:T:G	4.8964e-12	-3.03431e-10	0.283777	0.000218475	-3.03431e-10	0.708999	0.000907506	-3.03431e-10	1.62338
1056093	chr5:1056093:G:A	3.71798e-13	-0.845287	-1.44884	1.21864e-05	-0.752236	-1.42512	2.09233e-05	-0.713975	-1.43248
1056154	chr5:1056154:C:A	8.45477e-13	-3.03431e-10	-1.47258	2.4658e-05	-3.03431e-10	-1.47257	4.11443e-05	-3.03431e-10	-1.47023
1056164	chr5:1056164:G:A	1.68465e-13	-1.99596	-1.08979	5.30292e-06	-2.04291	-0.966504	1.21279e-05	-2.05239	-0.639421
1056265	chr5:1056265:C:T	2.12854e-13	-1.91958	-0.932296	6.3089e-06	-1.90243	-0.933285	1.01167e-05	-1.91544	-0.957693
1056414	chr5:1056414:C:T	8.93682e-13	-3.03431e-10	-1.41713	2.51179e-05	-3.03431e-10	-1.45409	4.21946e-05	-3.03431e-10	-1.44503
1056446	chr5:1056446:C:T	8.81867e-13	-3.03431e-10	-1.43044	2.67143e-05	-3.03431e-10	-1.39247	4.61226e-05	-3.03431e-10	-1.35601
1056471	chr5:1056471:G:A	1.35534e-12	-3.03431e-10	-1.00067	3.49523e-05	-3.03431e-10	-1.12369	6.64414e-05	-3.03431e-10	-0.990998
1056543	chr5:1056543:G:A	8.51618e-13	-3.03431e-10	-1.46534	2.46646e-05	-3.03431e-10	-1.47231	4.10752e-05	-3.03431e-10	-1.47191
1056908	chr5:1056908:A:G	1.80011e-12	-2.04655	1.32968	0.000110292	-1.95477	1.98022	0.00105989	-1.96601	3.74461
1057500	chr5:1057500:A:G	3.44319e-13	-2.0546	-0.316308	1.43543e-05	-2.05245	0.0388304	5.02407e-05	-2.05383	0.783342
1057617	chr5:1057617:G:A	1.41785e-12	-0.95558	-4.50893e-10	4.19808e-05	-0.94046	-4.50893e-10	6.45269e-05	-1.02024	-4.50893e-10
1057623	chr5:1057623:G:A	4.74782e-13	-1.42285	-0.626775	1.86023e-05	-1.29031	-0.464078	5.85354e-05	-1.15567	0.0379796
1057667	chr5:1057667:T:C	4.45151e-12	-3.03431e-10	0.188521	0.000195638	-3.03431e-10	0.598592	0.000799197	-3.03431e-10	1.49629
1057726	chr5:1057726:G:A	3.93364e-13	-1.36536	-0.872388	1.46726e-05	-1.2329	-0.758797	4.3794e-05	-1.09213	-0.31569
1057775	chr5:1057775:G:A	1.65612e-13	-1.67903	-1.4238	5.66941e-06	-1.68255	-1.26004	1.15111e-05	-1.76274	-0.981259
1057824	chr5:1057824:C:T	8.78827e-13	-3.03431e-10	-1.43389	2.60874e-05	-3.03431e-10	-1.41622	4.42644e-05	-3.03431e-10	-1.39714
1057845	chr5:1057845:C:T	5.12699e-13	-1.76159	-0.211199	3.25426e-05	-1.62681	0.431684	0.000161711	-1.64352	1.54202
1057921	chr5:1057921:G:A	6.5033e-13	-0.273708	-1.46129	2.08959e-05	-0.170989	-1.46713	3.64372e-05	-0.123492	-1.46824
1058000	chr5:1058000:ACACGACCAGCACG:A	1.46533e-13	-1.79395	-1.43127	4.98628e-06	-1.7947	-1.27629	1.01631e-05	-1.8622	-1.00636
1058019	chr5:1058019:G:A	3.47654e-12	-3.03431e-10	-0.0586852	0.000222206	-3.03431e-10	0.725932	0.00122933	-3.03431e-10	1.9269
1058050	chr5:1058050:G:A	5.11464e-13	-1.9752	-4.50893e-10	1.40016e-05	-2.0385	-4.50893e-10	2.31849e-05	-2.04382	-4.50893e-10
1058177	chr5:1058177:G:A	8.5242e-13	-3.03431e-10	-1.4644	2.47215e-05	-3.03431e-10	-1.47	4.12817e-05	-3.03431e-10	-1.4669
1058357	chr5:1058357:A:G	4.8594e-12	-3.03431e-10	0.276193	0.000214778	-3.03431e-10	0.691931	0.000890901	-3.03431e-10	1.60492
1058442	chr5:1058442:T:C	4.68133e-12	-3.03431e-10	0.238859	0.000207571	-3.03431e-10	0.657802	0.00085382	-3.03431e-10	1.5624
1058603	chr5:1058603:T:C	3.65447e-12	-3.03431e-10	-0.00877074	0.000156665	-3.03431e-10	0.376437	0.000610266	-3.03431e-10	1.22658
1058727	chr5:1058727:T:C	8.56739e-13	-3.03431e-10	-1.45934	2.46998e-05	-3.03431e-10	-1.47088	4.1111e-05	-3.03431e-10	-1.47104
1058989	chr5:1058989:C:CA	8.11225e-13	-1.51393	-4.50893e-10	2.69028e-05	-1.38544	-4.50893e-10	4.46986e-05	-1.38738	-4.50893e-10
1059199	chr5:1059199:C:T	1.73535e-13	-1.71623	-1.33987	4.83613e-06	-1.77285	-1.32871	7.84734e-06	-1.79887	-1.32827
1059280	chr5:1059280:C:T	1.57094e-12	-0.853046	-4.50893e-10	4.39161e-05	-0.895391	-4.50893e-10	7.7396e-05	-0.838382	-4.50893e-10
1059410	chr5:1059410:C:T	4.23634e-12	-3.03431e-10	0.138977	0.000185921	-3.03431e-10	0.547648	0.000745606	-3.03431e-10	1.42688
1059495	chr5:1059495:G:A	1.60249e-13	-1.87572	-1.26003	6.15767e-06	-1.76567	-1.0943	1.33193e-05	-1.83468	-0.763425
1059549	chr5:1059549:G:A	5.97036e-13	-0.355822	-1.46468	1.93724e-05	-0.244828	-1.469	3.41484e-05	-0.187124	-1.46948
1059599	chr5:1059599:C:T	8.77928e-13	-0.0592582	-1.37566	2.82626e-05	0.0532996	-1.38943	4.98768e-05	0.116047	-1.39381
1059600	chr5:1059600:A:G	3.85923e-12	-3.03431e-10	0.0457455	0.000167975	-3.03431e-10	0.446141	0.000659712	-3.03431e-10	1.30449
1059875	chr5:1059875:GA:G	1.36242e-12	-3.03431e-10	-0.995459	3.40682e-05	-3.03431e-10	-1.14931	6.26001e-05	-3.03431e-10	-1.05055
1060264	chr5:1060264:G:A	4.10102e-13	-1.71269	-0.483385	1.81646e-05	-1.58171	-0.196487	5.38082e-05	-1.66664	0.46475
1060285	chr5:1060285:G:A	3.46498e-12	-3.03431e-10	-0.0620167	0.000152207	-3.03431e-10	0.347568	0.000574169	-3.03431e-10	1.16561
1060539	chr5:1060539:G:A	4.64096e-12	-3.03431e-10	0.230199	0.00020634	-3.03431e-10	0.65185	0.000847154	-3.03431e-10	1.55456
1060680	chr5:1060680:G:A	2.81802e-12	-3.03431e-10	-0.268689	0.000113872	-3.03431e-10	0.057402	0.000404395	-3.03431e-10	0.815074
1060689	chr5:1060689:C:T	2.58694e-12	-3.03431e-10	-0.354246	0.000103228	-3.03431e-10	-0.0407301	0.00035882	-3.03431e-10	0.695504
1060693	chr5:1060693:C:T	9.92365e-13	-3.03431e-10	-1.31239	2.84049e-05	-3.03431e-10	-1.33111	4.81696e-05	-3.03431e-10	-1.31259
1060716	chr5:1060716:G:A	2.46045e-12	-3.03431e-10	-0.404378	9.75098e-05	-3.03431e-10	-0.0977209	0.000334526	-3.03431e-10	0.625398
1061764	chr5:1061764:T:A	3.13297e-13	-2.04573	-0.419599	7.98948e-06	-2.05053	-0.549022	1.40794e-05	-2.05334	-0.489265
1061796	chr5:1061796:AAAG:A	5.43724e-13	-1.91404	-4.50893e-10	1.73078e-05	-1.82652	-4.50893e-10	2.71883e-05	-1.88453	-4.50893e-10
1061991	chr5:1061991:C:A	8.61495e-13	-3.03431e-10	-1.45381	2.4828e-05	-3.03431e-10	-1.4657	4.13907e-05	-3.03431e-10	-1.46426
1062047	chr5:1062047:G:A	4.26707e-13	-1.82393	-0.332447	2.41684e-05	-1.72675	0.234118	7.9688e-05	-1.78202	0.972825
1062180	chr5:1062180:C:T	9.87968e-13	-3.03431e-10	-1.31683	2.97785e-05	-3.03431e-10	-1.28389	4.83053e-05	-3.03431e-10	-1.30978
1062230	chr5:1062230:C:T	1.82091e-13	-1.59892	-1.40905	6.37721e-06	-1.54567	-1.27927	1.18318e-05	-1.65528	-1.06124
1062329	chr5:1062329:G:A	3.19851e-13	-1.69569	-0.748937	1.29391e-05	-1.58533	-0.532088	3.39044e-05	-1.67054	0.00676167
1062538	chr5:1062538:C:T	3.48771e-13	-2.02788	-0.330185	9.20202e-06	-2.03745	-0.4208	1.49573e-05	-2.04318	-0.438939
1062666	chr5:1062666:C:A	1.35445e-12	-3.03431e-10	-1.00132	4.22252e-05	-3.03431e-10	-0.934657	7.83596e-05	-3.03431e-10	-0.826009
1062785	chr5:1062785:C:G	2.35119e-13	-1.93243	-0.819959	9.34822e-06	-1.84708	-0.595404	2.52668e-05	-1.89745	-0.0603807
1062880	chr5:1062880:C:T	9.76831e-13	-1.32816	-4.50893e-10	4.06281e-05	-0.973213	-4.50893e-10	6.99817e-05	-0.939084	-4.50893e-10
1062936	chr5:1062936:G:A	9.06234e-13	-3.03431e-10	-1.40318	2.53989e-05	-3.03431e-10	-1.44297	4.28779e-05	-3.03431e-10	-1.42896
1062990	chr5:1062990:C:T	5.4342e-12	0.387989	-4.50893e-10	0.000150907	0.338988	-4.50893e-10	0.000247137	0.322625	-4.50893e-10
1063124	chr5:1063124:C:T	9.22082e-13	-3.03431e-10	-1.38584	2.59952e-05	-3.03431e-10	-1.41976	4.33759e-05	-3.03431e-10	-1.41741
1063253	chr5:1063253:C:G	8.55874e-13	-1.15723	-0.303127	5.33822e-05	-1.08451	0.384309	0.000197969	-1.17768	1.27847
1063883	chr5:1063883:G:A	1.09878e-12	-1.81675	0.606228	7.14537e-05	-1.75195	1.34332	0.000295366	-1.81223	2.31313
1064036	chr5:1064036:G:A	5.87262e-12	-3.03431e-10	0.465579	0.000185869	-3.03431e-10	0.547369	0.000331678	-3.03431e-10	0.616848
1064112	chr5:1064112:G:A	8.93997e-13	-3.03431e-10	-1.41678	2.67564e-05	-3.03431e-10	-1.3909	4.38642e-05	-3.03431e-10	-1.40622
1064149	chr5:1064149:G:A	8.52505e-13	-3.03431e-10	-1.4643	2.46588e-05	-3.03431e-10	-1.47254	4.12877e-05	-3.03431e-10	-1.46675
1064471	chr5:1064471:G:A	1.31067e-12	-3.03431e-10	-1.03418	3.80163e-05	-3.03431e-10	-1.03966	6.85093e-05	-3.03431e-10	-0.960349
1064520	chr5:1064520:C:T	1.09242e-12	-3.03431e-10	-1.21632	3.2974e-05	-3.03431e-10	-1.18195	5.60975e-05	-3.03431e-10	-1.16023
1064601	chr5:1064601:G:A	2.03634e-12	-3.03431e-10	-0.593567	6.68851e-05	-3.03431e-10	-0.474697	0.000120881	-3.03431e-10	-0.392512
1065118	chr5:1065118:C:T	7.19247e-13	-1.63427	-4.50893e-10	1.95841e-05	-1.70296	-4.50893e-10	3.18813e-05	-1.7253	-4.50893e-10
1065174	chr5:1065174:GA:G	1.00915e-12	-3.03431e-10	-1.29562	3.08574e-05	-3.03431e-10	-1.2483	5.54002e-05	-3.03431e-10	-1.17274
1065232	chr5:1065232:GAC:G	1.75222e-12	-3.03431e-10	-0.74384	4.65476e-05	-3.03431e-10	-0.837198	8.1297e-05	-3.03431e-10	-0.789209
1065284	chr5:1065284:C:T	1.4758e-13	-1.94274	-1.27537	4.45034e-06	-1.8794	-1.30529	7.16649e-06	-1.93863	-1.27927
1065399	chr5:1065399:A:G	4.72447e-13	-2.05455	-4.50893e-10	1.41172e-05	-2.03028	-4.50893e-10	2.338e-05	-2.03544	-4.50893e-10
1065568	chr5:1065568:A:C	2.49676e-13	-1.83469	-0.857629	7.27316e-06	-1.75064	-0.942838	1.20375e-05	-1.83033	-0.868958
1065574	chr5:1065574:C:T	1.34586e-13	-1.94712	-1.36316	4.12102e-06	-2.03541	-1.22617	8.35721e-06	-2.04732	-1.01687
1066023	chr5:1066023:A:G	2.35608e-13	-1.51363	-1.23668	7.74048e-06	-1.3384	-1.29281	1.22338e-05	-1.42782	-1.2553
1066500	chr5:1066500:G:A	2.48697e-13	-1.51775	-1.1785	8.14967e-06	-1.33452	-1.24518	1.27308e-05	-1.43364	-1.20965
1066528	chr5:1066528:C:G	2.95408e-12	-3.03431e-10	-0.221535	0.00012007	-3.03431e-10	0.110404	0.000404984	-3.03431e-10	0.81653
1066624	chr5:1066624:G:A	1.66577e-12	-1.91918	1.12474	9.00117e-05	-1.80464	1.6269	0.000436552	-1.86464	2.75623
1066834	chr5:1066834:T:C	8.91154e-13	-3.03431e-10	-1.41996	2.53223e-05	-3.03431e-10	-1.44599	4.22623e-05	-3.03431e-10	-1.44342
1066837	chr5:1066837:G:A	8.91029e-13	-3.03431e-10	-1.4201	2.54022e-05	-3.03431e-10	-1.44284	4.2988e-05	-3.03431e-10	-1.4264
1067070	chr5:1067070:A:G	8.68013e-13	-3.03431e-10	-1.44627	2.62199e-05	-3.03431e-10	-1.41115	4.4624e-05	-3.03431e-10	-1.38905
1067263	chr5:1067263:C:A	1.25024e-13	-1.93947	-1.4445	3.47767e-06	-1.98527	-1.44604	5.76807e-06	-1.99699	-1.43799
1067368	chr5:1067368:A:C	2.91068e-13	-1.14241	-1.39651	9.89592e-06	-0.955828	-1.42972	1.46214e-05	-1.08485	-1.41998
1067412	chr5:1067412:A:G	9.21574e-13	-3.03431e-10	-1.38639	2.57626e-05	-3.03431e-10	-1.42875	4.4359e-05	-3.03431e-10	-1.395
1067420	chr5:1067420:A:G	1.37154e-13	-1.84308	-1.44829	4.13413e-06	-1.796	-1.4624	7.02922e-06	-1.76928	-1.46797
1067437	chr5:1067437:C:T	9.05909e-13	-3.03431e-10	-1.40354	2.54479e-05	-3.03431e-10	-1.44104	4.36364e-05	-3.03431e-10	-1.41143
1067563	chr5:1067563:T:C	1.51878e-12	-3.03431e-10	-0.886815	4.17364e-05	-3.03431e-10	-0.9463	7.43544e-05	-3.03431e-10	-0.878474
1067681	chr5:1067681:G:A	4.86782e-13	-1.7171	-0.307559	1.51432e-05	-1.70828	-0.251844	2.55501e-05	-1.71863	-0.228051
1067826	chr5:1067826:CCG:C	1.64814e-11	1.49751	-4.50893e-10	0.000574934	1.67658	-4.50893e-10	0.00105659	1.77549	-4.50893e-10
1067829	chr5:1067829:TGTCGGGGACCCTGTTATCACAAGTCAGCACC:T	1.14653e-11	1.1346	-4.50893e-10	0.000396091	1.30397	-4.50893e-10	0.000724661	1.39839	-4.50893e-10
1068097	chr5:1068097:G:A	1.3876e-12	-3.03431e-10	-0.977146	4.8947e-05	-3.03431e-10	-0.786936	0.000163462	-3.03431e-10	-0.0907397
1068147	chr5:1068147:T:C	9.40818e-13	-3.03431e-10	-1.36573	2.85443e-05	-3.03431e-10	-1.32622	5.10359e-05	-3.03431e-10	-1.25479
1068200	chr5:1068200:C:T	8.84802e-13	-3.03431e-10	-1.42711	2.5213e-05	-3.03431e-10	-1.45032	4.20897e-05	-3.03431e-10	-1.44751
1068364	chr5:1068364:G:A	3.41131e-13	-1.55333	-0.826882	1.97951e-05	-1.18126	-0.510976	5.07723e-05	-1.35406	0.0940964
1068365	chr5:1068365:T:C	1.05422e-10	3.9454	-0.592152	0.00230501	3.83794	-0.77277	0.00509612	3.97258	-0.623661
1068416	chr5:1068416:AGAG:A	1.67207e-12	-3.03431e-10	-0.79066	5.80771e-05	-3.03431e-10	-0.615902	0.000150137	-3.03431e-10	-0.175769
1068780	chr5:1068780:C:T	9.37111e-13	-3.03431e-10	-1.36968	2.6567e-05	-3.03431e-10	-1.398	4.48333e-05	-3.03431e-10	-1.38437
1068796	chr5:1068796:G:C	1.10625e-12	-3.03431e-10	-1.20375	3.28541e-05	-3.03431e-10	-1.1856	6.32868e-05	-3.03431e-10	-1.03964
1068835	chr5:1068835:C:T	9.04936e-13	-3.03431e-10	-1.40461	2.62695e-05	-3.03431e-10	-1.40926	4.28454e-05	-3.03431e-10	-1.42972
1068885	chr5:1068885:G:A	1.16726e-11	1.15252	-4.50893e-10	0.000404642	1.32533	-4.50893e-10	0.000743469	1.42401	-4.50893e-10
1069017	chr5:1069017:G:A	5.77749e-12	-3.03431e-10	0.449247	0.000181884	-3.03431e-10	0.525696	0.000324199	-3.03431e-10	0.59404
1069348	chr5:1069348:C:T	1.12198e-12	-3.03431e-10	-1.18962	3.4488e-05	-3.03431e-10	-1.13706	6.2528e-05	-3.03431e-10	-1.0517
1069417	chr5:1069417:G:A	4.86712e-12	0.277779	-4.50893e-10	4.95634e-05	-0.77442	-4.50893e-10	0.000105628	-0.527399	-4.50893e-10
1069426	chr5:1069426:T:C	1.56522e-12	-3.03431e-10	-0.856697	4.9877e-05	-3.03431e-10	-0.768113	8.48454e-05	-3.03431e-10	-0.746487
1069870	chr5:1069870:G:A	1.26639e-12	-3.03431e-10	-1.06855	3.57077e-05	-3.03431e-10	-1.10231	5.97001e-05	-3.03431e-10	-1.09798
1073356	chr5:1073356:G:A	9.06422e-13	-3.03431e-10	-1.40297	2.56864e-05	-3.03431e-10	-1.43171	4.19834e-05	-3.03431e-10	-1.45004
1073577	chr5:1073577:T:G	5.8873e-13	-1.83451	-4.50893e-10	1.63191e-05	-1.88534	-4.50893e-10	2.71692e-05	-1.88523	-4.50893e-10
1073907	chr5:1073907:C:T	7.35038e-13	-1.61256	-4.50893e-10	2.11435e-05	-1.62634	-4.50893e-10	3.46116e-05	-1.64313	-4.50893e-10
1074023	chr5:1074023:G:T	9.86305e-13	-3.03431e-10	-1.31851	2.67004e-05	-3.03431e-10	-1.393	4.47079e-05	-3.03431e-10	-1.38717
1074581	chr5:1074581:G:A	1.33239e-12	-1.01775	-4.50893e-10	3.81189e-05	-1.03696	-4.50893e-10	6.65051e-05	-0.990038	-4.50893e-10
1074936	chr5:1074936:A:G	7.85966e-13	-1.1666	-0.378969	3.01804e-05	-1.13167	-0.13881	0.000101038	-1.02304	0.451219
1075177	chr5:1075177:G:A	5.69814e-13	-0.926011	-0.941157	1.42005e-05	-1.05313	-0.971266	2.7748e-05	-0.9366	-0.927553
1075341	chr5:1075341:G:A	1.28274e-12	-3.03431e-10	-1.05572	4.14706e-05	-3.03431e-10	-0.952688	7.16132e-05	-3.03431e-10	-0.916038
1075618	chr5:1075618:C:T	5.14337e-13	-1.9696	-4.50893e-10	1.37847e-05	-2.05411	-4.50893e-10	2.31935e-05	-2.04345	-4.50893e-10
1075771	chr5:1075771:G:A	9.61885e-13	-3.03431e-10	-1.34358	2.95021e-05	-3.03431e-10	-1.29321	4.65621e-05	-3.03431e-10	-1.34653
1076246	chr5:1076246:C:T	1.14232e-13	-2.00199	-1.47226	3.57393e-06	-1.93425	-1.46976	6.02919e-06	-1.92154	-1.46916
1076344	chr5:1076344:G:T	2.68629e-13	-1.6461	-0.973048	1.18962e-05	-1.66664	-0.534816	4.02176e-05	-1.61023	0.117218
1076549	chr5:1076549:G:A	9.70647e-13	-3.03431e-10	-1.33452	3.04024e-05	-3.03431e-10	-1.26315	5.12534e-05	-3.03431e-10	-1.25054
1076912	chr5:1076912:C:A	1.35188e-12	-1.00322	-4.50893e-10	0.000102481	-0.0479975	-4.50893e-10	0.000114764	-0.444443	-4.50893e-10
1077247	chr5:1077247:T:C	2.19396e-13	-1.70062	-1.12097	5.75662e-06	-1.72961	-1.19772	8.20179e-06	-1.78948	-1.29349
1077274	chr5:1077274:G:A	1.84567e-12	-3.03431e-10	-0.69188	5.12151e-05	-3.03431e-10	-0.741639	8.94865e-05	-3.03431e-10	-0.69323
1077565	chr5:1077565:C:T	1.50809e-13	-1.77093	-1.42554	5.85539e-06	-1.56991	-1.3404	9.32944e-06	-1.73618	-1.21796
1077707	chr5:1077707:A:C	1.18884e-12	-1.88638	0.754636	8.0367e-05	-1.70928	1.41821	0.000275703	-1.8222	2.25421
1077858	chr5:1077858:C:T	8.57511e-13	-3.03431e-10	-1.45844	2.47738e-05	-3.03431e-10	-1.46789	4.14903e-05	-3.03431e-10	-1.46186
1078148	chr5:1078148:G:A	6.28137e-13	-1.76972	-4.50893e-10	1.4002e-05	-2.03847	-4.50893e-10	2.49113e-05	-1.97199	-4.50893e-10
1078955	chr5:1078955:G:T	1.21356e-12	-1.53938	0.428208	6.94895e-05	-1.22634	0.789842	0.000193103	-1.38949	1.4654
1079582	chr5:1079582:G:A	2.01619e-12	-3.03431e-10	-0.603512	7.10739e-05	-3.03431e-10	-0.413953	0.000109079	-3.03431e-10	-0.495242
1079722	chr5:1079722:C:T	9.0183e-13	-3.03431e-10	-1.40805	2.57258e-05	-3.03431e-10	-1.43018	4.34777e-05	-3.03431e-10	-1.41507
1079789	chr5:1079789:T:A	1.27472e-12	-3.03431e-10	-1.06199	3.56322e-05	-3.03431e-10	-1.10442	6.24279e-05	-3.03431e-10	-1.05331
1079915	chr5:1079915:C:T	1.512e-13	-1.73707	-1.4568	4.063e-06	-1.80742	-1.46833	7.02206e-06	-1.7794	-1.45886
1079965	chr5:1079965:C:T	3.82124e-12	-3.03431e-10	0.0358521	0.000120678	-3.03431e-10	0.115449	0.000223985	-3.03431e-10	0.22426
1080019	chr5:1080019:G:A	2.72216e-12	-1.49782	1.19452	0.000273091	-1.25979	2.19192	0.0011917	-1.43648	3.3323
1080030	chr5:1080030:C:G	2.85984e-11	-3.03431e-10	2.04863	0.000985613	-3.03431e-10	2.21559	0.0018853	-3.03431e-10	2.35452
1080356	chr5:1080356:C:T	4.78233e-13	-2.04238	-4.50893e-10	1.49842e-05	-1.97067	-4.50893e-10	2.50716e-05	-1.96558	-4.50893e-10
1080618	chr5:1080618:G:A	1.59747e-12	-3.03431e-10	-0.836302	4.49055e-05	-3.03431e-10	-0.873113	7.5898e-05	-3.03431e-10	-0.857927
1080698	chr5:1080698:A:C	1.38551e-12	-3.03431e-10	-0.978653	4.40217e-05	-3.03431e-10	-0.89299	7.97371e-05	-3.03431e-10	-0.808582
1081025	chr5:1081025:G:C	1.0713e-12	-3.03431e-10	-1.23585	3.41323e-05	-3.03431e-10	-1.14743	5.37792e-05	-3.03431e-10	-1.20243
1081113	chr5:1081113:GAA:G	2.09017e-11	-0.49921	2.23432	0.0016952	-0.0707692	2.82865	0.00765403	0.0706311	3.68504
1081247	chr5:1081247:C:G	9.27636e-13	-3.03431e-10	-1.37984	2.8139e-05	-3.03431e-10	-1.34052	4.47945e-05	-3.03431e-10	-1.38523
1081553	chr5:1081553:G:A	3.06706e-11	-1.46086	3.57944	0.00243909	-1.16398	4.28569	0.0105127	-1.35564	5.42867
1081652	chr5:1081652:C:T	1.37557e-13	-1.90336	-1.38508	4.64339e-06	-1.79819	-1.34404	7.62205e-06	-1.92308	-1.23319
1081840	chr5:1081840:C:T	1.92425e-12	-3.03431e-10	-0.650184	6.50352e-05	-3.03431e-10	-0.502744	9.80581e-05	-3.03431e-10	-0.601757
1083394	chr5:1083394:A:G	1.15733e-12	-1.15861	-4.50893e-10	2.89265e-05	-1.31291	-4.50893e-10	5.04753e-05	-1.26583	-4.50893e-10
1083419	chr5:1083419:T:C	1.81752e-13	-1.53766	-1.47217	6.39502e-06	-1.35212	-1.47003	8.85937e-06	-1.55688	-1.44896
1083604	chr5:1083604:T:C	9.79875e-13	-3.03431e-10	-1.32505	2.74977e-05	-3.03431e-10	-1.36357	4.6871e-05	-3.03431e-10	-1.33992
1083822	chr5:1083822:G:A	1.47557e-12	-3.03431e-10	-0.915675	4.13207e-05	-3.03431e-10	-0.956311	7.24046e-05	-3.03431e-10	-0.905047
1083959	chr5:1083959:G:A	2.33587e-13	-1.30909	-1.44983	5.87324e-06	-1.44517	-1.4621	1.01251e-05	-1.40116	-1.47114
1084094	chr5:1084094:C:T	8.45486e-13	-3.03431e-10	-1.47257	2.47016e-05	-3.03431e-10	-1.47081	4.21866e-05	-3.03431e-10	-1.44521
1084262	chr5:1084262:G:A	1.5428e-12	-1.65972	0.788597	7.21512e-05	-1.34714	0.948228	0.000237004	-1.50663	1.78738
1084510	chr5:1084510:G:A	9.0692e-13	-3.03431e-10	-1.40242	2.64215e-05	-3.03431e-10	-1.4035	4.36964e-05	-3.03431e-10	-1.41005
1084555	chr5:1084555:C:T	1.28434e-13	-1.88565	-1.47141	4.00125e-06	-1.81862	-1.47244	6.9604e-06	-1.77648	-1.4706
1084565	chr5:1084565:A:G	1.63467e-12	-1.98511	1.17183	9.22737e-05	-1.81574	1.66282	0.000495003	-1.72998	2.74722
1084628	chr5:1084628:G:A	9.73927e-13	-3.03431e-10	-1.33114	2.78327e-05	-3.03431e-10	-1.35146	4.74827e-05	-3.03431e-10	-1.32695
1084727	chr5:1084727:G:A	8.47565e-13	-3.03431e-10	-1.47011	2.46641e-05	-3.03431e-10	-1.47232	4.10481e-05	-3.03431e-10	-1.47257
1084919	chr5:1084919:T:C	1.14833e-12	-2.00343	0.837018	6.27894e-05	-1.84795	1.31007	0.000310363	-1.76569	2.31612
1084929	chr5:1084929:T:A	9.73768e-12	-1.65849	2.62978	0.000724579	-1.40511	3.31303	0.00291121	-1.57228	4.36129
1085139	chr5:1085139:G:A	1.03589e-12	-3.03431e-10	-1.26947	3.32863e-05	-3.03431e-10	-1.17253	8.38106e-05	-3.03431e-10	-0.758759
1085508	chr5:1085508:G:A	9.28852e-13	-3.03431e-10	-1.37853	2.66545e-05	-3.03431e-10	-1.39472	4.52142e-05	-3.03431e-10	-1.37591
1085886	chr5:1085886:G:A	9.46484e-13	-3.03431e-10	-1.35972	2.82978e-05	-3.03431e-10	-1.33489	4.9383e-05	-3.03431e-10	-1.28771
1086104	chr5:1086104:C:T	1.70572e-13	-1.60119	-1.47214	6.09162e-06	-1.39821	-1.47255	8.30308e-06	-1.60068	-1.47001
1086154	chr5:1086154:C:T	2.37769e-12	-1.38118	0.942586	0.000190051	-1.084	1.65362	0.000613622	-1.31056	2.54262
1086623	chr5:1086623:G:A	1.14966e-12	-1.16525	-4.50893e-10	2.86691e-05	-1.32185	-4.50893e-10	4.88073e-05	-1.29944	-4.50893e-10
1087241	chr5:1087241:G:A	9.5421e-13	-3.03431e-10	-1.35159	2.89682e-05	-3.03431e-10	-1.31147	5.02694e-05	-3.03431e-10	-1.26992
1087275	chr5:1087275:A:G	1.02683e-12	-2.03501	0.756764	4.40787e-05	-1.95782	1.06613	0.0002181	-1.90338	2.10102
1087440	chr5:1087440:C:T	8.51631e-13	-3.03431e-10	-1.46532	2.46594e-05	-3.03431e-10	-1.47251	4.19366e-05	-3.03431e-10	-1.45116
1087495	chr5:1087495:A:G	1.1401e-12	-1.91102	0.737413	7.62714e-05	-2.03073	1.68736	0.000423024	-2.04986	2.90997
1087615	chr5:1087615:G:A	9.32506e-13	-3.03431e-10	-1.3746	2.65642e-05	-3.03431e-10	-1.39811	4.43407e-05	-3.03431e-10	-1.39541
1087684	chr5:1087684:C:T	1.55465e-13	-1.73961	-1.42645	4.80511e-06	-1.70596	-1.40203	7.92974e-06	-1.67977	-1.43692
1087753	chr5:1087753:T:C	3.31749e-13	-1.01219	-1.39591	1.2714e-05	-0.840076	-1.2949	1.7225e-05	-1.14767	-1.19329
1087813	chr5:1087813:TATC:T	5.19049e-13	-1.96048	-4.50893e-10	1.37816e-05	-2.05434	-4.50893e-10	2.3244e-05	-2.04127	-4.50893e-10
1087993	chr5:1087993:T:C	1.81683e-13	-1.64603	-1.36419	5.26114e-06	-1.61906	-1.39827	8.95477e-06	-1.59613	-1.399
1088200	chr5:1088200:C:T	1.1315e-12	-3.03431e-10	-1.18118	3.61018e-05	-3.03431e-10	-1.09133	5.67317e-05	-3.03431e-10	-1.14898
1088489	chr5:1088489:T:C	9.41114e-13	-3.03431e-10	-1.36541	2.68534e-05	-3.03431e-10	-1.38728	4.49218e-05	-3.03431e-10	-1.38239
1088715	chr5:1088715:C:T	3.88529e-12	-3.03431e-10	0.0524754	0.000125393	-3.03431e-10	0.153775	0.000235483	-3.03431e-10	0.274321
1088757	chr5:1088757:T:A	3.17655e-12	-1.55522	1.40629	0.000343853	-1.28769	2.45023	0.0015067	-1.48865	3.61901
1088825	chr5:1088825:G:A	9.39672e-13	-3.03431e-10	-1.36695	2.73509e-05	-3.03431e-10	-1.36892	4.51841e-05	-3.03431e-10	-1.37657
1089090	chr5:1089090:C:T	1.03729e-12	-3.03431e-10	-1.26811	3.157e-05	-3.03431e-10	-1.22547	5.3934e-05	-3.03431e-10	-1.19956
1089162	chr5:1089162:T:C	1.1103e-12	-3.03431e-10	-1.20009	3.20507e-05	-3.03431e-10	-1.21035	5.45061e-05	-3.03431e-10	-1.18901
1089445	chr5:1089445:G:A	1.21196e-13	-1.94345	-1.47163	3.39864e-06	-1.99726	-1.45704	5.50002e-06	-2.02058	-1.46199
1089780	chr5:1089780:C:T	1.32619e-12	-3.03431e-10	-1.02242	4.42841e-05	-3.03431e-10	-0.887048	7.05104e-05	-3.03431e-10	-0.931558
1089991	chr5:1089991:C:T	1.38349e-12	-3.03431e-10	-0.980113	3.80821e-05	-3.03431e-10	-1.03793	6.66617e-05	-3.03431e-10	-0.987687
1090081	chr5:1090081:G:A	3.47056e-12	-3.03431e-10	-0.0604058	0.000107839	-3.03431e-10	0.00296308	0.000196164	-3.03431e-10	0.0916341
1090239	chr5:1090239:C:T	5.28648e-13	-1.94215	-4.50893e-10	1.45421e-05	-2.00063	-4.50893e-10	2.50718e-05	-1.96558	-4.50893e-10
1090249	chr5:1090249:A:G	7.63324e-12	-3.03431e-10	0.727789	0.000312409	-3.03431e-10	1.06664	0.00133412	-3.03431e-10	2.00871
1090253	chr5:1090253:C:T	5.75928e-12	-0.703222	1.14931	0.00043279	-0.453682	1.84626	0.00148217	-0.720099	2.83404
1090419	chr5:1090419:G:A	6.94858e-13	-0.197852	-1.47092	2.40792e-05	-0.0238345	-1.47249	2.83912e-05	-0.378542	-1.4627
1090445	chr5:1090445:G:A	1.37623e-12	-3.03431e-10	-0.985371	4.09456e-05	-3.03431e-10	-0.965428	7.88182e-05	-3.03431e-10	-0.820174
1090641	chr5:1090641:C:T	2.62398e-12	-2.05122	1.71119	0.000118146	-2.00074	2.09498	0.000692456	-1.9609	3.31383
1090677	chr5:1090677:C:T	1.28423e-12	-3.03431e-10	-1.05456	3.58741e-05	-3.03431e-10	-1.09766	6.21064e-05	-3.03431e-10	-1.05847
1090722	chr5:1090722:C:T	1.97024e-13	-1.56349	-1.36566	5.73775e-06	-1.53026	-1.40035	9.62027e-06	-1.52322	-1.40023
1091106	chr5:1091106:G:A	1.70701e-12	-3.03431e-10	-0.769979	5.25945e-05	-3.03431e-10	-0.715062	9.7738e-05	-3.03431e-10	-0.605027
1091257	chr5:1091257:C:T	4.87178e-13	-2.02385	-4.50893e-10	1.93256e-05	-1.71624	-4.50893e-10	2.62523e-05	-1.91956	-4.50893e-10
1091258	chr5:1091258:A:G	2.17014e-12	-2.04583	1.5159	9.79079e-05	-1.98338	1.88974	0.000557499	-1.93804	3.07418
1091691	chr5:1091691:C:G	8.99761e-13	-1.41035	-4.50893e-10	2.27299e-05	-1.55399	-4.50893e-10	3.88802e-05	-1.52683	-4.50893e-10
1091725	chr5:1091725:G:A	2.33064e-13	-1.95832	-0.802847	7.68795e-06	-2.02018	-0.617836	1.2809e-05	-2.00552	-0.631654
1092185	chr5:1092185:G:A	9.19709e-13	-3.03431e-10	-1.38842	2.74731e-05	-3.03431e-10	-1.36446	5.0138e-05	-3.03431e-10	-1.27254
1092629	chr5:1092629:G:A	8.47401e-13	-3.03431e-10	-1.4703	2.46652e-05	-3.03431e-10	-1.47228	4.10514e-05	-3.03431e-10	-1.47249
1092638	chr5:1092638:C:T	1.44196e-12	-3.03431e-10	-0.93872	4.74172e-05	-3.03431e-10	-0.818689	7.28159e-05	-3.03431e-10	-0.899383
1093258	chr5:1093258:G:A	8.62437e-13	-3.03431e-10	-1.45272	2.49512e-05	-3.03431e-10	-1.46075	4.15161e-05	-3.03431e-10	-1.46124
1093312	chr5:1093312:T:C	3.10047e-12	-0.17317	-4.50893e-10	6.11361e-05	-0.564571	-4.50893e-10	9.75576e-05	-0.606875	-4.50893e-10
1093352	chr5:1093352:G:A	3.81574e-12	1.09533	-1.06091	0.000144654	1.13944	-0.842772	0.000183075	0.67902	-0.656442
1093745	chr5:1093745:C:G	6.09561e-13	-0.419556	-1.38018	2.40034e-05	-0.129068	-1.37041	2.78313e-05	-0.551811	-1.30935
1093746	chr5:1093746:C:T	6.09423e-13	-0.419556	-1.38041	2.4e-05	-0.129068	-1.37055	2.7824e-05	-0.551812	-1.30961
1093876	chr5:1093876:C:T	4.85707e-13	-2.02687	-4.50893e-10	1.4934e-05	-1.97404	-4.50893e-10	2.4655e-05	-1.98234	-4.50893e-10
1094116	chr5:1094116:C:T	8.15733e-12	0.794194	-4.50893e-10	0.000179876	0.514595	-4.50893e-10	0.000283831	0.461061	-4.50893e-10
1094157	chr5:1094157:G:A	8.45483e-13	-3.03431e-10	-1.47257	2.46673e-05	-3.03431e-10	-1.47219	4.10703e-05	-3.03431e-10	-1.47203
1094274	chr5:1094274:T:A	1.37062e-12	-1.28411	0.29465	0.000108028	-0.882141	0.886859	0.000255109	-1.17343	1.5278
1094489	chr5:1094489:A:C	1.25027e-12	-3.03431e-10	-1.08136	3.47454e-05	-3.03431e-10	-1.12963	5.82378e-05	-3.03431e-10	-1.12278
1094581	chr5:1094581:T:C	9.5875e-13	-3.03431e-10	-1.34685	2.73393e-05	-3.03431e-10	-1.36935	4.63725e-05	-3.03431e-10	-1.35061
1094705	chr5:1094705:C:T	1.35171e-12	-3.03431e-10	-1.00335	3.51196e-05	-3.03431e-10	-1.11891	6.13681e-05	-3.03431e-10	-1.07043
1095137	chr5:1095137:TG:T	1.25034e-12	-1.08131	-4.50893e-10	2.9582e-05	-1.29051	-4.50893e-10	5.09741e-05	-1.256	-4.50893e-10
1095409	chr5:1095409:G:A	9.46868e-13	-3.03431e-10	-1.35932	2.72821e-05	-3.03431e-10	-1.37144	4.62128e-05	-3.03431e-10	-1.35406
1095699	chr5:1095699:A:G	2.75827e-12	-3.03431e-10	-0.290118	8.95114e-05	-3.03431e-10	-0.183307	0.000162455	-3.03431e-10	-0.0969184
1095894	chr5:1095894:C:T	5.10673e-12	-1.30539	1.63122	0.000641492	-0.895716	2.68184	0.00259985	-1.18105	3.85694
1095973	chr5:1095973:C:T	8.46468e-13	-3.03431e-10	-1.47141	2.4657e-05	-3.03431e-10	-1.47261	4.10508e-05	-3.03431e-10	-1.47251
1096022	chr5:1096022:C:T	8.51736e-13	-3.03431e-10	-1.4652	2.4804e-05	-3.03431e-10	-1.46667	4.14378e-05	-3.03431e-10	-1.46312
1096258	chr5:1096258:C:T	1.19953e-12	-1.12279	-4.50893e-10	2.86853e-05	-1.32129	-4.50893e-10	4.94474e-05	-1.28641	-4.50893e-10
1096322	chr5:1096322:C:T	9.42206e-13	-3.03431e-10	-1.36425	2.7175e-05	-3.03431e-10	-1.37538	4.60094e-05	-3.03431e-10	-1.35847
1096354	chr5:1096354:C:T	9.47627e-13	-3.03431e-10	-1.35852	2.75711e-05	-3.03431e-10	-1.36091	4.65791e-05	-3.03431e-10	-1.34616
1097024	chr5:1097024:C:T	1.24497e-12	-3.03431e-10	-1.08561	3.55848e-05	-3.03431e-10	-1.10576	6.1319e-05	-3.03431e-10	-1.07123
1097166	chr5:1097166:T:C	1.38111e-13	-2.05448	-1.22994	3.92934e-06	-2.00659	-1.30262	6.61347e-06	-2.05154	-1.24667
1097216	chr5:1097216:C:T	4.73413e-13	-2.05251	-4.50893e-10	1.3941e-05	-2.04284	-4.50893e-10	2.30909e-05	-2.04788	-4.50893e-10
1097323	chr5:1097323:T:C	1.48303e-13	-1.75721	-1.45601	4.91007e-06	-1.6284	-1.45798	8.58147e-06	-1.57674	-1.46097
1097331	chr5:1097331:G:A	2.09053e-12	-0.968697	0.401391	0.000191293	-0.588235	1.16437	0.000566753	-0.934556	2.08716
1097397	chr5:1097397:G:A	1.2016e-12	-3.03431e-10	-1.12107	3.38369e-05	-3.03431e-10	-1.15612	5.63182e-05	-3.03431e-10	-1.1563
1097587	chr5:1097587:G:A	1.25447e-13	-2.01026	-1.37034	3.82919e-06	-1.96944	-1.36558	6.45665e-06	-1.96171	-1.36049
1097696	chr5:1097696:C:T	8.53565e-13	-3.03431e-10	-1.46306	2.4783e-05	-3.03431e-10	-1.46752	4.14177e-05	-3.03431e-10	-1.46361
1097915	chr5:1097915:G:A	2.3572e-12	-3.03431e-10	-0.447248	6.24869e-05	-3.03431e-10	-0.542717	0.000108878	-3.03431e-10	-0.497088
1098816	chr5:1098816:C:T	8.89854e-13	-3.03431e-10	-1.42142	2.82683e-05	-3.03431e-10	-1.33593	4.9608e-05	-3.03431e-10	-1.28317
1099185	chr5:1099185:G:A	1.67062e-13	-1.70225	-1.39187	5.48338e-06	-1.58206	-1.39389	9.86527e-06	-1.53205	-1.36625
1099275	chr5:1099275:T:C	1.44205e-13	-1.81852	-1.42272	3.86229e-06	-1.87126	-1.45515	6.02854e-06	-1.91819	-1.47263
1099565	chr5:1099565:C:T	9.06388e-13	-3.03431e-10	-1.40301	2.61412e-05	-3.03431e-10	-1.41416	4.41081e-05	-3.03431e-10	-1.40068
1100716	chr5:1100716:G:A	3.08907e-13	-1.95924	-0.520199	1.10287e-05	-2.04512	-0.232053	3.12628e-05	-1.9989	0.254013
1100744	chr5:1100744:G:A	8.79859e-13	-1.43272	-4.50893e-10	3.28516e-05	-1.18567	-4.50893e-10	5.87743e-05	-1.11361	-4.50893e-10
1100993	chr5:1100993:C:T	6.01836e-13	-1.81249	-4.50893e-10	1.77999e-05	-1.79848	-4.50893e-10	2.92315e-05	-1.81207	-4.50893e-10
1101428	chr5:1101428:A:G	2.55319e-12	-3.03431e-10	-0.367379	6.14611e-05	-3.03431e-10	-0.559269	0.000107064	-3.03431e-10	-0.513893
1101985	chr5:1101985:C:T	4.95318e-13	-2.00728	-4.50893e-10	1.61912e-05	-1.89321	-4.50893e-10	2.52986e-05	-1.95657	-4.50893e-10
1102237	chr5:1102237:G:C	9.53513e-13	-0.224944	-1.12738	1.46932e-05	-0.661708	-1.32858	2.12681e-05	-0.744968	-1.38514
1102283	chr5:1102283:C:G	7.70267e-13	-0.79969	-0.766052	1.95834e-05	-1.1478	-0.555188	5.65757e-05	-1.1853	0.0335663
1102553	chr5:1102553:C:T	2.27763e-12	-3.03431e-10	-0.481587	8.82344e-05	-3.03431e-10	-0.197676	0.000316167	-3.03431e-10	0.568954
1102591	chr5:1102591:C:T	1.82899e-13	-1.91713	-1.08641	5.25258e-06	-1.8985	-1.12046	1.00198e-05	-1.93149	-0.951271
1102669	chr5:1102669:AG:A	8.52043e-13	-3.03431e-10	-1.46484	2.46866e-05	-3.03431e-10	-1.47141	4.12152e-05	-3.03431e-10	-1.46851
1102879	chr5:1102879:A:G	1.34594e-12	-1.3511	0.343476	2.87461e-05	-1.48645	0.167282	6.90132e-05	-1.52232	0.569299
1103261	chr5:1103261:C:T	1.92463e-12	-0.649987	-4.50893e-10	4.39757e-05	-0.894036	-4.50893e-10	7.38165e-05	-0.885735	-4.50893e-10
1103380	chr5:1103380:T:C	2.2193e-12	-1.67505	1.16752	4.88842e-05	-1.76837	0.980152	0.000130825	-1.79804	1.48459
1103738	chr5:1103738:C:T	2.52838e-12	-3.03431e-10	-0.377145	9.93195e-05	-3.03431e-10	-0.0793317	0.00036596	-3.03431e-10	0.715207
1103925	chr5:1103925:G:A	2.2332e-12	-3.03431e-10	-0.501287	5.85395e-05	-3.03431e-10	-0.607971	0.000107173	-3.03431e-10	-0.512874
1104476	chr5:1104476:T:C	1.30359e-12	0.0626959	-1.1023	2.78705e-05	-0.433492	-0.916612	6.5297e-05	-0.493806	-0.514566
1104740	chr5:1104740:C:T	2.48121e-13	-1.23072	-1.46784	8.97434e-06	-1.01831	-1.46499	1.65246e-05	-0.926185	-1.45628
1105047	chr5:1105047:C:T	1.29059e-12	-3.03431e-10	-1.04962	3.81349e-05	-3.03431e-10	-1.03654	5.43481e-05	-3.03431e-10	-1.19191
1105628	chr5:1105628:G:C	1.56705e-12	-0.855526	-4.50893e-10	2.22527e-05	-1.57521	-4.50893e-10	4.37936e-05	-1.40783	-4.50893e-10
1105856	chr5:1105856:G:A	1.65746e-12	-0.228877	-0.570561	4.12705e-05	-0.500106	-0.457418	8.30144e-05	-0.491083	-0.277221
1105872	chr5:1105872:C:T	1.5089e-12	-3.03431e-10	-0.893341	3.9063e-05	-3.03431e-10	-1.0125	6.86943e-05	-3.03431e-10	-0.957651
1106343	chr5:1106343:C:A	3.48015e-12	-3.03431e-10	-0.057647	8.88325e-05	-3.03431e-10	-0.19092	0.000161655	-3.03431e-10	-0.101852
1107231	chr5:1107231:C:T	1.01359e-11	1.01136	-4.50893e-10	0.000206793	0.654045	-4.50893e-10	0.000349775	0.669972	-4.50893e-10
1107313	chr5:1107313:C:A	3.35191e-13	-1.23967	-1.15811	7.18676e-06	-1.49772	-1.20771	1.601e-05	-1.28381	-1.13029
1107670	chr5:1107670:G:A	2.58235e-13	-1.2676	-1.39101	5.10561e-06	-1.57772	-1.46962	8.18576e-06	-1.61614	-1.46878
1107713	chr5:1107713:G:A	2.77149e-13	-1.83695	-0.750969	1.49675e-05	-1.70925	-0.262547	4.07016e-05	-1.8508	0.369749
1107902	chr5:1107902:T:A	1.85389e-12	-3.03431e-10	-0.687439	6.15726e-05	-3.03431e-10	-0.557456	0.00011168	-3.03431e-10	-0.471683
1107961	chr5:1107961:C:T	6.59742e-13	-1.72063	-4.50893e-10	2.00546e-05	-1.67921	-4.50893e-10	3.36596e-05	-1.67102	-4.50893e-10
1108135	chr5:1108135:A:G	3.30018e-13	-1.78831	-0.625024	1.87653e-05	-1.64696	-0.0987003	5.22515e-05	-1.80228	0.571035
1108193	chr5:1108193:A:G	3.12998e-13	-1.96494	-0.501339	8.1703e-06	-2.05273	-0.524441	1.38052e-05	-2.04399	-0.518277
1108234	chr5:1108234:A:G	8.49849e-13	-3.03431e-10	-1.46742	2.55819e-05	-3.03431e-10	-1.43579	4.18276e-05	-3.03431e-10	-1.45376
1108415	chr5:1108415:C:T	4.81311e-13	-2.03596	-4.50893e-10	1.54265e-05	-1.94159	-4.50893e-10	2.4854e-05	-1.9743	-4.50893e-10
1108425	chr5:1108425:C:T	5.26139e-13	-1.94691	-4.50893e-10	1.38567e-05	-2.0489	-4.50893e-10	2.33651e-05	-2.03608	-4.50893e-10
1108576	chr5:1108576:GCT:G	1.10244e-12	-3.03431e-10	-1.20719	3.54536e-05	-3.03431e-10	-1.10945	6.29372e-05	-3.03431e-10	-1.04518
1109061	chr5:1109061:G:A	1.10244e-12	-3.03431e-10	-1.20719	3.54536e-05	-3.03431e-10	-1.10945	6.29372e-05	-3.03431e-10	-1.04518
1109199	chr5:1109199:G:C	2.44769e-13	-1.38061	-1.33156	6.06038e-06	-1.68774	-1.18816	1.58611e-05	-1.51092	-0.912529
1109453	chr5:1109453:T:C	5.11781e-13	-1.29457	-0.680016	1.01016e-05	-1.5975	-0.767474	2.28674e-05	-1.38421	-0.673394
1109531	chr5:1109531:G:A	6.26926e-13	-1.77165	-4.50893e-10	2.05679e-05	-1.65394	-4.50893e-10	3.216e-05	-1.71659	-4.50893e-10
1109904	chr5:1109904:C:T	1.16522e-12	-3.03431e-10	-1.15181	2.9837e-05	-3.03431e-10	-1.28192	4.74647e-05	-3.03431e-10	-1.32733
1110062	chr5:1110062:C:A	8.20338e-12	1.54254	-0.74272	0.000111184	1.10181	-1.0683	0.000144349	1.02632	-1.2414
1110368	chr5:1110368:C:T	4.9964e-13	-1.99859	-4.50893e-10	1.54935e-05	-1.93725	-4.50893e-10	2.57468e-05	-1.93901	-4.50893e-10
1110406	chr5:1110406:T:C	1.11948e-12	-3.03431e-10	-1.19186	3.47527e-05	-3.03431e-10	-1.12942	6.37896e-05	-3.03431e-10	-1.03173
1110491	chr5:1110491:T:C	9.17204e-13	-3.03431e-10	-1.39115	2.54557e-05	-3.03431e-10	-1.44073	4.39223e-05	-3.03431e-10	-1.4049
1110601	chr5:1110601:G:C	2.25938e-11	-3.03431e-10	1.81295	0.000579901	-3.03431e-10	1.68518	0.00106808	-3.03431e-10	1.7863
1110682	chr5:1110682:T:C	2.76862e-13	-1.18177	-1.40719	5.08773e-06	-1.61137	-1.43947	1.05569e-05	-1.41186	-1.41868
1111382	chr5:1111382:G:A	8.99886e-13	-3.03431e-10	-1.41021	2.51896e-05	-3.03431e-10	-1.45124	4.32539e-05	-3.03431e-10	-1.42023
1111573	chr5:1111573:G:C	1.08598e-12	-1.22224	-4.50893e-10	4.45473e-05	-0.881121	-4.50893e-10	5.74474e-05	-1.13645	-4.50893e-10
1112243	chr5:1112243:T:C	3.64751e-13	-0.942816	-1.37045	1.66113e-05	-0.579647	-1.28795	2.81854e-05	-0.664004	-1.18451
1113129	chr5:1113129:G:T	2.37462e-13	-1.27986	-1.46261	5.52888e-06	-1.55589	-1.4118	1.12917e-05	-1.35954	-1.40371
1113225	chr5:1113225:A:G	2.65764e-12	-3.03431e-10	-0.327285	7.13099e-05	-3.03431e-10	-0.410638	0.000118049	-3.03431e-10	-0.416218
1113300	chr5:1113300:T:A	3.86722e-13	-1.9325	-0.322277	7.68927e-06	-1.93405	-0.703793	1.03036e-05	-1.97142	-0.8834
1113371	chr5:1113371:T:G	2.75117e-13	-1.36549	-1.22979	5.55722e-06	-1.61599	-1.34659	1.10913e-05	-1.43163	-1.34953
1113385	chr5:1113385:G:A	2.56028e-13	-1.23087	-1.43632	5.41389e-06	-1.51764	-1.47107	1.09979e-05	-1.31712	-1.47249
1113415	chr5:1113415:A:G	1.11408e-12	-3.03431e-10	-1.1967	3.15637e-05	-3.03431e-10	-1.22566	5.15796e-05	-3.03431e-10	-1.24419
1113441	chr5:1113441:T:C	3.79938e-13	-1.96001	-0.31246	7.54208e-06	-1.9619	-0.695273	1.01474e-05	-1.99437	-0.875733
1113531	chr5:1113531:C:T	8.84074e-13	-3.03431e-10	-1.42794	2.49607e-05	-3.03431e-10	-1.46037	4.26293e-05	-3.03431e-10	-1.43478
1114707	chr5:1114707:G:A	2.73483e-13	-1.13591	-1.46533	5.89364e-06	-1.4353	-1.4685	1.22186e-05	-1.21793	-1.46642
1114829	chr5:1114829:G:A	2.7321e-13	-1.14598	-1.45626	5.81128e-06	-1.4457	-1.47217	1.20231e-05	-1.22916	-1.47133
1115000	chr5:1115000:C:T	2.44596e-13	-1.34336	-1.36951	5.47777e-06	-1.57597	-1.401	1.14737e-05	-1.37502	-1.37224
1115215	chr5:1115215:C:A	2.95934e-12	-3.03431e-10	-0.219756	7.84931e-05	-3.03431e-10	-0.314662	0.00014059	-3.03431e-10	-0.241467
1115289	chr5:1115289:G:A	1.00775e-12	-3.03431e-10	-1.29701	3.29289e-05	-3.03431e-10	-1.18332	6.11065e-05	-3.03431e-10	-1.0747
1115688	chr5:1115688:G:A	9.79453e-13	-1.32548	-4.50893e-10	3.19682e-05	-1.21293	-4.50893e-10	5.71122e-05	-1.1423	-4.50893e-10
1116008	chr5:1116008:T:A	3.58615e-13	-1.77983	-0.550393	1.0858e-05	-1.77467	-0.518103	1.94576e-05	-1.77997	-0.439105
1116079	chr5:1116079:G:T	8.86445e-13	-3.03431e-10	-1.42526	2.76948e-05	-3.03431e-10	-1.35643	4.98466e-05	-3.03431e-10	-1.27837
1116394	chr5:1116394:C:T	4.76262e-13	-2.04651	-4.50893e-10	1.37953e-05	-2.05334	-4.50893e-10	2.29362e-05	-2.0546	-4.50893e-10
1116724	chr5:1116724:G:A	4.7254e-13	-2.05436	-4.50893e-10	1.39458e-05	-2.04249	-4.50893e-10	2.31506e-05	-2.0453	-4.50893e-10
1116930	chr5:1116930:G:A	5.15209e-13	-1.27334	-0.69456	3.33575e-05	-1.02496	-0.145435	8.63739e-05	-1.26573	0.537097
1117050	chr5:1117050:A:G	9.66009e-13	-3.03431e-10	-1.33931	2.92105e-05	-3.03431e-10	-1.30315	4.33454e-05	-3.03431e-10	-1.41812
1117155	chr5:1117155:G:A	3.74653e-13	-0.814523	-1.47195	1.14886e-05	-0.785044	-1.45127	1.89298e-05	-0.837581	-1.409
1117359	chr5:1117359:C:G	2.03399e-12	-3.03431e-10	-0.594722	5.41108e-05	-3.03431e-10	-0.68664	9.09863e-05	-3.03431e-10	-0.676608
1117457	chr5:1117457:A:ACTGC	4.7243e-13	-2.05459	-4.50893e-10	1.39822e-05	-2.03989	-4.50893e-10	2.32113e-05	-2.04268	-4.50893e-10
1117629	chr5:1117629:A:T	1.33578e-13	-2.04316	-1.27464	4.17307e-06	-2.04235	-1.20667	6.75446e-06	-2.04742	-1.2297
1117921	chr5:1117921:A:G	8.50478e-13	-3.03431e-10	-1.46668	2.61335e-05	-3.03431e-10	-1.41446	4.72112e-05	-3.03431e-10	-1.33269
1118048	chr5:1118048:C:G	6.57606e-13	-1.72387	-4.50893e-10	2.297e-05	-1.54348	-4.50893e-10	3.5724e-05	-1.61149	-4.50893e-10
1118354	chr5:1118354:C:T	5.18298e-13	-1.96193	-4.50893e-10	1.51628e-05	-1.95883	-4.50893e-10	2.52237e-05	-1.95954	-4.50893e-10
1118363	chr5:1118363:C:T	1.8376e-13	-1.84663	-1.15222	6.18972e-06	-1.66735	-1.18743	9.98549e-06	-1.75617	-1.13002
1118653	chr5:1118653:A:G	1.95457e-12	-3.03431e-10	-0.634553	5.48769e-05	-3.03431e-10	-0.672581	8.33027e-05	-3.03431e-10	-0.764837
1118774	chr5:1118774:C:T	1.54152e-13	-1.96829	-1.20625	5.30908e-06	-1.93548	-1.07277	9.89671e-06	-1.90894	-0.986173
1119229	chr5:1119229:C:T	9.07565e-13	-3.03431e-10	-1.40171	2.58954e-05	-3.03431e-10	-1.42361	4.99457e-05	-3.03431e-10	-1.27638
1119296	chr5:1119296:C:T	1.18732e-13	-2.04328	-1.39233	3.3569e-06	-2.02555	-1.4411	5.37688e-06	-2.04156	-1.46365
1119438	chr5:1119438:C:A	8.72254e-13	-3.03431e-10	-1.4414	2.64346e-05	-3.03431e-10	-1.403	4.36084e-05	-3.03431e-10	-1.41207
1119481	chr5:1119481:T:C	5.4173e-13	-0.445104	-1.47261	2.80435e-05	0.105282	-1.4492	4.70262e-05	0.0747505	-1.41136
1119498	chr5:1119498:G:C	3.58242e-13	-0.977246	-1.35402	1.34676e-05	-0.680555	-1.39683	1.72102e-05	-0.940276	-1.40154
1119718	chr5:1119718:G:A	2.74766e-13	-1.12689	-1.46967	5.02989e-06	-1.61526	-1.44702	9.03853e-06	-1.52446	-1.46136
1119988	chr5:1119988:A:G	1.18199e-13	-2.04584	-1.39427	3.338e-06	-2.03059	-1.44171	5.35892e-06	-2.04459	-1.46396
1120105	chr5:1120105:C:T	1.08663e-13	-2.05351	-1.47071	3.19818e-06	-2.04283	-1.47226	5.30388e-06	-2.05108	-1.4678
1120443	chr5:1120443:G:A	1.08675e-13	-2.05282	-1.47129	3.27449e-06	-2.04046	-1.45105	5.37847e-06	-2.04982	-1.4551
1120449	chr5:1120449:C:T	1.09127e-13	-2.05378	-1.46618	3.29486e-06	-2.04519	-1.44012	5.65199e-06	-2.05254	-1.40277
1120463	chr5:1120463:C:T	8.59137e-13	-3.03431e-10	-1.45655	2.57492e-05	-3.03431e-10	-1.42927	4.2497e-05	-3.03431e-10	-1.43788
1120481	chr5:1120481:C:T	8.65205e-13	-3.03431e-10	-1.44951	2.60261e-05	-3.03431e-10	-1.41857	4.29137e-05	-3.03431e-10	-1.42813
1120793	chr5:1120793:G:A	8.45789e-13	-3.03431e-10	-1.47221	2.49195e-05	-3.03431e-10	-1.46202	4.1084e-05	-3.03431e-10	-1.4717
1120802	chr5:1120802:G:A	4.98114e-13	-2.00165	-4.50893e-10	1.40317e-05	-2.03635	-4.50893e-10	2.31751e-05	-2.04424	-4.50893e-10
1120839	chr5:1120839:C:T	1.63522e-13	-2.04015	-1.07538	5.38866e-06	-2.05068	-0.942693	1.06326e-05	-2.03943	-0.783963
1120934	chr5:1120934:A:T	1.09504e-13	-2.04571	-1.4708	3.17261e-06	-2.05338	-1.46974	5.39434e-06	-2.04709	-1.45488
1120979	chr5:1120979:T:C	9.5849e-13	-3.03431e-10	-1.34712	2.74948e-05	-3.03431e-10	-1.36368	4.62791e-05	-3.03431e-10	-1.35263
1121554	chr5:1121554:G:A	1.11309e-12	-3.03431e-10	-1.19758	3.13834e-05	-3.03431e-10	-1.23139	5.14884e-05	-3.03431e-10	-1.24596
1121839	chr5:1121839:T:C	1.87129e-13	-1.5359	-1.44478	4.5855e-06	-1.68923	-1.46555	6.88277e-06	-1.78868	-1.46962
1122055	chr5:1122055:T:G	2.82736e-12	0.690068	-0.955448	3.34674e-05	-0.0864323	-1.08067	5.68552e-05	0.0231535	-1.16996
1122260	chr5:1122260:G:A	1.56626e-13	-1.75972	-1.3989	3.77642e-06	-2.01282	-1.33608	6.63148e-06	-1.95274	-1.34275
1122669	chr5:1122669:G:A	6.1222e-13	-1.52252	-0.272865	1.23386e-05	-1.75221	-0.412732	1.6774e-05	-1.80516	-0.562328
1122791	chr5:1122791:G:A	1.14973e-12	-3.03431e-10	-1.1652	3.39294e-05	-3.03431e-10	-1.15339	5.45294e-05	-3.03431e-10	-1.18858
1123329	chr5:1123329:G:A	1.30621e-12	-1.03759	-4.50893e-10	4.14468e-05	-0.953264	-4.50893e-10	7.10887e-05	-0.92339	-4.50893e-10
1123609	chr5:1123609:C:T	1.33463e-13	-1.99391	-1.32474	4.63634e-06	-1.84423	-1.29952	7.23865e-06	-1.95512	-1.25276
1123931	chr5:1123931:T:C	1.45567e-13	-1.9161	-1.31574	5.33807e-06	-1.71427	-1.28854	8.03314e-06	-1.86218	-1.24156
1124437	chr5:1124437:G:C	5.86421e-13	-1.83844	-4.50893e-10	1.49387e-05	-1.97372	-4.50893e-10	2.51268e-05	-1.96338	-4.50893e-10
1124445	chr5:1124445:G:A	1.31865e-13	-1.99956	-1.33114	4.56539e-06	-1.85193	-1.30724	7.12727e-06	-1.96085	-1.26254
1124588	chr5:1124588:C:T	3.27091e-13	-0.970732	-1.45151	7.67579e-06	-1.17561	-1.46399	1.38923e-05	-1.09056	-1.46543
1124597	chr5:1124597:G:A	4.73101e-13	-2.05317	-4.50893e-10	1.47705e-05	-1.98504	-4.50893e-10	2.38137e-05	-2.01706	-4.50893e-10
1124918	chr5:1124918:C:T	3.18171e-13	-0.977339	-1.47255	7.60177e-06	-1.18132	-1.46798	1.37561e-05	-1.09852	-1.46731
1124958	chr5:1124958:G:C	5.24114e-12	-0.988266	1.34008	0.000123901	-1.45328	1.59509	0.00025333	-1.42112	1.76849
1124980	chr5:1124980:G:A	8.83492e-13	-3.03431e-10	-1.4286	2.50423e-05	-3.03431e-10	-1.45711	4.25763e-05	-3.03431e-10	-1.43602
1125091	chr5:1125091:C:T	1.29429e-12	-3.03431e-10	-1.04676	3.75753e-05	-3.03431e-10	-1.05133	6.27795e-05	-3.03431e-10	-1.04769
1125451	chr5:1125451:G:A	1.56571e-13	-2.04229	-1.11667	5.20056e-06	-2.00224	-1.02667	1.02671e-05	-2.03048	-0.827898
1125868	chr5:1125868:G:A	2.24888e-12	-3.03431e-10	-0.49429	6.22929e-05	-3.03431e-10	-0.545826	0.000102393	-3.03431e-10	-0.558501
1126004	chr5:1126004:A:G	7.69796e-13	-1.56635	-4.50893e-10	1.79696e-05	-1.78899	-4.50893e-10	3.05014e-05	-1.76954	-4.50893e-10
1126054	chr5:1126054:C:T	8.15438e-13	-1.50875	-4.50893e-10	1.9992e-05	-1.68234	-4.50893e-10	3.27936e-05	-1.69709	-4.50893e-10
1126238	chr5:1126238:C:T	7.77855e-13	-1.55594	-4.50893e-10	1.81219e-05	-1.78055	-4.50893e-10	3.08129e-05	-1.75938	-4.50893e-10
1126466	chr5:1126466:T:C	2.09998e-12	-3.03431e-10	-0.562796	6.10417e-05	-3.03431e-10	-0.566116	0.000110403	-3.03431e-10	-0.483182
1126881	chr5:1126881:T:C	2.09998e-12	-3.03431e-10	-0.562796	6.10417e-05	-3.03431e-10	-0.566116	0.000110403	-3.03431e-10	-0.483182
1126944	chr5:1126944:C:T	2.38109e-11	-3.03431e-10	1.86542	0.000904909	-3.03431e-10	2.13016	0.00184893	-3.03431e-10	2.33505
1127203	chr5:1127203:C:T	1.5069e-13	-1.76814	-1.42912	4.61555e-06	-1.67952	-1.46872	7.39187e-06	-1.79147	-1.39547
1127214	chr5:1127214:T:C	2.63973e-12	-3.03431e-10	-0.334048	6.78489e-05	-3.03431e-10	-0.46039	0.000130272	-3.03431e-10	-0.317692
1127281	chr5:1127281:G:A	2.10015e-12	-3.03431e-10	-0.562716	6.10447e-05	-3.03431e-10	-0.566067	0.000110411	-3.03431e-10	-0.483104
1127292	chr5:1127292:C:T	1.95549e-13	-1.92684	-1.00983	7.70252e-06	-1.69771	-0.93842	1.19693e-05	-1.86692	-0.838052
1127312	chr5:1127312:C:T	8.52402e-13	-3.03431e-10	-1.46442	2.53492e-05	-3.03431e-10	-1.44492	4.18603e-05	-3.03431e-10	-1.45298
1127736	chr5:1127736:T:C	2.09998e-12	-3.03431e-10	-0.562796	6.10417e-05	-3.03431e-10	-0.566116	0.000110403	-3.03431e-10	-0.483182
1128155	chr5:1128155:G:A	3.77892e-12	-3.03431e-10	0.0247148	0.000101771	-3.03431e-10	-0.0549461	0.000172483	-3.03431e-10	-0.037021
1128621	chr5:1128621:G:A	8.76062e-13	-1.11543	-0.32161	2.00066e-05	-1.55181	-0.129801	3.79061e-05	-1.53314	-0.0190665
1128776	chr5:1128776:C:T	7.86516e-13	-1.54487	-4.50893e-10	1.84014e-05	-1.76525	-4.50893e-10	3.12977e-05	-1.74377	-4.50893e-10
1129549	chr5:1129549:G:A	5.8502e-13	-1.986	0.145166	3.25693e-05	-1.7972	0.602892	7.49119e-05	-1.93526	1.06426
1129631	chr5:1129631:A:G	7.79387e-11	-0.159375	3.21058	0.00396597	-0.137504	3.74534	0.00598813	-0.450351	3.96057
1129659	chr5:1129659:C:T	5.24356e-13	-1.95031	-4.50893e-10	1.58228e-05	-1.91622	-4.50893e-10	2.81293e-05	-1.85051	-4.50893e-10
1129671	chr5:1129671:C:T	9.3497e-13	-3.03431e-10	-1.37196	2.6056e-05	-3.03431e-10	-1.41743	4.43082e-05	-3.03431e-10	-1.39615
1129673	chr5:1129673:G:A	9.26405e-12	0.0450838	0.876334	0.000412814	0.218861	1.12646	0.000469193	-0.0893551	1.05305
1129720	chr5:1129720:A:AT	1.41458e-12	-3.03431e-10	-0.957891	3.90803e-05	-3.03431e-10	-1.01206	8.20092e-05	-3.03431e-10	-0.780486
1129771	chr5:1129771:C:T	2.90963e-13	-1.98548	-0.553801	1.25573e-05	-1.806	-0.341369	2.38015e-05	-1.94174	-0.075824
1129850	chr5:1129850:A:G	9.12529e-13	-1.39626	-4.50893e-10	2.03559e-05	-1.6643	-4.50893e-10	3.45763e-05	-1.64415	-4.50893e-10
1129923	chr5:1129923:A:G	9.24435e-13	-1.38329	-4.50893e-10	2.05318e-05	-1.6557	-4.50893e-10	3.48731e-05	-1.6356	-4.50893e-10
1129997	chr5:1129997:T:C	9.40417e-13	-3.03431e-10	-1.36616	2.61751e-05	-3.03431e-10	-1.41286	4.47e-05	-3.03431e-10	-1.38734
1130061	chr5:1130061:C:T	5.55536e-12	-0.476296	0.886336	0.000232207	-0.390955	1.16091	0.00027659	-0.658835	1.09405
1130090	chr5:1130090:A:T	2.25519e-12	-3.03431e-10	-0.49149	6.14507e-05	-3.03431e-10	-0.559437	0.0001046	-3.03431e-10	-0.537178
1130775	chr5:1130775:C:T	6.08127e-12	-0.842192	1.34268	0.000142258	-1.33638	1.61635	0.000288607	-1.31454	1.79229
1130972	chr5:1130972:T:C	9.06055e-13	-3.03431e-10	-1.40338	2.68068e-05	-3.03431e-10	-1.38902	4.71694e-05	-3.03431e-10	-1.33357
1131067	chr5:1131067:G:A	9.21344e-13	-3.03431e-10	-1.38664	2.57932e-05	-3.03431e-10	-1.42756	4.38548e-05	-3.03431e-10	-1.40643
1131161	chr5:1131161:C:T	1.11894e-12	-3.03431e-10	-1.19234	3.13295e-05	-3.03431e-10	-1.23311	6.1955e-05	-3.03431e-10	-1.06091
1131250	chr5:1131250:G:A	8.8518e-13	-3.03431e-10	-1.42669	2.51358e-05	-3.03431e-10	-1.45338	4.33377e-05	-3.03431e-10	-1.41829
1131467	chr5:1131467:A:G	3.45058e-12	-0.768148	0.701968	7.18767e-05	-1.3642	0.961483	0.000122878	-1.32841	0.952287
1131547	chr5:1131547:G:A	2.41691e-12	-0.663199	0.240965	4.74034e-05	-1.27644	0.457461	8.08164e-05	-1.23468	0.439539
1131777	chr5:1131777:T:C	9.74807e-13	-0.572128	-0.758111	1.80906e-05	-1.19868	-0.583599	2.63041e-05	-1.14695	-0.770644
1131801	chr5:1131801:G:C	4.38554e-13	-2.01829	-0.110701	1.46272e-05	-1.88159	-0.113203	2.35178e-05	-1.93982	-0.0897351
1131890	chr5:1131890:C:G	1.34537e-12	-3.03431e-10	-1.00806	3.70856e-05	-3.03431e-10	-1.06444	7.67381e-05	-3.03431e-10	-0.84692
1131917	chr5:1131917:T:C	1.59832e-12	-0.595509	-0.240263	3.03306e-05	-1.23545	-0.0300641	5.29567e-05	-1.19502	-0.0228275
1132101	chr5:1132101:A:G	1.12887e-12	-1.95006	0.766558	4.6584e-05	-1.92048	1.08407	7.30216e-05	-1.99258	1.09601
1132192	chr5:1132192:A:G	1.08749e-12	-3.03431e-10	-1.22085	2.99751e-05	-3.03431e-10	-1.27731	6.3521e-05	-3.03431e-10	-1.03595
1132475	chr5:1132475:T:A	1.64089e-12	-3.03431e-10	-0.809482	4.71306e-05	-3.03431e-10	-0.82475	7.857e-05	-3.03431e-10	-0.823328
1132566	chr5:1132566:C:T	7.46758e-13	-2.04781	0.451071	6.45768e-05	-1.91727	1.40745	0.000204754	-1.87693	2.01142
1132627	chr5:1132627:C:T	4.7789e-13	-1.14057	-0.902528	1.14733e-05	-1.57013	-0.667521	2.45095e-05	-1.5494	-0.438854
1132800	chr5:1132800:A:G	1.38707e-13	-2.04704	-1.23307	4.55386e-06	-1.94756	-1.21413	7.14895e-06	-1.99072	-1.22963
1133066	chr5:1133066:C:T	1.10027e-13	-2.04522	-1.46653	3.31527e-06	-2.02005	-1.45908	5.35217e-06	-2.03719	-1.47262
1133105	chr5:1133105:G:A	9.05578e-13	-3.03431e-10	-1.4039	2.72052e-05	-3.03431e-10	-1.37427	4.4256e-05	-3.03431e-10	-1.39733
1133327	chr5:1133327:G:A	1.4485e-13	-1.97081	-1.26596	3.75988e-06	-1.98018	-1.37311	5.79394e-06	-1.99633	-1.43417
1133497	chr5:1133497:G:A	1.55697e-12	-3.03431e-10	-0.86198	4.31663e-05	-3.03431e-10	-0.912614	7.33776e-05	-3.03431e-10	-0.891699
1133559	chr5:1133559:G:T	1.24311e-13	-1.98638	-1.4033	3.44655e-06	-2.05422	-1.38608	5.44259e-06	-2.05253	-1.44053
1133674	chr5:1133674:G:A	1.69939e-13	-1.71134	-1.3657	3.81396e-06	-1.99266	-1.34634	6.25269e-06	-1.94742	-1.40688
1133824	chr5:1133824:C:T	8.6405e-13	-3.03431e-10	-1.45085	2.47464e-05	-3.03431e-10	-1.46899	4.15359e-05	-3.03431e-10	-1.46076
1133930	chr5:1133930:T:C	2.97211e-13	-1.22216	-1.29587	5.36477e-06	-1.72883	-1.26899	9.17071e-06	-1.62201	-1.3493
1134051	chr5:1134051:A:G	6.02143e-13	-0.587365	-1.22462	2.05023e-05	-0.244336	-1.4128	2.46365e-05	-0.512009	-1.47108
1134326	chr5:1134326:C:T	6.46662e-13	-1.43342	-0.307237	1.28771e-05	-1.83624	-0.285988	2.47356e-05	-1.7341	-0.244971
1134395	chr5:1134395:G:A	1.34256e-13	-2.05175	-1.26098	3.68601e-06	-2.01402	-1.35911	5.91765e-06	-2.04395	-1.36543
1134610	chr5:1134610:C:T	5.05113e-13	-1.01673	-0.970962	1.73707e-05	-1.17218	-0.650708	4.27139e-05	-1.16004	-0.272756
1134799	chr5:1134799:A:G	5.13976e-13	-1.18583	-0.78447	1.88786e-05	-1.3294	-0.410245	4.83843e-05	-1.31668	0.00853989
1134820	chr5:1134820:G:C	2.78966e-12	-3.03431e-10	-0.278803	7.22832e-05	-3.03431e-10	-0.397082	9.93294e-05	-3.03431e-10	-0.588876
1134924	chr5:1134924:C:T	1.41043e-12	-3.03431e-10	-0.960825	4.00445e-05	-3.03431e-10	-0.987681	6.23915e-05	-3.03431e-10	-1.05389
1135469	chr5:1135469:T:C	2.13139e-13	-1.47227	-1.37827	4.22919e-06	-1.87541	-1.36025	7.21202e-06	-1.79413	-1.41744
1135714	chr5:1135714:C:G	1.39931e-12	-3.03431e-10	-0.968741	3.54272e-05	-3.03431e-10	-1.11019	5.80378e-05	-3.03431e-10	-1.12622
1135719	chr5:1135719:A:G	4.51538e-13	-1.03439	-1.06543	1.52114e-05	-1.18874	-0.766886	3.63811e-05	-1.17504	-0.418229
1135823	chr5:1135823:G:A	1.42858e-12	-3.03431e-10	-0.948039	3.96334e-05	-3.03431e-10	-0.998002	6.45915e-05	-3.03431e-10	-1.01923
1136253	chr5:1136253:G:A	4.71693e-12	-3.03431e-10	0.246435	0.000124313	-3.03431e-10	0.145128	0.000164343	-3.03431e-10	-0.0853626
1136270	chr5:1136270:C:G	1.84185e-13	-1.53541	-1.46112	5.42674e-06	-1.53133	-1.455	9.05858e-06	-1.53867	-1.44494
1136840	chr5:1136840:CAT:C	4.15049e-13	-1.042	-1.14209	7.85188e-06	-1.4438	-1.17312	1.51563e-05	-1.35121	-1.11769
1136948	chr5:1136948:TACC:T	8.05176e-13	-0.25075	-1.27067	3.03414e-05	-0.290561	-0.974598	5.07902e-05	-0.467094	-0.79252
1136994	chr5:1136994:CAT:C	1.69259e-13	-1.86289	-1.21816	1.09018e-05	-1.49246	-0.796288	2.06018e-05	-1.66338	-0.498559
1137024	chr5:1137024:C:T	1.01538e-12	-3.03431e-10	-1.28946	2.90493e-05	-3.03431e-10	-1.30868	4.8955e-05	-3.03431e-10	-1.29642
1137067	chr5:1137067:ACACGTGTGTCTACAGC:A	1.04441e-12	-3.03431e-10	-1.26127	2.97644e-05	-3.03431e-10	-1.28436	5.78362e-05	-3.03431e-10	-1.1297
1137448	chr5:1137448:G:C	6.34876e-13	-0.445214	-1.31383	8.94656e-06	-1.11622	-1.37018	1.75645e-05	-1.01743	-1.30401
1137472	chr5:1137472:C:G	3.61396e-13	-1.05439	-1.26811	5.80116e-06	-1.51723	-1.40238	9.57322e-06	-1.47503	-1.45332
1137622	chr5:1137622:T:C	1.97658e-13	-1.80513	-1.12081	4.94652e-06	-1.68755	-1.39144	6.85568e-06	-1.7932	-1.46904
1137623	chr5:1137623:G:A	1.60261e-12	0.076992	-0.910081	3.21556e-05	-0.634131	-0.572956	7.97161e-05	-0.508976	-0.299869
1137873	chr5:1137873:A:T	1.25359e-12	-3.03431e-10	-1.07871	3.5231e-05	-3.03431e-10	-1.11575	7.19789e-05	-3.03431e-10	-0.910945
1138159	chr5:1138159:T:C	1.99147e-12	-0.230716	-0.385135	7.22935e-05	-0.324825	-0.0721146	0.000116563	-0.511478	0.082593
1138224	chr5:1138224:T:C	1.27491e-12	-3.03431e-10	-1.06185	3.54677e-05	-3.03431e-10	-1.10905	7.27714e-05	-3.03431e-10	-0.899994
1138371	chr5:1138371:T:C	1.50732e-12	-3.03431e-10	-0.89439	3.77239e-05	-3.03431e-10	-1.04738	6.24705e-05	-3.03431e-10	-1.05262
1138934	chr5:1138934:G:A	6.34908e-13	-1.759	-4.50893e-10	2.32606e-05	-1.53091	-4.50893e-10	3.49547e-05	-1.63327	-4.50893e-10
1139038	chr5:1139038:C:A	1.78945e-12	-3.03431e-10	-0.722817	5.29879e-05	-3.03431e-10	-0.707609	9.62823e-05	-3.03431e-10	-0.620033
1139239	chr5:1139239:C:T	8.59701e-13	-3.03431e-10	-1.45589	2.46997e-05	-3.03431e-10	-1.47088	4.13778e-05	-3.03431e-10	-1.46457
1139265	chr5:1139265:C:T	1.39439e-12	-3.03431e-10	-0.972267	3.81217e-05	-3.03431e-10	-1.03689	7.4047e-05	-3.03431e-10	-0.882617
1139378	chr5:1139378:T:C	5.02801e-13	-0.581672	-1.41061	6.58636e-06	-1.33734	-1.45533	1.17137e-05	-1.2628	-1.46376
1139487	chr5:1139487:G:C	1.07239e-12	-3.03431e-10	-1.23483	3.10403e-05	-3.03431e-10	-1.24239	5.07114e-05	-3.03431e-10	-1.26117
1139828	chr5:1139828:C:T	1.72725e-12	-3.03431e-10	-0.758195	4.05156e-05	-3.03431e-10	-0.975986	8.24712e-05	-3.03431e-10	-0.774869
1140079	chr5:1140079:C:G	2.52306e-13	-1.3091	-1.37274	6.85004e-06	-1.33927	-1.41415	1.1251e-05	-1.36132	-1.40553
1140110	chr5:1140110:C:T	3.16085e-13	-1.00251	-1.45396	5.11537e-06	-1.57303	-1.4724	9.0352e-06	-1.52122	-1.46497
1140150	chr5:1140150:C:T	1.28007e-12	-3.03431e-10	-1.05781	3.97419e-05	-3.03431e-10	-0.995268	8.32099e-05	-3.03431e-10	-0.765952
1140387	chr5:1140387:T:C	1.32142e-13	-1.95468	-1.37392	3.84453e-06	-1.85859	-1.47243	6.2169e-06	-1.93117	-1.42888
1140557	chr5:1140557:T:A	5.21632e-13	-1.95552	-4.50893e-10	1.40976e-05	-2.03167	-4.50893e-10	2.32863e-05	-2.03945	-4.50893e-10
1140638	chr5:1140638:C:T	4.73664e-13	-2.05198	-4.50893e-10	1.39843e-05	-2.03974	-4.50893e-10	2.30416e-05	-2.05002	-4.50893e-10
1140664	chr5:1140664:T:G	1.16602e-12	-3.03431e-10	-1.15113	3.58775e-05	-3.03431e-10	-1.09756	7.32772e-05	-3.03431e-10	-0.893068
1141259	chr5:1141259:T:C	1.80908e-12	-0.707004	-0.00489979	3.96263e-05	-0.993081	-0.00509879	5.99446e-05	-0.959498	-0.134398
1142604	chr5:1142604:T:C	1.37738e-12	-3.03431e-10	-0.984539	3.82618e-05	-3.03431e-10	-1.03322	6.27869e-05	-3.03431e-10	-1.04757
1143183	chr5:1143183:C:T	1.50576e-13	-1.90846	-1.28955	6.78376e-06	-1.53706	-1.22608	9.09065e-06	-1.79024	-1.18983
1143324	chr5:1143324:C:A	9.05108e-13	-3.03431e-10	-1.40442	2.55013e-05	-3.03431e-10	-1.43894	4.37071e-05	-3.03431e-10	-1.40981
1143351	chr5:1143351:C:A	1.38273e-13	-1.81302	-1.47023	4.32677e-06	-1.74787	-1.46498	6.46175e-06	-1.8812	-1.44022
1143797	chr5:1143797:C:A	8.09116e-13	-0.0546255	-1.46191	1.11626e-05	-0.841686	-1.42342	2.07231e-05	-0.789897	-1.36617
1143981	chr5:1143981:C:G	7.87833e-13	-0.078708	-1.46448	1.08816e-05	-0.861456	-1.42914	2.01369e-05	-0.810076	-1.37469
1144283	chr5:1144283:A:G	3.95827e-13	-1.08853	-1.14298	1.27928e-05	-1.10886	-1.01993	2.1006e-05	-1.15765	-0.98486
1144351	chr5:1144351:G:A	1.3509e-13	-1.88546	-1.42108	6.20211e-06	-1.48156	-1.37123	8.10162e-06	-1.75151	-1.34374
1144687	chr5:1144687:T:C	2.21279e-13	-1.39432	-1.41873	8.33624e-06	-1.15287	-1.4042	1.112e-05	-1.44287	-1.3357
1144969	chr5:1144969:G:A	2.21905e-12	-3.03431e-10	-0.507643	6.98333e-05	-3.03431e-10	-0.431562	0.000132052	-3.03431e-10	-0.304119
1145059	chr5:1145059:C:T	2.06165e-12	-3.03431e-10	-0.581218	6.73622e-05	-3.03431e-10	-0.46759	0.000155189	-3.03431e-10	-0.142672
1145337	chr5:1145337:T:C	7.07013e-13	-0.813496	-0.837933	3.37199e-05	-0.564175	-0.595411	6.57915e-05	-0.726796	-0.274032
1145562	chr5:1145562:G:A	1.88806e-12	-3.03431e-10	-0.669172	7.59869e-05	-3.03431e-10	-0.347112	0.000185547	-3.03431e-10	0.0359906
1146203	chr5:1146203:A:T	5.79222e-12	-3.03431e-10	0.451792	0.00015736	-3.03431e-10	0.380865	0.000265339	-3.03431e-10	0.393692
1146314	chr5:1146314:G:A	2.66513e-13	-1.33715	-1.28991	1.00951e-05	-1.09086	-1.27476	1.35664e-05	-1.39657	-1.18315
1146366	chr5:1146366:TC:T	1.00245e-12	-1.57365	0.271371	5.58405e-05	-1.45049	0.795315	0.000127972	-1.70331	1.3678
1146380	chr5:1146380:C:T	5.22418e-12	-3.03431e-10	0.348576	0.000142935	-3.03431e-10	0.284716	0.000241542	-3.03431e-10	0.299726
1146459	chr5:1146459:C:A	6.90067e-12	-3.03431e-10	0.626895	0.000242136	-3.03431e-10	0.811826	0.000696085	-3.03431e-10	1.35815
1146558	chr5:1146558:T:C	2.30328e-13	-1.34271	-1.43026	8.54267e-06	-1.10805	-1.42455	1.10325e-05	-1.40951	-1.37696
1146593	chr5:1146593:C:G	8.4786e-13	-3.03431e-10	-1.46976	2.53486e-05	-3.03431e-10	-1.44495	4.14198e-05	-3.03431e-10	-1.46356
1146772	chr5:1146772:A:T	2.9129e-13	-1.29493	-1.24323	1.12666e-05	-1.03726	-1.21856	1.55025e-05	-1.35248	-1.09384
1147008	chr5:1147008:C:T	7.12601e-12	-3.03431e-10	0.659028	0.000224578	-3.03431e-10	0.736552	0.000476545	-3.03431e-10	0.979245
1147433	chr5:1147433:G:A	1.89899e-12	-3.03431e-10	-0.6634	5.92487e-05	-3.03431e-10	-0.59593	0.000111353	-3.03431e-10	-0.474613
1147442	chr5:1147442:C:T	1.36207e-12	-3.03431e-10	-0.995718	3.67246e-05	-3.03431e-10	-1.07423	6.03358e-05	-3.03431e-10	-1.08739
1147807	chr5:1147807:A:G	2.60173e-13	-1.96961	-0.681526	8.99809e-06	-1.69959	-0.781073	1.25716e-05	-1.90707	-0.748807
1147816	chr5:1147816:C:T	1.8006e-12	-3.03431e-10	-0.716604	4.59617e-05	-3.03431e-10	-0.849866	0.000111282	-3.03431e-10	-0.475249
1148269	chr5:1148269:C:T	1.5883e-13	-1.89316	-1.25148	7.20058e-06	-1.57215	-1.13136	1.04968e-05	-1.82908	-1.00717
1148295	chr5:1148295:C:G	1.16243e-12	-3.03431e-10	-1.15421	3.15082e-05	-3.03431e-10	-1.22742	5.18205e-05	-3.03431e-10	-1.23953
1148351	chr5:1148351:C:T	8.5451e-13	-0.0197764	-1.44217	1.08487e-05	-0.821208	-1.47242	1.89176e-05	-0.796007	-1.45122
1148475	chr5:1148475:T:G	1.39125e-13	-1.92241	-1.35469	6.103e-06	-1.60544	-1.26345	8.88212e-06	-1.82156	-1.18172
1148822	chr5:1148822:A:G	1.11295e-13	-2.05166	-1.44864	3.70244e-06	-1.95496	-1.41372	5.88412e-06	-2.02488	-1.39018
1149507	chr5:1149507:G:A	9.31071e-13	-3.03431e-10	-1.37614	2.67211e-05	-3.03431e-10	-1.39222	4.41858e-05	-3.03431e-10	-1.39891
1149570	chr5:1149570:C:T	5.04162e-13	-1.95523	-0.034352	2.76266e-05	-1.58712	0.228228	4.63038e-05	-1.78241	0.430313
1150099	chr5:1150099:G:A	1.68889e-13	-2.05422	-1.02901	7.09596e-06	-1.84093	-0.877217	1.37177e-05	-1.96313	-0.605495
1151046	chr5:1151046:A:G	1.18824e-13	-2.03869	-1.39615	3.45294e-06	-2.03992	-1.39852	5.42509e-06	-2.05337	-1.44292
1151273	chr5:1151273:C:T	9.27466e-13	-3.03431e-10	-1.38002	2.59173e-05	-3.03431e-10	-1.42276	4.51586e-05	-3.03431e-10	-1.37714
1151480	chr5:1151480:A:G	1.6968e-13	-1.88802	-1.19055	3.71813e-06	-2.05352	-1.31093	5.703e-06	-2.03842	-1.4079
1151515	chr5:1151515:A:G	9.44645e-13	-3.03431e-10	-1.36167	2.64608e-05	-3.03431e-10	-1.40201	4.61457e-05	-3.03431e-10	-1.35551
1151969	chr5:1151969:C:T	9.1177e-13	-3.03431e-10	-1.39709	2.52133e-05	-3.03431e-10	-1.4503	4.10726e-05	-3.03431e-10	-1.47198
1152055	chr5:1152055:C:T	1.58491e-12	-3.03431e-10	-0.844193	4.54599e-05	-3.03431e-10	-0.860842	8.88813e-05	-3.03431e-10	-0.700016
1152133	chr5:1152133:T:C	1.22411e-13	-2.03996	-1.36513	4.11593e-06	-1.96756	-1.29524	7.22327e-06	-2.04861	-1.1614
1152322	chr5:1152322:G:A	7.0234e-13	-1.65806	-4.50893e-10	1.57504e-05	-1.92081	-4.50893e-10	2.56766e-05	-1.94174	-4.50893e-10
1153344	chr5:1153344:C:T	5.24673e-13	-1.9497	-4.50893e-10	1.40509e-05	-2.03499	-4.50893e-10	2.35696e-05	-2.02736	-4.50893e-10
1153413	chr5:1153413:C:G	1.2366e-11	-3.03431e-10	1.21023	0.000324888	-3.03431e-10	1.10581	0.000552709	-3.03431e-10	1.12751
1153623	chr5:1153623:C:A	8.70027e-13	-3.03431e-10	-1.44395	2.64262e-05	-3.03431e-10	-1.40332	4.27375e-05	-3.03431e-10	-1.43224
1153680	chr5:1153680:G:A	4.72635e-13	-2.05415	-4.50893e-10	1.37815e-05	-2.05435	-4.50893e-10	2.29371e-05	-2.05456	-4.50893e-10
1153696	chr5:1153696:T:C	1.85936e-13	-1.91325	-1.07382	5.6503e-06	-1.94032	-1.00564	1.15398e-05	-1.85631	-0.885204
1154014	chr5:1154014:G:A	4.76032e-13	-2.04699	-4.50893e-10	1.47948e-05	-1.9834	-4.50893e-10	2.46732e-05	-1.9816	-4.50893e-10
1154019	chr5:1154019:G:A	8.8032e-13	-3.03431e-10	-1.43219	2.60987e-05	-3.03431e-10	-1.41579	4.21737e-05	-3.03431e-10	-1.44552
1154208	chr5:1154208:T:C	1.18576e-13	-1.98855	-1.44837	3.26556e-06	-2.05319	-1.44105	5.40482e-06	-2.05459	-1.44544
1154773	chr5:1154773:C:CT	1.36971e-13	-2.0546	-1.23811	3.93281e-06	-2.05189	-1.25642	5.95395e-06	-2.0535	-1.34976
1154800	chr5:1154800:C:G	1.95044e-13	-2.0154	-0.923853	5.44958e-06	-2.05072	-0.931412	7.81039e-06	-2.03761	-1.09425
1154846	chr5:1154846:C:A	1.87568e-12	-3.03431e-10	-0.675753	5.46114e-05	-3.03431e-10	-0.677431	8.60714e-05	-3.03431e-10	-0.732141
1154927	chr5:1154927:T:A	1.17674e-11	-3.03431e-10	1.16061	0.0003086	-3.03431e-10	1.05437	0.000524341	-3.03431e-10	1.07482
1155358	chr5:1155358:A:G	2.36135e-13	-1.61431	-1.13377	5.64151e-06	-1.81177	-1.13575	9.99793e-06	-1.68839	-1.19655
1155429	chr5:1155429:T:A	1.45142e-13	-2.00299	-1.23177	4.35089e-06	-2.04951	-1.15778	7.29141e-06	-2.05359	-1.14703
1155631	chr5:1155631:C:A	1.03411e-12	-3.03431e-10	-1.27118	2.71928e-05	-3.03431e-10	-1.37472	4.30452e-05	-3.03431e-10	-1.42507
1155643	chr5:1155643:C:T	1.76159e-13	-2.0081	-1.03299	5.04345e-06	-1.98619	-1.0734	7.06873e-06	-2.02268	-1.20896
1155772	chr5:1155772:C:T	9.66123e-13	-3.03431e-10	-1.33919	2.97437e-05	-3.03431e-10	-1.28505	5.31296e-05	-3.03431e-10	-1.21458
1155802	chr5:1155802:T:C	4.73329e-13	-1.68048	-0.37221	1.09081e-05	-1.78004	-0.508131	1.4119e-05	-1.7492	-0.790596
1155911	chr5:1155911:G:A	1.82772e-12	-3.03431e-10	-0.701651	5.07406e-05	-3.03431e-10	-0.750946	8.52536e-05	-3.03431e-10	-0.741687
1156210	chr5:1156210:C:T	1.3658e-13	-1.8392	-1.45637	3.24493e-06	-2.03012	-1.47046	5.47381e-06	-2.01655	-1.47079
1156236	chr5:1156236:C:G	6.67293e-13	-1.7516	0.0423564	2.10676e-05	-1.71527	0.0853327	3.81275e-05	-1.64117	0.0947888
1156250	chr5:1156250:A:G	1.13068e-13	-2.04612	-1.43837	3.43771e-06	-2.01346	-1.42941	5.43893e-06	-2.03593	-1.45781
1156426	chr5:1156426:G:A	1.12598e-12	-3.03431e-10	-1.18607	3.04762e-05	-3.03431e-10	-1.26073	5.0037e-05	-3.03431e-10	-1.27455
1156477	chr5:1156477:C:T	1.35987e-13	-2.04437	-1.25555	4.02665e-06	-2.02317	-1.26157	6.03571e-06	-2.04315	-1.34647
1156567	chr5:1156567:T:A	5.88867e-13	-1.89353	0.0592565	1.87607e-05	-1.86596	0.120057	3.36054e-05	-1.82721	0.154581
1156591	chr5:1156591:G:A	1.41774e-12	-3.03431e-10	-0.955659	4.27922e-05	-3.03431e-10	-0.921318	7.05803e-05	-3.03431e-10	-0.930566
1156679	chr5:1156679:A:T	1.87557e-13	-2.02443	-0.953963	8.02889e-06	-1.77505	-0.819579	1.32662e-05	-1.91517	-0.686927
1156707	chr5:1156707:T:G	2.3867e-12	-3.03431e-10	-0.43481	7.23047e-05	-3.03431e-10	-0.396784	0.000126926	-3.03431e-10	-0.343715
1156984	chr5:1156984:T:C	5.44434e-13	-1.91273	-4.50893e-10	1.49331e-05	-1.9741	-4.50893e-10	2.40697e-05	-2.00637	-4.50893e-10
1157198	chr5:1157198:C:T	1.89902e-13	-1.83543	-1.13054	4.60695e-06	-1.92182	-1.22829	7.96008e-06	-1.85049	-1.26239
1157250	chr5:1157250:G:A	1.85717e-12	-0.685668	-4.50893e-10	4.04983e-05	-0.976413	-4.50893e-10	6.37451e-05	-1.03243	-4.50893e-10
1158093	chr5:1158093:C:T	1.60309e-12	-3.03431e-10	-0.83279	5.91789e-05	-3.03431e-10	-0.597109	9.6693e-05	-3.03431e-10	-0.615777
1158441	chr5:1158441:G:A	1.14614e-12	-3.03431e-10	-1.16832	2.97087e-05	-3.03431e-10	-1.28623	4.58699e-05	-3.03431e-10	-1.36151
1158909	chr5:1158909:A:G	8.75011e-13	-3.03431e-10	-1.43824	2.51878e-05	-3.03431e-10	-1.45131	4.32699e-05	-3.03431e-10	-1.41986
1158923	chr5:1158923:C:T	1.84737e-12	-3.03431e-10	-0.690961	4.52971e-05	-3.03431e-10	-0.864429	6.49956e-05	-3.03431e-10	-1.013
1159634	chr5:1159634:G:A	1.54056e-13	-1.87494	-1.30022	4.13065e-06	-1.93481	-1.32443	7.40222e-06	-1.86707	-1.31847
1159649	chr5:1159649:G:A	1.29102e-13	-2.0546	-1.29728	3.68138e-06	-2.04925	-1.32514	5.77904e-06	-2.05459	-1.37849
1159750	chr5:1159750:T:C	8.99646e-13	-3.03431e-10	-1.41048	2.68147e-05	-3.03431e-10	-1.38872	4.6129e-05	-3.03431e-10	-1.35587
1159768	chr5:1159768:G:A	1.36417e-13	-1.95623	-1.34054	3.85356e-06	-1.99456	-1.33412	7.02579e-06	-1.94062	-1.29711
1160516	chr5:1160516:ACCACAGCG:A	3.20423e-12	-3.03431e-10	-0.14025	6.8694e-05	-3.03431e-10	-0.448011	0.000142477	-3.03431e-10	-0.228138
1160558	chr5:1160558:A:G	2.50681e-13	-1.86007	-0.828227	5.0432e-06	-2.04082	-1.01881	7.70106e-06	-2.05033	-1.09563
1160615	chr5:1160615:C:G	1.36288e-13	-1.89067	-1.40704	3.40569e-06	-2.04968	-1.40255	6.30156e-06	-2.04979	-1.29673
1160752	chr5:1160752:A:G	8.48895e-13	-3.03431e-10	-1.46854	2.50805e-05	-3.03431e-10	-1.45558	4.22586e-05	-3.03431e-10	-1.44351
1160851	chr5:1160851:C:T	1.98521e-13	-2.05258	-0.868998	6.33369e-06	-2.04533	-0.786463	1.05356e-05	-2.05202	-0.78054
1160878	chr5:1160878:C:T	5.78995e-13	-1.85118	-4.50893e-10	1.38823e-05	-2.04706	-4.50893e-10	2.4153e-05	-2.00291	-4.50893e-10
1160915	chr5:1160915:A:G	4.9994e-13	-1.99799	-4.50893e-10	1.4469e-05	-2.00566	-4.50893e-10	2.44831e-05	-1.98933	-4.50893e-10
1160970	chr5:1160970:C:T	1.8233e-13	-2.04579	-0.960871	4.2018e-06	-2.02228	-1.21988	6.54803e-06	-2.05184	-1.25631
1161063	chr5:1161063:G:C	9.73384e-13	-3.03431e-10	-1.3317	2.93505e-05	-3.03431e-10	-1.29837	4.82459e-05	-3.03431e-10	-1.31101
1161155	chr5:1161155:T:C	9.68197e-13	-3.03431e-10	-1.33704	2.98923e-05	-3.03431e-10	-1.28007	5.27403e-05	-3.03431e-10	-1.22194
1161311	chr5:1161311:C:T	1.46424e-12	-3.03431e-10	-0.923388	4.23043e-05	-3.03431e-10	-0.932786	6.75327e-05	-3.03431e-10	-0.974705
1161769	chr5:1161769:A:G	1.40615e-12	-3.03431e-10	-0.963868	4.43346e-05	-3.03431e-10	-0.885909	8.10392e-05	-3.03431e-10	-0.792384
1161812	chr5:1161812:G:A	8.66657e-13	-3.03431e-10	-1.44783	2.46729e-05	-3.03431e-10	-1.47197	4.1107e-05	-3.03431e-10	-1.47114
1161962	chr5:1161962:C:T	3.28914e-13	-1.62906	-0.787626	8.85817e-06	-1.61631	-0.880021	1.54886e-05	-1.51987	-0.927347
1161975	chr5:1161975:G:A	6.06651e-11	-3.03431e-10	2.80065	0.00181182	-3.03431e-10	2.82441	0.0034071	-3.03431e-10	2.9463
1162063	chr5:1162063:G:C	1.09926e-12	-3.03431e-10	-1.21008	2.95189e-05	-3.03431e-10	-1.29264	5.33006e-05	-3.03431e-10	-1.21137
1162342	chr5:1162342:T:C	1.00284e-12	-3.03431e-10	-1.30188	2.79622e-05	-3.03431e-10	-1.34682	4.63993e-05	-3.03431e-10	-1.35003
1162486	chr5:1162486:C:T	1.05298e-12	-3.03431e-10	-1.2531	2.6748e-05	-3.03431e-10	-1.39121	4.262e-05	-3.03431e-10	-1.43499
1162504	chr5:1162504:C:T	1.55745e-12	-3.03431e-10	-0.86167	4.16204e-05	-3.03431e-10	-0.949082	6.79472e-05	-3.03431e-10	-0.968587
1162509	chr5:1162509:G:A	1.01446e-11	1.63407	-0.621848	0.000153076	0.658307	-0.305045	0.000384459	0.786702	-0.0221835
1162527	chr5:1162527:G:A	4.77155e-13	-1.03713	-1.00751	1.33429e-05	-1.21373	-0.872961	2.33474e-05	-1.21498	-0.821854
1162688	chr5:1162688:G:C	9.12732e-13	-3.03431e-10	-1.39604	2.64606e-05	-3.03431e-10	-1.40202	4.40306e-05	-3.03431e-10	-1.40243
1162812	chr5:1162812:G:A	1.49519e-13	-2.03974	-1.16532	4.06088e-06	-2.03614	-1.24014	5.91123e-06	-2.04733	-1.36313
1162839	chr5:1162839:A:G	9.36862e-13	-3.03431e-10	-1.36994	2.81489e-05	-3.03431e-10	-1.34016	5.14298e-05	-3.03431e-10	-1.2471
1162905	chr5:1162905:A:G	1.06441e-12	-3.03431e-10	-1.2423	2.90135e-05	-3.03431e-10	-1.30991	4.68059e-05	-3.03431e-10	-1.34131
1163009	chr5:1163009:T:C	8.45445e-13	-3.03431e-10	-1.47261	2.4881e-05	-3.03431e-10	-1.46357	4.30178e-05	-3.03431e-10	-1.4257
1163040	chr5:1163040:C:T	1.11885e-12	-3.03431e-10	-1.19242	2.9498e-05	-3.03431e-10	-1.29335	4.55401e-05	-3.03431e-10	-1.36873
1163289	chr5:1163289:A:G	2.55055e-13	-1.69886	-0.972137	6.79833e-06	-1.98244	-0.778557	1.29246e-05	-1.87895	-0.749239
1163327	chr5:1163327:C:G	3.55191e-13	-1.37651	-0.96331	7.87642e-06	-1.96302	-0.65078	1.84771e-05	-1.84695	-0.423838
1163454	chr5:1163454:TG:T	1.89226e-11	-3.03431e-10	1.63564	0.000506802	-3.03431e-10	1.55045	0.000855171	-3.03431e-10	1.56398
1164121	chr5:1164121:T:C	2.52224e-13	-1.74106	-0.941102	7.16564e-06	-1.98803	-0.720349	1.34941e-05	-1.9248	-0.660264
1164330	chr5:1164330:A:G	8.65348e-13	-3.03431e-10	-1.44935	2.60703e-05	-3.03431e-10	-1.41688	4.44029e-05	-3.03431e-10	-1.39401
1164547	chr5:1164547:G:C	9.40871e-13	-3.03431e-10	-1.36567	2.56344e-05	-3.03431e-10	-1.43374	4.14266e-05	-3.03431e-10	-1.46339
1164773	chr5:1164773:A:T	1.10385e-12	0.25754	-1.46346	1.80928e-05	-0.397283	-1.38487	3.21192e-05	-0.446497	-1.27137
1164866	chr5:1164866:G:A	8.3308e-13	-0.253131	-1.23422	5.35251e-05	0.444248	-1.14177	4.341e-05	-0.390416	-1.02621
1165050	chr5:1165050:G:A	9.69148e-13	-3.03431e-10	-1.33606	2.89501e-05	-3.03431e-10	-1.3121	4.62031e-05	-3.03431e-10	-1.35427
1165391	chr5:1165391:T:C	2.62752e-13	-1.81326	-0.82801	8.68287e-06	-2.05388	-0.462443	1.79796e-05	-2.01944	-0.278635
1165531	chr5:1165531:G:A	9.41328e-13	-3.03431e-10	-1.36519	2.82445e-05	-3.03431e-10	-1.33677	4.54591e-05	-3.03431e-10	-1.3705
1165612	chr5:1165612:T:C	2.74192e-13	-1.7133	-0.885349	7.74152e-06	-2.04691	-0.584166	1.46446e-05	-1.99349	-0.509749
1165635	chr5:1165635:A:G	3.04471e-13	-1.11489	-1.37901	5.14704e-06	-1.8584	-1.18085	1.23296e-05	-1.70526	-0.970056
1165663	chr5:1165663:A:G	3.2742e-13	-1.68892	-0.732313	9.43099e-06	-2.04162	-0.392048	1.88648e-05	-1.97921	-0.270804
1165682	chr5:1165682:C:T	1.5347e-12	0.556451	-1.43284	1.66716e-05	-0.391557	-1.47241	2.54592e-05	-0.512505	-1.43774
1165996	chr5:1165996:CATCT:C	9.34535e-13	-3.03431e-10	-1.37243	2.60311e-05	-3.03431e-10	-1.41838	4.45391e-05	-3.03431e-10	-1.39095
1166670	chr5:1166670:CACCT:C	1.06918e-12	-3.03431e-10	-1.23783	3.23465e-05	-3.03431e-10	-1.20117	5.12755e-05	-3.03431e-10	-1.25011
1166698	chr5:1166698:C:T	9.38382e-13	-3.03431e-10	-1.36832	2.58786e-05	-3.03431e-10	-1.42426	4.2153e-05	-3.03431e-10	-1.44601
1166963	chr5:1166963:C:T	1.25662e-12	-3.03431e-10	-1.0763	3.21809e-05	-3.03431e-10	-1.2063	4.82073e-05	-3.03431e-10	-1.31181
1167065	chr5:1167065:G:A	3.3927e-11	-3.03431e-10	2.21949	0.000886649	-3.03431e-10	2.10978	0.0014664	-3.03431e-10	2.10325
1167364	chr5:1167364:A:G	2.73571e-13	-2.03755	-0.56337	9.001e-06	-2.01032	-0.470014	1.64092e-05	-1.99775	-0.391723
1167503	chr5:1167503:T:C	2.48408e-13	-2.03295	-0.664454	8.25951e-06	-2.0038	-0.562506	1.49503e-05	-1.9906	-0.491987
1167892	chr5:1167892:C:T	8.54913e-13	-3.03431e-10	-1.46148	2.51071e-05	-3.03431e-10	-1.45452	4.1894e-05	-3.03431e-10	-1.45218
1167999	chr5:1167999:G:A	7.96926e-13	-1.53172	-4.50893e-10	1.60662e-05	-1.90095	-4.50893e-10	2.97431e-05	-1.79472	-4.50893e-10
1168156	chr5:1168156:A:G	4.93681e-13	-2.01059	-4.50893e-10	1.62045e-05	-1.89239	-4.50893e-10	2.5514e-05	-1.94809	-4.50893e-10
1168578	chr5:1168578:C:A	5.72123e-11	-3.03431e-10	2.74205	0.00144831	-3.03431e-10	2.60048	0.00243014	-3.03431e-10	2.60839
1168929	chr5:1168929:G:T	2.37957e-13	-2.0123	-0.72809	7.40196e-06	-1.97761	-0.698317	1.3684e-05	-1.95826	-0.612828
1168938	chr5:1168938:T:C	5.11236e-13	-1.97565	-4.50893e-10	1.40805e-05	-2.03288	-4.50893e-10	2.36832e-05	-2.02255	-4.50893e-10
1168997	chr5:1168997:A:G	3.42047e-12	0.200618	-0.275562	6.97948e-05	-0.591102	0.158989	0.00013091	-0.694915	0.382103
1169423	chr5:1169423:G:A	1.14177e-12	-3.03431e-10	-1.17214	3.73418e-05	-3.03431e-10	-1.05756	7.01915e-05	-3.03431e-10	-0.93609
1169481	chr5:1169481:G:A	1.21696e-13	-2.0301	-1.38085	3.85495e-06	-1.997	-1.33131	6.93498e-06	-1.97878	-1.27196
1169493	chr5:1169493:T:G	1.16926e-11	-3.03431e-10	1.15423	0.000312349	-3.03431e-10	1.06645	0.000534626	-3.03431e-10	1.09425
1169589	chr5:1169589:G:C	4.91165e-12	-3.03431e-10	0.286888	0.000109089	-3.03431e-10	0.0144907	0.000164423	-3.03431e-10	-0.0848741
1169866	chr5:1169866:G:C	1.16371e-12	0.075859	-1.22897	8.25662e-05	0.867061	-1.13113	6.08623e-05	-0.0656784	-1.01303
1169919	chr5:1169919:G:A	9.68049e-13	0.114439	-1.45163	6.137e-05	0.909928	-1.47068	3.98147e-05	-0.0312647	-1.47182
1170150	chr5:1170150:T:C	7.79196e-13	-0.195914	-1.3583	1.15682e-05	-0.758961	-1.47045	1.87065e-05	-0.813056	-1.44539
1170208	chr5:1170208:G:A	1.65908e-13	-1.64042	-1.46063	4.06013e-06	-1.97582	-1.30064	9.14665e-06	-1.87977	-1.09416
1170694	chr5:1170694:G:A	1.51603e-12	-2.0417	1.15307	8.19532e-05	-1.97361	1.70209	0.00016111	-2.02769	1.92246
1170737	chr5:1170737:A:G	1.33253e-12	-3.03431e-10	-1.01765	3.71575e-05	-3.03431e-10	-1.06251	6.20637e-05	-3.03431e-10	-1.05916
1171006	chr5:1171006:T:C	1.5282e-12	-1.74212	0.861489	5.67679e-05	-2.04917	1.41047	0.00013005	-2.00134	1.68194
1171060	chr5:1171060:T:C	9.60625e-13	-3.03431e-10	-1.34489	2.78213e-05	-3.03431e-10	-1.35187	4.77265e-05	-3.03431e-10	-1.32183
1171079	chr5:1171079:A:G	2.4362e-13	-1.62314	-1.09373	9.02556e-06	-1.30516	-1.17245	1.1853e-05	-1.54578	-1.16895
1171691	chr5:1171691:T:C	2.21629e-12	-1.72436	1.21547	6.12123e-05	-1.46183	0.8985	7.08029e-05	-1.66914	0.741723
1171904	chr5:1171904:G:A	4.89641e-13	-2.0188	-4.50893e-10	1.46334e-05	-1.99437	-4.50893e-10	2.32289e-05	-2.04192	-4.50893e-10
1172175	chr5:1172175:C:T	3.82125e-12	-3.03431e-10	0.0358542	0.000115132	-3.03431e-10	0.068409	0.000207975	-3.03431e-10	0.150098
1172196	chr5:1172196:C:T	1.19362e-12	-3.03431e-10	-1.12773	3.33566e-05	-3.03431e-10	-1.17042	5.48872e-05	-3.03431e-10	-1.18204
1172550	chr5:1172550:C:T	8.58262e-13	-3.03431e-10	-1.45757	2.54518e-05	-3.03431e-10	-1.44089	4.23085e-05	-3.03431e-10	-1.44233
1172891	chr5:1172891:C:T	8.46127e-13	-3.03431e-10	-1.47181	2.47713e-05	-3.03431e-10	-1.46799	4.25702e-05	-3.03431e-10	-1.43616
1173113	chr5:1173113:C:T	1.1988e-13	-1.96989	-1.4561	3.98884e-06	-1.82163	-1.47255	6.95728e-06	-1.78742	-1.46011
1173275	chr5:1173275:T:C	7.21263e-13	-0.394913	-1.23656	4.64063e-05	0.3084	-1.14864	3.80107e-05	-0.514942	-1.03451
1173669	chr5:1173669:G:C	9.6892e-13	-3.03431e-10	-1.3363	2.80229e-05	-3.03431e-10	-1.34465	4.80648e-05	-3.03431e-10	-1.31477
1173906	chr5:1173906:G:A	1.40954e-11	-3.03431e-10	1.34112	0.000266381	-3.03431e-10	0.907253	0.000368918	-3.03431e-10	0.723258
1174332	chr5:1174332:C:T	9.69489e-12	0.622391	0.344485	0.00046327	1.20934	0.251296	0.000239501	0.227206	0.0640321
1174518	chr5:1174518:A:G	8.80644e-13	-3.03431e-10	-1.43182	2.49447e-05	-3.03431e-10	-1.46101	4.10622e-05	-3.03431e-10	-1.47223
1175316	chr5:1175316:C:T	4.65703e-12	-3.03431e-10	0.233656	0.000130477	-3.03431e-10	0.193527	0.000227768	-3.03431e-10	0.241009
1175432	chr5:1175432:G:A	3.02523e-12	-3.03431e-10	-0.197734	9.12922e-05	-3.03431e-10	-0.163608	0.000163386	-3.03431e-10	-0.0912029
1175972	chr5:1175972:G:A	8.51794e-13	-3.03431e-10	-1.46513	2.46587e-05	-3.03431e-10	-1.47255	4.1801e-05	-3.03431e-10	-1.4544
1176281	chr5:1176281:T:C	6.76899e-13	-1.69496	-4.50893e-10	3.08379e-05	-1.24893	-4.50893e-10	5.39642e-05	-1.199	-4.50893e-10
1176486	chr5:1176486:G:A	7.94747e-13	-0.371821	-1.16263	7.29121e-06	-1.27424	-1.41677	1.34702e-05	-1.11481	-1.47203
1176828	chr5:1176828:C:T	1.24038e-10	3.51586	-4.50893e-10	0.0072959	4.21739	-4.50893e-10	0.0109827	4.11676	-4.50893e-10
1176966	chr5:1176966:T:C	7.39572e-12	-1.05379	1.74997	0.000228508	-0.577198	1.3311	0.000233125	-0.960868	1.22512
1177434	chr5:1177434:C:T	2.10673e-12	-3.03431e-10	-0.559587	7.03021e-05	-3.03431e-10	-0.424871	0.000139737	-3.03431e-10	-0.247555
1177698	chr5:1177698:C:T	3.75881e-13	-1.48466	-0.798547	1.05256e-05	-2.00263	-0.321232	2.94772e-05	-1.93375	0.130049
1178097	chr5:1178097:G:A	8.48374e-13	-3.03431e-10	-1.46916	2.46936e-05	-3.03431e-10	-1.47113	4.21541e-05	-3.03431e-10	-1.44599
1178792	chr5:1178792:G:A	1.56738e-12	-3.03431e-10	-0.855319	4.29865e-05	-3.03431e-10	-0.916787	7.36167e-05	-3.03431e-10	-0.888445
1179208	chr5:1179208:G:A	1.78574e-11	-3.03431e-10	1.57769	0.000485362	-3.03431e-10	1.50722	0.000847286	-3.03431e-10	1.55472
1180097	chr5:1180097:C:T	9.92759e-13	-3.03431e-10	-1.31199	2.78641e-05	-3.03431e-10	-1.35033	4.68907e-05	-3.03431e-10	-1.3395
1180792	chr5:1180792:A:T	3.18142e-13	-0.988036	-1.46194	6.07612e-06	-1.46844	-1.40486	1.28934e-05	-1.31701	-1.3136
1181012	chr5:1181012:C:T	8.08637e-13	-1.51713	-4.50893e-10	3.87344e-05	-1.02095	-4.50893e-10	5.55831e-05	-1.16944	-4.50893e-10
1181098	chr5:1181098:G:A	2.17833e-11	1.77642	-4.50893e-10	0.00178733	2.81081	-4.50893e-10	0.00142484	2.0745	-4.50893e-10
1181122	chr5:1181122:T:C	1.97757e-13	-1.56726	-1.35817	3.95348e-06	-1.86454	-1.43854	7.73019e-06	-1.68186	-1.46033
1181410	chr5:1181410:T:C	3.21397e-12	-3.03431e-10	-0.137214	7.88158e-05	-3.03431e-10	-0.31056	0.000120174	-3.03431e-10	-0.39838
1181515	chr5:1181515:C:T	2.64799e-13	-1.16354	-1.46997	5.3297e-06	-1.56609	-1.43829	1.06669e-05	-1.42398	-1.39619
1181536	chr5:1181536:G:A	4.03986e-13	-0.7419	-1.4692	6.99636e-06	-1.27373	-1.45856	1.45173e-05	-1.10211	-1.40986
1181614	chr5:1181614:CCG:C	1.22012e-13	-1.98089	-1.42747	3.57873e-06	-2.02346	-1.3792	6.59822e-06	-2.01759	-1.28293
1181617	chr5:1181617:TGGGGTCGGGCCTCACC:T	1.20679e-13	-1.98633	-1.43301	3.53767e-06	-2.02695	-1.38725	6.49783e-06	-2.02139	-1.29446
1181883	chr5:1181883:T:G	3.09075e-13	-1.02063	-1.45827	5.42115e-06	-1.51887	-1.4685	1.07659e-05	-1.37555	-1.43538
1182107	chr5:1182107:C:T	6.24122e-13	-1.70011	-0.0760198	1.77228e-05	-2.03637	0.233549	3.72336e-05	-1.93579	0.365683
1182280	chr5:1182280:G:T	1.54041e-13	-2.02022	-1.15504	5.07243e-06	-2.032	-1.02185	8.19647e-06	-2.05452	-1.0291
1182536	chr5:1182536:C:T	1.21692e-13	-1.94347	-1.46751	3.41915e-06	-2.0537	-1.39458	6.40442e-06	-2.04007	-1.29025
1182690	chr5:1182690:C:T	2.3779e-12	-3.03431e-10	-0.438505	7.13272e-05	-3.03431e-10	-0.410395	0.000134035	-3.03431e-10	-0.289216
1183437	chr5:1183437:T:C	1.84495e-12	-3.03431e-10	-0.692268	4.354e-05	-3.03431e-10	-0.903994	6.2385e-05	-3.03431e-10	-1.05399
1183528	chr5:1183528:G:A	1.52534e-12	-3.03431e-10	-0.882508	3.76309e-05	-3.03431e-10	-1.04985	5.84316e-05	-3.03431e-10	-1.11946
1183589	chr5:1183589:A:C	2.3228e-12	-3.03431e-10	-0.461951	6.90888e-05	-3.03431e-10	-0.44228	0.000123368	-3.03431e-10	-0.372146
1183842	chr5:1183842:A:G	2.69968e-12	-3.03431e-10	-0.31159	9.33847e-05	-3.03431e-10	-0.140945	0.000189228	-3.03431e-10	0.0556364
1183932	chr5:1183932:C:G	3.62762e-12	-3.03431e-10	-0.0161467	8.56357e-05	-3.03431e-10	-0.227571	0.00013144	-3.03431e-10	-0.308765
1184368	chr5:1184368:A:G	1.96501e-11	-3.03431e-10	1.67336	0.000476073	-3.03431e-10	1.4879	0.000748005	-3.03431e-10	1.43009
1184512	chr5:1184512:G:A	6.41634e-12	0.554126	-4.50893e-10	0.00044924	1.42988	-4.50893e-10	0.000402632	0.810705	-4.50893e-10
1184570	chr5:1184570:C:T	8.67965e-13	-1.94954	0.503217	3.63659e-05	-2.0527	0.968657	8.46763e-05	-2.05087	1.30239
1184668	chr5:1184668:C:T	9.11292e-13	-3.03431e-10	-1.39761	2.57263e-05	-3.03431e-10	-1.43016	4.28585e-05	-3.03431e-10	-1.42941
1184725	chr5:1184725:T:C	2.75514e-13	-2.0104	-0.583439	1.16519e-05	-2.02628	-0.19593	2.70992e-05	-2.04975	0.161934
1184755	chr5:1184755:T:C	1.08397e-13	-2.05429	-1.47238	3.50267e-06	-1.95159	-1.47256	5.36928e-06	-2.03489	-1.47173
1184999	chr5:1184999:A:G	3.44332e-13	-1.02884	-1.34204	4.39086e-06	-1.74135	-1.4568	8.54422e-06	-1.57451	-1.46755
1185424	chr5:1185424:T:C	7.37149e-13	-1.87621	0.266526	2.83987e-05	-2.05236	0.721028	6.60935e-05	-2.03152	1.03527
1185436	chr5:1185436:G:A	1.15347e-12	-1.16195	-4.50893e-10	3.18978e-05	-1.21514	-4.50893e-10	5.00341e-05	-1.27461	-4.50893e-10
1185524	chr5:1185524:T:C	5.92156e-12	0.473878	-4.50893e-10	0.000412981	1.34573	-4.50893e-10	0.000372194	0.732099	-4.50893e-10
1185584	chr5:1185584:AG:A	1.33896e-12	-3.03431e-10	-1.01283	3.58487e-05	-3.03431e-10	-1.09837	5.37867e-05	-3.03431e-10	-1.20229
1185819	chr5:1185819:G:C	5.12581e-13	-1.97302	-4.50893e-10	1.38486e-05	-2.04949	-4.50893e-10	2.40118e-05	-2.00877	-4.50893e-10
1185945	chr5:1185945:C:T	9.96833e-13	-3.03431e-10	-1.3079	2.90133e-05	-3.03431e-10	-1.30992	4.51719e-05	-3.03431e-10	-1.37684
1185971	chr5:1185971:C:T	2.86378e-13	-1.21564	-1.33953	4.91809e-06	-1.63915	-1.4456	8.95231e-06	-1.52376	-1.47165
1186065	chr5:1186065:G:A	5.30113e-12	0.363198	-4.50893e-10	0.000364111	1.21979	-4.50893e-10	0.000331755	0.61708	-4.50893e-10
1186100	chr5:1186100:A:G	3.39563e-13	-1.18248	-1.20234	4.1748e-06	-1.8259	-1.42271	7.62781e-06	-1.68293	-1.47259
1186350	chr5:1186350:GTCTC:G	9.5112e-13	-3.03431e-10	-1.35484	2.75476e-05	-3.03431e-10	-1.36176	4.70066e-05	-3.03431e-10	-1.33703
1186654	chr5:1186654:T:C	1.42781e-12	-3.03431e-10	-0.94858	3.801e-05	-3.03431e-10	-1.03983	5.65426e-05	-3.03431e-10	-1.15232
1186732	chr5:1186732:C:T	1.08333e-12	-3.03431e-10	-1.22469	3.08769e-05	-3.03431e-10	-1.24766	5.13292e-05	-3.03431e-10	-1.24906
1186738	chr5:1186738:A:G	2.05845e-12	-2.04879	1.46603	6.73494e-05	-2.0546	1.58682	0.000111105	-2.05375	1.57691
1186959	chr5:1186959:G:A	1.85991e-13	-2.05442	-0.93236	5.91464e-06	-1.92707	-0.973175	8.84855e-06	-2.02161	-0.985453
1187065	chr5:1187065:C:T	2.71423e-12	-0.95276	0.646545	8.83319e-05	-1.31111	1.11454	0.000201431	-1.30516	1.42329
1187108	chr5:1187108:G:A	1.34698e-12	-3.03431e-10	-1.00685	3.93271e-05	-3.03431e-10	-1.00576	5.79563e-05	-3.03431e-10	-1.12763
1187120	chr5:1187120:T:C	4.85814e-13	-2.02665	-4.50893e-10	1.39181e-05	-2.04448	-4.50893e-10	2.33817e-05	-2.03536	-4.50893e-10
1187166	chr5:1187166:T:A	1.11035e-13	-2.05304	-1.44959	3.41163e-06	-1.98024	-1.47024	5.29862e-06	-2.04734	-1.47253
1187188	chr5:1187188:CCA:C	5.73989e-12	0.442717	-4.50893e-10	0.000399645	1.3129	-4.50893e-10	0.000361748	0.70363	-4.50893e-10
1187251	chr5:1187251:A:G	1.4834e-13	-2.05434	-1.15864	4.90293e-06	-1.92394	-1.1639	7.22851e-06	-2.01938	-1.18991
1187474	chr5:1187474:C:T	2.57691e-12	-3.03431e-10	-0.358133	7.30084e-05	-3.03431e-10	-0.387099	0.00012595	-3.03431e-10	-0.351431
1187526	chr5:1187526:T:C	1.87449e-12	-1.87941	1.20303	8.03771e-05	-2.02379	1.73284	0.00019523	-1.99077	2.07763
1187527	chr5:1187527:G:A	4.22977e-13	-2.03309	-0.13207	1.11539e-05	-2.00582	-0.260062	1.42347e-05	-2.05105	-0.480579
1187919	chr5:1187919:A:C	9.12704e-13	-2.0039	0.607831	4.24555e-05	-2.03559	1.10637	9.65432e-05	-2.05354	1.43621
1188170	chr5:1188170:G:A	1.22951e-13	-2.05159	-1.3491	3.41389e-06	-1.99661	-1.45321	5.46525e-06	-2.01809	-1.47082
1188419	chr5:1188419:T:G	1.49708e-12	-3.03431e-10	-0.901209	3.98035e-05	-3.03431e-10	-0.993718	5.88047e-05	-3.03431e-10	-1.1131
1188635	chr5:1188635:G:A	1.32835e-12	-3.03431e-10	-1.02079	3.87624e-05	-3.03431e-10	-1.02022	5.72396e-05	-3.03431e-10	-1.14007
1188722	chr5:1188722:C:T	1.35759e-12	-1.97187	0.972854	6.37852e-05	-2.04748	1.52532	0.000153546	-2.05419	1.90087
1188739	chr5:1188739:G:C	4.61367e-12	-3.03431e-10	0.224302	0.000106412	-3.03431e-10	-0.0103576	0.000161491	-3.03431e-10	-0.102868
1188761	chr5:1188761:C:T	6.71285e-12	0.599301	-4.50893e-10	0.00047826	1.49248	-4.50893e-10	0.000425749	0.866532	-4.50893e-10
1188779	chr5:1188779:G:A	1.35034e-12	-1.99512	0.990756	6.5547e-05	-2.03841	1.5435	0.000156616	-2.05408	1.92057
1188902	chr5:1188902:G:A	1.81875e-12	-3.03431e-10	-0.706574	5.63197e-05	-3.03431e-10	-0.646629	8.7461e-05	-3.03431e-10	-0.716124
1188923	chr5:1188923:G:A	7.74265e-13	-2.01084	0.450275	4.1888e-05	-2.02504	1.08236	0.000107104	-2.04985	1.53633
1189057	chr5:1189057:G:A	8.59309e-13	-3.03431e-10	-1.45635	2.48634e-05	-3.03431e-10	-1.46427	4.138e-05	-3.03431e-10	-1.46452
1189232	chr5:1189232:C:T	4.18461e-13	-1.12079	-1.05511	4.60497e-06	-1.79798	-1.35255	7.95713e-06	-1.64908	-1.46417
1189295	chr5:1189295:T:A	8.50623e-13	-3.03431e-10	-1.46651	2.46607e-05	-3.03431e-10	-1.47246	4.10475e-05	-3.03431e-10	-1.47259
1189341	chr5:1189341:G:C	4.66778e-13	-1.03013	-1.03649	4.87959e-06	-1.75041	-1.34221	8.46787e-06	-1.58969	-1.46135
1189347	chr5:1189347:AAGG:A	1.03113e-12	-3.03431e-10	-1.27407	2.72329e-05	-3.03431e-10	-1.37325	4.40354e-05	-3.03431e-10	-1.40232
1189745	chr5:1189745:G:C	3.69353e-13	-1.27808	-1.02265	5.66942e-06	-1.69611	-1.24648	9.17449e-06	-1.59541	-1.37548
1189910	chr5:1189910:A:ATACAT	3.16974e-12	-0.532963	0.381888	0.000133936	0.00835176	0.211336	0.000137827	-0.452898	0.191576
1189973	chr5:1189973:A:G	1.13861e-13	-2.0063	-1.4712	3.26512e-06	-2.04024	-1.45414	5.71624e-06	-2.01082	-1.43318
1190025	chr5:1190025:T:C	3.41246e-12	-0.0772879	-4.50893e-10	0.000180363	0.517297	-4.50893e-10	0.0001938	0.0795103	-4.50893e-10
1190219	chr5:1190219:C:T	8.57166e-13	-3.03431e-10	-1.45885	2.51665e-05	-3.03431e-10	-1.45216	4.1441e-05	-3.03431e-10	-1.46305
1190331	chr5:1190331:G:A	4.49196e-12	-3.03431e-10	0.197567	0.000152676	-3.03431e-10	0.350645	0.00027425	-3.03431e-10	0.426721
1190685	chr5:1190685:A:C	9.53182e-13	-3.03431e-10	-1.35267	2.64301e-05	-3.03431e-10	-1.40317	4.44698e-05	-3.03431e-10	-1.39251
1190794	chr5:1190794:C:T	2.58109e-12	-3.03431e-10	-0.356512	6.34954e-05	-3.03431e-10	-0.526706	0.000102137	-3.03431e-10	-0.561001
1190946	chr5:1190946:A:G	8.51949e-13	-1.90393	0.438983	2.77357e-05	-2.03625	0.681299	5.59197e-05	-2.04564	0.882244
1191221	chr5:1191221:A:T	1.76811e-12	-1.88929	1.15448	5.36634e-05	-2.05454	1.35959	0.000113129	-2.01602	1.55723
1193397	chr5:1193397:T:C	9.47395e-13	-3.03431e-10	-1.35876	2.62851e-05	-3.03431e-10	-1.40867	4.35513e-05	-3.03431e-10	-1.41338
1193915	chr5:1193915:G:A	1.38611e-13	-1.97223	-1.30857	4.15152e-06	-1.81924	-1.43495	6.27918e-06	-1.897	-1.45307
1194214	chr5:1194214:T:A	1.64119e-13	-1.8741	-1.23779	4.3241e-06	-2.046	-1.16747	7.93597e-06	-2.03603	-1.07988
1194480	chr5:1194480:C:T	8.94669e-13	-3.03431e-10	-1.41602	2.98297e-05	-3.03431e-10	-1.28217	5.51428e-05	-3.03431e-10	-1.17739
1194545	chr5:1194545:G:A	4.73821e-12	-3.03431e-10	0.250937	0.000129307	-3.03431e-10	0.184519	0.000234356	-3.03431e-10	0.269525
1194633	chr5:1194633:T:A	8.45474e-13	-3.03431e-10	-1.47258	2.46577e-05	-3.03431e-10	-1.47258	4.12691e-05	-3.03431e-10	-1.4672
1194637	chr5:1194637:G:A	9.01225e-13	-3.03431e-10	-1.40872	2.53598e-05	-3.03431e-10	-1.44451	4.16163e-05	-3.03431e-10	-1.45883
1194719	chr5:1194719:T:G	1.09432e-12	-3.03431e-10	-1.21459	2.99374e-05	-3.03431e-10	-1.27857	4.92091e-05	-3.03431e-10	-1.29124
1194821	chr5:1194821:C:T	1.15228e-12	-3.03431e-10	-1.16298	3.57482e-05	-3.03431e-10	-1.10117	5.85904e-05	-3.03431e-10	-1.11675
1194882	chr5:1194882:G:C	1.57477e-12	-3.03431e-10	-0.850617	4.1153e-05	-3.03431e-10	-0.960376	6.45019e-05	-3.03431e-10	-1.02062
1195094	chr5:1195094:T:A	1.59579e-13	-1.68874	-1.4512	4.03058e-06	-1.81209	-1.47167	6.69765e-06	-1.81749	-1.46807
1195583	chr5:1195583:T:C	8.45441e-13	-3.03431e-10	-1.47262	2.46642e-05	-3.03431e-10	-1.47232	4.13066e-05	-3.03431e-10	-1.46629
1195766	chr5:1195766:G:T	3.35155e-12	-0.0952992	-4.50893e-10	0.000220615	0.718746	-4.50893e-10	0.000214413	0.180587	-4.50893e-10
1195906	chr5:1195906:A:G	2.72187e-13	-1.7498	-0.856187	5.26162e-06	-2.01398	-1.00326	9.25568e-06	-1.90549	-1.05659
1196122	chr5:1196122:C:T	8.45481e-13	-3.03431e-10	-1.47257	2.46753e-05	-3.03431e-10	-1.47187	4.13765e-05	-3.03431e-10	-1.4646
1196143	chr5:1196143:T:TCACCTCC	4.7243e-13	-2.05459	-4.50893e-10	1.37846e-05	-2.05412	-4.50893e-10	2.30029e-05	-2.0517	-4.50893e-10
1196280	chr5:1196280:C:T	5.65453e-13	-1.78241	-0.092441	1.11624e-05	-2.02929	-0.235827	1.85643e-05	-1.93773	-0.328349
1196319	chr5:1196319:G:A	9.07339e-13	-3.03431e-10	-1.40196	2.47438e-05	-3.03431e-10	-1.4691	4.11992e-05	-3.03431e-10	-1.4689
1196400	chr5:1196400:T:C	1.12948e-13	-2.01312	-1.47243	3.18596e-06	-2.04924	-1.46968	5.34863e-06	-2.05383	-1.45664
1196653	chr5:1196653:A:G	1.70123e-12	-3.03431e-10	-0.773371	5.50589e-05	-3.03431e-10	-0.66927	0.000106198	-3.03431e-10	-0.522008
1196718	chr5:1196718:TGGGTACTGTGGGA:T	5.42593e-13	-1.91612	-4.50893e-10	1.37856e-05	-2.05405	-4.50893e-10	2.39686e-05	-2.01057	-4.50893e-10
1197165	chr5:1197165:T:C	1.65321e-12	-3.03431e-10	-0.802005	4.30849e-05	-3.03431e-10	-0.9145	6.73016e-05	-3.03431e-10	-0.978134
1197710	chr5:1197710:G:A	4.85351e-13	-2.02761	-4.50893e-10	1.3801e-05	-2.05293	-4.50893e-10	2.29815e-05	-2.05263	-4.50893e-10
1198204	chr5:1198204:C:T	1.28018e-13	-1.98009	-1.38022	3.25093e-06	-2.04913	-1.4496	5.36617e-06	-2.04271	-1.46449
1198831	chr5:1198831:C:G	2.89321e-13	-1.64646	-0.898478	6.56981e-06	-1.97071	-0.824477	1.36934e-05	-1.88291	-0.687491
1199390	chr5:1199390:A:C	1.19095e-13	-1.97893	-1.45363	3.20367e-06	-2.05457	-1.45881	5.33163e-06	-2.043	-1.47066
1199391	chr5:1199391:T:A	4.08531e-13	-0.968163	-1.23175	1.65907e-05	-0.557749	-1.31108	1.78807e-05	-0.945828	-1.35777
1199568	chr5:1199568:C:G	1.54701e-13	-1.78664	-1.38434	3.3211e-06	-2.02633	-1.45105	6.00041e-06	-1.93056	-1.46494
1200307	chr5:1200307:C:T	4.74757e-13	-2.04967	-4.50893e-10	1.38601e-05	-2.04866	-4.50893e-10	2.39458e-05	-2.01153	-4.50893e-10
1200341	chr5:1200341:A:G	9.94399e-12	-3.03431e-10	0.992245	0.000246097	-3.03431e-10	0.828053	0.000347449	-3.03431e-10	0.6633
1200458	chr5:1200458:T:G	1.5397e-13	-1.98983	-1.18589	5.68657e-06	-1.77242	-1.16714	9.45395e-06	-1.86679	-1.0741
1200504	chr5:1200504:G:A	1.21173e-12	-3.03431e-10	-1.11267	3.56447e-05	-3.03431e-10	-1.10407	5.86624e-05	-3.03431e-10	-1.11552
1200767	chr5:1200767:C:T	1.43451e-12	-0.0180885	-0.925812	6.36035e-05	0.5208	-1.04581	5.50503e-05	-0.138992	-1.04008
1201027	chr5:1201027:G:C	1.21436e-13	-1.96465	-1.44844	4.31727e-06	-1.76088	-1.45417	6.55654e-06	-1.88246	-1.42439
1201035	chr5:1201035:G:T	8.53447e-13	-3.03431e-10	-1.46319	2.48619e-05	-3.03431e-10	-1.46434	4.12908e-05	-3.03431e-10	-1.46668
1201036	chr5:1201036:T:C	8.5401e-13	-3.03431e-10	-1.46254	2.48773e-05	-3.03431e-10	-1.46372	4.13127e-05	-3.03431e-10	-1.46615
1201164	chr5:1201164:C:A	1.11925e-12	-3.03431e-10	-1.19206	3.38268e-05	-3.03431e-10	-1.15642	5.6886e-05	-3.03431e-10	-1.14627
1201200	chr5:1201200:C:T	1.39101e-13	-1.85173	-1.42555	3.90158e-06	-2.05454	-1.26176	8.8928e-06	-2.03219	-0.969889
1201343	chr5:1201343:G:A	3.19925e-12	-0.141805	-4.50893e-10	0.000247254	0.832742	-4.50893e-10	0.000227221	0.238607	-4.50893e-10
1201349	chr5:1201349:A:G	1.18056e-13	-1.96937	-1.47195	4.20468e-06	-1.76958	-1.47189	6.38582e-06	-1.87984	-1.4534
1201643	chr5:1201643:C:T	8.87382e-13	-3.03431e-10	-1.4242	2.47055e-05	-3.03431e-10	-1.47065	4.13101e-05	-3.03431e-10	-1.46621
1201885	chr5:1201885:C:T	2.68331e-12	-0.317673	-4.50893e-10	0.000226953	0.747071	-4.50893e-10	0.000212919	0.173595	-4.50893e-10
1202064	chr5:1202064:G:A	2.04429e-12	-3.03431e-10	-0.589673	4.55535e-05	-3.03431e-10	-0.858787	7.34638e-05	-3.03431e-10	-0.890524
1202378	chr5:1202378:G:A	1.07643e-12	-3.03431e-10	-1.23107	3.06499e-05	-3.03431e-10	-1.25504	5.17647e-05	-3.03431e-10	-1.24061
1202436	chr5:1202436:C:T	2.55676e-12	-0.365982	-4.50893e-10	6.9165e-05	-0.441178	-4.50893e-10	9.36639e-05	-0.647605	-4.50893e-10
1202496	chr5:1202496:G:C	8.48055e-13	-3.03431e-10	-1.46953	2.46651e-05	-3.03431e-10	-1.47229	4.11648e-05	-3.03431e-10	-1.46973
1202579	chr5:1202579:G:C	1.07198e-12	-1.23521	-4.50893e-10	6.05574e-05	-0.574082	-4.50893e-10	7.08793e-05	-0.92634	-4.50893e-10
1202702	chr5:1202702:A:C	4.4532e-13	-0.8907	-1.22299	5.80433e-06	-1.61343	-1.30564	1.21027e-05	-1.36097	-1.33291
1203075	chr5:1203075:G:A	8.98547e-13	-3.03431e-10	-1.4117	2.58942e-05	-3.03431e-10	-1.42365	4.2861e-05	-3.03431e-10	-1.42936
1203126	chr5:1203126:GCTCACATCCC:G	1.10736e-13	-2.04299	-1.46234	4.06318e-06	-1.86783	-1.40787	6.07498e-06	-2.00015	-1.38299
1203226	chr5:1203226:A:C	1.87704e-13	-1.56397	-1.41364	4.22502e-06	-1.82864	-1.40801	8.07317e-06	-1.67327	-1.4255
1203322	chr5:1203322:G:A	1.51856e-13	-1.8641	-1.32544	4.36646e-06	-1.95108	-1.25264	8.23603e-06	-1.84769	-1.23111
1203330	chr5:1203330:C:T	8.55025e-13	-3.03431e-10	-1.46135	2.59902e-05	-3.03431e-10	-1.41995	4.43228e-05	-3.03431e-10	-1.39582
1203384	chr5:1203384:T:C	1.95106e-13	-1.54915	-1.38979	7.3832e-06	-1.43644	-1.24202	1.26334e-05	-1.64632	-1.00465
1203841	chr5:1203841:C:T	1.39856e-13	-1.80077	-1.47109	5.22594e-06	-1.55195	-1.47209	8.0895e-06	-1.6299	-1.46685
1204075	chr5:1204075:T:C	8.61768e-13	-3.03431e-10	-1.45349	2.52866e-05	-3.03431e-10	-1.4474	4.19611e-05	-3.03431e-10	-1.45057
1204134	chr5:1204134:G:A	7.72601e-13	-1.56271	-4.50893e-10	4.2298e-05	-0.932933	-4.50893e-10	4.82678e-05	-1.31055	-4.50893e-10
1204150	chr5:1204150:G:T	1.28378e-13	-1.88541	-1.47208	3.34677e-06	-2.00272	-1.46696	6.11411e-06	-1.92941	-1.44731
1204230	chr5:1204230:G:A	7.20296e-13	-1.63282	-4.50893e-10	3.69715e-05	-1.06753	-4.50893e-10	6.80421e-05	-0.967191	-4.50893e-10
1204259	chr5:1204259:C:T	8.46209e-13	-3.03431e-10	-1.47171	2.50063e-05	-3.03431e-10	-1.45855	4.26321e-05	-3.03431e-10	-1.43471
1204378	chr5:1204378:A:G	1.56819e-12	-3.03431e-10	-0.8548	3.74878e-05	-3.03431e-10	-1.05366	5.78977e-05	-3.03431e-10	-1.12864
1204463	chr5:1204463:A:G	1.17308e-13	-1.98423	-1.46345	3.69698e-06	-1.90073	-1.46943	6.00955e-06	-1.96038	-1.43359
1204590	chr5:1204590:C:T	1.73184e-13	-1.77054	-1.28758	8.80083e-06	-1.15002	-1.35281	9.61275e-06	-1.52541	-1.39881
1204610	chr5:1204610:C:T	3.03268e-13	-1.659	-0.83886	1.03167e-05	-1.40234	-0.941566	1.61365e-05	-1.50042	-0.905819
1204614	chr5:1204614:T:C	1.13043e-13	-2.01845	-1.46627	4.18569e-06	-1.78974	-1.45626	6.13005e-06	-1.95171	-1.42241
1204708	chr5:1204708:T:C	1.11855e-13	-2.02411	-1.47116	4.0949e-06	-1.80278	-1.46515	5.97977e-06	-1.9596	-1.43934
1204745	chr5:1204745:A:G	1.10324e-13	-2.03787	-1.47119	3.86588e-06	-1.85321	-1.47227	5.64366e-06	-1.99009	-1.46669
1204753	chr5:1204753:C:A	1.1035e-13	-2.03845	-1.47036	3.85719e-06	-1.85592	-1.47181	5.64544e-06	-1.99144	-1.46503
1204825	chr5:1204825:C:T	1.4721e-13	-1.86669	-1.35393	3.68436e-06	-1.98007	-1.39351	6.43018e-06	-1.89488	-1.43143
1204920	chr5:1204920:AAG:A	1.15415e-13	-2.00601	-1.45793	4.38363e-06	-1.75601	-1.44379	6.39431e-06	-1.93011	-1.4018
1205006	chr5:1205006:G:A	8.95488e-13	-3.03431e-10	-1.41511	2.5165e-05	-3.03431e-10	-1.45222	4.30964e-05	-3.03431e-10	-1.42388
1205080	chr5:1205080:C:T	8.79395e-13	-3.03431e-10	-1.43324	2.53091e-05	-3.03431e-10	-1.44651	4.21435e-05	-3.03431e-10	-1.44624
1205111	chr5:1205111:A:G	1.1634e-12	-0.574602	-0.578774	7.60794e-05	0.431461	-0.777357	7.69926e-05	-0.0388823	-0.804726
1205122	chr5:1205122:C:T	9.12256e-13	-3.03431e-10	-1.39656	2.49061e-05	-3.03431e-10	-1.46256	4.10522e-05	-3.03431e-10	-1.47247
1205381	chr5:1205381:C:T	9.85762e-13	-3.03431e-10	-1.31906	2.87279e-05	-3.03431e-10	-1.3198	4.7267e-05	-3.03431e-10	-1.33151
1205521	chr5:1205521:C:T	4.2372e-13	-1.73926	-0.424146	1.92427e-05	-1.117	-0.603537	1.91619e-05	-1.50161	-0.732785
1205651	chr5:1205651:A:G	8.55522e-13	-3.03431e-10	-1.46077	2.47019e-05	-3.03431e-10	-1.47079	4.16185e-05	-3.03431e-10	-1.45877
1205833	chr5:1205833:T:C	5.8919e-13	-0.421971	-1.41176	1.07121e-05	-0.887824	-1.41847	1.81371e-05	-0.86344	-1.42592
1205855	chr5:1205855:G:GC	6.31514e-12	1.4275	-0.88927	8.35713e-05	0.808527	-1.0605	0.000139339	0.860535	-1.11094
1205982	chr5:1205982:G:T	1.02464e-12	-1.28038	-4.50893e-10	6.99625e-05	-0.429715	-4.50893e-10	7.54978e-05	-0.863214	-4.50893e-10
1206173	chr5:1206173:G:A	1.02314e-12	-1.28185	-4.50893e-10	4.52379e-05	-0.865739	-4.50893e-10	5.86606e-05	-1.11555	-4.50893e-10
1206200	chr5:1206200:T:C	3.99943e-13	-0.809865	-1.41129	9.54749e-06	-0.98256	-1.43884	1.56596e-05	-0.999888	-1.43634
1206250	chr5:1206250:T:C	1.01697e-12	-0.179509	-1.10838	1.97816e-05	-0.456426	-1.2365	3.07131e-05	-0.510235	-1.25239
1206569	chr5:1206569:G:C	4.81212e-13	-2.03617	-4.50893e-10	1.43672e-05	-2.01272	-4.50893e-10	2.29414e-05	-2.05437	-4.50893e-10
1206811	chr5:1206811:C:T	2.08843e-13	-2.03849	-0.832404	5.3516e-06	-2.04801	-0.952269	7.60145e-06	-2.03691	-1.12207
1207154	chr5:1207154:A:G	1.02791e-12	-3.03431e-10	-1.27719	3.28777e-05	-3.03431e-10	-1.18488	5.67521e-05	-3.03431e-10	-1.14863
1207201	chr5:1207201:G:A	1.59659e-13	-1.92714	-1.2123	4.79281e-06	-1.8444	-1.26616	7.26629e-06	-1.86689	-1.33718
1207366	chr5:1207366:AGCGGTCAGGGCAGCCCGCTTG:A	1.36584e-12	-3.03431e-10	-0.99295	4.01114e-05	-3.03431e-10	-0.986012	6.27168e-05	-3.03431e-10	-1.04869
1207506	chr5:1207506:AT:A	8.60227e-13	-3.03431e-10	-1.45528	2.52481e-05	-3.03431e-10	-1.44892	4.27749e-05	-3.03431e-10	-1.43137
1207629	chr5:1207629:C:T	8.6185e-13	-3.03431e-10	-1.4534	2.49847e-05	-3.03431e-10	-1.45941	4.1422e-05	-3.03431e-10	-1.46351
1207663	chr5:1207663:C:T	1.60211e-13	-1.87894	-1.25705	4.6712e-06	-1.87654	-1.25972	8.27938e-06	-1.83341	-1.24014
1207723	chr5:1207723:T:C	1.01971e-12	-3.03431e-10	-1.28521	2.89905e-05	-3.03431e-10	-1.3107	4.96619e-05	-3.03431e-10	-1.28208
1207773	chr5:1207773:G:A	1.80177e-12	-3.03431e-10	-0.715955	5.1185e-05	-3.03431e-10	-0.742228	9.35623e-05	-3.03431e-10	-0.64869
1207916	chr5:1207916:T:A	1.83065e-13	-1.65879	-1.34385	5.18152e-06	-1.68347	-1.34911	9.1394e-06	-1.62582	-1.3489
1207957	chr5:1207957:G:T	5.02115e-12	-3.03431e-10	0.308936	0.000163243	-3.03431e-10	0.417566	0.000312766	-3.03431e-10	0.558137
1208323	chr5:1208323:A:G	5.27693e-13	-1.9015	-0.0424634	1.64636e-05	-1.84722	-0.029305	2.64702e-05	-1.90647	-0.00482224
1208395	chr5:1208395:CA:C	9.24175e-13	-3.03431e-10	-1.38358	2.47457e-05	-3.03431e-10	-1.46902	4.10893e-05	-3.03431e-10	-1.47157
1208541	chr5:1208541:T:C	1.90312e-12	-3.03431e-10	-0.661227	5.08992e-05	-3.03431e-10	-0.747826	8.47246e-05	-3.03431e-10	-0.747912
1208849	chr5:1208849:T:C	1.73795e-13	-1.96393	-1.09067	5.71366e-06	-1.97361	-0.961205	1.11588e-05	-1.94447	-0.830616
1208901	chr5:1208901:G:A	9.01668e-13	-3.03431e-10	-1.40823	2.50625e-05	-3.03431e-10	-1.4563	4.13516e-05	-3.03431e-10	-1.46521
1208948	chr5:1208948:A:T	1.74546e-13	-1.65172	-1.39857	4.62581e-06	-1.69312	-1.4529	8.34912e-06	-1.59495	-1.47021
1209079	chr5:1209079:A:G	1.14008e-12	-3.03431e-10	-1.17362	3.53927e-05	-3.03431e-10	-1.11117	6.31118e-05	-3.03431e-10	-1.04241
1209321	chr5:1209321:A:G	1.23702e-13	-2.00656	-1.38804	3.37083e-06	-2.02685	-1.43566	6.43171e-06	-1.87968	-1.44639
1209368	chr5:1209368:G:T	8.96498e-13	-3.03431e-10	-1.41398	2.46802e-05	-3.03431e-10	-1.47167	4.11612e-05	-3.03431e-10	-1.46982
1209426	chr5:1209426:A:G	1.81151e-12	-3.03431e-10	-0.710561	4.84381e-05	-3.03431e-10	-0.797386	8.07082e-05	-3.03431e-10	-0.796477
1209451	chr5:1209451:C:T	8.45877e-13	-3.03431e-10	-1.4721	2.46571e-05	-3.03431e-10	-1.47261	4.11576e-05	-3.03431e-10	-1.46991
1209555	chr5:1209555:C:T	1.20611e-13	-1.95222	-1.46769	3.4452e-06	-2.00456	-1.43614	6.99527e-06	-1.82904	-1.41304
1209885	chr5:1209885:A:T	3.13842e-13	-1.86301	-0.600575	1.12399e-05	-1.77832	-0.479885	1.95288e-05	-1.9523	-0.263129
1209889	chr5:1209889:T:C	2.02178e-12	-3.03431e-10	-0.600746	5.40784e-05	-3.03431e-10	-0.687238	8.97095e-05	-3.03431e-10	-0.690741
1210207	chr5:1210207:AAGGCGTGTGCAGGGC:A	2.01664e-13	-1.72898	-1.1769	5.55484e-06	-1.76716	-1.19584	1.05625e-05	-1.66136	-1.16865
1210620	chr5:1210620:A:G	1.45969e-12	-3.03431e-10	-0.926497	3.96968e-05	-3.03431e-10	-0.996402	6.61083e-05	-3.03431e-10	-0.996023
1210763	chr5:1210763:G:A	1.57052e-12	-3.03431e-10	-0.853317	4.05476e-05	-3.03431e-10	-0.975196	6.40304e-05	-3.03431e-10	-1.02796
1211134	chr5:1211134:C:T	2.41248e-12	-3.03431e-10	-0.424069	7.26233e-05	-3.03431e-10	-0.392387	0.000130452	-3.03431e-10	-0.316311
1211166	chr5:1211166:T:A	1.21739e-13	-1.98775	-1.42285	3.60354e-06	-2.02925	-1.36651	7.20693e-06	-1.88622	-1.32606
1211191	chr5:1211191:G:A	2.41248e-12	-3.03431e-10	-0.424069	7.26233e-05	-3.03431e-10	-0.392387	0.000130452	-3.03431e-10	-0.316311
1211248	chr5:1211248:T:G	1.50664e-13	-1.76715	-1.43028	4.28238e-06	-1.80487	-1.41829	6.31656e-06	-1.93557	-1.40857
1211268	chr5:1211268:C:T	2.27742e-12	-3.03431e-10	-0.481677	7.24845e-05	-3.03431e-10	-0.3943	0.00014144	-3.03431e-10	-0.235439
1211344	chr5:1211344:G:T	1.69299e-12	-3.03431e-10	-0.778228	4.55505e-05	-3.03431e-10	-0.858853	7.56981e-05	-3.03431e-10	-0.860564
1211441	chr5:1211441:T:C	2.69201e-13	-1.62732	-0.989704	8.89053e-06	-1.69459	-0.798099	1.87625e-05	-1.61191	-0.643543
1211503	chr5:1211503:C:T	2.24153e-13	-1.54077	-1.25938	9.45082e-06	-1.38368	-1.04789	1.81508e-05	-1.38794	-0.900666
1211624	chr5:1211624:A:G	7.05256e-13	-0.921508	-0.732408	1.20774e-05	-1.41111	-0.775222	1.76601e-05	-1.38256	-0.933451
1211789	chr5:1211789:G:A	1.41394e-12	-3.03431e-10	-0.958343	4.52682e-05	-3.03431e-10	-0.86507	8.22678e-05	-3.03431e-10	-0.777337
1211828	chr5:1211828:G:A	1.28531e-12	-1.05372	-4.50893e-10	2.1813e-05	-1.59517	-4.50893e-10	3.79188e-05	-1.55187	-4.50893e-10
1211917	chr5:1211917:GTGTGTGCATGTGAGCA:G	9.17506e-13	-3.03431e-10	-1.39082	2.52211e-05	-3.03431e-10	-1.44999	4.14363e-05	-3.03431e-10	-1.46316
1212242	chr5:1212242:C:A	1.67833e-13	-1.74752	-1.34198	4.83497e-06	-1.7988	-1.303	7.28295e-06	-1.93315	-1.26864
1212259	chr5:1212259:T:C	1.41979e-12	-3.03431e-10	-0.954214	3.48042e-05	-3.03431e-10	-1.12793	6.44837e-05	-3.03431e-10	-1.02091
1212541	chr5:1212541:C:T	5.26642e-12	-3.03431e-10	0.356629	0.000163888	-3.03431e-10	0.421507	0.000309444	-3.03431e-10	0.547458
1212716	chr5:1212716:G:A	1.03264e-12	-3.03431e-10	-1.27261	2.99682e-05	-3.03431e-10	-1.27754	4.63967e-05	-3.03431e-10	-1.35009
1212911	chr5:1212911:C:T	1.14185e-13	-2.05425	-1.4204	3.32453e-06	-2.04086	-1.43549	5.51114e-06	-2.03603	-1.44451
1213890	chr5:1213890:CCCT:C	5.35174e-13	-1.67027	-0.259618	1.07226e-05	-1.83659	-0.468738	1.55233e-05	-1.74693	-0.698043
1214148	chr5:1214148:C:T	5.89206e-13	-1.8337	-4.50893e-10	1.99129e-05	-1.68631	-4.50893e-10	3.2688e-05	-1.70031	-4.50893e-10
1214274	chr5:1214274:C:G	2.67099e-11	-3.03431e-10	1.98031	0.000825461	-3.03431e-10	2.03827	0.00159655	-3.03431e-10	2.18828
1214376	chr5:1214376:G:A	3.62984e-13	-1.5466	-0.77152	7.63096e-06	-1.83033	-0.815129	1.14881e-05	-1.86166	-0.884345
1214445	chr5:1214445:G:A	3.0805e-13	-1.46833	-1.01388	9.40512e-06	-1.47754	-0.95888	1.42335e-05	-1.53639	-0.995323
1214457	chr5:1214457:A:T	1.58291e-13	-1.73384	-1.4142	4.82173e-06	-1.65149	-1.45305	7.79208e-06	-1.66242	-1.47179
1214642	chr5:1214642:T:G	4.8374e-13	-2.03093	-4.50893e-10	1.59327e-05	-1.9093	-4.50893e-10	2.50358e-05	-1.96701	-4.50893e-10
1214830	chr5:1214830:G:A	5.3285e-13	-1.93424	-4.50893e-10	1.43654e-05	-2.01285	-4.50893e-10	2.35338e-05	-2.02888	-4.50893e-10
1215359	chr5:1215359:G:A	1.90871e-13	-1.52459	-1.4363	3.62202e-06	-2.00658	-1.38407	7.60504e-06	-1.90372	-1.25479
1215768	chr5:1215768:G:A	7.8291e-13	-1.54946	-4.50893e-10	1.37781e-05	-2.05459	-4.50893e-10	2.37044e-05	-2.02165	-4.50893e-10
1215987	chr5:1215987:A:C	2.9838e-12	-3.03431e-10	-0.211524	0.000123061	-3.03431e-10	0.135007	0.000246468	-3.03431e-10	0.319916
1216100	chr5:1216100:T:A	1.29154e-13	-1.88143	-1.47004	3.5781e-06	-1.93282	-1.47002	5.43222e-06	-2.024	-1.47097
1216277	chr5:1216277:T:C	1.16461e-12	-3.03431e-10	-1.15234	2.82459e-05	-3.03431e-10	-1.33672	4.85024e-05	-3.03431e-10	-1.3057
1216470	chr5:1216470:G:A	9.34974e-13	-3.03431e-10	-1.37196	2.51343e-05	-3.03431e-10	-1.45344	4.13304e-05	-3.03431e-10	-1.46572
1216555	chr5:1216555:C:T	1.04295e-12	-3.03431e-10	-1.26267	3.90039e-05	-3.03431e-10	-1.01401	7.37868e-05	-3.03431e-10	-0.886138
1216636	chr5:1216636:C:T	8.86746e-13	-3.03431e-10	-1.42492	2.46779e-05	-3.03431e-10	-1.47177	4.10834e-05	-3.03431e-10	-1.47171
1216672	chr5:1216672:C:T	1.49482e-12	-3.03431e-10	-0.902715	3.34968e-05	-3.03431e-10	-1.16622	5.33242e-05	-3.03431e-10	-1.21093
1216959	chr5:1216959:G:A	2.0819e-13	-1.98111	-0.892914	5.67458e-06	-1.79331	-1.14837	8.01716e-06	-1.94573	-1.16
1216997	chr5:1216997:C:T	9.63414e-13	-3.03431e-10	-1.34199	2.54667e-05	-3.03431e-10	-1.4403	4.18431e-05	-3.03431e-10	-1.45339
1217035	chr5:1217035:G:A	1.05322e-12	-3.03431e-10	-1.25287	3.45275e-05	-3.03431e-10	-1.13592	6.08027e-05	-3.03431e-10	-1.07968
1217356	chr5:1217356:G:A	1.14813e-13	-2.05242	-1.41675	3.27741e-06	-2.05441	-1.4362	5.73756e-06	-2.02052	-1.41977
1217379	chr5:1217379:G:A	1.58967e-13	-1.94569	-1.19809	6.82087e-06	-1.9282	-0.829486	1.20497e-05	-2.01394	-0.684337
1218393	chr5:1218393:G:A	1.30393e-12	-3.03431e-10	-1.03934	2.7501e-05	-3.03431e-10	-1.36345	4.72217e-05	-3.03431e-10	-1.33246
1218596	chr5:1218596:A:G	1.09316e-13	-2.05134	-1.4669	3.28849e-06	-2.05306	-1.43419	5.64095e-06	-2.03142	-1.42584
1218813	chr5:1218813:C:T	1.20595e-13	-1.9739	-1.44614	3.52786e-06	-1.98634	-1.43064	5.73885e-06	-2.05332	-1.38674
1219143	chr5:1219143:G:C	1.41271e-12	-0.959216	-4.50893e-10	1.92936e-05	-1.7179	-4.50893e-10	2.90504e-05	-1.81829	-4.50893e-10
1219744	chr5:1219744:C:T	1.91366e-13	-1.92548	-1.0328	5.3501e-06	-1.9385	-1.06206	7.376e-06	-2.03939	-1.1497
1219759	chr5:1219759:G:A	2.74988e-13	-1.76013	-0.835624	1.04006e-05	-2.03474	-0.301074	2.01455e-05	-2.05457	-0.129761
1219888	chr5:1219888:G:A	1.21453e-13	-2.00974	-1.40321	3.57446e-06	-2.03892	-1.36494	7.68294e-06	-1.84739	-1.30093
1219917	chr5:1219917:G:A	1.29251e-13	-2.00227	-1.34846	3.85203e-06	-2.00791	-1.32116	5.9666e-06	-2.0546	-1.34654
1220622	chr5:1220622:C:T	5.94137e-13	-1.82537	-4.50893e-10	1.48384e-05	-1.98045	-4.50893e-10	2.30918e-05	-2.04784	-4.50893e-10
1220850	chr5:1220850:A:G	1.76432e-12	-3.03431e-10	-0.736959	3.8627e-05	-3.03431e-10	-1.02372	6.39973e-05	-3.03431e-10	-1.02848
1221082	chr5:1221082:C:T	1.03649e-12	-3.03431e-10	-1.26888	3.2059e-05	-3.03431e-10	-1.2101	5.24622e-05	-3.03431e-10	-1.22722
1221084	chr5:1221084:T:C	5.8057e-13	-1.8734	0.0249326	1.16913e-05	-2.00645	-0.212374	2.00103e-05	-2.05027	-0.140798
1221313	chr5:1221313:C:T	1.61899e-12	-3.03431e-10	-0.822921	3.64003e-05	-3.03431e-10	-1.0831	5.67211e-05	-3.03431e-10	-1.14917
1221452	chr5:1221452:G:C	1.25401e-12	-3.03431e-10	-1.07837	3.94297e-05	-3.03431e-10	-1.00316	6.39483e-05	-3.03431e-10	-1.02924
1222052	chr5:1222052:C:T	5.97249e-12	-3.03431e-10	0.482442	0.000364544	-3.03431e-10	1.22097	0.000925094	-3.03431e-10	1.64258
1222056	chr5:1222056:T:C	8.83926e-13	-3.03431e-10	-1.4281	2.47883e-05	-3.03431e-10	-1.4673	4.1701e-05	-3.03431e-10	-1.45679
1222366	chr5:1222366:G:A	9.57588e-13	-3.03431e-10	-1.34806	2.66709e-05	-3.03431e-10	-1.3941	4.40187e-05	-3.03431e-10	-1.4027
1222384	chr5:1222384:T:C	1.41662e-13	-1.92788	-1.33115	7.31366e-06	-1.53038	-1.15755	9.91892e-06	-1.84142	-1.05145
1222446	chr5:1222446:CTG:C	1.27838e-12	-3.03431e-10	-1.05913	4.0295e-05	-3.03431e-10	-0.981445	6.539e-05	-3.03431e-10	-1.00695
1222463	chr5:1222463:A:T	1.07995e-11	-3.03431e-10	1.07478	0.000749373	-3.03431e-10	1.94156	0.00190512	-3.03431e-10	2.36498
1222557	chr5:1222557:T:C	6.19486e-13	-1.78359	-4.50893e-10	1.38216e-05	-2.05144	-4.50893e-10	2.29488e-05	-2.05405	-4.50893e-10
1222664	chr5:1222664:TATGGACACGC:T	1.42595e-12	-3.03431e-10	-0.949885	4.54429e-05	-3.03431e-10	-0.861217	7.34915e-05	-3.03431e-10	-0.890147
1222731	chr5:1222731:GC:G	9.10649e-13	-3.03431e-10	-1.39832	2.66736e-05	-3.03431e-10	-1.394	4.48872e-05	-3.03431e-10	-1.38316
1222947	chr5:1222947:G:T	1.39132e-13	-1.87229	-1.40477	4.56237e-06	-1.92938	-1.23045	6.95456e-06	-2.0318	-1.21612
1223156	chr5:1223156:GTC:G	1.3911e-12	-3.03431e-10	-0.974627	3.5034e-05	-3.03431e-10	-1.12136	5.64373e-05	-3.03431e-10	-1.15419
1223179	chr5:1223179:C:T	6.74666e-12	-3.03431e-10	0.604325	0.000326488	-3.03431e-10	1.11072	0.000775085	-3.03431e-10	1.46566
1223317	chr5:1223317:T:G	8.4594e-13	-3.03431e-10	-1.47203	2.46589e-05	-3.03431e-10	-1.47253	4.10474e-05	-3.03431e-10	-1.47259
1223385	chr5:1223385:G:C	2.63125e-12	-3.03431e-10	-0.337263	0.000138201	-3.03431e-10	0.251033	0.00031353	-3.03431e-10	0.560578
1223759	chr5:1223759:A:G	6.08441e-13	-1.80158	-4.50893e-10	1.46114e-05	-1.99587	-4.50893e-10	2.29987e-05	-2.05188	-4.50893e-10
1223825	chr5:1223825:A:G	1.63184e-13	-1.78817	-1.32943	6.57216e-06	-1.74331	-1.05152	1.02997e-05	-1.93326	-0.921947
1223936	chr5:1223936:C:T	4.88811e-12	-1.92995	2.21204	7.81365e-05	-1.96701	1.6478	0.000132634	-2.03433	1.73461
1224059	chr5:1224059:T:C	1.27155e-13	-1.89636	-1.47071	3.68576e-06	-1.94703	-1.42617	5.63206e-06	-2.03799	-1.42085
1224170	chr5:1224170:G:A	1.2454e-13	-1.92129	-1.46656	3.57652e-06	-1.96626	-1.43702	5.53823e-06	-2.04497	-1.43067
1224375	chr5:1224375:G:T	4.55979e-12	-1.9425	2.15505	7.52872e-05	-1.95551	1.59914	0.000127026	-2.02867	1.68574
1224456	chr5:1224456:C:T	1.97506e-12	-3.03431e-10	-0.624124	4.26673e-05	-3.03431e-10	-0.92424	6.56601e-05	-3.03431e-10	-1.00283
1224680	chr5:1224680:G:C	1.44078e-12	-1.77107	0.83153	1.92477e-05	-1.7973	0.0770146	2.73716e-05	-1.98524	0.107429
1225006	chr5:1225006:C:T	1.42628e-13	-1.89124	-1.36099	4.00936e-06	-1.89305	-1.39599	5.85776e-06	-2.01894	-1.40061
1225241	chr5:1225241:G:A	2.88224e-12	-3.03431e-10	-0.246154	4.03932e-05	-3.03431e-10	-0.979011	7.3303e-05	-3.03431e-10	-0.892716
1225279	chr5:1225279:T:C	3.42063e-13	-2.0127	-0.364787	1.04519e-05	-1.7361	-0.594783	1.37009e-05	-1.9785	-0.591357
1225319	chr5:1225319:C:T	7.34351e-13	-2.01573	0.402235	1.69026e-05	-1.95627	0.106063	2.93389e-05	-2.02341	0.215012
1225334	chr5:1225334:T:C	6.02443e-13	-1.81149	-4.50893e-10	1.47307e-05	-1.98774	-4.50893e-10	2.30466e-05	-2.0498	-4.50893e-10
1225449	chr5:1225449:T:C	6.83328e-13	-2.01905	0.333542	1.60212e-05	-1.95058	0.0468173	2.77297e-05	-2.02006	0.155248
1225498	chr5:1225498:G:A	1.91909e-12	-2.02811	1.37523	4.95447e-05	-1.9277	1.1529	8.85965e-05	-2.00628	1.30305
1225561	chr5:1225561:C:T	1.59912e-13	-1.67169	-1.46616	3.25996e-06	-2.02334	-1.47262	6.22066e-06	-1.91215	-1.44729
1225572	chr5:1225572:C:T	1.03993e-11	-1.9327	2.96971	0.000115062	-1.95336	2.02116	0.000168396	-2.026	1.965
1225588	chr5:1225588:A:G	1.07211e-11	-1.92422	2.99171	0.000116461	-1.96079	2.04068	0.000171021	-2.0299	1.98436
1225686	chr5:1225686:G:A	1.46654e-13	-1.84389	-1.38051	4.12798e-06	-1.84857	-1.41132	5.9631e-06	-1.98601	-1.41572
1225936	chr5:1225936:G:A	1.45665e-13	-1.8647	-1.36647	4.16882e-06	-1.86287	-1.38717	6.04471e-06	-1.99401	-1.39412
1225990	chr5:1225990:C:T	1.33819e-13	-1.85075	-1.46524	3.76798e-06	-1.91032	-1.44081	5.68738e-06	-2.01368	-1.43539
1226002	chr5:1226002:A:T	1.00654e-11	-1.92157	2.92595	0.000109553	-1.96363	1.98237	0.000161437	-2.03135	1.92815
1226114	chr5:1226114:G:A	1.31022e-13	-1.86501	-1.47211	3.82904e-06	-1.9229	-1.41216	5.82875e-06	-2.02016	-1.40436
1226203	chr5:1226203:A:G	8.88946e-12	-1.90816	2.7883	9.57017e-05	-1.9742	1.85777	0.000141935	-2.03646	1.80451
1226250	chr5:1226250:T:C	1.09209e-11	-1.92925	3.01521	0.000119496	-1.957	2.06261	0.000175384	-2.02786	2.00753
1226444	chr5:1226444:A:G	1.16985e-12	-3.03431e-10	-1.14785	3.99662e-05	-3.03431e-10	-0.989639	6.66342e-05	-3.03431e-10	-0.988099
1226576	chr5:1226576:C:T	1.32403e-13	-1.86562	-1.46101	4.1646e-06	-1.92416	-1.3269	6.36609e-06	-2.02075	-1.31559
1226615	chr5:1226615:A:G	1.82337e-12	-0.704033	-4.50893e-10	3.02693e-05	-1.26754	-4.50893e-10	4.43337e-05	-1.39557	-4.50893e-10
1226663	chr5:1226663:CTT:C	1.08865e-12	-3.03431e-10	-1.21978	3.14776e-05	-3.03431e-10	-1.2284	5.46854e-05	-3.03431e-10	-1.18572
1226761	chr5:1226761:G:A	2.51809e-13	-1.68612	-0.997687	4.62234e-06	-2.03234	-1.11443	6.95426e-06	-2.05027	-1.1977
1226899	chr5:1226899:A:G	1.03488e-11	-1.94126	2.9734	0.000116209	-1.94619	2.02391	0.00016966	-2.02216	1.96864
1227089	chr5:1227089:CCTTGCCCGCCGACG:C	1.66866e-13	-1.65227	-1.44302	3.92396e-06	-1.84543	-1.46514	5.82582e-06	-1.96261	-1.4624
1227127	chr5:1227127:G:A	2.63149e-12	-3.03431e-10	-0.337172	0.000145176	-3.03431e-10	0.300274	0.00033549	-3.03431e-10	0.628275
1227334	chr5:1227334:C:T	5.90531e-13	-1.83146	-4.50893e-10	1.48799e-05	-1.97766	-4.50893e-10	2.31173e-05	-2.04674	-4.50893e-10
1227578	chr5:1227578:T:C	8.77499e-12	-1.92955	2.79673	9.82885e-05	-1.95768	1.86791	0.000144511	-2.02825	1.81428
1227680	chr5:1227680:G:T	8.66876e-13	-3.03431e-10	-1.44758	2.66777e-05	-3.03431e-10	-1.39385	4.43727e-05	-3.03431e-10	-1.39469
1228051	chr5:1228051:C:T	4.79349e-13	-2.04005	-4.50893e-10	1.62957e-05	-1.88677	-4.50893e-10	2.40533e-05	-2.00705	-4.50893e-10
1228100	chr5:1228100:G:A	2.58324e-13	-1.66839	-0.989874	6.36501e-06	-1.68711	-1.13974	8.32213e-06	-1.88296	-1.18544
1228125	chr5:1228125:T:C	5.94808e-13	-1.46568	-0.358556	2.34462e-05	-1.93903	0.416061	5.1205e-05	-2.03604	0.784561
1228208	chr5:1228208:G:A	3.43053e-13	-1.44919	-0.925403	1.01775e-05	-1.34525	-1.01225	1.39738e-05	-1.64385	-0.906282
1228268	chr5:1228268:G:A	1.84307e-12	-3.03431e-10	-0.693289	7.67851e-05	-3.03431e-10	-0.336663	0.000143191	-3.03431e-10	-0.223141
1228275	chr5:1228275:C:T	2.15156e-11	-3.03431e-10	1.76406	0.000286825	-3.03431e-10	0.9812	0.000411383	-3.03431e-10	0.832207
1228343	chr5:1228343:G:A	2.14013e-13	-1.44287	-1.40357	3.21403e-06	-2.05411	-1.45604	5.28963e-06	-2.05425	-1.46732
1228585	chr5:1228585:C:A	2.52117e-12	-3.03431e-10	-0.380001	0.000135384	-3.03431e-10	0.230441	0.000309933	-3.03431e-10	0.549039
1228604	chr5:1228604:C:A	2.42855e-13	-1.40416	-1.31586	3.39572e-06	-2.05459	-1.40056	5.50609e-06	-2.05454	-1.42692
1228766	chr5:1228766:G:A	5.87494e-13	-1.83661	-4.50893e-10	1.49566e-05	-1.97252	-4.50893e-10	2.31493e-05	-2.04535	-4.50893e-10
1228838	chr5:1228838:C:G	1.36554e-13	-1.95135	-1.3444	6.5759e-06	-1.49922	-1.29504	8.05486e-06	-1.82293	-1.27812
1229022	chr5:1229022:C:A	3.36859e-12	-3.03431e-10	-0.0902285	0.000194337	-3.03431e-10	0.59192	0.000457647	-3.03431e-10	0.938781
1229052	chr5:1229052:C:T	1.17362e-13	-2.04696	-1.40025	3.98597e-06	-2.02564	-1.26926	8.25244e-06	-2.04483	-1.03198
1229074	chr5:1229074:C:A	1.46844e-12	-3.03431e-10	-0.920523	3.67953e-05	-3.03431e-10	-1.0723	5.91563e-05	-3.03431e-10	-1.10713
1229215	chr5:1229215:C:T	6.04457e-13	-1.80815	-4.50893e-10	1.47212e-05	-1.98838	-4.50893e-10	2.30388e-05	-2.05014	-4.50893e-10
1229248	chr5:1229248:C:T	5.94602e-13	-1.82459	-4.50893e-10	1.48507e-05	-1.97963	-4.50893e-10	2.30962e-05	-2.04765	-4.50893e-10
1229592	chr5:1229592:G:T	1.23745e-13	-1.92809	-1.46616	5.35578e-06	-1.6043	-1.3952	7.02038e-06	-1.89035	-1.34815
1229621	chr5:1229621:G:A	8.60416e-13	-1.78202	0.326954	2.27747e-05	-2.05272	0.500696	3.86807e-05	-2.05349	0.521519
1229811	chr5:1229811:A:G	1.09513e-12	-3.03431e-10	-1.21385	3.63868e-05	-3.03431e-10	-1.08347	6.10408e-05	-3.03431e-10	-1.07578
1230312	chr5:1230312:A:G	1.49902e-12	-3.03431e-10	-0.899913	3.44135e-05	-3.03431e-10	-1.13923	5.3917e-05	-3.03431e-10	-1.19987
1230391	chr5:1230391:C:A	1.47051e-12	-3.03431e-10	-0.919115	3.39099e-05	-3.03431e-10	-1.15397	5.32058e-05	-3.03431e-10	-1.21315
1230681	chr5:1230681:C:T	1.55585e-12	-3.03431e-10	-0.862699	3.54165e-05	-3.03431e-10	-1.1105	5.53736e-05	-3.03431e-10	-1.17322
1230895	chr5:1230895:G:A	2.38034e-12	-3.03431e-10	-0.43748	3.59316e-05	-3.03431e-10	-1.09606	6.44852e-05	-3.03431e-10	-1.02088
1230962	chr5:1230962:A:G	2.30967e-12	-3.03431e-10	-0.467619	9.91111e-05	-3.03431e-10	-0.0814323	0.000186497	-3.03431e-10	0.0410955
1231105	chr5:1231105:A:G	1.20047e-12	-3.03431e-10	-1.12201	3.7602e-05	-3.03431e-10	-1.05062	6.13592e-05	-3.03431e-10	-1.07057
1231120	chr5:1231120:G:A	3.48674e-12	-3.03431e-10	-0.0557561	0.000149354	-3.03431e-10	0.328647	0.000327268	-3.03431e-10	0.603463
1231622	chr5:1231622:C:T	9.53344e-13	-3.03431e-10	-1.3525	3.07302e-05	-3.03431e-10	-1.25243	5.09123e-05	-3.03431e-10	-1.25721
1231834	chr5:1231834:A:G	9.99949e-13	-3.03431e-10	-1.30477	2.93745e-05	-3.03431e-10	-1.29755	4.72338e-05	-3.03431e-10	-1.33221
1231839	chr5:1231839:G:A	1.68577e-13	-1.74251	-1.34257	4.63517e-06	-1.74156	-1.40244	6.21997e-06	-1.92835	-1.4312
1231933	chr5:1231933:G:A	8.50976e-13	-3.03431e-10	-1.46609	2.48732e-05	-3.03431e-10	-1.46388	4.15314e-05	-3.03431e-10	-1.46087
1231937	chr5:1231937:A:C	1.31878e-12	-3.03431e-10	-1.02802	4.20485e-05	-3.03431e-10	-0.93885	6.84024e-05	-3.03431e-10	-0.96191
1232125	chr5:1232125:C:T	2.1289e-13	-1.62484	-1.22686	5.71666e-06	-1.60636	-1.32793	7.19372e-06	-1.84707	-1.36704
1232293	chr5:1232293:G:A	3.9886e-13	-1.88646	-0.337408	8.4914e-06	-1.93141	-0.607206	1.41163e-05	-2.02827	-0.511718
1232330	chr5:1232330:C:T	1.52764e-12	-3.03431e-10	-0.880998	3.48426e-05	-3.03431e-10	-1.12683	5.45693e-05	-3.03431e-10	-1.18785
1232551	chr5:1232551:A:C	1.45681e-13	-2.0546	-1.17646	3.51314e-06	-2.04957	-1.3716	5.81426e-06	-2.04783	-1.37917
1232566	chr5:1232566:C:T	9.57323e-13	-3.03431e-10	-1.34834	2.58116e-05	-3.03431e-10	-1.42685	4.23661e-05	-3.03431e-10	-1.44097
1232570	chr5:1232570:C:G	5.71666e-13	-0.548037	-1.31589	6.4707e-05	0.70664	-1.21444	8.83046e-05	0.51401	-1.22053
1232660	chr5:1232660:T:A	2.24373e-13	-1.69847	-1.1007	5.91246e-06	-1.71283	-1.18779	7.85053e-06	-1.90438	-1.22235
1232899	chr5:1232899:C:T	1.89908e-12	-3.03431e-10	-0.663351	7.54211e-05	-3.03431e-10	-0.354586	0.000146832	-3.03431e-10	-0.198029
1233235	chr5:1233235:A:T	2.49347e-13	-2.05316	-0.640471	1.05729e-05	-1.42774	-0.891638	1.4547e-05	-1.66148	-0.848448
1233284	chr5:1233284:C:A	9.04688e-13	-3.03431e-10	-1.40489	2.52553e-05	-3.03431e-10	-1.44864	4.15496e-05	-3.03431e-10	-1.46043
1233515	chr5:1233515:G:A	1.08158e-12	-1.2263	-4.50893e-10	1.64513e-05	-1.87727	-4.50893e-10	3.12532e-05	-1.74519	-4.50893e-10
1233790	chr5:1233790:G:A	8.68933e-13	-3.03431e-10	-1.44521	2.6591e-05	-3.03431e-10	-1.3971	4.5186e-05	-3.03431e-10	-1.37653
1233827	chr5:1233827:T:C	1.09868e-12	-3.03431e-10	-1.21062	3.62895e-05	-3.03431e-10	-1.08615	6.03776e-05	-3.03431e-10	-1.0867
1233934	chr5:1233934:G:A	4.77408e-13	-2.03448	-0.00962785	8.49506e-06	-2.04533	-0.492854	1.35338e-05	-2.05458	-0.527551
1233957	chr5:1233957:G:A	9.1603e-13	-3.03431e-10	-1.39243	2.72482e-05	-3.03431e-10	-1.37268	4.47712e-05	-3.03431e-10	-1.38575
1234073	chr5:1234073:G:A	5.91072e-13	-1.83054	-4.50893e-10	1.40103e-05	-2.03788	-4.50893e-10	2.35595e-05	-2.02779	-4.50893e-10
1234151	chr5:1234151:T:G	2.17814e-12	-3.03431e-10	-0.52625	5.04538e-05	-3.03431e-10	-0.756615	7.96449e-05	-3.03431e-10	-0.80974
1234676	chr5:1234676:C:T	8.50041e-13	-3.03431e-10	-1.46719	2.49993e-05	-3.03431e-10	-1.45883	4.16915e-05	-3.03431e-10	-1.45702
1234729	chr5:1234729:G:A	5.11206e-13	-1.97571	-4.50893e-10	2.90083e-05	-1.31009	-4.50893e-10	3.83939e-05	-1.53942	-4.50893e-10
1235171	chr5:1235171:G:C	2.27702e-13	-1.91179	-0.872652	7.47952e-06	-1.45473	-1.21078	1.07884e-05	-1.50343	-1.30541
1235183	chr5:1235183:A:T	9.10147e-13	-3.03431e-10	-1.39887	2.51138e-05	-3.03431e-10	-1.45426	4.12785e-05	-3.03431e-10	-1.46698
1235675	chr5:1235675:A:G	5.28344e-13	-2.01852	0.0757848	1.05547e-05	-1.67458	-0.646526	1.38536e-05	-1.7234	-0.835372
1235824	chr5:1235824:A:G	1.24122e-13	-1.92988	-1.46133	6.86289e-06	-1.38898	-1.36256	1.0663e-05	-1.49954	-1.32099
1236176	chr5:1236176:G:A	7.37716e-13	-1.56684	-0.0420829	7.22124e-06	-2.0183	-0.682343	1.03826e-05	-2.05458	-0.792608
1236415	chr5:1236415:T:C	3.60854e-13	-1.63965	-0.684354	4.33589e-06	-1.97478	-1.23597	6.07592e-06	-2.04487	-1.33811
1236505	chr5:1236505:T:C	7.44684e-13	-2.05378	0.454266	1.25033e-05	-1.92672	-0.224964	1.73371e-05	-1.95922	-0.375244
1236543	chr5:1236543:C:T	9.07138e-13	-3.03431e-10	-1.40218	2.50727e-05	-3.03431e-10	-1.45589	4.12419e-05	-3.03431e-10	-1.46786
1236575	chr5:1236575:T:C	2.30617e-13	-1.47252	-1.2992	1.44941e-05	-0.959933	-1.044	1.99267e-05	-1.43146	-0.763797
1236677	chr5:1236677:G:A	8.45599e-13	-3.03431e-10	-1.47243	2.53946e-05	-3.03431e-10	-1.44314	4.3599e-05	-3.03431e-10	-1.41228
1236763	chr5:1236763:T:C	1.58671e-12	-3.03431e-10	-0.843059	7.03779e-05	-3.03431e-10	-0.423794	0.000133237	-3.03431e-10	-0.295188
1236841	chr5:1236841:G:A	8.62079e-13	-3.03431e-10	-1.45313	2.47739e-05	-3.03431e-10	-1.46788	4.13224e-05	-3.03431e-10	-1.46591
1236953	chr5:1236953:G:C	8.9246e-13	-3.03431e-10	-1.4185	2.5181e-05	-3.03431e-10	-1.45158	4.16245e-05	-3.03431e-10	-1.45863
1237016	chr5:1237016:A:T	7.30385e-13	-1.53239	-0.0865209	6.90485e-06	-2.02727	-0.718175	1.00482e-05	-2.0537	-0.826225
1237082	chr5:1237082:A:T	6.41855e-13	-1.74812	-4.50893e-10	1.54298e-05	-1.94138	-4.50893e-10	2.83898e-05	-1.84129	-4.50893e-10
1237296	chr5:1237296:T:C	1.59244e-12	-3.03431e-10	-0.839455	5.6431e-05	-3.03431e-10	-0.644655	0.000100133	-3.03431e-10	-0.580816
1237320	chr5:1237320:A:T	3.59985e-13	-1.90944	-0.416981	0.000184923	0.940841	-0.398573	8.6726e-05	-0.341329	-0.383235
1237421	chr5:1237421:G:A	8.45454e-13	-3.03431e-10	-1.4726	2.51599e-05	-3.03431e-10	-1.45242	4.2197e-05	-3.03431e-10	-1.44497
1237553	chr5:1237553:T:A	1.02056e-12	-3.03431e-10	-1.28437	3.36985e-05	-3.03431e-10	-1.16022	6.08685e-05	-3.03431e-10	-1.0786
1237919	chr5:1237919:C:G	2.14209e-12	-3.03431e-10	-0.542942	7.64861e-05	-3.03431e-10	-0.340564	0.000129834	-3.03431e-10	-0.32106
1238000	chr5:1238000:C:T	8.80734e-13	-3.03431e-10	-1.43172	2.47635e-05	-3.03431e-10	-1.4683	4.10472e-05	-3.03431e-10	-1.4726
1238670	chr5:1238670:G:A	9.73017e-13	-3.03431e-10	-1.33208	3.00489e-05	-3.03431e-10	-1.27485	5.27273e-05	-3.03431e-10	-1.22218
1238852	chr5:1238852:T:C	2.33501e-13	-1.49466	-1.26463	4.76116e-06	-2.04972	-1.06746	8.36402e-06	-2.04187	-1.02151
1238873	chr5:1238873:C:T	1.48576e-12	-0.9088	-4.50893e-10	4.65308e-05	-0.837559	-4.50893e-10	4.02301e-05	-1.4927	-4.50893e-10
1238888	chr5:1238888:C:A	3.21035e-12	-0.965992	0.82765	2.44911e-05	-1.33716	-0.142207	4.14439e-05	-1.28848	-0.174496
1238895	chr5:1238895:G:A	1.32145e-13	-1.94503	-1.38354	5.04649e-06	-1.58899	-1.46999	7.75452e-06	-1.66642	-1.47262
1238928	chr5:1238928:C:T	2.92233e-13	-1.92645	-0.608474	0.000135823	0.886415	-0.652737	6.36415e-05	-0.382194	-0.651857
1239076	chr5:1239076:T:C	5.12155e-13	-1.97385	-4.50893e-10	2.49354e-05	-1.46139	-4.50893e-10	4.12904e-05	-1.46669	-4.50893e-10
1239542	chr5:1239542:T:C	1.06343e-12	-3.03431e-10	-1.24323	3.80691e-05	-3.03431e-10	-1.03827	6.68688e-05	-3.03431e-10	-0.984585
1239556	chr5:1239556:C:T	9.38237e-13	-3.03431e-10	-1.36848	2.82336e-05	-3.03431e-10	-1.33716	4.75249e-05	-3.03431e-10	-1.32606
1239774	chr5:1239774:G:C	5.26261e-13	-1.94668	-4.50893e-10	1.44678e-05	-2.00575	-4.50893e-10	2.30246e-05	-2.05076	-4.50893e-10
1239825	chr5:1239825:T:C	1.09169e-12	-3.03431e-10	-1.21699	4.44273e-05	-3.03431e-10	-0.88382	8.28487e-05	-3.03431e-10	-0.770302
1239997	chr5:1239997:C:T	2.58704e-12	-3.03431e-10	-0.354206	9.6003e-05	-3.03431e-10	-0.113294	0.000173945	-3.03431e-10	-0.0285784
1240404	chr5:1240404:G:T	9.72906e-13	-3.03431e-10	-1.33219	2.92831e-05	-3.03431e-10	-1.30066	4.94049e-05	-3.03431e-10	-1.28727
1240677	chr5:1240677:G:A	1.54584e-13	-1.99348	-1.17827	4.99903e-06	-1.7404	-1.32803	7.53401e-06	-1.81159	-1.3563
1240883	chr5:1240883:T:C	2.59053e-13	-1.3274	-1.32804	3.78902e-06	-2.05133	-1.29423	6.44829e-06	-1.99249	-1.33101
1241017	chr5:1241017:T:C	2.11681e-12	-3.03431e-10	-0.554815	5.08422e-05	-3.03431e-10	-0.748947	7.95984e-05	-3.03431e-10	-0.810323
1241450	chr5:1241450:A:G	1.25761e-13	-1.90577	-1.47233	6.70405e-05	0.959168	-1.43154	5.42171e-05	0.214167	-1.40849
1241487	chr5:1241487:C:T	1.03611e-11	1.03334	-4.50893e-10	0.00174747	2.78825	-4.50893e-10	0.00202388	2.42545	-4.50893e-10
1241793	chr5:1241793:T:C	2.08569e-13	-1.39962	-1.47259	1.19376e-05	-0.86984	-1.32814	1.3335e-05	-1.3973	-1.19963
1241877	chr5:1241877:G:A	3.31744e-13	-1.38047	-1.02765	7.47611e-06	-2.05446	-0.611498	1.39633e-05	-2.02558	-0.525309
1242154	chr5:1242154:C:T	1.5827e-13	-1.88593	-1.26224	5.93747e-06	-1.47575	-1.42064	8.86525e-06	-1.56375	-1.44143
1242355	chr5:1242355:G:T	3.3475e-12	-3.03431e-10	-0.0965101	4.40754e-05	-3.03431e-10	-0.891772	8.0294e-05	-3.03431e-10	-0.801622
1242571	chr5:1242571:G:A	1.4779e-12	-3.03431e-10	-0.914103	5.30865e-05	-3.03431e-10	-0.705751	8.83385e-05	-3.03431e-10	-0.706141
1242577	chr5:1242577:A:C	2.06042e-12	-3.03431e-10	-0.581812	4.96601e-05	-3.03431e-10	-0.772472	7.7821e-05	-3.03431e-10	-0.832907
1242621	chr5:1242621:C:T	9.64853e-13	-3.03431e-10	-1.3405	2.90972e-05	-3.03431e-10	-1.30703	4.91681e-05	-3.03431e-10	-1.29207
1242894	chr5:1242894:A:G	3.2492e-13	-1.27472	-1.15418	2.26728e-05	-0.301497	-1.25501	2.2219e-05	-0.720422	-1.36595
1243130	chr5:1243130:C:T	9.24838e-13	-1.38286	-4.50893e-10	1.37945e-05	-2.05341	-4.50893e-10	2.41723e-05	-2.00211	-4.50893e-10
1243181	chr5:1243181:A:G	3.6229e-12	-3.03431e-10	-0.017447	0.000142443	-3.03431e-10	0.281266	0.000262305	-3.03431e-10	0.382191
1243312	chr5:1243312:T:G	2.20899e-13	-1.66349	-1.15128	4.26569e-05	0.0324508	-0.956936	3.11913e-05	-0.816983	-0.930194
1243360	chr5:1243360:C:A	9.42277e-13	-1.36418	-4.50893e-10	1.38063e-05	-2.05255	-4.50893e-10	2.42838e-05	-1.99751	-4.50893e-10
1243593	chr5:1243593:G:A	1.85205e-13	-1.54406	-1.44695	4.19319e-06	-1.85971	-1.3845	7.78153e-06	-1.75363	-1.38193
1243601	chr5:1243601:A:T	1.0238e-12	-3.03431e-10	-1.2812	3.10037e-05	-3.03431e-10	-1.24357	5.23974e-05	-3.03431e-10	-1.22846
1243633	chr5:1243633:A:G	1.0855e-12	-3.03431e-10	-1.22269	3.32102e-05	-3.03431e-10	-1.17482	5.61271e-05	-3.03431e-10	-1.1597
1243716	chr5:1243716:C:T	9.26516e-13	-3.03431e-10	-1.38105	2.86396e-05	-3.03431e-10	-1.32288	4.73248e-05	-3.03431e-10	-1.33028
1243891	chr5:1243891:C:T	4.83742e-13	-2.03093	-4.50893e-10	1.37906e-05	-2.05368	-4.50893e-10	2.33403e-05	-2.03714	-4.50893e-10
1243966	chr5:1243966:G:A	2.44465e-13	-1.62533	-1.08808	1.04308e-05	-1.08183	-1.25107	1.46628e-05	-1.21867	-1.28333
1244131	chr5:1244131:T:G	1.0847e-12	-3.03431e-10	-1.22342	3.30474e-05	-3.03431e-10	-1.17973	5.61637e-05	-3.03431e-10	-1.15905
1244310	chr5:1244310:C:T	1.80423e-13	-1.66902	-1.34815	9.55116e-06	-1.21558	-1.20543	1.14376e-05	-1.6087	-1.14171
1244447	chr5:1244447:T:C	9.58359e-13	-3.03431e-10	-1.34726	2.88234e-05	-3.03431e-10	-1.31648	4.85576e-05	-3.03431e-10	-1.30457
1244686	chr5:1244686:C:CCTG	9.64343e-13	-3.03431e-10	-1.34103	2.90378e-05	-3.03431e-10	-1.30908	4.89368e-05	-3.03431e-10	-1.29679
1244839	chr5:1244839:C:A	2.5437e-13	-1.52305	-1.15063	1.14883e-05	-0.937002	-1.29934	1.60307e-05	-1.08282	-1.32999
1244993	chr5:1244993:G:A	1.14714e-12	-3.03431e-10	-1.16745	3.69035e-05	-3.03431e-10	-1.06937	6.41712e-05	-3.03431e-10	-1.02576
1245200	chr5:1245200:A:C	1.07608e-12	-3.03431e-10	-1.2314	3.3955e-05	-3.03431e-10	-1.15264	5.90673e-05	-3.03431e-10	-1.10864
1245882	chr5:1245882:C:A	1.07524e-12	-3.03431e-10	-1.23218	2.72853e-05	-3.03431e-10	-1.37133	4.35983e-05	-3.03431e-10	-1.4123
1246311	chr5:1246311:C:T	4.08556e-12	-3.03431e-10	0.102736	0.000161975	-3.03431e-10	0.409767	0.000298262	-3.03431e-10	0.510654
1246365	chr5:1246365:G:A	8.68637e-13	-3.03431e-10	-1.44555	2.56152e-05	-3.03431e-10	-1.43449	4.28453e-05	-3.03431e-10	-1.42972
1246430	chr5:1246430:G:C	4.30468e-12	-3.03431e-10	0.154981	0.00017186	-3.03431e-10	0.469007	0.000317114	-3.03431e-10	0.571945
1246880	chr5:1246880:C:T	2.29869e-13	-1.60211	-1.17286	5.74754e-05	0.348277	-0.974594	4.111e-05	-0.547389	-0.923678
1246909	chr5:1246909:A:G	5.3479e-13	-1.9306	-4.50893e-10	1.402e-05	-2.03719	-4.50893e-10	2.44646e-05	-1.99009	-4.50893e-10
1247758	chr5:1247758:T:C	1.24177e-13	-1.99481	-1.39596	4.26512e-05	0.530558	-1.45518	2.14417e-05	-0.664753	-1.45723
1248215	chr5:1248215:G:A	1.11622e-12	-3.03431e-10	-1.19478	3.57746e-05	-3.03431e-10	-1.10043	6.20862e-05	-3.03431e-10	-1.05879
1248239	chr5:1248239:G:A	1.19854e-13	-1.97622	-1.44998	5.28114e-06	-1.58848	-1.42505	7.14451e-06	-1.88675	-1.33422
1248545	chr5:1248545:G:A	4.50938e-12	-3.03431e-10	0.201437	0.000226637	-3.03431e-10	0.745676	0.000496617	-3.03431e-10	1.0205
1248758	chr5:1248758:T:A	1.3073e-13	-1.88659	-1.45276	6.36346e-06	-1.4069	-1.42021	8.08517e-06	-1.7713	-1.32598
1248833	chr5:1248833:G:A	8.50449e-13	-3.03431e-10	-1.46671	2.47155e-05	-3.03431e-10	-1.47024	4.15443e-05	-3.03431e-10	-1.46056
1248932	chr5:1248932:C:T	1.02513e-12	-1.2799	-4.50893e-10	1.38942e-05	-2.0462	-4.50893e-10	2.48854e-05	-1.97303	-4.50893e-10
1249030	chr5:1249030:C:T	1.13675e-12	-3.03431e-10	-1.17655	2.8172e-05	-3.03431e-10	-1.33934	4.46963e-05	-3.03431e-10	-1.38743
1249238	chr5:1249238:G:A	9.78862e-13	-1.32609	-4.50893e-10	1.38356e-05	-2.05043	-4.50893e-10	2.45261e-05	-1.98758	-4.50893e-10
1249701	chr5:1249701:C:T	1.3176e-11	1.27368	-4.50893e-10	7.40556e-05	-0.372857	-4.50893e-10	9.88375e-05	-0.593841	-4.50893e-10
1249941	chr5:1249941:C:T	8.60919e-13	-3.03431e-10	-1.45448	3.07892e-05	-3.03431e-10	-1.25051	5.50245e-05	-3.03431e-10	-1.17954
1249991	chr5:1249991:C:T	1.31031e-12	-3.03431e-10	-1.03446	3.4884e-05	-3.03431e-10	-1.12565	5.45286e-05	-3.03431e-10	-1.18859
1250171	chr5:1250171:C:T	1.00323e-12	-3.03431e-10	-1.3015	3.11523e-05	-3.03431e-10	-1.23878	5.39312e-05	-3.03431e-10	-1.19961
1250177	chr5:1250177:C:T	2.23483e-13	-1.46789	-1.33525	5.35292e-06	-2.04671	-0.953318	9.70059e-06	-2.04736	-0.86777
1250348	chr5:1250348:T:C	1.94306e-13	-2.01326	-0.929785	1.06593e-05	-1.55957	-0.751675	1.61217e-05	-1.66691	-0.740248
1250761	chr5:1250761:G:A	1.01287e-12	-3.03431e-10	-1.29193	3.17705e-05	-3.03431e-10	-1.21914	5.49877e-05	-3.03431e-10	-1.18021
1250831	chr5:1250831:C:T	7.13346e-13	-1.64251	-4.50893e-10	1.60031e-05	-1.90489	-4.50893e-10	2.53386e-05	-1.95499	-4.50893e-10
1251270	chr5:1251270:T:C	9.77909e-13	-3.03431e-10	-1.32706	3.04662e-05	-3.03431e-10	-1.26106	5.25354e-05	-3.03431e-10	-1.22583
1251467	chr5:1251467:A:ATAAT	9.7761e-13	-3.03431e-10	-1.32737	3.04538e-05	-3.03431e-10	-1.26146	5.25122e-05	-3.03431e-10	-1.22627
1251631	chr5:1251631:A:C	8.46143e-13	-3.03431e-10	-1.47179	2.47066e-05	-3.03431e-10	-1.4706	4.11541e-05	-3.03431e-10	-1.46999
1251742	chr5:1251742:C:T	4.8623e-13	-2.0258	-4.50893e-10	2.53173e-05	-1.44618	-4.50893e-10	3.43078e-05	-1.65194	-4.50893e-10
1251785	chr5:1251785:C:T	1.03332e-12	-3.03431e-10	-1.27194	3.25294e-05	-3.03431e-10	-1.19553	5.63679e-05	-3.03431e-10	-1.15542
1251786	chr5:1251786:A:G	2.0354e-13	-1.44345	-1.45317	4.07005e-06	-2.04865	-1.22537	7.2318e-06	-2.04512	-1.16371
1251842	chr5:1251842:AGCTCCTATACGGGG:A	1.17099e-12	-3.03431e-10	-1.14687	3.16943e-05	-3.03431e-10	-1.22154	5.01201e-05	-3.03431e-10	-1.27289
1251866	chr5:1251866:A:G	1.0237e-12	-3.03431e-10	-1.2813	3.19952e-05	-3.03431e-10	-1.21209	5.53629e-05	-3.03431e-10	-1.17341
1251992	chr5:1251992:AC:A	2.67003e-12	-3.03431e-10	-0.322633	5.48831e-05	-3.03431e-10	-0.672469	8.31248e-05	-3.03431e-10	-0.766975
1252130	chr5:1252130:G:A	5.85358e-13	-1.84025	-4.50893e-10	1.37949e-05	-2.05338	-4.50893e-10	2.29829e-05	-2.05257	-4.50893e-10
1252857	chr5:1252857:C:T	5.26025e-13	-1.94713	-4.50893e-10	1.55733e-05	-1.93212	-4.50893e-10	2.51436e-05	-1.96272	-4.50893e-10
1253575	chr5:1253575:G:A	9.32652e-13	-3.03431e-10	-1.37445	2.88308e-05	-3.03431e-10	-1.31623	4.94703e-05	-3.03431e-10	-1.28595
1253629	chr5:1253629:G:A	1.64849e-13	-1.63914	-1.46831	3.29539e-06	-2.02122	-1.46393	5.42312e-06	-2.04703	-1.44961
1253665	chr5:1253665:G:A	5.79801e-12	-3.03431e-10	0.452792	0.000244503	-3.03431e-10	0.821554	0.000469558	-3.03431e-10	0.964474
1253803	chr5:1253803:C:T	6.08929e-13	-1.80078	-4.50893e-10	1.37795e-05	-2.05449	-4.50893e-10	2.30494e-05	-2.04968	-4.50893e-10
1254132	chr5:1254132:C:G	9.00716e-13	-3.03431e-10	-1.40929	3.63008e-05	-3.03431e-10	-1.08583	6.72853e-05	-3.03431e-10	-0.978375
1254136	chr5:1254136:C:T	9.18116e-13	-3.03431e-10	-1.39015	3.76682e-05	-3.03431e-10	-1.04886	7.04643e-05	-3.03431e-10	-0.932211
1254336	chr5:1254336:T:C	9.38972e-13	-3.03431e-10	-1.36769	3.94426e-05	-3.03431e-10	-1.00283	7.41708e-05	-3.03431e-10	-0.880947
1254479	chr5:1254479:C:T	5.39241e-13	-1.92232	-4.50893e-10	1.697e-05	-1.84623	-4.50893e-10	2.29727e-05	-2.05301	-4.50893e-10
1254638	chr5:1254638:G:A	1.55734e-12	-3.03431e-10	-0.861742	3.57285e-05	-3.03431e-10	-1.10172	5.70433e-05	-3.03431e-10	-1.14351
1254828	chr5:1254828:C:T	8.77391e-13	-3.03431e-10	-1.43553	3.35401e-05	-3.03431e-10	-1.16493	6.17025e-05	-3.03431e-10	-1.06499
1255405	chr5:1255405:G:A	9.07572e-13	-1.97703	0.575322	3.41151e-05	-1.98848	0.840543	8.09526e-05	-2.05451	1.26106
1255729	chr5:1255729:C:T	4.80509e-12	0.264953	-4.50893e-10	3.84034e-05	-1.02953	-4.50893e-10	5.44024e-05	-1.19091	-4.50893e-10
1255793	chr5:1255793:G:A	9.27416e-13	-3.03431e-10	-1.38008	2.85948e-05	-3.03431e-10	-1.32445	4.90683e-05	-3.03431e-10	-1.2941
1256113	chr5:1256113:T:C	8.48694e-13	-3.03431e-10	-1.46878	2.76959e-05	-3.03431e-10	-1.35639	4.90116e-05	-3.03431e-10	-1.29526
1256141	chr5:1256141:T:C	8.78417e-13	-3.03431e-10	-1.43436	2.69755e-05	-3.03431e-10	-1.38274	4.56905e-05	-3.03431e-10	-1.36543
1256537	chr5:1256537:C:T	8.58791e-13	-3.03431e-10	-1.45695	2.46567e-05	-3.03431e-10	-1.47263	4.11861e-05	-3.03431e-10	-1.46922
1256694	chr5:1256694:T:C	8.80682e-13	-3.03431e-10	-1.43178	2.7375e-05	-3.03431e-10	-1.36804	4.55941e-05	-3.03431e-10	-1.36754
1256791	chr5:1256791:G:A	8.61507e-13	-3.03431e-10	-1.4538	2.68889e-05	-3.03431e-10	-1.38596	4.51997e-05	-3.03431e-10	-1.37623
1256909	chr5:1256909:C:T	8.63809e-13	-3.03431e-10	-1.45113	3.01708e-05	-3.03431e-10	-1.2708	5.47315e-05	-3.03431e-10	-1.18488
1257060	chr5:1257060:C:T	8.45486e-13	-3.03431e-10	-1.47257	2.5466e-05	-3.03431e-10	-1.44033	4.26471e-05	-3.03431e-10	-1.43436
1257220	chr5:1257220:A:G	9.5999e-13	-3.03431e-10	-1.34556	2.5786e-05	-3.03431e-10	-1.42784	4.22531e-05	-3.03431e-10	-1.44364
1257472	chr5:1257472:C:T	5.37826e-12	-3.03431e-10	0.377642	0.000221757	-3.03431e-10	0.723908	0.000407372	-3.03431e-10	0.822408
1257506	chr5:1257506:G:A	1.13685e-13	-2.04025	-1.4388	3.25535e-06	-2.02526	-1.47211	6.15603e-06	-1.89728	-1.4726
1257689	chr5:1257689:T:A	9.30826e-13	-3.03431e-10	-1.37641	2.88379e-05	-3.03431e-10	-1.31598	4.97235e-05	-3.03431e-10	-1.28084
1257790	chr5:1257790:C:T	1.1015e-12	-3.03431e-10	-1.20805	4.48893e-05	-3.03431e-10	-0.873475	8.47939e-05	-3.03431e-10	-0.747094
1258116	chr5:1258116:G:C	5.69123e-12	-3.03431e-10	0.434204	0.000236082	-3.03431e-10	0.786507	0.000433591	-3.03431e-10	0.884784
1258444	chr5:1258444:A:AAC	8.97153e-13	-3.03431e-10	-1.41325	3.94319e-05	-3.03431e-10	-1.0031	7.80136e-05	-3.03431e-10	-0.830434
1258859	chr5:1258859:A:G	9.81174e-13	-3.03431e-10	-1.32373	2.6215e-05	-3.03431e-10	-1.41134	4.28184e-05	-3.03431e-10	-1.43035
1260080	chr5:1260080:T:C	2.32508e-13	-1.98609	-0.777459	1.39265e-05	-1.89542	-0.148461	3.7719e-05	-1.65955	0.102397
1260216	chr5:1260216:T:C	9.79895e-13	-3.03431e-10	-1.32503	2.61936e-05	-3.03431e-10	-1.41216	4.27896e-05	-3.03431e-10	-1.43102
1260334	chr5:1260334:A:G	9.37851e-13	-3.03431e-10	-1.36889	2.54532e-05	-3.03431e-10	-1.44083	4.18426e-05	-3.03431e-10	-1.4534
1260346	chr5:1260346:G:A	9.40429e-13	-3.03431e-10	-1.36614	2.55268e-05	-3.03431e-10	-1.43794	4.19006e-05	-3.03431e-10	-1.45202
1260399	chr5:1260399:C:T	8.36188e-13	-1.48362	-4.50893e-10	1.42049e-05	-2.02408	-4.50893e-10	2.56032e-05	-1.9446	-4.50893e-10
1260722	chr5:1260722:G:A	1.02376e-12	-3.03431e-10	-1.28124	2.69604e-05	-3.03431e-10	-1.38331	4.38441e-05	-3.03431e-10	-1.40668
1260762	chr5:1260762:C:A	9.79895e-13	-3.03431e-10	-1.32503	2.61936e-05	-3.03431e-10	-1.41216	4.27896e-05	-3.03431e-10	-1.43102
1260846	chr5:1260846:C:T	9.38538e-13	-3.03431e-10	-1.36815	2.54796e-05	-3.03431e-10	-1.4398	4.1855e-05	-3.03431e-10	-1.45311
1260936	chr5:1260936:C:T	5.71737e-12	0.438787	-4.50893e-10	3.20097e-05	-1.21163	-4.50893e-10	6.92941e-05	-0.948958	-4.50893e-10
1260937	chr5:1260937:G:A	1.5058e-13	-1.81088	-1.3871	8.88788e-06	-1.0218	-1.47118	7.537e-06	-1.69663	-1.47086
1261093	chr5:1261093:T:C	8.74205e-13	-3.03431e-10	-1.43916	2.49901e-05	-3.03431e-10	-1.4592	4.19112e-05	-3.03431e-10	-1.45176
1261345	chr5:1261345:C:G	9.79895e-13	-3.03431e-10	-1.32503	2.61936e-05	-3.03431e-10	-1.41216	4.27896e-05	-3.03431e-10	-1.43102
1262289	chr5:1262289:C:T	9.39091e-13	-3.03431e-10	-1.36757	2.54908e-05	-3.03431e-10	-1.43935	4.1868e-05	-3.03431e-10	-1.4528
1262927	chr5:1262927:G:C	9.79895e-13	-3.03431e-10	-1.32503	2.61936e-05	-3.03431e-10	-1.41216	4.27896e-05	-3.03431e-10	-1.43102
1262938	chr5:1262938:G:T	1.08245e-12	-3.03431e-10	-1.2255	2.79783e-05	-3.03431e-10	-1.34624	4.54739e-05	-3.03431e-10	-1.37018
1263207	chr5:1263207:G:C	9.39091e-13	-3.03431e-10	-1.36757	2.54908e-05	-3.03431e-10	-1.43935	4.1868e-05	-3.03431e-10	-1.4528
1263293	chr5:1263293:T:C	8.55034e-13	-1.46134	-4.50893e-10	1.51955e-05	-1.95667	-4.50893e-10	2.5103e-05	-1.96433	-4.50893e-10
1263356	chr5:1263356:A:G	1.02377e-12	-3.03431e-10	-1.28123	2.68914e-05	-3.03431e-10	-1.38587	4.38694e-05	-3.03431e-10	-1.4061
1263362	chr5:1263362:G:A	9.39043e-13	-3.03431e-10	-1.36762	2.54899e-05	-3.03431e-10	-1.43939	4.1866e-05	-3.03431e-10	-1.45284
1263535	chr5:1263535:C:T	5.67237e-12	-3.03431e-10	0.430884	0.000317856	-3.03431e-10	1.08392	0.000657706	-3.03431e-10	1.30144
1263584	chr5:1263584:T:A	9.44829e-13	-3.03431e-10	-1.36147	2.63561e-05	-3.03431e-10	-1.40597	4.45992e-05	-3.03431e-10	-1.3896
1263953	chr5:1263953:C:T	1.18179e-13	-2.00028	-1.44	3.4581e-06	-1.9679	-1.46905	6.91219e-06	-1.78313	-1.4709
1264037	chr5:1264037:A:G	5.40017e-13	-1.92088	-4.50893e-10	1.81306e-05	-1.78007	-4.50893e-10	3.94415e-05	-1.5125	-4.50893e-10
1264784	chr5:1264784:G:A	9.42507e-13	-3.03431e-10	-1.36393	2.55283e-05	-3.03431e-10	-1.43789	4.19402e-05	-3.03431e-10	-1.45107
1265101	chr5:1265101:G:A	9.39091e-13	-3.03431e-10	-1.36757	2.54908e-05	-3.03431e-10	-1.43935	4.1868e-05	-3.03431e-10	-1.4528
1265258	chr5:1265258:G:A	1.20496e-13	-1.97047	-1.4504	3.59977e-06	-1.92483	-1.47197	7.40692e-06	-1.71233	-1.47258
1265310	chr5:1265310:A:G	8.92462e-13	-3.03431e-10	-1.41849	2.48556e-05	-3.03431e-10	-1.46459	4.11456e-05	-3.03431e-10	-1.4702
1265549	chr5:1265549:C:T	8.75657e-13	-3.03431e-10	-1.4375	3.5387e-05	-3.03431e-10	-1.11133	6.90983e-05	-3.03431e-10	-0.951787
1265820	chr5:1265820:G:A	1.20286e-13	-2.03066	-1.39195	3.39017e-06	-2.00783	-1.44896	6.50766e-06	-1.85979	-1.45455
1266026	chr5:1266026:C:T	9.61727e-13	-3.03431e-10	-1.34375	2.58788e-05	-3.03431e-10	-1.42425	4.23731e-05	-3.03431e-10	-1.4408
1266111	chr5:1266111:T:C	9.25581e-13	-3.03431e-10	-1.38206	3.30956e-05	-3.03431e-10	-1.17827	6.05686e-05	-3.03431e-10	-1.08354
1266195	chr5:1266195:A:G	4.7358e-13	-0.978537	-1.07362	4.27781e-06	-1.76463	-1.4596	5.27527e-06	-2.05418	-1.47011
1266814	chr5:1266814:C:G	1.36867e-12	-3.03431e-10	-0.990884	6.58586e-05	-3.03431e-10	-0.490163	0.00013347	-3.03431e-10	-0.293439
1266944	chr5:1266944:A:G	4.82602e-12	-3.03431e-10	0.269299	0.000211203	-3.03431e-10	0.675148	0.000405919	-3.03431e-10	0.818837
1267098	chr5:1267098:T:C	8.23082e-13	-1.49942	-4.50893e-10	1.40624e-05	-2.03417	-4.50893e-10	2.52538e-05	-1.95834	-4.50893e-10
1267241	chr5:1267241:T:A	1.13788e-13	-2.03464	-1.44351	9.22339e-06	-1.33058	-1.12535	1.06849e-05	-1.78841	-1.03008
1267382	chr5:1267382:G:A	2.96116e-12	-3.03431e-10	-0.219141	5.79683e-05	-3.03431e-10	-0.617777	9.19973e-05	-3.03431e-10	-0.665558
1267544	chr5:1267544:T:C	1.72634e-11	-3.03431e-10	1.54387	0.0013616	-3.03431e-10	2.53874	0.00364792	-3.03431e-10	3.0146
1267561	chr5:1267561:G:A	2.90657e-12	-3.03431e-10	-0.237748	5.54077e-05	-3.03431e-10	-0.662955	8.24713e-05	-3.03431e-10	-0.774867
1267690	chr5:1267690:T:C	3.19787e-12	-3.03431e-10	-0.142237	0.00013087	-3.03431e-10	0.196533	0.00024733	-3.03431e-10	0.323404
1267966	chr5:1267966:T:C	8.48332e-13	-3.03431e-10	-1.46921	2.56981e-05	-3.03431e-10	-1.43126	4.3631e-05	-3.03431e-10	-1.41155
1268124	chr5:1268124:G:A	1.88761e-11	-3.03431e-10	1.63317	0.00132431	-3.03431e-10	2.51097	0.00365365	-3.03431e-10	3.01616
1268179	chr5:1268179:A:G	9.26251e-13	-3.03431e-10	-1.38133	2.54391e-05	-3.03431e-10	-1.44138	4.16755e-05	-3.03431e-10	-1.4574
1268349	chr5:1268349:A:G	2.78259e-12	-3.03431e-10	-0.281339	0.000229493	-3.03431e-10	0.758198	0.000573223	-3.03431e-10	1.16396
1268465	chr5:1268465:C:T	2.07338e-11	-3.03431e-10	1.72704	0.00146526	-3.03431e-10	2.61212	0.00406154	-3.03431e-10	3.122
1268732	chr5:1268732:A:C	3.07831e-12	-3.03431e-10	-0.180343	0.00026269	-3.03431e-10	0.8933	0.000665606	-3.03431e-10	1.31338
1268829	chr5:1268829:T:A	5.04705e-12	-3.03431e-10	0.314082	0.000398552	-3.03431e-10	1.31016	0.000963398	-3.03431e-10	1.68315
1268891	chr5:1268891:T:C	1.84326e-11	-3.03431e-10	1.6094	0.00128461	-3.03431e-10	2.48054	0.00354219	-3.03431e-10	2.98518
1269017	chr5:1269017:T:C	3.05993e-11	-3.03431e-10	2.11626	0.00223472	-3.03431e-10	3.0342	0.00632905	-3.03431e-10	3.56559
1269808	chr5:1269808:T:C	1.96315e-11	-3.03431e-10	1.67241	0.00138039	-3.03431e-10	2.55245	0.00382035	-3.03431e-10	3.06078
1269830	chr5:1269830:C:T	1.98683e-11	-3.03431e-10	1.6844	0.00140003	-3.03431e-10	2.56658	0.00387793	-3.03431e-10	3.07574
1270243	chr5:1270243:A:G	4.3331e-12	-3.03431e-10	0.161561	0.000183649	-3.03431e-10	0.535355	0.000351611	-3.03431e-10	0.675207
1270424	chr5:1270424:A:G	1.5481e-11	-3.03431e-10	1.43489	0.0010691	-3.03431e-10	2.2969	0.00290318	-3.03431e-10	2.78624
1270517	chr5:1270517:C:T	2.5676e-12	-3.03431e-10	-0.36175	9.71441e-05	-3.03431e-10	-0.101478	0.000177215	-3.03431e-10	-0.00995428
1270762	chr5:1270762:G:A	2.15125e-11	-3.03431e-10	1.76391	0.00153242	-3.03431e-10	2.65693	0.0042658	-3.03431e-10	3.17107
1270868	chr5:1270868:C:G	2.3906e-10	0.712861	3.45913	0.00013903	-1.95773	2.21475	0.000351901	-2.03395	2.70998
1271546	chr5:1271546:T:C	2.33881e-12	-3.03431e-10	-0.455079	0.000178843	-3.03431e-10	0.508836	0.000351421	-3.03431e-10	0.674668
1271599	chr5:1271599:T:C	6.7206e-12	-3.03431e-10	0.600455	0.000806865	-3.03431e-10	2.01548	0.00222084	-3.03431e-10	2.51832
1271746	chr5:1271746:G:A	3.96311e-12	-3.03431e-10	0.0723062	7.00815e-05	-3.03431e-10	-0.428014	0.000109074	-3.03431e-10	-0.495289
1271764	chr5:1271764:G:A	1.92014e-12	-3.03431e-10	-0.652325	3.96382e-05	-3.03431e-10	-0.997879	6.35174e-05	-3.03431e-10	-1.036
1272383	chr5:1272383:C:T	9.71917e-13	-3.03431e-10	-1.33321	3.3188e-05	-3.03431e-10	-1.17549	5.77961e-05	-3.03431e-10	-1.1304
1274125	chr5:1274125:G:C	1.09699e-12	-3.03431e-10	-1.21216	3.94332e-05	-3.03431e-10	-1.00307	6.93796e-05	-3.03431e-10	-0.947725
1274329	chr5:1274329:C:T	9.31709e-13	-3.03431e-10	-1.37546	3.0341e-05	-3.03431e-10	-1.26517	5.21952e-05	-3.03431e-10	-1.23233
1274437	chr5:1274437:A:G	1.00812e-12	-3.03431e-10	-1.29663	2.93304e-05	-3.03431e-10	-1.29905	4.76269e-05	-3.03431e-10	-1.32392
1274531	chr5:1274531:C:T	9.37367e-13	-3.03431e-10	-1.3694	3.0527e-05	-3.03431e-10	-1.25906	5.25643e-05	-3.03431e-10	-1.22528
1274677	chr5:1274677:C:T	1.44384e-12	-3.03431e-10	-0.937416	3.50769e-05	-3.03431e-10	-1.12013	5.43835e-05	-3.03431e-10	-1.19126
1274997	chr5:1274997:T:G	1.15044e-12	-3.03431e-10	-1.16458	4.10378e-05	-3.03431e-10	-0.963181	7.37913e-05	-3.03431e-10	-0.886077
1275001	chr5:1275001:G:A	9.42742e-13	-3.03431e-10	-1.36369	3.10147e-05	-3.03431e-10	-1.24321	5.42179e-05	-3.03431e-10	-1.19431
1275405	chr5:1275405:AAAGAAAGC:A	1.51704e-12	-3.03431e-10	-0.887964	3.90053e-05	-3.03431e-10	-1.01398	6.05957e-05	-3.03431e-10	-1.08309
1275413	chr5:1275413:C:A	8.10676e-12	-0.569436	1.35741	2.40115e-05	-1.71763	0.218489	3.02187e-05	-2.05142	0.272561
1276654	chr5:1276654:ACCAATCCCACAGATCCCCACCTACCCCACACATGAAAACCAATTCCACCAATC:A	1.37717e-13	-1.99353	-1.29374	1.04992e-05	-1.01747	-1.3089	7.43309e-06	-1.99245	-1.18893
1276865	chr5:1276865:A:C	8.45452e-13	-3.03431e-10	-1.47261	2.5191e-05	-3.03431e-10	-1.45119	4.25367e-05	-3.03431e-10	-1.43695
1277014	chr5:1277014:T:C	8.84216e-13	-3.03431e-10	-1.42778	2.48097e-05	-3.03431e-10	-1.46644	4.10665e-05	-3.03431e-10	-1.47212
1277154	chr5:1277154:C:T	8.6984e-13	-3.03431e-10	-1.44417	2.46871e-05	-3.03431e-10	-1.47139	4.10672e-05	-3.03431e-10	-1.47211
1277688	chr5:1277688:A:G	3.78746e-12	-3.03431e-10	0.0269728	8.36159e-05	-3.03431e-10	-0.25144	0.000126813	-3.03431e-10	-0.344604
1277861	chr5:1277861:T:C	3.34189e-11	-3.03431e-10	2.2044	0.000634628	-3.03431e-10	1.77536	0.0010147	-3.03431e-10	1.73503
1278469	chr5:1278469:C:T	8.45501e-13	-3.03431e-10	-1.47255	2.52257e-05	-3.03431e-10	-1.44981	4.1046e-05	-3.03431e-10	-1.47262
1279191	chr5:1279191:G:A	1.19061e-12	-3.03431e-10	-1.13026	2.91287e-05	-3.03431e-10	-1.30595	4.82899e-05	-3.03431e-10	-1.3101
1279512	chr5:1279512:G:A	9.04454e-13	-3.03431e-10	-1.40515	3.34226e-05	-3.03431e-10	-1.16844	5.98864e-05	-3.03431e-10	-1.09487
1279586	chr5:1279586:C:T	2.89653e-13	-1.65487	-0.888923	4.87991e-06	-2.01212	-1.08042	8.42637e-06	-1.96505	-1.0909
1279675	chr5:1279675:C:T	5.85592e-10	6.3656	-1.2977	3.18394e-06	-2.04809	-1.47146	5.39132e-06	-2.0381	-1.46443
1279907	chr5:1279907:T:C	8.50399e-13	-3.03431e-10	-1.46677	3.49875e-05	-3.03431e-10	-1.12268	6.48434e-05	-3.03431e-10	-1.01534
1279913	chr5:1279913:G:A	5.67625e-10	2.68845	2.34829	5.3754e-06	-1.59482	-1.40102	1.01905e-05	-1.45002	-1.41584
1280013	chr5:1280013:T:C	1.23115e-07	10.8765	-0.460344	3.94209e-06	-1.96432	-1.34165	6.50265e-06	-2.04083	-1.27428
1280137	chr5:1280137:G:A	1.05113e-12	-3.03431e-10	-1.25486	2.6627e-05	-3.03431e-10	-1.39575	4.31994e-05	-3.03431e-10	-1.42149
1280148	chr5:1280148:G:A	1.41303e-13	-1.80421	-1.45736	3.17634e-06	-2.05117	-1.47077	5.39316e-06	-2.03078	-1.4714
1280362	chr5:1280362:G:A	2.78516e-13	-1.3249	-1.25811	4.06866e-06	-1.8038	-1.47056	9.82856e-06	-1.45354	-1.44848
1280823	chr5:1280823:A:G	4.8041e-08	9.55332	-0.0782302	4.07005e-06	-2.03443	-1.23959	9.39254e-06	-1.78051	-1.16689
1280825	chr5:1280825:GAGCCCACC:G	1.53571e-06	11.17	1.76977	3.86544e-06	-2.0254	-1.3002	8.3096e-06	-1.76552	-1.30439
1280964	chr5:1280964:G:A	8.63257e-13	-3.03431e-10	-1.45177	2.74562e-05	-3.03431e-10	-1.36508	4.88677e-05	-3.03431e-10	-1.2982
1281000	chr5:1281000:G:A	8.47429e-13	-3.03431e-10	-1.47027	2.56142e-05	-3.03431e-10	-1.43453	4.30481e-05	-3.03431e-10	-1.425
1281628	chr5:1281628:C:T	8.46182e-13	-3.03431e-10	-1.47174	3.10045e-05	-3.03431e-10	-1.24354	5.63692e-05	-3.03431e-10	-1.1554
1281775	chr5:1281775:T:C	1.47177e-13	-2.04111	-1.17973	5.30638e-06	-1.69917	-1.3096	9.56265e-06	-1.73791	-1.19154
1282044	chr5:1282044:T:C	8.94091e-13	-3.03431e-10	-1.41667	2.75399e-05	-3.03431e-10	-1.36204	4.93433e-05	-3.03431e-10	-1.28852
1282050	chr5:1282050:T:C	8.45492e-13	-3.03431e-10	-1.47256	3.52232e-05	-3.03431e-10	-1.11597	6.69918e-05	-3.03431e-10	-0.982747
1282204	chr5:1282204:C:A	0.994746	22.4042	3.9168	3.99727e-06	-1.8344	-1.45767	5.30737e-06	-2.04838	-1.46984
1282299	chr5:1282299:G:A	0.00293913	20.4136	0.0830918	4.05038e-06	-1.8082	-1.47066	5.32407e-06	-2.04519	-1.46989
1282539	chr5:1282539:G:A	8.48583e-13	-3.03431e-10	-1.46891	2.50626e-05	-3.03431e-10	-1.4563	4.18456e-05	-3.03431e-10	-1.45333
1285917	chr5:1285917:G:A	6.61419e-12	0.584495	-4.50893e-10	3.39698e-05	-1.1522	-4.50893e-10	4.68184e-05	-1.34104	-4.50893e-10
1285922	chr5:1285922:C:T	1.05344e-12	-1.25266	-4.50893e-10	1.45303e-05	-2.00144	-4.50893e-10	2.3479e-05	-2.03121	-4.50893e-10
1286401	chr5:1286401:C:A	0.00227946	20.6598	-0.417286	0.000163705	1.88354	-1.46315	3.15853e-05	-0.277917	-1.45671
1286600	chr5:1286600:G:A	1.3324e-12	-3.03431e-10	-1.01774	3.30878e-05	-3.03431e-10	-1.17851	5.53324e-05	-3.03431e-10	-1.17396
1287079	chr5:1287079:G:A	2.17805e-05	15.7361	-0.144341	0.00963292	5.96753	-1.47226	0.000304835	2.00413	-1.47167
1287175	chr5:1287175:C:T	1.77818e-13	-2.02393	-1.00778	4.73836e-06	-2.04434	-1.07764	8.15902e-06	-1.95693	-1.13126
1287225	chr5:1287225:A:G	9.46762e-08	10.2231	-0.0695756	0.000178368	1.88378	-1.37761	3.02923e-05	-0.470964	-1.30546
1287390	chr5:1287390:T:C	1.61692e-11	0.364497	1.11389	6.20517e-06	-1.99492	-0.857376	8.86055e-06	-2.04854	-0.957165
1287512	chr5:1287512:T:A	3.82173e-13	-0.794025	-1.47258	1.28347e-05	-0.687368	-1.43815	1.05433e-05	-1.39961	-1.43222
1287656	chr5:1287656:C:T	8.45802e-13	-3.03431e-10	-1.47219	2.46586e-05	-3.03431e-10	-1.47255	4.10863e-05	-3.03431e-10	-1.47164
1288432	chr5:1288432:T:C	3.00726e-11	1.91737	0.181519	8.59641e-06	-1.06677	-1.45956	6.27123e-06	-1.88555	-1.4658
1291705	chr5:1291705:C:T	8.98369e-13	-3.03431e-10	-1.4119	2.58981e-05	-3.03431e-10	-1.4235	4.37192e-05	-3.03431e-10	-1.40953
1292003	chr5:1292003:G:A	1.12872e-12	-1.18364	-4.50893e-10	1.57044e-05	-1.92373	-4.50893e-10	2.85199e-05	-1.83672	-4.50893e-10
1292184	chr5:1292184:G:A	4.92267e-13	-2.01346	-4.50893e-10	1.95434e-05	-1.70504	-4.50893e-10	4.36573e-05	-1.41095	-4.50893e-10
1292331	chr5:1292331:C:T	8.5588e-13	-3.03431e-10	-1.46035	4.24297e-05	-3.03431e-10	-0.929825	6.56823e-05	-3.03431e-10	-1.00249
1292843	chr5:1292843:C:T	1.93604e-13	-2.05398	-0.892684	5.21937e-06	-2.05387	-0.971422	9.45438e-06	-2.02778	-0.913058
1292868	chr5:1292868:C:A	8.67141e-06	16.0493	-1.37848	0.0115373	6.1387	-1.46303	0.000167293	1.39427	-1.46184
1293274	chr5:1293274:C:G	5.09922e-13	-1.97822	-4.50893e-10	1.62725e-05	-1.8882	-4.50893e-10	3.39527e-05	-1.66235	-4.50893e-10
1294051	chr5:1294051:C:T	4.83704e-13	-2.031	-4.50893e-10	1.41882e-05	-2.02526	-4.50893e-10	2.5268e-05	-1.95778	-4.50893e-10
1295234	chr5:1295234:A:G	1.06571e-09	7.06912	-1.40245	0.0149706	6.22936	-1.29319	0.0006441	2.45799	-1.17745
1295258	chr5:1295258:C:T	1.94373e-13	-2.04957	-0.89313	5.2452e-06	-2.04904	-0.971321	9.62669e-06	-2.00981	-0.91297
1295337	chr5:1295337:C:G	1.94041e-13	-2.05048	-0.893926	5.23201e-06	-2.05005	-0.972826	9.58181e-06	-2.01277	-0.914683
1295567	chr5:1295567:G:T	1.08844e-13	-2.04994	-1.47262	3.75291e-06	-2.03014	-1.325	6.44473e-06	-2.05353	-1.27052
1295601	chr5:1295601:G:A	4.84255e-13	-0.769496	-1.26037	7.5024e-06	-1.31117	-1.35128	1.00112e-05	-1.5161	-1.36751
1295688	chr5:1295688:T:C	5.07874e-13	-0.71704	-1.26521	9.40301e-06	-1.07985	-1.35679	1.19673e-05	-1.33419	-1.37095
1295957	chr5:1295957:A:G	8.76934e-12	-0.0745214	0.94106	5.79002e-06	-1.88194	-1.03959	1.30232e-05	-1.49136	-1.12923
1295975	chr5:1295975:C:G	8.72663e-13	-3.03431e-10	-1.44093	2.86274e-05	-3.03431e-10	-1.32331	4.7859e-05	-3.03431e-10	-1.31906
1296140	chr5:1296140:A:AG	9.17946e-10	6.79328	-1.27586	0.0104014	5.98818	-1.41617	0.000455678	2.28047	-1.346
1296371	chr5:1296371:A:G	3.54311e-06	15.122	-1.34623	0.00687942	5.60795	-1.44933	0.000121074	1.05619	-1.44711
1296612	chr5:1296612:C:T	1.46767e-12	-0.921047	-4.50893e-10	1.86977e-05	-1.74927	-4.50893e-10	3.56779e-05	-1.61279	-4.50893e-10
1296643	chr5:1296643:T:C	1.34835e-12	-1.00584	-4.50893e-10	1.43413e-05	-2.01453	-4.50893e-10	2.30204e-05	-2.05093	-4.50893e-10
1296644	chr5:1296644:C:T	5.32024e-13	-0.720496	-1.21529	7.56213e-05	1.11047	-1.4624	1.23413e-05	-1.26539	-1.40897
1297373	chr5:1297373:C:T	1.06648e-10	4.75113	-1.38632	0.00119245	3.72123	-1.31514	0.000108277	0.711288	-1.21391
1297524	chr5:1297524:A:T	8.58249e-13	-3.03431e-10	-1.45758	2.47654e-05	-3.03431e-10	-1.46823	4.12624e-05	-3.03431e-10	-1.46737
1297596	chr5:1297596:C:T	9.35277e-13	-3.03431e-10	-1.37164	2.50496e-05	-3.03431e-10	-1.45681	4.16448e-05	-3.03431e-10	-1.45814
1297739	chr5:1297739:C:T	5.5402e-11	4.15607	-1.44618	0.000626817	2.9646	-1.20162	7.81921e-05	0.257647	-1.0858
1297787	chr5:1297787:C:T	1.06994e-12	-3.03431e-10	-1.23712	2.79542e-05	-3.03431e-10	-1.34711	4.51565e-05	-3.03431e-10	-1.37718
1297803	chr5:1297803:T:C	9.08631e-12	0.305414	0.596633	4.78114e-06	-1.96915	-1.14385	1.01785e-05	-1.65469	-1.21235
1297902	chr5:1297902:G:A	5.32918e-13	-0.574715	-1.35939	0.000165408	1.62492	-1.19417	9.04244e-05	0.428413	-1.11122
1298445	chr5:1298445:C:T	8.78814e-13	-3.03431e-10	-1.43391	3.56943e-05	-3.03431e-10	-1.10268	6.64355e-05	-3.03431e-10	-0.991086
1298530	chr5:1298530:G:A	1.53287e-12	0.587159	-1.46474	6.41301e-06	-1.34859	-1.47075	2.95874e-05	-0.367743	-1.43222
1298618	chr5:1298618:A:C	1.25412e-12	-1.07829	-4.50893e-10	1.59497e-05	-1.90824	-4.50893e-10	2.9525e-05	-1.80208	-4.50893e-10
1298690	chr5:1298690:CT:C	1.72331e-11	2.8623	-1.32019	0.00104081	3.73372	-1.46364	3.19452e-05	-0.2633	-1.45999
1298840	chr5:1298840:G:C	8.57783e-13	-3.03431e-10	-1.45813	2.73816e-05	-3.03431e-10	-1.3678	4.56001e-05	-3.03431e-10	-1.36741
1298842	chr5:1298842:C:T	8.57546e-13	-3.03431e-10	-1.4584	2.73572e-05	-3.03431e-10	-1.36869	4.55615e-05	-3.03431e-10	-1.36826
1298851	chr5:1298851:G:A	1.00202e-12	-3.03431e-10	-1.30271	3.54793e-05	-3.03431e-10	-1.10872	6.57213e-05	-3.03431e-10	-1.0019
1298952	chr5:1298952:G:A	1.197e-11	-3.03431e-10	1.17768	7.67376e-05	-3.03431e-10	-0.337281	0.00014199	-3.03431e-10	-0.231561
1298964	chr5:1298964:A:G	1.05579e-12	-3.03431e-10	-1.25044	3.33395e-05	-3.03431e-10	-1.17093	5.63332e-05	-3.03431e-10	-1.15603
1298972	chr5:1298972:C:T	2.01802e-12	0.710036	-1.31264	3.67037e-06	-2.02798	-1.3494	9.82434e-06	-1.67801	-1.22445
1299098	chr5:1299098:A:G	1.20105e-13	-1.98173	-1.44238	0.000208394	1.44922	-0.787468	2.14773e-05	-1.4086	-0.711724
1299121	chr5:1299121:G:A	9.569e-13	-3.03431e-10	-1.34878	2.59795e-05	-3.03431e-10	-1.42037	4.31342e-05	-3.03431e-10	-1.423
1299203	chr5:1299203:G:A	9.51009e-13	-3.03431e-10	-1.35495	2.53851e-05	-3.03431e-10	-1.44351	4.18455e-05	-3.03431e-10	-1.45333
1299277	chr5:1299277:G:A	1.82613e-12	0.683236	-1.38576	0.000959762	3.54628	-1.35727	1.93179e-05	-0.946922	-1.27936
1299535	chr5:1299535:G:A	6.30802e-13	-1.76549	-4.50893e-10	2.46387e-05	-1.47336	-4.50893e-10	3.46356e-05	-1.64244	-4.50893e-10
1299641	chr5:1299641:T:C	1.13916e-13	-2.04225	-1.43476	3.34588e-06	-2.02155	-1.44839	5.35036e-06	-2.04481	-1.46534
1299744	chr5:1299744:G:C	1.75554e-12	-0.0842125	-0.657731	1.73412e-05	-1.70973	-0.114854	2.26035e-05	-1.92745	-0.141769
1299747	chr5:1299747:G:C	7.27988e-13	-0.481895	-1.1403	9.03845e-06	-1.83338	-0.642807	1.27656e-05	-1.99154	-0.649022
1299910	chr5:1299910:G:T	3.33568e-13	-1.42931	-0.97332	7.59528e-06	-1.72073	-0.929414	8.21252e-06	-2.05371	-1.02795
1299955	chr5:1299955:A:G	2.67566e-13	-2.00612	-0.616994	1.66848e-05	-1.27577	-0.587407	1.31204e-05	-1.81588	-0.797272
1299991	chr5:1299991:C:T	1.31874e-12	-3.03431e-10	-1.02805	3.52481e-05	-3.03431e-10	-1.11526	5.49428e-05	-3.03431e-10	-1.18102
1300001	chr5:1300001:C:T	8.49989e-13	-3.03431e-10	-1.46725	2.58607e-05	-3.03431e-10	-1.42495	4.21247e-05	-3.03431e-10	-1.44668
1300242	chr5:1300242:GTCAGCC:G	1.37488e-13	-1.97396	-1.31497	4.12874e-06	-1.96148	-1.29822	6.33306e-06	-2.01997	-1.32156
1300314	chr5:1300314:T:G	2.00526e-13	-1.53483	-1.37671	0.000439199	2.54037	-1.13309	5.09172e-05	-0.205304	-1.05181
1300324	chr5:1300324:G:A	1.37204e-13	-2.026	-1.26501	1.25992e-05	-0.761931	-1.38211	9.52973e-06	-1.53028	-1.40262
1300465	chr5:1300465:T:C	1.45473e-12	-3.03431e-10	-0.929904	5.1824e-05	-3.03431e-10	-0.729821	8.62605e-05	-3.03431e-10	-0.729945
1300697	chr5:1300697:A:C	5.58136e-12	-3.03431e-10	0.41471	0.000127724	-3.03431e-10	0.1722	0.000210107	-3.03431e-10	0.160298
1300703	chr5:1300703:A:G	1.00057e-12	-1.30415	-4.50893e-10	1.8136e-05	-1.77978	-4.50893e-10	2.63095e-05	-1.91739	-4.50893e-10
1300755	chr5:1300755:G:C	8.50287e-13	-3.03431e-10	-1.4669	2.60524e-05	-3.03431e-10	-1.41756	4.45471e-05	-3.03431e-10	-1.39077
1301240	chr5:1301240:T:C	3.27272e-13	-0.955628	-1.46606	7.43904e-06	-1.36749	-1.30345	1.09957e-05	-1.5772	-1.21261
1301269	chr5:1301269:C:T	8.47826e-13	-3.03431e-10	-1.4698	2.73339e-05	-3.03431e-10	-1.36954	4.9453e-05	-3.03431e-10	-1.28629
1301378	chr5:1301378:C:T	1.27765e-12	-1.0597	-4.50893e-10	2.1165e-05	-1.62532	-4.50893e-10	2.94367e-05	-1.80507	-4.50893e-10
1301759	chr5:1301759:T:A	8.5023e-13	-3.03431e-10	-1.46697	2.60465e-05	-3.03431e-10	-1.41779	4.45206e-05	-3.03431e-10	-1.39137
1301998	chr5:1301998:A:AC	5.10081e-13	-1.38736	-0.590545	0.0021373	3.86876	-0.879136	3.4675e-05	-0.675716	-0.965583
1302029	chr5:1302029:T:C	5.34336e-13	-1.3604	-0.571049	0.00234215	3.9425	-0.861346	3.65685e-05	-0.63962	-0.948511
1302030	chr5:1302030:G:A	4.48854e-12	-3.03431e-10	0.196804	5.98829e-05	-3.03431e-10	-0.585282	9.0719e-05	-3.03431e-10	-0.679551
1302052	chr5:1302052:C:A	1.30178e-12	-1.04099	-4.50893e-10	2.13991e-05	-1.61432	-4.50893e-10	2.96971e-05	-1.79627	-4.50893e-10
1302160	chr5:1302160:A:G	8.37752e-13	-1.48176	-4.50893e-10	1.61493e-05	-1.8958	-4.50893e-10	2.45418e-05	-1.98694	-4.50893e-10
1302520	chr5:1302520:G:A	1.11718e-12	-1.19391	-4.50893e-10	1.94363e-05	-1.71053	-4.50893e-10	2.76299e-05	-1.86842	-4.50893e-10
1302587	chr5:1302587:G:T	2.84495e-13	-1.16663	-1.39513	3.61345e-06	-2.04429	-1.34872	6.28454e-06	-1.94076	-1.40847
1302662	chr5:1302662:T:C	8.4949e-13	-3.03431e-10	-1.46784	2.47094e-05	-3.03431e-10	-1.47049	4.11297e-05	-3.03431e-10	-1.47059
1302788	chr5:1302788:T:C	5.07568e-12	-3.03431e-10	0.319737	0.000101705	-3.03431e-10	-0.0555927	0.000169194	-3.03431e-10	-0.0562717
1302799	chr5:1302799:G:A	2.85288e-13	-1.41565	-1.14333	0.00128287	3.73021	-1.25103	2.35004e-05	-0.746261	-1.28404
1303465	chr5:1303465:A:G	1.2686e-13	-1.93011	-1.43928	9.89889e-06	-1.43948	-0.945772	2.07899e-05	-1.40961	-0.743244
1303786	chr5:1303786:T:C	4.36948e-13	-1.36012	-0.772543	0.00204826	3.92071	-0.973636	3.34383e-05	-0.656107	-1.02151
1303967	chr5:1303967:T:A	1.44087e-13	-1.80027	-1.44179	1.54939e-05	-0.984268	-0.952957	2.92107e-05	-1.05347	-0.759316
1304123	chr5:1304123:G:A	1.49889e-13	-1.7303	-1.47228	1.45284e-05	-0.828494	-1.17308	2.61161e-05	-0.899195	-1.02557
1304330	chr5:1304330:C:T	1.87932e-12	-3.03431e-10	-0.673811	4.27531e-05	-3.03431e-10	-0.922232	6.71866e-05	-3.03431e-10	-0.979843
1304752	chr5:1304752:G:A	1.15472e-12	-1.16086	-4.50893e-10	1.98378e-05	-1.69009	-4.50893e-10	2.80234e-05	-1.85428	-4.50893e-10
1304843	chr5:1304843:C:T	4.65675e-12	-3.03431e-10	0.233594	9.44481e-05	-3.03431e-10	-0.129623	0.000157215	-3.03431e-10	-0.1297
1305372	chr5:1305372:C:G	8.49335e-13	-3.03431e-10	-1.46802	2.49442e-05	-3.03431e-10	-1.46103	4.15727e-05	-3.03431e-10	-1.45987
1305655	chr5:1305655:C:T	1.89439e-12	-3.03431e-10	-0.665825	4.28955e-05	-3.03431e-10	-0.918907	6.94162e-05	-3.03431e-10	-0.947197
1305840	chr5:1305840:C:T	9.81557e-13	-1.32334	-4.50893e-10	1.81136e-05	-1.78101	-4.50893e-10	2.62205e-05	-1.92077	-4.50893e-10
1306050	chr5:1306050:T:C	4.08877e-13	-1.38182	-0.817243	0.00145478	2.82506	-0.220127	5.7974e-05	-1.05752	-0.0698053
1306216	chr5:1306216:T:C	4.28494e-13	-1.35748	-0.794722	0.00143231	2.77693	-0.18756	5.97262e-05	-1.05797	-0.0395772
1306243	chr5:1306243:G:A	1.13646e-12	-3.03431e-10	-1.1768	3.91933e-05	-3.03431e-10	-1.00917	6.78009e-05	-3.03431e-10	-0.970742
1306387	chr5:1306387:C:T	1.0622e-12	-3.03431e-10	-1.24438	2.79977e-05	-3.03431e-10	-1.34555	4.52542e-05	-3.03431e-10	-1.37502
1306591	chr5:1306591:C:T	9.53301e-13	-3.03431e-10	-1.35255	2.6464e-05	-3.03431e-10	-1.40189	4.29205e-05	-3.03431e-10	-1.42797
1306650	chr5:1306650:C:G	1.56009e-13	-1.73497	-1.4276	0.000207696	1.67639	-1.01799	2.02538e-05	-1.42913	-0.749844
1306681	chr5:1306681:G:A	1.11061e-11	1.10277	-4.50893e-10	0.000115811	0.0742866	-4.50893e-10	0.000270799	0.414058	-4.50893e-10
1306694	chr5:1306694:C:T	9.58854e-13	-3.03431e-10	-1.34674	2.65916e-05	-3.03431e-10	-1.39708	4.30872e-05	-3.03431e-10	-1.42409
1306750	chr5:1306750:A:G	8.49048e-13	-3.03431e-10	-1.46836	2.49576e-05	-3.03431e-10	-1.4605	4.15958e-05	-3.03431e-10	-1.45932
1306777	chr5:1306777:G:A	9.41031e-13	-3.03431e-10	-1.3655	2.62119e-05	-3.03431e-10	-1.41146	4.26001e-05	-3.03431e-10	-1.43546
1306890	chr5:1306890:T:C	9.57574e-13	-3.03431e-10	-1.34808	2.65646e-05	-3.03431e-10	-1.39809	4.30517e-05	-3.03431e-10	-1.42492
1307132	chr5:1307132:C:T	9.51386e-13	-3.03431e-10	-1.35456	2.64304e-05	-3.03431e-10	-1.40316	4.28792e-05	-3.03431e-10	-1.42893
1307243	chr5:1307243:A:G	8.63763e-13	-3.03431e-10	-1.45118	2.46725e-05	-3.03431e-10	-1.47198	4.10808e-05	-3.03431e-10	-1.47178
1307868	chr5:1307868:T:A	1.4533e-13	-1.79787	-1.4356	0.000165267	1.43084	-1.00095	1.87928e-05	-1.52447	-0.729373
1308008	chr5:1308008:G:A	4.77982e-13	-2.0429	-4.50893e-10	1.44871e-05	-2.00442	-4.50893e-10	2.3196e-05	-2.04334	-4.50893e-10
1308193	chr5:1308193:A:G	7.76564e-12	-3.03431e-10	0.744986	0.000131662	-3.03431e-10	0.202564	0.00019864	-3.03431e-10	0.104176
1308401	chr5:1308401:G:A	9.5852e-13	-3.03431e-10	-1.34709	2.65875e-05	-3.03431e-10	-1.39723	4.30823e-05	-3.03431e-10	-1.42421
1308409	chr5:1308409:T:C	1.0937e-12	-3.03431e-10	-1.21515	2.96021e-05	-3.03431e-10	-1.28983	4.71078e-05	-3.03431e-10	-1.33488
1308709	chr5:1308709:A:G	1.06908e-12	-3.03431e-10	-1.23793	2.90011e-05	-3.03431e-10	-1.31034	4.63179e-05	-3.03431e-10	-1.35179
1308750	chr5:1308750:T:C	1.84418e-12	-3.03431e-10	-0.692685	3.54765e-05	-3.03431e-10	-1.1088	5.55215e-05	-3.03431e-10	-1.17055
1308770	chr5:1308770:T:C	9.58584e-13	-3.03431e-10	-1.34702	2.65891e-05	-3.03431e-10	-1.39717	4.30846e-05	-3.03431e-10	-1.42415
1308778	chr5:1308778:C:T	5.5735e-12	-3.03431e-10	0.413301	9.77487e-05	-3.03431e-10	-0.0952734	0.000148871	-3.03431e-10	-0.184239
1309053	chr5:1309053:T:C	3.87001e-13	-1.35072	-0.903327	0.00145271	2.92281	-0.319299	5.46481e-05	-1.01269	-0.173713
1309319	chr5:1309319:C:T	8.62096e-13	-3.03431e-10	-1.45311	2.46877e-05	-3.03431e-10	-1.47137	4.11136e-05	-3.03431e-10	-1.47098
1309641	chr5:1309641:G:A	1.26772e-12	-1.0675	-4.50893e-10	2.1137e-05	-1.62665	-4.50893e-10	2.93962e-05	-1.80645	-4.50893e-10
1309789	chr5:1309789:G:A	1.56493e-13	-1.71661	-1.44286	0.00023411	1.73715	-0.959028	2.23741e-05	-1.40429	-0.675125
1310379	chr5:1310379:C:T	1.03008e-12	-3.03431e-10	-1.27509	2.82241e-05	-3.03431e-10	-1.3375	4.5251e-05	-3.03431e-10	-1.37509
1310380	chr5:1310380:G:A	8.68848e-13	-3.03431e-10	-1.44531	2.46591e-05	-3.03431e-10	-1.47253	4.10553e-05	-3.03431e-10	-1.4724
1310416	chr5:1310416:G:A	2.33245e-12	-3.03431e-10	-0.457805	6.07655e-05	-3.03431e-10	-0.570651	9.73273e-05	-3.03431e-10	-0.609238
1310634	chr5:1310634:T:C	8.62196e-13	-3.03431e-10	-1.453	2.4687e-05	-3.03431e-10	-1.4714	4.11123e-05	-3.03431e-10	-1.47101
1310949	chr5:1310949:G:A	8.62695e-13	-3.03431e-10	-1.45242	2.46836e-05	-3.03431e-10	-1.47153	4.11059e-05	-3.03431e-10	-1.47116
1311083	chr5:1311083:C:T	4.34709e-13	-0.80046	-1.33734	3.91265e-06	-1.90988	-1.40358	5.98942e-06	-2.05453	-1.3428
1311593	chr5:1311593:C:T	1.56469e-12	-3.03431e-10	-0.857034	3.00773e-05	-3.03431e-10	-1.2739	4.71907e-05	-3.03431e-10	-1.33312
1311604	chr5:1311604:C:T	8.59536e-13	-3.03431e-10	-1.45609	2.61694e-05	-3.03431e-10	-1.41308	4.64983e-05	-3.03431e-10	-1.3479
1311896	chr5:1311896:C:T	1.44706e-12	-3.03431e-10	-0.935187	3.7464e-05	-3.03431e-10	-1.05429	6.27675e-05	-3.03431e-10	-1.04788
1311905	chr5:1311905:T:C	2.80871e-13	-1.46859	-1.10599	0.00111032	2.90285	-0.568122	3.01365e-05	-1.33241	-0.449166
1312214	chr5:1312214:C:T	6.0536e-12	1.95121	-1.45528	0.462854	9.81409	-1.44659	2.99617e-05	-0.367049	-1.42035
1312342	chr5:1312342:G:A	1.53205e-13	-1.78336	-1.39735	0.000209459	2.11555	-1.4487	9.39152e-06	-1.52778	-1.41973
1312752	chr5:1312752:T:A	8.57886e-13	-3.03431e-10	-1.45801	2.62893e-05	-3.03431e-10	-1.40851	4.68116e-05	-3.03431e-10	-1.34119
1312820	chr5:1312820:T:C	1.67462e-13	-1.89806	-1.19366	0.000278596	1.66112	-0.70903	1.81031e-05	-1.67864	-0.6126
1312847	chr5:1312847:G:A	1.24317e-13	-2.05422	-1.33543	8.69193e-06	-1.67707	-0.838212	1.53882e-05	-1.79546	-0.658259
1313134	chr5:1313134:G:GCCA	8.58006e-13	-3.03431e-10	-1.45787	2.46599e-05	-3.03431e-10	-1.4725	4.10515e-05	-3.03431e-10	-1.47249
1313166	chr5:1313166:A:C	4.69181e-12	0.241096	-4.50893e-10	0.00110539	2.33028	-4.50893e-10	0.000906697	1.62249	-4.50893e-10
1313429	chr5:1313429:C:T	1.33959e-12	-1.01236	-4.50893e-10	2.18e-05	-1.59576	-4.50893e-10	3.00781e-05	-1.78352	-4.50893e-10
1313894	chr5:1313894:C:T	2.73329e-13	-1.48167	-1.12013	0.0010333	2.85163	-0.588788	2.89812e-05	-1.35082	-0.469855
1313939	chr5:1313939:A:C	8.63113e-13	-3.03431e-10	-1.45193	2.60347e-05	-3.03431e-10	-1.41824	4.6158e-05	-3.03431e-10	-1.35525
1314020	chr5:1314020:G:A	8.46213e-13	-3.03431e-10	-1.47171	2.78248e-05	-3.03431e-10	-1.35175	5.05705e-05	-3.03431e-10	-1.26395
1314131	chr5:1314131:C:T	8.48877e-13	-3.03431e-10	-1.46856	2.73964e-05	-3.03431e-10	-1.36726	4.97569e-05	-3.03431e-10	-1.28017
1314493	chr5:1314493:A:G	1.30136e-12	-3.03431e-10	-1.04131	3.50451e-05	-3.03431e-10	-1.12104	5.87434e-05	-3.03431e-10	-1.11414
1314699	chr5:1314699:T:A	9.10784e-13	-3.03431e-10	-1.39817	2.51483e-05	-3.03431e-10	-1.45288	4.15544e-05	-3.03431e-10	-1.46031
1315228	chr5:1315228:G:A	3.12006e-13	-1.4685	-1.00096	0.00122106	2.85168	-0.421876	3.47e-05	-1.34666	-0.293918
1315545	chr5:1315545:G:A	1.51055e-13	-1.81212	-1.38272	0.0001749	1.67768	-1.19113	1.26931e-05	-1.64805	-0.998209
1315564	chr5:1315564:G:C	2.5518e-11	-3.03431e-10	1.93466	0.000527405	-3.03431e-10	1.5903	0.000863536	-3.03431e-10	1.57372
1316225	chr5:1316225:C:T	1.62901e-12	-0.816752	-4.50893e-10	1.91688e-05	-1.72439	-4.50893e-10	2.93221e-05	-1.80898	-4.50893e-10
1316968	chr5:1316968:A:AAAT	1.43788e-12	-3.03431e-10	-0.941555	3.73421e-05	-3.03431e-10	-1.05755	6.2595e-05	-3.03431e-10	-1.05063
1316987	chr5:1316987:G:A	8.91765e-13	-0.173322	-1.24595	5.84396e-06	-1.52327	-1.38899	6.34417e-06	-1.92405	-1.41574
1317366	chr5:1317366:A:G	5.42817e-12	1.85878	-1.4719	0.110522	8.4067	-1.4714	2.11872e-05	-0.681586	-1.45234
1317493	chr5:1317493:T:C	1.47174e-12	-3.03431e-10	-0.918278	3.81217e-05	-3.03431e-10	-1.03689	6.38704e-05	-3.03431e-10	-1.03046
1317705	chr5:1317705:A:G	2.90135e-13	-1.6242	-0.917935	0.000484834	1.72722	-0.221091	2.84089e-05	-1.72817	-0.112445
1318191	chr5:1318191:A:G	7.57329e-13	-1.58268	-4.50893e-10	1.48938e-05	-1.97673	-4.50893e-10	2.32637e-05	-2.04042	-4.50893e-10
1318376	chr5:1318376:G:A	7.97135e-13	-1.53145	-4.50893e-10	1.52373e-05	-1.95393	-4.50893e-10	2.3515e-05	-2.02968	-4.50893e-10
1318682	chr5:1318682:T:C	4.86246e-13	-2.02576	-4.50893e-10	1.42853e-05	-2.01844	-4.50893e-10	2.82153e-05	-1.84745	-4.50893e-10
1318706	chr5:1318706:C:G	7.42729e-13	-1.60215	-4.50893e-10	1.4759e-05	-1.98582	-4.50893e-10	2.31781e-05	-2.04411	-4.50893e-10
1318767	chr5:1318767:C:T	6.5642e-12	-3.03431e-10	0.576908	0.000134051	-3.03431e-10	0.220547	0.000219588	-3.03431e-10	0.204434
1318768	chr5:1318768:G:A	8.72428e-13	-3.03431e-10	-1.4412	2.75771e-05	-3.03431e-10	-1.36069	4.61256e-05	-3.03431e-10	-1.35595
1318845	chr5:1318845:T:C	1.90391e-13	-1.68027	-1.28313	5.76389e-06	-1.49676	-1.4293	6.33652e-06	-1.88373	-1.45726
1318885	chr5:1318885:G:A	4.74402e-13	-2.05042	-4.50893e-10	1.40704e-05	-2.0336	-4.50893e-10	2.55035e-05	-1.9485	-4.50893e-10
1319238	chr5:1319238:G:A	7.75153e-13	-1.55942	-4.50893e-10	1.5036e-05	-1.96722	-4.50893e-10	2.33635e-05	-2.03614	-4.50893e-10
1319943	chr5:1319943:G:C	6.45574e-12	-3.03431e-10	0.560246	0.000131577	-3.03431e-10	0.201916	0.000215044	-3.03431e-10	0.183525
1320132	chr5:1320132:G:A	1.45516e-13	-1.76239	-1.4698	0.000148197	1.56958	-1.24871	1.0436e-05	-1.67988	-1.16218
1320555	chr5:1320555:G:A	9.11822e-13	-3.03431e-10	-1.39703	2.49296e-05	-3.03431e-10	-1.46162	4.14748e-05	-3.03431e-10	-1.46223
1320607	chr5:1320607:C:T	1.22904e-13	-1.93714	-1.46394	7.38414e-06	-1.46221	-1.21613	7.21715e-06	-2.054	-1.15686
1320842	chr5:1320842:G:A	1.77545e-13	-1.78895	-1.24431	5.14661e-06	-1.62082	-1.41851	5.99298e-06	-1.94803	-1.44869
1321309	chr5:1321309:A:T	9.8683e-13	-3.03431e-10	-1.31798	3.32656e-05	-3.03431e-10	-1.17315	5.70769e-05	-3.03431e-10	-1.14292
1321393	chr5:1321393:A:AAAG	1.31752e-12	-3.03431e-10	-1.02897	3.10783e-05	-3.03431e-10	-1.24116	5.0139e-05	-3.03431e-10	-1.27252
1321758	chr5:1321758:C:T	4.60465e-13	-0.608728	-1.47151	4.48893e-06	-1.70367	-1.47238	5.518e-06	-2.0078	-1.4715
1321972	chr5:1321972:C:T	1.66816e-13	-1.62428	-1.4713	9.83578e-05	1.09408	-1.18314	1.0182e-05	-1.75155	-1.11515
1322118	chr5:1322118:T:C	1.72932e-11	-3.03431e-10	1.54559	0.000332276	-3.03431e-10	1.12829	0.000557116	-3.03431e-10	1.13546
1322307	chr5:1322307:T:C	9.92339e-13	-3.03431e-10	-1.31241	2.56056e-05	-3.03431e-10	-1.43486	4.17845e-05	-3.03431e-10	-1.45479
1322353	chr5:1322353:G:A	2.19504e-13	-1.58895	-1.23216	0.000363532	1.75834	-0.540151	2.18233e-05	-1.70139	-0.402952
1322539	chr5:1322539:A:G	5.03216e-13	-0.58499	-1.40647	4.62724e-06	-1.76369	-1.38203	6.3873e-06	-2.03028	-1.30272
1322548	chr5:1322548:T:C	1.47134e-11	-1.06469	2.44873	3.14737e-05	-1.86995	0.641425	4.29722e-05	-2.03776	0.611001
1323390	chr5:1323390:G:A	9.00612e-13	-3.03431e-10	-1.4094	2.86363e-05	-3.03431e-10	-1.323	4.82245e-05	-3.03431e-10	-1.31145
1323611	chr5:1323611:G:C	1.15076e-13	-2.00004	-1.46684	3.47199e-06	-2.00333	-1.42962	5.74814e-06	-2.05357	-1.38487
1324006	chr5:1324006:G:A	2.73508e-13	-1.60301	-0.99814	0.00045997	1.83106	-0.377577	2.5441e-05	-1.68151	-0.269447
1324023	chr5:1324023:G:A	7.9257e-13	-1.5372	-4.50893e-10	1.51794e-05	-1.95774	-4.50893e-10	2.34683e-05	-2.03167	-4.50893e-10
1324408	chr5:1324408:G:A	9.30866e-13	-3.03431e-10	-1.37636	2.50784e-05	-3.03431e-10	-1.45567	4.17362e-05	-3.03431e-10	-1.45595
1325261	chr5:1325261:G:A	9.86648e-13	-1.31816	-4.50893e-10	1.68039e-05	-1.85606	-4.50893e-10	2.48885e-05	-1.97291	-4.50893e-10
1325409	chr5:1325409:G:A	4.75469e-13	-2.04818	-4.50893e-10	1.56385e-05	-1.92794	-4.50893e-10	3.32365e-05	-1.68367	-4.50893e-10
1325652	chr5:1325652:A:G	1.40579e-13	-1.82733	-1.43937	0.000156497	1.40743	-1.03207	1.21453e-05	-1.74642	-0.94396
1326007	chr5:1326007:A:G	1.54742e-13	-2.02662	-1.1441	9.93242e-06	-1.91114	-0.47073	1.96707e-05	-1.96046	-0.247722
1326293	chr5:1326293:G:A	7.56495e-13	-1.58378	-4.50893e-10	1.48617e-05	-1.97888	-4.50893e-10	2.32481e-05	-2.0411	-4.50893e-10
1328632	chr5:1328632:C:T	2.3472e-12	-0.451499	-4.50893e-10	1.96179e-05	-1.70123	-4.50893e-10	2.79915e-05	-1.85542	-4.50893e-10
1329265	chr5:1329265:G:A	8.4725e-13	-3.03431e-10	-1.47048	2.51025e-05	-3.03431e-10	-1.4547	4.19052e-05	-3.03431e-10	-1.45191
1329417	chr5:1329417:G:GGCAGA	3.0671e-11	-3.03431e-10	2.1186	0.000621622	-3.03431e-10	1.75466	0.00102021	-3.03431e-10	1.74045
1330031	chr5:1330031:G:A	9.14335e-13	-3.03431e-10	-1.39428	2.99187e-05	-3.03431e-10	-1.27919	5.00727e-05	-3.03431e-10	-1.27384
1330138	chr5:1330138:T:C	1.29626e-13	-1.88758	-1.46024	0.000113039	1.14918	-1.09912	1.04662e-05	-1.8213	-1.01787
1330590	chr5:1330590:G:C	1.15009e-12	-3.03431e-10	-1.16489	3.12143e-05	-3.03431e-10	-1.2368	4.92383e-05	-3.03431e-10	-1.29065
1330916	chr5:1330916:A:AG	4.81504e-13	-2.03556	-4.50893e-10	1.42456e-05	-2.02123	-4.50893e-10	2.30336e-05	-2.05036	-4.50893e-10
1331104	chr5:1331104:A:G	1.90993e-13	-1.87289	-1.08735	0.000269719	1.22923	-0.30952	2.50124e-05	-1.79835	-0.169595
1331156	chr5:1331156:C:T	1.89728e-13	-2.01822	-0.948665	1.34486e-05	-1.92933	-0.149467	2.75749e-05	-1.97503	0.104623
1331558	chr5:1331558:CAGGCCCTGAGCTGTGCAGCCGCTGG:C	7.05967e-13	-0.422304	-1.2306	4.13752e-06	-2.01145	-1.24613	8.64803e-06	-1.96226	-1.06773
1331775	chr5:1331775:C:A	9.09888e-13	-3.03431e-10	-1.39916	2.48621e-05	-3.03431e-10	-1.46433	4.13774e-05	-3.03431e-10	-1.46458
1331915	chr5:1331915:TCTC:T	4.74845e-13	-2.04949	-4.50893e-10	0.000165055	0.428604	-4.50893e-10	5.33013e-05	-1.21136	-4.50893e-10
1332203	chr5:1332203:C:T	9.30388e-13	-3.03431e-10	-1.37688	2.47363e-05	-3.03431e-10	-1.4694	4.11041e-05	-3.03431e-10	-1.47121
1332251	chr5:1332251:C:T	1.65142e-11	-3.03431e-10	1.4995	0.000357176	-3.03431e-10	1.20056	0.000582519	-3.03431e-10	1.18004
1333930	chr5:1333930:G:T	2.28361e-11	-3.03431e-10	1.82362	0.00047159	-3.03431e-10	1.47844	0.00077403	-3.03431e-10	1.46429
1333966	chr5:1333966:C:G	8.64387e-13	-1.45046	-4.50893e-10	1.58e-05	-1.91767	-4.50893e-10	2.39952e-05	-2.00946	-4.50893e-10
1334491	chr5:1334491:T:C	8.49215e-13	-3.03431e-10	-1.46817	2.62522e-05	-3.03431e-10	-1.40992	4.66105e-05	-3.03431e-10	-1.34549
1334614	chr5:1334614:C:T	1.14074e-13	-2.04767	-1.42796	4.13551e-06	-1.82585	-1.43222	8.97743e-06	-1.60591	-1.38669
1334798	chr5:1334798:C:T	1.10753e-11	-3.03431e-10	1.09999	0.000222023	-3.03431e-10	0.725109	0.000370957	-3.03431e-10	0.728769
1335061	chr5:1335061:C:T	1.03649e-12	-3.03431e-10	-1.26888	3.5612e-05	-3.03431e-10	-1.10499	6.52243e-05	-3.03431e-10	-1.00949
1335270	chr5:1335270:CTG:C	3.31065e-12	1.36432	-1.47189	0.0472756	7.55762	-1.47154	1.59228e-05	-0.966397	-1.45317
1335989	chr5:1335989:G:A	3.14727e-12	-0.158188	-4.50893e-10	0.000463393	1.4609	-4.50893e-10	0.000403606	0.813121	-4.50893e-10
1336063	chr5:1336063:A:T	2.40725e-13	-1.76821	-0.960611	0.000317654	1.37741	-0.294121	2.40677e-05	-1.82172	-0.184728
1336068	chr5:1336068:C:T	1.1892e-12	-3.03431e-10	-1.13144	3.02329e-05	-3.03431e-10	-1.26874	4.86032e-05	-3.03431e-10	-1.30363
1336106	chr5:1336106:T:C	1.17173e-13	-1.99314	-1.45569	9.30603e-05	0.518335	-0.662761	1.71657e-05	-1.96493	-0.379471
1336128	chr5:1336128:A:G	1.19616e-13	-1.96966	-1.45854	7.78858e-05	0.769411	-1.09184	9.62808e-06	-1.91294	-1.00969
1336344	chr5:1336344:T:C	1.19254e-13	-1.97079	-1.46043	7.64504e-05	0.76209	-1.10312	9.48607e-06	-1.9146	-1.02289
1336511	chr5:1336511:T:A	1.78696e-13	-1.76254	-1.26425	0.000213708	1.28997	-0.603038	1.77007e-05	-1.84191	-0.471802
1336564	chr5:1336564:C:G	8.87048e-13	-3.03431e-10	-1.42458	2.84712e-05	-3.03431e-10	-1.32878	4.75882e-05	-3.03431e-10	-1.32473
1336601	chr5:1336601:T:C	8.60221e-13	-1.45529	-4.50893e-10	1.57497e-05	-1.92085	-4.50893e-10	2.3947e-05	-2.01147	-4.50893e-10
1336955	chr5:1336955:T:C	1.17157e-13	-1.99198	-1.45699	9.27059e-05	0.523428	-0.671669	1.70052e-05	-1.964	-0.389798
1336991	chr5:1336991:T:A	1.21953e-13	-1.9581	-1.45074	8.59728e-05	0.832996	-1.05664	1.01479e-05	-1.89846	-0.97159
1337059	chr5:1337059:C:T	1.75544e-13	-1.87575	-1.16884	2.46956e-05	-0.280823	-1.19022	1.92453e-05	-1.2189	-1.01115
1337739	chr5:1337739:T:C	9.38003e-13	-3.03431e-10	-1.36872	2.61183e-05	-3.03431e-10	-1.41504	4.24573e-05	-3.03431e-10	-1.43882
1337791	chr5:1337791:A:T	1.19147e-13	-1.98156	-1.45056	6.61239e-05	0.574541	-1.06068	1.09929e-05	-1.95426	-0.835811
1337832	chr5:1337832:A:G	4.02422e-13	-1.67732	-0.537651	6.35062e-06	-1.92914	-0.899984	9.45698e-06	-2.0097	-0.930863
1337852	chr5:1337852:T:C	2.3162e-12	-3.03431e-10	-0.464795	6.15138e-05	-3.03431e-10	-0.558412	9.10247e-05	-3.03431e-10	-0.676187
1337963	chr5:1337963:C:T	1.71117e-12	-0.767548	-4.50893e-10	1.70886e-05	-1.83926	-4.50893e-10	2.53256e-05	-1.9555	-4.50893e-10
1338068	chr5:1338068:C:G	1.12658e-12	-3.03431e-10	-1.18553	3.06913e-05	-3.03431e-10	-1.25369	4.84787e-05	-3.03431e-10	-1.30619
1338261	chr5:1338261:C:T	8.45617e-13	-3.03431e-10	-1.47241	2.47507e-05	-3.03431e-10	-1.46882	4.14174e-05	-3.03431e-10	-1.46362
1338262	chr5:1338262:G:A	9.44275e-13	-1.36206	-4.50893e-10	1.64661e-05	-1.87637	-4.50893e-10	2.45932e-05	-1.98485	-4.50893e-10
1338547	chr5:1338547:C:T	1.04942e-12	-3.03431e-10	-1.25649	2.69055e-05	-3.03431e-10	-1.38534	4.47303e-05	-3.03431e-10	-1.38667
1339954	chr5:1339954:G:A	9.10546e-13	-1.39843	-4.50893e-10	1.6187e-05	-1.89346	-4.50893e-10	2.43425e-05	-1.99509	-4.50893e-10
1340099	chr5:1340099:C:T	9.2277e-13	-3.03431e-10	-1.3851	2.47371e-05	-3.03431e-10	-1.46937	4.13857e-05	-3.03431e-10	-1.46438
1340137	chr5:1340137:G:A	4.445e-13	-0.673526	-1.442	4.63456e-06	-1.8173	-1.32683	6.86501e-06	-2.03491	-1.22597
1340912	chr5:1340912:C:T	3.17524e-11	-3.03431e-10	2.15325	0.000633712	-3.03431e-10	1.77392	0.0010426	-3.03431e-10	1.76215
1340934	chr5:1340934:T:A	8.46989e-13	-3.03431e-10	-1.47079	2.65054e-05	-3.03431e-10	-1.40033	4.72355e-05	-3.03431e-10	-1.33217
1341093	chr5:1341093:C:G	9.25261e-13	-3.03431e-10	-1.3824	2.50192e-05	-3.03431e-10	-1.45803	4.16306e-05	-3.03431e-10	-1.45848
1341442	chr5:1341442:C:T	9.8288e-13	-3.03431e-10	-1.32199	2.98794e-05	-3.03431e-10	-1.2805	4.87997e-05	-3.03431e-10	-1.29959
1342073	chr5:1342073:C:T	4.74145e-13	-2.05096	-4.50893e-10	1.40945e-05	-2.03189	-4.50893e-10	2.54049e-05	-1.95237	-4.50893e-10
1342882	chr5:1342882:C:T	9.0477e-13	-1.4048	-4.50893e-10	1.6139e-05	-1.89644	-4.50893e-10	2.4295e-05	-1.99705	-4.50893e-10
1343410	chr5:1343410:T:C	4.79907e-13	-2.03889	-4.50893e-10	1.399e-05	-2.03933	-4.50893e-10	2.29512e-05	-2.05395	-4.50893e-10
1343567	chr5:1343567:G:A	1.44069e-13	-2.03443	-1.20775	9.2505e-06	-1.89336	-0.559634	1.84353e-05	-1.94189	-0.331164
1343679	chr5:1343679:C:T	9.66898e-13	-0.157435	-1.18095	4.21289e-06	-2.04309	-1.19643	9.89476e-06	-1.89247	-1.00284
1344297	chr5:1344297:T:A	1.06197e-12	-3.03431e-10	-1.2446	2.91864e-05	-3.03431e-10	-1.30397	4.64165e-05	-3.03431e-10	-1.34966
1344329	chr5:1344329:G:A	8.68915e-13	-3.03431e-10	-1.44523	2.4664e-05	-3.03431e-10	-1.47233	4.10653e-05	-3.03431e-10	-1.47215
1344567	chr5:1344567:C:T	1.12155e-12	-3.03431e-10	-1.19001	3.05835e-05	-3.03431e-10	-1.25721	4.83253e-05	-3.03431e-10	-1.30936
1344646	chr5:1344646:A:C	8.45966e-13	-3.03431e-10	-1.472	2.47198e-05	-3.03431e-10	-1.47007	4.13358e-05	-3.03431e-10	-1.46559
1345084	chr5:1345084:G:A	4.76393e-13	-2.04623	-4.50893e-10	1.45168e-05	-2.00236	-4.50893e-10	2.32293e-05	-2.0419	-4.50893e-10
1345160	chr5:1345160:A:G	3.61462e-12	-3.03431e-10	-0.0197361	8.6534e-05	-3.03431e-10	-0.217136	0.000142879	-3.03431e-10	-0.225317
1345359	chr5:1345359:A:G	1.33958e-13	-1.90797	-1.40698	6.03268e-05	0.641909	-1.21981	9.06503e-06	-1.93881	-1.04408
1345548	chr5:1345548:A:C	9.79338e-13	-3.03431e-10	-1.3256	2.58093e-05	-3.03431e-10	-1.42694	4.29379e-05	-3.03431e-10	-1.42756
1345876	chr5:1345876:T:G	6.98729e-12	-3.03431e-10	0.639371	0.000495288	-3.03431e-10	1.52747	0.0010554	-3.03431e-10	1.77435
1346218	chr5:1346218:C:T	9.24772e-13	-3.03431e-10	-1.38293	2.50303e-05	-3.03431e-10	-1.45759	4.16534e-05	-3.03431e-10	-1.45793
1346585	chr5:1346585:C:T	2.90309e-11	-3.03431e-10	2.06364	0.000583101	-3.03431e-10	1.69069	0.000841357	-3.03431e-10	1.5477
1346825	chr5:1346825:A:G	1.46601e-12	-0.922175	-4.50893e-10	0.000130657	0.194902	-4.50893e-10	0.000154223	-0.148915	-4.50893e-10
1347013	chr5:1347013:C:T	1.79241e-13	-1.83534	-1.18841	0.000164381	1.14248	-0.717961	1.56365e-05	-1.80906	-0.628654
1347124	chr5:1347124:C:T	1.6936e-12	0.409837	-1.1877	0.00517053	4.51964	-0.646587	2.35365e-05	-1.49246	-0.536305
1347761	chr5:1347761:G:C	1.34472e-12	-3.03431e-10	-1.00854	3.92217e-05	-3.03431e-10	-1.00844	6.54091e-05	-3.03431e-10	-1.00666
1347882	chr5:1347882:G:A	1.23469e-12	-3.03431e-10	-1.0939	3.33892e-05	-3.03431e-10	-1.16944	5.22386e-05	-3.03431e-10	-1.2315
1348170	chr5:1348170:A:G	8.45501e-13	-3.03431e-10	-1.47255	2.67074e-05	-3.03431e-10	-1.39273	4.76232e-05	-3.03431e-10	-1.324
1348237	chr5:1348237:G:A	1.1911e-13	-1.99982	-1.43262	3.37902e-06	-2.02688	-1.43321	1.41221e-05	-1.1504	-1.38918
1348367	chr5:1348367:G:A	9.49421e-13	-3.03431e-10	-1.35663	2.46625e-05	-3.03431e-10	-1.47239	4.18338e-05	-3.03431e-10	-1.45361
1348683	chr5:1348683:A:T	1.69812e-13	-1.94265	-1.13514	0.000120721	0.750516	-0.634711	1.53754e-05	-1.91497	-0.539581
1348797	chr5:1348797:T:C	1.3457e-12	-3.03431e-10	-1.00781	4.81114e-05	-3.03431e-10	-0.804154	8.66828e-05	-3.03431e-10	-0.725063
1349420	chr5:1349420:A:G	1.3291e-13	-1.90497	-1.41783	4.9794e-05	0.649895	-1.41967	6.58643e-06	-1.91135	-1.39096
1349590	chr5:1349590:T:A	5.06159e-12	-3.03431e-10	0.316957	0.0003401	-3.03431e-10	1.15157	0.000706635	-3.03431e-10	1.3732
1349749	chr5:1349749:G:A	5.26639e-13	-1.94596	-4.50893e-10	1.383e-05	-2.05083	-4.50893e-10	3.63282e-05	-1.59472	-4.50893e-10
1349780	chr5:1349780:T:C	7.26739e-12	-3.03431e-10	0.678674	0.000126584	-3.03431e-10	0.163235	0.000209291	-3.03431e-10	0.156409
1350224	chr5:1350224:C:T	1.40954e-13	-1.8042	-1.45984	8.61948e-05	1.12034	-1.3414	8.03778e-06	-1.80618	-1.29699
1350410	chr5:1350410:T:C	1.12748e-12	-3.03431e-10	-1.18473	2.46777e-05	-3.03431e-10	-1.47177	4.10579e-05	-3.03431e-10	-1.47233
1351133	chr5:1351133:C:T	8.60519e-13	-3.03431e-10	-1.45494	2.46567e-05	-3.03431e-10	-1.47263	4.12654e-05	-3.03431e-10	-1.46729
1351150	chr5:1351150:C:T	9.21978e-13	-1.38596	-4.50893e-10	3.46054e-05	-1.13366	-4.50893e-10	4.81893e-05	-1.31218	-4.50893e-10
1351262	chr5:1351262:TCA:T	1.20772e-13	-1.9634	-1.45518	2.36908e-05	-0.045907	-1.46668	1.6567e-05	-0.957609	-1.4223
1351336	chr5:1351336:T:A	2.34534e-12	-3.03431e-10	-0.452293	9.09086e-05	-3.03431e-10	-0.167819	0.000166602	-3.03431e-10	-0.0717106
1351423	chr5:1351423:G:A	1.31215e-13	-1.86464	-1.471	6.50033e-05	0.789185	-1.29242	7.67692e-06	-1.90634	-1.24276
1351622	chr5:1351622:C:T	2.5393e-11	-3.03431e-10	1.92975	0.000520387	-3.03431e-10	1.5769	0.000845447	-3.03431e-10	1.55255
1352126	chr5:1352126:A:G	1.34486e-12	-3.03431e-10	-1.00844	3.53477e-05	-3.03431e-10	-1.11244	5.5114e-05	-3.03431e-10	-1.17791
1352131	chr5:1352131:A:T	2.58825e-12	-0.353742	-4.50893e-10	2.47615e-05	-1.46838	-4.50893e-10	3.02468e-05	-1.77793	-4.50893e-10
1352194	chr5:1352194:C:T	8.45629e-13	-3.03431e-10	-1.4724	2.61436e-05	-3.03431e-10	-1.41407	4.59676e-05	-3.03431e-10	-1.35938
1352231	chr5:1352231:A:G	1.32432e-12	-3.03431e-10	-1.02383	3.48746e-05	-3.03431e-10	-1.12591	5.44482e-05	-3.03431e-10	-1.19007
1352335	chr5:1352335:T:C	2.75585e-12	-3.03431e-10	-0.290998	7.81854e-05	-3.03431e-10	-0.31859	0.000131018	-3.03431e-10	-0.311984
1352932	chr5:1352932:T:G	1.24963e-12	-3.03431e-10	-1.08187	3.3748e-05	-3.03431e-10	-1.15875	5.27749e-05	-3.03431e-10	-1.22128
1353077	chr5:1353077:C:T	2.46923e-12	-3.03431e-10	-0.400815	7.0199e-05	-3.03431e-10	-0.426339	0.000117112	-3.03431e-10	-0.424184
1353668	chr5:1353668:C:T	8.5821e-13	-3.03431e-10	-1.45763	2.47201e-05	-3.03431e-10	-1.47006	4.10555e-05	-3.03431e-10	-1.47239
1354166	chr5:1354166:C:A	5.89018e-13	-1.83402	-4.50893e-10	1.38418e-05	-2.04998	-4.50893e-10	2.35298e-05	-2.02905	-4.50893e-10
1354786	chr5:1354786:C:T	2.61162e-11	-3.03431e-10	1.95783	0.000532246	-3.03431e-10	1.59943	0.000864846	-3.03431e-10	1.57523
1354869	chr5:1354869:G:C	5.67144e-13	-1.87187	-4.50893e-10	1.52114e-05	-1.95563	-4.50893e-10	2.95927e-05	-1.79979	-4.50893e-10
1354943	chr5:1354943:C:T	1.3786e-13	-1.81384	-1.4724	7.47804e-05	0.910906	-1.27402	8.09982e-06	-1.87251	-1.22297
1355744	chr5:1355744:C:T	6.51834e-13	-0.533766	-1.19892	7.26706e-06	-1.46722	-1.22711	7.92866e-06	-1.883	-1.23383
1356019	chr5:1356019:C:G	2.52772e-11	-3.03431e-10	1.92518	0.000518239	-3.03431e-10	1.57276	0.000841988	-3.03431e-10	1.54845
1356143	chr5:1356143:A:G	8.66939e-13	-3.03431e-10	-1.44751	2.46765e-05	-3.03431e-10	-1.47182	4.10827e-05	-3.03431e-10	-1.47173
1356204	chr5:1356204:C:T	2.13878e-11	-3.03431e-10	1.7581	0.000444211	-3.03431e-10	1.41863	0.000721882	-3.03431e-10	1.39454
1356335	chr5:1356335:C:T	1.36883e-13	-1.8553	-1.43805	5.74519e-05	0.768287	-1.39501	6.82778e-06	-1.90416	-1.36215
1356569	chr5:1356569:C:T	2.22502e-12	0.951248	-1.45621	0.023006	6.80451	-1.43867	1.57282e-05	-1.04722	-1.38464
1356775	chr5:1356775:G:A	3.82993e-13	-1.44281	-0.821648	5.16794e-06	-1.9243	-1.1109	7.32945e-06	-2.03928	-1.15614
1356829	chr5:1356829:C:T	1.11427e-13	-2.03146	-1.46765	3.83779e-05	0.335809	-1.366	7.02783e-06	-1.90012	-1.33732
1357137	chr5:1357137:C:G	8.46038e-13	-3.03431e-10	-1.47191	2.57553e-05	-3.03431e-10	-1.42903	4.37703e-05	-3.03431e-10	-1.40836
1357562	chr5:1357562:G:A	8.83868e-13	-3.03431e-10	-1.42817	2.71073e-05	-3.03431e-10	-1.37787	4.50451e-05	-3.03431e-10	-1.37965
1358033	chr5:1358033:CAGA:C	1.25081e-13	-1.9184	-1.46512	3.16104e-06	-2.05415	-1.47262	5.27971e-06	-2.05096	-1.47249
1358707	chr5:1358707:C:T	4.93846e-13	-0.599323	-1.41093	3.51317e-06	-2.04932	-1.37183	1.3095e-05	-1.23267	-1.38242
1358786	chr5:1358786:C:T	5.59752e-12	1.48788	-1.07028	4.2606e-06	-1.94132	-1.28694	1.29897e-05	-1.43038	-1.19279
1358935	chr5:1358935:T:C	9.42264e-13	-3.03431e-10	-1.36419	2.80159e-05	-3.03431e-10	-1.3449	4.45763e-05	-3.03431e-10	-1.39011
1358983	chr5:1358983:C:T	1.72226e-12	-0.845997	0.0849093	1.18296e-05	-2.01103	-0.196041	3.1027e-05	-1.45504	-0.297417
1359140	chr5:1359140:G:A	8.35029e-12	1.79864	-0.98107	4.59443e-06	-1.89919	-1.25364	1.43562e-05	-1.36827	-1.15487
1359145	chr5:1359145:T:A	1.89494e-13	-1.51838	-1.44975	3.5153e-06	-2.05269	-1.36786	5.60902e-06	-2.05331	-1.40963
1359823	chr5:1359823:T:C	1.88529e-13	-2.05445	-0.918779	3.42308e-06	-1.99108	-1.45606	8.36977e-06	-1.6115	-1.45119
1359950	chr5:1359950:T:C	9.4369e-13	-3.03431e-10	-1.36268	3.60608e-05	-3.03431e-10	-1.09247	6.82103e-05	-3.03431e-10	-0.964722
1360010	chr5:1360010:C:G	4.17332e-12	0.613849	-0.489861	6.20844e-06	-1.99333	-0.858437	1.87491e-05	-1.53241	-0.723757
1360126	chr5:1360126:TTTTGA:T	5.28734e-12	0.918313	-0.55772	6.16974e-06	-1.96055	-0.897467	1.93148e-05	-1.46724	-0.759204
1360372	chr5:1360372:C:T	1.29965e-12	0.425723	-1.46835	3.38099e-06	-2.01183	-1.44767	1.5823e-05	-0.977021	-1.44883
1360419	chr5:1360419:T:C	1.08822e-12	-1.47158	0.2514	0.00010289	-0.347582	0.303566	4.21762e-05	-1.92631	0.480845
1360800	chr5:1360800:C:T	4.73468e-13	-2.05239	-4.50893e-10	1.52984e-05	-1.94993	-4.50893e-10	2.29764e-05	-2.05285	-4.50893e-10
1360840	chr5:1360840:G:A	1.25628e-12	-3.03431e-10	-1.07657	3.37161e-05	-3.03431e-10	-1.1597	5.2671e-05	-3.03431e-10	-1.22325
1361187	chr5:1361187:G:C	1.22106e-12	-1.105	-4.50893e-10	1.70604e-05	-1.84091	-4.50893e-10	3.2846e-05	-1.69549	-4.50893e-10
1361285	chr5:1361285:G:C	1.38186e-12	-0.0835517	-0.89774	4.76965e-06	-2.00642	-1.10898	9.30244e-06	-1.95986	-0.997177
1361554	chr5:1361554:T:G	6.08346e-13	-1.22853	-0.573206	6.82427e-06	-2.03625	-0.720941	1.50965e-05	-1.88597	-0.586892
1361557	chr5:1361557:C:A	2.32652e-12	-3.03431e-10	-0.46035	4.42377e-05	-3.03431e-10	-0.888096	6.79072e-05	-3.03431e-10	-0.969176
1361566	chr5:1361566:G:A	6.56983e-13	-1.14981	-0.575007	6.73846e-06	-2.04635	-0.723491	1.56331e-05	-1.84756	-0.590365
1362003	chr5:1362003:T:C	1.30443e-12	-3.03431e-10	-1.03896	3.48243e-05	-3.03431e-10	-1.12736	5.42043e-05	-3.03431e-10	-1.19456
1362642	chr5:1362642:G:A	2.67922e-13	-1.15019	-1.47159	3.53034e-06	-1.94395	-1.47233	5.42117e-06	-2.02438	-1.47262
1362678	chr5:1362678:T:C	3.18394e-12	0.185468	-0.332072	7.53123e-06	-2.03388	-0.624731	1.71709e-05	-1.89789	-0.446211
1362851	chr5:1362851:C:T	9.57456e-13	-3.03431e-10	-1.3482	3.70166e-05	-3.03431e-10	-1.06631	7.08384e-05	-3.03431e-10	-0.926916
1362954	chr5:1362954:C:A	8.616e-13	-3.03431e-10	-1.45369	2.46972e-05	-3.03431e-10	-1.47099	4.11251e-05	-3.03431e-10	-1.4707
1363126	chr5:1363126:G:A	8.70796e-13	-3.03431e-10	-1.44307	3.19935e-05	-3.03431e-10	-1.21214	5.97083e-05	-3.03431e-10	-1.09785
1363367	chr5:1363367:G:A	9.09992e-13	-3.03431e-10	-1.39904	2.54209e-05	-3.03431e-10	-1.4421	4.23534e-05	-3.03431e-10	-1.44127
1363498	chr5:1363498:A:C	9.74776e-13	-3.03431e-10	-1.33027	3.81738e-05	-3.03431e-10	-1.03552	7.28377e-05	-3.03431e-10	-0.899084
1363710	chr5:1363710:T:C	9.59395e-12	0.95641	-4.50893e-10	0.000953929	2.18292	-4.50893e-10	0.000114972	-0.442631	-4.50893e-10
1363714	chr5:1363714:G:A	1.30147e-12	-3.03431e-10	-1.04122	3.48091e-05	-3.03431e-10	-1.12779	5.41872e-05	-3.03431e-10	-1.19487
1363838	chr5:1363838:T:G	4.82686e-13	-2.03311	-4.50893e-10	1.43069e-05	-2.01693	-4.50893e-10	2.59235e-05	-1.93217	-4.50893e-10
1363931	chr5:1363931:C:T	8.47078e-13	-3.03431e-10	-1.47069	2.50247e-05	-3.03431e-10	-1.45781	4.17624e-05	-3.03431e-10	-1.45532
1364127	chr5:1364127:C:G	5.24716e-13	-0.916233	-1.03339	4.31779e-06	-1.88089	-1.33404	6.30443e-06	-1.99036	-1.35571
1364202	chr5:1364202:G:A	2.5598e-13	-1.38247	-1.28491	1.39915e-05	-0.695284	-1.34394	1.80701e-05	-0.91658	-1.37648
1364203	chr5:1364203:A:T	1.19274e-12	-3.03431e-10	-1.12847	3.22333e-05	-3.03431e-10	-1.20467	5.05721e-05	-3.03431e-10	-1.26392
1364324	chr5:1364324:T:C	4.52023e-13	-0.682086	-1.41666	3.48725e-06	-2.04563	-1.38293	1.2286e-05	-1.28592	-1.39294
1364393	chr5:1364393:G:A	8.46962e-13	-3.03431e-10	-1.47082	2.46601e-05	-3.03431e-10	-1.47249	4.10853e-05	-3.03431e-10	-1.47167
1364479	chr5:1364479:T:C	8.56254e-13	-3.03431e-10	-1.45991	2.47155e-05	-3.03431e-10	-1.47024	4.10642e-05	-3.03431e-10	-1.47218
1364903	chr5:1364903:T:C	1.42945e-13	-1.87324	-1.37678	3.59256e-06	-1.97415	-1.42466	6.00107e-06	-1.98538	-1.41
1364949	chr5:1364949:G:A	1.59583e-13	-1.74792	-1.39199	3.91466e-06	-2.02007	-1.29288	6.23204e-06	-2.02002	-1.3376
1365077	chr5:1365077:G:A	1.18412e-11	-3.03431e-10	1.16686	0.000852076	-3.03431e-10	2.07	0.00187269	-3.03431e-10	2.34781
1365084	chr5:1365084:G:A	8.4698e-13	-3.03431e-10	-1.4708	2.49765e-05	-3.03431e-10	-1.45974	4.17223e-05	-3.03431e-10	-1.45628
1365547	chr5:1365547:T:C	1.20233e-13	-1.98031	-1.44273	2.57082e-05	0.038833	-1.4697	7.27105e-06	-1.75129	-1.45213
1365867	chr5:1365867:A:G	1.69043e-13	-1.64484	-1.43748	3.19888e-06	-2.04261	-1.47227	5.32638e-06	-2.04249	-1.47216
1365892	chr5:1365892:G:A	2.41397e-13	-1.55742	-1.16862	4.66381e-06	-1.97677	-1.16107	8.78686e-06	-1.95413	-1.05993
1366259	chr5:1366259:G:A	4.73391e-13	-2.05256	-4.50893e-10	1.38098e-05	-2.05229	-4.50893e-10	2.3896e-05	-2.01361	-4.50893e-10
1367100	chr5:1367100:G:C	1.13041e-12	-3.03431e-10	-1.18214	3.68202e-05	-3.03431e-10	-1.07163	6.10316e-05	-3.03431e-10	-1.07593
1367621	chr5:1367621:C:T	3.51134e-13	-1.2253	-1.12601	4.42506e-06	-2.04534	-1.14504	1.04677e-05	-1.79922	-1.0398
1367699	chr5:1367699:C:T	1.86228e-12	-3.03431e-10	-0.682922	4.47367e-05	-3.03431e-10	-0.876879	7.04928e-05	-3.03431e-10	-0.931807
1367800	chr5:1367800:T:C	4.35652e-12	0.0055643	0.161387	3.08598e-05	-1.30583	0.0576146	4.50301e-05	-1.5576	0.177617
1367917	chr5:1367917:C:T	1.79243e-12	-0.293762	-0.427388	1.32837e-05	-1.5142	-0.576933	1.95919e-05	-1.72156	-0.490641
1368303	chr5:1368303:G:A	8.47169e-13	-3.03431e-10	-1.47058	2.55263e-05	-3.03431e-10	-1.43796	4.34489e-05	-3.03431e-10	-1.41573
1368304	chr5:1368304:A:G	8.56446e-13	-3.03431e-10	-1.45969	2.63161e-05	-3.03431e-10	-1.40749	4.51174e-05	-3.03431e-10	-1.37805
1368528	chr5:1368528:C:CCACCTCTGGA	1.15767e-12	-3.03431e-10	-1.15831	2.64509e-05	-3.03431e-10	-1.40238	4.26499e-05	-3.03431e-10	-1.43429
1368563	chr5:1368563:G:A	7.35367e-13	-0.329027	-1.28308	3.24912e-06	-2.04626	-1.45303	7.1079e-06	-1.76486	-1.46125
1368576	chr5:1368576:C:T	5.11028e-12	0.200957	0.125574	3.5709e-05	-1.14097	0.0386975	5.89353e-05	-1.31137	0.200494
1368882	chr5:1368882:A:G	9.95705e-11	2.69508	0.601065	0.000137273	-0.525985	0.770285	0.000710219	0.438535	0.939721
1369371	chr5:1369371:G:A	8.45457e-13	-3.03431e-10	-1.4726	2.47649e-05	-3.03431e-10	-1.46825	4.14754e-05	-3.03431e-10	-1.46222
1369382	chr5:1369382:C:T	1.45557e-11	-3.03431e-10	1.37326	0.000266358	-3.03431e-10	0.907167	0.000395395	-3.03431e-10	0.792567
1369457	chr5:1369457:G:A	2.16461e-12	-3.03431e-10	-0.532483	8.78112e-05	-3.03431e-10	-0.202484	0.00015743	-3.03431e-10	-0.128335
1369498	chr5:1369498:C:T	4.90182e-12	0.20666	0.0782235	3.83437e-05	-0.908503	-0.12258	8.20047e-05	-0.697319	-0.0832218
1369520	chr5:1369520:C:T	8.97802e-13	-3.03431e-10	-1.41253	2.5048e-05	-3.03431e-10	-1.45688	4.11333e-05	-3.03431e-10	-1.4705
1369562	chr5:1369562:G:A	6.97435e-12	0.24546	0.392056	5.26336e-05	-0.879523	0.165205	0.000113063	-0.66453	0.205157
1369826	chr5:1369826:T:C	4.01426e-12	-1.35738	1.44251	6.51352e-05	-1.64442	1.14322	0.000103004	-1.97415	1.42159
1369867	chr5:1369867:C:T	5.19968e-12	-1.36492	1.70879	8.27206e-05	-1.65023	1.38803	0.000132958	-1.97653	1.67924
1370007	chr5:1370007:T:C	4.71071e-12	-1.43993	1.68504	7.64454e-05	-1.7063	1.36521	0.000126498	-1.99992	1.65283
1370144	chr5:1370144:G:A	2.41634e-12	-0.42247	-4.50893e-10	0.000176672	0.496623	-4.50893e-10	0.000332544	0.619454	-4.50893e-10
1370489	chr5:1370489:G:A	8.99715e-13	-3.03431e-10	-1.4104	2.64609e-05	-3.03431e-10	-1.40201	4.44318e-05	-3.03431e-10	-1.39336
1370731	chr5:1370731:A:G	8.82561e-13	-1.70136	0.271705	1.15262e-05	-1.91365	-0.319395	1.67621e-05	-2.05427	-0.313931
1370740	chr5:1370740:T:C	1.69608e-11	-3.03431e-10	1.52618	0.000312734	-3.03431e-10	1.06768	0.000516561	-3.03431e-10	1.05988
1370861	chr5:1370861:A:G	4.02062e-11	-3.03431e-10	2.3893	0.000628023	-3.03431e-10	1.7649	0.00101737	-3.03431e-10	1.73766
1370892	chr5:1370892:G:C	3.8584e-11	-3.03431e-10	2.34812	0.000605679	-3.03431e-10	1.72868	0.000981606	-3.03431e-10	1.70187
1370978	chr5:1370978:T:C	8.2216e-13	-0.0319494	-1.46859	6.94736e-06	-1.39803	-1.34128	3.03885e-05	-0.500171	-1.27308
1371215	chr5:1371215:G:A	1.73148e-12	-3.03431e-10	-0.755743	3.24876e-05	-3.03431e-10	-1.19682	5.00227e-05	-3.03431e-10	-1.27484
1371385	chr5:1371385:A:G	3.78844e-11	-3.03431e-10	2.32982	0.000594392	-3.03431e-10	1.70987	0.0009657	-3.03431e-10	1.68554
1371400	chr5:1371400:G:A	4.81397e-13	-2.03579	-4.50893e-10	1.38851e-05	-2.04686	-4.50893e-10	2.37777e-05	-2.01857	-4.50893e-10
1371431	chr5:1371431:G:A	1.30125e-12	-3.03431e-10	-1.0414	3.38151e-05	-3.03431e-10	-1.15677	5.5707e-05	-3.03431e-10	-1.16721
1371501	chr5:1371501:C:T	1.3638e-12	-0.55593	-0.438515	1.59887e-05	-1.74681	-0.158978	5.76677e-05	-1.06759	-0.0650304
1371514	chr5:1371514:C:G	2.50238e-12	-3.03431e-10	-0.387482	7.36329e-05	-3.03431e-10	-0.378582	0.000114819	-3.03431e-10	-0.44396
1371569	chr5:1371569:A:G	8.31783e-13	-0.568773	-0.920134	1.01527e-05	-1.75131	-0.608632	3.48106e-05	-1.07822	-0.559178
1371604	chr5:1371604:A:G	6.11835e-13	-0.624513	-1.1715	6.6935e-06	-1.78052	-0.99602	2.24082e-05	-1.13059	-0.947303
1371842	chr5:1371842:C:A	3.91835e-13	-1.41454	-0.827097	1.13478e-05	-1.64628	-0.602368	1.87359e-05	-1.97507	-0.281808
1372202	chr5:1372202:T:C	8.89184e-13	-3.03431e-10	-1.42217	2.48576e-05	-3.03431e-10	-1.46451	4.15415e-05	-3.03431e-10	-1.46063
1372551	chr5:1372551:T:C	1.28554e-12	-1.05354	-4.50893e-10	2.46668e-05	-1.47222	-4.50893e-10	5.49591e-05	-1.18073	-4.50893e-10
1372753	chr5:1372753:T:C	9.03059e-13	-0.417203	-0.989487	9.23808e-06	-1.68669	-0.767649	3.36936e-05	-0.965995	-0.704014
1372858	chr5:1372858:TTTAA:T	1.1723e-12	-3.03431e-10	-1.14576	2.94065e-05	-3.03431e-10	-1.29646	4.76618e-05	-3.03431e-10	-1.32319
1372872	chr5:1372872:A:C	1.82567e-12	-0.455022	-0.247755	1.889e-05	-1.71375	-0.0252938	6.51577e-05	-1.01874	0.00823222
1372886	chr5:1372886:T:G	1.30982e-12	-3.03431e-10	-1.03484	3.93421e-05	-3.03431e-10	-1.00538	6.57065e-05	-3.03431e-10	-1.00212
1373049	chr5:1373049:A:ATATT	6.0378e-13	-0.672556	-1.13671	4.45817e-06	-1.76869	-1.41424	1.5774e-05	-0.981577	-1.44738
1373087	chr5:1373087:TTAAA:T	9.63434e-13	-0.3653	-0.976673	9.55537e-06	-1.66396	-0.75661	3.5448e-05	-0.929752	-0.689499
1373269	chr5:1373269:G:T	1.15613e-12	-3.03431e-10	-1.15964	2.89544e-05	-3.03431e-10	-1.31195	4.69889e-05	-3.03431e-10	-1.33741
1373423	chr5:1373423:A:C	1.18163e-12	-3.03431e-10	-1.13783	2.83143e-05	-3.03431e-10	-1.33431	4.49092e-05	-3.03431e-10	-1.38268
1373887	chr5:1373887:T:A	4.66168e-11	-3.03431e-10	2.53724	0.000724784	-3.03431e-10	1.9082	0.00117657	-3.03431e-10	1.88304
1373944	chr5:1373944:T:A	9.98855e-13	-3.03431e-10	-1.30587	2.48385e-05	-3.03431e-10	-1.46528	4.15953e-05	-3.03431e-10	-1.45933
1374421	chr5:1374421:G:A	4.66768e-11	-3.03431e-10	2.53852	0.000727162	-3.03431e-10	1.91148	0.00118274	-3.03431e-10	1.88827
1374564	chr5:1374564:T:C	1.32034e-12	-0.155635	-0.871196	1.09614e-05	-1.63673	-0.646567	3.9032e-05	-0.941707	-0.581229
1374771	chr5:1374771:G:C	2.19953e-13	-1.60533	-1.21374	5.85661e-06	-1.826	-1.0841	9.56564e-06	-2.05154	-0.877602
1374965	chr5:1374965:G:A	8.16144e-13	-0.60088	-0.907007	9.43405e-06	-1.76561	-0.667742	3.26025e-05	-1.10584	-0.597091
1375046	chr5:1375046:TG:T	5.24178e-13	-1.95065	-4.50893e-10	2.20725e-05	-1.58334	-4.50893e-10	3.12262e-05	-1.74606	-4.50893e-10
1375204	chr5:1375204:A:G	7.96901e-12	-3.03431e-10	0.770838	0.00015073	-3.03431e-10	0.337819	0.000245985	-3.03431e-10	0.317951
1375244	chr5:1375244:T:C	1.07417e-12	-3.03431e-10	-1.23318	4.36373e-05	-3.03431e-10	-0.901761	7.00956e-05	-3.03431e-10	-0.937457
1375297	chr5:1375297:AG:A	7.56494e-13	-0.525423	-1.05836	8.18167e-06	-1.73043	-0.845344	2.89749e-05	-1.04265	-0.778242
1375601	chr5:1375601:G:A	6.06697e-12	-3.03431e-10	0.498136	0.00011701	-3.03431e-10	0.0845895	0.000190289	-3.03431e-10	0.0612242
1375862	chr5:1375862:T:C	6.54847e-12	-3.03431e-10	0.574509	9.35529e-05	-3.03431e-10	-0.139146	0.000131984	-3.03431e-10	-0.30464
1375932	chr5:1375932:C:T	9.33577e-13	-3.03431e-10	-1.37345	2.48459e-05	-3.03431e-10	-1.46498	4.10568e-05	-3.03431e-10	-1.47236
1375941	chr5:1375941:G:A	2.33429e-12	-3.03431e-10	-0.457015	5.425e-05	-3.03431e-10	-0.684071	8.24743e-05	-3.03431e-10	-0.77483
1375997	chr5:1375997:G:A	1.44574e-12	-3.03431e-10	-0.936099	3.62202e-05	-3.03431e-10	-1.08806	6.14024e-05	-3.03431e-10	-1.06987
1376046	chr5:1376046:A:G	3.70177e-13	-2.02925	-0.269249	7.85419e-06	-1.68649	-0.930137	1.99144e-05	-1.18606	-1.00981
1376211	chr5:1376211:A:G	1.02902e-12	-0.843773	-0.432345	1.26421e-05	-1.84965	-0.290994	3.28779e-05	-1.41594	-0.278577
1376214	chr5:1376214:A:G	2.49567e-12	-3.03431e-10	-0.390166	0.000118371	-3.03431e-10	0.0961475	0.000211456	-3.03431e-10	0.1667
1376218	chr5:1376218:A:G	2.74408e-12	0.618849	-0.914126	2.04467e-05	-0.649247	-1.0106	4.35395e-05	-0.422967	-0.990681
1376284	chr5:1376284:A:G	1.11735e-12	-3.03431e-10	-1.19376	2.73401e-05	-3.03431e-10	-1.36932	4.36292e-05	-3.03431e-10	-1.41159
1376565	chr5:1376565:A:C	1.63032e-12	-3.03431e-10	-0.815947	8.46237e-05	-3.03431e-10	-0.239459	0.000157673	-3.03431e-10	-0.126791
1376706	chr5:1376706:G:A	7.42202e-12	-3.03431e-10	0.699728	0.000134202	-3.03431e-10	0.221674	0.000217036	-3.03431e-10	0.192745
1376843	chr5:1376843:AAAC:A	1.43336e-13	-2.05158	-1.19571	8.07392e-06	-1.44094	-1.1481	8.75087e-06	-1.86814	-1.15003
1376906	chr5:1376906:C:T	3.87049e-13	-1.03511	-1.21881	3.91712e-06	-1.8764	-1.43592	9.50778e-06	-1.47573	-1.45948
1377222	chr5:1377222:A:G	1.06072e-12	-3.03431e-10	-1.24577	2.64563e-05	-3.03431e-10	-1.40218	4.25597e-05	-3.03431e-10	-1.43641
1377561	chr5:1377561:A:G	2.12955e-12	-3.03431e-10	-0.548814	5.02249e-05	-3.03431e-10	-0.761162	7.66375e-05	-3.03431e-10	-0.848232
1377574	chr5:1377574:TTTTC:T	4.91563e-13	-2.01489	-4.50893e-10	1.4077e-05	-2.03313	-4.50893e-10	2.33378e-05	-2.03724	-4.50893e-10
1377659	chr5:1377659:T:C	8.48154e-13	-3.03431e-10	-1.46942	2.46578e-05	-3.03431e-10	-1.47258	4.11293e-05	-3.03431e-10	-1.4706
1377710	chr5:1377710:G:A	9.44561e-13	0.0422032	-1.40396	1.0804e-05	-0.937276	-1.36048	2.25888e-05	-0.723554	-1.34631
1377742	chr5:1377742:C:T	2.35945e-13	-1.35194	-1.39695	4.3911e-06	-1.97564	-1.22246	1.01246e-05	-1.72325	-1.1491
1378106	chr5:1378106:A:G	1.87327e-12	-3.03431e-10	-0.677036	4.63729e-05	-3.03431e-10	-0.840957	7.59704e-05	-3.03431e-10	-0.856974
1378301	chr5:1378301:C:T	4.12126e-13	-1.19442	-0.996733	4.79728e-06	-1.98309	-1.12654	1.03829e-05	-1.69721	-1.14995
1378654	chr5:1378654:A:G	1.25306e-12	-3.03431e-10	-1.07913	3.65811e-05	-3.03431e-10	-1.07814	6.27312e-05	-3.03431e-10	-1.04846
1378657	chr5:1378657:C:T	2.88637e-13	-1.51811	-1.0292	5.84565e-06	-1.7963	-1.11567	7.69691e-06	-2.04472	-1.10178
1378664	chr5:1378664:A:G	4.31936e-12	-3.03431e-10	0.158385	9.05085e-05	-3.03431e-10	-0.17223	0.000147419	-3.03431e-10	-0.194036
1378804	chr5:1378804:G:A	8.45459e-13	-3.03431e-10	-1.4726	2.47646e-05	-3.03431e-10	-1.46826	4.10899e-05	-3.03431e-10	-1.47155
1378891	chr5:1378891:A:G	1.09259e-12	-3.03431e-10	-1.21617	3.21082e-05	-3.03431e-10	-1.20856	5.48046e-05	-3.03431e-10	-1.18354
1379112	chr5:1379112:T:C	4.05315e-13	-2.01821	-0.189603	1.73953e-05	-1.67318	-0.14829	2.07585e-05	-2.0288	-0.12556
1379200	chr5:1379200:G:A	2.07079e-12	-3.03431e-10	-0.576792	5.62223e-05	-3.03431e-10	-0.64836	9.60854e-05	-3.03431e-10	-0.62208
1379231	chr5:1379231:T:G	1.16654e-12	-3.03431e-10	-1.15068	2.76023e-05	-3.03431e-10	-1.35977	4.6226e-05	-3.03431e-10	-1.35378
1379341	chr5:1379341:AC:A	8.84583e-13	-0.119729	-1.30763	8.31878e-06	-1.4042	-1.15496	3.19841e-05	-0.629315	-1.09276
1379358	chr5:1379358:C:T	1.60181e-12	-3.03431e-10	-0.833587	4.54341e-05	-3.03431e-10	-0.861411	7.84671e-05	-3.03431e-10	-0.824638
1379628	chr5:1379628:G:A	8.42465e-13	-0.134704	-1.34144	7.43765e-06	-1.42633	-1.24479	2.75605e-05	-0.671631	-1.1993
1379647	chr5:1379647:T:C	1.66538e-13	-1.82953	-1.26772	4.41947e-06	-2.02248	-1.16917	8.67319e-06	-2.02603	-1.00106
1379711	chr5:1379711:G:A	2.55879e-13	-1.36822	-1.29955	4.72727e-06	-1.76603	-1.3583	6.03856e-06	-2.03713	-1.35203
1379805	chr5:1379805:T:A	1.16439e-12	-3.03431e-10	-1.15253	4.52844e-05	-3.03431e-10	-0.864712	8.32356e-05	-3.03431e-10	-0.765642
1379906	chr5:1379906:TAC:T	2.68832e-13	-1.29727	-1.32112	4.87528e-06	-1.71802	-1.37548	6.08567e-06	-2.01091	-1.37047
1379948	chr5:1379948:C:T	5.86524e-12	-3.03431e-10	0.464321	0.000113883	-3.03431e-10	0.0574994	0.000179136	-3.03431e-10	0.000826776
1379965	chr5:1379965:A:C	1.23465e-13	-1.92454	-1.47198	5.27241e-06	-1.55212	-1.46307	6.88779e-06	-1.82215	-1.43542
1380060	chr5:1380060:A:G	2.66825e-13	-2.00757	-0.61831	2.16208e-05	-0.986905	-0.617114	1.69191e-05	-1.76542	-0.593448
1380336	chr5:1380336:C:T	1.41503e-12	-3.03431e-10	-0.957572	4.88341e-05	-3.03431e-10	-0.789245	8.77499e-05	-3.03431e-10	-0.712827
1380588	chr5:1380588:C:T	1.0368e-12	-3.03431e-10	-1.26858	2.70471e-05	-3.03431e-10	-1.38009	4.54372e-05	-3.03431e-10	-1.37099
1380844	chr5:1380844:G:A	1.43915e-13	-2.00155	-1.2417	4.06734e-06	-1.99273	-1.28195	7.28656e-06	-1.91728	-1.28401
1381361	chr5:1381361:A:G	1.53595e-13	-2.02202	-1.15614	3.5071e-06	-2.05318	-1.3697	5.79293e-06	-1.98667	-1.44401
1381917	chr5:1381917:T:C	1.27897e-12	-3.03431e-10	-1.05866	3.74867e-05	-3.03431e-10	-1.05369	6.43279e-05	-3.03431e-10	-1.02332
1381921	chr5:1381921:C:T	2.28658e-13	-1.89712	-0.883132	1.00714e-05	-1.89794	-0.470036	1.97506e-05	-1.92579	-0.278341
1382134	chr5:1382134:T:C	1.04111e-12	-3.03431e-10	-1.26443	3.50742e-05	-3.03431e-10	-1.12021	5.88582e-05	-3.03431e-10	-1.11219
1382203	chr5:1382203:G:A	1.21926e-12	-3.03431e-10	-1.10648	3.03137e-05	-3.03431e-10	-1.26607	4.80006e-05	-3.03431e-10	-1.3161
1382571	chr5:1382571:T:C	2.50938e-13	-1.97874	-0.708536	7.3087e-06	-1.83932	-0.849289	1.12123e-05	-1.84114	-0.929171
1382594	chr5:1382594:C:T	8.72755e-13	-3.03431e-10	-1.44082	2.5866e-05	-3.03431e-10	-1.42474	4.45254e-05	-3.03431e-10	-1.39126
1382725	chr5:1382725:G:T	1.58958e-12	-3.03431e-10	-0.841254	4.50517e-05	-3.03431e-10	-0.869864	7.63797e-05	-3.03431e-10	-0.8516
1383435	chr5:1383435:C:T	2.42246e-13	-2.03936	-0.683168	5.78973e-06	-2.0534	-0.868187	9.94789e-06	-2.03008	-0.859879
1383639	chr5:1383639:T:A	1.62817e-12	-3.03431e-10	-0.817263	4.16024e-05	-3.03431e-10	-0.949515	6.83159e-05	-3.03431e-10	-0.963175
1383951	chr5:1383951:A:C	4.7681e-13	-2.04536	-4.50893e-10	1.61169e-05	-1.89781	-4.50893e-10	2.44039e-05	-1.99258	-4.50893e-10
1383971	chr5:1383971:A:T	4.87153e-13	-2.0239	-4.50893e-10	1.48139e-05	-1.98211	-4.50893e-10	2.56961e-05	-1.94098	-4.50893e-10
1384116	chr5:1384116:C:A	4.80843e-13	-2.03694	-4.50893e-10	1.44724e-05	-2.00543	-4.50893e-10	2.33283e-05	-2.03765	-4.50893e-10
1384251	chr5:1384251:T:C	8.96609e-13	-3.03431e-10	-1.41386	2.69058e-05	-3.03431e-10	-1.38533	4.53133e-05	-3.03431e-10	-1.37372
1384385	chr5:1384385:T:A	1.02063e-12	-3.03431e-10	-1.28431	3.40913e-05	-3.03431e-10	-1.14863	6.15061e-05	-3.03431e-10	-1.06818
1384409	chr5:1384409:A:C	9.38554e-13	-3.03431e-10	-1.36814	3.00996e-05	-3.03431e-10	-1.27316	4.94347e-05	-3.03431e-10	-1.28666
1384492	chr5:1384492:C:G	2.24022e-13	-1.80935	-0.991386	4.36709e-06	-1.97278	-1.23079	6.72522e-06	-2.03309	-1.24836
1384820	chr5:1384820:C:T	1.28965e-13	-2.04406	-1.30887	3.95487e-06	-1.86119	-1.44153	5.32106e-06	-2.04738	-1.46827
1385143	chr5:1385143:C:T	1.18128e-12	-3.03431e-10	-1.13812	4.93189e-05	-3.03431e-10	-0.779366	9.57333e-05	-3.03431e-10	-0.625751
1385255	chr5:1385255:A:G	8.62336e-13	-3.03431e-10	-1.45283	2.53433e-05	-3.03431e-10	-1.44516	4.24754e-05	-3.03431e-10	-1.43839
1385338	chr5:1385338:G:A	1.1093e-12	-3.03431e-10	-1.201	2.73861e-05	-3.03431e-10	-1.36764	4.36628e-05	-3.03431e-10	-1.41082
1385427	chr5:1385427:G:T	8.81004e-13	-3.03431e-10	-1.43142	3.01906e-05	-3.03431e-10	-1.27014	5.51641e-05	-3.03431e-10	-1.17701
1385459	chr5:1385459:G:A	1.66585e-13	-1.91296	-1.18401	4.38893e-06	-2.05447	-1.14412	8.18055e-06	-1.97078	-1.11478
1385461	chr5:1385461:A:G	1.6952e-13	-1.90756	-1.17195	4.44603e-06	-2.05426	-1.1314	8.32393e-06	-1.96661	-1.10157
1385486	chr5:1385486:G:A	1.4479e-13	-1.89089	-1.34631	3.67441e-06	-2.05291	-1.32337	6.91631e-06	-1.95281	-1.30063
1385542	chr5:1385542:GGT:G	1.0758e-12	-3.03431e-10	-1.23166	2.56874e-05	-3.03431e-10	-1.43167	4.14148e-05	-3.03431e-10	-1.46368
1385547	chr5:1385547:T:C	3.06504e-13	-1.59228	-0.894969	6.11864e-06	-1.6556	-1.21073	1.18231e-05	-1.43992	-1.27734
1385571	chr5:1385571:G:A	1.1726e-12	-3.03431e-10	-1.1455	3.84865e-05	-3.03431e-10	-1.02737	6.48408e-05	-3.03431e-10	-1.01538
1385627	chr5:1385627:G:C	8.96478e-13	-3.03431e-10	-1.414	2.52049e-05	-3.03431e-10	-1.45064	4.14028e-05	-3.03431e-10	-1.46397
1385630	chr5:1385630:T:G	8.61242e-13	-3.03431e-10	-1.4541	2.49601e-05	-3.03431e-10	-1.4604	4.27006e-05	-3.03431e-10	-1.43311
1385754	chr5:1385754:C:T	2.60253e-11	-3.03431e-10	1.95435	0.00042949	-3.03431e-10	1.38493	0.000671438	-3.03431e-10	1.3221
1386128	chr5:1386128:C:T	4.6652e-12	-3.03431e-10	0.235408	0.000164396	-3.03431e-10	0.424603	0.00028755	-3.03431e-10	0.474081
1386721	chr5:1386721:C:T	2.46229e-12	-3.03431e-10	-0.403631	7.71533e-05	-3.03431e-10	-0.331879	0.000129497	-3.03431e-10	-0.323661
1386978	chr5:1386978:C:T	4.9865e-13	-2.00057	-4.50893e-10	1.37798e-05	-2.05447	-4.50893e-10	2.32786e-05	-2.03978	-4.50893e-10
1386985	chr5:1386985:A:G	8.93522e-13	-3.03431e-10	-1.41731	2.50654e-05	-3.03431e-10	-1.45618	4.27567e-05	-3.03431e-10	-1.43179
1387027	chr5:1387027:G:A	2.83225e-13	-2.02939	-0.536841	6.71963e-06	-2.0033	-0.769336	1.28334e-05	-1.86103	-0.774234
1387980	chr5:1387980:G:A	9.92666e-13	-3.03431e-10	-1.31208	2.99463e-05	-3.03431e-10	-1.27827	4.80036e-05	-3.03431e-10	-1.31604
1388406	chr5:1388406:T:C	8.93233e-13	-3.03431e-10	-1.41763	2.66164e-05	-3.03431e-10	-1.39615	4.49687e-05	-3.03431e-10	-1.38135
1388510	chr5:1388510:C:T	1.25985e-13	-1.90412	-1.4722	4.13811e-06	-1.84605	-1.41138	7.33882e-06	-1.80447	-1.38967
1388786	chr5:1388786:A:T	1.1726e-12	-3.03431e-10	-1.1455	3.13346e-05	-3.03431e-10	-1.23295	5.68705e-05	-3.03431e-10	-1.14654
1388954	chr5:1388954:T:C	9.58791e-13	-3.03431e-10	-1.34681	2.87315e-05	-3.03431e-10	-1.31968	4.63056e-05	-3.03431e-10	-1.35206
1389071	chr5:1389071:C:T	1.3937e-13	-2.05296	-1.22238	3.51885e-06	-2.03469	-1.38485	5.5446e-06	-2.02737	-1.44712
1389095	chr5:1389095:C:G	8.59014e-13	-3.03431e-10	-1.45669	2.48235e-05	-3.03431e-10	-1.46588	4.12764e-05	-3.03431e-10	-1.46703
1389648	chr5:1389648:GT:G	8.61405e-13	-3.03431e-10	-1.45391	2.56051e-05	-3.03431e-10	-1.43488	4.28319e-05	-3.03431e-10	-1.43003
1390234	chr5:1390234:T:C	1.56345e-13	-1.97386	-1.18655	4.33569e-06	-2.05368	-1.15711	8.37498e-06	-1.98702	-1.07505
1390326	chr5:1390326:C:T	1.58267e-13	-2.02659	-1.1216	4.47461e-06	-2.05019	-1.12906	8.61278e-06	-1.97696	-1.05711
1390561	chr5:1390561:T:C	1.13756e-12	-3.03431e-10	-1.17584	2.97553e-05	-3.03431e-10	-1.28467	4.92671e-05	-3.03431e-10	-1.29006
1390563	chr5:1390563:A:G	1.12949e-12	-3.03431e-10	-1.18295	2.95876e-05	-3.03431e-10	-1.29032	4.89921e-05	-3.03431e-10	-1.29566
1390847	chr5:1390847:T:C	1.06094e-12	-3.03431e-10	-1.24557	3.24157e-05	-3.03431e-10	-1.19903	5.48375e-05	-3.03431e-10	-1.18294
1391046	chr5:1391046:T:C	8.8935e-13	-3.03431e-10	-1.42199	2.70636e-05	-3.03431e-10	-1.37948	4.76782e-05	-3.03431e-10	-1.32284
1391254	chr5:1391254:A:G	2.64775e-13	-1.7132	-0.920403	4.82594e-06	-1.99447	-1.1092	9.73476e-06	-1.78695	-1.12467
1391636	chr5:1391636:T:A	8.45836e-13	-3.03431e-10	-1.47215	2.47334e-05	-3.03431e-10	-1.46952	4.11737e-05	-3.03431e-10	-1.46952
1391703	chr5:1391703:G:A	1.0312e-12	-3.03431e-10	-1.274	3.05702e-05	-3.03431e-10	-1.25765	5.54349e-05	-3.03431e-10	-1.17211
1391838	chr5:1391838:G:A	4.73084e-13	-2.05321	-4.50893e-10	1.4738e-05	-1.98724	-4.50893e-10	2.31782e-05	-2.04411	-4.50893e-10
1391946	chr5:1391946:G:A	1.45638e-12	-3.03431e-10	-0.928769	4.15815e-05	-3.03431e-10	-0.950017	6.97693e-05	-3.03431e-10	-0.942124
1392129	chr5:1392129:C:T	1.33353e-12	-3.03431e-10	-1.0169	3.22159e-05	-3.03431e-10	-1.20521	5.11887e-05	-3.03431e-10	-1.2518
1392380	chr5:1392380:G:A	3.30129e-12	-3.03431e-10	-0.110411	7.16366e-05	-3.03431e-10	-0.406068	0.000118959	-3.03431e-10	-0.408536
1392606	chr5:1392606:T:G	2.03268e-13	-2.00389	-0.894065	5.54297e-06	-2.0496	-0.915545	1.04998e-05	-1.93899	-0.896971
1392850	chr5:1392850:A:C	1.96957e-13	-1.46799	-1.46151	4.68001e-06	-1.74938	-1.38499	7.18371e-06	-1.84881	-1.36669
1393302	chr5:1393302:G:A	9.15074e-13	-3.03431e-10	-1.39347	2.54677e-05	-3.03431e-10	-1.44026	4.20569e-05	-3.03431e-10	-1.44829
1393339	chr5:1393339:A:G	1.62767e-12	-3.03431e-10	-0.817576	5.25945e-05	-3.03431e-10	-0.715061	8.43146e-05	-3.03431e-10	-0.752762
1393396	chr5:1393396:G:A	1.09626e-12	-3.03431e-10	-1.21282	3.6869e-05	-3.03431e-10	-1.0703	6.30515e-05	-3.03431e-10	-1.04337
1393914	chr5:1393914:C:T	9.31161e-13	-3.03431e-10	-1.37605	2.85158e-05	-3.03431e-10	-1.32722	4.75198e-05	-3.03431e-10	-1.32617
1393963	chr5:1393963:G:A	1.40077e-12	-3.03431e-10	-0.967699	3.47341e-05	-3.03431e-10	-1.12995	5.90007e-05	-3.03431e-10	-1.10977
1394119	chr5:1394119:C:T	8.45577e-13	-3.03431e-10	-1.47246	2.58747e-05	-3.03431e-10	-1.42441	4.42349e-05	-3.03431e-10	-1.3978
1394361	chr5:1394361:G:A	9.73011e-13	-1.33208	-4.50893e-10	2.00888e-05	-1.67751	-4.50893e-10	4.02036e-05	-1.49336	-4.50893e-10
1394485	chr5:1394485:C:G	6.43995e-12	-0.0974684	0.655266	7.57814e-05	-0.934031	0.584211	0.000140537	-0.754949	0.513103
1394500	chr5:1394500:C:T	1.08453e-12	-3.03431e-10	-1.22358	2.84233e-05	-3.03431e-10	-1.33047	4.65899e-05	-3.03431e-10	-1.34593
1394545	chr5:1394545:G:A	9.56687e-13	-3.03431e-10	-1.349	2.74114e-05	-3.03431e-10	-1.36671	4.50137e-05	-3.03431e-10	-1.38035
1394681	chr5:1394681:T:G	1.31243e-12	-3.03431e-10	-1.03284	4.62743e-05	-3.03431e-10	-0.843086	7.42385e-05	-3.03431e-10	-0.880035
1394700	chr5:1394700:A:G	5.22167e-12	0.652649	-0.304554	3.72001e-05	-0.344563	-0.716799	6.14803e-05	-0.193974	-0.874627
1394962	chr5:1394962:C:T	1.40054e-13	-2.01875	-1.2517	4.31277e-06	-2.03814	-1.17795	6.85716e-06	-2.05289	-1.20914
1394998	chr5:1394998:C:T	1.09011e-12	-1.21845	-4.50893e-10	1.85451e-05	-1.75747	-4.50893e-10	3.08689e-05	-1.75757	-4.50893e-10
1395276	chr5:1395276:C:A	8.78607e-13	-3.03431e-10	-1.43414	2.9295e-05	-3.03431e-10	-1.30026	5.11832e-05	-3.03431e-10	-1.25191
1395459	chr5:1395459:G:A	8.33593e-13	-1.48673	-4.50893e-10	4.14382e-05	-0.95347	-4.50893e-10	7.35074e-05	-0.889931	-4.50893e-10
1395675	chr5:1395675:G:A	8.94025e-13	-3.03431e-10	-1.41674	2.70065e-05	-3.03431e-10	-1.3816	4.43909e-05	-3.03431e-10	-1.39428
1395679	chr5:1395679:A:G	2.04734e-13	-1.86648	-1.02429	6.46141e-06	-2.05289	-0.75894	1.24285e-05	-2.05389	-0.613438
1395740	chr5:1395740:GC:G	8.45627e-13	-3.03431e-10	-1.4724	2.51253e-05	-3.03431e-10	-1.4538	4.22666e-05	-3.03431e-10	-1.44332
1396176	chr5:1396176:G:A	4.87882e-13	-2.0224	-4.50893e-10	1.81174e-05	-1.7808	-4.50893e-10	3.13875e-05	-1.74091	-4.50893e-10
1396208	chr5:1396208:C:T	6.99618e-12	-3.03431e-10	0.640641	0.000274232	-3.03431e-10	0.936302	0.000509852	-3.03431e-10	1.0468
1396294	chr5:1396294:C:T	8.54443e-13	-3.03431e-10	-1.46203	2.61177e-05	-3.03431e-10	-1.41506	4.48011e-05	-3.03431e-10	-1.38509
1396698	chr5:1396698:T:C	1.78425e-13	-1.70906	-1.31926	4.45235e-06	-2.03163	-1.15261	8.27664e-06	-2.02309	-1.05079
1396897	chr5:1396897:G:A	9.90016e-13	-3.03431e-10	-1.31476	3.36516e-05	-3.03431e-10	-1.16161	5.80559e-05	-3.03431e-10	-1.12591
1397000	chr5:1397000:G:C	4.91949e-13	-2.0141	-4.50893e-10	1.84001e-05	-1.76532	-4.50893e-10	3.19886e-05	-1.72194	-4.50893e-10
1397426	chr5:1397426:G:A	1.17013e-11	-3.03431e-10	1.15498	0.000471133	-3.03431e-10	1.47747	0.000897621	-3.03431e-10	1.61243
1397523	chr5:1397523:C:T	1.28219e-12	-3.03431e-10	-1.05615	3.73292e-05	-3.03431e-10	-1.0579	5.78805e-05	-3.03431e-10	-1.12894
1397892	chr5:1397892:C:T	1.61556e-13	-1.91757	-1.21005	4.66298e-06	-2.0489	-1.08912	8.39953e-06	-2.05255	-1.00659
1398159	chr5:1398159:G:A	8.86632e-13	-3.03431e-10	-1.42505	2.84862e-05	-3.03431e-10	-1.32825	4.85973e-05	-3.03431e-10	-1.30375
1398342	chr5:1398342:C:T	4.76075e-13	-2.0469	-4.50893e-10	1.39504e-05	-2.04216	-4.50893e-10	2.30507e-05	-2.04962	-4.50893e-10
1398391	chr5:1398391:A:C	1.07665e-12	-3.03431e-10	-1.23087	3.07279e-05	-3.03431e-10	-1.2525	4.84008e-05	-3.03431e-10	-1.3078
1398682	chr5:1398682:G:A	1.61795e-13	-1.96169	-1.16446	5.01681e-06	-2.0331	-1.03178	9.05351e-06	-2.04079	-0.94338
1398691	chr5:1398691:A:G	1.60777e-13	-1.96039	-1.17207	4.96901e-06	-2.03374	-1.04071	8.95888e-06	-2.0413	-0.953377
1398694	chr5:1398694:G:T	1.13707e-13	-2.04042	-1.43843	3.16938e-06	-2.05248	-1.47165	5.26629e-06	-2.05423	-1.47176
1398964	chr5:1398964:T:C	1.24617e-12	-3.03431e-10	-1.08465	3.56511e-05	-3.03431e-10	-1.10389	5.53175e-05	-3.03431e-10	-1.17423
1399310	chr5:1399310:G:A	4.74487e-13	-2.05024	-4.50893e-10	1.39044e-05	-2.04547	-4.50893e-10	2.29617e-05	-2.05349	-4.50893e-10
1399316	chr5:1399316:T:C	1.32534e-13	-1.87089	-1.45475	3.31082e-06	-2.05356	-1.42692	5.81457e-06	-2.05047	-1.37648
1400423	chr5:1400423:G:T	8.59687e-13	-3.03431e-10	-1.45591	2.67561e-05	-3.03431e-10	-1.39091	4.52575e-05	-3.03431e-10	-1.37495
1400577	chr5:1400577:T:G	8.45634e-13	-3.03431e-10	-1.47239	2.55513e-05	-3.03431e-10	-1.43698	4.35343e-05	-3.03431e-10	-1.41377
1401368	chr5:1401368:G:A	1.20639e-12	-3.03431e-10	-1.11709	2.96423e-05	-3.03431e-10	-1.28847	5.05562e-05	-3.03431e-10	-1.26423
1401461	chr5:1401461:T:C	8.53305e-13	-3.03431e-10	-1.46336	2.70681e-05	-3.03431e-10	-1.37932	4.68193e-05	-3.03431e-10	-1.34102
1401465	chr5:1401465:C:T	9.43512e-13	-0.0372127	-1.32566	7.14915e-06	-1.36708	-1.3436	1.29856e-05	-1.23702	-1.38646
1401704	chr5:1401704:AGGGCGCT:A	8.63089e-13	-3.03431e-10	-1.45196	2.71008e-05	-3.03431e-10	-1.37811	4.60036e-05	-3.03431e-10	-1.3586
1402290	chr5:1402290:G:C	1.48937e-12	-3.03431e-10	-0.906367	3.63428e-05	-3.03431e-10	-1.08468	5.7592e-05	-3.03431e-10	-1.13393
1402433	chr5:1402433:C:T	1.47654e-12	-3.03431e-10	-0.915019	3.83474e-05	-3.03431e-10	-1.03099	6.34814e-05	-3.03431e-10	-1.03657
1402958	chr5:1402958:G:A	1.54956e-12	-3.03431e-10	-0.86675	3.75845e-05	-3.03431e-10	-1.05108	5.94279e-05	-3.03431e-10	-1.10255
1403129	chr5:1403129:G:A	1.12181e-12	-3.03431e-10	-1.18978	3.31962e-05	-3.03431e-10	-1.17524	5.16169e-05	-3.03431e-10	-1.24347
1404101	chr5:1404101:T:G	1.36502e-12	-3.03431e-10	-0.993554	3.25463e-05	-3.03431e-10	-1.19501	5.58166e-05	-3.03431e-10	-1.16525
1404141	chr5:1404141:G:A	8.93675e-13	-3.03431e-10	-1.41714	2.87769e-05	-3.03431e-10	-1.3181	4.89727e-05	-3.03431e-10	-1.29606
1404351	chr5:1404351:A:G	4.91842e-13	-2.01432	-4.50893e-10	1.41433e-05	-2.02843	-4.50893e-10	2.34242e-05	-2.03355	-4.50893e-10
1404371	chr5:1404371:G:A	1.35825e-12	-3.03431e-10	-0.998522	3.69036e-05	-3.03431e-10	-1.06936	6.80933e-05	-3.03431e-10	-0.966439
1404433	chr5:1404433:C:T	1.12505e-13	-2.05433	-1.43515	3.84269e-06	-1.95877	-1.37273	6.53495e-06	-1.98789	-1.32226
1404589	chr5:1404589:A:T	1.42145e-13	-2.013	-1.24263	3.90021e-06	-1.89394	-1.4227	6.06059e-06	-1.92256	-1.46296
1404611	chr5:1404611:C:T	1.2705e-13	-2.05099	-1.31691	3.9401e-06	-1.9413	-1.36517	6.50191e-06	-1.97427	-1.34095
1404807	chr5:1404807:T:C	1.8365e-13	-2.04835	-0.951097	4.49885e-06	-1.93203	-1.24182	7.03727e-06	-1.96561	-1.27048
1405025	chr5:1405025:T:C	6.33317e-12	-3.03431e-10	0.541078	0.000174128	-3.03431e-10	0.482119	0.000242782	-3.03431e-10	0.304845
1405168	chr5:1405168:C:T	3.46782e-12	-3.03431e-10	-0.0611966	8.254e-05	-3.03431e-10	-0.264391	0.000138293	-3.03431e-10	-0.25794
1405492	chr5:1405492:A:C	2.89147e-12	-3.03431e-10	-0.242959	5.87547e-05	-3.03431e-10	-0.604301	0.000103505	-3.03431e-10	-0.547698
1405579	chr5:1405579:T:C	1.10632e-13	-2.04971	-1.45656	3.53556e-06	-1.94229	-1.47251	5.75915e-06	-1.97591	-1.46062
1405608	chr5:1405608:T:C	1.13107e-13	-2.03945	-1.44469	3.50081e-06	-2.02971	-1.39497	6.1412e-06	-2.04376	-1.32854
1405622	chr5:1405622:G:A	8.47306e-13	-3.03431e-10	-1.47042	2.62726e-05	-3.03431e-10	-1.40915	4.51966e-05	-3.03431e-10	-1.3763
1405691	chr5:1405691:C:T	1.6617e-13	-2.04069	-1.05878	4.80008e-06	-1.97805	-1.13099	8.12177e-06	-2.0034	-1.08937
1405767	chr5:1405767:C:T	6.02465e-13	-0.367866	-1.44358	1.02254e-05	-1.10744	-1.24536	1.463e-05	-1.35927	-1.14497
1405842	chr5:1405842:ACTTCGAC:A	1.12168e-12	-3.03431e-10	-1.18989	2.9265e-05	-3.03431e-10	-1.30128	4.63369e-05	-3.03431e-10	-1.35138
1405987	chr5:1405987:G:A	1.40954e-12	-3.03431e-10	-0.961461	3.33266e-05	-3.03431e-10	-1.17132	5.72064e-05	-3.03431e-10	-1.14065
1406260	chr5:1406260:C:T	8.4979e-13	-3.03431e-10	-1.46749	2.66279e-05	-3.03431e-10	-1.39572	4.59314e-05	-3.03431e-10	-1.36017
1406473	chr5:1406473:G:A	4.86017e-13	-2.02623	-4.50893e-10	1.48016e-05	-1.98294	-4.50893e-10	2.39769e-05	-2.01023	-4.50893e-10
1406548	chr5:1406548:G:A	1.85382e-13	-2.03495	-0.955106	5.30098e-06	-1.97841	-1.03137	8.99103e-06	-2.00737	-0.983724
1406816	chr5:1406816:G:A	9.23283e-13	-1.38454	-4.50893e-10	1.47675e-05	-1.98525	-4.50893e-10	2.76901e-05	-1.86624	-4.50893e-10
1406853	chr5:1406853:ATGTGACTCC:A	5.16041e-13	-1.96629	-4.50893e-10	1.39033e-05	-2.04555	-4.50893e-10	2.33386e-05	-2.03721	-4.50893e-10
1406931	chr5:1406931:T:C	1.40746e-12	-3.03431e-10	-0.962939	3.95113e-05	-3.03431e-10	-1.00109	6.46138e-05	-3.03431e-10	-1.01889
1407014	chr5:1407014:C:T	7.17132e-13	-0.187706	-1.44951	1.11315e-05	-1.00849	-1.2594	1.58863e-05	-1.26113	-1.16073
1407264	chr5:1407264:A:G	1.16549e-12	-3.03431e-10	-1.15158	2.91172e-05	-3.03431e-10	-1.30634	4.52889e-05	-3.03431e-10	-1.37426
1407375	chr5:1407375:GA:G	8.45182e-13	-0.186365	-1.28656	9.76935e-06	-0.972878	-1.42555	1.25061e-05	-1.22395	-1.43715
1407631	chr5:1407631:G:A	3.53389e-13	-1.03852	-1.30639	5.01922e-06	-1.6751	-1.3893	7.20665e-06	-1.78093	-1.43139
1407767	chr5:1407767:G:A	1.13583e-12	-3.03431e-10	-1.17736	2.86598e-05	-3.03431e-10	-1.32218	4.8781e-05	-3.03431e-10	-1.29998
1408112	chr5:1408112:A:T	8.53648e-13	0.00237388	-1.46533	1.08307e-05	-0.85906	-1.43622	1.44947e-05	-1.13238	-1.38115
1408234	chr5:1408234:G:T	1.00942e-12	-0.0894267	-1.20592	1.09418e-05	-0.876737	-1.40835	1.38963e-05	-1.13877	-1.41692
1408289	chr5:1408289:A:G	3.78908e-13	-0.8856	-1.38958	5.39119e-06	-1.54858	-1.44433	7.75665e-06	-1.66889	-1.46988
1408611	chr5:1408611:G:A	1.22329e-12	-3.03431e-10	-1.10318	2.99465e-05	-3.03431e-10	-1.27826	5.11167e-05	-3.03431e-10	-1.25321
1408782	chr5:1408782:C:T	1.6401e-12	-3.03431e-10	-0.809963	5.41274e-05	-3.03431e-10	-0.686333	9.08354e-05	-3.03431e-10	-0.678269
1408864	chr5:1408864:A:C	1.52262e-12	-0.0781173	-0.80617	1.5331e-05	-0.815853	-1.13194	1.8956e-05	-1.09267	-1.15253
1409111	chr5:1409111:G:C	1.25517e-12	-3.03431e-10	-1.07745	3.05491e-05	-3.03431e-10	-1.25834	5.21917e-05	-3.03431e-10	-1.23239
1409367	chr5:1409367:C:T	1.93622e-12	-3.03431e-10	-0.643983	4.74376e-05	-3.03431e-10	-0.818259	7.16018e-05	-3.03431e-10	-0.916197
1409387	chr5:1409387:C:T	5.12547e-13	-1.97309	-4.50893e-10	1.52635e-05	-1.95221	-4.50893e-10	2.45162e-05	-1.98798	-4.50893e-10
1409626	chr5:1409626:G:A	1.70173e-12	-3.03431e-10	-0.773075	3.66292e-05	-3.03431e-10	-1.07683	5.52307e-05	-3.03431e-10	-1.1758
1409905	chr5:1409905:T:C	3.01223e-12	-3.03431e-10	-0.202041	6.50662e-05	-3.03431e-10	-0.502269	9.95047e-05	-3.03431e-10	-0.587113
1409958	chr5:1409958:A:G	9.30201e-13	-3.03431e-10	-1.37708	3.10041e-05	-3.03431e-10	-1.24356	5.3034e-05	-3.03431e-10	-1.21638
1410380	chr5:1410380:C:T	2.09675e-12	-3.03431e-10	-0.564333	5.11018e-05	-3.03431e-10	-0.743854	7.73793e-05	-3.03431e-10	-0.838599
1410498	chr5:1410498:G:T	1.00606e-12	0.164903	-1.46359	1.37783e-05	-0.745432	-1.30915	1.8824e-05	-1.03199	-1.22019
1410910	chr5:1410910:G:A	1.00613e-12	-3.03431e-10	-1.29861	2.6522e-05	-3.03431e-10	-1.3997	4.5389e-05	-3.03431e-10	-1.37205
1411128	chr5:1411128:G:A	1.47893e-12	-3.03431e-10	-0.913403	3.32645e-05	-3.03431e-10	-1.17318	5.05797e-05	-3.03431e-10	-1.26377
1411141	chr5:1411141:A:C	4.86859e-13	-0.700028	-1.32447	6.24164e-06	-1.37861	-1.46782	9.24359e-06	-1.49968	-1.46371
1411584	chr5:1411584:C:T	8.9593e-13	-3.03431e-10	-1.41462	2.92818e-05	-3.03431e-10	-1.30071	4.98234e-05	-3.03431e-10	-1.27883
1411899	chr5:1411899:A:G	1.21941e-12	-3.03431e-10	-1.10635	2.95033e-05	-3.03431e-10	-1.29317	4.63413e-05	-3.03431e-10	-1.35128
1411938	chr5:1411938:G:A	2.84834e-12	-3.03431e-10	-0.257986	7.05321e-05	-3.03431e-10	-0.421605	0.000103117	-3.03431e-10	-0.551457
1412136	chr5:1412136:T:C	2.78361e-12	-0.543275	0.262301	7.5284e-05	-0.816956	0.460551	6.46097e-05	-1.26389	0.244937
1412434	chr5:1412434:C:T	8.66081e-13	-3.03431e-10	-1.4485	2.47634e-05	-3.03431e-10	-1.46831	4.10744e-05	-3.03431e-10	-1.47193
1412490	chr5:1412490:C:T	2.33564e-13	-1.34355	-1.41547	1.02442e-05	-1.05111	-1.29986	1.25554e-05	-1.54397	-1.1132
1412712	chr5:1412712:T:TC	5.718e-13	-1.86369	-4.50893e-10	2.58718e-05	-1.42452	-4.50893e-10	3.85791e-05	-1.53461	-4.50893e-10
1412856	chr5:1412856:G:A	6.24228e-13	-1.77596	-4.50893e-10	2.27889e-05	-1.5514	-4.50893e-10	3.14833e-05	-1.73786	-4.50893e-10
1413416	chr5:1413416:C:T	1.98872e-10	-3.03431e-10	3.98794	0.00427069	-3.03431e-10	3.68186	0.00730154	-3.03431e-10	3.70852
1413694	chr5:1413694:C:T	8.66572e-13	-3.03431e-10	-1.44793	2.49276e-05	-3.03431e-10	-1.4617	4.14371e-05	-3.03431e-10	-1.46314
1413976	chr5:1413976:G:A	2.14038e-13	-1.4723	-1.37403	4.29232e-06	-1.8643	-1.35655	7.93867e-06	-1.75501	-1.36057
1414127	chr5:1414127:G:A	1.12214e-10	-3.03431e-10	3.41569	0.00213048	-3.03431e-10	2.98643	0.00341524	-3.03431e-10	2.94869
1414201	chr5:1414201:C:T	4.85044e-13	-2.02824	-4.50893e-10	1.3971e-05	-2.04069	-4.50893e-10	2.43168e-05	-1.99615	-4.50893e-10
1415176	chr5:1415176:G:A	1.07296e-12	-3.03431e-10	-1.2343	3.07722e-05	-3.03431e-10	-1.25106	4.80957e-05	-3.03431e-10	-1.31413
1415236	chr5:1415236:G:A	2.10137e-12	-3.03431e-10	-0.562133	4.75313e-05	-3.03431e-10	-0.816285	8.31666e-05	-3.03431e-10	-0.766471
1415514	chr5:1415514:A:T	1.8746e-13	-1.64366	-1.33525	5.888e-06	-1.63678	-1.26797	1.20822e-05	-1.50513	-1.19046
1416869	chr5:1416869:G:A	1.29173e-12	-3.03431e-10	-1.04874	3.60301e-05	-3.03431e-10	-1.09332	5.91741e-05	-3.03431e-10	-1.10683
1416932	chr5:1416932:C:T	3.79818e-12	-3.03431e-10	0.0298004	0.000142942	-3.03431e-10	0.284763	0.000294316	-3.03431e-10	0.497338
1417097	chr5:1417097:C:T	1.18346e-13	-2.01841	-1.42046	3.33283e-06	-2.00141	-1.47245	5.87709e-06	-2.00834	-1.40792
1417239	chr5:1417239:A:G	1.38542e-13	-2.04382	-1.23749	3.7134e-06	-2.00818	-1.35755	5.75544e-06	-2.02798	-1.40919
1417537	chr5:1417537:C:T	4.86512e-12	-3.03431e-10	0.277368	0.000213042	-3.03431e-10	0.683814	0.000442385	-3.03431e-10	0.904863
1417675	chr5:1417675:G:A	1.08456e-12	-3.03431e-10	-1.22355	2.85971e-05	-3.03431e-10	-1.32437	4.73295e-05	-3.03431e-10	-1.33018
1418259	chr5:1418259:A:C	1.48278e-13	-2.02909	-1.1843	4.01586e-06	-1.96488	-1.32255	6.07396e-06	-1.99967	-1.38363
1418432	chr5:1418432:A:G	1.19105e-12	-3.03431e-10	-1.12989	3.35026e-05	-3.03431e-10	-1.16605	5.42942e-05	-3.03431e-10	-1.1929
1419411	chr5:1419411:T:C	1.18995e-12	-3.03431e-10	-1.13081	3.34713e-05	-3.03431e-10	-1.16699	5.42444e-05	-3.03431e-10	-1.19382
1419630	chr5:1419630:T:C	4.5762e-12	-3.03431e-10	0.216147	0.000196018	-3.03431e-10	0.600531	0.000405996	-3.03431e-10	0.819025
1419817	chr5:1419817:C:G	3.32245e-13	-1.14549	-1.26111	7.30512e-06	-1.45342	-1.23568	1.43308e-05	-1.38973	-1.13517
1420153	chr5:1420153:C:A	5.01255e-13	-1.99536	-4.50893e-10	1.7862e-05	-1.795	-4.50893e-10	2.38456e-05	-2.01572	-4.50893e-10
1420231	chr5:1420231:G:T	5.7637e-13	-1.3708	-0.484932	1.13431e-05	-1.72314	-0.525931	2.2328e-05	-1.61945	-0.462021
1420267	chr5:1420267:T:A	5.89987e-13	-1.32714	-0.505239	1.15502e-05	-1.68905	-0.54192	2.29089e-05	-1.57833	-0.477461
1420361	chr5:1420361:C:T	1.32034e-13	-2.01846	-1.31096	3.53668e-06	-1.96445	-1.45003	5.67221e-06	-1.98748	-1.46426
1420459	chr5:1420459:C:G	1.00409e-12	-3.03431e-10	-1.30064	2.73476e-05	-3.03431e-10	-1.36905	4.68403e-05	-3.03431e-10	-1.34057
1420473	chr5:1420473:C:G	1.34257e-13	-2.00567	-1.30705	3.60682e-06	-1.94614	-1.4487	5.76237e-06	-1.97105	-1.46492
1420686	chr5:1420686:G:A	9.5622e-13	-3.03431e-10	-1.34949	2.56392e-05	-3.03431e-10	-1.43355	4.14535e-05	-3.03431e-10	-1.46275
1420779	chr5:1420779:G:A	6.83652e-12	-3.03431e-10	0.617557	0.000307099	-3.03431e-10	1.0495	0.000647546	-3.03431e-10	1.28587
1421069	chr5:1421069:G:T	5.85838e-12	-3.03431e-10	0.463151	0.000260354	-3.03431e-10	0.884368	0.000547416	-3.03431e-10	1.11789
1421093	chr5:1421093:G:A	8.45952e-13	-3.03431e-10	-1.47201	2.47145e-05	-3.03431e-10	-1.47028	4.10481e-05	-3.03431e-10	-1.47257
1421106	chr5:1421106:T:C	8.47131e-13	-3.03431e-10	-1.47062	2.47721e-05	-3.03431e-10	-1.46796	4.10765e-05	-3.03431e-10	-1.47188
1421113	chr5:1421113:C:T	9.09427e-13	-3.03431e-10	-1.39966	2.80615e-05	-3.03431e-10	-1.34328	4.8165e-05	-3.03431e-10	-1.31269
1421119	chr5:1421119:T:A	8.46865e-13	-3.03431e-10	-1.47094	2.47607e-05	-3.03431e-10	-1.46841	4.10693e-05	-3.03431e-10	-1.47206
1421169	chr5:1421169:A:G	8.52532e-12	-3.03431e-10	0.838318	0.000390283	-3.03431e-10	1.2892	0.000830246	-3.03431e-10	1.5344
1421428	chr5:1421428:C:G	1.28506e-13	-2.01756	-1.33894	3.50658e-06	-1.96322	-1.45981	5.72272e-06	-1.98702	-1.45586
1421447	chr5:1421447:T:C	3.24534e-11	-3.03431e-10	2.17508	0.0012778	-3.03431e-10	2.47522	0.00247867	-3.03431e-10	2.62816
1421617	chr5:1421617:C:T	5.39025e-12	-3.03431e-10	0.379869	0.00023757	-3.03431e-10	0.792788	0.000495615	-3.03431e-10	1.01848
1421618	chr5:1421618:G:A	1.04345e-12	-3.03431e-10	-1.26219	2.98699e-05	-3.03431e-10	-1.28082	5.14447e-05	-3.03431e-10	-1.24681
1422074	chr5:1422074:C:T	1.36442e-12	-3.03431e-10	-0.993991	3.40645e-05	-3.03431e-10	-1.14942	5.89193e-05	-3.03431e-10	-1.11115
1423345	chr5:1423345:GTGCTGCCCACGC:G	2.54708e-13	-1.5602	-1.11216	5.73444e-06	-1.83393	-1.09725	1.10312e-05	-1.74791	-1.03868
1423582	chr5:1423582:T:C	1.74622e-11	-3.03431e-10	1.55532	0.000334062	-3.03431e-10	1.13365	0.000561484	-3.03431e-10	1.14327
1423757	chr5:1423757:C:T	4.7329e-13	-2.05277	-4.50893e-10	1.50114e-05	-1.96886	-4.50893e-10	2.57361e-05	-1.93942	-4.50893e-10
1424063	chr5:1424063:C:T	2.0836e-12	-3.03431e-10	-0.570624	4.86232e-05	-3.03431e-10	-0.793573	8.54156e-05	-3.03431e-10	-0.739789
1424254	chr5:1424254:G:A	8.71852e-13	-3.03431e-10	-1.44186	2.55281e-05	-3.03431e-10	-1.43789	4.38667e-05	-3.03431e-10	-1.40616
1424299	chr5:1424299:T:G	1.42932e-12	-3.03431e-10	-0.947527	4.84921e-05	-3.03431e-10	-0.796273	8.30165e-05	-3.03431e-10	-0.768279
1424453	chr5:1424453:CA:C	2.33054e-12	-3.03431e-10	-0.458621	7.37844e-05	-3.03431e-10	-0.376527	0.00012569	-3.03431e-10	-0.353495
1424717	chr5:1424717:C:A	8.67845e-13	-3.03431e-10	-1.44647	2.63671e-05	-3.03431e-10	-1.40556	4.50943e-05	-3.03431e-10	-1.37856
1424782	chr5:1424782:T:C	9.88029e-13	-3.03431e-10	-1.31677	2.7164e-05	-3.03431e-10	-1.37578	4.48149e-05	-3.03431e-10	-1.38478
1424934	chr5:1424934:A:G	3.09084e-13	-1.63111	-0.847752	7.41057e-06	-1.88265	-0.792116	1.4493e-05	-1.80468	-0.708975
1424947	chr5:1424947:T:C	1.08646e-12	-3.03431e-10	-1.22179	3.03157e-05	-3.03431e-10	-1.26601	5.21875e-05	-3.03431e-10	-1.23247
1425017	chr5:1425017:G:A	1.12434e-12	-3.03431e-10	-1.18753	3.1284e-05	-3.03431e-10	-1.23457	5.39611e-05	-3.03431e-10	-1.19905
1425044	chr5:1425044:T:C	1.94611e-13	-2.01453	-0.926946	4.94268e-06	-1.94489	-1.13488	7.31001e-06	-1.98541	-1.21266
1425051	chr5:1425051:T:C	1.91535e-13	-1.72391	-1.2335	4.88022e-06	-1.9333	-1.15918	9.47531e-06	-1.86409	-1.07454
1425097	chr5:1425097:T:A	1.22935e-12	-3.03431e-10	-1.09824	3.46306e-05	-3.03431e-10	-1.13294	5.5988e-05	-3.03431e-10	-1.16218
1425120	chr5:1425120:A:G	3.31149e-13	-1.70001	-0.709904	8.20763e-06	-1.92522	-0.647391	1.60686e-05	-1.85642	-0.554025
1425533	chr5:1425533:C:T	1.39199e-12	-3.03431e-10	-0.973986	3.80749e-05	-3.03431e-10	-1.03812	6.56476e-05	-3.03431e-10	-1.00302
1425762	chr5:1425762:A:C	1.09583e-12	-3.03431e-10	-1.21321	3.05723e-05	-3.03431e-10	-1.25758	5.26308e-05	-3.03431e-10	-1.22402
1425964	chr5:1425964:C:T	3.86088e-13	-1.42309	-0.83332	8.51718e-06	-1.56996	-0.965625	1.31699e-05	-1.56513	-1.04425
1426036	chr5:1426036:T:C	2.39084e-13	-1.30211	-1.43355	5.92709e-06	-1.4259	-1.47224	9.9854e-06	-1.42052	-1.46567
1426152	chr5:1426152:T:G	8.07088e-13	-1.51905	-4.50893e-10	3.5699e-05	-1.10255	-4.50893e-10	4.53446e-05	-1.37303	-4.50893e-10
1426301	chr5:1426301:A:G	1.4249e-13	-2.04478	-1.20843	3.86045e-06	-1.99426	-1.33263	5.88348e-06	-2.02253	-1.39264
1426430	chr5:1426430:C:G	9.1615e-12	-3.03431e-10	0.910288	0.000244407	-3.03431e-10	0.82116	0.000415757	-3.03431e-10	0.842783
1426844	chr5:1426844:A:G	2.45508e-13	-1.41095	-1.2982	5.37098e-06	-1.75154	-1.24512	1.00804e-05	-1.65144	-1.22529
1426849	chr5:1426849:T:A	8.4783e-13	-3.03431e-10	-1.4698	2.48474e-05	-3.03431e-10	-1.46492	4.14483e-05	-3.03431e-10	-1.46287
1427482	chr5:1427482:G:C	1.72567e-12	-3.03431e-10	-0.759109	4.11904e-05	-3.03431e-10	-0.959467	7.18119e-05	-3.03431e-10	-0.913267
1427563	chr5:1427563:A:T	8.56476e-13	-3.03431e-10	-1.45965	2.54112e-05	-3.03431e-10	-1.44248	4.25029e-05	-3.03431e-10	-1.43775
1427602	chr5:1427602:G:A	1.56104e-12	-3.03431e-10	-0.859368	5.33355e-05	-3.03431e-10	-0.70107	9.16585e-05	-3.03431e-10	-0.669247
1427688	chr5:1427688:G:C	2.41572e-13	-1.35767	-1.36764	5.83306e-06	-1.456	-1.45814	9.61349e-06	-1.4517	-1.47245
1427802	chr5:1427802:A:G	8.45495e-13	-3.03431e-10	-1.47256	2.51239e-05	-3.03431e-10	-1.45385	4.27093e-05	-3.03431e-10	-1.4329
1427896	chr5:1427896:C:T	1.38848e-13	-2.0367	-1.2424	3.83232e-06	-1.97676	-1.35745	5.85048e-06	-2.00929	-1.41151
1427996	chr5:1427996:A:G	5.04029e-13	-1.83681	-0.153036	1.24346e-05	-1.99412	-0.163075	2.34074e-05	-1.96032	-0.0739437
1428365	chr5:1428365:T:C	9.54696e-13	-3.03431e-10	-1.35108	2.92438e-05	-3.03431e-10	-1.30201	4.92086e-05	-3.03431e-10	-1.29125
1428399	chr5:1428399:G:T	4.67651e-13	-1.29908	-0.765677	1.04949e-05	-1.46898	-0.857807	1.60985e-05	-1.46453	-0.944062
1428492	chr5:1428492:T:C	9.36261e-13	-3.03431e-10	-1.37058	2.85717e-05	-3.03431e-10	-1.32526	4.8043e-05	-3.03431e-10	-1.31522
1428524	chr5:1428524:T:C	1.89607e-12	-3.03431e-10	-0.664937	4.63356e-05	-3.03431e-10	-0.841762	7.23991e-05	-3.03431e-10	-0.905123
1428768	chr5:1428768:A:G	1.59856e-13	-1.96313	-1.17508	4.48404e-06	-1.8745	-1.30265	6.75112e-06	-1.9119	-1.36571
1428787	chr5:1428787:AG:A	4.52786e-13	-1.33261	-0.764448	1.02027e-05	-1.49843	-0.856592	1.56585e-05	-1.49392	-0.942377
1428842	chr5:1428842:C:T	1.56266e-12	-3.03431e-10	-0.858331	4.79462e-05	-3.03431e-10	-0.807594	8.12092e-05	-3.03431e-10	-0.790289
1429072	chr5:1429072:G:C	2.52666e-13	-1.20969	-1.47071	6.47228e-06	-1.35412	-1.45603	1.12387e-05	-1.34671	-1.42124
1429093	chr5:1429093:T:C	5.48856e-13	-1.90464	-4.50893e-10	1.39011e-05	-2.04571	-4.50893e-10	2.29471e-05	-2.05413	-4.50893e-10
1429720	chr5:1429720:G:A	8.45599e-13	-3.03431e-10	-1.47243	2.51086e-05	-3.03431e-10	-1.45446	4.18802e-05	-3.03431e-10	-1.45251
1429854	chr5:1429854:T:C	3.79796e-13	-1.33083	-0.942017	9.25479e-06	-1.50867	-0.94386	1.47686e-05	-1.5049	-0.98992
1429978	chr5:1429978:A:G	1.49253e-13	-2.04035	-1.16648	4.01256e-06	-1.98441	-1.30384	6.05793e-06	-2.01514	-1.37081
1430068	chr5:1430068:T:C	2.17207e-12	-3.03431e-10	-0.529042	5.98536e-05	-3.03431e-10	-0.585772	9.71289e-05	-3.03431e-10	-0.611278
1430400	chr5:1430400:A:G	2.8673e-13	-1.09069	-1.46325	7.14562e-06	-1.24466	-1.46651	1.23014e-05	-1.23603	-1.44158
1430450	chr5:1430450:C:T	7.71728e-13	-1.56385	-4.50893e-10	2.34473e-05	-1.52292	-4.50893e-10	4.44752e-05	-1.39238	-4.50893e-10
1430501	chr5:1430501:C:T	1.33142e-13	-2.02686	-1.2942	3.38055e-06	-2.02808	-1.43155	5.3605e-06	-2.03636	-1.4719
1430660	chr5:1430660:A:G	2.80535e-13	-1.10825	-1.46753	7.05728e-06	-1.2617	-1.46192	1.22018e-05	-1.25355	-1.43219
1431070	chr5:1431070:TCTC:T	1.50881e-12	0.470138	-1.36354	1.03485e-05	-1.05043	-1.2904	3.20658e-05	-0.554145	-1.16538
1431155	chr5:1431155:G:A	1.8414e-11	-3.03431e-10	1.60839	0.000355991	-3.03431e-10	1.19723	0.000598207	-3.03431e-10	1.20662
1431187	chr5:1431187:A:G	2.87041e-13	-1.08128	-1.47157	7.29065e-06	-1.23866	-1.45242	1.26965e-05	-1.23095	-1.41504
1431191	chr5:1431191:A:G	2.87113e-13	-1.08069	-1.47192	7.30776e-06	-1.23801	-1.45073	1.27405e-05	-1.23028	-1.41225
1431265	chr5:1431265:C:T	9.42714e-13	-3.03431e-10	-1.36371	2.62216e-05	-3.03431e-10	-1.41109	4.33533e-05	-3.03431e-10	-1.41793
1431277	chr5:1431277:G:C	2.30449e-12	-0.469865	-4.50893e-10	8.82839e-05	-0.197116	-4.50893e-10	0.000137147	-0.266262	-4.50893e-10
1431464	chr5:1431464:C:T	9.40116e-13	-3.03431e-10	-1.36647	2.61465e-05	-3.03431e-10	-1.41396	4.32317e-05	-3.03431e-10	-1.42074
1431877	chr5:1431877:A:C	2.84899e-13	-1.08774	-1.47261	7.32342e-06	-1.24346	-1.44313	1.28331e-05	-1.23535	-1.39994
1431927	chr5:1431927:C:T	2.85344e-13	-1.08616	-1.47262	7.36842e-06	-1.23912	-1.44135	1.29281e-05	-1.23071	-1.39721
1432049	chr5:1432049:G:A	2.50877e-12	-3.03431e-10	-0.384929	6.72146e-05	-3.03431e-10	-0.469783	0.000107936	-3.03431e-10	-0.505778
1432087	chr5:1432087:G:C	2.51084e-13	-1.21486	-1.47183	6.88986e-06	-1.31605	-1.43158	1.1986e-05	-1.31976	-1.38382
1432437	chr5:1432437:G:A	2.75911e-12	-3.03431e-10	-0.289813	0.00012169	-3.03431e-10	0.123807	0.000244578	-3.03431e-10	0.312217
1432451	chr5:1432451:G:A	9.72064e-13	-3.03431e-10	-1.33306	3.0139e-05	-3.03431e-10	-1.27185	5.06647e-05	-3.03431e-10	-1.26209
1432710	chr5:1432710:G:T	2.87255e-13	-1.07993	-1.47218	7.30553e-06	-1.23917	-1.44987	1.2759e-05	-1.23084	-1.41025
1432761	chr5:1432761:G:A	2.88736e-13	-1.07453	-1.47243	7.2684e-06	-1.24284	-1.4513	1.26248e-05	-1.23704	-1.41461
1432807	chr5:1432807:A:C	2.35852e-11	-3.03431e-10	1.8559	0.00044882	-3.03431e-10	1.42895	0.00075566	-3.03431e-10	1.44027
1432851	chr5:1432851:A:AG	2.96269e-13	-1.04908	-1.47213	7.63225e-06	-1.2112	-1.43409	1.34455e-05	-1.20261	-1.38607
1432958	chr5:1432958:T:C	6.53923e-12	-3.03431e-10	0.573097	0.00022628	-3.03431e-10	0.744101	0.000454477	-3.03431e-10	0.93183
1433054	chr5:1433054:G:T	1.24147e-12	-3.03431e-10	-1.08843	3.11573e-05	-3.03431e-10	-1.23863	5.33468e-05	-3.03431e-10	-1.2105
1433157	chr5:1433157:C:A	3.42638e-13	-1.61009	-0.765717	8.17655e-06	-1.86929	-0.70711	1.61026e-05	-1.78801	-0.620327
1433286	chr5:1433286:G:A	1.295e-13	-2.01855	-1.33025	3.34698e-06	-2.02345	-1.44617	5.40469e-06	-2.03132	-1.46873
1433745	chr5:1433745:A:T	9.53418e-13	-3.03431e-10	-1.35242	2.93522e-05	-3.03431e-10	-1.29831	4.93844e-05	-3.03431e-10	-1.28768
1433752	chr5:1433752:C:T	3.41525e-13	-0.90698	-1.47208	8.54274e-06	-1.08282	-1.44977	1.4922e-05	-1.07362	-1.41086
1434191	chr5:1434191:C:T	4.45251e-13	-1.20876	-0.905077	9.96749e-06	-1.39102	-0.987323	1.54662e-05	-1.3851	-1.06356
1434309	chr5:1434309:C:T	8.47703e-13	-3.03431e-10	-1.46995	2.46736e-05	-3.03431e-10	-1.47194	4.10853e-05	-3.03431e-10	-1.47167
1434409	chr5:1434409:A:C	8.5576e-13	-3.03431e-10	-1.46049	2.48841e-05	-3.03431e-10	-1.46344	4.22862e-05	-3.03431e-10	-1.44286
1434588	chr5:1434588:A:G	8.49913e-13	-3.03431e-10	-1.46734	2.51048e-05	-3.03431e-10	-1.45461	4.19589e-05	-3.03431e-10	-1.45063
1434620	chr5:1434620:AT:A	2.96975e-13	-1.04656	-1.47227	7.63953e-06	-1.20879	-1.43554	1.34496e-05	-1.2001	-1.38827
1434622	chr5:1434622:T:G	2.89427e-13	-1.07208	-1.4725	7.44536e-06	-1.23166	-1.43842	1.30847e-05	-1.22325	-1.39263
1434914	chr5:1434914:T:C	8.4999e-13	-3.03431e-10	-1.46725	2.5109e-05	-3.03431e-10	-1.45445	4.19664e-05	-3.03431e-10	-1.45045
1434916	chr5:1434916:C:T	6.27483e-12	-3.03431e-10	0.531823	0.000225903	-3.03431e-10	0.74243	0.000440536	-3.03431e-10	0.900675
1434927	chr5:1434927:C:T	1.47146e-13	-2.01968	-1.20137	4.08109e-06	-1.94547	-1.32584	6.13669e-06	-1.9845	-1.38853
1435014	chr5:1435014:T:G	8.50014e-13	-3.03431e-10	-1.46723	2.51104e-05	-3.03431e-10	-1.45439	4.19688e-05	-3.03431e-10	-1.45039
1435025	chr5:1435025:G:C	8.91552e-13	-3.03431e-10	-1.41951	2.52375e-05	-3.03431e-10	-1.44934	4.19907e-05	-3.03431e-10	-1.44987
1435186	chr5:1435186:C:T	8.49895e-13	-3.03431e-10	-1.46736	2.51041e-05	-3.03431e-10	-1.45464	4.19572e-05	-3.03431e-10	-1.45067
1435187	chr5:1435187:G:A	8.98455e-13	-3.03431e-10	-1.4118	2.65791e-05	-3.03431e-10	-1.39755	4.5466e-05	-3.03431e-10	-1.37035
1435229	chr5:1435229:C:T	1.54035e-12	-3.03431e-10	-0.872711	4.23154e-05	-3.03431e-10	-0.932523	6.83054e-05	-3.03431e-10	-0.963329
1435703	chr5:1435703:T:A	8.80923e-13	-3.03431e-10	-1.43151	2.4967e-05	-3.03431e-10	-1.46012	4.1401e-05	-3.03431e-10	-1.46401
1436139	chr5:1436139:T:G	5.34783e-13	-1.93062	-4.50893e-10	2.62892e-05	-1.40851	-4.50893e-10	3.54249e-05	-1.6199	-4.50893e-10
1436293	chr5:1436293:T:C	2.88255e-12	-2.05459	1.80855	6.80108e-05	-2.03173	1.57372	9.56955e-05	-2.04757	1.42143
1436361	chr5:1436361:A:T	2.79133e-13	-1.26442	-1.31637	6.57672e-06	-1.45015	-1.34399	1.06271e-05	-1.44625	-1.37767
1436836	chr5:1436836:C:A	1.19442e-12	-3.03431e-10	-1.12706	3.36717e-05	-3.03431e-10	-1.16101	5.45379e-05	-3.03431e-10	-1.18842
1437015	chr5:1437015:G:C	1.2278e-12	-3.03431e-10	-1.0995	3.10363e-05	-3.03431e-10	-1.24252	5.35656e-05	-3.03431e-10	-1.20641
1437067	chr5:1437067:C:T	3.45009e-12	-3.03431e-10	-0.0663236	0.000155006	-3.03431e-10	0.365788	0.000312358	-3.03431e-10	0.556833
1437611	chr5:1437611:C:T	1.28385e-12	-3.03431e-10	-1.05486	5.06437e-05	-3.03431e-10	-0.752858	9.58057e-05	-3.03431e-10	-0.624996
1437694	chr5:1437694:G:C	1.35369e-12	-3.03431e-10	-1.00189	5.42336e-05	-3.03431e-10	-0.684373	0.00010327	-3.03431e-10	-0.549973
1437755	chr5:1437755:C:G	7.55933e-12	-3.03431e-10	0.71806	0.000272476	-3.03431e-10	0.929876	0.000547083	-3.03431e-10	1.11728
1437773	chr5:1437773:T:C	1.28684e-12	-3.03431e-10	-1.05254	5.08522e-05	-3.03431e-10	-0.748751	9.62881e-05	-3.03431e-10	-0.619973
1437783	chr5:1437783:C:T	4.26087e-13	-1.34808	-0.809757	1.34515e-05	-1.50817	-0.570416	3.37329e-05	-1.45914	-0.209707
1437908	chr5:1437908:T:C	1.30389e-12	-3.03431e-10	-1.03937	5.1679e-05	-3.03431e-10	-0.732623	9.80201e-05	-3.03431e-10	-0.602146
1437927	chr5:1437927:G:A	2.89967e-13	-1.52617	-1.01654	6.44569e-06	-1.82618	-0.98808	1.25939e-05	-1.73757	-0.916534
1437990	chr5:1437990:T:C	1.12612e-13	-2.01832	-1.47021	3.49963e-06	-1.96615	-1.45886	6.17557e-06	-1.98782	-1.3789
1438059	chr5:1438059:G:A	1.23517e-13	-2.02486	-1.37124	3.45658e-06	-1.96895	-1.46844	5.7875e-06	-1.98965	-1.44197
1438239	chr5:1438239:A:C	4.06931e-13	-2.02832	-0.175518	9.36741e-06	-2.04488	-0.395553	1.74051e-05	-2.03674	-0.293822
1438617	chr5:1438617:A:T	9.76095e-13	-3.03431e-10	-1.32892	2.68181e-05	-3.03431e-10	-1.3886	4.44001e-05	-3.03431e-10	-1.39408
1438827	chr5:1438827:G:A	1.05592e-12	-3.03431e-10	-1.25031	2.85534e-05	-3.03431e-10	-1.3259	4.72597e-05	-3.03431e-10	-1.33166
1438970	chr5:1438970:C:T	6.20431e-13	-1.78206	-4.50893e-10	1.83224e-05	-1.76955	-4.50893e-10	2.70797e-05	-1.88853	-4.50893e-10
1439094	chr5:1439094:G:A	4.84626e-13	-2.0291	-4.50893e-10	1.42385e-05	-2.02172	-4.50893e-10	2.30153e-05	-2.05116	-4.50893e-10
1439109	chr5:1439109:C:A	1.92149e-12	-3.03431e-10	-0.651621	8.14446e-05	-3.03431e-10	-0.277751	0.000160541	-3.03431e-10	-0.108769
1439391	chr5:1439391:T:C	1.2654e-12	-3.03431e-10	-1.06934	3.36225e-05	-3.03431e-10	-1.16248	5.33646e-05	-3.03431e-10	-1.21017
1439633	chr5:1439633:G:A	3.99646e-13	-1.50776	-0.714136	1.14479e-05	-1.52675	-0.713119	2.41409e-05	-1.3184	-0.685005
1439836	chr5:1439836:T:C	1.36517e-12	-3.03431e-10	-0.993447	3.81761e-05	-3.03431e-10	-1.03546	6.19688e-05	-3.03431e-10	-1.06069
1440045	chr5:1440045:C:T	1.14131e-12	-3.03431e-10	-1.17255	3.6614e-05	-3.03431e-10	-1.07724	6.39438e-05	-3.03431e-10	-1.02931
1440391	chr5:1440391:A:G	1.47939e-12	-3.03431e-10	-0.913095	5.81225e-05	-3.03431e-10	-0.61512	0.000112328	-3.03431e-10	-0.465898
1440483	chr5:1440483:GAATAGATGATTGACAGAT:G	8.60372e-13	-3.03431e-10	-1.45511	2.48315e-05	-3.03431e-10	-1.46556	4.11951e-05	-3.03431e-10	-1.469
1440819	chr5:1440819:T:G	7.54977e-13	-1.91066	0.324866	2.25277e-05	-1.91401	0.351083	4.56705e-05	-1.79969	0.433829
1441146	chr5:1441146:C:A	8.60589e-13	-3.03431e-10	-1.45486	2.63283e-05	-3.03431e-10	-1.40703	4.53316e-05	-3.03431e-10	-1.37331
1441191	chr5:1441191:C:T	2.65935e-12	-3.03431e-10	-0.326641	0.000117874	-3.03431e-10	0.0919418	0.000237112	-3.03431e-10	0.281214
1441321	chr5:1441321:G:A	3.90063e-12	-3.03431e-10	0.056416	0.000186626	-3.03431e-10	0.551435	0.000389577	-3.03431e-10	0.777743
1442074	chr5:1442074:T:C	5.55319e-12	-3.03431e-10	0.40965	0.000143294	-3.03431e-10	0.287223	0.000234262	-3.03431e-10	0.26912
1442406	chr5:1442406:T:C	2.76829e-13	-2.02155	-0.567531	1.1426e-05	-1.65304	-0.588739	1.81454e-05	-1.84258	-0.44632
1442411	chr5:1442411:G:A	1.23241e-13	-1.93144	-1.46689	3.31273e-06	-2.01798	-1.46192	5.36019e-06	-2.05437	-1.45395
1442727	chr5:1442727:C:T	2.3164e-13	-1.62523	-1.14206	6.47212e-06	-1.5029	-1.30727	9.64926e-06	-1.49985	-1.42059
1442830	chr5:1442830:G:A	1.78373e-12	-3.03431e-10	-0.726015	5.12824e-05	-3.03431e-10	-0.740325	8.22508e-05	-3.03431e-10	-0.777545
1442864	chr5:1442864:C:T	1.19215e-13	-1.95968	-1.47186	4.00676e-06	-1.81708	-1.47261	6.0715e-06	-1.91109	-1.47263
1442872	chr5:1442872:G:A	1.46535e-13	-1.92007	-1.30514	3.62328e-06	-2.05018	-1.34011	6.41082e-06	-2.0534	-1.27594
1442892	chr5:1442892:G:C	1.75275e-13	-2.05455	-0.991575	6.50722e-06	-1.99468	-0.810086	1.33453e-05	-1.98737	-0.608779
1443343	chr5:1443343:C:T	8.75113e-13	-3.03431e-10	-1.43813	2.52738e-05	-3.03431e-10	-1.44791	4.1728e-05	-3.03431e-10	-1.45615
1443383	chr5:1443383:G:A	1.18734e-13	-1.97415	-1.46144	3.23373e-06	-2.03233	-1.47171	5.33782e-06	-2.05251	-1.45999
1443488	chr5:1443488:T:C	1.18142e-13	-1.96904	-1.47154	3.98059e-06	-1.82396	-1.47228	6.59495e-06	-1.83177	-1.46925
1443489	chr5:1443489:C:T	1.17843e-13	-1.97175	-1.47138	3.96302e-06	-1.8283	-1.47236	6.56894e-06	-1.83601	-1.46896
1443587	chr5:1443587:C:T	1.25048e-12	-3.03431e-10	-1.08119	3.41493e-05	-3.03431e-10	-1.14693	5.62378e-05	-3.03431e-10	-1.15773
1443613	chr5:1443613:T:C	1.35434e-13	-1.96106	-1.34294	4.37447e-06	-1.80716	-1.39473	7.61125e-06	-1.81205	-1.34564
1443647	chr5:1443647:C:T	2.66e-13	-1.63418	-0.994802	7.97343e-06	-1.649	-0.952558	1.65113e-05	-1.45071	-0.932562
1444312	chr5:1444312:T:G	1.20909e-13	-2.04268	-1.37476	3.65906e-06	-1.95697	-1.42349	6.34309e-06	-1.95719	-1.38276
1444398	chr5:1444398:ACACT:A	8.97799e-13	-3.03431e-10	-1.41253	2.47751e-05	-3.03431e-10	-1.46784	4.10536e-05	-3.03431e-10	-1.47244
1444690	chr5:1444690:C:T	9.71774e-13	-3.03431e-10	-1.33335	2.66832e-05	-3.03431e-10	-1.39364	4.42657e-05	-3.03431e-10	-1.39711
1444702	chr5:1444702:C:T	3.06841e-12	-3.03431e-10	-0.183564	0.000146268	-3.03431e-10	0.307767	0.000302111	-3.03431e-10	0.523478
1444818	chr5:1444818:C:A	9.36347e-13	-3.03431e-10	-1.37049	2.80731e-05	-3.03431e-10	-1.34286	4.76062e-05	-3.03431e-10	-1.32435
1444832	chr5:1444832:GA:G	1.83237e-12	-3.03431e-10	-0.699115	5.31833e-05	-3.03431e-10	-0.703929	8.37775e-05	-3.03431e-10	-0.759153
1444855	chr5:1444855:C:T	1.01234e-12	-3.03431e-10	-1.29246	2.67301e-05	-3.03431e-10	-1.39188	4.3099e-05	-3.03431e-10	-1.42382
1445501	chr5:1445501:A:T	1.91154e-13	-1.65371	-1.30569	6.79329e-06	-1.38879	-1.37294	1.20233e-05	-1.38126	-1.31922
1445542	chr5:1445542:C:G	9.52525e-13	-3.03431e-10	-1.35336	2.59526e-05	-3.03431e-10	-1.4214	4.21673e-05	-3.03431e-10	-1.44567
1445673	chr5:1445673:G:A	8.48219e-13	-3.03431e-10	-1.46934	2.53961e-05	-3.03431e-10	-1.44308	4.25084e-05	-3.03431e-10	-1.43762
1446235	chr5:1446235:G:A	1.80736e-12	-0.712856	-4.50893e-10	6.58544e-05	-0.490228	-4.50893e-10	0.000105712	-0.526603	-4.50893e-10
1446274	chr5:1446274:A:G	1.37938e-13	-1.81483	-1.47085	4.93746e-06	-1.61178	-1.46905	8.23399e-06	-1.60663	-1.47242
1447108	chr5:1447108:A:G	2.64487e-13	-1.78772	-0.846971	6.69785e-06	-1.76097	-1.01492	1.27875e-05	-1.601	-1.03785
1447267	chr5:1447267:G:T	4.36803e-12	-3.03431e-10	0.169588	0.000202866	-3.03431e-10	0.634871	0.000425669	-3.03431e-10	0.866344
1447459	chr5:1447459:G:A	2.2933e-12	-3.03431e-10	-0.474732	0.000106057	-3.03431e-10	-0.0137002	0.000214363	-3.03431e-10	0.180352
1447576	chr5:1447576:C:T	9.12778e-13	-3.03431e-10	-1.39599	2.53719e-05	-3.03431e-10	-1.44403	4.19869e-05	-3.03431e-10	-1.44996
1447745	chr5:1447745:C:T	2.06313e-13	-2.05264	-0.830442	6.76349e-06	-2.01566	-0.750469	1.52401e-05	-2.01345	-0.449941
1448033	chr5:1448033:A:G	1.26264e-13	-1.96605	-1.40806	3.58796e-06	-1.9568	-1.44329	5.78187e-06	-1.96908	-1.46351
1448131	chr5:1448131:C:T	2.41115e-13	-2.0512	-0.676004	8.02657e-06	-2.00965	-0.585269	1.86481e-05	-2.00837	-0.253204
1448173	chr5:1448173:A:G	4.08456e-13	-2.04356	-0.15653	1.38256e-05	-1.98484	-0.0663116	3.26036e-05	-1.9813	0.278404
1448615	chr5:1448615:C:T	1.10583e-13	-2.03455	-1.47217	3.44333e-06	-1.9718	-1.46944	5.46684e-06	-2.04482	-1.4438
1448760	chr5:1448760:G:A	2.34747e-12	-3.03431e-10	-0.451384	9.82381e-05	-3.03431e-10	-0.0902787	0.000197903	-3.03431e-10	0.100461
1448907	chr5:1448907:G:A	1.84248e-12	-3.03431e-10	-0.69361	5.32847e-05	-3.03431e-10	-0.702024	8.39337e-05	-3.03431e-10	-0.757291
1449491	chr5:1449491:G:A	8.79847e-13	-3.03431e-10	-1.43273	2.48274e-05	-3.03431e-10	-1.46572	4.14684e-05	-3.03431e-10	-1.46239
1449942	chr5:1449942:A:G	9.22469e-13	-3.03431e-10	-1.38542	2.75083e-05	-3.03431e-10	-1.36319	4.6524e-05	-3.03431e-10	-1.34735
1450329	chr5:1450329:C:T	2.06349e-13	-2.05456	-0.828348	6.60861e-06	-2.02913	-0.760174	1.45981e-05	-2.02777	-0.478658
1450346	chr5:1450346:T:C	2.89972e-13	-1.56856	-0.974128	8.27021e-06	-1.57323	-0.991786	1.75078e-05	-1.37592	-0.948751
1450391	chr5:1450391:T:C	1.94931e-13	-2.04269	-0.89714	6.43649e-06	-1.98984	-0.825852	1.40502e-05	-1.98694	-0.55774
1450398	chr5:1450398:A:G	1.99893e-13	-2.04536	-0.869335	6.565e-06	-1.99587	-0.800047	1.44076e-05	-1.99386	-0.525709
1451481	chr5:1451481:T:C	1.55399e-12	-3.03431e-10	-0.8639	4.37899e-05	-3.03431e-10	-0.89827	6.87191e-05	-3.03431e-10	-0.957291
1451667	chr5:1451667:T:C	1.61182e-13	-1.93743	-1.19251	4.98325e-06	-1.7838	-1.28779	8.92594e-06	-1.77984	-1.21852
1452078	chr5:1452078:C:T	1.13764e-13	-2.04898	-1.42937	4.37944e-06	-1.92218	-1.27858	8.35219e-06	-1.9966	-1.06819
1452265	chr5:1452265:AC:A	4.85442e-13	-2.02742	-4.50893e-10	1.39484e-05	-2.04231	-4.50893e-10	2.33818e-05	-2.03536	-4.50893e-10
1452385	chr5:1452385:C:A	1.07798e-12	-3.03431e-10	-1.22963	2.94467e-05	-3.03431e-10	-1.29509	4.78015e-05	-3.03431e-10	-1.32026
1452505	chr5:1452505:C:T	4.54505e-12	-3.03431e-10	0.209315	0.000110641	-3.03431e-10	0.0286149	0.000180377	-3.03431e-10	0.00773
1452708	chr5:1452708:C:T	2.41752e-12	-3.03431e-10	-0.421979	0.000112937	-3.03431e-10	0.0491549	0.000228998	-3.03431e-10	0.246395
1453075	chr5:1453075:G:C	1.31633e-12	-3.03431e-10	-1.02987	3.24526e-05	-3.03431e-10	-1.19789	5.03651e-05	-3.03431e-10	-1.26802
1453287	chr5:1453287:C:T	1.87032e-12	-3.03431e-10	-0.678614	5.40851e-05	-3.03431e-10	-0.687114	8.52426e-05	-3.03431e-10	-0.741816
1453456	chr5:1453456:C:G	1.41493e-12	-3.03431e-10	-0.957641	3.97004e-05	-3.03431e-10	-0.996311	6.25258e-05	-3.03431e-10	-1.05174
1453657	chr5:1453657:A:C	4.2829e-13	-1.91423	-0.238448	1.24581e-05	-1.7643	-0.391002	2.35269e-05	-1.77701	-0.252159
1453889	chr5:1453889:G:T	3.12512e-13	-1.83869	-0.629149	9.50974e-06	-1.90514	-0.520213	1.77327e-05	-1.92037	-0.391536
1454224	chr5:1454224:T:G	8.46339e-13	-3.03431e-10	-1.47156	2.52331e-05	-3.03431e-10	-1.44952	4.22305e-05	-3.03431e-10	-1.44417
1454421	chr5:1454421:G:A	1.1777e-12	-3.03431e-10	-1.14116	3.23577e-05	-3.03431e-10	-1.20082	5.32959e-05	-3.03431e-10	-1.21146
1454497	chr5:1454497:T:C	2.88232e-13	-1.69056	-0.858152	8.14467e-06	-1.40641	-1.1739	1.31058e-05	-1.42063	-1.19363
1455135	chr5:1455135:G:A	1.91413e-13	-1.73381	-1.22424	5.55276e-06	-1.74147	-1.2219	1.13154e-05	-1.56896	-1.19219
1455367	chr5:1455367:G:A	1.37698e-13	-2.04464	-1.24278	5.04979e-06	-1.91578	-1.14254	8.90317e-06	-1.99178	-1.00913
1455401	chr5:1455401:C:T	1.95809e-13	-2.05407	-0.881271	6.40776e-06	-2.02219	-0.797975	1.41543e-05	-2.02311	-0.514193
1455684	chr5:1455684:G:A	2.05917e-13	-1.71453	-1.17047	5.94901e-06	-1.7224	-1.17205	1.22226e-05	-1.5452	-1.13883
1455831	chr5:1455831:C:T	2.07413e-13	-2.0539	-0.823863	6.83608e-06	-2.02074	-0.73472	1.52756e-05	-2.02177	-0.439292
1455968	chr5:1455968:C:T	4.80024e-13	-2.03864	-4.50893e-10	1.66202e-05	-1.86706	-4.50893e-10	2.79908e-05	-1.85544	-4.50893e-10
1456671	chr5:1456671:A:C	1.01153e-12	-3.03431e-10	-1.29325	2.71765e-05	-3.03431e-10	-1.37532	4.37438e-05	-3.03431e-10	-1.40897
1456685	chr5:1456685:T:G	1.06199e-12	-3.03431e-10	-1.24458	2.81814e-05	-3.03431e-10	-1.33901	4.50918e-05	-3.03431e-10	-1.37862
1456688	chr5:1456688:A:G	7.41431e-13	-2.01591	0.412014	1.89317e-05	-1.92051	0.183675	3.66383e-05	-1.92606	0.339838
1456856	chr5:1456856:T:C	8.49311e-13	-3.03431e-10	-1.46805	2.49479e-05	-3.03431e-10	-1.46088	4.17442e-05	-3.03431e-10	-1.45576
1456938	chr5:1456938:G:A	2.33017e-12	-3.03431e-10	-0.458781	0.000109635	-3.03431e-10	0.0194792	0.000220166	-3.03431e-10	0.207063
1456978	chr5:1456978:A:ATTTC	2.50157e-13	-1.83007	-0.860318	6.68526e-06	-1.593	-1.18477	1.08294e-05	-1.60064	-1.20442
1457018	chr5:1457018:A:G	3.53016e-12	-3.03431e-10	-0.0433782	0.000156553	-3.03431e-10	0.375719	0.000327781	-3.03431e-10	0.605027
1457056	chr5:1457056:C:T	1.75209e-12	-3.03431e-10	-0.743916	4.43358e-05	-3.03431e-10	-0.885881	6.96887e-05	-3.03431e-10	-0.94328
1457122	chr5:1457122:C:T	8.91268e-13	-3.03431e-10	-1.41983	2.6477e-05	-3.03431e-10	-1.4014	4.32966e-05	-3.03431e-10	-1.41924
1457159	chr5:1457159:C:A	1.77265e-12	-3.03431e-10	-0.732245	5.13214e-05	-3.03431e-10	-0.739565	8.10613e-05	-3.03431e-10	-0.792112
1457202	chr5:1457202:T:C	2.54961e-12	-3.03431e-10	-0.368781	0.000120612	-3.03431e-10	0.114904	0.000243239	-3.03431e-10	0.306727
1457269	chr5:1457269:G:A	1.38412e-13	-1.8308	-1.45145	3.5303e-06	-1.94742	-1.46887	6.37166e-06	-1.8629	-1.47256
1457439	chr5:1457439:A:C	2.57448e-13	-1.83216	-0.829495	6.80209e-06	-1.59618	-1.16427	1.10061e-05	-1.60413	-1.18474
1458074	chr5:1458074:G:C	9.43725e-13	-3.03431e-10	-1.36264	2.73689e-05	-3.03431e-10	-1.36827	4.51631e-05	-3.03431e-10	-1.37704
1458768	chr5:1458768:ATG:A	2.65227e-12	-3.03431e-10	-0.329306	0.000116535	-3.03431e-10	0.0805157	0.000233992	-3.03431e-10	0.267967
1458813	chr5:1458813:T:C	8.19761e-13	-1.50346	-4.50893e-10	1.94358e-05	-1.71056	-4.50893e-10	3.48447e-05	-1.63642	-4.50893e-10
1459654	chr5:1459654:G:A	8.49393e-13	-3.03431e-10	-1.46796	2.46747e-05	-3.03431e-10	-1.47189	4.10462e-05	-3.03431e-10	-1.47262
1459834	chr5:1459834:C:T	1.24165e-12	-3.03431e-10	-1.08828	3.38422e-05	-3.03431e-10	-1.15596	5.5667e-05	-3.03431e-10	-1.16793
1460016	chr5:1460016:C:T	1.18894e-13	-2.03683	-1.39741	4.80974e-06	-1.88367	-1.22336	9.2745e-06	-1.9706	-0.989449
1460017	chr5:1460017:G:A	2.72907e-12	-3.03431e-10	-0.300763	0.000120491	-3.03431e-10	0.113898	0.000242494	-3.03431e-10	0.303661
1460063	chr5:1460063:C:T	1.50838e-12	-3.03431e-10	-0.893689	5.14657e-05	-3.03431e-10	-0.736758	8.6445e-05	-3.03431e-10	-0.727809
1460251	chr5:1460251:T:C	1.85856e-12	-3.03431e-10	-0.684921	5.16569e-05	-3.03431e-10	-0.73305	8.0622e-05	-3.03431e-10	-0.797546
1460410	chr5:1460410:G:GACAA	2.11257e-13	-1.44513	-1.41428	6.17742e-06	-1.44675	-1.41002	1.31138e-05	-1.21307	-1.40059
1460479	chr5:1460479:A:ACGGCCACCCTGCC	2.98326e-12	-3.03431e-10	-0.211705	0.000132902	-3.03431e-10	0.211938	0.000268221	-3.03431e-10	0.404494
1461087	chr5:1461087:T:A	1.876e-11	-3.03431e-10	1.627	0.000391416	-3.03431e-10	1.2921	0.000544456	-3.03431e-10	1.11247
1461453	chr5:1461453:C:T	2.90849e-13	-1.72888	-0.810792	8.31488e-06	-1.48358	-1.07604	1.39467e-05	-1.47937	-1.0727
1461983	chr5:1461983:A:G	1.13745e-13	-2.00651	-1.47201	3.25411e-06	-2.03442	-1.46333	5.45475e-06	-2.04147	-1.44936
1462182	chr5:1462182:G:A	8.81578e-13	-3.03431e-10	-1.43077	2.5046e-05	-3.03431e-10	-1.45696	4.14594e-05	-3.03431e-10	-1.4626
1462389	chr5:1462389:G:A	8.89271e-13	-3.03431e-10	-1.42208	2.54536e-05	-3.03431e-10	-1.44082	4.20791e-05	-3.03431e-10	-1.44777
1462485	chr5:1462485:G:A	1.27362e-12	-3.03431e-10	-1.06286	3.60885e-05	-3.03431e-10	-1.0917	5.86002e-05	-3.03431e-10	-1.11658
1462539	chr5:1462539:C:A	8.89492e-13	-3.03431e-10	-1.42183	2.54587e-05	-3.03431e-10	-1.44062	4.20864e-05	-3.03431e-10	-1.44759
1462543	chr5:1462543:G:A	8.8997e-13	-3.03431e-10	-1.42129	2.54694e-05	-3.03431e-10	-1.4402	4.21021e-05	-3.03431e-10	-1.44722
1462605	chr5:1462605:G:A	2.79262e-13	-1.84815	-0.732177	9.27949e-06	-1.64025	-0.809617	1.71485e-05	-1.62529	-0.720118
1462612	chr5:1462612:A:T	6.6357e-13	-1.74281	0.027966	1.1402e-05	-1.94452	-0.299358	2.28609e-05	-1.8607	-0.197194
1462617	chr5:1462617:G:C	2.36339e-13	-1.61146	-1.13576	8.09975e-06	-1.27237	-1.31347	1.38806e-05	-1.25614	-1.30069
1462687	chr5:1462687:G:A	2.83427e-13	-1.50576	-1.05976	8.057e-06	-1.50928	-1.08185	1.64432e-05	-1.28523	-1.10218
1462898	chr5:1462898:C:T	9.14413e-13	-3.03431e-10	-1.3942	2.47878e-05	-3.03431e-10	-1.46732	4.10523e-05	-3.03431e-10	-1.47247
1463088	chr5:1463088:A:T	5.18624e-13	-1.9613	-4.50893e-10	1.40859e-05	-2.0325	-4.50893e-10	2.29472e-05	-2.05412	-4.50893e-10
1463159	chr5:1463159:T:C	9.16636e-13	-3.03431e-10	-1.39177	2.5742e-05	-3.03431e-10	-1.42955	4.24344e-05	-3.03431e-10	-1.43936
1463474	chr5:1463474:T:C	1.73323e-13	-1.62992	-1.4274	4.98188e-06	-1.65011	-1.42176	1.01874e-05	-1.45681	-1.40936
1463691	chr5:1463691:G:A	9.6671e-13	-3.03431e-10	-1.33858	2.65951e-05	-3.03431e-10	-1.39695	4.35455e-05	-3.03431e-10	-1.41351
1463913	chr5:1463913:C:T	2.00283e-13	-2.0323	-0.880441	6.08089e-06	-1.92336	-0.949165	1.06099e-05	-1.97148	-0.854047
1463924	chr5:1463924:G:A	3.23754e-12	-3.03431e-10	-0.129907	0.000146292	-3.03431e-10	0.307929	0.000297463	-3.03431e-10	0.507973
1464553	chr5:1464553:T:G	1.5894e-12	-3.03431e-10	-0.841365	4.11081e-05	-3.03431e-10	-0.961467	6.87415e-05	-3.03431e-10	-0.956964
1464685	chr5:1464685:AAC:A	3.23791e-13	-2.05236	-0.380021	1.42378e-05	-2.04701	0.0252337	2.81967e-05	-2.0394	0.191285
1464762	chr5:1464762:C:G	1.8425e-12	-3.03431e-10	-0.693597	5.35517e-05	-3.03431e-10	-0.697026	8.48397e-05	-3.03431e-10	-0.746554
1464898	chr5:1464898:CACTA:C	1.64042e-13	-1.99416	-1.1182	7.6373e-06	-1.48678	-1.15785	1.09481e-05	-1.73299	-1.06116
1464988	chr5:1464988:T:C	2.0284e-13	-1.98428	-0.91578	5.53659e-06	-1.7872	-1.17909	8.74669e-06	-1.85658	-1.16206
1465229	chr5:1465229:AAAC:A	9.04618e-13	-3.03431e-10	-1.40497	2.50902e-05	-3.03431e-10	-1.4552	4.16059e-05	-3.03431e-10	-1.45908
1465405	chr5:1465405:TG:T	9.62873e-13	-3.03431e-10	-1.34256	2.64597e-05	-3.03431e-10	-1.40205	4.33165e-05	-3.03431e-10	-1.41878
1465454	chr5:1465454:A:G	8.32171e-13	-0.677933	-0.810507	3.56673e-05	0.00496643	-1.10841	5.85691e-05	-0.000401624	-1.11671
1465615	chr5:1465615:A:G	2.44964e-13	-1.43946	-1.27191	6.97667e-06	-1.46123	-1.27387	1.43703e-05	-1.22852	-1.29363
1465617	chr5:1465617:A:G	2.34703e-13	-1.47907	-1.27509	6.73154e-06	-1.49197	-1.2789	1.37703e-05	-1.26674	-1.29806
1465742	chr5:1465742:A:G	1.0444e-12	-3.03431e-10	-1.26128	3.81863e-05	-3.03431e-10	-1.0352	7.09311e-05	-3.03431e-10	-0.925609
1466238	chr5:1466238:T:A	1.0963e-12	-3.03431e-10	-1.21278	4.0945e-05	-3.03431e-10	-0.965444	7.66806e-05	-3.03431e-10	-0.847668
1466284	chr5:1466284:C:G	2.71195e-13	-1.63782	-0.971823	9.28261e-06	-1.21361	-1.23592	1.53942e-05	-1.22445	-1.22888
1466371	chr5:1466371:G:T	8.58654e-13	-3.03431e-10	-1.45711	2.48159e-05	-3.03431e-10	-1.46619	4.10472e-05	-3.03431e-10	-1.4726
1466571	chr5:1466571:G:C	2.31692e-13	-1.69591	-1.07116	7.92951e-06	-1.30531	-1.30178	1.33772e-05	-1.30769	-1.28608
1466698	chr5:1466698:T:C	7.06392e-13	-1.77095	0.118645	2.27116e-05	-1.44744	-0.107353	4.22826e-05	-1.45489	0.0119501
1466721	chr5:1466721:G:A	1.13331e-12	-3.03431e-10	-1.17958	3.22974e-05	-3.03431e-10	-1.20269	5.2946e-05	-3.03431e-10	-1.21805
1466804	chr5:1466804:G:A	1.80644e-13	-1.73259	-1.28336	4.59305e-06	-1.78623	-1.3669	7.85293e-06	-1.72768	-1.39876
1467130	chr5:1467130:G:A	2.17451e-13	-1.76976	-1.06075	7.19711e-06	-1.43474	-1.26925	1.27696e-05	-1.37541	-1.26484
1467160	chr5:1467160:G:A	9.55398e-13	-3.03431e-10	-1.35035	2.63398e-05	-3.03431e-10	-1.40659	4.31925e-05	-3.03431e-10	-1.42165
1467385	chr5:1467385:G:A	2.33528e-12	-3.03431e-10	-0.45659	0.000101576	-3.03431e-10	-0.0568651	0.000200939	-3.03431e-10	0.115686
1467392	chr5:1467392:G:A	8.57757e-13	-3.03431e-10	-1.45816	2.49725e-05	-3.03431e-10	-1.4599	4.13031e-05	-3.03431e-10	-1.46638
1467429	chr5:1467429:G:A	8.88226e-13	-3.03431e-10	-1.42325	2.52163e-05	-3.03431e-10	-1.45018	4.16336e-05	-3.03431e-10	-1.45841
1467896	chr5:1467896:C:T	9.26829e-13	-1.82624	0.44553	3.5029e-05	-1.53658	0.415084	7.67582e-05	-1.56202	0.715358
1468129	chr5:1468129:G:C	3.37124e-13	-1.20387	-1.18816	8.22874e-06	-1.28638	-1.28366	1.55461e-05	-1.17412	-1.26939
1468618	chr5:1468618:T:C	1.32362e-13	-2.05099	-1.27595	5.13268e-06	-1.9932	-1.04884	1.10631e-05	-2.02264	-0.761067
1468728	chr5:1468728:C:T	8.59034e-13	-3.03431e-10	-1.45667	2.52051e-05	-3.03431e-10	-1.45063	4.33691e-05	-3.03431e-10	-1.41757
1468802	chr5:1468802:G:T	1.33145e-12	-3.03431e-10	-1.01845	3.51762e-05	-3.03431e-10	-1.1173	5.87277e-05	-3.03431e-10	-1.11441
1468874	chr5:1468874:C:T	1.36687e-13	-1.88343	-1.41135	5.06665e-06	-1.67205	-1.38294	6.8929e-06	-1.93028	-1.32654
1469029	chr5:1469029:G:A	9.93688e-13	-3.03431e-10	-1.31105	3.08675e-05	-3.03431e-10	-1.24797	5.22142e-05	-3.03431e-10	-1.23196
1469124	chr5:1469124:C:T	9.21052e-13	-3.03431e-10	-1.38696	2.59061e-05	-3.03431e-10	-1.42319	4.27206e-05	-3.03431e-10	-1.43264
1470307	chr5:1470307:C:A	5.25704e-12	-3.03431e-10	0.354846	0.000259277	-3.03431e-10	0.880223	0.000543187	-3.03431e-10	1.11014
1470463	chr5:1470463:G:A	1.20143e-13	-2.00024	-1.42356	5.07118e-06	-1.61043	-1.44367	6.95581e-06	-1.77881	-1.46893
1470577	chr5:1470577:C:T	1.34215e-13	-2.01964	-1.2934	4.43432e-06	-1.92888	-1.25942	7.74942e-06	-1.97608	-1.16362
1470785	chr5:1470785:G:A	1.74279e-13	-1.99099	-1.06083	8.82677e-06	-1.71869	-0.781196	1.97633e-05	-1.68755	-0.515941
1470826	chr5:1470826:C:T	2.16044e-12	-3.03431e-10	-0.534409	6.23612e-05	-3.03431e-10	-0.54473	9.88687e-05	-3.03431e-10	-0.593525
1471066	chr5:1471066:TGGAA:T	1.75391e-12	-3.03431e-10	-0.742873	4.44365e-05	-3.03431e-10	-0.883612	6.95798e-05	-3.03431e-10	-0.944844
1471078	chr5:1471078:C:T	4.97359e-12	-3.03431e-10	0.299419	0.000243425	-3.03431e-10	0.817135	0.0005085	-3.03431e-10	1.04415
1471157	chr5:1471157:G:C	2.05738e-12	-3.03431e-10	-0.583289	5.92481e-05	-3.03431e-10	-0.595939	9.406e-05	-3.03431e-10	-0.643385
1471715	chr5:1471715:G:C	1.232e-12	-3.03431e-10	-1.09609	3.65402e-05	-3.03431e-10	-1.07926	5.85428e-05	-3.03431e-10	-1.11756
1472415	chr5:1472415:G:T	8.72009e-13	-3.03431e-10	-1.44168	2.47257e-05	-3.03431e-10	-1.46983	4.11043e-05	-3.03431e-10	-1.47121
1472462	chr5:1472462:GACT:G	1.62951e-13	-1.7469	-1.37213	4.28767e-06	-1.79975	-1.42218	7.40628e-06	-1.74024	-1.44475
1472584	chr5:1472584:A:T	1.87581e-13	-1.52465	-1.45362	8.37452e-06	-1.08105	-1.47143	1.35781e-05	-1.10743	-1.47143
1472586	chr5:1472586:T:C	1.19868e-13	-2.00088	-1.4252	5.04389e-06	-1.6134	-1.4461	6.93427e-06	-1.78112	-1.46972
1472795	chr5:1472795:G:T	5.38803e-13	-1.92313	-4.50893e-10	1.61245e-05	-1.89734	-4.50893e-10	2.58781e-05	-1.93392	-4.50893e-10
1473035	chr5:1473035:GCTCCTCT:G	1.53808e-13	-1.99656	-1.18021	4.92862e-06	-1.90534	-1.17728	8.54596e-06	-1.95533	-1.08653
1473445	chr5:1473445:T:C	1.18704e-13	-2.03388	-1.40197	4.60943e-06	-1.72205	-1.42752	6.4347e-06	-1.86335	-1.46226
1473862	chr5:1473862:A:G	1.20448e-13	-1.98977	-1.43149	5.10454e-06	-1.59256	-1.45498	7.04078e-06	-1.76305	-1.47255
1473939	chr5:1473939:G:A	1.13673e-12	-3.03431e-10	-1.17656	3.08499e-05	-3.03431e-10	-1.24854	4.99945e-05	-3.03431e-10	-1.27541
1474770	chr5:1474770:G:A	9.73669e-13	-3.03431e-10	-1.33141	2.69927e-05	-3.03431e-10	-1.38211	4.41569e-05	-3.03431e-10	-1.39957
1475163	chr5:1475163:C:T	4.86645e-13	-2.02494	-4.50893e-10	1.43434e-05	-2.01438	-4.50893e-10	2.34778e-05	-2.03126	-4.50893e-10
1475321	chr5:1475321:C:T	1.00556e-12	-3.03431e-10	-1.29918	2.96401e-05	-3.03431e-10	-1.28854	5.3186e-05	-3.03431e-10	-1.21352
1476255	chr5:1476255:A:G	1.42826e-12	-3.03431e-10	-0.948265	3.59905e-05	-3.03431e-10	-1.09442	5.59875e-05	-3.03431e-10	-1.16219
1476271	chr5:1476271:G:A	8.46579e-13	-3.03431e-10	-1.47127	2.47844e-05	-3.03431e-10	-1.46746	4.14368e-05	-3.03431e-10	-1.46315
1476670	chr5:1476670:C:A	6.57227e-13	-0.283708	-1.44074	4.30094e-05	0.43514	-1.35139	8.23168e-05	0.545552	-1.3223
1477116	chr5:1477116:A:C	2.03751e-13	-2.0546	-0.840979	8.89915e-06	-2.02639	-0.465323	2.25112e-05	-2.04739	-0.0259177
1477195	chr5:1477195:C:A	1.21921e-13	-2.03355	-1.37555	3.62528e-06	-1.97243	-1.41732	5.43685e-06	-2.03334	-1.46078
1478041	chr5:1478041:C:T	1.24678e-13	-1.96099	-1.42576	3.42299e-06	-1.9985	-1.44866	5.67266e-06	-1.98646	-1.4652
1478924	chr5:1478924:G:C	8.74433e-13	-3.03431e-10	-1.4389	2.60731e-05	-3.03431e-10	-1.41677	4.36008e-05	-3.03431e-10	-1.41224
1479252	chr5:1479252:G:A	5.9235e-13	-1.82838	-4.50893e-10	2.6287e-05	-1.4086	-4.50893e-10	3.86546e-05	-1.53265	-4.50893e-10
1479351	chr5:1479351:G:A	8.88441e-13	-3.03431e-10	-1.42301	2.65821e-05	-3.03431e-10	-1.39744	4.45043e-05	-3.03431e-10	-1.39173
1479563	chr5:1479563:G:C	2.28923e-13	-2.00516	-0.773928	1.21343e-05	-1.56697	-0.61467	1.58881e-05	-1.74278	-0.678964
1479899	chr5:1479899:C:T	5.20637e-12	-3.03431e-10	0.34516	0.00014506	-3.03431e-10	0.299471	0.000226084	-3.03431e-10	0.233589
1479953	chr5:1479953:T:A	1.27658e-13	-2.05443	-1.30869	3.61428e-06	-2.02054	-1.37224	5.99745e-06	-2.04626	-1.34973
1480353	chr5:1480353:T:C	8.46534e-13	-3.03431e-10	-1.47133	2.46748e-05	-3.03431e-10	-1.47189	4.10617e-05	-3.03431e-10	-1.47224
1480494	chr5:1480494:T:C	2.00373e-12	-3.03431e-10	-0.60971	5.69078e-05	-3.03431e-10	-0.636241	9.16886e-05	-3.03431e-10	-0.66892
1480515	chr5:1480515:G:A	1.24921e-13	-1.92339	-1.46141	4.69867e-06	-1.66172	-1.46867	7.65088e-06	-1.68395	-1.46855
1481020	chr5:1481020:CAGGGCCTGCACCA:C	1.18084e-13	-2.04881	-1.39227	3.23753e-06	-2.04892	-1.45394	5.63697e-06	-2.01182	-1.44615
1481148	chr5:1481148:G:A	1.10426e-13	-2.04556	-1.46257	3.25276e-06	-2.02664	-1.47153	5.83922e-06	-1.96627	-1.45645
1481295	chr5:1481295:A:G	1.35e-13	-1.99778	-1.30943	3.74543e-06	-1.95376	-1.40338	5.69851e-06	-2.02408	-1.42304
1481383	chr5:1481383:C:T	2.33599e-12	-3.03431e-10	-0.456288	6.7257e-05	-3.03431e-10	-0.469152	0.000106031	-3.03431e-10	-0.52359
1481499	chr5:1481499:C:T	1.7391e-12	-3.03431e-10	-0.751356	4.45914e-05	-3.03431e-10	-0.880132	7.50968e-05	-3.03431e-10	-0.868539
1481571	chr5:1481571:C:T	2.12786e-12	-3.03431e-10	-0.549604	6.13639e-05	-3.03431e-10	-0.560852	9.70881e-05	-3.03431e-10	-0.611699
1481782	chr5:1481782:C:G	8.97044e-13	-3.03431e-10	-1.41337	2.6878e-05	-3.03431e-10	-1.38636	4.50054e-05	-3.03431e-10	-1.38053
1481880	chr5:1481880:C:T	1.12814e-13	-2.03245	-1.45428	3.34247e-06	-1.99895	-1.47201	6.09189e-06	-1.92194	-1.45842
1481902	chr5:1481902:G:A	1.14746e-12	-3.03431e-10	-1.16717	3.10482e-05	-3.03431e-10	-1.24213	5.03623e-05	-3.03431e-10	-1.26807
1482132	chr5:1482132:AGTGGGCT:A	1.22948e-13	-1.95318	-1.44754	3.44346e-06	-2.04812	-1.39308	6.12303e-06	-2.05035	-1.32491
1482166	chr5:1482166:G:A	8.78267e-13	-3.03431e-10	-1.43453	2.61984e-05	-3.03431e-10	-1.41198	4.38161e-05	-3.03431e-10	-1.40732
1482791	chr5:1482791:G:A	1.10069e-13	-2.04988	-1.46149	3.25428e-06	-2.02932	-1.46839	5.87091e-06	-1.9716	-1.4457
1483144	chr5:1483144:A:C	1.01304e-12	-3.03431e-10	-1.29176	2.96666e-05	-3.03431e-10	-1.28765	4.98427e-05	-3.03431e-10	-1.27844
1483362	chr5:1483362:G:A	9.93181e-13	-3.03431e-10	-1.31156	2.67876e-05	-3.03431e-10	-1.38973	4.41562e-05	-3.03431e-10	-1.39958
1483936	chr5:1483936:G:A	4.62948e-12	-3.03431e-10	0.227722	0.000107385	-3.03431e-10	-0.00125273	0.000178223	-3.03431e-10	-0.004284
1483995	chr5:1483995:C:T	8.5803e-13	-3.03431e-10	-1.45784	2.54626e-05	-3.03431e-10	-1.44046	4.2923e-05	-3.03431e-10	-1.42791
1484379	chr5:1484379:C:T	1.29242e-13	-1.88322	-1.46756	3.37488e-06	-1.99606	-1.46526	5.96596e-06	-1.94262	-1.45863
1484405	chr5:1484405:T:C	1.40083e-13	-2.05417	-1.21607	4.43122e-06	-2.04672	-1.14228	8.11346e-06	-2.0535	-1.0403
1484495	chr5:1484495:G:A	1.42219e-13	-2.03736	-1.21775	4.97626e-06	-2.04828	-1.02472	1.02695e-05	-2.02816	-0.829984
1484677	chr5:1484677:T:C	1.10801e-13	-2.04916	-1.45558	3.45348e-06	-1.96587	-1.47242	5.78234e-06	-1.95989	-1.47262
1484711	chr5:1484711:G:A	1.52482e-13	-1.86905	-1.31638	4.28635e-06	-1.87675	-1.34549	6.73417e-06	-1.91964	-1.36048
1484720	chr5:1484720:G:A	1.37269e-13	-1.89001	-1.40053	3.82058e-06	-1.94562	-1.39165	6.20813e-06	-1.9567	-1.40476
1484769	chr5:1484769:T:C	1.60789e-12	-3.03431e-10	-0.829801	4.23505e-05	-3.03431e-10	-0.931693	6.69934e-05	-3.03431e-10	-0.982724
1484810	chr5:1484810:G:A	1.66575e-12	-3.03431e-10	-0.794447	4.85066e-05	-3.03431e-10	-0.795974	8.2941e-05	-3.03431e-10	-0.769189
1484819	chr5:1484819:CCT:C	9.71111e-13	-3.03431e-10	-1.33404	2.80618e-05	-3.03431e-10	-1.34326	4.6301e-05	-3.03431e-10	-1.35215
1484908	chr5:1484908:T:C	2.12451e-12	-3.03431e-10	-0.55118	6.4911e-05	-3.03431e-10	-0.504657	0.00011172	-3.03431e-10	-0.471324
1484943	chr5:1484943:G:A	1.76019e-12	-3.03431e-10	-0.739298	5.3479e-05	-3.03431e-10	-0.698384	9.17332e-05	-3.03431e-10	-0.668434
1484949	chr5:1484949:C:T	2.4342e-12	-3.03431e-10	-0.415106	7.52113e-05	-3.03431e-10	-0.357372	0.000129884	-3.03431e-10	-0.320673
1484992	chr5:1484992:G:A	7.50862e-12	-3.03431e-10	0.711329	0.000144273	-3.03431e-10	0.294037	0.000248665	-3.03431e-10	0.328789
1485007	chr5:1485007:C:T	2.4377e-12	-1.98687	1.57321	9.14088e-05	-2.03468	1.87234	0.000238826	-1.92209	2.21051
1485100	chr5:1485100:G:T	2.33067e-12	-3.03431e-10	-0.458567	7.13716e-05	-3.03431e-10	-0.409773	0.000123032	-3.03431e-10	-0.374873
1485102	chr5:1485102:G:A	9.04061e-13	-3.03431e-10	-1.40558	2.52168e-05	-3.03431e-10	-1.45016	4.17648e-05	-3.03431e-10	-1.45526
1485467	chr5:1485467:G:A	2.35594e-13	-1.4249	-1.32547	6.1269e-06	-1.66403	-1.20096	1.03266e-05	-1.74375	-1.10885
1485805	chr5:1485805:C:T	9.31428e-13	-3.03431e-10	-1.37576	2.65365e-05	-3.03431e-10	-1.39915	4.39494e-05	-3.03431e-10	-1.40428
1485836	chr5:1485836:T:C	9.40004e-13	-3.03431e-10	-1.36659	2.61088e-05	-3.03431e-10	-1.4154	4.33518e-05	-3.03431e-10	-1.41797
1485846	chr5:1485846:C:T	9.00434e-13	-3.03431e-10	-1.4096	2.53391e-05	-3.03431e-10	-1.44533	4.20953e-05	-3.03431e-10	-1.44738
1485964	chr5:1485964:G:C	2.02827e-12	-3.03431e-10	-0.59754	6.72899e-05	-3.03431e-10	-0.468663	0.000123644	-3.03431e-10	-0.369914
1486493	chr5:1486493:C:T	9.70076e-13	-3.03431e-10	-1.3351	2.77538e-05	-3.03431e-10	-1.3543	4.59233e-05	-3.03431e-10	-1.36034
1486766	chr5:1486766:G:A	9.28444e-13	-3.03431e-10	-1.37897	2.59592e-05	-3.03431e-10	-1.42115	4.30822e-05	-3.03431e-10	-1.42421
1487067	chr5:1487067:G:A	9.32866e-13	-3.03431e-10	-1.37422	3.02567e-05	-3.03431e-10	-1.26796	5.48559e-05	-3.03431e-10	-1.18261
1487155	chr5:1487155:T:C	2.08941e-13	-1.92629	-0.944132	4.64987e-06	-2.02144	-1.11939	7.67915e-06	-1.93274	-1.21607
1487173	chr5:1487173:C:T	3.28569e-12	-3.03431e-10	-0.115146	0.000135385	-3.03431e-10	0.230446	0.00024456	-3.03431e-10	0.312142
1487309	chr5:1487309:C:T	2.8766e-13	-1.9588	-0.591895	8.63294e-06	-1.97478	-0.54731	1.47428e-05	-1.90632	-0.590241
1487880	chr5:1487880:T:C	1.98609e-12	-3.03431e-10	-0.618553	5.04903e-05	-3.03431e-10	-0.755892	8.05615e-05	-3.03431e-10	-0.798297
1487991	chr5:1487991:C:G	2.46957e-12	-3.03431e-10	-0.400677	7.58044e-05	-3.03431e-10	-0.349517	0.000130953	-3.03431e-10	-0.312478
1488035	chr5:1488035:G:T	1.60879e-13	-1.80788	-1.32394	4.94479e-06	-1.87735	-1.20199	1.02393e-05	-1.79176	-1.06933
1488102	chr5:1488102:G:A	2.42192e-12	-3.03431e-10	-0.420162	5.80299e-05	-3.03431e-10	-0.616715	9.27222e-05	-3.03431e-10	-0.65771
1488626	chr5:1488626:C:T	5.09591e-12	-3.03431e-10	0.323716	0.000217426	-3.03431e-10	0.704187	0.000393164	-3.03431e-10	0.786908
1488974	chr5:1488974:T:C	2.81325e-13	-1.73451	-0.838463	7.22214e-06	-1.78462	-0.915899	1.41682e-05	-1.59252	-0.943798
1489194	chr5:1489194:G:A	1.09513e-13	-2.04777	-1.46867	3.58369e-06	-1.96097	-1.4403	5.98955e-06	-1.9627	-1.4346
1489239	chr5:1489239:C:T	1.87395e-12	-3.03431e-10	-0.676672	4.67915e-05	-3.03431e-10	-0.831972	7.49522e-05	-3.03431e-10	-0.870467
1489591	chr5:1489591:A:G	2.9479e-13	-1.84796	-0.678255	6.0366e-06	-1.97541	-0.90442	1.00673e-05	-1.85035	-1.02768
1489905	chr5:1489905:G:A	2.8448e-12	-3.03431e-10	-0.25923	8.72613e-05	-3.03431e-10	-0.208766	0.000149572	-3.03431e-10	-0.179538
1490009	chr5:1490009:A:C	1.77664e-13	-1.75415	-1.27844	4.10155e-06	-1.91522	-1.35109	7.54629e-06	-1.77059	-1.39568
1490033	chr5:1490033:G:A	8.50673e-13	-3.03431e-10	-1.46645	2.51572e-05	-3.03431e-10	-1.45253	4.23619e-05	-3.03431e-10	-1.44107
1490080	chr5:1490080:A:C	1.26872e-13	-2.03294	-1.33636	3.54659e-06	-2.03596	-1.37572	5.98912e-06	-1.99754	-1.39984
1490237	chr5:1490237:T:G	2.92621e-13	-1.90136	-0.632242	6.08303e-06	-2.00878	-0.863387	9.82611e-06	-1.9095	-0.992776
1490410	chr5:1490410:G:T	5.40925e-13	-1.9192	-4.50893e-10	1.75043e-05	-1.81523	-4.50893e-10	2.9446e-05	-1.80476	-4.50893e-10
1490431	chr5:1490431:C:T	4.19884e-12	-3.03431e-10	0.130085	0.000178632	-3.03431e-10	0.507654	0.000323556	-3.03431e-10	0.592056
1490479	chr5:1490479:T:C	3.45829e-13	-1.76936	-0.597174	6.8698e-06	-1.91171	-0.838829	1.16876e-05	-1.75932	-0.969472
1490742	chr5:1490742:G:A	4.78474e-13	-2.04188	-4.50893e-10	1.37866e-05	-2.05397	-4.50893e-10	2.29608e-05	-2.05353	-4.50893e-10
1490894	chr5:1490894:A:G	1.59452e-13	-2.02459	-1.11615	5.27718e-06	-2.05395	-0.960327	9.50269e-06	-2.0489	-0.886845
1491123	chr5:1491123:T:C	9.83116e-13	-3.03431e-10	-1.32175	3.0299e-05	-3.03431e-10	-1.26656	5.20803e-05	-3.03431e-10	-1.23453
1491561	chr5:1491561:G:A	1.00449e-12	-3.03431e-10	-1.30024	2.86028e-05	-3.03431e-10	-1.32417	4.73341e-05	-3.03431e-10	-1.33009
1491621	chr5:1491621:C:T	8.61832e-13	-1.45342	-4.50893e-10	2.52438e-05	-1.44909	-4.50893e-10	4.07627e-05	-1.47955	-4.50893e-10
1491653	chr5:1491653:G:A	2.8071e-12	-3.03431e-10	-0.272571	0.000109382	-3.03431e-10	0.0171711	0.000193914	-3.03431e-10	0.0800984
1491656	chr5:1491656:G:A	5.04198e-12	-3.03431e-10	0.313076	0.000123484	-3.03431e-10	0.138434	0.000192942	-3.03431e-10	0.075071
1492001	chr5:1492001:G:A	1.13635e-13	-2.04168	-1.43781	4.4085e-06	-1.82003	-1.37411	7.52888e-06	-1.80831	-1.36026
1492527	chr5:1492527:C:T	2.58252e-13	-1.93951	-0.71903	7.06153e-06	-1.9324	-0.790614	1.18974e-05	-1.85231	-0.858689
1492544	chr5:1492544:C:CTTGT	3.06713e-13	-1.83608	-0.650484	6.31066e-06	-1.95869	-0.876742	1.05428e-05	-1.83001	-1.00186
1492856	chr5:1492856:C:T	1.23752e-13	-2.00766	-1.38655	3.68295e-06	-2.05439	-1.31957	6.3994e-06	-2.04174	-1.28937
1492957	chr5:1492957:C:T	9.38588e-13	-3.03431e-10	-1.3681	2.82428e-05	-3.03431e-10	-1.33683	4.56819e-05	-3.03431e-10	-1.36562
1493467	chr5:1493467:G:A	2.17777e-12	-3.03431e-10	-0.526423	5.48578e-05	-3.03431e-10	-0.67293	8.82286e-05	-3.03431e-10	-0.707386
1493493	chr5:1493493:G:A	3.51626e-13	-2.01709	-0.332818	9.49194e-06	-2.02209	-0.405143	1.52638e-05	-1.97549	-0.486351
1493733	chr5:1493733:G:A	2.17777e-12	-3.03431e-10	-0.526423	5.48578e-05	-3.03431e-10	-0.67293	8.82286e-05	-3.03431e-10	-0.707386
1493752	chr5:1493752:A:G	4.09575e-13	-2.04785	-0.149505	1.14963e-05	-2.05002	-0.185631	1.83521e-05	-2.02618	-0.251387
1493955	chr5:1493955:G:A	2.57907e-13	-2.05007	-0.609812	7.24114e-06	-2.05232	-0.645575	1.18331e-05	-2.03281	-0.683609
1494148	chr5:1494148:T:TG	2.01186e-13	-1.95315	-0.955095	4.51648e-06	-2.03559	-1.13435	7.38156e-06	-1.96247	-1.22586
1494324	chr5:1494324:C:T	1.08398e-13	-2.05428	-1.47239	3.38317e-06	-2.02123	-1.43763	6.09775e-06	-2.05443	-1.32496
1494794	chr5:1494794:C:T	7.55827e-13	-2.01761	0.43294	1.86601e-05	-2.02645	0.275163	3.07128e-05	-1.98152	0.218882
1494950	chr5:1494950:T:C	2.0312e-12	-3.03431e-10	-0.596096	5.3058e-05	-3.03431e-10	-0.706287	8.85209e-05	-3.03431e-10	-0.704079
1495104	chr5:1495104:T:C	3.41413e-13	-1.41814	-0.961249	8.40729e-06	-1.68281	-0.865765	1.25146e-05	-1.7267	-0.933728
1495250	chr5:1495250:A:G	4.831e-13	-2.03225	-4.50893e-10	1.45961e-05	-1.99692	-4.50893e-10	2.35408e-05	-2.02858	-4.50893e-10
1495548	chr5:1495548:T:C	1.06162e-12	-3.03431e-10	-1.24493	3.1611e-05	-3.03431e-10	-1.22417	5.52737e-05	-3.03431e-10	-1.17502
1495568	chr5:1495568:T:TA	1.00072e-12	-3.03431e-10	-1.304	2.78682e-05	-3.03431e-10	-1.35019	4.59701e-05	-3.03431e-10	-1.35933
1495648	chr5:1495648:A:G	1.72938e-13	-2.03237	-1.02717	4.58903e-06	-2.03206	-1.12194	7.49873e-06	-1.9885	-1.18408
1495649	chr5:1495649:G:T	9.40603e-13	-3.03431e-10	-1.36596	2.65328e-05	-3.03431e-10	-1.39929	4.38224e-05	-3.03431e-10	-1.40717
1495724	chr5:1495724:C:T	7.61898e-13	-1.16268	-0.413988	1.34883e-05	-1.23359	-0.842254	2.30527e-05	-1.0568	-0.992737
1495798	chr5:1495798:T:C	8.55688e-13	-3.03431e-10	-1.46057	2.53991e-05	-3.03431e-10	-1.44296	4.29805e-05	-3.03431e-10	-1.42657
1496098	chr5:1496098:C:T	9.29226e-13	-3.03431e-10	-1.37813	2.77851e-05	-3.03431e-10	-1.35317	4.68975e-05	-3.03431e-10	-1.33935
1496234	chr5:1496234:G:A	2.48564e-13	-1.28121	-1.41557	7.69677e-06	-1.20796	-1.42891	1.162e-05	-1.2906	-1.44399
1496357	chr5:1496357:T:C	1.45098e-13	-2.01934	-1.21573	3.57763e-06	-2.04782	-1.35515	5.7947e-06	-1.99406	-1.43632
1496405	chr5:1496405:T:C	8.50874e-13	-3.03431e-10	-1.46621	2.52872e-05	-3.03431e-10	-1.44738	4.25409e-05	-3.03431e-10	-1.43685
1496531	chr5:1496531:G:A	1.10055e-13	-2.04216	-1.46934	3.2246e-06	-2.05382	-1.45304	5.38103e-06	-2.05301	-1.45142
1496675	chr5:1496675:T:G	1.17127e-13	-1.97974	-1.46947	3.18277e-06	-2.05334	-1.46658	5.33003e-06	-2.05229	-1.46167
1497018	chr5:1497018:A:G	3.90916e-12	-3.03431e-10	0.0585998	0.000124848	-3.03431e-10	0.149421	0.000200036	-3.03431e-10	0.111181
1497237	chr5:1497237:A:G	1.46286e-13	-1.83172	-1.39519	4.26288e-06	-1.90146	-1.32627	8.80907e-06	-1.77907	-1.23247
1498234	chr5:1498234:C:T	8.82243e-13	-3.03431e-10	-1.43001	2.48129e-05	-3.03431e-10	-1.46631	4.13797e-05	-3.03431e-10	-1.46453
1498413	chr5:1498413:G:A	9.70434e-13	-3.03431e-10	-1.33473	2.6289e-05	-3.03431e-10	-1.40852	4.27013e-05	-3.03431e-10	-1.43309
1498526	chr5:1498526:CACAT:C	6.10298e-12	-3.03431e-10	0.504055	0.000214691	-3.03431e-10	0.691528	0.000398421	-3.03431e-10	0.800193
1498550	chr5:1498550:T:A	1.30617e-12	-1.03762	-4.50893e-10	1.86269e-05	-1.75307	-4.50893e-10	3.79685e-05	-1.55056	-4.50893e-10
1498744	chr5:1498744:A:G	1.18954e-13	-2.0461	-1.38765	3.87071e-06	-2.05436	-1.26987	7.3342e-06	-2.04518	-1.14959
1498871	chr5:1498871:G:A	1.29328e-13	-2.01439	-1.33574	3.91118e-06	-2.04095	-1.27289	6.81338e-06	-2.04951	-1.21892
1498877	chr5:1498877:C:T	1.01337e-12	-3.03431e-10	-1.29144	2.75866e-05	-3.03431e-10	-1.36034	4.51047e-05	-3.03431e-10	-1.37833
1498994	chr5:1498994:G:C	2.98791e-13	-1.79929	-0.713449	1.44466e-05	-1.63766	-0.369554	3.35161e-05	-1.66619	-0.00910445
1499060	chr5:1499060:C:T	1.45267e-13	-1.8288	-1.4051	3.34245e-06	-2.02501	-1.44596	5.7043e-06	-1.98069	-1.46541
1499351	chr5:1499351:C:T	1.91395e-13	-1.80767	-1.15047	6.08211e-06	-1.77752	-1.0948	1.1014e-05	-1.70408	-1.08407
1499691	chr5:1499691:A:G	2.31937e-13	-1.84597	-0.920043	8.89768e-06	-1.83386	-0.658023	2.04385e-05	-1.74083	-0.429069
1499704	chr5:1499704:C:T	1.13426e-13	-2.05245	-1.42888	3.64277e-06	-2.05288	-1.33204	7.1008e-06	-2.05387	-1.17324
1499802	chr5:1499802:T:C	2.30948e-13	-1.75787	-1.01241	6.76694e-06	-1.7408	-1.02482	1.20061e-05	-1.66458	-1.03732
1499856	chr5:1499856:C:T	9.16994e-13	-3.03431e-10	-1.39138	2.56146e-05	-3.03431e-10	-1.43451	4.21939e-05	-3.03431e-10	-1.44504
1500001	chr5:1500001:T:A	1.12809e-13	-2.05453	-1.43225	3.6438e-06	-2.04556	-1.33908	7.02631e-06	-2.05394	-1.18372
1500053	chr5:1500053:C:T	1.8494e-12	-3.03431e-10	-0.689862	6.44381e-05	-3.03431e-10	-0.511969	0.00010939	-3.03431e-10	-0.492398
1500374	chr5:1500374:G:T	2.94217e-13	-1.72579	-0.802375	8.79637e-06	-1.70327	-0.800063	1.56976e-05	-1.62383	-0.80998
1500554	chr5:1500554:G:A	1.06166e-12	-3.03431e-10	-1.24488	3.41499e-05	-3.03431e-10	-1.14691	5.53561e-05	-3.03431e-10	-1.17353
1500928	chr5:1500928:G:A	9.66732e-13	-1.33856	-4.50893e-10	3.49803e-05	-1.12289	-4.50893e-10	5.76292e-05	-1.13329	-4.50893e-10
1501064	chr5:1501064:G:C	1.24579e-13	-2.02976	-1.35778	4.05655e-06	-2.05182	-1.22552	7.88949e-06	-2.02688	-1.09491
1501167	chr5:1501167:T:C	1.13633e-13	-2.05453	-1.42498	3.6747e-06	-2.04937	-1.32683	7.14597e-06	-2.0546	-1.16617
1501239	chr5:1501239:G:T	1.05859e-12	-3.03431e-10	-1.24778	3.2238e-05	-3.03431e-10	-1.20453	5.47836e-05	-3.03431e-10	-1.18393
1501306	chr5:1501306:C:T	1.93889e-13	-1.55552	-1.38967	4.21133e-06	-1.96172	-1.27817	7.1902e-06	-1.97116	-1.24344
1501409	chr5:1501409:T:C	2.30011e-12	-3.03431e-10	-0.471765	5.71934e-05	-3.03431e-10	-0.631234	8.30389e-05	-3.03431e-10	-0.768009
1501580	chr5:1501580:G:A	1.2968e-13	-2.05081	-1.2966	3.78483e-06	-2.04903	-1.29765	6.42694e-06	-2.0482	-1.27862
1501665	chr5:1501665:C:T	4.72912e-13	-2.05357	-4.50893e-10	1.94547e-05	-1.70958	-4.50893e-10	2.61969e-05	-1.92168	-4.50893e-10
1501675	chr5:1501675:T:C	1.12561e-13	-2.05316	-1.43583	3.59234e-06	-2.05275	-1.34612	6.95028e-06	-2.05384	-1.19469
1501915	chr5:1501915:C:T	2.12394e-13	-1.94743	-0.906604	6.16519e-06	-1.92494	-0.933818	9.76849e-06	-1.95938	-0.948772
1502087	chr5:1502087:A:G	1.13792e-13	-2.0546	-1.42351	3.68913e-06	-2.04781	-1.32447	7.17064e-06	-2.0545	-1.16282
1502122	chr5:1502122:C:A	8.7342e-13	-3.03431e-10	-1.44006	2.65528e-05	-3.03431e-10	-1.39854	4.52208e-05	-3.03431e-10	-1.37576
1502338	chr5:1502338:A:T	1.60052e-13	-1.87231	-1.26466	5.18004e-06	-1.96645	-1.06641	1.10674e-05	-2.00547	-0.777851
1502931	chr5:1502931:C:T	1.44915e-13	-1.80787	-1.42846	3.30799e-06	-2.01799	-1.46334	5.72906e-06	-1.96935	-1.47241
1503090	chr5:1503090:C:T	1.50925e-13	-1.79405	-1.40165	3.37765e-06	-2.01165	-1.44884	5.81433e-06	-1.95968	-1.46731
1503172	chr5:1503172:C:A	1.10177e-13	-2.041	-1.46939	3.29402e-06	-2.05443	-1.43114	5.89484e-06	-2.03848	-1.37476
1503279	chr5:1503279:G:A	8.687e-13	-3.03431e-10	-1.44548	2.50655e-05	-3.03431e-10	-1.45618	4.25299e-05	-3.03431e-10	-1.43711
1503336	chr5:1503336:GA:G	1.29442e-13	-2.04518	-1.30406	3.75899e-06	-2.04654	-1.30699	6.37373e-06	-2.04753	-1.2876
1503441	chr5:1503441:G:A	8.43799e-11	-3.03431e-10	3.13061	0.00407511	-3.03431e-10	3.63498	0.00802075	-3.03431e-10	3.80247
1503448	chr5:1503448:A:T	1.61177e-13	-1.7346	-1.39538	3.46344e-06	-1.98783	-1.44758	6.02035e-06	-1.92523	-1.46694
1503495	chr5:1503495:T:C	1.11742e-13	-2.02969	-1.4666	3.18576e-06	-2.05196	-1.46702	5.59512e-06	-2.02709	-1.43834
1504020	chr5:1504020:T:C	4.73895e-13	-2.05149	-4.50893e-10	1.38354e-05	-2.05044	-4.50893e-10	2.29412e-05	-2.05438	-4.50893e-10
1504357	chr5:1504357:G:A	1.39643e-13	-2.05415	-1.21924	4.13232e-06	-2.0546	-1.20424	7.13325e-06	-2.05433	-1.16822
1504488	chr5:1504488:G:A	5.8845e-13	-1.83499	-4.50893e-10	1.74874e-05	-1.81619	-4.50893e-10	2.89508e-05	-1.82172	-4.50893e-10
1504857	chr5:1504857:C:T	1.66821e-12	-0.792972	-4.50893e-10	3.38537e-05	-1.15563	-4.50893e-10	5.25351e-05	-1.22584	-4.50893e-10
1504981	chr5:1504981:C:T	1.37751e-13	-1.81441	-1.47263	3.56263e-06	-1.95362	-1.45355	6.75502e-06	-1.86141	-1.41562
1505127	chr5:1505127:C:T	1.20628e-13	-1.94718	-1.47259	3.31371e-06	-2.02755	-1.45206	6.05752e-06	-1.97306	-1.41295
1505474	chr5:1505474:A:G	1.98272e-13	-1.46954	-1.4533	3.73528e-06	-1.88981	-1.47004	6.82583e-06	-1.79469	-1.47192
1505623	chr5:1505623:G:A	1.29855e-13	-1.87522	-1.47084	3.48168e-06	-1.98988	-1.44028	6.54287e-06	-1.91462	-1.39432
1505767	chr5:1505767:C:T	1.18522e-12	-3.03431e-10	-1.13479	3.80224e-05	-3.03431e-10	-1.0395	6.61531e-05	-3.03431e-10	-0.995345
1505821	chr5:1505821:C:T	1.32025e-13	-1.93539	-1.39409	4.74719e-06	-1.82052	-1.2996	8.78377e-06	-1.84048	-1.17394
1506359	chr5:1506359:G:A	1.76574e-13	-1.63029	-1.40845	5.04519e-06	-1.6908	-1.36844	9.21378e-06	-1.59848	-1.36814
1506504	chr5:1506504:C:T	1.13258e-13	-2.01255	-1.47027	3.18491e-06	-2.05452	-1.46473	5.53502e-06	-2.03722	-1.43901
1506732	chr5:1506732:G:A	1.4854e-12	-0.909041	-4.50893e-10	4.97095e-05	-0.771477	-4.50893e-10	8.14775e-05	-0.78699	-4.50893e-10
1506859	chr5:1506859:C:G	1.37912e-13	-2.01747	-1.2684	3.48335e-06	-2.05459	-1.37509	5.60029e-06	-2.04533	-1.41917
1507212	chr5:1507212:G:A	1.74455e-13	-1.57836	-1.47245	3.45249e-06	-1.96611	-1.47247	5.69999e-06	-1.97537	-1.47148
1507421	chr5:1507421:T:G	9.1649e-13	-3.03431e-10	-1.39193	2.61189e-05	-3.03431e-10	-1.41501	4.32799e-05	-3.03431e-10	-1.41963
1507591	chr5:1507591:G:A	8.84395e-13	-3.03431e-10	-1.42757	2.66997e-05	-3.03431e-10	-1.39302	4.52104e-05	-3.03431e-10	-1.37599
1507593	chr5:1507593:C:T	1.50881e-12	-3.03431e-10	-0.893403	3.87064e-05	-3.03431e-10	-1.02167	6.28131e-05	-3.03431e-10	-1.04715
1508004	chr5:1508004:C:T	1.16063e-12	-3.03431e-10	-1.15576	3.5064e-05	-3.03431e-10	-1.1205	5.95334e-05	-3.03431e-10	-1.10078
1508155	chr5:1508155:T:C	2.23908e-13	-1.44708	-1.35416	4.5307e-06	-1.8462	-1.32059	8.70756e-06	-1.75627	-1.26686
1508440	chr5:1508440:T:A	1.52488e-12	-3.03431e-10	-0.882804	4.57521e-05	-3.03431e-10	-0.854435	8.22032e-05	-3.03431e-10	-0.778123
1508566	chr5:1508566:G:A	9.67233e-13	-3.03431e-10	-1.33804	2.66291e-05	-3.03431e-10	-1.39567	4.32159e-05	-3.03431e-10	-1.42111
1508722	chr5:1508722:T:C	7.42166e-13	-2.02833	0.425421	2.53784e-05	-2.04422	0.600447	5.46993e-05	-2.02965	0.844187
1508862	chr5:1508862:C:T	6.22234e-13	-1.77916	-4.50893e-10	1.57283e-05	-1.92221	-4.50893e-10	3.33992e-05	-1.67878	-4.50893e-10
1509030	chr5:1509030:G:A	5.80728e-13	-1.8482	-4.50893e-10	1.83358e-05	-1.76882	-4.50893e-10	3.14629e-05	-1.73851	-4.50893e-10
1509078	chr5:1509078:T:C	4.77482e-13	-2.04395	-4.50893e-10	1.38854e-05	-2.04684	-4.50893e-10	2.31701e-05	-2.04446	-4.50893e-10
1509170	chr5:1509170:G:A	2.91093e-13	-1.99852	-0.540313	7.43458e-06	-2.04165	-0.629885	1.16272e-05	-2.03397	-0.700002
1509461	chr5:1509461:T:C	1.44956e-13	-1.89706	-1.33898	4.01081e-06	-1.92045	-1.36823	7.05763e-06	-1.85906	-1.37415
1509560	chr5:1509560:G:A	8.72265e-13	-3.03431e-10	-1.44138	2.56676e-05	-3.03431e-10	-1.43244	4.28623e-05	-3.03431e-10	-1.42932
1509849	chr5:1509849:G:C	3.11199e-12	-3.03431e-10	-0.16946	0.000121014	-3.03431e-10	0.118235	0.000232641	-3.03431e-10	0.26218
1509865	chr5:1509865:T:C	8.5036e-13	-3.03431e-10	-1.46682	2.52092e-05	-3.03431e-10	-1.45046	4.2626e-05	-3.03431e-10	-1.43485
1509903	chr5:1509903:G:A	2.13191e-12	-1.55961	1.01191	7.33616e-05	-1.61588	1.2336	0.000138554	-1.63095	1.37489
1510082	chr5:1510082:GTTTC:G	8.75147e-13	-3.03431e-10	-1.43809	2.49243e-05	-3.03431e-10	-1.46183	4.12284e-05	-3.03431e-10	-1.46819
1510142	chr5:1510142:G:GT	7.657e-13	-1.57169	-4.50893e-10	1.7763e-05	-1.80056	-4.50893e-10	3.21421e-05	-1.71715	-4.50893e-10
1510200	chr5:1510200:G:A	4.399e-13	-1.96744	-0.158491	1.65423e-05	-2.01069	0.138936	3.29683e-05	-2.01381	0.322037
1511107	chr5:1511107:C:T	1.95011e-13	-1.85252	-1.08691	6.10669e-06	-1.89777	-0.970517	1.03861e-05	-1.89032	-0.956537
1511773	chr5:1511773:C:T	5.15406e-13	-1.96752	-4.50893e-10	1.54452e-05	-1.94037	-4.50893e-10	2.53249e-05	-1.95553	-4.50893e-10
1511823	chr5:1511823:G:C	1.68077e-12	-3.03431e-10	-0.785474	4.98747e-05	-3.03431e-10	-0.76816	8.04091e-05	-3.03431e-10	-0.800191
1512011	chr5:1512011:C:A	1.09715e-12	-3.03431e-10	-1.212	2.99478e-05	-3.03431e-10	-1.27822	4.85493e-05	-3.03431e-10	-1.30474
1512206	chr5:1512206:T:A	9.12316e-13	-3.03431e-10	-1.39649	2.64012e-05	-3.03431e-10	-1.40426	4.40147e-05	-3.03431e-10	-1.40279
1512382	chr5:1512382:T:C	6.30311e-12	-3.03431e-10	0.53632	0.000256537	-3.03431e-10	0.869598	0.000553835	-3.03431e-10	1.12955
1512613	chr5:1512613:T:C	1.39309e-12	-3.03431e-10	-0.973201	4.20976e-05	-3.03431e-10	-0.937683	7.18305e-05	-3.03431e-10	-0.913008
1512627	chr5:1512627:C:T	3.33333e-13	-1.35926	-1.04408	1.05052e-05	-1.2642	-1.0616	2.06814e-05	-1.14541	-1.01268
1512721	chr5:1512721:C:G	1.82449e-12	-3.03431e-10	-0.703423	6.25628e-05	-3.03431e-10	-0.541502	0.000113123	-3.03431e-10	-0.458842
1512753	chr5:1512753:T:C	3.08104e-13	-2.04632	-0.435719	1.00059e-05	-2.04816	-0.326339	1.87265e-05	-2.05144	-0.205941
1512814	chr5:1512814:C:T	9.04744e-13	-1.40483	-4.50893e-10	2.65787e-05	-1.39756	-4.50893e-10	4.83806e-05	-1.30822	-4.50893e-10
1512848	chr5:1512848:T:C	2.58642e-12	-3.03431e-10	-0.354446	9.01541e-05	-3.03431e-10	-0.176153	0.000165858	-3.03431e-10	-0.0761877
1513399	chr5:1513399:G:A	8.81585e-13	-3.03431e-10	-1.43076	2.55108e-05	-3.03431e-10	-1.43857	4.14746e-05	-3.03431e-10	-1.46224
1513702	chr5:1513702:A:G	8.49216e-13	-3.03431e-10	-1.46816	2.59478e-05	-3.03431e-10	-1.42159	4.40472e-05	-3.03431e-10	-1.40206
1513982	chr5:1513982:G:A	1.7217e-12	-3.03431e-10	-0.761409	5.57343e-05	-3.03431e-10	-0.657077	9.93964e-05	-3.03431e-10	-0.588201
1513995	chr5:1513995:C:T	2.48583e-12	-3.03431e-10	-0.394118	6.7374e-05	-3.03431e-10	-0.467414	0.000103408	-3.03431e-10	-0.548634
1514091	chr5:1514091:C:A	9.09171e-13	-3.03431e-10	-1.39994	2.67517e-05	-3.03431e-10	-1.39108	4.46906e-05	-3.03431e-10	-1.38755
1514522	chr5:1514522:G:A	2.13553e-13	-1.47878	-1.36982	6.83754e-06	-1.35892	-1.39632	1.26286e-05	-1.26379	-1.38756
1514666	chr5:1514666:T:C	1.14612e-11	-3.03431e-10	1.13424	0.000397522	-3.03431e-10	1.30758	0.000698882	-3.03431e-10	1.36216
1514715	chr5:1514715:A:G	1.12434e-13	-2.02199	-1.46813	4.37126e-06	-1.78856	-1.41406	8.41022e-06	-1.74351	-1.31436
1514965	chr5:1514965:G:A	8.45787e-13	-3.03431e-10	-1.47221	2.47226e-05	-3.03431e-10	-1.46996	4.10844e-05	-3.03431e-10	-1.47169
1515219	chr5:1515219:C:T	5.88847e-13	-1.83431	-4.50893e-10	1.40472e-05	-2.03525	-4.50893e-10	2.47091e-05	-1.98014	-4.50893e-10
1515672	chr5:1515672:A:G	8.4822e-13	-3.03431e-10	-1.46934	2.59546e-05	-3.03431e-10	-1.42132	4.57991e-05	-3.03431e-10	-1.36305
1515768	chr5:1515768:T:A	2.02805e-13	-1.85669	-1.04354	6.63374e-06	-1.70547	-1.08003	1.24595e-05	-1.64	-1.02484
1515894	chr5:1515894:G:A	8.45967e-13	-3.03431e-10	-1.472	2.47932e-05	-3.03431e-10	-1.46711	4.11225e-05	-3.03431e-10	-1.47076
1515979	chr5:1515979:G:A	1.56311e-13	-2.05444	-1.10619	5.82097e-06	-2.05402	-0.862185	1.28934e-05	-2.04713	-0.583473
1516299	chr5:1516299:T:A	2.28517e-13	-1.32857	-1.4523	1.15873e-05	-0.755155	-1.47261	2.10935e-05	-0.673832	-1.46452
1516468	chr5:1516468:G:C	1.05058e-12	-3.03431e-10	-1.25538	2.99412e-05	-3.03431e-10	-1.27844	5.13953e-05	-3.03431e-10	-1.24777
1516886	chr5:1516886:G:C	9.65433e-13	-3.03431e-10	-1.3399	2.93328e-05	-3.03431e-10	-1.29897	5.11113e-05	-3.03431e-10	-1.25331
1517009	chr5:1517009:C:T	8.87343e-13	-3.03431e-10	-1.42425	2.51979e-05	-3.03431e-10	-1.45091	4.22129e-05	-3.03431e-10	-1.44459
1517083	chr5:1517083:C:T	1.26807e-13	-1.94776	-1.42205	3.73263e-06	-1.91892	-1.44164	6.56009e-06	-1.84847	-1.45784
1517124	chr5:1517124:T:A	1.73507e-12	-3.03431e-10	-0.753677	6.40471e-05	-3.03431e-10	-0.518054	0.000119785	-3.03431e-10	-0.401615
1517161	chr5:1517161:G:A	2.85353e-12	-3.03431e-10	-0.256165	8.466e-05	-3.03431e-10	-0.23903	0.000135436	-3.03431e-10	-0.278819
1517207	chr5:1517207:T:G	1.47527e-13	-2.02487	-1.1936	5.30497e-06	-2.03935	-0.969681	1.07702e-05	-2.04729	-0.763247
1517433	chr5:1517433:C:T	1.03787e-12	-3.03431e-10	-1.26755	3.30686e-05	-3.03431e-10	-1.17909	5.80983e-05	-3.03431e-10	-1.12518
1517527	chr5:1517527:A:G	3.66427e-13	-0.91865	-1.39003	1.25501e-05	-0.73323	-1.41472	2.46515e-05	-0.577311	-1.40517
1517586	chr5:1517586:T:C	1.38892e-13	-2.01763	-1.26115	4.09312e-06	-2.01091	-1.25745	6.7709e-06	-2.02169	-1.253
1517599	chr5:1517599:A:C	1.42558e-13	-1.99065	-1.26208	4.23684e-06	-1.97645	-1.25741	6.9772e-06	-1.99249	-1.25218
1517766	chr5:1517766:T:C	1.79805e-13	-1.56363	-1.45697	5.53171e-06	-1.50566	-1.46152	1.05045e-05	-1.36519	-1.47032
1517920	chr5:1517920:C:T	1.15045e-12	-3.03431e-10	-1.16457	3.07866e-05	-3.03431e-10	-1.2506	4.97768e-05	-3.03431e-10	-1.27977
1517938	chr5:1517938:T:A	9.92207e-13	-3.03431e-10	-1.31255	3.12031e-05	-3.03431e-10	-1.23716	5.44373e-05	-3.03431e-10	-1.19027
1518102	chr5:1518102:C:T	5.24104e-13	-1.69603	-0.254759	1.39826e-05	-1.92668	-0.113176	2.55318e-05	-1.95861	0.0112127
1518376	chr5:1518376:T:A	4.6043e-13	-1.81419	-0.266124	2.17906e-05	-1.7888	0.192601	5.56816e-05	-1.72861	0.560944
1518486	chr5:1518486:A:G	1.36731e-13	-2.03162	-1.26284	4.80348e-06	-2.04376	-1.06457	9.59532e-06	-2.05021	-0.875829
1518511	chr5:1518511:T:C	5.54128e-12	-3.03431e-10	0.407502	0.000149678	-3.03431e-10	0.330814	0.000241301	-3.03431e-10	0.298729
1518572	chr5:1518572:C:T	3.36111e-12	-3.03431e-10	-0.0924524	0.000142251	-3.03431e-10	0.279923	0.000280958	-3.03431e-10	0.450889
1518577	chr5:1518577:T:C	8.75994e-13	-3.03431e-10	-1.43712	2.51781e-05	-3.03431e-10	-1.4517	4.15904e-05	-3.03431e-10	-1.45945
1518583	chr5:1518583:G:A	9.98196e-13	-1.30653	-4.50893e-10	2.90697e-05	-1.30798	-4.50893e-10	4.58514e-05	-1.36191	-4.50893e-10
1518964	chr5:1518964:C:T	6.11112e-12	-2.04512	2.55051	0.000310096	-2.05354	3.11275	0.000873391	-2.04811	3.63317
1519149	chr5:1519149:A:G	8.52775e-13	-3.03431e-10	-1.46398	2.50267e-05	-3.03431e-10	-1.45773	4.28878e-05	-3.03431e-10	-1.42873
1519202	chr5:1519202:T:C	1.20876e-12	-3.03431e-10	-1.11513	3.79204e-05	-3.03431e-10	-1.04218	6.61379e-05	-3.03431e-10	-0.995576
1519307	chr5:1519307:A:G	8.63902e-13	-3.03431e-10	-1.45102	2.56496e-05	-3.03431e-10	-1.43314	4.26914e-05	-3.03431e-10	-1.43332
1519389	chr5:1519389:T:C	1.04597e-12	-3.03431e-10	-1.25978	2.97633e-05	-3.03431e-10	-1.2844	4.7892e-05	-3.03431e-10	-1.31837
1519534	chr5:1519534:T:C	8.46355e-13	-3.03431e-10	-1.47154	2.50254e-05	-3.03431e-10	-1.45778	4.21741e-05	-3.03431e-10	-1.44551
1519718	chr5:1519718:T:C	3.17463e-13	-1.73329	-0.718832	9.18951e-06	-1.69042	-0.769188	1.46381e-05	-1.69045	-0.813237
1519889	chr5:1519889:C:T	2.42686e-11	-3.03431e-10	1.88446	0.000558206	-3.03431e-10	1.64705	0.000907423	-3.03431e-10	1.62329
1520100	chr5:1520100:G:A	2.27593e-12	-3.03431e-10	-0.482333	7.09146e-05	-3.03431e-10	-0.416197	0.000120963	-3.03431e-10	-0.39183
1520550	chr5:1520550:C:G	2.71342e-13	-1.24872	-1.36038	7.1749e-06	-1.30713	-1.39995	1.30247e-05	-1.2009	-1.41957
1520795	chr5:1520795:A:G	8.17266e-13	-0.140856	-1.36566	2.71547e-05	-0.111029	-1.26509	6.90924e-05	0.194049	-1.14592
1520932	chr5:1520932:T:C	1.0413e-12	-3.03431e-10	-1.26425	2.99409e-05	-3.03431e-10	-1.27845	4.95811e-05	-3.03431e-10	-1.28371
1521130	chr5:1521130:T:C	3.03063e-12	-3.03431e-10	-0.195953	8.37138e-05	-3.03431e-10	-0.250269	0.000135456	-3.03431e-10	-0.278669
1521147	chr5:1521147:C:G	5.57329e-13	-1.88932	-4.50893e-10	1.66357e-05	-1.86612	-4.50893e-10	2.83773e-05	-1.84173	-4.50893e-10
1521302	chr5:1521302:C:T	8.41456e-13	-1.47734	-4.50893e-10	1.84423e-05	-1.76303	-4.50893e-10	3.21919e-05	-1.7156	-4.50893e-10
1521361	chr5:1521361:T:C	1.6895e-12	-3.03431e-10	-0.780289	5.39086e-05	-3.03431e-10	-0.690383	9.43068e-05	-3.03431e-10	-0.640764
1521393	chr5:1521393:A:G	3.27293e-11	-3.03431e-10	2.18355	0.000949418	-3.03431e-10	2.17818	0.00148762	-3.03431e-10	2.11762
1521458	chr5:1521458:C:T	4.11229e-12	-2.05457	2.16382	0.000135991	-2.04761	2.28253	0.000291923	-2.04115	2.53032
1521778	chr5:1521778:A:G	1.79012e-13	-2.03977	-0.985259	5.07563e-06	-1.99499	-1.05823	8.82176e-06	-1.97544	-1.03465
1522354	chr5:1522354:C:G	8.89799e-13	-3.03431e-10	-1.42148	2.57666e-05	-3.03431e-10	-1.42859	4.25948e-05	-3.03431e-10	-1.43559
1522374	chr5:1522374:C:T	1.77535e-13	-2.04308	-0.990236	4.7037e-06	-2.05399	-1.07533	8.02524e-06	-2.0513	-1.05343
1523206	chr5:1523206:A:C	5.23792e-13	-0.611866	-1.33952	1.40629e-05	-0.622699	-1.41144	2.92939e-05	-0.356096	-1.45384
1524120	chr5:1524120:C:T	1.44739e-13	-2.02321	-1.21433	3.90629e-06	-2.05431	-1.26077	6.63238e-06	-2.05454	-1.24081
1524370	chr5:1524370:T:C	1.12797e-12	-3.03431e-10	-1.1843	2.9978e-05	-3.03431e-10	-1.27721	4.74564e-05	-3.03431e-10	-1.32751
1525041	chr5:1525041:G:A	9.52846e-13	-3.03431e-10	-1.35302	2.58197e-05	-3.03431e-10	-1.42653	4.18419e-05	-3.03431e-10	-1.45342
1525059	chr5:1525059:C:G	8.64947e-13	-3.03431e-10	-1.44981	2.46672e-05	-3.03431e-10	-1.4722	4.11733e-05	-3.03431e-10	-1.46953
1525310	chr5:1525310:G:T	9.40329e-12	-3.03431e-10	0.936337	0.00030084	-3.03431e-10	1.02891	0.000580819	-3.03431e-10	1.17712
1525765	chr5:1525765:C:T	2.02154e-13	-2.05231	-0.851133	5.5624e-06	-2.02394	-0.937703	9.76469e-06	-2.00768	-0.900863
1525962	chr5:1525962:G:A	1.13207e-12	-1.15174	-0.0289354	4.43237e-05	-1.19333	0.307177	0.000110821	-1.06444	0.585034
1525983	chr5:1525983:T:C	3.48673e-13	-1.00192	-1.35643	9.20178e-06	-1.02708	-1.43119	1.76794e-05	-0.849315	-1.4656
1525991	chr5:1525991:G:A	8.89149e-13	-3.03431e-10	-1.42221	2.54412e-05	-3.03431e-10	-1.4413	4.2004e-05	-3.03431e-10	-1.44955
1526076	chr5:1526076:G:A	1.34737e-12	-3.03431e-10	-1.00657	4.49386e-05	-3.03431e-10	-0.872377	8.09947e-05	-3.03431e-10	-0.792934
1526095	chr5:1526095:C:A	8.09736e-12	-3.03431e-10	0.786816	0.000257786	-3.03431e-10	0.874455	0.000495774	-3.03431e-10	1.0188
1526129	chr5:1526129:C:T	9.0685e-13	-3.03431e-10	-1.4025	2.64509e-05	-3.03431e-10	-1.40238	4.30574e-05	-3.03431e-10	-1.42478
1526443	chr5:1526443:C:T	8.64687e-13	-3.03431e-10	-1.45011	2.55386e-05	-3.03431e-10	-1.43748	4.21163e-05	-3.03431e-10	-1.44688
1526482	chr5:1526482:G:A	5.37589e-13	-1.92538	-4.50893e-10	1.79718e-05	-1.78887	-4.50893e-10	2.89819e-05	-1.82064	-4.50893e-10
1526584	chr5:1526584:G:C	2.73563e-12	-3.03431e-10	-0.298359	8.63705e-05	-3.03431e-10	-0.219027	0.000160546	-3.03431e-10	-0.108738
1526668	chr5:1526668:G:A	1.57994e-13	-2.02003	-1.12989	4.6036e-06	-1.96007	-1.19076	8.07464e-06	-1.93256	-1.16603
1526669	chr5:1526669:G:A	3.09126e-13	-1.08264	-1.39609	9.52247e-06	-1.11514	-1.30887	2.02808e-05	-0.977009	-1.20063
1526705	chr5:1526705:G:A	1.63652e-13	-1.9908	-1.12394	3.70643e-06	-2.05309	-1.31451	5.70886e-06	-2.05459	-1.3907
1526849	chr5:1526849:G:A	2.02808e-12	-3.03431e-10	-0.597633	6.44679e-05	-3.03431e-10	-0.511506	0.000114974	-3.03431e-10	-0.442613
1527251	chr5:1527251:C:T	1.20171e-12	-3.03431e-10	-1.12098	3.68054e-05	-3.03431e-10	-1.07203	6.41506e-05	-3.03431e-10	-1.02608
1527381	chr5:1527381:A:G	9.67229e-13	-0.842535	-0.495508	1.74565e-05	-1.21311	-0.604845	3.30946e-05	-1.06453	-0.623417
1527491	chr5:1527491:A:G	1.89541e-13	-2.05163	-0.916239	7.77967e-06	-2.05233	-0.573824	1.86632e-05	-2.05369	-0.207077
1527967	chr5:1527967:T:A	4.72947e-13	-2.0535	-4.50893e-10	1.37904e-05	-2.0537	-4.50893e-10	2.29839e-05	-2.05253	-4.50893e-10
1528049	chr5:1528049:C:T	2.16371e-13	-2.0397	-0.79578	5.84048e-06	-1.99116	-0.921702	1.03089e-05	-1.96702	-0.887297
1528369	chr5:1528369:G:A	1.54029e-12	-3.03431e-10	-0.87275	5.19506e-05	-3.03431e-10	-0.72738	9.29886e-05	-3.03431e-10	-0.65484
1528401	chr5:1528401:G:A	1.32675e-12	-3.03431e-10	-1.02199	4.4379e-05	-3.03431e-10	-0.884907	8.02492e-05	-3.03431e-10	-0.802181
1528437	chr5:1528437:T:C	4.68963e-11	-3.03431e-10	2.54322	0.00134351	-3.03431e-10	2.52537	0.00210123	-3.03431e-10	2.46296
1528788	chr5:1528788:A:C	8.79171e-13	-3.03431e-10	-1.4335	2.6951e-05	-3.03431e-10	-1.38365	4.77155e-05	-3.03431e-10	-1.32206
1529216	chr5:1529216:T:C	5.29146e-12	-3.03431e-10	0.361371	0.000142702	-3.03431e-10	0.283084	0.00022976	-3.03431e-10	0.249718
1529243	chr5:1529243:G:T	1.07845e-12	-0.786955	-0.442246	3.99581e-05	-0.829741	-0.160102	0.000102036	-0.679894	0.117904
1529491	chr5:1529491:G:A	1.49663e-12	-3.03431e-10	-0.901504	4.58401e-05	-3.03431e-10	-0.852513	7.79807e-05	-3.03431e-10	-0.830857
1529716	chr5:1529716:T:C	1.38513e-13	-2.05407	-1.22745	4.44496e-06	-2.04595	-1.13995	8.38364e-06	-2.03871	-1.02233
1529735	chr5:1529735:G:C	3.9869e-12	-3.03431e-10	0.0782919	0.000127269	-3.03431e-10	0.168629	0.000240814	-3.03431e-10	0.296708
1529914	chr5:1529914:T:C	2.91871e-12	-3.03431e-10	-0.233581	7.05629e-05	-3.03431e-10	-0.421169	0.000103057	-3.03431e-10	-0.552034
1530518	chr5:1530518:A:T	8.96289e-13	-3.03431e-10	-1.41422	2.67727e-05	-3.03431e-10	-1.39029	4.47569e-05	-3.03431e-10	-1.38607
1530527	chr5:1530527:G:A	1.4867e-12	-0.388351	-0.519814	5.83677e-05	-0.399415	-0.211495	0.000162163	-0.192116	0.0934023
1530752	chr5:1530752:A:C	1.1265e-12	-0.527016	-0.658588	4.315e-05	-0.541966	-0.371024	0.000117167	-0.338436	-0.085282
1531153	chr5:1531153:C:T	6.55526e-13	-0.450515	-1.27652	1.82926e-05	-0.400394	-1.37078	3.73176e-05	-0.138087	-1.42977
1531159	chr5:1531159:A:T	1.34594e-12	-0.381115	-0.626515	5.17143e-05	-0.396491	-0.335448	0.000142274	-0.183911	-0.0456536
1531475	chr5:1531475:A:G	1.69181e-12	-3.03431e-10	-0.778924	4.33538e-05	-3.03431e-10	-0.908278	6.5649e-05	-3.03431e-10	-1.003
1531508	chr5:1531508:A:G	1.39181e-12	-3.03431e-10	-0.974115	4.34461e-05	-3.03431e-10	-0.906152	7.82107e-05	-3.03431e-10	-0.827911
1531634	chr5:1531634:T:C	1.35609e-12	-3.03431e-10	-1.00012	4.23554e-05	-3.03431e-10	-0.931577	7.61028e-05	-3.03431e-10	-0.855233
1532104	chr5:1532104:A:C	8.96291e-13	-3.03431e-10	-1.41421	2.5069e-05	-3.03431e-10	-1.45604	4.12955e-05	-3.03431e-10	-1.46656
1532209	chr5:1532209:G:A	5.02633e-13	-0.817098	-1.17552	1.63143e-05	-0.865493	-1.02014	3.62165e-05	-0.703241	-0.894561
1533304	chr5:1533304:A:G	8.89071e-13	-3.03431e-10	-1.4223	2.62108e-05	-3.03431e-10	-1.4115	4.43487e-05	-3.03431e-10	-1.39523
1533509	chr5:1533509:T:C	9.00982e-13	-3.03431e-10	-1.40899	2.51383e-05	-3.03431e-10	-1.45328	4.13602e-05	-3.03431e-10	-1.465
1533763	chr5:1533763:G:A	2.87693e-11	-3.03431e-10	2.05459	0.00090685	-3.03431e-10	2.1323	0.00141618	-3.03431e-10	2.0684
1534076	chr5:1534076:T:G	2.98063e-13	-1.98817	-0.526999	7.57539e-06	-2.04257	-0.610201	1.34106e-05	-2.04595	-0.545325
1534531	chr5:1534531:C:T	1.78488e-11	-3.03431e-10	1.57722	0.000600667	-3.03431e-10	1.72037	0.000949091	-3.03431e-10	1.66819
1534793	chr5:1534793:T:G	4.00692e-13	-0.879475	-1.33981	1.14205e-05	-0.828589	-1.41368	2.23012e-05	-0.627565	-1.45511
1535075	chr5:1535075:C:T	1.72102e-12	-3.03431e-10	-0.761806	4.19304e-05	-3.03431e-10	-0.941662	6.43219e-05	-3.03431e-10	-1.02342
1535091	chr5:1535091:T:C	3.36155e-12	-3.03431e-10	-0.0923209	0.000107343	-3.03431e-10	-0.001646	0.000202	-3.03431e-10	0.120951
1535171	chr5:1535171:T:A	2.16207e-12	-1.29169	0.758033	0.000134598	-0.948839	1.17345	0.00024072	-1.3068	1.60312
1535605	chr5:1535605:G:A	9.15367e-13	-3.03431e-10	-1.39315	2.92027e-05	-3.03431e-10	-1.30341	5.22512e-05	-3.03431e-10	-1.23126
1535714	chr5:1535714:C:T	1.69837e-13	-1.98757	-1.09007	4.27785e-06	-2.04588	-1.17834	7.26159e-06	-2.04957	-1.15515
1535715	chr5:1535715:G:A	1.51118e-12	-3.03431e-10	-0.891829	4.55191e-05	-3.03431e-10	-0.859542	8.07193e-05	-3.03431e-10	-0.79634
1536079	chr5:1536079:T:C	3.50531e-12	-3.03431e-10	-0.0504447	0.000106171	-3.03431e-10	-0.01262	0.000166746	-3.03431e-10	-0.0708435
1536103	chr5:1536103:T:A	1.13947e-12	-3.03431e-10	-1.17416	3.51709e-05	-3.03431e-10	-1.11745	6.1652e-05	-3.03431e-10	-1.06581
1536142	chr5:1536142:A:G	1.13028e-13	-2.05372	-1.43113	3.29433e-06	-2.05436	-1.43111	5.5191e-06	-2.05267	-1.42643
1536211	chr5:1536211:G:C	1.29447e-12	-3.03431e-10	-1.04662	4.34907e-05	-3.03431e-10	-0.905126	7.89048e-05	-3.03431e-10	-0.819075
1536290	chr5:1536290:T:C	5.03616e-13	-1.99066	-4.50893e-10	1.3778e-05	-2.0546	-4.50893e-10	2.29371e-05	-2.05456	-4.50893e-10
1536391	chr5:1536391:G:A	9.06154e-13	-3.03431e-10	-1.40327	2.69572e-05	-3.03431e-10	-1.38342	4.60623e-05	-3.03431e-10	-1.35732
1536466	chr5:1536466:C:G	1.15749e-13	-2.00204	-1.45901	3.35901e-06	-2.00779	-1.45824	5.66916e-06	-1.99734	-1.45494
1536485	chr5:1536485:C:T	9.2211e-13	-3.03431e-10	-1.38581	2.69615e-05	-3.03431e-10	-1.38327	4.33615e-05	-3.03431e-10	-1.41775
1536567	chr5:1536567:C:T	9.32923e-13	-3.03431e-10	-1.37416	2.78862e-05	-3.03431e-10	-1.34954	4.78608e-05	-3.03431e-10	-1.31902
1536765	chr5:1536765:T:C	1.57313e-12	-3.03431e-10	-0.851658	4.33037e-05	-3.03431e-10	-0.909435	7.02215e-05	-3.03431e-10	-0.935664
1537026	chr5:1537026:G:T	5.64441e-13	-0.552799	-1.32384	1.60993e-05	-0.493969	-1.40493	3.16891e-05	-0.280754	-1.45059
1537042	chr5:1537042:C:T	1.16254e-12	-3.03431e-10	-1.15411	3.65411e-05	-3.03431e-10	-1.07923	6.30983e-05	-3.03431e-10	-1.04262
1537176	chr5:1537176:C:T	4.36388e-12	-3.03431e-10	0.168638	0.000153392	-3.03431e-10	0.355323	0.000274892	-3.03431e-10	0.429059
1537692	chr5:1537692:T:G	8.65283e-13	-3.03431e-10	-1.44942	2.48489e-05	-3.03431e-10	-1.46486	4.11766e-05	-3.03431e-10	-1.46945
1538376	chr5:1538376:C:T	9.41015e-13	-3.03431e-10	-1.36552	2.51135e-05	-3.03431e-10	-1.45427	4.11157e-05	-3.03431e-10	-1.47093
1538396	chr5:1538396:G:A	8.20243e-13	-1.50288	-4.50893e-10	2.19211e-05	-1.59023	-4.50893e-10	3.98596e-05	-1.50195	-4.50893e-10
1538621	chr5:1538621:C:T	1.04656e-11	-3.03431e-10	1.04337	0.000350519	-3.03431e-10	1.18174	0.000558395	-3.03431e-10	1.13775
1539086	chr5:1539086:AG:A	6.33212e-13	-1.48326	-0.278407	2.05815e-05	-1.38752	-0.265757	3.4841e-05	-1.46193	-0.174595
1539305	chr5:1539305:A:G	9.97806e-13	-3.03431e-10	-1.30692	2.83088e-05	-3.03431e-10	-1.3345	4.66475e-05	-3.03431e-10	-1.3447
1539497	chr5:1539497:C:T	2.34151e-12	-3.03431e-10	-0.453925	5.49872e-05	-3.03431e-10	-0.670573	8.29749e-05	-3.03431e-10	-0.76878
1540313	chr5:1540313:T:C	1.07909e-12	-3.03431e-10	-1.2286	3.12801e-05	-3.03431e-10	-1.23469	5.02102e-05	-3.03431e-10	-1.2711
1540991	chr5:1540991:C:A	2.09197e-11	-3.03431e-10	1.73597	0.000479599	-3.03431e-10	1.49528	0.000774664	-3.03431e-10	1.46511
1541640	chr5:1541640:C:T	1.90628e-12	-3.03431e-10	-0.659567	4.58892e-05	-3.03431e-10	-0.851443	7.04173e-05	-3.03431e-10	-0.932878
1542211	chr5:1542211:G:A	1.19179e-12	-3.03431e-10	-1.12927	3.74772e-05	-3.03431e-10	-1.05394	6.24459e-05	-3.03431e-10	-1.05302
1542257	chr5:1542257:G:A	8.65609e-13	-3.03431e-10	-1.44904	2.50534e-05	-3.03431e-10	-1.45666	4.16956e-05	-3.03431e-10	-1.45692
1542365	chr5:1542365:CAT:C	8.71206e-13	-3.03431e-10	-1.4426	2.59593e-05	-3.03431e-10	-1.42114	4.24585e-05	-3.03431e-10	-1.43879
1542433	chr5:1542433:C:T	1.58094e-13	-1.70625	-1.44304	6.56063e-06	-1.45136	-1.34523	9.15953e-06	-1.75721	-1.21532
1542578	chr5:1542578:T:C	8.80674e-13	-3.03431e-10	-1.43179	2.54325e-05	-3.03431e-10	-1.44165	4.23322e-05	-3.03431e-10	-1.44177
1543625	chr5:1543625:T:C	1.67132e-12	-3.03431e-10	-0.79111	4.0831e-05	-3.03431e-10	-0.968232	6.29484e-05	-3.03431e-10	-1.045
1543693	chr5:1543693:G:C	1.0315e-11	1.02888	-4.50893e-10	0.000418337	1.35861	-4.50893e-10	0.000821459	1.52377	-4.50893e-10
1543705	chr5:1543705:C:G	5.52005e-13	-1.89892	-4.50893e-10	1.74611e-05	-1.8177	-4.50893e-10	2.81231e-05	-1.85073	-4.50893e-10
1543803	chr5:1543803:A:G	4.78213e-13	-2.04242	-4.50893e-10	1.3824e-05	-2.05127	-4.50893e-10	2.31645e-05	-2.0447	-4.50893e-10
1543810	chr5:1543810:C:T	1.53436e-13	-1.86214	-1.31706	6.85122e-06	-1.63924	-1.114	1.39694e-05	-1.56724	-0.983205
1543890	chr5:1543890:C:T	1.31205e-13	-1.97053	-1.36518	5.31324e-06	-1.8172	-1.19027	1.04669e-05	-1.76291	-1.07618
1544029	chr5:1544029:C:T	1.48124e-12	-3.03431e-10	-0.911841	3.69684e-05	-3.03431e-10	-1.06761	5.75476e-05	-3.03431e-10	-1.13471
1544631	chr5:1544631:C:T	2.42441e-12	-3.03431e-10	-0.419134	6.5602e-05	-3.03431e-10	-0.494068	0.000100309	-3.03431e-10	-0.579064
1544692	chr5:1544692:C:T	8.64162e-13	-3.03431e-10	-1.45072	2.50394e-05	-3.03431e-10	-1.45722	4.16629e-05	-3.03431e-10	-1.45771
1546321	chr5:1546321:C:T	5.23398e-13	-1.95214	-4.50893e-10	1.72728e-05	-1.82854	-4.50893e-10	2.80781e-05	-1.85233	-4.50893e-10
1546433	chr5:1546433:C:T	8.49792e-13	-3.03431e-10	-1.46749	2.46665e-05	-3.03431e-10	-1.47223	4.10503e-05	-3.03431e-10	-1.47252
1546558	chr5:1546558:T:C	1.15954e-12	-3.03431e-10	-1.1567	3.62064e-05	-3.03431e-10	-1.08844	6.29387e-05	-3.03431e-10	-1.04516
1547084	chr5:1547084:T:C	1.44981e-12	-3.03431e-10	-0.933288	4.61646e-05	-3.03431e-10	-0.845461	7.69975e-05	-3.03431e-10	-0.843544
1547367	chr5:1547367:C:T	3.55695e-11	-3.03431e-10	2.26677	0.00124307	-3.03431e-10	2.44767	0.00215164	-3.03431e-10	2.48667
1547454	chr5:1547454:G:T	8.45438e-13	-3.03431e-10	-1.47262	2.46632e-05	-3.03431e-10	-1.47236	4.10558e-05	-3.03431e-10	-1.47239
1547489	chr5:1547489:G:A	1.22272e-12	-3.03431e-10	-1.10365	3.84378e-05	-3.03431e-10	-1.02863	6.61281e-05	-3.03431e-10	-0.995724
1548286	chr5:1548286:C:T	8.47465e-13	-3.03431e-10	-1.47023	2.46724e-05	-3.03431e-10	-1.47199	4.10726e-05	-3.03431e-10	-1.47198
1548649	chr5:1548649:C:T	2.3301e-13	-1.36814	-1.39326	7.57446e-06	-1.29755	-1.35534	1.41761e-05	-1.23079	-1.30497
1548779	chr5:1548779:G:A	9.14756e-13	-3.03431e-10	-1.39382	2.74539e-05	-3.03431e-10	-1.36517	4.56125e-05	-3.03431e-10	-1.36714
1548821	chr5:1548821:T:G	8.9527e-13	-3.03431e-10	-1.41535	2.68381e-05	-3.03431e-10	-1.38785	4.45724e-05	-3.03431e-10	-1.3902
1548861	chr5:1548861:G:A	8.7826e-13	-3.03431e-10	-1.43454	2.53582e-05	-3.03431e-10	-1.44457	4.22326e-05	-3.03431e-10	-1.44412
1548893	chr5:1548893:T:C	1.31518e-13	-2.03555	-1.29779	5.25185e-06	-1.90313	-1.11596	1.02356e-05	-1.87541	-0.986039
1548930	chr5:1548930:T:C	2.53417e-13	-1.32352	-1.35392	8.31251e-06	-1.25397	-1.30594	1.57731e-05	-1.18385	-1.24516
1549058	chr5:1549058:C:T	2.5685e-12	-3.03431e-10	-0.361399	8.18379e-05	-3.03431e-10	-0.272933	0.000140902	-3.03431e-10	-0.239254
1549178	chr5:1549178:G:T	8.58623e-13	-3.03431e-10	-1.45715	2.49219e-05	-3.03431e-10	-1.46193	4.17264e-05	-3.03431e-10	-1.45618
1549293	chr5:1549293:G:A	8.4574e-13	-3.03431e-10	-1.47227	2.46567e-05	-3.03431e-10	-1.47263	4.10504e-05	-3.03431e-10	-1.47252
1549354	chr5:1549354:C:T	4.77613e-13	-2.04368	-4.50893e-10	1.39252e-05	-2.04397	-4.50893e-10	2.3073e-05	-2.04866	-4.50893e-10
1549506	chr5:1549506:C:G	9.02146e-13	-3.03431e-10	-1.4077	2.57398e-05	-3.03431e-10	-1.42963	4.22313e-05	-3.03431e-10	-1.44416
1549606	chr5:1549606:G:A	1.26128e-13	-2.0272	-1.34798	4.62422e-06	-1.89854	-1.24782	7.75783e-06	-2.0297	-1.10892
1549617	chr5:1549617:T:C	1.30587e-13	-1.90547	-1.43497	4.68345e-06	-1.74356	-1.39008	6.88026e-06	-1.94714	-1.31152
1549656	chr5:1549656:C:T	1.48254e-13	-1.89937	-1.31418	4.54237e-06	-1.93336	-1.23087	9.19558e-06	-1.74304	-1.22556
1549922	chr5:1549922:T:C	1.58155e-12	-3.03431e-10	-0.846318	6.01727e-05	-3.03431e-10	-0.580454	0.000121673	-3.03431e-10	-0.385984
1550034	chr5:1550034:T:C	3.15152e-13	-1.43891	-1.02051	9.47494e-06	-1.39843	-1.0306	1.8113e-05	-1.30873	-0.981959
1550060	chr5:1550060:C:T	2.15393e-13	-1.47968	-1.36034	8.71469e-06	-1.30569	-1.20697	1.71971e-05	-1.21641	-1.12616
1550073	chr5:1550073:T:C	2.96715e-13	-1.36472	-1.15499	8.93743e-06	-1.27366	-1.21377	1.62847e-05	-1.19624	-1.20085
1550075	chr5:1550075:T:C	3.0763e-13	-1.37057	-1.11301	9.20528e-06	-1.27959	-1.17831	1.67678e-05	-1.20256	-1.1653
1550336	chr5:1550336:C:G	9.32146e-13	-3.03431e-10	-1.37499	2.5676e-05	-3.03431e-10	-1.43212	4.19936e-05	-3.03431e-10	-1.4498
1550470	chr5:1550470:T:C	1.35456e-12	-3.03431e-10	-1.00125	3.3764e-05	-3.03431e-10	-1.15828	5.28231e-05	-3.03431e-10	-1.22037
1550547	chr5:1550547:A:G	2.99497e-13	-1.84488	-0.665489	1.3243e-05	-1.65608	-0.438124	2.26645e-05	-1.89364	-0.172876
1550561	chr5:1550561:G:A	8.74886e-13	-3.03431e-10	-1.43838	2.50929e-05	-3.03431e-10	-1.45509	4.14418e-05	-3.03431e-10	-1.46303
1550701	chr5:1550701:C:T	2.12822e-12	-0.549437	-4.50893e-10	5.45732e-05	-0.678131	-4.50893e-10	8.80295e-05	-0.709645	-4.50893e-10
1550736	chr5:1550736:A:G	1.93494e-13	-1.96998	-0.977251	4.63025e-06	-1.98448	-1.16059	8.66205e-06	-1.82338	-1.20499
1550858	chr5:1550858:G:A	4.4458e-12	-3.03431e-10	0.187237	0.000150081	-3.03431e-10	0.333505	0.000266061	-3.03431e-10	0.396409
1551015	chr5:1551015:GTTAGAAAGTGAATGAGTCTGTTCAGGTGATAAGGAGCTTTGGAAATAGAAACGGTGATGGT:G	1.43051e-12	-3.03431e-10	-0.946689	3.98324e-05	-3.03431e-10	-0.992992	6.48911e-05	-3.03431e-10	-1.01461
1551023	chr5:1551023:G:C	3.38318e-13	-1.7776	-0.610893	1.54854e-05	-1.56788	-0.369891	2.61078e-05	-1.83688	-0.0882079
1551067	chr5:1551067:C:T	4.87559e-13	-2.02307	-4.50893e-10	1.37979e-05	-2.05315	-4.50893e-10	2.30389e-05	-2.05013	-4.50893e-10
1551511	chr5:1551511:C:T	1.26163e-13	-1.97602	-1.39889	3.76505e-06	-2.02323	-1.32868	6.97246e-06	-1.99854	-1.24681
1551737	chr5:1551737:G:C	1.7943e-12	-3.03431e-10	-0.72011	4.24051e-05	-3.03431e-10	-0.930404	6.55737e-05	-3.03431e-10	-1.00414
1551983	chr5:1551983:T:C	8.84827e-13	-3.03431e-10	-1.42709	2.54402e-05	-3.03431e-10	-1.44134	4.22111e-05	-3.03431e-10	-1.44463
1551984	chr5:1551984:G:C	1.7584e-13	-1.91991	-1.12299	6.64803e-06	-1.9679	-0.815456	1.28121e-05	-1.97996	-0.656965
1552027	chr5:1552027:G:A	2.94557e-12	-3.03431e-10	-0.224419	0.000120857	-3.03431e-10	0.116936	0.000247115	-3.03431e-10	0.322535
1552072	chr5:1552072:A:T	8.67912e-13	-3.03431e-10	-1.44639	2.47824e-05	-3.03431e-10	-1.46754	4.11721e-05	-3.03431e-10	-1.46956
1552140	chr5:1552140:G:A	1.88833e-13	-2.05159	-0.920025	5.34165e-06	-1.87988	-1.12226	6.97696e-06	-1.99526	-1.24945
1552229	chr5:1552229:T:C	5.31579e-13	-1.93663	-4.50893e-10	1.85903e-05	-1.75503	-4.50893e-10	2.87176e-05	-1.82981	-4.50893e-10
1552311	chr5:1552311:G:C	9.41107e-13	-3.03431e-10	-1.36542	2.75851e-05	-3.03431e-10	-1.3604	4.71936e-05	-3.03431e-10	-1.33306
1552599	chr5:1552599:C:T	6.64906e-13	-1.5882	-0.124632	1.43051e-05	-1.76065	-0.256407	2.17284e-05	-1.69118	-0.417515
1552633	chr5:1552633:G:A	4.83565e-13	-2.03129	-4.50893e-10	1.4328e-05	-2.01546	-4.50893e-10	2.37361e-05	-2.02032	-4.50893e-10
1552812	chr5:1552812:G:A	5.16846e-13	-1.96473	-4.50893e-10	1.52682e-05	-1.9519	-4.50893e-10	2.40017e-05	-2.00919	-4.50893e-10
1553053	chr5:1553053:G:A	1.43046e-13	-1.96993	-1.27938	3.90357e-06	-1.98354	-1.33224	6.39696e-06	-1.97048	-1.36102
1553084	chr5:1553084:G:A	1.75049e-13	-2.05456	-0.992854	5.06413e-06	-2.03654	-1.01895	8.48393e-06	-2.03584	-1.0133
1553199	chr5:1553199:T:C	1.60471e-13	-1.8347	-1.29967	4.34095e-06	-1.94307	-1.26651	7.53188e-06	-1.90556	-1.26262
1554273	chr5:1554273:C:T	1.13675e-13	-2.05164	-1.42749	3.81119e-06	-1.95718	-1.38256	6.34439e-06	-1.97448	-1.36527
1554549	chr5:1554549:A:C	2.01621e-12	-3.03431e-10	-0.603504	6.10693e-05	-3.03431e-10	-0.565664	0.000111208	-3.03431e-10	-0.475912
1554643	chr5:1554643:T:C	3.8722e-13	-0.887108	-1.36638	7.79903e-06	-1.24533	-1.37835	1.40107e-05	-1.16374	-1.38376
1554708	chr5:1554708:C:A	8.997e-12	1.42255	-0.530378	0.000201665	0.865904	-0.236971	0.000614726	1.25545	-0.0215911
1554764	chr5:1554764:G:T	1.18918e-12	-3.03431e-10	-1.13146	3.93121e-05	-3.03431e-10	-1.00614	7.42934e-05	-3.03431e-10	-0.879295
1555168	chr5:1555168:G:C	1.15218e-13	-2.01229	-1.45336	3.47047e-06	-2.01897	-1.41441	5.94557e-06	-2.02949	-1.37518
1555315	chr5:1555315:T:C	8.45587e-13	-3.03431e-10	-1.47245	2.49858e-05	-3.03431e-10	-1.45936	4.20231e-05	-3.03431e-10	-1.4491
1555664	chr5:1555664:A:C	1.28398e-12	-3.03431e-10	-1.05476	4.35008e-05	-3.03431e-10	-0.904894	8.31873e-05	-3.03431e-10	-0.766223
1555710	chr5:1555710:A:C	1.23571e-12	-3.03431e-10	-1.09308	4.16096e-05	-3.03431e-10	-0.949342	7.91356e-05	-3.03431e-10	-0.816155
1555770	chr5:1555770:G:A	2.61502e-12	-3.03431e-10	-0.343451	8.39557e-05	-3.03431e-10	-0.247384	0.000150746	-3.03431e-10	-0.171719
1556062	chr5:1556062:T:G	2.22298e-12	-3.03431e-10	-0.505872	7.20815e-05	-3.03431e-10	-0.399876	0.000128232	-3.03431e-10	-0.333478
1556230	chr5:1556230:T:C	2.1746e-13	-1.47248	-1.35798	4.63083e-06	-1.86625	-1.27868	8.54e-06	-1.79366	-1.24889
1556246	chr5:1556246:C:T	1.11799e-13	-2.03046	-1.46532	3.17483e-06	-2.05169	-1.47072	5.34326e-06	-2.03886	-1.47262
1556250	chr5:1556250:C:T	1.80437e-12	-3.03431e-10	-0.714511	4.91662e-05	-3.03431e-10	-0.782468	7.92977e-05	-3.03431e-10	-0.814109
1556349	chr5:1556349:G:A	8.60769e-13	-3.03431e-10	-1.45465	2.47041e-05	-3.03431e-10	-1.4707	4.10945e-05	-3.03431e-10	-1.47144
1556423	chr5:1556423:T:C	8.93923e-13	-3.03431e-10	-1.41686	2.74342e-05	-3.03431e-10	-1.36588	4.81546e-05	-3.03431e-10	-1.3129
1556424	chr5:1556424:TGAG:T	8.75737e-13	-3.03431e-10	-1.43741	2.60036e-05	-3.03431e-10	-1.41944	4.28733e-05	-3.03431e-10	-1.42907
1556919	chr5:1556919:T:C	1.46293e-11	2.74971	-1.3714	9.03582e-05	1.11485	-1.28874	0.000238473	1.52984	-1.2429
1557034	chr5:1557034:T:C	3.99568e-13	-2.00688	-0.215214	1.08633e-05	-2.02401	-0.268275	1.88576e-05	-2.0196	-0.230805
1557098	chr5:1557098:A:G	4.58638e-13	-1.17759	-0.906632	1.339e-05	-1.44951	-0.633649	2.93509e-05	-1.41627	-0.391721
1557497	chr5:1557497:G:A	1.19682e-12	-3.03431e-10	-1.12506	3.60749e-05	-3.03431e-10	-1.09208	5.72614e-05	-3.03431e-10	-1.13969
1557521	chr5:1557521:C:T	9.91652e-13	-0.483	-0.830106	2.71962e-05	-0.85292	-0.521676	6.06638e-05	-0.788625	-0.293345
1557711	chr5:1557711:C:T	1.70478e-13	-1.74086	-1.33301	5.92729e-06	-1.57496	-1.32314	9.67946e-06	-1.62442	-1.29289
1557933	chr5:1557933:C:T	1.14308e-13	-2.02531	-1.44827	3.24285e-06	-2.04309	-1.45813	5.5294e-06	-2.01908	-1.45816
1558180	chr5:1558180:T:C	2.04609e-13	-1.94611	-0.945267	8.64801e-06	-1.88651	-0.633833	1.76072e-05	-1.91247	-0.406537
1558355	chr5:1558355:T:G	6.20978e-13	-0.746879	-1.0343	1.39595e-05	-1.18789	-0.853621	3.04809e-05	-1.03791	-0.732307
1558399	chr5:1558399:A:G	1.57786e-13	-1.81063	-1.34061	5.38153e-06	-1.66367	-1.33103	8.82611e-06	-1.7079	-1.3017
1558465	chr5:1558465:C:T	8.49565e-13	-3.03431e-10	-1.46775	2.4899e-05	-3.03431e-10	-1.46285	4.12631e-05	-3.03431e-10	-1.46735
1558469	chr5:1558469:C:T	9.69674e-13	-3.03431e-10	-1.33552	2.804e-05	-3.03431e-10	-1.34404	4.60118e-05	-3.03431e-10	-1.35842
1558513	chr5:1558513:T:C	1.75248e-13	-1.95526	-1.09102	7.04585e-06	-1.8971	-0.828131	1.39851e-05	-1.92239	-0.626933
1558721	chr5:1558721:C:T	1.22489e-12	-1.10187	-4.50893e-10	2.86555e-05	-1.32233	-4.50893e-10	4.85567e-05	-1.30458	-4.50893e-10
1558928	chr5:1558928:C:T	1.16538e-12	-3.03431e-10	-1.15168	3.41913e-05	-3.03431e-10	-1.1457	5.56529e-05	-3.03431e-10	-1.16818
1558981	chr5:1558981:A:G	1.66446e-13	-1.75783	-1.33998	5.7601e-06	-1.59601	-1.33071	9.41235e-06	-1.64466	-1.30064
1559165	chr5:1559165:C:T	1.54246e-13	-1.7707	-1.40322	5.32373e-06	-1.61041	-1.39509	8.6358e-06	-1.65906	-1.37234
1559226	chr5:1559226:T:C	1.16194e-13	-2.037	-1.42022	3.47506e-06	-2.03136	-1.40071	5.7692e-06	-2.05344	-1.38134
1559289	chr5:1559289:T:G	2.21004e-13	-1.9583	-0.856	9.32831e-06	-1.89847	-0.546151	1.92002e-05	-1.92239	-0.310009
1559299	chr5:1559299:G:A	2.07806e-13	-1.94605	-0.929819	8.63632e-06	-1.88371	-0.637991	1.74878e-05	-1.90987	-0.415941
1559402	chr5:1559402:C:T	3.6886e-13	-1.94457	-0.357492	1.83656e-05	-1.75194	-0.0152543	3.97017e-05	-1.81131	0.305388
1560055	chr5:1560055:C:A	2.54467e-13	-2.05412	-0.619184	9.54215e-06	-2.03351	-0.388447	1.84326e-05	-2.04118	-0.232022
1560601	chr5:1560601:C:T	1.43519e-13	-2.03793	-1.20809	5.53557e-06	-2.01118	-0.955296	1.1042e-05	-2.02361	-0.761996
1560782	chr5:1560782:G:T	9.32593e-13	-3.03431e-10	-1.37451	2.83797e-05	-3.03431e-10	-1.332	4.90228e-05	-3.03431e-10	-1.29503
1560853	chr5:1560853:GCTGGGA:G	8.69375e-13	-3.03431e-10	-1.4447	2.58657e-05	-3.03431e-10	-1.42476	4.37292e-05	-3.03431e-10	-1.4093
1561434	chr5:1561434:A:T	8.94946e-13	-3.03431e-10	-1.41571	2.66847e-05	-3.03431e-10	-1.39358	4.57068e-05	-3.03431e-10	-1.36507
1561617	chr5:1561617:C:T	5.55323e-13	-1.89293	-4.50893e-10	1.62546e-05	-1.8893	-4.50893e-10	2.75882e-05	-1.86993	-4.50893e-10
1561758	chr5:1561758:T:C	2.5713e-13	-2.01876	-0.644142	1.0318e-05	-1.97869	-0.36509	2.1557e-05	-1.99583	-0.120784
1561760	chr5:1561760:T:C	2.4165e-13	-2.01885	-0.706137	9.64557e-06	-1.97871	-0.432461	1.99706e-05	-1.99592	-0.197131
1562501	chr5:1562501:ACATACATACAAATTCATAACACAGACACACACCAACGCAATACCATACATCTACAAACTTATAGACACACACACACACACACATCGACACT:A	2.75742e-12	-0.290427	-4.50893e-10	8.78978e-05	-0.201499	-4.50893e-10	0.00014651	-0.200222	-4.50893e-10
1562524	chr5:1562524:AG:A	1.71225e-12	0.434992	-1.20191	3.53503e-05	-0.0633944	-1.04897	9.91022e-05	0.309523	-0.900689
1562526	chr5:1562526:ACACACACCAACGCAATACCATACATCTACAAACTTATAGACACACACACACACACACATCGACACTCATACATACAAATTCATAACACAG:A	1.57057e-12	0.106436	-0.959719	3.51624e-05	-0.357843	-0.759853	0.000100225	-0.00830349	-0.571599
1562628	chr5:1562628:C:T	1.08929e-13	-2.04923	-1.47255	3.26442e-06	-2.02218	-1.47241	5.30078e-06	-2.04697	-1.47249
1562771	chr5:1562771:G:A	5.51051e-13	-1.90065	-4.50893e-10	1.70642e-05	-1.84069	-4.50893e-10	2.69298e-05	-1.89408	-4.50893e-10
1562946	chr5:1562946:T:C	6.01366e-13	-1.86408	0.0508092	1.87525e-05	-1.95485	0.208506	4.07411e-05	-1.91041	0.430328
1563424	chr5:1563424:G:A	1.0926e-12	-3.03431e-10	-1.21616	3.31645e-05	-3.03431e-10	-1.17619	5.31072e-05	-3.03431e-10	-1.21501
1563447	chr5:1563447:G:A	9.49043e-13	-3.03431e-10	-1.35702	2.74878e-05	-3.03431e-10	-1.36393	4.64203e-05	-3.03431e-10	-1.34958
1563760	chr5:1563760:T:C	5.42982e-13	-1.9154	-4.50893e-10	1.54112e-05	-1.94258	-4.50893e-10	2.54211e-05	-1.95174	-4.50893e-10
1563838	chr5:1563838:G:C	5.23545e-13	-1.95185	-4.50893e-10	1.49182e-05	-1.97509	-4.50893e-10	2.46494e-05	-1.98257	-4.50893e-10
1563839	chr5:1563839:G:T	9.03907e-13	-3.03431e-10	-1.40575	2.65706e-05	-3.03431e-10	-1.39787	4.5376e-05	-3.03431e-10	-1.37233
1564029	chr5:1564029:C:T	1.67626e-11	2.71	-1.19557	0.000215837	1.69205	-0.995201	0.000540843	1.92651	-0.820694
1564390	chr5:1564390:C:T	1.02516e-11	2.46568	-1.44297	0.000120405	1.4974	-1.38421	0.000263272	1.72312	-1.33725
1564560	chr5:1564560:G:T	8.57225e-13	-1.84358	0.384802	2.71161e-05	-1.93953	0.561988	6.03765e-05	-1.89361	0.806894
1564806	chr5:1564806:C:T	2.86256e-13	-1.9498	-0.605789	1.25669e-05	-1.83036	-0.316245	2.49111e-05	-1.8756	-0.0964076
1564836	chr5:1564836:T:C	1.10256e-13	-2.0546	-1.45508	3.23661e-06	-2.04278	-1.46037	5.33018e-06	-2.05435	-1.45958
1565020	chr5:1565020:T:C	1.11231e-13	-2.05426	-1.44661	3.27149e-06	-2.03892	-1.45351	5.37158e-06	-2.05355	-1.45264
1565240	chr5:1565240:G:T	1.09278e-13	-2.05459	-1.46399	3.20879e-06	-2.04417	-1.46761	5.28973e-06	-2.05452	-1.46703
1565241	chr5:1565241:C:T	1.09285e-13	-2.05437	-1.46415	3.20103e-06	-2.04647	-1.46773	5.28869e-06	-2.05459	-1.46715
1565256	chr5:1565256:C:T	8.68412e-13	-1.79719	0.351377	2.71925e-05	-1.90475	0.530014	6.07761e-05	-1.85258	0.772459
1565453	chr5:1565453:A:G	1.08431e-13	-2.05388	-1.47249	3.21997e-06	-2.03682	-1.47148	5.27299e-06	-2.05297	-1.47175
1565525	chr5:1565525:C:G	8.98788e-13	-3.03431e-10	-1.41143	2.51824e-05	-3.03431e-10	-1.45153	4.15628e-05	-3.03431e-10	-1.46011
1565530	chr5:1565530:G:A	2.5705e-12	-3.03431e-10	-0.360621	7.78101e-05	-3.03431e-10	-0.323402	0.000143323	-3.03431e-10	-0.222215
1565631	chr5:1565631:A:G	6.32712e-13	-1.35753	-0.404933	1.6208e-05	-1.29298	-0.599186	2.36459e-05	-1.32196	-0.70217
1565739	chr5:1565739:C:T	9.32854e-13	-3.03431e-10	-1.37423	2.78821e-05	-3.03431e-10	-1.34969	4.53558e-05	-3.03431e-10	-1.37278
1565838	chr5:1565838:G:A	4.13998e-13	-1.97153	-0.215089	1.88115e-05	-1.86356	0.120354	3.87001e-05	-1.90539	0.373911
1565840	chr5:1565840:A:T	1.08945e-13	-2.054	-1.46763	3.18872e-06	-2.04783	-1.47022	5.27538e-06	-2.05449	-1.46978
1565987	chr5:1565987:A:C	1.0973e-13	-2.0536	-1.46086	3.20195e-06	-2.04885	-1.46507	5.30554e-06	-2.0543	-1.46427
1566356	chr5:1566356:T:C	7.29522e-13	-1.2666	-0.353489	1.27691e-05	-1.83418	-0.296465	2.46522e-05	-1.67834	-0.304114
1566534	chr5:1566534:G:A	1.16741e-12	-3.03431e-10	-1.14993	3.24204e-05	-3.03431e-10	-1.19888	5.22488e-05	-3.03431e-10	-1.2313
1566855	chr5:1566855:C:T	2.90661e-13	-1.16139	-1.37893	8.84813e-06	-1.08526	-1.4122	1.48326e-05	-1.06768	-1.42282
1566923	chr5:1566923:A:G	8.45782e-13	-3.03431e-10	-1.47222	2.46899e-05	-3.03431e-10	-1.47128	4.12361e-05	-3.03431e-10	-1.468
1566985	chr5:1566985:G:A	2.68975e-12	-3.03431e-10	-0.315273	8.12375e-05	-3.03431e-10	-0.280296	0.000149766	-3.03431e-10	-0.178243
1567224	chr5:1567224:C:T	1.15928e-12	-3.03431e-10	-1.15692	3.22885e-05	-3.03431e-10	-1.20296	5.16353e-05	-3.03431e-10	-1.24311
1567265	chr5:1567265:C:T	1.09121e-13	-2.0546	-1.46542	3.20719e-06	-2.04358	-1.4687	5.28508e-06	-2.05447	-1.46796
1567623	chr5:1567623:G:A	1.10352e-13	-2.0546	-1.4542	3.24005e-06	-2.04287	-1.45921	5.33887e-06	-2.05437	-1.45793
1567682	chr5:1567682:A:G	1.34729e-13	-1.97801	-1.3312	3.93918e-06	-2.05457	-1.25213	7.19284e-06	-2.03846	-1.17577
1567813	chr5:1567813:T:C	1.10606e-13	-2.05227	-1.45423	3.21381e-06	-2.05098	-1.45923	5.34342e-06	-2.0535	-1.45795
1568049	chr5:1568049:G:A	1.11542e-13	-2.05179	-1.44628	3.23408e-06	-2.05152	-1.45241	5.38321e-06	-2.0532	-1.45083
1568327	chr5:1568327:T:C	1.10263e-13	-2.05393	-1.45567	3.22003e-06	-2.04782	-1.46046	5.33126e-06	-2.05449	-1.45924
1568393	chr5:1568393:T:C	1.54603e-13	-1.9715	-1.20012	4.58623e-06	-2.05442	-1.10019	8.45981e-06	-2.03602	-1.01598
1568473	chr5:1568473:A:T	1.51446e-12	-3.03431e-10	-0.889662	4.56995e-05	-3.03431e-10	-0.855585	8.08031e-05	-3.03431e-10	-0.795302
1568799	chr5:1568799:C:T	1.18096e-12	-3.03431e-10	-1.13839	3.59039e-05	-3.03431e-10	-1.09683	5.72169e-05	-3.03431e-10	-1.14047
1569097	chr5:1569097:C:T	1.67816e-13	-1.71838	-1.37123	4.45393e-06	-1.78921	-1.39467	7.73923e-06	-1.73964	-1.40137
1569513	chr5:1569513:T:C	1.09309e-13	-2.05459	-1.46371	3.21809e-06	-2.04199	-1.4669	5.29602e-06	-2.05423	-1.46614
1569766	chr5:1569766:T:A	1.08856e-12	-3.03431e-10	-1.21987	3.29996e-05	-3.03431e-10	-1.18118	5.2869e-05	-3.03431e-10	-1.2195
1569807	chr5:1569807:C:G	2.3418e-12	-3.03431e-10	-0.453801	6.30577e-05	-3.03431e-10	-0.533623	0.000100199	-3.03431e-10	-0.580157
1571052	chr5:1571052:G:C	1.05294e-12	-3.03431e-10	-1.25313	3.18575e-05	-3.03431e-10	-1.2164	5.52197e-05	-3.03431e-10	-1.176
1571715	chr5:1571715:T:C	2.81571e-12	-3.03431e-10	-0.269507	8.14853e-05	-3.03431e-10	-0.27725	0.000151295	-3.03431e-10	-0.168083
1571948	chr5:1571948:AAAAG:A	5.38673e-13	-1.92337	-4.50893e-10	1.58354e-05	-1.91542	-4.50893e-10	2.54839e-05	-1.94927	-4.50893e-10
1572101	chr5:1572101:T:G	1.12517e-13	-2.03133	-1.45804	3.41092e-06	-1.98365	-1.46704	5.4492e-06	-2.02401	-1.46784
1572470	chr5:1572470:A:G	2.50631e-13	-1.24243	-1.44606	4.13168e-06	-1.81642	-1.44257	7.91388e-06	-1.67199	-1.44671
1572934	chr5:1572934:A:C	1.09283e-13	-2.04767	-1.47087	3.28706e-06	-2.01507	-1.47261	5.32076e-06	-2.04318	-1.47253
1573036	chr5:1573036:C:T	2.56873e-13	-1.75728	-0.90662	5.60522e-06	-1.87251	-1.08146	8.13136e-06	-1.90882	-1.18277
1573135	chr5:1573135:C:T	1.09393e-13	-2.04655	-1.47098	3.29569e-06	-2.01246	-1.47259	5.32862e-06	-2.04173	-1.4725
1573347	chr5:1573347:C:T	7.01904e-13	-1.65868	-4.50893e-10	1.95445e-05	-1.70498	-4.50893e-10	3.34715e-05	-1.67662	-4.50893e-10
1573357	chr5:1573357:G:A	1.62346e-13	-2.01434	-1.10841	5.3179e-06	-1.94084	-1.06575	8.62638e-06	-1.96796	-1.06453
1573564	chr5:1573564:C:T	2.91575e-12	-3.03431e-10	-0.234596	8.44159e-05	-3.03431e-10	-0.241917	0.000156768	-3.03431e-10	-0.132553
1573717	chr5:1573717:A:G	2.08562e-12	-3.03431e-10	-0.569657	6.09787e-05	-3.03431e-10	-0.567149	0.00011094	-3.03431e-10	-0.478326
1573749	chr5:1573749:T:C	1.27622e-12	-3.03431e-10	-1.06082	3.73056e-05	-3.03431e-10	-1.05853	6.65723e-05	-3.03431e-10	-0.989029
1573826	chr5:1573826:G:C	1.01695e-12	-1.28792	-4.50893e-10	3.72124e-05	-1.06103	-4.50893e-10	5.98446e-05	-1.09557	-4.50893e-10
1573830	chr5:1573830:G:A	1.3475e-12	-3.03431e-10	-1.00647	3.89711e-05	-3.03431e-10	-1.01485	6.652e-05	-3.03431e-10	-0.989815
1573834	chr5:1573834:C:CTG	1.35779e-12	-3.03431e-10	-0.998866	3.94227e-05	-3.03431e-10	-1.00333	6.72365e-05	-3.03431e-10	-0.979101
1573924	chr5:1573924:T:C	8.74403e-13	-3.03431e-10	-1.43894	2.48259e-05	-3.03431e-10	-1.46579	4.11535e-05	-3.03431e-10	-1.47001
1574408	chr5:1574408:TCCA:T	1.62493e-13	-1.70049	-1.42135	4.25747e-06	-1.78144	-1.44756	7.39881e-06	-1.7321	-1.45389
1574901	chr5:1574901:C:T	3.19275e-12	-3.03431e-10	-0.143841	9.2425e-05	-3.03431e-10	-0.151276	0.000172305	-3.03431e-10	-0.038053
1575295	chr5:1575295:G:A	9.02689e-13	-3.03431e-10	-1.4071	2.525e-05	-3.03431e-10	-1.44885	4.169e-05	-3.03431e-10	-1.45706
1575309	chr5:1575309:C:T	1.09497e-13	-2.04557	-1.47102	3.29957e-06	-2.0113	-1.47258	5.33264e-06	-2.041	-1.47248
1575500	chr5:1575500:C:G	1.07008e-12	-3.03431e-10	-1.23699	3.12613e-05	-3.03431e-10	-1.23529	5.42582e-05	-3.03431e-10	-1.19356
1575885	chr5:1575885:C:G	4.8277e-13	-2.03294	-4.50893e-10	1.38483e-05	-2.04951	-4.50893e-10	2.31253e-05	-2.04639	-4.50893e-10
1576076	chr5:1576076:C:T	1.09579e-13	-2.04473	-1.4711	3.3085e-06	-2.00861	-1.47257	5.34037e-06	-2.03956	-1.47246
1576616	chr5:1576616:C:T	4.74896e-13	-2.04938	-4.50893e-10	1.43258e-05	-2.01561	-4.50893e-10	2.40037e-05	-2.00911	-4.50893e-10
1576713	chr5:1576713:T:C	3.11189e-12	-0.169493	-4.50893e-10	7.97593e-05	-0.29866	-4.50893e-10	0.000159347	-0.116236	-4.50893e-10
1576728	chr5:1576728:T:C	3.13495e-12	-0.16211	-4.50893e-10	8.03301e-05	-0.291528	-4.50893e-10	0.000160547	-0.108731	-4.50893e-10
1576816	chr5:1576816:T:C	1.35969e-13	-2.02458	-1.27547	4.50712e-06	-2.05455	-1.11746	8.38306e-06	-2.05456	-1.00655
1576846	chr5:1576846:T:G	4.89062e-13	-2.01999	-4.50893e-10	1.3783e-05	-2.05424	-4.50893e-10	2.29368e-05	-2.05457	-4.50893e-10
1576907	chr5:1576907:C:T	2.02554e-12	-3.03431e-10	-0.598886	5.60126e-05	-3.03431e-10	-0.652096	9.00107e-05	-3.03431e-10	-0.687389
1576908	chr5:1576908:G:A	4.38293e-13	-1.80121	-0.328382	1.05564e-05	-1.98272	-0.338221	1.85484e-05	-1.98283	-0.284104
1576975	chr5:1576975:C:T	1.10472e-13	-2.03658	-1.47114	3.35828e-06	-1.99368	-1.47256	5.39053e-06	-2.03023	-1.47245
1577212	chr5:1577212:T:C	1.09846e-13	-2.0437	-1.4697	3.31628e-06	-2.00627	-1.47256	5.34661e-06	-2.03823	-1.47262
1577296	chr5:1577296:G:C	9.83423e-13	-0.186441	-1.135	1.09831e-05	-1.13628	-1.14504	2.33639e-05	-0.856786	-1.17934
1577406	chr5:1577406:T:C	1.39621e-12	-3.03431e-10	-0.970958	3.61943e-05	-3.03431e-10	-1.08877	5.68901e-05	-3.03431e-10	-1.1462
1577607	chr5:1577607:T:C	1.10124e-13	-2.04045	-1.47042	3.3378e-06	-1.99974	-1.47262	5.36759e-06	-2.03434	-1.4726
1578081	chr5:1578081:G:A	1.09985e-13	-2.04586	-1.46628	3.30412e-06	-2.01102	-1.47148	5.33646e-06	-2.04094	-1.47182
1578122	chr5:1578122:T:A	1.49261e-12	-3.03431e-10	-0.904197	4.65213e-05	-3.03431e-10	-0.837763	8.00258e-05	-3.03431e-10	-0.804968
1578234	chr5:1578234:G:A	9.39352e-13	-0.249473	-1.11781	1.77419e-05	-0.861966	-0.939777	3.93304e-05	-0.687613	-0.827706
1578316	chr5:1578316:GGGGCCTGTTCCCAACATGTCCCCTTTGTTTTGCAAAGCGATAAAAGCAAAGGCAGCTTTGTCATGGT:G	1.21831e-13	-1.95379	-1.45605	3.5007e-06	-2.03906	-1.38565	6.35913e-06	-2.03749	-1.29994
1578572	chr5:1578572:C:T	9.23781e-13	-3.03431e-10	-1.384	2.5605e-05	-3.03431e-10	-1.43488	4.21673e-05	-3.03431e-10	-1.44567
1578573	chr5:1578573:G:A	8.60928e-13	-3.03431e-10	-1.45447	2.54656e-05	-3.03431e-10	-1.44034	4.19023e-05	-3.03431e-10	-1.45198
1578743	chr5:1578743:G:A	8.99297e-13	-3.03431e-10	-1.41086	2.51912e-05	-3.03431e-10	-1.45118	4.1609e-05	-3.03431e-10	-1.459
1578794	chr5:1578794:G:A	1.15117e-12	-3.03431e-10	-1.16394	3.62595e-05	-3.03431e-10	-1.08697	6.33048e-05	-3.03431e-10	-1.03936
1578855	chr5:1578855:C:T	1.97007e-13	-2.05459	-0.874653	6.62482e-06	-2.02852	-0.758335	1.15995e-05	-2.03662	-0.699735
1578992	chr5:1578992:T:C	1.09238e-13	-2.04642	-1.47253	3.30651e-06	-2.01232	-1.46946	5.34859e-06	-2.04168	-1.4688
1579050	chr5:1579050:T:A	1.74613e-12	0.702984	-1.4503	2.85395e-05	0.0594089	-1.38579	6.10263e-05	0.23866	-1.31467
1579144	chr5:1579144:G:A	1.09882e-13	-2.04399	-1.46908	3.31425e-06	-2.00698	-1.47246	5.34456e-06	-2.03866	-1.47258
1579264	chr5:1579264:T:C	1.09279e-13	-2.04604	-1.47253	3.31068e-06	-2.01157	-1.46895	5.35537e-06	-2.0412	-1.46801
1579329	chr5:1579329:A:G	1.15505e-13	-2.0362	-1.42696	3.5682e-06	-1.99111	-1.4145	5.70214e-06	-2.03025	-1.41623
1579354	chr5:1579354:C:T	2.33495e-12	-3.03431e-10	-0.456732	6.87188e-05	-3.03431e-10	-0.44765	0.000127281	-3.03431e-10	-0.340922
1579400	chr5:1579400:A:G	1.11834e-13	-2.0254	-1.47006	3.42912e-06	-1.97275	-1.47262	5.46237e-06	-2.01681	-1.47262
1579441	chr5:1579441:G:GTGT	1.08446e-13	-2.05439	-1.47184	3.19844e-06	-2.04287	-1.47214	5.26254e-06	-2.05423	-1.47248
1579443	chr5:1579443:ATTC:A	1.08458e-13	-2.05429	-1.47183	3.22414e-06	-2.03485	-1.47215	5.27457e-06	-2.05194	-1.47248
1579450	chr5:1579450:CATG:C	1.08494e-13	-2.05362	-1.47216	3.23872e-06	-2.03069	-1.47181	5.28446e-06	-2.05027	-1.47228
1579984	chr5:1579984:T:C	1.09576e-13	-2.0449	-1.47096	3.30773e-06	-2.00881	-1.4726	5.33919e-06	-2.03974	-1.4725
1580437	chr5:1580437:T:C	4.76882e-13	-2.04521	-4.50893e-10	1.43304e-05	-2.01529	-4.50893e-10	2.37718e-05	-2.01882	-4.50893e-10
1580499	chr5:1580499:C:T	2.90499e-12	-3.03431e-10	-0.238291	8.41023e-05	-3.03431e-10	-0.24564	0.000156151	-3.03431e-10	-0.136497
1581495	chr5:1581495:G:A	1.03311e-12	-3.03431e-10	-1.27215	3.11324e-05	-3.03431e-10	-1.23942	5.08568e-05	-3.03431e-10	-1.2583
1581824	chr5:1581824:T:C	1.09681e-13	-2.04268	-1.47222	3.32517e-06	-2.00421	-1.47195	5.35831e-06	-2.03705	-1.47162
1581842	chr5:1581842:AGT:A	9.79775e-13	-3.03431e-10	-1.32516	2.88143e-05	-3.03431e-10	-1.3168	4.96134e-05	-3.03431e-10	-1.28306
1582038	chr5:1582038:G:A	9.29611e-13	-3.03431e-10	-1.37771	2.70234e-05	-3.03431e-10	-1.38097	4.41866e-05	-3.03431e-10	-1.3989
1582129	chr5:1582129:C:T	1.72507e-13	-1.64598	-1.41606	4.4846e-06	-1.73341	-1.44361	7.8288e-06	-1.67811	-1.4514
1582608	chr5:1582608:C:CCA	9.4617e-13	-3.03431e-10	-1.36006	2.7493e-05	-3.03431e-10	-1.36374	4.48625e-05	-3.03431e-10	-1.38372
1583045	chr5:1583045:C:T	9.01122e-13	-3.03431e-10	-1.40884	2.52256e-05	-3.03431e-10	-1.44982	4.16555e-05	-3.03431e-10	-1.45788
1583054	chr5:1583054:G:A	2.68975e-12	-3.03431e-10	-0.315273	8.12375e-05	-3.03431e-10	-0.280296	0.000149766	-3.03431e-10	-0.178243
1583092	chr5:1583092:A:C	1.08635e-13	-2.05258	-1.4719	3.24333e-06	-2.02882	-1.47225	5.28783e-06	-2.04992	-1.47199
1583099	chr5:1583099:G:C	1.08462e-13	-2.0546	-1.47148	3.20115e-06	-2.04169	-1.47247	5.26405e-06	-2.05413	-1.47229
1583170	chr5:1583170:T:C	1.71646e-13	-1.60995	-1.45709	4.53218e-06	-1.69664	-1.46983	7.95237e-06	-1.64206	-1.47178
1583250	chr5:1583250:T:C	2.10121e-12	-3.03431e-10	-0.56221	5.50944e-05	-3.03431e-10	-0.668625	8.96505e-05	-3.03431e-10	-0.691399
1583260	chr5:1583260:G:T	1.04008e-12	-3.03431e-10	-1.26543	2.88762e-05	-3.03431e-10	-1.31466	4.77449e-05	-3.03431e-10	-1.32144
1583264	chr5:1583264:A:C	9.38657e-13	-3.03431e-10	-1.36803	2.65671e-05	-3.03431e-10	-1.398	4.39984e-05	-3.03431e-10	-1.40316
1583316	chr5:1583316:T:A	8.45973e-13	-3.03431e-10	-1.47199	2.46637e-05	-3.03431e-10	-1.47234	4.10602e-05	-3.03431e-10	-1.47228
1583327	chr5:1583327:A:C	9.13816e-13	-3.03431e-10	-1.39485	2.73902e-05	-3.03431e-10	-1.36749	4.56984e-05	-3.03431e-10	-1.36525
1583510	chr5:1583510:C:T	1.08388e-12	-3.03431e-10	-1.22418	3.16964e-05	-3.03431e-10	-1.22147	5.50934e-05	-3.03431e-10	-1.17829
1583628	chr5:1583628:T:C	8.70252e-13	-3.03431e-10	-1.44369	2.50799e-05	-3.03431e-10	-1.45561	4.15226e-05	-3.03431e-10	-1.46108
1583677	chr5:1583677:C:T	2.16316e-13	-1.90612	-0.929618	7.43509e-06	-1.79663	-0.874833	1.19431e-05	-1.83681	-0.870357
1584064	chr5:1584064:C:T	2.1396e-12	-3.03431e-10	-0.544102	6.15834e-05	-3.03431e-10	-0.557281	0.000112514	-3.03431e-10	-0.46424
1584229	chr5:1584229:C:T	1.73435e-13	-1.64359	-1.41308	4.50455e-06	-1.73122	-1.44136	7.85983e-06	-1.67614	-1.44941
1584267	chr5:1584267:G:A	1.10385e-13	-2.04518	-1.46333	3.31443e-06	-2.00933	-1.47006	5.34887e-06	-2.03985	-1.47058
1584278	chr5:1584278:C:G	1.10968e-13	-2.0424	-1.46083	3.33889e-06	-2.00335	-1.46868	5.37418e-06	-2.03637	-1.46934
1584296	chr5:1584296:T:C	2.33356e-12	1.01468	-1.472	3.50465e-05	0.327625	-1.44862	7.46134e-05	0.519412	-1.39441
1584475	chr5:1584475:C:T	1.0931e-13	-2.0462	-1.47209	3.2995e-06	-2.01181	-1.47209	5.33376e-06	-2.04145	-1.47181
1584480	chr5:1584480:A:G	1.16628e-12	-3.03431e-10	-1.1509	3.39391e-05	-3.03431e-10	-1.15311	5.77319e-05	-3.03431e-10	-1.13151
1584550	chr5:1584550:T:C	8.63586e-13	-3.03431e-10	-1.45138	2.54648e-05	-3.03431e-10	-1.44038	4.28435e-05	-3.03431e-10	-1.42976
1584744	chr5:1584744:C:T	8.70166e-13	-3.03431e-10	-1.44379	2.56522e-05	-3.03431e-10	-1.43304	4.24066e-05	-3.03431e-10	-1.44001
1584876	chr5:1584876:A:T	1.09567e-13	-2.05076	-1.46518	3.26768e-06	-2.02238	-1.47122	5.30432e-06	-2.04722	-1.47157
1584913	chr5:1584913:C:T	9.20035e-13	-3.03431e-10	-1.38807	2.64735e-05	-3.03431e-10	-1.40153	4.33059e-05	-3.03431e-10	-1.41903
1584946	chr5:1584946:C:T	1.21138e-12	-0.991474	-0.121486	1.78613e-05	-1.6681	-0.126936	3.74945e-05	-1.4887	-0.0744261
1585155	chr5:1585155:G:A	1.08695e-13	-2.05131	-1.47262	3.17723e-06	-2.05151	-1.47015	5.28211e-06	-2.05382	-1.46918
1585239	chr5:1585239:C:T	5.38172e-13	-0.473566	-1.45073	6.6305e-06	-1.33501	-1.45098	1.40626e-05	-1.08549	-1.45831
1585608	chr5:1585608:C:T	8.67106e-13	-3.03431e-10	-1.44732	2.59288e-05	-3.03431e-10	-1.42232	4.39155e-05	-3.03431e-10	-1.40505
1585629	chr5:1585629:C:T	9.73758e-13	-3.03431e-10	-1.33132	2.84857e-05	-3.03431e-10	-1.32827	4.91139e-05	-3.03431e-10	-1.29317
1585654	chr5:1585654:C:T	4.83548e-13	-1.35533	-0.675998	9.53241e-06	-1.69029	-0.732687	1.69533e-05	-1.64603	-0.710828
1585718	chr5:1585718:G:A	2.29462e-12	0.879809	-1.35397	3.97476e-05	0.208735	-1.20386	9.2551e-05	0.395747	-1.0553
1585751	chr5:1585751:G:A	1.16913e-12	-3.03431e-10	-1.14846	3.40206e-05	-3.03431e-10	-1.15071	5.7875e-05	-3.03431e-10	-1.12903
1585943	chr5:1585943:G:A	9.36894e-13	-3.03431e-10	-1.36991	2.66859e-05	-3.03431e-10	-1.39354	4.39205e-05	-3.03431e-10	-1.40494
1586139	chr5:1586139:G:A	9.46742e-13	-3.03431e-10	-1.35945	2.85074e-05	-3.03431e-10	-1.32751	4.88303e-05	-3.03431e-10	-1.29897
1586224	chr5:1586224:G:A	2.73249e-12	-3.03431e-10	-0.299511	7.9076e-05	-3.03431e-10	-0.307263	0.000147417	-3.03431e-10	-0.194055
1586313	chr5:1586313:G:A	3.73223e-12	-3.03431e-10	0.0122827	0.000108446	-3.03431e-10	0.0085753	0.000203781	-3.03431e-10	0.129727
1586394	chr5:1586394:T:C	5.59158e-13	-1.6566	-0.229451	1.15795e-05	-1.99984	-0.228601	2.1947e-05	-1.93651	-0.162174
1587372	chr5:1587372:C:T	4.73262e-13	-2.05283	-4.50893e-10	1.40601e-05	-2.03433	-4.50893e-10	2.33582e-05	-2.03637	-4.50893e-10
1587430	chr5:1587430:T:C	1.09586e-13	-2.04463	-1.47114	3.30956e-06	-2.00829	-1.47257	5.34135e-06	-2.03939	-1.47245
1587543	chr5:1587543:C:T	2.30076e-12	-3.03431e-10	-0.471482	6.41255e-05	-3.03431e-10	-0.516832	0.000102995	-3.03431e-10	-0.552641
1587578	chr5:1587578:G:A	2.06698e-12	0.891733	-1.47037	3.11055e-05	0.214244	-1.45453	6.60382e-05	0.403415	-1.4005
1587601	chr5:1587601:C:T	1.10535e-13	-2.03607	-1.47108	3.36386e-06	-1.99201	-1.47258	5.39392e-06	-2.02958	-1.47247
1587697	chr5:1587697:C:T	1.54095e-13	-1.92174	-1.25316	5.23083e-06	-1.81643	-1.20667	8.31134e-06	-1.85351	-1.21619
1587827	chr5:1587827:AC:A	4.72461e-13	-2.05452	-4.50893e-10	1.38369e-05	-2.05033	-4.50893e-10	2.29873e-05	-2.05237	-4.50893e-10
1588201	chr5:1588201:C:A	1.5691e-13	-1.90459	-1.25222	5.21226e-06	-1.78885	-1.23781	8.66541e-06	-1.82818	-1.1998
1588265	chr5:1588265:C:T	5.17314e-13	-1.96383	-4.50893e-10	1.46066e-05	-1.9962	-4.50893e-10	2.42383e-05	-1.99938	-4.50893e-10
1588334	chr5:1588334:A:G	1.26391e-13	-2.05263	-1.32047	3.62937e-06	-2.02806	-1.36056	5.88239e-06	-2.0498	-1.36556
1588469	chr5:1588469:C:T	8.74274e-13	-3.03431e-10	-1.43908	2.58967e-05	-3.03431e-10	-1.42356	4.39285e-05	-3.03431e-10	-1.40475
1588589	chr5:1588589:A:G	7.09391e-12	0.654514	-4.50893e-10	0.000164657	0.426194	-4.50893e-10	0.00030382	0.529118	-4.50893e-10
1588611	chr5:1588611:G:A	1.16735e-12	-3.03431e-10	-1.14999	3.39679e-05	-3.03431e-10	-1.15226	5.77819e-05	-3.03431e-10	-1.13064
1588865	chr5:1588865:T:C	1.6913e-13	-2.05351	-1.0283	4.85777e-06	-2.03308	-1.06401	8.04187e-06	-2.05183	-1.05083
1589272	chr5:1589272:C:G	1.10421e-13	-2.03736	-1.47082	3.35778e-06	-1.99378	-1.47261	5.38771e-06	-2.03065	-1.47255
1589636	chr5:1589636:A:G	1.51774e-13	-1.82214	-1.36794	4.10042e-06	-1.8803	-1.38628	7.07683e-06	-1.83929	-1.3912
1589807	chr5:1589807:C:T	4.96645e-13	-2.0046	-4.50893e-10	1.38414e-05	-2.05001	-4.50893e-10	2.33825e-05	-2.03533	-4.50893e-10
1589922	chr5:1589922:G:A	1.01108e-12	-3.03431e-10	-1.29371	2.72156e-05	-3.03431e-10	-1.37388	4.43297e-05	-3.03431e-10	-1.39566
1590051	chr5:1590051:C:T	9.48873e-13	-3.03431e-10	-1.3572	2.78832e-05	-3.03431e-10	-1.34965	4.78799e-05	-3.03431e-10	-1.31862
1590064	chr5:1590064:A:G	2.36261e-13	-1.78503	-0.962512	8.758e-06	-1.60081	-0.906897	1.38917e-05	-1.65588	-0.900145
1590126	chr5:1590126:T:TGTGCTCTCA	1.18757e-13	-2.01044	-1.42495	3.76798e-06	-1.94992	-1.40121	5.97655e-06	-2.00091	-1.39856
1590355	chr5:1590355:C:T	9.56587e-13	-3.03431e-10	-1.34911	2.81214e-05	-3.03431e-10	-1.34114	4.82541e-05	-3.03431e-10	-1.31084
1590380	chr5:1590380:C:T	1.1826e-12	-3.03431e-10	-1.13701	3.11105e-05	-3.03431e-10	-1.24013	5.08568e-05	-3.03431e-10	-1.2583
1590384	chr5:1590384:C:T	1.50772e-12	-3.03431e-10	-0.894124	3.87364e-05	-3.03431e-10	-1.02089	6.25262e-05	-3.03431e-10	-1.05173
1590420	chr5:1590420:T:C	1.72983e-13	-1.88154	-1.17775	4.51567e-06	-1.90974	-1.26038	7.25084e-06	-1.94232	-1.26388
1590493	chr5:1590493:A:G	3.44171e-13	-1.79644	-0.574899	1.2884e-05	-1.68265	-0.439036	2.29687e-05	-1.72896	-0.32423
1591067	chr5:1591067:C:T	1.21851e-12	-1.1071	-4.50893e-10	3.6178e-05	-1.08922	-4.50893e-10	5.64799e-05	-1.15343	-4.50893e-10
1591403	chr5:1591403:A:G	8.6336e-13	-3.03431e-10	-1.45165	2.4946e-05	-3.03431e-10	-1.46096	4.1351e-05	-3.03431e-10	-1.46522
1591819	chr5:1591819:T:C	1.08414e-12	-3.03431e-10	-1.22394	3.16237e-05	-3.03431e-10	-1.22377	5.45399e-05	-3.03431e-10	-1.18839
1591995	chr5:1591995:G:A	7.44427e-13	-1.59986	-4.50893e-10	2.29138e-05	-1.54593	-4.50893e-10	3.83561e-05	-1.5404	-4.50893e-10
1593151	chr5:1593151:T:C	2.45827e-13	-2.05137	-0.656481	8.6615e-06	-2.01098	-0.507804	1.58321e-05	-2.03858	-0.3867
1593253	chr5:1593253:A:G	1.22122e-12	-3.03431e-10	-1.10487	3.71263e-05	-3.03431e-10	-1.06335	6.49972e-05	-3.03431e-10	-1.01297
1593383	chr5:1593383:G:A	1.48837e-13	-1.92115	-1.28848	5.05256e-06	-1.78156	-1.27622	8.45715e-06	-1.79874	-1.25357
1593576	chr5:1593576:A:G	1.81157e-13	-2.04555	-0.967568	6.21846e-06	-1.99301	-0.857136	1.09129e-05	-2.02713	-0.770238
1593664	chr5:1593664:C:T	1.90268e-13	-2.05121	-0.912838	6.50296e-06	-2.00974	-0.795676	1.15368e-05	-2.03783	-0.703946
1593665	chr5:1593665:C:G	2.02725e-13	-2.05212	-0.848508	6.97253e-06	-2.01313	-0.722565	1.24846e-05	-2.03978	-0.62305
1593668	chr5:1593668:C:T	2.62626e-13	-2.05221	-0.589535	9.30909e-06	-2.01376	-0.432922	1.72123e-05	-2.04015	-0.301542
1593812	chr5:1593812:C:T	1.15574e-12	0.311968	-1.47195	1.55441e-05	-0.462257	-1.47173	3.16532e-05	-0.26458	-1.4679
1593981	chr5:1593981:A:G	2.1027e-13	-1.58504	-1.27904	6.73624e-06	-1.44768	-1.3225	9.72969e-06	-1.55086	-1.36127
1594435	chr5:1594435:G:A	2.2377e-12	-3.03431e-10	-0.499276	6.21383e-05	-3.03431e-10	-0.54831	0.000113186	-3.03431e-10	-0.458284
1594549	chr5:1594549:C:G	4.79891e-13	-1.5449	-0.494016	1.38736e-05	-1.71593	-0.331752	2.58519e-05	-1.69963	-0.235305
1594559	chr5:1594559:G:A	9.15905e-13	-3.03431e-10	-1.39257	2.72126e-05	-3.03431e-10	-1.37399	4.67677e-05	-3.03431e-10	-1.34213
1594764	chr5:1594764:C:G	8.32916e-13	-0.470555	-1.01699	1.01519e-05	-1.33187	-1.02815	2.08454e-05	-1.07604	-1.07415
1594961	chr5:1594961:C:T	1.26841e-12	-3.03431e-10	-1.06696	3.23886e-05	-3.03431e-10	-1.19987	5.14579e-05	-3.03431e-10	-1.24655
1594966	chr5:1594966:T:G	8.46282e-13	-3.03431e-10	-1.47162	2.46683e-05	-3.03431e-10	-1.47215	4.11823e-05	-3.03431e-10	-1.46931
1595052	chr5:1595052:C:T	1.61741e-12	-3.03431e-10	-0.823895	4.90275e-05	-3.03431e-10	-0.785291	8.69986e-05	-3.03431e-10	-0.721426
1595126	chr5:1595126:G:C	1.41421e-13	-1.9369	-1.32383	4.76952e-06	-1.80322	-1.31221	7.96817e-06	-1.82013	-1.29173
1595273	chr5:1595273:TTTAAA:T	1.85428e-13	-2.05315	-0.936659	6.25419e-06	-2.0177	-0.82672	1.10511e-05	-2.04248	-0.742302
1595501	chr5:1595501:G:C	5.4055e-13	-1.86476	-0.0551327	1.60672e-05	-1.73755	-0.163339	2.52537e-05	-1.80721	-0.151138
1595734	chr5:1595734:C:G	1.92907e-13	-2.04461	-0.905657	6.53831e-06	-2.05455	-0.745441	1.20594e-05	-2.05401	-0.643465
1595923	chr5:1595923:G:A	5.09183e-13	-0.514712	-1.46496	6.35152e-06	-1.36304	-1.46594	1.35282e-05	-1.1126	-1.46994
1596064	chr5:1596064:AG:A	1.98289e-13	-2.05094	-0.871813	6.77283e-06	-2.00856	-0.756193	1.19888e-05	-2.03706	-0.666283
1596833	chr5:1596833:G:A	9.89675e-13	-3.03431e-10	-1.3151	2.80201e-05	-3.03431e-10	-1.34475	4.53813e-05	-3.03431e-10	-1.37222
1596920	chr5:1596920:C:G	2.44454e-12	-3.03431e-10	-0.410864	6.67978e-05	-3.03431e-10	-0.476004	0.000122232	-3.03431e-10	-0.381398
1597334	chr5:1597334:C:A	8.62699e-13	-3.03431e-10	-1.45241	2.51969e-05	-3.03431e-10	-1.45095	4.21002e-05	-3.03431e-10	-1.44727
1597424	chr5:1597424:C:G	3.37138e-12	-3.03431e-10	-0.0893995	0.000102373	-3.03431e-10	-0.0490477	0.000191108	-3.03431e-10	0.0655188
1597512	chr5:1597512:G:A	2.03992e-13	-2.03605	-0.858341	7.13768e-06	-1.97073	-0.741553	1.25274e-05	-2.01151	-0.647893
1597763	chr5:1597763:T:C	1.09805e-13	-2.05098	-1.4628	3.20876e-06	-2.04573	-1.46606	5.31032e-06	-2.04887	-1.4688
1597914	chr5:1597914:T:C	3.15526e-13	-2.03753	-0.4207	1.15036e-05	-1.97356	-0.261455	2.07177e-05	-2.0143	-0.142031
1597979	chr5:1597979:G:A	1.29533e-11	1.25663	-4.50893e-10	0.000551623	1.63519	-4.50893e-10	0.000845341	1.55242	-4.50893e-10
1598876	chr5:1598876:C:T	4.51524e-12	-3.03431e-10	0.202736	0.000115069	-3.03431e-10	0.0678616	0.000198968	-3.03431e-10	0.105825
1599281	chr5:1599281:G:A	2.18842e-13	-2.04751	-0.776618	7.56079e-06	-1.99753	-0.657164	1.33782e-05	-2.03009	-0.563599
1599794	chr5:1599794:T:A	7.66353e-13	-0.52481	-1.04602	9.50005e-06	-1.36906	-1.05732	1.94427e-05	-1.11931	-1.10054
1599831	chr5:1599831:G:GA	1.907e-13	-2.04811	-0.91367	6.52524e-06	-1.99938	-0.802611	1.14809e-05	-2.03126	-0.715375
1599865	chr5:1599865:G:A	2.08196e-12	-3.03431e-10	-0.571412	5.79626e-05	-3.03431e-10	-0.617875	0.000105244	-3.03431e-10	-0.531034
1599909	chr5:1599909:G:A	1.72793e-13	-2.05389	-1.00649	5.72133e-06	-2.02125	-0.912219	1.01046e-05	-2.04455	-0.82977
1599931	chr5:1599931:T:C	1.4052e-12	-3.03431e-10	-0.96454	3.94663e-05	-3.03431e-10	-1.00223	6.35051e-05	-3.03431e-10	-1.0362
1599960	chr5:1599960:C:CAG	1.77545e-13	-2.04717	-0.986083	6.04472e-06	-1.99638	-0.882107	1.05663e-05	-2.02928	-0.800362
1599983	chr5:1599983:G:A	1.8685e-13	-2.04469	-0.937482	6.41821e-06	-1.9902	-0.828329	1.1239e-05	-2.02514	-0.742785
1600123	chr5:1600123:C:T	1.6982e-13	-1.99361	-1.08412	5.26534e-06	-2.05451	-0.962023	1.01864e-05	-2.03748	-0.828777
1600127	chr5:1600127:G:A	1.7246e-13	-1.71635	-1.34596	5.45325e-06	-1.59958	-1.38189	8.06168e-06	-1.6888	-1.41139
1600168	chr5:1600168:T:C	1.97525e-13	-2.04632	-0.880294	6.80813e-06	-1.99437	-0.76519	1.19855e-05	-2.02793	-0.675686
1600193	chr5:1600193:A:G	8.84051e-13	-3.03431e-10	-1.42796	2.58386e-05	-3.03431e-10	-1.4258	4.32439e-05	-3.03431e-10	-1.42046
1600357	chr5:1600357:A:G	1.06528e-12	-3.03431e-10	-1.24148	3.12619e-05	-3.03431e-10	-1.23527	5.29424e-05	-3.03431e-10	-1.21811
1600404	chr5:1600404:T:C	4.35535e-13	-0.663296	-1.47261	5.71832e-06	-1.46148	-1.47252	1.20351e-05	-1.22848	-1.471
1600623	chr5:1600623:T:A	2.17336e-13	-2.0486	-0.78243	7.44545e-06	-2.00225	-0.66782	1.33161e-05	-2.03309	-0.56525
1600624	chr5:1600624:T:C	2.18995e-13	-2.04742	-0.776008	7.52238e-06	-1.99878	-0.661008	1.34419e-05	-2.03086	-0.558075
1600656	chr5:1600656:A:G	1.64986e-13	-1.71596	-1.39066	6.73587e-06	-1.46131	-1.30891	1.03792e-05	-1.62883	-1.21868
1600670	chr5:1600670:T:C	1.22445e-13	-1.97972	-1.4251	3.36308e-06	-2.0331	-1.43172	5.67504e-06	-2.01118	-1.44006
1600682	chr5:1600682:A:G	8.70274e-13	-3.03431e-10	-1.44367	2.54255e-05	-3.03431e-10	-1.44192	4.25107e-05	-3.03431e-10	-1.43756
1601008	chr5:1601008:C:A	1.22512e-12	-3.03431e-10	-1.10168	3.6358e-05	-3.03431e-10	-1.08426	6.27497e-05	-3.03431e-10	-1.04816
1601097	chr5:1601097:C:T	5.71012e-13	-1.86507	-4.50893e-10	1.66586e-05	-1.86475	-4.50893e-10	2.66767e-05	-1.90353	-4.50893e-10
1601543	chr5:1601543:AC:A	4.73838e-13	-2.05161	-4.50893e-10	1.38094e-05	-2.05233	-4.50893e-10	2.29573e-05	-2.05368	-4.50893e-10
1601565	chr5:1601565:C:T	8.83603e-13	-3.03431e-10	-1.42847	2.5825e-05	-3.03431e-10	-1.42633	4.32199e-05	-3.03431e-10	-1.42102
1601812	chr5:1601812:T:C	7.22243e-13	-1.63012	-4.50893e-10	1.79742e-05	-1.78873	-4.50893e-10	3.69535e-05	-1.57766	-4.50893e-10
1602005	chr5:1602005:C:T	1.94534e-13	-2.05196	-0.889915	6.61591e-06	-2.01225	-0.775946	1.17172e-05	-2.03934	-0.686916
1603261	chr5:1603261:T:C	1.49192e-12	-3.03431e-10	-0.904658	4.61325e-05	-3.03431e-10	-0.846157	8.12511e-05	-3.03431e-10	-0.789773
1603309	chr5:1603309:A:C	9.0691e-13	-3.03431e-10	-1.40243	2.69644e-05	-3.03431e-10	-1.38316	4.51718e-05	-3.03431e-10	-1.37684
1603735	chr5:1603735:C:T	4.88568e-13	-2.021	-4.50893e-10	1.41148e-05	-2.03045	-4.50893e-10	2.33904e-05	-2.03499	-4.50893e-10
1603845	chr5:1603845:C:T	4.19564e-11	-3.03431e-10	2.43191	0.00139144	-3.03431e-10	2.56042	0.00264357	-3.03431e-10	2.69257
1603946	chr5:1603946:A:G	1.11685e-12	-0.230227	-0.963981	1.24438e-05	-1.18181	-0.974646	2.62016e-05	-0.89952	-1.02198
1604419	chr5:1604419:T:C	1.1446e-13	-2.01086	-1.4614	3.6294e-06	-1.92453	-1.46407	5.95008e-06	-1.93655	-1.46737
1604420	chr5:1604420:C:A	1.92874e-13	-2.0492	-0.90124	6.59956e-06	-2.00252	-0.788148	1.16381e-05	-2.03326	-0.699771
1604470	chr5:1604470:G:A	1.20144e-13	-1.97393	-1.44985	3.89908e-06	-1.86452	-1.45241	6.35944e-06	-1.87895	-1.45843
1604912	chr5:1604912:G:A	8.45436e-13	-3.03431e-10	-1.47263	2.47258e-05	-3.03431e-10	-1.46982	4.13702e-05	-3.03431e-10	-1.46476
1604946	chr5:1604946:A:G	1.25034e-12	0.39058	-1.47189	1.6783e-05	-0.391874	-1.46543	3.43622e-05	-0.192745	-1.45762
1605599	chr5:1605599:A:G	1.28096e-13	-1.95722	-1.40248	4.25476e-06	-1.83525	-1.39438	7.07823e-06	-1.85013	-1.38016
1605966	chr5:1605966:A:C	3.25176e-12	1.34368	-1.4692	4.32478e-05	0.549692	-1.46042	9.54077e-05	0.785827	-1.41499
1606090	chr5:1606090:G:A	8.62582e-13	-3.03431e-10	-1.45255	2.53825e-05	-3.03431e-10	-1.44362	4.26802e-05	-3.03431e-10	-1.43358
1606305	chr5:1606305:G:A	8.45452e-13	-3.03431e-10	-1.47261	2.47386e-05	-3.03431e-10	-1.46931	4.14056e-05	-3.03431e-10	-1.4639
1607093	chr5:1607093:G:A	1.13768e-12	-3.03431e-10	-1.17574	3.06385e-05	-3.03431e-10	-1.25542	5.04832e-05	-3.03431e-10	-1.26568
1607166	chr5:1607166:G:A	1.1013e-12	-3.03431e-10	-1.20824	3.37828e-05	-3.03431e-10	-1.15772	6.04076e-05	-3.03431e-10	-1.0862
1607525	chr5:1607525:G:C	1.91734e-13	-2.04492	-0.911455	6.56642e-06	-1.99014	-0.805563	1.14962e-05	-2.0251	-0.720199
1607857	chr5:1607857:G:A	9.09051e-13	-3.03431e-10	-1.40008	2.63886e-05	-3.03431e-10	-1.40474	4.33526e-05	-3.03431e-10	-1.41795
1607880	chr5:1607880:G:A	9.07687e-13	-3.03431e-10	-1.40158	2.63503e-05	-3.03431e-10	-1.40619	4.3298e-05	-3.03431e-10	-1.41921
1608061	chr5:1608061:G:A	1.72131e-13	-1.97565	-1.08858	6.49948e-06	-1.80153	-1.00442	1.06536e-05	-1.87724	-0.944185
1608388	chr5:1608388:G:A	2.68388e-12	-1.62513	1.30767	0.000111623	-1.3974	1.43485	0.000208962	-1.49913	1.65396
1608476	chr5:1608476:G:A	1.72189e-13	-2.04118	-1.02271	5.89224e-06	-1.98157	-0.922466	1.02254e-05	-2.01934	-0.843102
1608620	chr5:1608620:G:A	1.86329e-13	-1.9693	-1.01566	6.83591e-06	-1.85307	-0.902417	1.17176e-05	-1.92187	-0.804355
1608638	chr5:1608638:A:G	1.93212e-13	-2.04119	-0.907495	6.78583e-06	-1.97973	-0.783111	1.20008e-05	-2.01855	-0.683794
1608639	chr5:1608639:T:C	3.66318e-12	1.42995	-1.43634	4.84242e-05	0.661943	-1.45962	0.000101191	0.899691	-1.47
1608871	chr5:1608871:T:C	9.3768e-13	-3.03431e-10	-1.36907	2.7302e-05	-3.03431e-10	-1.37071	4.58602e-05	-3.03431e-10	-1.36172
1608997	chr5:1608997:C:T	4.73498e-13	-2.05233	-4.50893e-10	1.38144e-05	-2.05196	-4.50893e-10	2.29752e-05	-2.0529	-4.50893e-10
1609199	chr5:1609199:A:T	1.86802e-13	-1.69907	-1.28336	5.85407e-06	-1.58063	-1.3299	8.5674e-06	-1.67159	-1.36776
1609578	chr5:1609578:T:C	1.46468e-13	-1.93632	-1.28935	4.94123e-06	-1.80296	-1.2771	8.27913e-06	-1.81906	-1.25452
1609663	chr5:1609663:G:A	5.00997e-13	-0.533316	-1.46256	6.28117e-06	-1.37632	-1.46379	1.33319e-05	-1.1287	-1.46847
1610077	chr5:1610077:C:T	1.08146e-12	-3.03431e-10	-1.22641	3.26884e-05	-3.03431e-10	-1.19065	5.64123e-05	-3.03431e-10	-1.15463
1610658	chr5:1610658:C:T	7.53567e-13	-0.562585	-1.02507	9.44362e-06	-1.39483	-1.03751	1.92173e-05	-1.15041	-1.0811
1610791	chr5:1610791:G:A	1.51993e-13	-1.86513	-1.32352	5.28879e-06	-1.69936	-1.31273	8.82849e-06	-1.71717	-1.29216
1610804	chr5:1610804:G:A	1.11991e-13	-2.02825	-1.4658	3.50707e-06	-1.95598	-1.46691	5.76182e-06	-1.96622	-1.46985
1610996	chr5:1610996:C:T	3.44541e-12	1.23255	-1.30023	6.20958e-05	0.613249	-1.16224	0.000183408	1.05353	-1.02913
1611031	chr5:1611031:A:G	4.7653e-13	-2.04595	-4.50893e-10	1.46437e-05	-1.99366	-4.50893e-10	2.35554e-05	-2.02796	-4.50893e-10
1611186	chr5:1611186:T:C	1.27962e-13	-1.89405	-1.46669	4.34617e-06	-1.74388	-1.4645	7.14706e-06	-1.76132	-1.4593
1611782	chr5:1611782:G:A	9.2615e-13	-3.03431e-10	-1.38144	2.77501e-05	-3.03431e-10	-1.35443	4.74396e-05	-3.03431e-10	-1.32786
1611928	chr5:1611928:T:A	1.93184e-13	-2.05133	-0.897504	6.70301e-06	-2.01012	-0.765002	1.18039e-05	-2.03733	-0.681556
1612319	chr5:1612319:A:G	4.39372e-13	-0.727897	-1.39923	5.91081e-06	-1.49657	-1.40432	1.21476e-05	-1.27956	-1.41063
1612497	chr5:1612497:C:A	2.00164e-13	-2.04479	-0.868547	6.92009e-06	-1.99006	-0.75318	1.21742e-05	-2.02512	-0.662877
1612635	chr5:1612635:C:T	8.52006e-13	-3.03431e-10	-1.46488	2.5263e-05	-3.03431e-10	-1.44833	4.25513e-05	-3.03431e-10	-1.43661
1612810	chr5:1612810:G:A	1.9643e-13	-2.04507	-0.887105	6.77769e-06	-1.99079	-0.773245	1.19127e-05	-2.0256	-0.684107
1613130	chr5:1613130:G:A	9.3255e-13	-3.03431e-10	-1.37456	2.71154e-05	-3.03431e-10	-1.37757	4.55487e-05	-3.03431e-10	-1.36853
1613183	chr5:1613183:A:G	1.95413e-13	-2.04653	-0.890827	6.72531e-06	-1.99476	-0.777033	1.18346e-05	-2.02826	-0.688031
1613318	chr5:1613318:T:C	2.65168e-12	-3.03431e-10	-0.329529	7.23545e-05	-3.03431e-10	-0.396095	0.000132955	-3.03431e-10	-0.297309
1614139	chr5:1614139:G:A	4.53163e-13	-0.631492	-1.46473	5.87028e-06	-1.44195	-1.46582	1.23235e-05	-1.206	-1.46981
1614184	chr5:1614184:A:C	1.91507e-13	-2.04797	-0.909589	6.53709e-06	-1.99876	-0.801422	1.15287e-05	-2.03091	-0.711564
1614288	chr5:1614288:G:A	1.77654e-13	-1.72996	-1.30268	5.54155e-06	-1.61841	-1.34699	8.15607e-06	-1.70608	-1.38248
1614804	chr5:1614804:A:G	1.83612e-13	-2.04333	-0.956322	6.29104e-06	-1.98689	-0.851655	1.10087e-05	-2.02295	-0.765686
1614848	chr5:1614848:A:G	9.29395e-13	-3.03431e-10	-1.37794	2.72463e-05	-3.03431e-10	-1.37276	4.47533e-05	-3.03431e-10	-1.38615
1615084	chr5:1615084:G:A	1.82932e-13	-1.97217	-1.03119	5.60866e-06	-2.05213	-0.901231	1.10532e-05	-2.02538	-0.75922
1615146	chr5:1615146:T:G	1.99365e-13	-2.04553	-0.871812	6.88626e-06	-1.99202	-0.756122	1.21219e-05	-2.02643	-0.665871
1615255	chr5:1615255:A:G	4.62661e-12	-3.03431e-10	0.227103	0.00012669	-3.03431e-10	0.164071	0.000201105	-3.03431e-10	0.116509
1615431	chr5:1615431:A:G	2.0307e-13	-2.0429	-0.856032	7.05207e-06	-1.98532	-0.739031	1.24025e-05	-2.02189	-0.64753
1615768	chr5:1615768:GACCATCTGTAAA:G	9.0939e-13	-3.03431e-10	-1.3997	2.64857e-05	-3.03431e-10	-1.40107	4.4426e-05	-3.03431e-10	-1.39349
1616825	chr5:1616825:A:T	1.93989e-13	-2.04594	-0.898739	6.67875e-06	-1.99313	-0.785609	1.1742e-05	-2.02718	-0.696965
1616972	chr5:1616972:T:C	1.17362e-12	-3.03431e-10	-1.14463	3.42739e-05	-3.03431e-10	-1.14329	5.4296e-05	-3.03431e-10	-1.19287
1617067	chr5:1617067:A:G	1.98618e-13	-2.04639	-0.874704	6.8472e-06	-1.99436	-0.759478	1.20603e-05	-2.02799	-0.669416
1617103	chr5:1617103:C:T	1.04274e-12	-3.03431e-10	-1.26287	3.12968e-05	-3.03431e-10	-1.23416	5.38716e-05	-3.03431e-10	-1.20072
1617962	chr5:1617962:C:A	9.22121e-13	-3.03431e-10	-1.3858	2.68602e-05	-3.03431e-10	-1.38703	4.50714e-05	-3.03431e-10	-1.37907
1618411	chr5:1618411:G:A	4.83971e-13	-2.03045	-4.50893e-10	1.41113e-05	-2.0307	-4.50893e-10	2.33626e-05	-2.03618	-4.50893e-10
1618412	chr5:1618412:A:C	1.82012e-13	-2.04143	-0.966978	6.29392e-06	-1.98158	-0.856504	1.09859e-05	-2.01907	-0.771629
1618910	chr5:1618910:C:T	1.91098e-13	-2.05457	-0.905117	6.35831e-06	-2.02833	-0.799585	1.13223e-05	-2.04814	-0.712399
1619111	chr5:1619111:G:A	5.75287e-13	-0.590643	-1.26697	7.26313e-06	-1.41899	-1.27587	1.5134e-05	-1.18963	-1.28075
1619180	chr5:1619180:C:T	9.86862e-13	-3.03431e-10	-1.31795	2.87581e-05	-3.03431e-10	-1.31875	4.84172e-05	-3.03431e-10	-1.30746
1619321	chr5:1619321:C:T	8.46959e-13	-3.03431e-10	-1.47083	2.49709e-05	-3.03431e-10	-1.45996	4.19366e-05	-3.03431e-10	-1.45116
1619379	chr5:1619379:A:C	1.10046e-13	-2.05043	-1.46115	3.21569e-06	-2.04624	-1.4634	5.31901e-06	-2.0491	-1.46693
1619694	chr5:1619694:G:A	7.18806e-12	-3.03431e-10	0.667699	0.000219726	-3.03431e-10	0.714707	0.000377196	-3.03431e-10	0.745447
1620649	chr5:1620649:G:C	1.94938e-13	-2.04904	-0.89075	6.631e-06	-2.05345	-0.732473	1.22245e-05	-2.0546	-0.629281
1620799	chr5:1620799:C:T	1.6143e-12	-3.03431e-10	-0.82582	5.12387e-05	-3.03431e-10	-0.741178	9.18188e-05	-3.03431e-10	-0.667501
1621070	chr5:1621070:G:A	2.13714e-13	-1.98716	-0.860683	7.78769e-06	-1.87815	-0.746981	1.33255e-05	-1.94156	-0.656075
1621144	chr5:1621144:C:T	6.33898e-13	-1.76059	-4.50893e-10	1.63841e-05	-1.88136	-4.50893e-10	2.80157e-05	-1.85455	-4.50893e-10
1621190	chr5:1621190:G:A	4.84905e-13	-2.02853	-4.50893e-10	1.48922e-05	-1.97684	-4.50893e-10	2.42459e-05	-1.99907	-4.50893e-10
1621682	chr5:1621682:G:C	1.0287e-11	2.46526	-1.4391	0.000120549	1.58645	-1.47207	0.000268962	1.86889	-1.46164
1621949	chr5:1621949:C:T	1.25275e-13	-1.99933	-1.38263	3.89408e-06	-2.04932	-1.2689	7.22462e-06	-2.04513	-1.1647
1621958	chr5:1621958:T:G	1.18357e-13	-2.04049	-1.39828	3.79115e-06	-2.05272	-1.29228	6.95608e-06	-2.05423	-1.19347
1621980	chr5:1621980:G:A	1.94524e-13	-2.05085	-0.891072	6.63815e-06	-2.00774	-0.777104	1.17352e-05	-2.03664	-0.688085
1622184	chr5:1622184:C:T	8.51174e-13	-3.03431e-10	-1.46586	2.48955e-05	-3.03431e-10	-1.46299	4.15918e-05	-3.03431e-10	-1.45942
1622703	chr5:1622703:C:T	1.37674e-12	-3.03431e-10	-0.985005	3.87997e-05	-3.03431e-10	-1.01926	6.93963e-05	-3.03431e-10	-0.947484
1623011	chr5:1623011:C:T	2.73111e-12	-3.03431e-10	-0.300013	9.38028e-05	-3.03431e-10	-0.136479	0.000172986	-3.03431e-10	-0.0341075
1624249	chr5:1624249:G:C	1.81567e-13	-2.0449	-0.965955	6.22872e-06	-1.98991	-0.858593	1.08832e-05	-2.02512	-0.774983
1624524	chr5:1624524:G:A	4.87785e-13	-0.628657	-1.39395	6.21391e-06	-1.44829	-1.40259	1.29968e-05	-1.213	-1.40962
1625087	chr5:1625087:C:T	8.51477e-13	-3.03431e-10	-1.46551	2.52355e-05	-3.03431e-10	-1.44942	4.24956e-05	-3.03431e-10	-1.43792
1625654	chr5:1625654:G:A	9.13639e-13	-3.03431e-10	-1.39504	2.73396e-05	-3.03431e-10	-1.36934	4.49319e-05	-3.03431e-10	-1.38217
1626029	chr5:1626029:C:T	1.59422e-13	-1.98596	-1.15497	4.9354e-06	-2.05392	-1.02732	9.65595e-06	-2.03342	-0.886327
1626094	chr5:1626094:C:T	2.02462e-13	-2.04228	-0.859645	7.02833e-06	-1.9839	-0.743825	1.23547e-05	-2.02088	-0.652401
1626407	chr5:1626407:G:A	1.5937e-12	-3.03431e-10	-0.838664	4.50014e-05	-3.03431e-10	-0.87098	8.06734e-05	-3.03431e-10	-0.796909
1626665	chr5:1626665:C:T	1.25487e-12	-3.03431e-10	-1.07769	3.20684e-05	-3.03431e-10	-1.2098	5.09828e-05	-3.03431e-10	-1.25583
1626813	chr5:1626813:G:A	2.89174e-12	-3.03431e-10	-0.242865	8.74965e-05	-3.03431e-10	-0.206075	0.000162062	-3.03431e-10	-0.0993408
1626894	chr5:1626894:G:A	4.72432e-13	-2.05458	-4.50893e-10	1.40032e-05	-2.03839	-4.50893e-10	2.3128e-05	-2.04627	-4.50893e-10
1628841	chr5:1628841:G:A	9.37374e-13	-3.03431e-10	-1.3694	2.72929e-05	-3.03431e-10	-1.37105	4.58438e-05	-3.03431e-10	-1.36208
1629067	chr5:1629067:C:G	1.93219e-13	-2.0464	-0.90225	6.64261e-06	-1.99431	-0.789863	1.16799e-05	-2.02788	-0.701561
1629292	chr5:1629292:C:T	1.89235e-13	-2.04447	-0.925016	6.51338e-06	-1.98943	-0.814383	1.14138e-05	-2.02456	-0.727931
1629585	chr5:1629585:C:T	9.37729e-13	-3.03431e-10	-1.36902	2.73036e-05	-3.03431e-10	-1.37065	4.58633e-05	-3.03431e-10	-1.36165
1629586	chr5:1629586:G:A	2.12592e-13	-2.04644	-0.806663	7.38319e-06	-1.99454	-0.683931	1.30649e-05	-2.02807	-0.589319
1630324	chr5:1630324:C:T	2.70096e-12	-3.03431e-10	-0.311114	7.38026e-05	-3.03431e-10	-0.376279	0.000135816	-3.03431e-10	-0.276015
1630353	chr5:1630353:G:A	1.66521e-13	-2.0545	-1.04286	5.54531e-06	-2.02793	-0.936787	9.68511e-06	-2.04721	-0.869518
1630369	chr5:1630369:G:A	1.11685e-13	-2.03814	-1.45865	3.45459e-06	-1.97638	-1.46159	5.67756e-06	-1.98535	-1.46544
1630441	chr5:1630441:C:T	1.14769e-12	-3.03431e-10	-1.16698	3.55024e-05	-3.03431e-10	-1.10807	6.37082e-05	-3.03431e-10	-1.033
1630558	chr5:1630558:A:G	9.43782e-13	-3.03431e-10	-1.36258	2.72604e-05	-3.03431e-10	-1.37224	4.60385e-05	-3.03431e-10	-1.35784
1630647	chr5:1630647:A:G	2.79745e-13	-1.75893	-0.819666	1.13088e-05	-1.61893	-0.633164	1.86487e-05	-1.73838	-0.523164
1631052	chr5:1631052:C:G	4.67402e-13	-0.659418	-1.40587	6.14709e-06	-1.45143	-1.41026	1.27372e-05	-1.22662	-1.41618
1631096	chr5:1631096:A:G	5.38226e-13	-0.453312	-1.47089	6.57845e-06	-1.32258	-1.4713	1.41226e-05	-1.06696	-1.47258
1631262	chr5:1631262:C:T	1.13304e-12	-3.03431e-10	-1.17982	2.98128e-05	-3.03431e-10	-1.28274	4.77768e-05	-3.03431e-10	-1.32078
1631361	chr5:1631361:A:T	2.78472e-12	-3.03431e-10	-0.280575	7.59471e-05	-3.03431e-10	-0.347636	0.000139826	-3.03431e-10	-0.246921
1631754	chr5:1631754:GCACAAT:G	5.0707e-13	-0.60568	-1.37815	6.48622e-06	-1.42386	-1.38414	1.34846e-05	-1.19848	-1.38729
1631817	chr5:1631817:C:T	2.03328e-13	-1.99285	-0.904805	6.6077e-06	-2.0544	-0.735036	1.33068e-05	-2.0363	-0.562743
1631924	chr5:1631924:C:CATT	1.71388e-13	-2.05381	-1.01474	5.61563e-06	-2.03861	-0.913508	9.989e-06	-2.05265	-0.833183
1632019	chr5:1632019:C:T	1.20702e-12	0.355544	-1.47211	1.60443e-05	-0.430944	-1.47137	3.24782e-05	-0.239599	-1.46715
1632069	chr5:1632069:CACA:C	1.91898e-13	-2.05138	-0.904139	6.5388e-06	-2.00931	-0.790611	1.1566e-05	-2.0376	-0.70165
1632151	chr5:1632151:T:C	4.35022e-13	-1.48572	-0.651358	1.23539e-05	-1.63239	-0.53131	2.27557e-05	-1.62601	-0.436496
1632158	chr5:1632158:G:A	1.54047e-11	1.42995	-4.50893e-10	0.00028702	0.981879	-4.50893e-10	0.000468415	0.962038	-4.50893e-10
1633827	chr5:1633827:G:A	2.99695e-12	1.15642	-1.36355	4.42428e-05	0.427065	-1.31505	8.40583e-05	0.520025	-1.27583
1633886	chr5:1633886:G:A	1.11338e-13	-2.04818	-1.45173	3.35286e-06	-2.0077	-1.46016	5.48161e-06	-2.02228	-1.46364
1633955	chr5:1633955:C:T	2.0967e-13	-2.05415	-0.812796	7.00686e-06	-2.04253	-0.688253	1.26985e-05	-2.05447	-0.591363
1634678	chr5:1634678:T:C	9.00401e-13	-3.03431e-10	-1.40964	2.5936e-05	-3.03431e-10	-1.42204	4.36109e-05	-3.03431e-10	-1.41201
1634758	chr5:1634758:G:C	9.00019e-13	-3.03431e-10	-1.41006	2.59208e-05	-3.03431e-10	-1.42263	4.35816e-05	-3.03431e-10	-1.41268
1634890	chr5:1634890:A:G	9.37008e-13	-3.03431e-10	-1.36979	2.68798e-05	-3.03431e-10	-1.3863	4.53287e-05	-3.03431e-10	-1.37338
1635562	chr5:1635562:A:G	2.124e-13	-1.52062	-1.33339	8.72916e-06	-1.28004	-1.23097	1.31422e-05	-1.46962	-1.14187
1635686	chr5:1635686:G:A	1.26493e-12	-3.03431e-10	-1.06971	3.62708e-05	-3.03431e-10	-1.08666	5.90082e-05	-3.03431e-10	-1.10964
1635784	chr5:1635784:C:T	1.44228e-13	-1.85255	-1.38853	3.80983e-06	-2.00698	-1.33311	7.15373e-06	-1.9496	-1.27008
1635945	chr5:1635945:T:C	1.22776e-12	-3.03431e-10	-1.09953	3.54216e-05	-3.03431e-10	-1.11035	5.83272e-05	-3.03431e-10	-1.12125
1635949	chr5:1635949:C:T	8.85556e-13	-3.03431e-10	-1.42626	2.55651e-05	-3.03431e-10	-1.43644	4.22806e-05	-3.03431e-10	-1.44299
1636088	chr5:1636088:G:A	9.17606e-13	-3.03431e-10	-1.39071	2.67263e-05	-3.03431e-10	-1.39202	4.4856e-05	-3.03431e-10	-1.38386
1636134	chr5:1636134:G:A	9.10559e-13	-3.03431e-10	-1.39842	2.65146e-05	-3.03431e-10	-1.39998	4.44689e-05	-3.03431e-10	-1.39253
1636566	chr5:1636566:G:A	6.76399e-13	-1.6957	-4.50893e-10	2.40097e-05	-1.49921	-4.50893e-10	3.9225e-05	-1.518	-4.50893e-10
1636594	chr5:1636594:C:T	1.41723e-13	-1.86784	-1.39076	3.77294e-06	-2.01396	-1.33586	7.05448e-06	-1.96018	-1.27347
1636740	chr5:1636740:C:T	8.46444e-13	-3.03431e-10	-1.47143	2.4767e-05	-3.03431e-10	-1.46816	4.11522e-05	-3.03431e-10	-1.47004
1636799	chr5:1636799:C:T	9.50037e-13	-3.03431e-10	-1.35598	2.88992e-05	-3.03431e-10	-1.31386	4.94501e-05	-3.03431e-10	-1.28635
1637084	chr5:1637084:A:T	8.46399e-13	-3.03431e-10	-1.47149	2.46625e-05	-3.03431e-10	-1.47239	4.1149e-05	-3.03431e-10	-1.47012
1637253	chr5:1637253:C:T	8.58094e-13	-1.45776	-4.50893e-10	2.17775e-05	-1.5968	-4.50893e-10	3.55518e-05	-1.61633	-4.50893e-10
1637257	chr5:1637257:A:G	8.50627e-13	-3.03431e-10	-1.4665	2.47881e-05	-3.03431e-10	-1.46731	4.10842e-05	-3.03431e-10	-1.4717
1637531	chr5:1637531:C:T	2.29686e-13	-1.38256	-1.3932	4.51644e-06	-1.7674	-1.40255	8.29677e-06	-1.65822	-1.41323
1637618	chr5:1637618:G:A	1.95214e-12	-3.03431e-10	-0.635797	5.32686e-05	-3.03431e-10	-0.702327	8.60563e-05	-3.03431e-10	-0.732316
1637680	chr5:1637680:G:A	5.69534e-13	-1.53544	-0.332225	2.46281e-05	-1.4285	-0.0452871	4.2095e-05	-1.58552	0.138129
1637911	chr5:1637911:C:T	1.60031e-13	-2.01686	-1.12025	5.20449e-06	-1.94463	-1.08352	9.01073e-06	-1.94384	-1.04507
1638261	chr5:1638261:T:C	9.99676e-13	-3.03431e-10	-1.30505	2.84792e-05	-3.03431e-10	-1.3285	4.82077e-05	-3.03431e-10	-1.3118
1638372	chr5:1638372:A:G	1.33026e-13	-1.91911	-1.40282	3.70157e-06	-1.95674	-1.41217	6.20123e-06	-1.94083	-1.42174
1638386	chr5:1638386:T:C	1.38547e-13	-1.96652	-1.31475	4.51484e-06	-1.81686	-1.35344	6.75601e-06	-1.88488	-1.39201
1638424	chr5:1638424:T:C	8.57302e-13	-3.03431e-10	-1.45869	2.53527e-05	-3.03431e-10	-1.44479	4.30871e-05	-3.03431e-10	-1.42409
1638601	chr5:1638601:C:T	1.13165e-13	-2.0305	-1.45313	3.48284e-06	-2.0266	-1.40322	5.97538e-06	-2.03584	-1.36383
1638682	chr5:1638682:G:A	4.95597e-12	-3.03431e-10	0.29587	0.000134679	-3.03431e-10	0.225224	0.00021843	-3.03431e-10	0.199147
1638827	chr5:1638827:GGAGA:G	4.74286e-13	-2.05067	-4.50893e-10	1.40764e-05	-2.03317	-4.50893e-10	2.36227e-05	-2.02511	-4.50893e-10
1638988	chr5:1638988:T:C	5.5921e-12	1.48813	-1.0715	0.000113824	0.887507	-0.830528	0.00025115	0.95858	-0.619849
1639517	chr5:1639517:TATACACCA:T	2.99359e-12	-0.20825	-4.50893e-10	6.71358e-05	-0.470957	-4.50893e-10	0.000120536	-0.39537	-4.50893e-10
1639543	chr5:1639543:A:G	2.48327e-13	-2.03602	-0.661708	9.27883e-06	-1.9775	-0.472439	1.73533e-05	-2.0192	-0.31433
1639757	chr5:1639757:T:A	1.02932e-12	-3.03431e-10	-1.27583	2.87186e-05	-3.03431e-10	-1.32013	4.62454e-05	-3.03431e-10	-1.35335
1640166	chr5:1640166:A:C	8.62083e-13	-3.03431e-10	-1.45313	2.52511e-05	-3.03431e-10	-1.4488	4.25507e-05	-3.03431e-10	-1.43662
1640386	chr5:1640386:G:A	1.81682e-12	-0.00475318	-0.702884	1.76223e-05	-1.20548	-0.603026	5.22377e-05	-0.841899	-0.389613
1640471	chr5:1640471:T:C	1.96749e-13	-1.87292	-1.05762	7.22183e-06	-1.75393	-0.946639	1.29226e-05	-1.78236	-0.845985
1640489	chr5:1640489:C:T	2.03397e-13	-1.87502	-1.0223	7.49567e-06	-1.75635	-0.907001	1.34801e-05	-1.78483	-0.80127
1640566	chr5:1640566:G:A	2.76272e-13	-1.86639	-0.724705	9.81276e-06	-1.76069	-0.633297	1.71355e-05	-1.79228	-0.553886
1640789	chr5:1640789:G:C	2.14035e-12	-3.03431e-10	-0.543755	7.29896e-05	-3.03431e-10	-0.387357	0.000137018	-3.03431e-10	-0.267203
1641089	chr5:1641089:C:T	3.89726e-12	0.654587	-0.599035	0.000207424	0.939864	-0.282772	0.0003104	0.575203	-0.0246578
1641113	chr5:1641113:A:C	2.80622e-12	-0.881741	0.608855	0.000192513	-0.595784	1.17827	0.000394052	-0.813367	1.60253
1641231	chr5:1641231:A:G	1.95111e-13	-1.5431	-1.39581	6.24075e-06	-1.52901	-1.31756	1.05093e-05	-1.58301	-1.25204
1641278	chr5:1641278:G:A	8.46681e-13	-3.03431e-10	-1.47115	2.4679e-05	-3.03431e-10	-1.47172	4.11654e-05	-3.03431e-10	-1.46972
1641539	chr5:1641539:A:C	1.30658e-13	-1.97646	-1.36343	3.70685e-06	-2.0508	-1.3167	6.4879e-06	-2.04712	-1.27026
1641671	chr5:1641671:C:A	8.36825e-13	-1.48286	-4.50893e-10	1.66167e-05	-1.86727	-4.50893e-10	3.14678e-05	-1.73835	-4.50893e-10
1641710	chr5:1641710:G:A	5.22502e-12	-3.03431e-10	0.348736	0.000150727	-3.03431e-10	0.337797	0.000266097	-3.03431e-10	0.396544
1641711	chr5:1641711:C:T	3.27775e-13	-2.05096	-0.369195	1.20251e-05	-2.02501	-0.165667	2.32973e-05	-2.04725	0.0082683
1641812	chr5:1641812:T:C	8.12667e-13	-1.51216	-4.50893e-10	2.16001e-05	-1.60498	-4.50893e-10	3.59336e-05	-1.60564	-4.50893e-10
1642208	chr5:1642208:G:A	6.74861e-13	-0.266121	-1.43185	6.58328e-06	-1.383	-1.41014	1.55764e-05	-1.06294	-1.37862
1642387	chr5:1642387:GT:G	1.46106e-13	-1.75658	-1.47156	4.31949e-06	-1.74723	-1.46731	6.92632e-06	-1.79324	-1.45875
1642464	chr5:1642464:G:A	1.30095e-13	-1.91641	-1.4278	3.39543e-06	-2.05408	-1.40116	5.9229e-06	-2.02605	-1.38244
1642513	chr5:1642513:AAG:A	8.94954e-13	-3.03431e-10	-1.41571	2.5386e-05	-3.03431e-10	-1.44347	4.17706e-05	-3.03431e-10	-1.45512
1642936	chr5:1642936:C:T	6.11887e-13	-1.46491	-0.331018	2.17069e-05	-1.29239	-0.307651	3.40047e-05	-1.41143	-0.249387
1643424	chr5:1643424:GATGAAAGGAGCCAGAC:G	9.59704e-13	-3.03431e-10	-1.34585	2.85927e-05	-3.03431e-10	-1.32452	4.81546e-05	-3.03431e-10	-1.3129
1643663	chr5:1643663:C:T	6.29214e-13	-1.48307	-0.284935	2.22592e-05	-1.31325	-0.261672	3.49736e-05	-1.43028	-0.202445
1644169	chr5:1644169:T:A	1.74473e-12	-3.03431e-10	-0.748125	4.9742e-05	-3.03431e-10	-0.770825	8.68558e-05	-3.03431e-10	-0.723068
1644171	chr5:1644171:A:T	1.39666e-13	-1.81781	-1.45541	4.04052e-06	-1.80946	-1.47184	6.45453e-06	-1.85031	-1.47222
1644200	chr5:1644200:C:A	7.40197e-13	-1.28322	-0.322341	2.30218e-05	-1.12711	-0.41412	3.29864e-05	-1.26473	-0.426498
1644279	chr5:1644279:C:T	2.37618e-13	-1.99285	-0.748966	8.86538e-06	-1.92738	-0.56814	1.61898e-05	-1.98829	-0.414641
1644384	chr5:1644384:G:A	2.17351e-13	-2.053	-0.777967	6.4614e-06	-2.04601	-0.765819	1.1142e-05	-2.04701	-0.729581
1644392	chr5:1644392:C:T	6.59881e-13	-0.283214	-1.4372	6.44952e-06	-1.39109	-1.42258	1.51189e-05	-1.07261	-1.39876
1644980	chr5:1644980:CAG:C	2.8148e-13	-1.61551	-0.956902	9.60556e-06	-1.47072	-0.944613	1.48473e-05	-1.57899	-0.910506
1645003	chr5:1645003:T:A	1.07973e-12	-1.37956	0.151557	3.1329e-05	-1.23545	0.00231645	4.35949e-05	-1.36923	-0.04315
1645246	chr5:1645246:G:A	1.17273e-12	-3.03431e-10	-1.14539	3.5041e-05	-3.03431e-10	-1.12115	6.20807e-05	-3.03431e-10	-1.05888
1645271	chr5:1645271:A:G	1.33786e-13	-1.84409	-1.47215	4.01284e-06	-1.82105	-1.46713	6.45693e-06	-1.864	-1.45816
1645441	chr5:1645441:C:T	1.35856e-12	-0.998297	-4.50893e-10	3.09113e-05	-1.24655	-4.50893e-10	4.91546e-05	-1.29235	-4.50893e-10
1646052	chr5:1646052:T:C	5.57737e-13	-1.88859	-4.50893e-10	1.4381e-05	-2.01176	-4.50893e-10	2.42032e-05	-2.00083	-4.50893e-10
1646444	chr5:1646444:A:G	1.48949e-12	-3.03431e-10	-0.906288	4.39459e-05	-3.03431e-10	-0.894713	7.65653e-05	-3.03431e-10	-0.849173
1646617	chr5:1646617:A:G	1.51572e-12	-0.0697604	-0.819072	1.39628e-05	-1.25532	-0.785957	3.66176e-05	-0.90814	-0.67865
1646858	chr5:1646858:A:G	1.55709e-12	-0.0344849	-0.827418	1.41614e-05	-1.23275	-0.794406	3.72754e-05	-0.881172	-0.687813
1646965	chr5:1646965:G:T	2.15388e-12	-0.0633102	-0.474144	2.00049e-05	-1.24917	-0.432523	5.35384e-05	-0.902777	-0.304141
1647413	chr5:1647413:C:G	9.49205e-13	-3.03431e-10	-1.35685	2.59312e-05	-3.03431e-10	-1.42223	4.23503e-05	-3.03431e-10	-1.44134
1647564	chr5:1647564:TTAAAG:T	1.11518e-12	-3.03431e-10	-1.19571	3.02661e-05	-3.03431e-10	-1.26765	4.99608e-05	-3.03431e-10	-1.27608
1647716	chr5:1647716:C:T	4.45991e-13	-1.1129	-0.999279	1.05853e-05	-1.44187	-0.876333	2.21977e-05	-1.30196	-0.78537
1647760	chr5:1647760:C:T	2.96241e-13	-1.62521	-0.896094	9.97545e-06	-1.48732	-0.890227	1.52111e-05	-1.59334	-0.871949
1647778	chr5:1647778:C:T	2.00647e-12	0.469716	-1.07806	1.32964e-05	-0.938175	-1.152	3.24335e-05	-0.550105	-1.15802
1647813	chr5:1647813:A:G	1.61133e-13	-1.88406	-1.24619	4.42815e-06	-2.04735	-1.14234	8.35973e-06	-1.99987	-1.06402
1647848	chr5:1647848:G:A	1.2365e-13	-1.94093	-1.4541	3.18894e-06	-2.04536	-1.47263	5.37236e-06	-2.04272	-1.46333
1647924	chr5:1647924:G:A	7.52501e-12	-3.03431e-10	0.71351	0.000233488	-3.03431e-10	0.775458	0.000423796	-3.03431e-10	0.861935
1648400	chr5:1648400:C:T	8.77953e-13	-3.03431e-10	-1.43489	2.49314e-05	-3.03431e-10	-1.46154	4.11726e-05	-3.03431e-10	-1.46954
1648436	chr5:1648436:T:A	8.96367e-13	-3.03431e-10	-1.41413	2.52348e-05	-3.03431e-10	-1.44945	4.14862e-05	-3.03431e-10	-1.46196
1648500	chr5:1648500:G:A	1.03054e-12	-3.03431e-10	-1.27464	2.9099e-05	-3.03431e-10	-1.30697	4.75355e-05	-3.03431e-10	-1.32584
1648528	chr5:1648528:T:A	8.60583e-13	-1.33652	-0.118345	4.07216e-05	-1.09558	0.124666	7.67531e-05	-1.23253	0.385807
1648645	chr5:1648645:C:T	2.04178e-13	-1.63659	-1.2569	7.58581e-06	-1.40025	-1.25115	1.1431e-05	-1.51081	-1.24018
1648871	chr5:1648871:T:C	2.65952e-12	-3.03431e-10	-0.326577	7.14404e-05	-3.03431e-10	-0.408809	0.000112534	-3.03431e-10	-0.46406
1648936	chr5:1648936:T:A	6.73549e-13	-0.913558	-0.78636	1.40218e-05	-1.31088	-0.726177	2.85379e-05	-1.16248	-0.673603
1649646	chr5:1649646:T:C	2.37722e-13	-2.0518	-0.689577	7.24793e-06	-2.02053	-0.676432	1.25228e-05	-2.02272	-0.637041
1649827	chr5:1649827:T:C	5.79725e-12	0.452661	-4.50893e-10	0.000193695	0.588611	-4.50893e-10	0.000249308	0.331373	-4.50893e-10
1649966	chr5:1649966:C:T	1.49988e-12	-3.03431e-10	-0.899341	4.4286e-05	-3.03431e-10	-0.887006	7.71725e-05	-3.03431e-10	-0.841274
1650147	chr5:1650147:G:A	2.04838e-12	0.174401	-0.762074	3.28237e-05	-0.363701	-0.822821	6.07652e-05	-0.256327	-0.823973
1650217	chr5:1650217:G:A	5.03334e-12	-3.03431e-10	0.311361	0.000153973	-3.03431e-10	0.359104	0.00027789	-3.03431e-10	0.439907
1650318	chr5:1650318:AAC:A	2.48767e-13	-2.05431	-0.641646	7.52424e-06	-2.0323	-0.627246	1.30195e-05	-2.03403	-0.586831
1652558	chr5:1652558:TGATCTGGCCGTGTGGCCATGG:T	2.17469e-13	-1.51141	-1.31901	5.47321e-06	-1.6297	-1.34811	9.18625e-06	-1.63233	-1.33728
1652735	chr5:1652735:G:A	1.62071e-12	-3.03431e-10	-0.821859	5.12229e-05	-3.03431e-10	-0.741486	8.29244e-05	-3.03431e-10	-0.769388
1652750	chr5:1652750:T:C	4.23214e-13	-0.699801	-1.4648	6.96289e-06	-1.26452	-1.47256	1.2747e-05	-1.16972	-1.4723
1652859	chr5:1652859:A:C	1.69628e-13	-1.60662	-1.47225	5.17859e-06	-1.57567	-1.45747	8.23335e-06	-1.63418	-1.44495
1652887	chr5:1652887:C:A	5.82854e-13	-0.371979	-1.47256	1.18675e-05	-0.772687	-1.43118	2.16944e-05	-0.748685	-1.36158
1652929	chr5:1652929:G:A	1.70981e-13	-1.675	-1.39592	7.37845e-06	-1.38215	-1.29696	1.07944e-05	-1.58224	-1.22605
1653016	chr5:1653016:C:T	3.89873e-13	-0.792989	-1.45367	8.28971e-06	-1.09381	-1.46884	1.41286e-05	-1.06753	-1.47159
1653055	chr5:1653055:C:T	1.83423e-12	-0.00111731	-0.696979	1.6452e-05	-1.20236	-0.674865	4.37682e-05	-0.845777	-0.562633
1653187	chr5:1653187:C:T	1.20722e-13	-2.0449	-1.37408	3.85785e-06	-2.02147	-1.3061	6.67268e-06	-2.04673	-1.24257
1653188	chr5:1653188:G:C	1.21292e-13	-2.0533	-1.36098	3.96515e-06	-1.99166	-1.30846	6.65836e-06	-2.03367	-1.25778
1653303	chr5:1653303:T:C	1.53246e-13	-1.70784	-1.4726	4.53399e-06	-1.70273	-1.46334	7.28436e-06	-1.74851	-1.45308
1653332	chr5:1653332:C:T	1.76246e-12	-0.170934	-0.567076	1.68359e-05	-1.30935	-0.544808	4.3348e-05	-0.974247	-0.44381
1653362	chr5:1653362:A:G	1.14002e-12	-3.03431e-10	-1.17367	3.36551e-05	-3.03431e-10	-1.16151	5.90551e-05	-3.03431e-10	-1.10885
1653585	chr5:1653585:G:A	1.34433e-13	-2.046	-1.26541	4.43883e-06	-2.01316	-1.17412	7.62552e-06	-2.04265	-1.11316
1654113	chr5:1654113:C:A	1.40578e-12	-3.03431e-10	-0.964134	3.94949e-05	-3.03431e-10	-1.0015	6.29945e-05	-3.03431e-10	-1.04427
1654172	chr5:1654172:C:T	9.97263e-13	-3.03431e-10	-1.30746	2.95631e-05	-3.03431e-10	-1.29115	5.16094e-05	-3.03431e-10	-1.24361
1654317	chr5:1654317:A:T	1.428e-12	-3.03431e-10	-0.948447	3.88944e-05	-3.03431e-10	-1.01682	6.29297e-05	-3.03431e-10	-1.0453
1654457	chr5:1654457:A:G	9.89471e-13	-3.03431e-10	-1.31531	2.70999e-05	-3.03431e-10	-1.37815	4.36397e-05	-3.03431e-10	-1.41135
1654566	chr5:1654566:C:T	1.24406e-13	-2.04383	-1.3451	4.11619e-06	-2.03663	-1.22612	7.42419e-06	-2.04945	-1.13313
1654809	chr5:1654809:G:A	9.68279e-13	-3.03431e-10	-1.33696	2.66761e-05	-3.03431e-10	-1.39391	4.30984e-05	-3.03431e-10	-1.42383
1655035	chr5:1655035:G:A	7.18149e-13	-0.191022	-1.44478	1.4011e-05	-0.619167	-1.41867	2.6282e-05	-0.526706	-1.39173
1655288	chr5:1655288:C:T	1.35971e-12	-0.0379154	-0.959536	1.21244e-05	-1.23116	-0.951291	2.9413e-05	-0.894111	-0.911768
1655374	chr5:1655374:C:T	9.50113e-13	-3.03431e-10	-1.3559	2.62658e-05	-3.03431e-10	-1.4094	4.25463e-05	-3.03431e-10	-1.43673
1655378	chr5:1655378:C:G	1.34687e-13	-2.02164	-1.28788	4.65802e-06	-1.97988	-1.1592	8.13209e-06	-2.02313	-1.06837
1655497	chr5:1655497:T:C	2.31848e-13	-1.39354	-1.37286	5.97372e-06	-1.63448	-1.25583	1.22531e-05	-1.51348	-1.16805
1655685	chr5:1655685:C:T	3.54444e-13	-1.12388	-1.21805	7.80749e-06	-1.37017	-1.25242	1.30039e-05	-1.33971	-1.28236
1655712	chr5:1655712:C:T	1.19636e-13	-2.00751	-1.42051	3.39294e-06	-2.04971	-1.40626	5.74746e-06	-2.0481	-1.39046
1655770	chr5:1655770:T:A	1.22502e-13	-1.95062	-1.45373	3.31295e-06	-2.02302	-1.45682	5.54702e-06	-2.01921	-1.45485
1656010	chr5:1656010:C:T	1.11838e-12	-3.03431e-10	-1.19284	3.02097e-05	-3.03431e-10	-1.26951	4.78428e-05	-3.03431e-10	-1.3194
1656017	chr5:1656017:G:C	2.14034e-12	-3.03431e-10	-0.543756	6.44037e-05	-3.03431e-10	-0.512502	0.000112058	-3.03431e-10	-0.468298
1656135	chr5:1656135:G:A	1.12656e-12	-3.03431e-10	-1.18555	3.03828e-05	-3.03431e-10	-1.2638	4.80471e-05	-3.03431e-10	-1.31513
1656602	chr5:1656602:G:T	1.4096e-13	-2.04674	-1.21726	4.71375e-06	-2.01273	-1.11446	8.12905e-06	-2.04271	-1.04917
1656628	chr5:1656628:A:G	1.425e-13	-2.02476	-1.22838	5.01174e-06	-1.98346	-1.08243	8.83998e-06	-2.02592	-0.982114
1656646	chr5:1656646:C:A	1.31138e-12	-3.03431e-10	-1.03364	3.44439e-05	-3.03431e-10	-1.13834	5.35127e-05	-3.03431e-10	-1.2074
1656663	chr5:1656663:G:A	1.38465e-12	-3.03431e-10	-0.979274	4.16483e-05	-3.03431e-10	-0.948413	7.50173e-05	-3.03431e-10	-0.869599
1656715	chr5:1656715:T:C	1.04799e-12	-3.03431e-10	-1.25785	2.87619e-05	-3.03431e-10	-1.31862	4.5551e-05	-3.03431e-10	-1.36848
1656744	chr5:1656744:TC:T	1.39815e-13	-2.03126	-1.2409	4.87932e-06	-1.99368	-1.09899	8.62401e-06	-2.03229	-1.00047
1656832	chr5:1656832:C:T	1.04385e-12	-3.03431e-10	-1.26181	2.97338e-05	-3.03431e-10	-1.28539	4.87641e-05	-3.03431e-10	-1.30032
1656857	chr5:1656857:T:A	3.50668e-13	-1.14198	-1.21066	7.7478e-06	-1.38387	-1.24639	1.28205e-05	-1.35887	-1.2774
1656884	chr5:1656884:A:T	3.60845e-13	-1.10481	-1.21922	6.13842e-06	-1.66721	-1.1959	1.26168e-05	-1.47739	-1.1749
1656949	chr5:1656949:TAA:T	4.22734e-12	-3.03431e-10	0.13685	0.000143427	-3.03431e-10	0.28815	0.000252437	-3.03431e-10	0.343844
1656971	chr5:1656971:A:G	5.27569e-13	-1.9442	-4.50893e-10	1.53806e-05	-1.94457	-4.50893e-10	2.54017e-05	-1.9525	-4.50893e-10
1657099	chr5:1657099:C:T	1.04528e-12	-3.03431e-10	-1.26043	2.85215e-05	-3.03431e-10	-1.32702	4.55059e-05	-3.03431e-10	-1.36948
1657206	chr5:1657206:C:T	3.00413e-12	-3.03431e-10	-0.204734	8.85621e-05	-3.03431e-10	-0.19397	0.000164689	-3.03431e-10	-0.0832588
1657291	chr5:1657291:G:A	1.08496e-12	-3.03431e-10	-1.22318	2.94059e-05	-3.03431e-10	-1.29648	4.67015e-05	-3.03431e-10	-1.34354
1657485	chr5:1657485:G:A	1.23038e-12	-3.03431e-10	-1.0974	3.27246e-05	-3.03431e-10	-1.18955	5.12463e-05	-3.03431e-10	-1.25067
1657525	chr5:1657525:C:T	1.11217e-12	-3.03431e-10	-1.19841	3.00035e-05	-3.03431e-10	-1.27636	4.75157e-05	-3.03431e-10	-1.32626
1657934	chr5:1657934:T:A	1.19242e-12	-0.131628	-0.997111	1.12266e-05	-1.29163	-0.967761	2.69546e-05	-0.967459	-0.925706
1658089	chr5:1658089:CA:C	1.15279e-12	-3.03431e-10	-1.16254	3.10522e-05	-3.03431e-10	-1.242	4.90634e-05	-3.03431e-10	-1.2942
1658538	chr5:1658538:T:C	8.47899e-13	-3.03431e-10	-1.46972	2.48891e-05	-3.03431e-10	-1.46324	4.13674e-05	-3.03431e-10	-1.46482
1658539	chr5:1658539:A:G	4.55432e-12	-3.03431e-10	0.211353	0.000139735	-3.03431e-10	0.262075	0.000255066	-3.03431e-10	0.354205
1658818	chr5:1658818:A:G	2.17849e-12	-0.413278	-0.112811	2.45258e-05	-1.45772	-0.0202305	6.60541e-05	-1.15858	0.161736
1658975	chr5:1658975:A:G	3.55913e-12	-3.03431e-10	-0.0352059	0.000119842	-3.03431e-10	0.108498	0.000228188	-3.03431e-10	0.242853
1659226	chr5:1659226:G:T	1.28035e-12	-0.823986	-0.2336	1.70322e-05	-1.67474	-0.167828	4.14404e-05	-1.43659	-0.0264768
1659299	chr5:1659299:C:A	1.70502e-12	-0.352822	-0.418326	1.78008e-05	-1.40799	-0.390441	4.1575e-05	-1.1143	-0.345518
1659322	chr5:1659322:G:T	1.31809e-13	-2.05459	-1.27654	4.06089e-06	-2.04571	-1.23056	7.00103e-06	-2.04697	-1.19429
1659617	chr5:1659617:T:C	1.01928e-12	-3.03431e-10	-1.28563	2.94449e-05	-3.03431e-10	-1.29515	4.8547e-05	-3.03431e-10	-1.30479
1659723	chr5:1659723:A:G	1.36552e-12	-0.866921	-0.126267	1.86224e-05	-1.69777	-0.0555391	4.532e-05	-1.46619	0.0926265
1659831	chr5:1659831:G:T	1.30611e-13	-1.88709	-1.45316	3.52753e-06	-1.94655	-1.47052	5.90687e-06	-1.93914	-1.47206
1659856	chr5:1659856:G:A	1.90799e-12	-3.03431e-10	-0.658674	5.31837e-05	-3.03431e-10	-0.703921	9.32417e-05	-3.03431e-10	-0.652123
1659890	chr5:1659890:G:T	1.71367e-12	-3.03431e-10	-0.766087	4.7137e-05	-3.03431e-10	-0.824616	8.20112e-05	-3.03431e-10	-0.780462
1659912	chr5:1659912:G:A	1.40925e-12	-3.03431e-10	-0.961664	4.13834e-05	-3.03431e-10	-0.954793	6.63035e-05	-3.03431e-10	-0.993076
1660133	chr5:1660133:C:T	1.33843e-12	-3.03431e-10	-1.01323	3.52339e-05	-3.03431e-10	-1.11566	5.48797e-05	-3.03431e-10	-1.18217
1660449	chr5:1660449:C:T	1.43943e-13	-1.80375	-1.43932	4.47924e-06	-1.78686	-1.39136	7.30308e-06	-1.83556	-1.36346
1660451	chr5:1660451:C:G	1.37856e-13	-1.83202	-1.45425	4.25287e-06	-1.81462	-1.41546	6.91695e-06	-1.86149	-1.39186
1660496	chr5:1660496:G:A	3.60926e-13	-0.851434	-1.47237	9.41691e-06	-0.968241	-1.46693	1.4774e-05	-1.02929	-1.46516
1660588	chr5:1660588:G:C	1.05081e-11	-3.03431e-10	1.04743	0.000313091	-3.03431e-10	1.06882	0.000490327	-3.03431e-10	1.00775
1660624	chr5:1660624:A:G	8.77034e-13	-3.03431e-10	-1.43593	2.54999e-05	-3.03431e-10	-1.439	4.20774e-05	-3.03431e-10	-1.44781
1660662	chr5:1660662:C:T	1.4235e-13	-1.82131	-1.43288	4.45564e-06	-1.80331	-1.38019	7.28838e-06	-1.85099	-1.35005
1660670	chr5:1660670:G:A	1.52763e-13	-1.76401	-1.41958	6.05437e-06	-1.49598	-1.38091	8.49492e-06	-1.67908	-1.36876
1660761	chr5:1660761:C:T	1.45454e-12	-3.03431e-10	-0.930036	4.7343e-05	-3.03431e-10	-0.820255	8.43941e-05	-3.03431e-10	-0.75182
1660870	chr5:1660870:G:A	3.84183e-13	-0.848768	-1.41259	8.92036e-06	-1.07054	-1.41879	1.54902e-05	-1.03646	-1.41065
1661282	chr5:1661282:T:C	1.47666e-13	-1.80544	-1.41208	4.67963e-06	-1.78828	-1.34618	7.67975e-06	-1.83705	-1.31168
1661338	chr5:1661338:A:G	1.39582e-12	-3.03431e-10	-0.971242	3.9358e-05	-3.03431e-10	-1.00497	6.86162e-05	-3.03431e-10	-0.958789
1661621	chr5:1661621:G:C	1.14519e-13	-2.01866	-1.45308	3.2611e-06	-2.0234	-1.47221	5.44771e-06	-2.03413	-1.45799
1661655	chr5:1661655:A:G	3.21614e-13	-1.14257	-1.29655	5.29053e-06	-1.69822	-1.31353	1.09764e-05	-1.50446	-1.28711
1662069	chr5:1662069:T:C	1.08996e-13	-2.04978	-1.47139	3.19746e-06	-2.0428	-1.47252	5.26209e-06	-2.05438	-1.47241
1662120	chr5:1662120:G:A	1.13921e-12	-3.03431e-10	-1.17439	3.40637e-05	-3.03431e-10	-1.14944	6.03721e-05	-3.03431e-10	-1.08679
1662138	chr5:1662138:A:G	1.2038e-13	-2.05459	-1.36723	3.55516e-06	-2.02076	-1.38852	5.71529e-06	-2.04611	-1.39807
1662180	chr5:1662180:T:C	1.65204e-13	-1.97884	-1.12645	4.81828e-06	-2.02997	-1.07529	8.40713e-06	-2.02745	-1.03079
1662510	chr5:1662510:C:T	1.43243e-12	-3.03431e-10	-0.945351	4.64265e-05	-3.03431e-10	-0.839803	8.2493e-05	-3.03431e-10	-0.774604
1662590	chr5:1662590:C:T	1.30439e-12	-3.03431e-10	-1.03899	3.39521e-05	-3.03431e-10	-1.15272	5.29971e-05	-3.03431e-10	-1.21708
1662591	chr5:1662591:G:A	8.45644e-13	-3.03431e-10	-1.47238	2.48064e-05	-3.03431e-10	-1.46657	4.15685e-05	-3.03431e-10	-1.45998
1662741	chr5:1662741:CTGTG:C	1.67516e-12	-3.03431e-10	-0.788815	4.71135e-05	-3.03431e-10	-0.825114	7.6662e-05	-3.03431e-10	-0.847912
1662818	chr5:1662818:CCT:C	1.41762e-11	1.34684	-4.50893e-10	0.000316612	1.08	-4.50893e-10	0.000552822	1.12772	-4.50893e-10
1663416	chr5:1663416:A:G	1.09708e-13	-2.0446	-1.47006	3.2791e-06	-2.0539	-1.43621	5.64831e-06	-2.05344	-1.40252
1665254	chr5:1665254:T:A	4.42798e-12	-3.03431e-10	0.18322	0.000128558	-3.03431e-10	0.178706	0.00020721	-3.03431e-10	0.146414
1665393	chr5:1665393:G:A	1.13995e-13	-2.00455	-1.47177	3.25263e-06	-2.0509	-1.44731	5.68341e-06	-2.04189	-1.40787
1665481	chr5:1665481:C:T	3.1493e-13	-1.97578	-0.484342	7.97965e-06	-2.0439	-0.556874	1.38024e-05	-2.02876	-0.533723
1665505	chr5:1665505:C:G	3.28211e-13	-1.94306	-0.47576	8.15878e-06	-2.02997	-0.548608	1.41969e-05	-2.00855	-0.52575
1665507	chr5:1665507:G:C	1.67093e-12	-3.03431e-10	-0.791339	4.71549e-05	-3.03431e-10	-0.824235	7.6779e-05	-3.03431e-10	-0.846387
1665880	chr5:1665880:G:A	1.78526e-12	-3.03431e-10	-0.72516	4.95419e-05	-3.03431e-10	-0.774855	8.66377e-05	-3.03431e-10	-0.725583
1666044	chr5:1666044:T:C	2.23567e-12	-3.03431e-10	-0.500184	6.77803e-05	-3.03431e-10	-0.461402	0.000103885	-3.03431e-10	-0.544035
1666274	chr5:1666274:T:C	1.0773e-12	-0.656082	-0.574181	1.30629e-05	-1.6007	-0.5072	3.32692e-05	-1.33689	-0.345792
1666559	chr5:1666559:G:A	1.74086e-13	-1.58273	-1.47019	4.24114e-06	-1.76533	-1.46751	7.13091e-06	-1.76222	-1.46066
1666572	chr5:1666572:G:A	2.35328e-12	-3.03431e-10	-0.448914	7.10762e-05	-3.03431e-10	-0.413921	0.000113568	-3.03431e-10	-0.454916
1666623	chr5:1666623:G:T	1.61451e-12	-3.03431e-10	-0.825693	4.48749e-05	-3.03431e-10	-0.873795	7.82527e-05	-3.03431e-10	-0.827374
1666654	chr5:1666654:G:A	1.78504e-13	-1.80851	-1.21936	4.1254e-06	-1.9701	-1.29041	6.90971e-06	-1.93517	-1.31922
1667087	chr5:1667087:G:C	2.26788e-13	-1.39889	-1.38957	5.73329e-06	-1.59724	-1.33414	9.60306e-06	-1.59367	-1.33157
1667120	chr5:1667120:T:TC	1.88179e-13	-1.5041	-1.47099	4.59948e-06	-1.70826	-1.44347	7.79829e-06	-1.70471	-1.42871
1667150	chr5:1667150:G:C	1.56706e-13	-1.7786	-1.37951	4.10593e-06	-1.90613	-1.35911	7.04384e-06	-1.8968	-1.33836
1667252	chr5:1667252:G:C	9.07102e-13	-3.03431e-10	-1.40222	2.53112e-05	-3.03431e-10	-1.44643	4.16569e-05	-3.03431e-10	-1.45785
1667826	chr5:1667826:G:A	2.4934e-12	-3.03431e-10	-0.391074	7.48205e-05	-3.03431e-10	-0.362581	0.000119151	-3.03431e-10	-0.406924
1668089	chr5:1668089:CA:C	8.48888e-13	-3.03431e-10	-1.46855	2.50391e-05	-3.03431e-10	-1.45724	4.1841e-05	-3.03431e-10	-1.45344
1669036	chr5:1669036:A:G	1.15785e-12	-3.03431e-10	-1.15816	3.10988e-05	-3.03431e-10	-1.2405	4.8794e-05	-3.03431e-10	-1.29971
1669340	chr5:1669340:C:G	8.66112e-13	-3.03431e-10	-1.44846	2.57695e-05	-3.03431e-10	-1.42848	4.35822e-05	-3.03431e-10	-1.41267
1669718	chr5:1669718:A:G	2.66617e-12	-3.03431e-10	-0.324079	7.96382e-05	-3.03431e-10	-0.300179	0.00012713	-3.03431e-10	-0.342108
1669743	chr5:1669743:A:G	5.85816e-13	-1.83947	-4.50893e-10	1.74866e-05	-1.81624	-4.50893e-10	2.82847e-05	-1.845	-4.50893e-10
1669763	chr5:1669763:C:T	2.94778e-12	-3.03431e-10	-0.223669	8.78975e-05	-3.03431e-10	-0.201502	0.000140588	-3.03431e-10	-0.241484
1669872	chr5:1669872:C:T	5.08333e-13	-1.94327	-0.038076	1.1116e-05	-2.02057	-0.248719	1.75576e-05	-1.99894	-0.322888
1669943	chr5:1669943:C:T	1.79462e-13	-2.03668	-0.985837	6.26133e-06	-1.95052	-0.892762	1.0218e-05	-2.00898	-0.854186
1670124	chr5:1670124:C:T	4.51126e-13	-1.95832	-0.142412	1.00021e-05	-2.02864	-0.346243	1.58186e-05	-2.00941	-0.416721
1670150	chr5:1670150:C:A	1.52153e-13	-2.04833	-1.13926	5.3126e-06	-1.98476	-1.02283	8.8194e-06	-2.03071	-0.979655
1670321	chr5:1670321:A:T	1.70248e-13	-1.60296	-1.47227	4.19313e-06	-1.7839	-1.46033	7.06903e-06	-1.78184	-1.44976
1670351	chr5:1670351:G:A	1.68333e-13	-1.61617	-1.47036	4.12824e-06	-1.79378	-1.46604	6.94237e-06	-1.79186	-1.45781
1670688	chr5:1670688:C:T	5.31138e-13	-1.93746	-4.50893e-10	1.48042e-05	-1.98276	-4.50893e-10	2.5667e-05	-1.94211	-4.50893e-10
1671085	chr5:1671085:T:C	1.59501e-13	-1.82916	-1.31127	4.79772e-06	-1.8583	-1.25124	7.92013e-06	-1.89459	-1.22332
1671163	chr5:1671163:C:T	2.41173e-13	-1.86643	-0.860538	7.75934e-06	-1.88831	-0.740462	1.29239e-05	-1.92184	-0.706404
1671195	chr5:1671195:C:T	1.02109e-12	-3.03431e-10	-1.28385	2.75276e-05	-3.03431e-10	-1.36249	4.5154e-05	-3.03431e-10	-1.37724
1671220	chr5:1671220:A:G	1.72937e-13	-1.77389	-1.28566	5.19741e-06	-1.80773	-1.22178	8.55588e-06	-1.84764	-1.19306
1671356	chr5:1671356:C:T	2.50187e-12	-3.03431e-10	-0.387683	7.50246e-05	-3.03431e-10	-0.359857	0.000119344	-3.03431e-10	-0.40531
1671534	chr5:1671534:G:A	4.3249e-13	-2.02374	-0.119182	1.22958e-05	-2.04891	-0.119508	2.01402e-05	-2.05318	-0.131414
1671826	chr5:1671826:C:T	3.54098e-13	-1.66073	-0.682174	7.19343e-06	-1.93544	-0.769068	1.27295e-05	-1.87705	-0.766343
1671903	chr5:1671903:C:T	2.71886e-12	-3.03431e-10	-0.304512	8.1513e-05	-3.03431e-10	-0.276911	0.000129417	-3.03431e-10	-0.324278
1671961	chr5:1671961:C:T	1.64385e-13	-1.84717	-1.26309	4.43593e-06	-1.95488	-1.23306	7.65523e-06	-1.947	-1.20493
1671962	chr5:1671962:G:A	2.31989e-13	-2.02141	-0.744375	8.70691e-06	-1.94089	-0.572664	1.50432e-05	-1.9972	-0.479192
1671996	chr5:1671996:G:A	9.8978e-13	-3.03431e-10	-1.31499	2.91804e-05	-3.03431e-10	-1.30418	5.05453e-05	-3.03431e-10	-1.26445
1672040	chr5:1672040:A:G	1.49527e-13	-1.75348	-1.45152	4.31953e-06	-1.78557	-1.42895	6.91255e-06	-1.83562	-1.41836
1672064	chr5:1672064:G:A	3.90784e-13	-1.59859	-0.645736	7.72106e-06	-1.8993	-0.734423	1.37575e-05	-1.8338	-0.731934
1672079	chr5:1672079:C:T	2.6562e-12	-0.327827	-4.50893e-10	3.63792e-05	-1.08368	-4.50893e-10	8.059e-05	-0.797943	-4.50893e-10
1672088	chr5:1672088:A:C	3.63058e-13	-1.62439	-0.693525	7.27628e-06	-1.91428	-0.778771	1.29289e-05	-1.85182	-0.776026
1672157	chr5:1672157:A:G	4.48064e-13	-1.89715	-0.210391	9.73452e-06	-1.98628	-0.415714	1.55316e-05	-1.95957	-0.484865
1672258	chr5:1672258:C:T	8.46546e-13	-3.03431e-10	-1.47131	2.47428e-05	-3.03431e-10	-1.46914	4.1118e-05	-3.03431e-10	-1.47087
1672394	chr5:1672394:C:T	2.5629e-13	-1.73277	-0.933405	5.44671e-06	-1.9749	-1.00777	9.57868e-06	-1.91856	-1.00921
1672647	chr5:1672647:G:A	1.05258e-12	-3.03431e-10	-1.25348	2.8964e-05	-3.03431e-10	-1.31162	4.59419e-05	-3.03431e-10	-1.35994
1672677	chr5:1672677:G:A	1.38702e-13	-2.00739	-1.27276	4.00942e-06	-2.04394	-1.24508	6.78777e-06	-2.04128	-1.23092
1672808	chr5:1672808:G:A	1.6474e-12	-3.03431e-10	-0.805524	6.08104e-05	-3.03431e-10	-0.569912	0.000123343	-3.03431e-10	-0.372348
1672809	chr5:1672809:T:C	2.64667e-13	-1.30879	-1.32521	7.02358e-06	-1.50329	-1.22511	1.22571e-05	-1.50568	-1.17553
1672810	chr5:1672810:G:A	2.51499e-13	-1.41008	-1.27496	6.84247e-06	-1.58945	-1.16507	1.19704e-05	-1.59292	-1.11196
1672885	chr5:1672885:G:A	2.84638e-12	-3.03431e-10	-0.258674	9.46706e-05	-3.03431e-10	-0.12727	0.000163468	-3.03431e-10	-0.0906986
1672909	chr5:1672909:T:C	1.05485e-12	-3.03431e-10	-1.25133	3.11546e-05	-3.03431e-10	-1.23871	5.43629e-05	-3.03431e-10	-1.19164
1672989	chr5:1672989:T:A	1.02428e-12	-3.03431e-10	-1.28074	2.78065e-05	-3.03431e-10	-1.3524	4.47015e-05	-3.03431e-10	-1.38731
1673249	chr5:1673249:G:A	7.0454e-13	-2.05243	0.397498	2.44983e-05	-1.97832	0.499254	4.05319e-05	-2.0335	0.548269
1673253	chr5:1673253:A:G	3.6945e-13	-2.05191	-0.248551	1.23793e-05	-1.97764	-0.184004	2.05192e-05	-2.03283	-0.133131
1673448	chr5:1673448:C:T	8.4548e-13	-3.03431e-10	-1.47257	2.46771e-05	-3.03431e-10	-1.4718	4.10518e-05	-3.03431e-10	-1.47248
1673534	chr5:1673534:G:A	1.20948e-12	-3.03431e-10	-1.11454	3.85273e-05	-3.03431e-10	-1.02631	6.73599e-05	-3.03431e-10	-0.977268
1673546	chr5:1673546:A:C	6.07771e-13	-2.03517	0.232492	2.16228e-05	-1.92871	0.324785	3.50863e-05	-2.00242	0.372915
1673654	chr5:1673654:T:G	1.78943e-13	-1.9958	-1.02961	6.3404e-06	-1.91969	-0.911044	1.05516e-05	-1.98843	-0.842612
1673810	chr5:1673810:G:A	2.14691e-12	-3.03431e-10	-0.540691	6.50412e-05	-3.03431e-10	-0.502653	0.000102962	-3.03431e-10	-0.552962
1673846	chr5:1673846:C:T	3.11558e-12	-3.03431e-10	-0.168309	9.25778e-05	-3.03431e-10	-0.149624	0.000144811	-3.03431e-10	-0.211886
1673866	chr5:1673866:G:C	3.53478e-13	-1.72392	-0.620732	7.34924e-06	-1.95967	-0.723408	1.33352e-05	-1.89698	-0.699932
1674448	chr5:1674448:C:T	9.52225e-13	-3.03431e-10	-1.35368	2.81809e-05	-3.03431e-10	-1.33903	4.80478e-05	-3.03431e-10	-1.31512
1674742	chr5:1674742:C:T	1.03406e-12	-3.03431e-10	-1.27123	3.18996e-05	-3.03431e-10	-1.21508	5.52931e-05	-3.03431e-10	-1.17467
1674777	chr5:1674777:T:A	4.79614e-13	-1.62652	-0.41298	9.4827e-06	-1.90106	-0.52714	1.74657e-05	-1.8237	-0.503376
1674805	chr5:1674805:A:G	6.48452e-13	-1.73789	-4.50893e-10	1.77557e-05	-1.80097	-4.50893e-10	3.02151e-05	-1.77898	-4.50893e-10
1674857	chr5:1674857:A:G	4.84863e-13	-1.67007	-0.358545	9.75063e-06	-1.92552	-0.474823	1.7843e-05	-1.85406	-0.451646
1675181	chr5:1675181:G:A	1.19157e-13	-1.98897	-1.44307	3.24451e-06	-2.04061	-1.4601	5.39539e-06	-2.03753	-1.46424
1675302	chr5:1675302:C:A	1.29029e-13	-1.99174	-1.3607	4.05414e-06	-2.0385	-1.23944	7.86272e-06	-2.03712	-1.08806
1675502	chr5:1675502:C:T	2.02472e-12	-3.03431e-10	-0.599292	6.09443e-05	-3.03431e-10	-0.567713	9.70138e-05	-3.03431e-10	-0.612464
1675597	chr5:1675597:C:T	4.72066e-13	-1.29018	-0.765176	8.99959e-06	-1.67984	-0.800654	1.78122e-05	-1.56147	-0.745962
1675751	chr5:1675751:C:T	9.77283e-13	-1.94972	0.622022	3.69661e-05	-1.78351	0.71584	5.74717e-05	-1.89643	0.760403
1675894	chr5:1675894:G:T	4.6111e-13	-1.24744	-0.831407	8.69733e-06	-1.64952	-0.865139	1.72505e-05	-1.52687	-0.812607
1676003	chr5:1676003:C:A	3.72623e-13	-1.05777	-1.23414	1.03924e-05	-1.15003	-1.18657	1.5801e-05	-1.23439	-1.19285
1676182	chr5:1676182:T:C	8.06943e-13	-1.37674	-0.142487	1.71511e-05	-1.72552	-0.110097	3.6386e-05	-1.61403	0.0209006
1676189	chr5:1676189:C:T	1.13274e-12	-3.03431e-10	-1.18008	3.58305e-05	-3.03431e-10	-1.09887	6.24289e-05	-3.03431e-10	-1.05329
1676284	chr5:1676284:A:C	1.88631e-12	-2.00859	1.33849	7.60003e-05	-1.89467	1.54773	0.000129416	-1.98015	1.65586
1676523	chr5:1676523:G:A	7.99236e-13	-1.3832	-0.145618	1.70334e-05	-1.72934	-0.113157	3.61023e-05	-1.61873	0.0177723
1676547	chr5:1676547:C:T	1.0607e-12	-3.03431e-10	-1.24579	3.1563e-05	-3.03431e-10	-1.22569	5.28458e-05	-3.03431e-10	-1.21994
1676553	chr5:1676553:T:C	8.20132e-13	-1.3826	-0.120412	1.75027e-05	-1.72902	-0.0862994	3.71757e-05	-1.61801	0.0463449
1676605	chr5:1676605:G:A	1.62241e-12	-0.00960828	-0.811199	1.4901e-05	-1.20395	-0.772299	3.97776e-05	-0.853513	-0.650502
1677112	chr5:1677112:G:A	7.84885e-13	-1.5799	0.0329568	1.75853e-05	-1.87124	0.0606255	3.6663e-05	-1.77969	0.194141
1677210	chr5:1677210:G:C	8.75095e-13	-1.54129	0.103145	1.92787e-05	-1.84939	0.130713	4.04423e-05	-1.75397	0.266528
1677614	chr5:1677614:T:C	2.25363e-12	-3.03431e-10	-0.49218	6.78923e-05	-3.03431e-10	-0.459751	0.000107635	-3.03431e-10	-0.50857
1677630	chr5:1677630:G:T	2.04702e-12	-3.03431e-10	-0.588337	6.14298e-05	-3.03431e-10	-0.559779	9.75845e-05	-3.03431e-10	-0.606599
1678274	chr5:1678274:G:T	2.28063e-12	-3.03431e-10	-0.480269	6.86165e-05	-3.03431e-10	-0.44914	0.000108826	-3.03431e-10	-0.49757
1678351	chr5:1678351:T:G	2.28099e-12	-3.03431e-10	-0.480111	6.86209e-05	-3.03431e-10	-0.449077	0.000108828	-3.03431e-10	-0.497551
1678354	chr5:1678354:T:C	2.12588e-12	-1.98571	1.43517	8.72496e-05	-1.85357	1.64467	0.000146671	-1.95145	1.75233
1678456	chr5:1678456:A:G	2.98337e-13	-1.22609	-1.28816	9.66137e-06	-1.21026	-1.19928	1.49097e-05	-1.30465	-1.18065
1678495	chr5:1678495:G:A	2.20849e-13	-1.79629	-1.01871	8.27048e-06	-1.67229	-0.892686	1.30707e-05	-1.79572	-0.82122
1678550	chr5:1678550:T:C	2.65266e-12	-3.03431e-10	-0.329159	7.67225e-05	-3.03431e-10	-0.337479	0.000134153	-3.03431e-10	-0.288335
1678789	chr5:1678789:C:T	1.8561e-12	-1.97378	1.28754	7.67378e-05	-1.83355	1.49627	0.000128074	-1.93668	1.60197
1678812	chr5:1678812:G:T	1.40435e-13	-1.94212	-1.32562	3.66941e-06	-2.00956	-1.36808	6.05045e-06	-2.00454	-1.38264
1678861	chr5:1678861:A:G	8.79874e-13	-3.03431e-10	-1.4327	2.53061e-05	-3.03431e-10	-1.44663	4.22134e-05	-3.03431e-10	-1.44458
1678915	chr5:1678915:C:G	2.57929e-13	-1.27499	-1.38481	7.04889e-06	-1.37132	-1.35349	1.09648e-05	-1.43515	-1.35748
1679117	chr5:1679117:A:G	3.9493e-13	-0.9974	-1.23637	1.09881e-05	-1.09283	-1.18803	1.66842e-05	-1.17913	-1.19372
1679175	chr5:1679175:G:A	4.32831e-13	-0.817565	-1.32457	1.64131e-05	-0.549112	-1.33048	2.15657e-05	-0.759297	-1.35692
1679235	chr5:1679235:C:T	5.66257e-13	-1.99603	0.122599	2.15524e-05	-1.88054	0.273354	3.79019e-05	-1.97008	0.417763
1679323	chr5:1679323:G:A	1.78604e-13	-1.84631	-1.181	6.44983e-06	-1.73542	-1.0782	1.03881e-05	-1.85092	-0.995736
1679500	chr5:1679500:C:CT	1.75648e-13	-2.03916	-1.00483	6.32573e-06	-1.91184	-0.921212	1.02094e-05	-2.00199	-0.862022
1679520	chr5:1679520:A:G	1.01645e-12	-1.9909	0.702492	4.06732e-05	-1.8698	0.897697	7.15161e-05	-1.96278	1.04539
1679635	chr5:1679635:C:T	1.46266e-12	-2.00199	1.07752	5.88358e-05	-1.8861	1.28318	0.000104701	-1.97443	1.43823
1679748	chr5:1679748:G:T	3.43532e-13	-1.06637	-1.30683	9.46715e-06	-1.16694	-1.26291	1.46329e-05	-1.25168	-1.25237
1680360	chr5:1680360:CT:C	2.1058e-13	-1.99396	-0.868654	5.55374e-06	-2.03683	-0.926374	8.58042e-06	-2.05453	-0.983306
1680601	chr5:1680601:A:G	5.53029e-13	-0.990683	-0.906385	8.3927e-06	-1.59261	-0.957705	1.76409e-05	-1.38539	-0.931703
1680817	chr5:1680817:G:T	2.03472e-12	-3.03431e-10	-0.594365	6.12505e-05	-3.03431e-10	-0.562702	9.74892e-05	-3.03431e-10	-0.607576
1680992	chr5:1680992:C:A	4.05783e-12	-1.21176	1.30769	7.90158e-05	-1.5528	1.24478	0.000135363	-1.43831	1.15895
1681043	chr5:1681043:G:A	9.208e-13	-3.03431e-10	-1.38724	2.65372e-05	-3.03431e-10	-1.39913	4.38486e-05	-3.03431e-10	-1.40658
1681346	chr5:1681346:A:G	9.3933e-13	-3.03431e-10	-1.36731	2.81614e-05	-3.03431e-10	-1.33972	4.64582e-05	-3.03431e-10	-1.34876
1681667	chr5:1681667:A:T	1.26375e-12	-0.824698	-0.245941	1.37201e-05	-1.70758	-0.351228	2.71127e-05	-1.48987	-0.397449
1681752	chr5:1681752:C:T	1.22466e-13	-1.94491	-1.45973	4.23652e-06	-1.82386	-1.41007	7.14886e-06	-1.85886	-1.36151
1682764	chr5:1682764:G:A	8.8334e-13	-3.03431e-10	-1.42877	2.49059e-05	-3.03431e-10	-1.46257	4.1272e-05	-3.03431e-10	-1.46713
1682963	chr5:1682963:G:A	6.80965e-13	-1.25401	-0.434959	8.89118e-06	-1.80767	-0.684943	1.49078e-05	-1.64852	-0.836918
1682977	chr5:1682977:G:T	8.88198e-13	-3.03431e-10	-1.42328	2.56982e-05	-3.03431e-10	-1.43125	4.30168e-05	-3.03431e-10	-1.42573
1683101	chr5:1683101:CAAGA:C	8.46831e-13	-3.03431e-10	-1.47098	2.46822e-05	-3.03431e-10	-1.47159	4.10579e-05	-3.03431e-10	-1.47233
1683188	chr5:1683188:C:T	3.60071e-13	-1.11647	-1.2097	5.12426e-06	-1.72084	-1.32284	9.64769e-06	-1.53933	-1.38127
1683228	chr5:1683228:G:A	1.12756e-13	-2.04803	-1.43923	3.37367e-06	-2.05396	-1.40771	5.8163e-06	-2.05457	-1.37208
1683414	chr5:1683414:T:C	3.85639e-13	-1.08928	-1.1683	5.37915e-06	-1.70414	-1.29101	1.00977e-05	-1.51901	-1.356
1683450	chr5:1683450:A:G	1.39813e-12	-3.03431e-10	-0.969586	3.91019e-05	-3.03431e-10	-1.0115	6.71184e-05	-3.03431e-10	-0.980859
1683520	chr5:1683520:A:G	1.39278e-12	-3.03431e-10	-0.973422	3.89578e-05	-3.03431e-10	-1.01519	6.68596e-05	-3.03431e-10	-0.984723
1683643	chr5:1683643:C:T	3.22984e-13	-1.21343	-1.22145	4.80756e-06	-1.77457	-1.33291	8.9384e-06	-1.60783	-1.38914
1683846	chr5:1683846:G:A	8.74013e-13	-3.03431e-10	-1.43938	2.47903e-05	-3.03431e-10	-1.46722	4.11421e-05	-3.03431e-10	-1.47029
1683859	chr5:1683859:A:G	4.25895e-13	-1.12208	-1.0362	5.87036e-06	-1.71454	-1.19322	1.07459e-05	-1.53418	-1.27861
1684249	chr5:1684249:GAA:G	4.51559e-13	-1.10365	-0.996125	6.85546e-06	-1.76539	-0.987241	1.447e-05	-1.58383	-0.931408
1684314	chr5:1684314:A:G	1.28181e-12	-3.03431e-10	-1.05645	3.82046e-05	-3.03431e-10	-1.03472	6.48264e-05	-3.03431e-10	-1.0156
1684816	chr5:1684816:AC:A	7.48346e-13	-1.59461	-4.50893e-10	2.15177e-05	-1.6088	-4.50893e-10	3.61993e-05	-1.59828	-4.50893e-10
1685182	chr5:1685182:C:T	1.53986e-12	-0.601462	-0.271569	1.53184e-05	-1.57215	-0.376472	3.17771e-05	-1.32391	-0.404661
1685472	chr5:1685472:C:G	1.00178e-12	-3.03431e-10	-1.30295	2.77866e-05	-3.03431e-10	-1.35312	4.52574e-05	-3.03431e-10	-1.37495
1685479	chr5:1685479:G:A	1.95397e-13	-2.05375	-0.88369	6.05652e-06	-2.05037	-0.826168	1.06224e-05	-2.04658	-0.777779
1685540	chr5:1685540:G:A	2.31089e-13	-1.88765	-0.882029	5.38006e-06	-2.05433	-0.940645	9.20683e-06	-2.02623	-0.941139
1685950	chr5:1685950:G:C	6.06499e-12	-0.181253	0.679062	4.3531e-05	-1.3414	0.437202	8.62758e-05	-1.05188	0.32211
1685963	chr5:1685963:T:C	1.66559e-12	-3.03431e-10	-0.79454	4.35039e-05	-3.03431e-10	-0.904823	6.77289e-05	-3.03431e-10	-0.971805
1686024	chr5:1686024:T:G	2.1743e-12	-0.528018	-4.50893e-10	3.33578e-05	-1.17038	-4.50893e-10	7.11052e-05	-0.923158	-4.50893e-10
1686074	chr5:1686074:C:T	1.58846e-12	-0.495982	-0.345977	1.5159e-05	-1.51109	-0.447994	3.19295e-05	-1.24839	-0.475392
1686118	chr5:1686118:C:T	1.61728e-13	-1.94302	-1.18354	4.88654e-06	-1.87483	-1.21636	7.34744e-06	-1.93961	-1.25336
1686181	chr5:1686181:A:G	5.72038e-12	-0.287081	0.726395	4.29931e-05	-1.40328	0.48665	8.39859e-05	-1.12514	0.368472
1686237	chr5:1686237:C:T	5.64831e-12	-0.269732	0.696366	4.20894e-05	-1.39487	0.456997	8.24038e-05	-1.11563	0.339941
1686329	chr5:1686329:C:T	9.44464e-13	-3.03431e-10	-1.36186	2.73748e-05	-3.03431e-10	-1.36805	4.50145e-05	-3.03431e-10	-1.38033
1686496	chr5:1686496:C:T	5.80413e-13	-1.88017	0.0314322	1.2222e-05	-2.05423	-0.120207	1.98074e-05	-2.02831	-0.172954
1686710	chr5:1686710:G:A	6.12656e-13	-0.720917	-1.07376	2.04899e-05	-0.586613	-1.07113	3.00949e-05	-0.707509	-1.07545
1686745	chr5:1686745:C:T	8.79513e-13	-3.03431e-10	-1.43311	2.56297e-05	-3.03431e-10	-1.43392	4.25444e-05	-3.03431e-10	-1.43677
1686845	chr5:1686845:C:T	6.53836e-13	-2.05342	0.3238	1.88274e-05	-1.91888	0.176521	2.70362e-05	-2.02047	0.130332
1686939	chr5:1686939:G:A	7.30626e-13	-1.61858	-4.50893e-10	2.12442e-05	-1.62159	-4.50893e-10	3.73801e-05	-1.56618	-4.50893e-10
1687123	chr5:1687123:G:A	4.04498e-13	-1.80286	-0.406968	8.74733e-06	-1.90479	-0.604131	1.3002e-05	-1.90225	-0.719968
1687153	chr5:1687153:C:T	8.58197e-13	-3.03431e-10	-1.45764	2.48516e-05	-3.03431e-10	-1.46475	4.12277e-05	-3.03431e-10	-1.46821
1687311	chr5:1687311:G:A	2.77859e-12	-3.03431e-10	-0.282779	7.15301e-05	-3.03431e-10	-0.407555	0.000106531	-3.03431e-10	-0.51888
1687314	chr5:1687314:A:G	2.78189e-12	-3.03431e-10	-0.281591	7.16377e-05	-3.03431e-10	-0.406052	0.000106724	-3.03431e-10	-0.517076
1687353	chr5:1687353:A:G	1.2235e-13	-1.96376	-1.44182	3.87918e-06	-1.87917	-1.44288	6.06425e-06	-1.94249	-1.44242
1687381	chr5:1687381:CTA:C	2.49053e-12	-3.03431e-10	-0.392228	6.5261e-05	-3.03431e-10	-0.499279	9.77073e-05	-3.03431e-10	-0.605342
1687383	chr5:1687383:A:G	1.28742e-13	-1.89741	-1.45725	4.09458e-06	-1.80834	-1.45967	6.293e-06	-1.88471	-1.46317
1687386	chr5:1687386:TCTTTGCATGTGGG:T	2.60492e-12	-3.03431e-10	-0.347322	6.79471e-05	-3.03431e-10	-0.458944	0.000101477	-3.03431e-10	-0.567488
1687570	chr5:1687570:C:T	1.22332e-13	-1.9642	-1.44153	3.85872e-06	-1.8849	-1.44243	6.04409e-06	-1.94627	-1.44196
1687621	chr5:1687621:G:A	2.9347e-12	-3.03431e-10	-0.228118	7.38541e-05	-3.03431e-10	-0.375582	0.00011186	-3.03431e-10	-0.470066
1687654	chr5:1687654:T:C	1.15769e-13	-2.02389	-1.43699	3.48576e-06	-1.96863	-1.46036	5.53361e-06	-2.00528	-1.4712
1687674	chr5:1687674:C:T	9.30004e-13	-3.03431e-10	-1.37729	2.65193e-05	-3.03431e-10	-1.3998	4.31415e-05	-3.03431e-10	-1.42283
1687756	chr5:1687756:C:A	1.15188e-13	-2.04994	-1.41597	3.4415e-06	-2.03078	-1.41098	5.66217e-06	-2.04636	-1.40715
1687850	chr5:1687850:G:A	1.19079e-13	-1.99479	-1.4379	3.70714e-06	-1.93031	-1.4371	5.87777e-06	-1.98043	-1.43572
1687946	chr5:1687946:T:A	2.9858e-13	-1.05365	-1.45979	6.49488e-06	-1.36037	-1.44629	1.10922e-05	-1.34647	-1.43461
1687964	chr5:1687964:T:C	1.47828e-13	-1.77099	-1.44544	5.17027e-06	-1.6089	-1.42585	7.88496e-06	-1.71628	-1.40608
1688036	chr5:1688036:G:A	2.42096e-12	-3.03431e-10	-0.420557	6.6375e-05	-3.03431e-10	-0.482353	0.000115614	-3.03431e-10	-0.437064
1688081	chr5:1688081:G:A	4.76009e-13	-2.04704	-4.50893e-10	1.38388e-05	-2.0502	-4.50893e-10	2.29376e-05	-2.05454	-4.50893e-10
1688093	chr5:1688093:T:G	1.17414e-13	-1.99558	-1.45119	3.65304e-06	-1.93155	-1.45057	5.79057e-06	-1.98141	-1.44968
1688095	chr5:1688095:A:C	1.17593e-13	-1.99474	-1.45051	3.65976e-06	-1.9304	-1.44987	5.79982e-06	-1.98053	-1.44896
1688112	chr5:1688112:C:T	1.12329e-13	-2.02097	-1.47008	3.46069e-06	-1.9637	-1.47251	5.56758e-06	-2.00155	-1.46881
1688184	chr5:1688184:T:C	1.16914e-13	-2.0012	-1.44985	3.63059e-06	-1.93951	-1.44877	5.76521e-06	-1.98757	-1.4479
1688245	chr5:1688245:G:A	2.65654e-12	-3.03431e-10	-0.327699	7.39686e-05	-3.03431e-10	-0.374033	0.000127932	-3.03431e-10	-0.335822
1688356	chr5:1688356:C:T	1.60049e-13	-1.79116	-1.34584	5.57871e-06	-1.67485	-1.28386	9.23517e-06	-1.72654	-1.23776
1688386	chr5:1688386:G:A	4.94608e-13	-2.00871	-4.50893e-10	1.40995e-05	-2.03154	-4.50893e-10	2.36114e-05	-2.02559	-4.50893e-10
1688557	chr5:1688557:T:C	7.7653e-12	-3.03431e-10	0.744942	0.000259376	-3.03431e-10	0.880607	0.000452247	-3.03431e-10	0.926912
1688585	chr5:1688585:T:C	1.40271e-12	-3.03431e-10	-0.966318	4.03434e-05	-3.03431e-10	-0.980245	6.50422e-05	-3.03431e-10	-1.01228
1688658	chr5:1688658:G:A	1.65195e-12	-3.03431e-10	-0.802764	4.92254e-05	-3.03431e-10	-0.781264	8.09637e-05	-3.03431e-10	-0.793317
1688696	chr5:1688696:T:C	9.74793e-13	-1.33025	-4.50893e-10	3.62378e-05	-1.08757	-4.50893e-10	5.82737e-05	-1.12217	-4.50893e-10
1688785	chr5:1688785:G:A	1.13479e-13	-2.00835	-1.47251	3.60095e-06	-1.93189	-1.46458	5.94169e-06	-1.95858	-1.44675
1688806	chr5:1688806:A:G	1.78491e-12	-3.03431e-10	-0.725356	4.80897e-05	-3.03431e-10	-0.804606	7.44683e-05	-3.03431e-10	-0.876944
1688914	chr5:1688914:A:C	1.98238e-13	-2.04646	-0.876546	6.97097e-06	-1.98753	-0.748385	1.29984e-05	-2.02424	-0.598259
1688941	chr5:1688941:A:G	2.8883e-12	0.420185	-0.664241	2.63242e-05	-0.853557	-0.553628	8.17348e-05	-0.457866	-0.325972
1689292	chr5:1689292:C:A	1.23517e-13	-1.99001	-1.40609	4.15763e-06	-1.90318	-1.34954	7.11469e-06	-1.93277	-1.29238
1689321	chr5:1689321:A:G	1.23472e-13	-1.98715	-1.40932	4.15809e-06	-1.89871	-1.35391	7.10538e-06	-1.92882	-1.29765
1689378	chr5:1689378:T:C	2.65844e-13	-1.26209	-1.36748	8.73198e-06	-1.14457	-1.36611	1.32184e-05	-1.24023	-1.36547
1689478	chr5:1689478:G:C	9.17194e-13	-3.03431e-10	-1.39116	2.54598e-05	-3.03431e-10	-1.44057	4.20091e-05	-3.03431e-10	-1.44943
1689516	chr5:1689516:T:C	1.88464e-13	-1.88385	-1.08972	4.58824e-06	-2.0509	-1.10328	7.76387e-06	-2.03906	-1.09877
1689880	chr5:1689880:G:A	1.11504e-12	-3.03431e-10	-1.19584	3.07682e-05	-3.03431e-10	-1.25119	5.12778e-05	-3.03431e-10	-1.25006
1689933	chr5:1689933:T:C	1.16494e-13	-2.03519	-1.41945	3.77413e-06	-1.98016	-1.36935	6.47937e-06	-2.00084	-1.31785
1689982	chr5:1689982:C:T	5.8874e-13	-0.457978	-1.37652	1.98806e-05	-0.312997	-1.37493	2.89942e-05	-0.445286	-1.37494
1689983	chr5:1689983:G:A	2.6155e-12	-0.294039	-0.0492269	2.56013e-05	-1.35581	-0.0792185	5.98439e-05	-1.05364	-0.0419408
1690178	chr5:1690178:G:GT	1.21175e-13	-1.99288	-1.42236	4.04901e-06	-1.9074	-1.3718	6.89724e-06	-1.93675	-1.31945
1690294	chr5:1690294:G:A	8.5333e-13	-3.03431e-10	-1.46333	2.46917e-05	-3.03431e-10	-1.47121	4.10479e-05	-3.03431e-10	-1.47258
1690375	chr5:1690375:A:C	1.67988e-12	-3.03431e-10	-0.785997	4.40112e-05	-3.03431e-10	-0.893229	6.82124e-05	-3.03431e-10	-0.964692
1690567	chr5:1690567:G:C	1.22415e-13	-1.99078	-1.41428	4.1061e-06	-1.90386	-1.36134	7.01076e-06	-1.93358	-1.30629
1690641	chr5:1690641:C:T	2.0617e-13	-1.84931	-1.03447	4.83547e-06	-2.05401	-1.04768	8.30571e-06	-2.02846	-1.04192
1690917	chr5:1690917:C:T	1.96001e-13	-1.49641	-1.43794	5.26755e-06	-1.6323	-1.38381	9.22748e-06	-1.62721	-1.33792
1691087	chr5:1691087:C:G	2.09019e-13	-1.42477	-1.44528	5.54295e-06	-1.5708	-1.39434	9.6933e-06	-1.56613	-1.34976
1691153	chr5:1691153:G:A	1.20829e-13	-1.99169	-1.42641	4.03458e-06	-1.90539	-1.37738	6.86263e-06	-1.93497	-1.32626
1691191	chr5:1691191:T:G	1.21228e-13	-1.99354	-1.42127	4.05191e-06	-1.9085	-1.36999	6.90593e-06	-1.93774	-1.3172
1691384	chr5:1691384:C:T	1.21549e-13	-1.99545	-1.41671	4.06572e-06	-1.91143	-1.36366	6.94173e-06	-1.94037	-1.3094
1691390	chr5:1691390:A:G	1.23549e-13	-1.97557	-1.42027	4.17054e-06	-1.88128	-1.36835	7.09043e-06	-1.91332	-1.31525
1691412	chr5:1691412:A:G	1.23679e-13	-1.97698	-1.41781	4.17422e-06	-1.88368	-1.36506	7.10481e-06	-1.91539	-1.31115
1691632	chr5:1691632:G:A	1.05499e-12	-3.03431e-10	-1.25119	2.89613e-05	-3.03431e-10	-1.31171	4.70126e-05	-3.03431e-10	-1.3369
1691790	chr5:1691790:T:G	9.46208e-13	-3.03431e-10	-1.36002	2.67471e-05	-3.03431e-10	-1.39125	4.3784e-05	-3.03431e-10	-1.40805
1691821	chr5:1691821:G:A	2.20845e-13	-1.94827	-0.866747	5.06726e-06	-2.04906	-1.00582	7.95337e-06	-2.03991	-1.07381
1691990	chr5:1691990:G:A	8.68135e-13	-3.03431e-10	-1.44613	2.5874e-05	-3.03431e-10	-1.42444	4.40559e-05	-3.03431e-10	-1.40186
1692029	chr5:1692029:C:T	1.17891e-13	-2.03652	-1.4062	4.23481e-06	-1.88484	-1.34949	6.98443e-06	-1.94945	-1.29419
1692050	chr5:1692050:T:G	1.20631e-13	-1.99393	-1.42581	4.02394e-06	-1.90904	-1.37637	6.85026e-06	-1.93802	-1.32501
1692083	chr5:1692083:C:T	2.70096e-12	0.328424	-0.639541	2.54672e-05	-0.917193	-0.52309	7.83952e-05	-0.534205	-0.291349
1692299	chr5:1692299:C:A	1.21748e-13	-1.9852	-1.42533	4.07683e-06	-1.89608	-1.37628	6.93339e-06	-1.92612	-1.32484
1692458	chr5:1692458:C:A	6.73348e-12	-3.03431e-10	0.60237	0.000181129	-3.03431e-10	0.521535	0.000319331	-3.03431e-10	0.578909
1692506	chr5:1692506:G:C	2.07009e-13	-1.83935	-1.04037	4.79314e-06	-2.0545	-1.05598	8.26918e-06	-2.02383	-1.05095
1692620	chr5:1692620:T:C	1.27673e-12	-3.03431e-10	-1.06042	3.59171e-05	-3.03431e-10	-1.09646	5.78151e-05	-3.03431e-10	-1.13007
1692624	chr5:1692624:T:C	1.20455e-13	-1.99241	-1.42879	3.95168e-06	-1.92191	-1.38162	6.60854e-06	-1.96711	-1.33185
1692837	chr5:1692837:A:G	1.20435e-13	-1.99203	-1.42934	4.01602e-06	-1.90585	-1.38153	6.82494e-06	-1.93533	-1.33141
1692866	chr5:1692866:C:T	1.21764e-13	-1.98284	-1.42755	4.08298e-06	-1.89195	-1.37889	6.93423e-06	-1.92272	-1.32812
1693004	chr5:1693004:C:T	1.73588e-12	-3.03431e-10	-0.753206	4.53712e-05	-3.03431e-10	-0.862796	7.02022e-05	-3.03431e-10	-0.935938
1693087	chr5:1693087:G:A	1.17596e-13	-1.99352	-1.4517	3.87115e-06	-1.90866	-1.41547	6.51957e-06	-1.9377	-1.37481
1693164	chr5:1693164:A:G	1.242e-13	-1.95646	-1.43413	4.24109e-06	-1.84465	-1.3882	7.1117e-06	-1.88611	-1.33947
1693451	chr5:1693451:T:C	8.45988e-13	-3.03431e-10	-1.47197	2.46822e-05	-3.03431e-10	-1.47159	4.12872e-05	-3.03431e-10	-1.46677
1693460	chr5:1693460:G:T	1.23801e-13	-1.97988	-1.41392	4.21303e-06	-1.87971	-1.35978	7.13394e-06	-1.91718	-1.30528
1693629	chr5:1693629:A:T	1.25303e-12	-3.03431e-10	-1.07916	3.52834e-05	-3.03431e-10	-1.11426	5.68425e-05	-3.03431e-10	-1.14703
1693952	chr5:1693952:C:A	2.09841e-12	-3.03431e-10	-0.563541	6.2321e-05	-3.03431e-10	-0.545375	0.000101826	-3.03431e-10	-0.564054
1693992	chr5:1693992:C:T	1.26084e-12	-3.03431e-10	-1.07294	3.54688e-05	-3.03431e-10	-1.10902	5.715e-05	-3.03431e-10	-1.14164
1694319	chr5:1694319:C:A	7.34251e-13	-1.61363	-4.50893e-10	2.07018e-05	-1.64745	-4.50893e-10	3.54062e-05	-1.62043	-4.50893e-10
1694447	chr5:1694447:G:A	6.43908e-13	-0.288541	-1.45638	6.25774e-06	-1.37189	-1.47197	1.33061e-05	-1.12673	-1.47237
1694495	chr5:1694495:A:C	9.40309e-13	0.0657054	-1.43197	8.13774e-06	-1.13417	-1.44699	1.80986e-05	-0.841475	-1.45001
1694530	chr5:1694530:T:A	6.04417e-13	-0.909945	-0.898268	1.11968e-05	-1.43047	-0.831568	2.26141e-05	-1.28322	-0.785528
1694654	chr5:1694654:A:G	3.35007e-13	-0.962471	-1.43586	7.87549e-06	-1.18	-1.43391	1.336e-05	-1.16779	-1.42727
1694767	chr5:1694767:T:C	2.4354e-13	-1.37207	-1.34512	6.89671e-06	-1.42613	-1.3205	1.22699e-05	-1.38973	-1.29044
1694787	chr5:1694787:C:T	1.59373e-13	-1.87503	-1.26619	3.98387e-06	-2.05261	-1.24281	6.6821e-06	-2.03244	-1.25545
1694869	chr5:1694869:C:T	1.10282e-12	-3.03431e-10	-1.20686	3.41339e-05	-3.03431e-10	-1.14738	5.97449e-05	-3.03431e-10	-1.09723
1694996	chr5:1694996:T:G	9.23315e-13	-3.03431e-10	-1.38451	2.61989e-05	-3.03431e-10	-1.41196	4.27241e-05	-3.03431e-10	-1.43255
1695038	chr5:1695038:T:C	7.75747e-13	-0.490093	-1.06856	9.1491e-06	-1.49251	-0.971506	2.41962e-05	-1.21143	-0.789696
1695255	chr5:1695255:C:T	6.94309e-13	-0.59882	-1.07074	8.50301e-06	-1.56193	-0.97532	2.21134e-05	-1.29602	-0.795111
1695348	chr5:1695348:A:G	1.41253e-13	-2.02077	-1.24116	4.59991e-06	-1.96232	-1.18931	7.55217e-06	-2.00497	-1.16051
1695500	chr5:1695500:T:C	8.18301e-13	-1.50525	-4.50893e-10	2.3953e-05	-1.50158	-4.50893e-10	3.71893e-05	-1.5713	-4.50893e-10
1695567	chr5:1695567:C:T	4.73481e-13	-1.03444	-1.01793	1.19938e-05	-1.24985	-0.943439	2.42268e-05	-1.15511	-0.844744
1695718	chr5:1695718:A:G	1.07152e-12	-3.03431e-10	-1.23564	3.30529e-05	-3.03431e-10	-1.17956	5.68145e-05	-3.03431e-10	-1.14753
1695734	chr5:1695734:G:A	1.0924e-12	-3.03431e-10	-1.21635	3.37606e-05	-3.03431e-10	-1.15838	5.81125e-05	-3.03431e-10	-1.12494
1695757	chr5:1695757:C:T	1.09528e-13	-2.04432	-1.47198	3.20244e-06	-2.04185	-1.47191	5.27403e-06	-2.05443	-1.47009
1695876	chr5:1695876:T:C	1.27946e-12	-3.03431e-10	-1.05828	3.56752e-05	-3.03431e-10	-1.10322	5.88744e-05	-3.03431e-10	-1.11191
1696144	chr5:1696144:A:G	7.57578e-13	-1.58235	-4.50893e-10	2.21397e-05	-1.5803	-4.50893e-10	3.46416e-05	-1.64226	-4.50893e-10
1696334	chr5:1696334:C:T	9.66147e-13	-3.03431e-10	-1.33916	2.83728e-05	-3.03431e-10	-1.33224	4.8217e-05	-3.03431e-10	-1.31161
1696448	chr5:1696448:G:A	2.00433e-13	-2.05458	-0.857418	4.77951e-06	-2.05458	-1.05876	6.98864e-06	-2.05418	-1.18885
1696591	chr5:1696591:T:C	5.35835e-12	0.373934	-4.50893e-10	5.22015e-05	-0.722563	-4.50893e-10	0.000128247	-0.333359	-4.50893e-10
1696603	chr5:1696603:T:C	9.07817e-13	-3.03431e-10	-1.40144	2.81234e-05	-3.03431e-10	-1.34107	4.93149e-05	-3.03431e-10	-1.28909
1696723	chr5:1696723:C:CAAA	2.87264e-13	-1.40437	-1.1477	9.8735e-06	-1.16547	-1.22235	1.45041e-05	-1.23954	-1.27335
1696839	chr5:1696839:T:C	1.88276e-13	-2.05451	-0.920065	4.56737e-06	-2.05247	-1.10627	6.72743e-06	-2.05415	-1.22697
1697124	chr5:1697124:G:A	1.64101e-13	-2.052	-1.06	4.10571e-06	-2.04769	-1.2176	6.12077e-06	-2.0512	-1.32443
1697137	chr5:1697137:A:G	2.78584e-13	-1.42409	-1.15866	9.55283e-06	-1.18893	-1.2319	1.40679e-05	-1.26178	-1.28164
1697234	chr5:1697234:C:A	6.04658e-13	-0.730405	-1.07741	7.86808e-06	-1.63545	-0.97941	2.00546e-05	-1.38884	-0.800018
1697274	chr5:1697274:C:T	8.50027e-13	-3.03431e-10	-1.46721	2.47458e-05	-3.03431e-10	-1.46902	4.12374e-05	-3.03431e-10	-1.46797
1697538	chr5:1697538:C:T	1.08592e-13	-2.05446	-1.47042	3.45095e-06	-1.96749	-1.47153	5.39258e-06	-2.03091	-1.47138
1697558	chr5:1697558:G:T	8.63803e-13	-3.03431e-10	-1.45113	2.54704e-05	-3.03431e-10	-1.44016	4.26392e-05	-3.03431e-10	-1.43454
1697614	chr5:1697614:C:T	1.20039e-13	-2.02904	-1.39562	3.40335e-06	-2.04555	-1.40736	5.60816e-06	-2.04588	-1.41722
1697716	chr5:1697716:T:C	1.2969e-12	-3.03431e-10	-1.04475	3.34569e-05	-3.03431e-10	-1.16741	5.2795e-05	-3.03431e-10	-1.2209
1697759	chr5:1697759:C:T	1.44365e-13	-1.96654	-1.27359	3.74387e-06	-2.05011	-1.30744	6.23358e-06	-2.01838	-1.33899
1698008	chr5:1698008:G:A	1.16543e-13	-1.98463	-1.46959	3.16201e-06	-2.05441	-1.47205	5.35252e-06	-2.04417	-1.46558
1698307	chr5:1698307:CCTCT:C	1.0877e-13	-2.0524	-1.47085	3.5309e-06	-1.94417	-1.47195	5.45945e-06	-2.01814	-1.47183
1698352	chr5:1698352:A:G	6.31134e-13	-0.673159	-1.0918	7.98703e-06	-1.6038	-0.996056	2.04924e-05	-1.34817	-0.819091
1698438	chr5:1698438:G:A	9.15493e-13	-3.03431e-10	-1.39302	2.64213e-05	-3.03431e-10	-1.4035	4.35946e-05	-3.03431e-10	-1.41238
1698657	chr5:1698657:G:A	1.38624e-12	-3.03431e-10	-0.978128	4.35179e-05	-3.03431e-10	-0.904501	7.52592e-05	-3.03431e-10	-0.86638
1698706	chr5:1698706:G:A	4.78426e-13	-2.04198	-4.50893e-10	1.43717e-05	-2.01241	-4.50893e-10	2.39206e-05	-2.01258	-4.50893e-10
1699036	chr5:1699036:G:A	7.83973e-13	-1.22869	-0.319409	1.093e-05	-1.73212	-0.55404	1.7935e-05	-1.61036	-0.690203
1699067	chr5:1699067:T:C	4.25299e-12	-3.03431e-10	0.1429	0.000142768	-3.03431e-10	0.283548	0.000227107	-3.03431e-10	0.238105
1699170	chr5:1699170:G:A	1.25955e-13	-2.04554	-1.33101	4.28912e-06	-2.0047	-1.2169	7.56369e-06	-2.00417	-1.15979
1699221	chr5:1699221:G:C	1.08271e-11	-3.03431e-10	1.07733	0.00035638	-3.03431e-10	1.19833	0.000648526	-3.03431e-10	1.28738
1699433	chr5:1699433:A:G	8.98299e-13	-3.03431e-10	-1.41197	2.63785e-05	-3.03431e-10	-1.40512	4.36779e-05	-3.03431e-10	-1.41047
1699501	chr5:1699501:A:G	4.6298e-13	-0.750829	-1.32397	1.52081e-05	-0.633845	-1.322	2.23975e-05	-0.753627	-1.32474
1699560	chr5:1699560:C:T	1.00121e-12	-3.03431e-10	-1.30351	2.97383e-05	-3.03431e-10	-1.28524	4.98059e-05	-3.03431e-10	-1.27918
1699958	chr5:1699958:T:C	2.37201e-13	-2.04879	-0.694783	5.60119e-06	-2.05148	-0.903218	8.19194e-06	-2.04756	-1.03661
1700097	chr5:1700097:C:T	1.15389e-13	-1.99408	-1.47009	3.51396e-06	-1.96537	-1.45556	5.80488e-06	-1.98895	-1.43967
1700110	chr5:1700110:T:C	2.88845e-13	-1.22979	-1.3168	6.90625e-06	-1.53993	-1.20531	1.49827e-05	-1.38001	-1.10041
1700176	chr5:1700176:C:G	9.86913e-13	-3.03431e-10	-1.3179	3.02274e-05	-3.03431e-10	-1.26892	5.28333e-05	-3.03431e-10	-1.22018
1700880	chr5:1700880:C:T	3.98911e-12	-3.03431e-10	0.0788446	9.40082e-05	-3.03431e-10	-0.134292	0.000138241	-3.03431e-10	-0.258322
1700890	chr5:1700890:A:C	9.29043e-13	-3.03431e-10	-1.37832	2.57009e-05	-3.03431e-10	-1.43115	4.22802e-05	-3.03431e-10	-1.443
1701114	chr5:1701114:A:T	1.19184e-13	-2.04168	-1.39013	3.39705e-06	-2.05218	-1.40259	5.59676e-06	-2.05232	-1.41281
1701173	chr5:1701173:A:G	1.16064e-13	-1.99142	-1.46691	3.16223e-06	-2.05377	-1.47262	5.35194e-06	-2.03918	-1.47068
1701274	chr5:1701274:G:C	1.54291e-13	-2.03722	-1.13642	4.72468e-06	-2.01141	-1.11347	7.71859e-06	-2.02583	-1.11786
1701301	chr5:1701301:C:T	4.94549e-13	-2.00883	-4.50893e-10	1.48241e-05	-1.98142	-4.50893e-10	2.45787e-05	-1.98544	-4.50893e-10
1701403	chr5:1701403:G:A	1.08615e-13	-2.0546	-1.47006	3.43359e-06	-1.97267	-1.4714	5.37641e-06	-2.03407	-1.47123
1701895	chr5:1701895:G:A	4.67207e-12	0.23688	-4.50893e-10	0.000119923	0.109172	-4.50893e-10	0.000198011	0.101006	-4.50893e-10
1701955	chr5:1701955:G:A	8.81382e-13	-3.03431e-10	-1.43099	2.47297e-05	-3.03431e-10	-1.46967	4.10512e-05	-3.03431e-10	-1.4725
1702244	chr5:1702244:T:G	1.16645e-13	-2.00092	-1.45242	3.7053e-06	-1.91289	-1.45502	5.8719e-06	-1.95885	-1.45829
1702618	chr5:1702618:A:G	1.33521e-13	-1.90795	-1.41027	4.1902e-06	-1.8498	-1.39512	6.65682e-06	-1.8987	-1.39297
1703009	chr5:1703009:C:T	6.22859e-12	-3.03431e-10	0.524427	0.000166883	-3.03431e-10	0.439622	0.000257357	-3.03431e-10	0.363146
1703682	chr5:1703682:C:T	1.6316e-13	-1.65853	-1.45922	5.12423e-06	-1.59278	-1.45091	7.96162e-06	-1.66361	-1.44907
1703758	chr5:1703758:C:A	1.08882e-13	-2.05111	-1.47111	3.32246e-06	-2.00695	-1.47002	5.30144e-06	-2.04907	-1.47027
1703817	chr5:1703817:C:T	1.16365e-13	-2.05009	-1.40565	3.52739e-06	-2.01128	-1.40584	5.67439e-06	-2.05062	-1.40073
1703829	chr5:1703829:C:T	1.08604e-13	-2.0523	-1.47247	3.33001e-06	-2.00207	-1.47262	5.29721e-06	-2.04752	-1.47262
1703848	chr5:1703848:T:C	1.42011e-13	-1.83936	-1.41722	3.44176e-06	-1.98725	-1.45444	6.08819e-06	-1.91194	-1.46903
1703926	chr5:1703926:C:T	4.74188e-13	-2.05087	-4.50893e-10	1.38236e-05	-2.0513	-4.50893e-10	2.30138e-05	-2.05122	-4.50893e-10
1703929	chr5:1703929:C:T	1.33531e-12	-3.03431e-10	-1.01556	3.3624e-05	-3.03431e-10	-1.16243	5.33376e-05	-3.03431e-10	-1.21068
1703933	chr5:1703933:G:A	2.47773e-13	-1.72854	-0.971428	6.43686e-06	-1.81391	-1.00173	1.04015e-05	-1.82311	-1.02226
1704072	chr5:1704072:T:C	8.45997e-13	-3.03431e-10	-1.47196	2.47494e-05	-3.03431e-10	-1.46887	4.1279e-05	-3.03431e-10	-1.46696
1704194	chr5:1704194:G:A	2.20489e-12	-3.03431e-10	-0.514044	5.81747e-05	-3.03431e-10	-0.614222	8.81686e-05	-3.03431e-10	-0.708067
1704459	chr5:1704459:C:G	1.65666e-13	-1.63386	-1.46865	5.19707e-06	-1.56543	-1.46415	8.05036e-06	-1.63815	-1.46345
1704588	chr5:1704588:G:C	1.54424e-13	-1.76375	-1.40903	3.61257e-06	-1.9433	-1.44995	6.48183e-06	-1.85114	-1.46718
1704601	chr5:1704601:C:T	1.38807e-12	-3.03431e-10	-0.976808	3.51493e-05	-3.03431e-10	-1.11807	5.66784e-05	-3.03431e-10	-1.14992
1704817	chr5:1704817:G:T	1.08401e-13	-2.05443	-1.47221	3.39356e-06	-1.98417	-1.47162	5.34337e-06	-2.03967	-1.47179
1704847	chr5:1704847:G:A	1.67831e-12	-1.90295	1.11601	4.44037e-05	-1.99205	1.1077	6.73671e-05	-1.96057	0.983413
1704975	chr5:1704975:C:A	2.29761e-12	-3.03431e-10	-0.472854	6.12137e-05	-3.03431e-10	-0.563302	9.52666e-05	-3.03431e-10	-0.630638
1704987	chr5:1704987:A:G	4.99291e-13	-2.02875	0.0294621	1.61421e-05	-2.05146	0.155214	2.85206e-05	-2.03753	0.200835
1705200	chr5:1705200:T:C	4.7402e-13	-2.05123	-4.50893e-10	1.39597e-05	-2.0415	-4.50893e-10	2.32039e-05	-2.043	-4.50893e-10
1705247	chr5:1705247:G:A	4.31346e-13	-1.94852	-0.19705	1.22478e-05	-2.02174	-0.150581	1.98723e-05	-2.00373	-0.194263
1705279	chr5:1705279:T:C	1.51342e-12	-1.95832	1.06796	4.10901e-05	-2.02504	1.06314	6.14302e-05	-2.00709	0.937675
1705398	chr5:1705398:A:C	1.12194e-12	-1.96567	0.776005	2.19536e-05	-2.01676	0.428016	2.89578e-05	-1.99586	0.17438
1705918	chr5:1705918:G:A	4.73487e-13	-2.05235	-4.50893e-10	1.39289e-05	-2.04371	-4.50893e-10	2.31565e-05	-2.04504	-4.50893e-10
1706279	chr5:1706279:G:A	2.77395e-13	-1.98601	-0.601025	8.15382e-06	-2.01923	-0.559954	1.38152e-05	-2.03051	-0.531044
1706368	chr5:1706368:C:T	1.86655e-11	-3.03431e-10	1.62195	0.000585314	-3.03431e-10	1.69447	0.00105257	-3.03431e-10	1.77168
1706530	chr5:1706530:C:T	5.53695e-12	-3.03431e-10	0.406721	0.000180237	-3.03431e-10	0.516599	0.000321651	-3.03431e-10	0.58615
1706547	chr5:1706547:T:C	3.79839e-13	-1.93203	-0.340704	1.08395e-05	-2.0344	-0.260071	1.82975e-05	-1.99718	-0.283372
1706645	chr5:1706645:G:A	5.12946e-12	-3.03431e-10	0.330278	0.000166607	-3.03431e-10	0.437963	0.000296917	-3.03431e-10	0.506134
1706679	chr5:1706679:C:T	8.68839e-13	-3.03431e-10	-1.44532	2.49876e-05	-3.03431e-10	-1.45929	4.13844e-05	-3.03431e-10	-1.46441
1706719	chr5:1706719:C:T	8.68916e-13	-3.03431e-10	-1.44523	2.49892e-05	-3.03431e-10	-1.45923	4.13864e-05	-3.03431e-10	-1.46436
1706898	chr5:1706898:G:A	1.83409e-13	-1.54043	-1.46033	4.97818e-06	-1.60703	-1.46558	8.19544e-06	-1.61446	-1.46928
1706943	chr5:1706943:A:G	8.47816e-13	-3.03431e-10	-1.46981	2.46896e-05	-3.03431e-10	-1.47129	4.10779e-05	-3.03431e-10	-1.47185
1707139	chr5:1707139:C:T	1.89909e-12	-3.03431e-10	-0.663346	5.84654e-05	-3.03431e-10	-0.609238	0.00010234	-3.03431e-10	-0.55902
1707500	chr5:1707500:C:T	1.08407e-13	-2.05455	-1.47204	3.41194e-06	-1.97822	-1.47218	5.35731e-06	-2.03696	-1.47189
1707515	chr5:1707515:G:A	9.94308e-13	-3.03431e-10	-1.31043	3.09279e-05	-3.03431e-10	-1.24601	5.88197e-05	-3.03431e-10	-1.11284
1707795	chr5:1707795:C:G	1.26077e-11	-3.03431e-10	1.22958	0.000443395	-3.03431e-10	1.41679	0.000685055	-3.03431e-10	1.34218
1707807	chr5:1707807:T:C	5.13276e-12	-3.03431e-10	0.330921	0.000166712	-3.03431e-10	0.438592	0.000297108	-3.03431e-10	0.506778
1708103	chr5:1708103:C:T	9.07468e-13	-1.76138	0.359562	2.71341e-05	-1.71068	0.333798	4.2625e-05	-1.75293	0.318056
1708206	chr5:1708206:CTG:C	1.01831e-12	-3.03431e-10	-1.28658	2.73759e-05	-3.03431e-10	-1.36801	4.4718e-05	-3.03431e-10	-1.38694
1708257	chr5:1708257:CTGTTGTGTG:C	1.42305e-13	-2.02172	-1.23278	4.59108e-06	-2.0546	-1.09896	8.79415e-06	-2.0483	-0.964927
1708661	chr5:1708661:G:T	2.06419e-12	-3.03431e-10	-0.579987	5.67128e-05	-3.03431e-10	-0.639673	8.80606e-05	-3.03431e-10	-0.709292
1708754	chr5:1708754:G:T	1.45702e-13	-1.76703	-1.46388	4.10883e-06	-1.79554	-1.46899	6.75691e-06	-1.80518	-1.47157
1708757	chr5:1708757:C:T	1.87061e-12	-1.745	1.06654	3.84271e-05	-1.90438	0.875465	5.85257e-05	-1.81809	0.700237
1708787	chr5:1708787:G:A	1.25481e-12	-3.03431e-10	-1.07774	3.2323e-05	-3.03431e-10	-1.20189	5.22906e-05	-3.03431e-10	-1.2305
1708868	chr5:1708868:G:A	3.30156e-13	-2.01289	-0.400023	9.97136e-06	-1.98124	-0.396716	1.64368e-05	-1.99939	-0.388411
1708930	chr5:1708930:C:G	2.12039e-12	-3.03431e-10	-0.553123	5.61443e-05	-3.03431e-10	-0.649747	8.71814e-05	-3.03431e-10	-0.719326
1708973	chr5:1708973:TTCCCCACTCTCAG:T	4.73376e-13	-2.05259	-4.50893e-10	1.4078e-05	-2.03306	-4.50893e-10	2.34031e-05	-2.03445	-4.50893e-10
1708990	chr5:1708990:C:T	2.74225e-13	-1.59298	-1.00555	6.89679e-06	-1.6711	-1.07552	1.25448e-05	-1.57584	-1.08217
1709180	chr5:1709180:C:T	4.88688e-13	-2.02075	-4.50893e-10	1.4609e-05	-1.99603	-4.50893e-10	2.42457e-05	-1.99908	-4.50893e-10
1709402	chr5:1709402:G:A	2.31577e-12	-3.03431e-10	-0.464978	6.12148e-05	-3.03431e-10	-0.563285	9.45298e-05	-3.03431e-10	-0.638402
1709547	chr5:1709547:C:T	2.61416e-12	-3.03431e-10	-0.343778	8.24644e-05	-3.03431e-10	-0.265307	0.000144079	-3.03431e-10	-0.216954
1709586	chr5:1709586:T:C	1.28611e-12	-3.03431e-10	-1.0531	3.29177e-05	-3.03431e-10	-1.18366	5.32248e-05	-3.03431e-10	-1.21279
1709673	chr5:1709673:C:T	5.01987e-13	-1.9939	-4.50893e-10	1.4618e-05	-1.99542	-4.50893e-10	2.40792e-05	-2.00597	-4.50893e-10
1709780	chr5:1709780:G:A	2.50086e-12	-3.03431e-10	-0.388087	7.87697e-05	-3.03431e-10	-0.311146	0.000137498	-3.03431e-10	-0.263711
1709804	chr5:1709804:A:G	3.64801e-13	-1.56497	-0.748156	9.22276e-06	-1.66898	-0.787018	1.47249e-05	-1.68611	-0.811665
1709845	chr5:1709845:C:G	2.1703e-12	-3.03431e-10	-0.529859	5.753e-05	-3.03431e-10	-0.625366	8.9051e-05	-3.03431e-10	-0.698108
1709958	chr5:1709958:T:C	1.67252e-12	-3.03431e-10	-0.790389	4.11546e-05	-3.03431e-10	-0.960338	6.63878e-05	-3.03431e-10	-0.991804
1710977	chr5:1710977:T:C	2.00289e-12	-3.03431e-10	-0.61013	5.17315e-05	-3.03431e-10	-0.731607	8.21556e-05	-3.03431e-10	-0.778703
1711374	chr5:1711374:C:T	2.16694e-12	-2.04941	1.518	5.19521e-05	-2.04845	1.3211	7.32761e-05	-2.05435	1.16126
1711511	chr5:1711511:G:A	1.12637e-12	-3.03431e-10	-1.18573	3.50419e-05	-3.03431e-10	-1.12113	6.02865e-05	-3.03431e-10	-1.08821
1711537	chr5:1711537:A:G	1.16584e-12	-3.03431e-10	-1.15128	3.40903e-05	-3.03431e-10	-1.14866	5.84451e-05	-3.03431e-10	-1.11923
1711551	chr5:1711551:C:G	4.82998e-13	-2.03247	-4.50893e-10	1.44307e-05	-2.00831	-4.50893e-10	2.39574e-05	-2.01104	-4.50893e-10
1711679	chr5:1711679:G:A	1.04224e-12	-3.03431e-10	-1.26335	3.21229e-05	-3.03431e-10	-1.20811	5.50549e-05	-3.03431e-10	-1.17899
1711872	chr5:1711872:C:T	1.0494e-11	-1.84289	2.88897	0.000212637	-1.97161	2.65352	0.000305002	-1.90511	2.43811
1711943	chr5:1711943:C:T	8.65537e-13	-3.03431e-10	-1.44913	2.63756e-05	-3.03431e-10	-1.40523	4.45704e-05	-3.03431e-10	-1.39025
1712756	chr5:1712756:A:G	1.1604e-13	-2.05036	-1.40819	3.34899e-06	-2.03466	-1.43436	5.43002e-06	-2.05432	-1.44105
1713019	chr5:1713019:A:G	2.83704e-12	-1.88964	1.62768	5.79227e-05	-1.99741	1.37884	8.29639e-05	-1.94079	1.17188
1713246	chr5:1713246:G:A	4.72491e-13	-2.05446	-4.50893e-10	1.38625e-05	-2.04848	-4.50893e-10	2.3058e-05	-2.0493	-4.50893e-10
1713363	chr5:1713363:A:AGC	1.44585e-12	-3.03431e-10	-0.936026	3.91163e-05	-3.03431e-10	-1.01113	6.23206e-05	-3.03431e-10	-1.05503
1713364	chr5:1713364:A:G	1.62417e-13	-1.64999	-1.47232	4.53138e-06	-1.69406	-1.47259	7.50669e-06	-1.69982	-1.4717
1713840	chr5:1713840:G:A	4.73447e-13	-2.05244	-4.50893e-10	1.39572e-05	-2.04168	-4.50893e-10	2.32051e-05	-2.04295	-4.50893e-10
1714359	chr5:1714359:C:T	3.39428e-12	-3.03431e-10	-0.0826321	0.000106304	-3.03431e-10	-0.011375	0.000183435	-3.03431e-10	0.024545
1715544	chr5:1715544:AATC:A	3.86903e-13	-1.9812	-0.2731	1.10636e-05	-1.74317	-0.530842	1.55233e-05	-1.78917	-0.655806
1716044	chr5:1716044:C:T	1.14634e-13	-2.03661	-1.43413	3.30914e-06	-2.048	-1.43299	5.49961e-06	-2.05297	-1.42967
1716273	chr5:1716273:G:A	1.10301e-11	-1.78759	2.88349	0.00021968	-1.93593	2.65043	0.000318659	-1.85901	2.43582
1716545	chr5:1716545:TGA:T	1.67107e-13	-1.71152	-1.38232	4.61985e-06	-1.74085	-1.40646	7.53623e-06	-1.74427	-1.42333
1716551	chr5:1716551:TTTTTTA:T	1.42744e-12	-3.03431e-10	-0.948838	4.51077e-05	-3.03431e-10	-0.868621	7.79148e-05	-3.03431e-10	-0.831701
1716980	chr5:1716980:T:G	1.7643e-12	-3.03431e-10	-0.736969	4.31267e-05	-3.03431e-10	-0.913531	6.93522e-05	-3.03431e-10	-0.94812
1717338	chr5:1717338:C:T	8.60614e-13	-3.03431e-10	-1.45483	2.56516e-05	-3.03431e-10	-1.43307	4.36961e-05	-3.03431e-10	-1.41006
1717414	chr5:1717414:C:T	5.77848e-12	-3.03431e-10	0.449417	0.000184313	-3.03431e-10	0.538961	0.000325454	-3.03431e-10	0.597903
1717415	chr5:1717415:G:A	1.69882e-12	-3.03431e-10	-0.774789	4.58564e-05	-3.03431e-10	-0.852158	7.21688e-05	-3.03431e-10	-0.90831
1717978	chr5:1717978:T:A	5.70309e-13	-1.97952	0.11322	1.92916e-05	-1.98894	0.270941	3.49264e-05	-1.96252	0.32845
1718622	chr5:1718622:G:A	8.55926e-13	-3.03431e-10	-1.46029	2.55122e-05	-3.03431e-10	-1.43852	4.26425e-05	-3.03431e-10	-1.43447
1718694	chr5:1718694:T:G	4.73534e-13	-2.05226	-4.50893e-10	1.3961e-05	-2.0414	-4.50893e-10	2.32103e-05	-2.04272	-4.50893e-10
1718729	chr5:1718729:G:A	2.48885e-13	-2.01322	-0.682268	7.92302e-06	-2.02089	-0.587011	1.38701e-05	-2.00175	-0.555829
1718974	chr5:1718974:T:G	2.0555e-12	-2.05369	1.46949	5.0312e-05	-2.05053	1.2911	7.32939e-05	-2.05415	1.16131
1719050	chr5:1719050:G:A	1.16789e-12	-3.03431e-10	-1.14953	3.41958e-05	-3.03431e-10	-1.14557	5.85941e-05	-3.03431e-10	-1.11668
1719098	chr5:1719098:C:T	2.62293e-13	-1.91557	-0.727443	8.09062e-06	-1.96588	-0.621092	1.43603e-05	-1.94537	-0.577479
1719108	chr5:1719108:G:A	1.18431e-12	-3.03431e-10	-1.13556	3.46286e-05	-3.03431e-10	-1.13299	5.94087e-05	-3.03431e-10	-1.10288
1719204	chr5:1719204:G:A	1.13606e-12	-3.03431e-10	-1.17716	3.00696e-05	-3.03431e-10	-1.27416	4.90134e-05	-3.03431e-10	-1.29522
1719225	chr5:1719225:G:A	1.20224e-12	-1.99706	0.876522	3.15454e-05	-2.01602	0.789773	5.03977e-05	-1.99749	0.730116
1719424	chr5:1719424:A:G	2.29253e-12	-1.74107	1.266	5.27062e-05	-1.83451	1.12157	8.13442e-05	-1.84333	1.0547
1719598	chr5:1719598:A:G	1.15459e-12	-3.03431e-10	-1.16098	3.21509e-05	-3.03431e-10	-1.20723	5.12339e-05	-3.03431e-10	-1.25092
1719816	chr5:1719816:T:C	2.21829e-12	-3.03431e-10	-0.507986	5.72315e-05	-3.03431e-10	-0.630569	8.79006e-05	-3.03431e-10	-0.711111
1719957	chr5:1719957:A:G	1.18638e-12	-3.03431e-10	-1.13381	3.29624e-05	-3.03431e-10	-1.1823	5.24333e-05	-3.03431e-10	-1.22778
1720116	chr5:1720116:G:A	2.70389e-13	-1.47931	-1.13331	7.22717e-06	-1.57507	-1.12475	1.34029e-05	-1.46237	-1.12948
1720129	chr5:1720129:T:C	4.5401e-12	-3.03431e-10	0.208226	0.0001584	-3.03431e-10	0.387447	0.00030634	-3.03431e-10	0.537379
1720161	chr5:1720161:G:A	3.65654e-12	-1.94697	1.93876	8.90949e-05	-1.92507	1.7371	0.000128454	-1.95391	1.62217
1720172	chr5:1720172:G:C	1.02273e-12	-1.28225	-4.50893e-10	2.24727e-05	-1.56537	-4.50893e-10	3.86664e-05	-1.53235	-4.50893e-10
1720449	chr5:1720449:G:A	8.64214e-13	-3.03431e-10	-1.45066	2.49076e-05	-3.03431e-10	-1.4625	4.13813e-05	-3.03431e-10	-1.46449
1720487	chr5:1720487:A:G	1.23621e-12	-3.03431e-10	-1.09268	3.39455e-05	-3.03431e-10	-1.15292	5.37889e-05	-3.03431e-10	-1.20225
1720622	chr5:1720622:G:A	8.45911e-13	-3.03431e-10	-1.47206	2.46693e-05	-3.03431e-10	-1.47211	4.10968e-05	-3.03431e-10	-1.47139
1720629	chr5:1720629:G:A	9.21431e-13	-3.03431e-10	-1.38655	2.56468e-05	-3.03431e-10	-1.43325	4.22354e-05	-3.03431e-10	-1.44406
1720630	chr5:1720630:C:T	9.14831e-13	-3.03431e-10	-1.39374	2.55632e-05	-3.03431e-10	-1.43652	4.21573e-05	-3.03431e-10	-1.44591
1720652	chr5:1720652:G:A	6.7197e-13	-0.3648	-1.33747	1.97542e-05	-0.3296	-1.36471	2.9277e-05	-0.422636	-1.38788
1720666	chr5:1720666:C:T	2.14651e-12	-1.79348	1.2526	5.40453e-05	-1.78147	1.09362	7.7954e-05	-1.78989	0.958696
1720823	chr5:1720823:A:G	7.90932e-13	-1.77794	0.238677	1.98395e-05	-1.78441	0.0944111	2.87324e-05	-1.83493	0.00563673
1720888	chr5:1720888:G:A	2.47749e-12	-1.38482	0.987346	5.80925e-05	-1.41767	0.802032	8.21046e-05	-1.416	0.636679
1720902	chr5:1720902:G:T	1.54765e-12	-3.03431e-10	-0.867983	4.87731e-05	-3.03431e-10	-0.790495	8.84427e-05	-3.03431e-10	-0.704963
1721252	chr5:1721252:T:C	1.78405e-13	-2.05406	-0.974363	5.54538e-06	-2.04206	-0.922645	9.24131e-06	-2.05402	-0.909613
1721370	chr5:1721370:T:C	3.03749e-13	-2.02956	-0.466721	8.34397e-06	-1.94178	-0.614356	1.2019e-05	-2.01303	-0.687798
1721412	chr5:1721412:A:G	3.28906e-12	-0.204386	0.0902648	0.000114578	0.083411	-0.0198267	0.00015373	-0.044195	-0.107924
1721565	chr5:1721565:G:A	4.46508e-13	-1.9551	-0.155923	1.27784e-05	-2.02379	-0.106124	2.37526e-05	-1.95751	-0.0621162
1721608	chr5:1721608:G:A	4.33947e-13	-0.777572	-1.36198	1.52995e-05	-0.553188	-1.39667	2.24591e-05	-0.655508	-1.42011
1722111	chr5:1722111:T:G	4.73519e-13	-2.05229	-4.50893e-10	1.39577e-05	-2.04164	-4.50893e-10	2.3396e-05	-2.03475	-4.50893e-10
1722582	chr5:1722582:C:T	8.88894e-13	-3.03431e-10	-1.4225	2.54107e-05	-3.03431e-10	-1.4425	4.20714e-05	-3.03431e-10	-1.44795
1722863	chr5:1722863:G:A	4.72181e-13	-1.60384	-0.451276	8.69768e-06	-1.99215	-0.522468	1.53309e-05	-1.87181	-0.585635
1722908	chr5:1722908:CCA:C	2.80335e-13	-1.48303	-1.09347	4.96424e-06	-1.9395	-1.13591	9.23388e-06	-1.78613	-1.17831
1722948	chr5:1722948:G:A	2.82698e-13	-1.48108	-1.08702	4.99646e-06	-1.93896	-1.12998	9.29377e-06	-1.78522	-1.17275
1723030	chr5:1723030:C:T	8.7832e-13	-3.03431e-10	-1.43447	2.51807e-05	-3.03431e-10	-1.4516	4.17297e-05	-3.03431e-10	-1.4561
1723194	chr5:1723194:C:T	3.39813e-13	-1.72024	-0.663846	8.6107e-06	-2.0346	-0.490066	1.78591e-05	-1.9562	-0.348608
1723245	chr5:1723245:T:G	1.73671e-13	-2.05405	-1.00127	5.02632e-06	-2.04688	-1.0161	8.3241e-06	-2.0411	-1.02707
1723684	chr5:1723684:G:A	1.40195e-13	-1.84413	-1.42532	3.38469e-06	-2.02277	-1.43564	5.73699e-06	-2.00001	-1.44037
1723738	chr5:1723738:C:G	6.14345e-13	-2.0386	0.246675	2.55543e-05	-1.80175	0.364882	4.07267e-05	-1.91995	0.43952
1723847	chr5:1723847:G:A	7.43954e-13	-1.6005	-4.50893e-10	2.11023e-05	-1.62829	-4.50893e-10	3.51897e-05	-1.62657	-4.50893e-10
1724356	chr5:1724356:GCCC:G	3.56232e-13	-2.0343	-0.302596	1.09274e-05	-2.00151	-0.284893	1.84057e-05	-2.03708	-0.237576
1724360	chr5:1724360:TGCTCCTCGGCCATGCCCACCCTGCACCACTGGGTCTGCCCAGGC:T	5.56054e-13	-2.02697	0.135356	1.69499e-05	-1.99116	0.143755	2.87491e-05	-2.03149	0.202773
1724625	chr5:1724625:G:A	7.10005e-12	-3.03431e-10	0.65538	0.000212024	-3.03431e-10	0.679026	0.000374972	-3.03431e-10	0.739533
1724787	chr5:1724787:G:C	1.1915e-12	-1.99884	0.869328	4.09902e-05	-2.03883	1.07449	8.08486e-05	-1.99391	1.19917
1724943	chr5:1724943:C:T	2.92273e-13	-1.67116	-0.863624	6.95778e-06	-1.88514	-0.852674	1.30746e-05	-1.81051	-0.80613
1725097	chr5:1725097:C:T	1.11491e-12	-3.03431e-10	-1.19595	2.96979e-05	-3.03431e-10	-1.2866	4.74559e-05	-3.03431e-10	-1.32752
1725228	chr5:1725228:C:T	2.98179e-13	-1.112	-1.40279	1.04171e-05	-0.904807	-1.42942	1.57402e-05	-0.987398	-1.4437
1725254	chr5:1725254:C:G	2.02228e-12	-3.03431e-10	-0.600496	6.11218e-05	-3.03431e-10	-0.564805	0.000115347	-3.03431e-10	-0.439372
1725332	chr5:1725332:T:G	1.23734e-12	-3.03431e-10	-1.09176	3.77766e-05	-3.03431e-10	-1.04598	6.35034e-05	-3.03431e-10	-1.03622
1726323	chr5:1726323:A:G	6.86899e-13	-1.68029	-4.50893e-10	2.32322e-05	-1.53213	-4.50893e-10	3.80897e-05	-1.54737	-4.50893e-10
1726595	chr5:1726595:G:C	4.31094e-13	-1.87173	-0.274425	1.15322e-05	-1.92982	-0.302714	1.91571e-05	-1.90358	-0.331064
1726618	chr5:1726618:C:T	1.00844e-12	-3.03431e-10	-1.29632	2.82553e-05	-3.03431e-10	-1.33639	4.61678e-05	-3.03431e-10	-1.35503
1727157	chr5:1727157:G:C	1.04189e-12	-3.03431e-10	-1.26369	3.13048e-05	-3.03431e-10	-1.2339	5.59732e-05	-3.03431e-10	-1.16244
1727385	chr5:1727385:A:G	1.24397e-13	-1.92077	-1.46823	4.29257e-06	-1.80389	-1.41689	8.01799e-06	-1.77899	-1.32664
1727816	chr5:1727816:G:A	1.08447e-11	2.12943	-1.05048	6.96965e-05	0.790245	-1.22377	0.000143135	1.07252	-1.29605
1727978	chr5:1727978:G:T	1.4829e-13	-2.01119	-1.20212	3.99677e-06	-2.04194	-1.25024	6.58882e-06	-2.0322	-1.26974
1728009	chr5:1728009:G:A	1.17029e-12	-3.03431e-10	-1.14747	3.54815e-05	-3.03431e-10	-1.10866	6.45357e-05	-3.03431e-10	-1.0201
1728080	chr5:1728080:A:G	1.06045e-12	-3.03431e-10	-1.24603	3.1441e-05	-3.03431e-10	-1.22956	5.5899e-05	-3.03431e-10	-1.16377
1728085	chr5:1728085:G:A	1.25574e-12	-3.03431e-10	-1.077	3.81389e-05	-3.03431e-10	-1.03644	6.99249e-05	-3.03431e-10	-0.939896
1728251	chr5:1728251:A:G	1.41144e-13	-2.01451	-1.24819	3.83321e-06	-2.04389	-1.29008	6.32282e-06	-2.03494	-1.30821
1728404	chr5:1728404:G:A	1.40645e-12	-3.03431e-10	-0.963651	4.63945e-05	-3.03431e-10	-0.840493	8.06796e-05	-3.03431e-10	-0.796831
1728580	chr5:1728580:T:G	1.4696e-13	-2.02792	-1.1944	3.98938e-06	-2.05031	-1.24372	6.55195e-06	-2.04369	-1.26386
1729313	chr5:1729313:C:G	1.51943e-13	-2.03455	-1.15442	4.67034e-06	-2.05221	-1.08423	8.25238e-06	-2.05407	-1.02275
1729555	chr5:1729555:C:A	1.81851e-12	-0.706704	-4.50893e-10	2.46293e-05	-1.47374	-4.50893e-10	5.3465e-05	-1.20829	-4.50893e-10
1729881	chr5:1729881:T:C	1.10228e-12	-3.03431e-10	-1.20735	3.3163e-05	-3.03431e-10	-1.17624	5.64219e-05	-3.03431e-10	-1.15446
1730522	chr5:1730522:T:C	3.49837e-13	-1.92892	-0.426092	1.24984e-05	-1.72418	-0.427893	1.8276e-05	-1.87144	-0.410287
1730560	chr5:1730560:C:T	8.72541e-13	-3.03431e-10	-1.44107	2.52991e-05	-3.03431e-10	-1.4469	4.14758e-05	-3.03431e-10	-1.46221
1730857	chr5:1730857:C:G	1.16386e-12	0.247979	-1.40096	1.06753e-05	-0.949231	-1.36051	2.8501e-05	-0.51998	-1.3174
1730937	chr5:1730937:G:A	9.82728e-13	0.122849	-1.44499	9.22972e-06	-1.03939	-1.41586	2.39101e-05	-0.628862	-1.38415
1730939	chr5:1730939:G:A	1.13498e-13	-2.05451	-1.42618	3.33933e-06	-2.0155	-1.45641	5.32177e-06	-2.05213	-1.46338
1731065	chr5:1731065:C:T	1.872e-13	-2.04128	-0.939025	6.18146e-06	-1.91608	-0.940035	9.56301e-06	-2.01027	-0.919141
1731334	chr5:1731334:G:A	9.54309e-13	-3.03431e-10	-1.35149	3.00727e-05	-3.03431e-10	-1.27406	5.1062e-05	-3.03431e-10	-1.25428
1731443	chr5:1731443:A:G	3.05481e-13	-2.04645	-0.444136	8.26544e-06	-2.03145	-0.534144	1.30555e-05	-2.03855	-0.579561
1731486	chr5:1731486:C:A	8.78613e-13	-3.03431e-10	-1.43413	2.59368e-05	-3.03431e-10	-1.42201	4.36656e-05	-3.03431e-10	-1.41076
1731645	chr5:1731645:G:A	2.08509e-13	-1.95535	-0.917146	9.40222e-06	-1.76515	-0.67158	1.96482e-05	-1.77415	-0.435183
1731922	chr5:1731922:G:C	2.45393e-13	-1.60706	-1.10255	1.04723e-05	-1.21989	-1.10905	1.34657e-05	-1.49192	-1.09525
1732345	chr5:1732345:T:C	2.08057e-13	-1.4746	-1.40007	3.8995e-06	-1.93752	-1.3793	7.89547e-06	-1.76592	-1.35511
1732452	chr5:1732452:G:A	8.27575e-12	-3.03431e-10	0.808607	0.000265961	-3.03431e-10	0.905676	0.000468556	-3.03431e-10	0.962337
1732803	chr5:1732803:G:C	7.44472e-13	-1.5998	-4.50893e-10	1.5777e-05	-1.91912	-4.50893e-10	2.78481e-05	-1.86055	-4.50893e-10
1732853	chr5:1732853:G:T	2.14257e-13	-1.37268	-1.47262	5.8304e-06	-1.44384	-1.47075	1.04372e-05	-1.37635	-1.4656
1733052	chr5:1733052:G:A	5.35147e-13	-0.461219	-1.46872	2.17023e-05	-0.185808	-1.41445	2.85522e-05	-0.499606	-1.33598
1733135	chr5:1733135:A:G	3.57336e-12	-3.03431e-10	-0.0312153	0.000124461	-3.03431e-10	0.146316	0.000263149	-3.03431e-10	0.385402
1733662	chr5:1733662:G:A	4.58375e-12	-3.03431e-10	0.217796	0.00015281	-3.03431e-10	0.351522	0.000245256	-3.03431e-10	0.314985
1733915	chr5:1733915:G:A	1.75855e-13	-1.5908	-1.45202	7.55702e-06	-1.18731	-1.46789	9.66928e-06	-1.44574	-1.47262
1733989	chr5:1733989:C:T	7.13523e-12	-3.03431e-10	0.660322	0.000223999	-3.03431e-10	0.73397	0.000417481	-3.03431e-10	0.84692
1734008	chr5:1734008:C:T	9.68687e-13	-1.33654	-4.50893e-10	3.20932e-05	-1.20903	-4.50893e-10	4.7852e-05	-1.3192	-4.50893e-10
1734071	chr5:1734071:C:T	3.25221e-12	-3.03431e-10	-0.125387	0.000104335	-3.03431e-10	-0.0300688	0.000183922	-3.03431e-10	0.0271955
1734238	chr5:1734238:G:A	5.84348e-13	-0.429066	-1.41292	8.29735e-06	-1.14161	-1.42012	1.53751e-05	-1.02257	-1.432
1734260	chr5:1734260:TTAAC:T	8.86579e-13	-3.03431e-10	-1.42511	2.64905e-05	-3.03431e-10	-1.40089	4.55214e-05	-3.03431e-10	-1.36914
1734368	chr5:1734368:G:A	2.04697e-13	-1.57693	-1.31402	8.96976e-06	-1.18421	-1.29961	1.11705e-05	-1.45892	-1.31511
1734719	chr5:1734719:T:C	3.4533e-13	-1.54118	-0.826798	8.39106e-06	-1.61362	-0.936889	1.28818e-05	-1.67281	-0.958694
1735063	chr5:1735063:T:A	2.18275e-13	-1.42612	-1.4006	1.0195e-05	-0.979511	-1.37626	1.2714e-05	-1.28685	-1.35777
1735189	chr5:1735189:G:C	9.81622e-13	-3.03431e-10	-1.32327	2.96823e-05	-3.03431e-10	-1.28712	5.04599e-05	-3.03431e-10	-1.26614
1735504	chr5:1735504:T:C	2.06448e-13	-1.45932	-1.4231	3.59036e-06	-1.96904	-1.43038	6.7642e-06	-1.83323	-1.44244
1735575	chr5:1735575:AG:A	2.72835e-13	-1.45328	-1.15033	1.29649e-05	-1.0198	-1.09563	1.66968e-05	-1.32042	-1.05168
1735586	chr5:1735586:G:T	1.25174e-13	-1.9902	-1.39257	3.81754e-06	-1.92489	-1.41317	6.08565e-06	-1.94978	-1.4316
1736119	chr5:1736119:G:A	8.53568e-13	-3.03431e-10	-1.46305	2.49632e-05	-3.03431e-10	-1.46027	4.18168e-05	-3.03431e-10	-1.45402
1736596	chr5:1736596:T:C	1.29495e-13	-1.88751	-1.46133	4.14663e-06	-1.80586	-1.44952	6.89608e-06	-1.822	-1.43436
1737031	chr5:1737031:C:T	8.89818e-13	-3.03431e-10	-1.42146	2.67226e-05	-3.03431e-10	-1.39216	4.6582e-05	-3.03431e-10	-1.3461
1737312	chr5:1737312:A:G	2.53202e-13	-1.33139	-1.3469	4.41241e-06	-1.90624	-1.28702	9.38908e-06	-1.73351	-1.21426
1737530	chr5:1737530:T:C	1.11439e-13	-2.05453	-1.44447	3.1817e-06	-2.05374	-1.46652	5.30295e-06	-2.0488	-1.47025
1737572	chr5:1737572:C:G	3.23651e-13	-1.21283	-1.21998	5.00706e-06	-1.83511	-1.23172	1.10333e-05	-1.59544	-1.19096
1737827	chr5:1737827:G:T	1.56344e-12	-3.03431e-10	-0.857834	4.31338e-05	-3.03431e-10	-0.913367	7.06841e-05	-3.03431e-10	-0.929097
1738401	chr5:1738401:T:C	2.24185e-13	-1.44213	-1.35788	1.01438e-05	-1.00455	-1.35626	1.26525e-05	-1.31481	-1.33466
1738581	chr5:1738581:T:C	1.08486e-12	-3.03431e-10	-1.22327	2.90626e-05	-3.03431e-10	-1.30822	4.63186e-05	-3.03431e-10	-1.35177
1738951	chr5:1738951:A:G	2.40766e-12	-3.03431e-10	-0.426069	7.72378e-05	-3.03431e-10	-0.330784	0.000125127	-3.03431e-10	-0.357989
1739151	chr5:1739151:T:C	1.38992e-12	0.296291	-1.27176	1.94486e-05	-0.480132	-1.22977	3.76469e-05	-0.385814	-1.17325
1739210	chr5:1739210:T:C	2.03921e-12	0.617456	-1.20961	2.01418e-05	-0.407161	-1.26772	4.36338e-05	-0.152504	-1.25898
1739232	chr5:1739232:A:G	3.5637e-12	-3.03431e-10	-0.0339242	0.000117213	-3.03431e-10	0.0863164	0.000212441	-3.03431e-10	0.171348
1739493	chr5:1739493:A:C	2.21747e-12	-3.03431e-10	-0.508357	6.90581e-05	-3.03431e-10	-0.442725	0.000110653	-3.03431e-10	-0.480915
1739643	chr5:1739643:AT:A	6.03678e-13	-1.80944	-4.50893e-10	1.39163e-05	-2.04461	-4.50893e-10	2.45058e-05	-1.98841	-4.50893e-10
1739701	chr5:1739701:T:C	2.57546e-13	-1.30961	-1.35167	4.42329e-06	-1.89731	-1.29348	9.42877e-06	-1.72216	-1.22139
1739711	chr5:1739711:G:A	1.11378e-13	-2.05434	-1.44521	3.18208e-06	-2.0534	-1.46673	5.31091e-06	-2.04727	-1.47028
1739979	chr5:1739979:TG:T	1.15316e-13	-1.9951	-1.4697	3.59582e-06	-1.92597	-1.47193	5.81794e-06	-1.95389	-1.47248
1740160	chr5:1740160:G:A	1.19383e-12	0.0779793	-1.20553	1.54185e-05	-0.767602	-1.1745	2.99449e-05	-0.650605	-1.13735
1740292	chr5:1740292:T:C	4.81701e-13	-2.03515	-4.50893e-10	1.63645e-05	-1.88256	-4.50893e-10	2.49344e-05	-1.97107	-4.50893e-10
1740405	chr5:1740405:CTT:C	2.55504e-13	-1.39368	-1.27556	1.37487e-05	-0.913877	-1.14285	1.94501e-05	-1.22006	-0.999405
1740479	chr5:1740479:CTAT:C	1.3216e-13	-1.91446	-1.41401	5.26687e-06	-1.60576	-1.41048	7.22598e-06	-1.81555	-1.39408
1740484	chr5:1740484:ATTT:A	2.3295e-12	0.750614	-1.20968	2.15611e-05	-0.337776	-1.26901	4.71834e-05	-0.0724661	-1.26081
1740560	chr5:1740560:T:C	1.32513e-12	-3.03431e-10	-1.02321	3.93902e-05	-3.03431e-10	-1.00416	6.27842e-05	-3.03431e-10	-1.04761
1741093	chr5:1741093:A:G	1.31431e-12	-3.03431e-10	-1.03141	4.08674e-05	-3.03431e-10	-0.96734	7.02796e-05	-3.03431e-10	-0.934836
1741110	chr5:1741110:G:A	1.16284e-13	-1.99148	-1.46497	3.61906e-06	-1.92246	-1.469	5.85095e-06	-1.94857	-1.47215
1741427	chr5:1741427:T:C	1.56282e-12	-3.03431e-10	-0.858231	4.31166e-05	-3.03431e-10	-0.913766	7.06549e-05	-3.03431e-10	-0.92951
1741494	chr5:1741494:C:T	1.24e-12	0.114205	-1.20382	1.59449e-05	-0.735063	-1.17347	3.11487e-05	-0.612056	-1.13649
1741808	chr5:1741808:T:A	3.46161e-12	-3.03431e-10	-0.0629889	0.000112523	-3.03431e-10	0.0454884	0.000194911	-3.03431e-10	0.0852236
1741824	chr5:1741824:C:T	1.16419e-12	-3.03431e-10	-1.15269	3.4241e-05	-3.03431e-10	-1.14425	5.85197e-05	-3.03431e-10	-1.11795
1742082	chr5:1742082:G:T	2.29208e-13	-1.44013	-1.33772	1.03511e-05	-1.00559	-1.33498	1.30046e-05	-1.311	-1.31102
1742089	chr5:1742089:T:C	5.09162e-13	-1.97971	-4.50893e-10	2.27513e-05	-1.55305	-4.50893e-10	3.10956e-05	-1.75025	-4.50893e-10
1742211	chr5:1742211:T:C	3.79542e-12	-3.03431e-10	0.0290725	0.000124794	-3.03431e-10	0.148994	0.000212922	-3.03431e-10	0.173608
1742409	chr5:1742409:T:G	1.17469e-12	-3.03431e-10	-1.14372	3.58784e-05	-3.03431e-10	-1.09754	6.01811e-05	-3.03431e-10	-1.08996
1742509	chr5:1742509:G:A	2.85452e-13	-1.25336	-1.30504	4.80065e-06	-1.87083	-1.2381	1.04676e-05	-1.68323	-1.1558
1742531	chr5:1742531:G:A	3.01897e-13	-1.37476	-1.12763	1.38571e-05	-0.932954	-1.11593	1.69851e-05	-1.25402	-1.10096
1742581	chr5:1742581:A:T	2.76401e-13	-1.28372	-1.3069	4.72345e-06	-1.88457	-1.24056	1.02317e-05	-1.70319	-1.15863
1742775	chr5:1742775:T:C	1.81924e-13	-2.05224	-0.95665	4.74284e-06	-2.05427	-1.06677	7.67943e-06	-2.05367	-1.0951
1742883	chr5:1742883:T:C	1.15397e-12	-3.03431e-10	-1.16151	3.39358e-05	-3.03431e-10	-1.1532	5.79735e-05	-3.03431e-10	-1.12733
1742985	chr5:1742985:G:A	2.1832e-13	-1.38389	-1.44263	1.00423e-05	-0.901568	-1.4693	1.22569e-05	-1.21036	-1.47087
1743085	chr5:1743085:TAACTCAG:T	1.56571e-12	-3.03431e-10	-0.856384	4.31927e-05	-3.03431e-10	-0.912003	7.07781e-05	-3.03431e-10	-0.927767
1743104	chr5:1743104:T:C	4.45304e-12	-3.03431e-10	0.188865	0.000143991	-3.03431e-10	0.292079	0.000266835	-3.03431e-10	0.399312
1743293	chr5:1743293:A:G	2.81241e-13	-1.28943	-1.28383	4.84012e-06	-1.88741	-1.21332	1.05248e-05	-1.7068	-1.12678
1743715	chr5:1743715:G:C	2.47697e-13	-1.43918	-1.26109	1.31642e-05	-0.975614	-1.12456	1.88626e-05	-1.27299	-0.977145
1743913	chr5:1743913:G:T	2.47353e-13	-1.39429	-1.30737	4.49995e-06	-1.93294	-1.24067	9.53728e-06	-1.774	-1.15811
1743961	chr5:1743961:G:C	1.60134e-12	-3.03431e-10	-0.833879	4.28177e-05	-3.03431e-10	-0.920722	7.02781e-05	-3.03431e-10	-0.934857
1744013	chr5:1744013:G:A	2.73545e-13	-1.29197	-1.30904	4.69276e-06	-1.88868	-1.24298	1.01469e-05	-1.70868	-1.16147
1744099	chr5:1744099:C:T	2.89672e-13	-1.24132	-1.30241	4.84263e-06	-1.86495	-1.23527	1.05917e-05	-1.67477	-1.15248
1744242	chr5:1744242:G:A	2.76237e-13	-1.2876	-1.30361	4.73162e-06	-1.88672	-1.23668	1.02497e-05	-1.70594	-1.15413
1744369	chr5:1744369:G:A	2.6826e-13	-1.30099	-1.31953	4.61477e-06	-1.89298	-1.25543	9.93795e-06	-1.71496	-1.17599
1744638	chr5:1744638:G:A	2.48044e-13	-1.38772	-1.31115	4.49423e-06	-1.92973	-1.24515	9.53552e-06	-1.76896	-1.16333
1744716	chr5:1744716:G:A	1.99252e-13	-2.05316	-0.864752	5.15813e-06	-2.05452	-0.982577	8.35826e-06	-2.05296	-1.01111
1745389	chr5:1745389:A:G	4.85388e-13	-2.02753	-4.50893e-10	1.67614e-05	-1.8586	-4.50893e-10	2.53541e-05	-1.95438	-4.50893e-10
1745431	chr5:1745431:T:G	8.57626e-13	-3.03431e-10	-1.45831	2.51797e-05	-3.03431e-10	-1.45164	4.21295e-05	-3.03431e-10	-1.44657
1745536	chr5:1745536:C:T	2.55685e-12	-3.03431e-10	-0.365945	8.25174e-05	-3.03431e-10	-0.264664	0.000133849	-3.03431e-10	-0.290603
1745918	chr5:1745918:G:A	9.10905e-13	-3.03431e-10	-1.39804	2.70363e-05	-3.03431e-10	-1.38049	4.59717e-05	-3.03431e-10	-1.35929
1746192	chr5:1746192:G:A	2.47249e-12	-3.03431e-10	-0.399495	7.95646e-05	-3.03431e-10	-0.301105	0.000129074	-3.03431e-10	-0.32693
1746318	chr5:1746318:G:A	1.47698e-12	0.33309	-1.24781	1.55593e-05	-0.628819	-1.30419	3.30201e-05	-0.394187	-1.29601
1746474	chr5:1746474:C:T	3.88918e-12	-3.03431e-10	0.0534749	0.000129074	-3.03431e-10	0.182709	0.000233962	-3.03431e-10	0.267841
1746571	chr5:1746571:C:T	5.9472e-13	-1.82439	-4.50893e-10	1.73501e-05	-1.82408	-4.50893e-10	2.90351e-05	-1.81881	-4.50893e-10
1746590	chr5:1746590:T:A	4.09751e-13	-0.947658	-1.24927	5.97674e-06	-1.7155	-1.1743	1.38982e-05	-1.47381	-1.08175
1747011	chr5:1747011:T:G	6.35375e-13	-1.75826	-4.50893e-10	1.40811e-05	-2.03284	-4.50893e-10	2.51945e-05	-1.96069	-4.50893e-10
1747408	chr5:1747408:C:T	2.84802e-12	1.1051	-1.3632	3.10595e-05	0.141187	-1.38296	6.68256e-05	0.375221	-1.36045
1747458	chr5:1747458:G:A	9.42518e-13	-3.03431e-10	-1.36392	2.84304e-05	-3.03431e-10	-1.33021	4.78824e-05	-3.03431e-10	-1.31857
1747614	chr5:1747614:G:A	4.72822e-13	-2.05376	-4.50893e-10	1.75123e-05	-1.81477	-4.50893e-10	2.55678e-05	-1.94598	-4.50893e-10
1747657	chr5:1747657:T:G	1.3748e-13	-2.05388	-1.23512	3.98969e-06	-2.04911	-1.24485	6.70951e-06	-2.03934	-1.24445
1748238	chr5:1748238:C:T	5.32477e-12	-3.03431e-10	0.367647	0.000177826	-3.03431e-10	0.503132	0.000325838	-3.03431e-10	0.599082
1748621	chr5:1748621:G:C	1.29502e-13	-2.05263	-1.29616	3.74551e-06	-2.05459	-1.30253	6.2545e-06	-2.05213	-1.30189
1748635	chr5:1748635:G:A	7.66364e-13	-1.57082	-4.50893e-10	2.50364e-05	-1.45734	-4.50893e-10	3.79055e-05	-1.55222	-4.50893e-10
1748741	chr5:1748741:T:C	8.4576e-13	-3.03431e-10	-1.47224	2.46698e-05	-3.03431e-10	-1.47209	4.11413e-05	-3.03431e-10	-1.47031
1748768	chr5:1748768:C:A	1.19102e-12	-3.03431e-10	-1.12992	3.50161e-05	-3.03431e-10	-1.12187	5.98886e-05	-3.03431e-10	-1.09483
1748794	chr5:1748794:T:G	1.94343e-12	0.603313	-1.24358	2.38601e-05	-0.247427	-1.25804	4.5832e-05	-0.138786	-1.22355
1748922	chr5:1748922:T:C	1.67248e-12	-3.03431e-10	-0.790418	4.04784e-05	-3.03431e-10	-0.976905	6.40548e-05	-3.03431e-10	-1.02758
1748978	chr5:1748978:G:C	8.99441e-13	-3.03431e-10	-1.4107	2.70599e-05	-3.03431e-10	-1.37962	4.73281e-05	-3.03431e-10	-1.33021
1749228	chr5:1749228:G:A	1.11583e-13	-2.04533	-1.45238	3.31967e-06	-2.01713	-1.46068	5.40321e-06	-2.03195	-1.46837
1749275	chr5:1749275:C:T	9.17906e-13	-3.03431e-10	-1.39038	2.58288e-05	-3.03431e-10	-1.42618	4.24079e-05	-3.03431e-10	-1.43998
1749584	chr5:1749584:C:T	8.90144e-13	-3.03431e-10	-1.4211	2.63421e-05	-3.03431e-10	-1.4065	4.44536e-05	-3.03431e-10	-1.39287
1749749	chr5:1749749:GA:G	2.77839e-12	0.872748	-1.1556	2.59913e-05	-0.199034	-1.22088	5.78833e-05	0.0843429	-1.21323
1750167	chr5:1750167:G:A	3.67417e-13	-1.31612	-0.989858	6.68568e-06	-1.89867	-0.879039	1.50651e-05	-1.72297	-0.751971
1750304	chr5:1750304:G:A	8.46313e-13	-3.03431e-10	-1.47159	2.46626e-05	-3.03431e-10	-1.47239	4.10662e-05	-3.03431e-10	-1.47213
1750404	chr5:1750404:C:T	5.21259e-12	-3.03431e-10	0.346355	0.000172939	-3.03431e-10	0.475264	0.00031619	-3.03431e-10	0.569027
1750497	chr5:1750497:G:A	1.5869e-12	-3.03431e-10	-0.842941	4.50251e-05	-3.03431e-10	-0.870453	7.35212e-05	-3.03431e-10	-0.889744
1750528	chr5:1750528:C:T	1.81971e-12	-3.03431e-10	-0.706046	5.33521e-05	-3.03431e-10	-0.70076	9.30391e-05	-3.03431e-10	-0.654298
1750595	chr5:1750595:C:T	2.72112e-12	1.02485	-1.32853	2.44236e-05	-0.0944303	-1.38769	5.37709e-05	0.19798	-1.40057
1750608	chr5:1750608:A:G	1.16809e-13	-2.03387	-1.41806	3.49307e-06	-1.99489	-1.432	5.61938e-06	-2.01398	-1.44712
1750964	chr5:1750964:A:G	2.54168e-12	-3.03431e-10	-0.371898	7.81704e-05	-3.03431e-10	-0.318782	0.000133018	-3.03431e-10	-0.29683
1751059	chr5:1751059:TC:T	8.45507e-13	-3.03431e-10	-1.47254	2.46604e-05	-3.03431e-10	-1.47247	4.11167e-05	-3.03431e-10	-1.4709
1751304	chr5:1751304:C:T	2.71487e-12	1.02066	-1.32664	2.46248e-05	-0.0876923	-1.38622	5.43741e-05	0.207504	-1.39893
1751353	chr5:1751353:C:T	2.39996e-12	-3.03431e-10	-0.42927	7.71313e-05	-3.03431e-10	-0.332165	0.000125169	-3.03431e-10	-0.357652
1751373	chr5:1751373:C:T	8.83696e-13	-3.03431e-10	-1.42836	2.49516e-05	-3.03431e-10	-1.46073	4.11861e-05	-3.03431e-10	-1.46922
1751390	chr5:1751390:T:A	3.19449e-11	-3.03431e-10	2.15929	0.000780705	-3.03431e-10	1.98252	0.00126355	-3.03431e-10	1.95436
1751865	chr5:1751865:C:A	2.60625e-12	0.977976	-1.32479	2.17827e-05	-0.173181	-1.42338	4.67742e-05	0.109349	-1.45133
1751914	chr5:1751914:A:G	1.20285e-12	-3.03431e-10	-1.12003	3.69876e-05	-3.03431e-10	-1.06709	6.35247e-05	-3.03431e-10	-1.03589
1752179	chr5:1752179:C:T	8.45507e-13	-3.03431e-10	-1.47254	2.46604e-05	-3.03431e-10	-1.47247	4.11167e-05	-3.03431e-10	-1.4709
1752485	chr5:1752485:C:A	1.86111e-12	-3.03431e-10	-0.683551	5.45638e-05	-3.03431e-10	-0.678302	9.51043e-05	-3.03431e-10	-0.632343
1752576	chr5:1752576:G:A	1.45813e-13	-2.01716	-1.21299	4.47717e-06	-1.99012	-1.18857	7.44891e-06	-2.01264	-1.16661
1752845	chr5:1752845:C:T	8.74137e-13	-3.03431e-10	-1.43924	2.48464e-05	-3.03431e-10	-1.46496	4.12178e-05	-3.03431e-10	-1.46845
1752914	chr5:1752914:G:A	1.20193e-12	-1.1208	-4.50893e-10	2.914e-05	-1.30556	-4.50893e-10	5.18762e-05	-1.23846	-4.50893e-10
1752940	chr5:1752940:C:T	1.86976e-12	-3.03431e-10	-0.678911	5.50686e-05	-3.03431e-10	-0.669093	9.64223e-05	-3.03431e-10	-0.618581
1752988	chr5:1752988:C:T	8.46395e-13	-3.03431e-10	-1.47149	2.46961e-05	-3.03431e-10	-1.47103	4.10746e-05	-3.03431e-10	-1.47193
1753130	chr5:1753130:A:G	1.13493e-13	-2.04829	-1.43244	3.35527e-06	-2.02295	-1.44419	5.44257e-06	-2.03637	-1.45669
1753191	chr5:1753191:T:C	6.29966e-13	-1.33227	-0.434544	9.79621e-06	-1.89594	-0.499739	2.01851e-05	-1.69271	-0.489669
1753212	chr5:1753212:T:G	3.84791e-12	-3.03431e-10	0.0428084	0.00012667	-3.03431e-10	0.163913	0.000231466	-3.03431e-10	0.257117
1753412	chr5:1753412:T:TGGCAG	8.46443e-13	-3.03431e-10	-1.47144	2.47302e-05	-3.03431e-10	-1.46965	4.10588e-05	-3.03431e-10	-1.47231
1753465	chr5:1753465:CT:C	3.1217e-12	-3.03431e-10	-0.166345	0.000101776	-3.03431e-10	-0.0548986	0.000183319	-3.03431e-10	0.0239079
1753506	chr5:1753506:A:G	1.11726e-12	-3.03431e-10	-1.19385	3.34236e-05	-3.03431e-10	-1.16841	5.68568e-05	-3.03431e-10	-1.14678
1753719	chr5:1753719:C:T	2.22624e-13	-1.47817	-1.32882	3.88797e-06	-1.97637	-1.34341	7.18712e-06	-1.84433	-1.37069
1753739	chr5:1753739:A:G	2.59449e-13	-1.62555	-1.02837	1.1264e-05	-1.28435	-0.971713	1.69855e-05	-1.42692	-0.928031
1754222	chr5:1754222:C:A	2.22892e-13	-1.33423	-1.47156	3.64124e-06	-1.9131	-1.47225	7.22114e-06	-1.74555	-1.46475
1754258	chr5:1754258:A:G	2.22274e-13	-1.33596	-1.47261	3.64511e-06	-1.91404	-1.47025	7.25768e-06	-1.74659	-1.45867
1754326	chr5:1754326:T:C	1.285e-12	-3.03431e-10	-1.05396	4.06164e-05	-3.03431e-10	-0.973502	7.18896e-05	-3.03431e-10	-0.912186
1754354	chr5:1754354:G:T	8.49951e-13	-3.03431e-10	-1.4673	2.55784e-05	-3.03431e-10	-1.43593	4.40672e-05	-3.03431e-10	-1.4016
1754506	chr5:1754506:A:G	2.0466e-12	-0.588544	-4.50893e-10	4.10411e-05	-0.963099	-4.50893e-10	6.60787e-05	-0.996472	-4.50893e-10
1754709	chr5:1754709:A:G	1.45442e-12	-3.03431e-10	-0.930113	4.61598e-05	-3.03431e-10	-0.845563	8.1889e-05	-3.03431e-10	-0.781953
1754743	chr5:1754743:G:A	1.19009e-13	-2.05371	-1.37957	3.67355e-06	-2.03199	-1.34453	6.36584e-06	-2.04233	-1.29404
1755057	chr5:1755057:C:T	8.59047e-13	-3.03431e-10	-1.45665	2.46753e-05	-3.03431e-10	-1.47187	4.15355e-05	-3.03431e-10	-1.46077
1755060	chr5:1755060:G:C	8.5865e-13	-3.03431e-10	-1.45712	2.4678e-05	-3.03431e-10	-1.47176	4.15532e-05	-3.03431e-10	-1.46034
1755285	chr5:1755285:C:T	1.08589e-13	-2.05273	-1.47218	3.37399e-06	-2.00851	-1.45307	5.90282e-06	-2.01034	-1.40154
1755487	chr5:1755487:T:C	2.78108e-13	-1.12068	-1.46379	4.47139e-06	-1.7308	-1.44917	9.20483e-06	-1.54428	-1.4233
1755849	chr5:1755849:T:C	2.98927e-12	1.03513	-1.24483	3.66985e-05	0.242897	-1.31784	7.09468e-05	0.409206	-1.33459
1755869	chr5:1755869:G:C	1.09286e-13	-2.05046	-1.46805	3.4872e-06	-2.01384	-1.41474	6.30335e-06	-1.98882	-1.35742
1756000	chr5:1756000:C:T	2.78838e-13	-1.53756	-1.04429	1.39473e-05	-1.0957	-0.946689	2.11689e-05	-1.28484	-0.849947
1756078	chr5:1756078:A:C	8.5703e-13	-3.03431e-10	-1.45901	2.57708e-05	-3.03431e-10	-1.42843	4.40211e-05	-3.03431e-10	-1.40265
1756181	chr5:1756181:T:C	1.68298e-12	-3.03431e-10	-0.784156	4.64913e-05	-3.03431e-10	-0.838408	7.39344e-05	-3.03431e-10	-0.884139
1756186	chr5:1756186:C:T	2.70542e-13	-2.0533	-0.558754	7.76344e-06	-2.04584	-0.582405	1.29914e-05	-2.03424	-0.588791
1756194	chr5:1756194:G:A	1.35077e-12	-1.00405	-4.50893e-10	3.2276e-05	-1.20335	-4.50893e-10	5.77841e-05	-1.1306	-4.50893e-10
1756294	chr5:1756294:G:A	9.12141e-13	-3.03431e-10	-1.39668	2.66526e-05	-3.03431e-10	-1.39479	4.36084e-05	-3.03431e-10	-1.41207
1756311	chr5:1756311:T:C	8.45592e-13	-3.03431e-10	-1.47244	2.46613e-05	-3.03431e-10	-1.47244	4.10723e-05	-3.03431e-10	-1.47198
1756422	chr5:1756422:G:A	1.12142e-13	-2.0382	-1.45452	3.39252e-06	-1.98372	-1.47238	5.69368e-06	-1.98809	-1.45987
1756564	chr5:1756564:C:T	2.81488e-12	0.995396	-1.2652	3.4797e-05	0.206777	-1.33492	6.72132e-05	0.371652	-1.3511
1756743	chr5:1756743:A:C	2.65228e-13	-2.05071	-0.581183	7.54694e-06	-2.05459	-0.601945	1.24756e-05	-2.05257	-0.610968
1757327	chr5:1757327:C:T	9.48241e-13	-3.03431e-10	-1.35787	2.7715e-05	-3.03431e-10	-1.3557	4.51589e-05	-3.03431e-10	-1.37713
1757511	chr5:1757511:C:T	9.34243e-13	-3.03431e-10	-1.37274	2.72945e-05	-3.03431e-10	-1.37099	4.45372e-05	-3.03431e-10	-1.39099
1758067	chr5:1758067:C:T	3.38798e-13	-1.5073	-0.879776	1.74605e-05	-1.05027	-0.767459	2.67361e-05	-1.24403	-0.657269
1758171	chr5:1758171:T:G	9.40835e-13	-3.03431e-10	-1.36571	2.74903e-05	-3.03431e-10	-1.36384	4.4823e-05	-3.03431e-10	-1.3846
1758241	chr5:1758241:G:A	9.58912e-13	-3.03431e-10	-1.34668	2.80198e-05	-3.03431e-10	-1.34476	4.56091e-05	-3.03431e-10	-1.36721
1758380	chr5:1758380:G:A	1.66235e-12	-3.03431e-10	-0.796489	4.87795e-05	-3.03431e-10	-0.790364	8.47574e-05	-3.03431e-10	-0.747524
1758412	chr5:1758412:G:C	8.74137e-13	-3.03431e-10	-1.43924	2.48464e-05	-3.03431e-10	-1.46496	4.12178e-05	-3.03431e-10	-1.46845
1758547	chr5:1758547:T:C	1.89881e-13	-1.52357	-1.44251	7.47157e-06	-1.21281	-1.45376	9.92263e-06	-1.43867	-1.45383
1758646	chr5:1758646:C:A	1.11357e-13	-2.0292	-1.47053	3.36896e-06	-1.99099	-1.47208	5.50738e-06	-2.00887	-1.47236
1758691	chr5:1758691:A:G	5.14825e-13	-1.26597	-0.702683	1.02117e-05	-1.80524	-0.548901	2.35115e-05	-1.63813	-0.391702
1758845	chr5:1758845:G:T	3.13102e-13	-2.05257	-0.413374	8.88953e-06	-2.05444	-0.438356	1.46609e-05	-2.05078	-0.451353
1758885	chr5:1758885:G:A	2.2596e-13	-1.60218	-1.18994	9.34385e-06	-1.27938	-1.16358	1.33358e-05	-1.42875	-1.16812
1758980	chr5:1758980:AAAAAAGAG:A	1.62507e-12	-3.03431e-10	-0.819174	4.42011e-05	-3.03431e-10	-0.888923	7.00446e-05	-3.03431e-10	-0.938185
1759048	chr5:1759048:CAT:C	1.30482e-12	-3.03431e-10	-1.03866	3.73707e-05	-3.03431e-10	-1.05679	6.5615e-05	-3.03431e-10	-1.00351
1759371	chr5:1759371:AG:A	2.54348e-12	-3.03431e-10	-0.371191	8.24476e-05	-3.03431e-10	-0.26551	0.00013363	-3.03431e-10	-0.292243
1759497	chr5:1759497:T:G	8.62181e-13	-3.03431e-10	-1.45301	2.48863e-05	-3.03431e-10	-1.46335	4.19253e-05	-3.03431e-10	-1.45143
1759693	chr5:1759693:C:T	6.52597e-12	-3.03431e-10	0.571067	0.000228778	-3.03431e-10	0.755079	0.000391991	-3.03431e-10	0.783922
1759784	chr5:1759784:G:A	2.8874e-13	-1.17095	-1.376	1.54323e-05	-0.653657	-1.28755	2.06223e-05	-0.981219	-1.17973
1759827	chr5:1759827:A:T	8.51128e-13	-3.03431e-10	-1.46592	2.49448e-05	-3.03431e-10	-1.46101	4.2075e-05	-3.03431e-10	-1.44786
1759947	chr5:1759947:G:A	4.44836e-13	-1.69527	-0.4195	2.10518e-05	-1.33568	-0.295001	3.45467e-05	-1.49211	-0.152893
1760012	chr5:1760012:A:C	1.36748e-13	-2.05006	-1.24427	4.90557e-06	-1.98221	-1.10509	9.05852e-06	-2.00151	-0.9821
1760072	chr5:1760072:C:T	2.79348e-12	-3.03431e-10	-0.277436	9.03227e-05	-3.03431e-10	-0.174285	0.000146208	-3.03431e-10	-0.20229
1760181	chr5:1760181:T:A	1.98555e-13	-1.8447	-1.07671	7.49322e-06	-1.59889	-1.06479	1.14036e-05	-1.70992	-1.04346
1760443	chr5:1760443:A:C	9.73028e-13	-3.03431e-10	-1.33206	2.86539e-05	-3.03431e-10	-1.32238	4.66917e-05	-3.03431e-10	-1.34375
1760506	chr5:1760506:C:A	6.28885e-13	-1.69618	-0.0723464	2.85217e-05	-1.33253	0.00551828	4.56211e-05	-1.49556	0.128609
1760569	chr5:1760569:G:C	2.53029e-13	-1.81929	-0.859686	9.14347e-06	-1.58245	-0.882182	1.34107e-05	-1.69712	-0.894145
1760763	chr5:1760763:C:T	1.89861e-13	-1.90998	-1.0562	6.85649e-06	-1.69614	-1.05634	1.05654e-05	-1.79273	-1.037
1760814	chr5:1760814:G:A	8.45456e-13	-3.03431e-10	-1.4726	2.46622e-05	-3.03431e-10	-1.4724	4.11844e-05	-3.03431e-10	-1.46926
1760888	chr5:1760888:G:A	1.17376e-12	-3.03431e-10	-1.14451	3.35565e-05	-3.03431e-10	-1.16444	5.37115e-05	-3.03431e-10	-1.20369
1760918	chr5:1760918:C:T	1.71574e-13	-1.87096	-1.1965	6.38982e-06	-1.63831	-1.18466	9.85446e-06	-1.74384	-1.15555
1760974	chr5:1760974:A:G	2.00208e-12	0.378508	-0.989045	3.27909e-05	-0.246422	-0.941101	6.92712e-05	-0.082	-0.867288
1761144	chr5:1761144:C:T	1.49395e-13	-1.98549	-1.2204	4.97643e-06	-1.90394	-1.16902	8.72749e-06	-1.9282	-1.09264
1761311	chr5:1761311:C:T	2.9852e-12	-3.03431e-10	-0.211056	9.70632e-05	-3.03431e-10	-0.102311	0.000156208	-3.03431e-10	-0.136128
1761530	chr5:1761530:T:C	1.97568e-13	-2.00918	-0.917221	6.43405e-06	-1.94727	-0.868798	1.15326e-05	-1.96826	-0.773878
1761572	chr5:1761572:T:C	1.85509e-13	-2.01218	-0.9772	6.02151e-06	-1.95199	-0.93035	1.07487e-05	-1.97225	-0.840282
1761841	chr5:1761841:T:A	2.93631e-12	-3.03431e-10	-0.22757	9.54515e-05	-3.03431e-10	-0.119055	0.000153763	-3.03431e-10	-0.151906
1762071	chr5:1762071:G:A	2.29176e-13	-1.33271	-1.44527	3.91392e-06	-1.8535	-1.45963	7.50409e-06	-1.70188	-1.46999
1762088	chr5:1762088:A:G	1.29119e-13	-2.0546	-1.29714	4.31297e-06	-2.04453	-1.17152	8.13541e-06	-2.03175	-1.05934
1762430	chr5:1762430:G:C	9.13291e-13	-3.03431e-10	-1.39542	2.57013e-05	-3.03431e-10	-1.43113	4.23384e-05	-3.03431e-10	-1.44162
1762479	chr5:1762479:A:C	2.97127e-13	-1.52356	-0.994761	5.37954e-06	-1.96752	-1.02755	9.88318e-06	-1.85055	-1.04593
1762563	chr5:1762563:C:T	3.74968e-13	-1.41633	-0.869311	2.31544e-05	-0.91934	-0.616147	3.80754e-05	-1.21941	-0.32834
1762623	chr5:1762623:C:A	1.42584e-12	-3.03431e-10	-0.949962	4.48375e-05	-3.03431e-10	-0.874629	7.75809e-05	-3.03431e-10	-0.835997
1763076	chr5:1763076:G:A	1.80956e-13	-1.96495	-1.04927	5.50296e-06	-1.9308	-1.04158	8.76011e-06	-1.96143	-1.05568
1763141	chr5:1763141:C:T	8.65991e-13	-3.03431e-10	-1.4486	2.50369e-05	-3.03431e-10	-1.45732	4.14402e-05	-3.03431e-10	-1.46307
1763324	chr5:1763324:C:T	8.45458e-13	-3.03431e-10	-1.4726	2.48027e-05	-3.03431e-10	-1.46672	4.18272e-05	-3.03431e-10	-1.45377
1763451	chr5:1763451:C:T	3.0741e-13	-1.28806	-1.19624	1.33362e-05	-1.03546	-1.05174	2.39303e-05	-1.04502	-0.967152
1763546	chr5:1763546:A:G	2.22678e-13	-1.99208	-0.81467	7.41267e-06	-1.90505	-0.769434	1.25263e-05	-1.944	-0.715492
1763566	chr5:1763566:A:G	2.28541e-13	-1.84937	-0.931396	7.94408e-06	-1.72123	-0.884017	1.33539e-05	-1.76938	-0.826132
1763579	chr5:1763579:T:C	1.39947e-13	-1.82613	-1.44508	3.49462e-06	-1.97165	-1.4548	6.1729e-06	-1.90782	-1.45933
1763628	chr5:1763628:C:T	1.97181e-12	-3.03431e-10	-0.625772	6.01916e-05	-3.03431e-10	-0.580141	0.0001068	-3.03431e-10	-0.516361
1763826	chr5:1763826:T:C	8.59593e-13	-3.03431e-10	-1.45602	2.53706e-05	-3.03431e-10	-1.44408	4.30478e-05	-3.03431e-10	-1.42501
1764039	chr5:1764039:C:T	6.0552e-13	-0.957919	-0.848471	1.89403e-05	-0.725788	-1.0106	2.71885e-05	-0.798958	-1.08557
1764067	chr5:1764067:A:G	1.13626e-13	-2.01169	-1.46788	3.17387e-06	-2.05026	-1.47247	5.38011e-06	-2.04323	-1.46138
1764097	chr5:1764097:G:C	8.47281e-13	-3.03431e-10	-1.47045	2.46571e-05	-3.03431e-10	-1.47261	4.10852e-05	-3.03431e-10	-1.47167
1764124	chr5:1764124:C:T	8.4549e-13	-3.03431e-10	-1.47256	2.46822e-05	-3.03431e-10	-1.47159	4.10475e-05	-3.03431e-10	-1.47259
1764125	chr5:1764125:G:A	6.00528e-13	-1.81467	-4.50893e-10	1.63435e-05	-1.88384	-4.50893e-10	2.74614e-05	-1.87454	-4.50893e-10
1764166	chr5:1764166:C:T	2.91523e-12	-3.03431e-10	-0.234775	9.67135e-05	-3.03431e-10	-0.105921	0.000179879	-3.03431e-10	0.00496821
1764183	chr5:1764183:G:A	3.3272e-12	-3.03431e-10	-0.102593	0.000112241	-3.03431e-10	0.0429732	0.000209879	-3.03431e-10	0.159215
1764265	chr5:1764265:G:A	8.72095e-13	-3.03431e-10	-1.44158	2.60484e-05	-3.03431e-10	-1.41772	4.30462e-05	-3.03431e-10	-1.42504
1764358	chr5:1764358:C:T	1.55397e-13	-2.01521	-1.15128	4.20248e-06	-2.00387	-1.23813	6.52727e-06	-2.00719	-1.30414
1764394	chr5:1764394:G:A	5.42267e-13	-1.91672	-4.50893e-10	1.63583e-05	-1.88294	-4.50893e-10	2.76443e-05	-1.8679	-4.50893e-10
1764417	chr5:1764417:C:T	1.46744e-13	-2.009	-1.21479	3.98991e-06	-1.99925	-1.29466	6.23653e-06	-2.00159	-1.3553
1764501	chr5:1764501:G:A	1.62871e-12	-0.816932	-4.50893e-10	2.99494e-05	-1.27816	-4.50893e-10	5.90241e-05	-1.10937	-4.50893e-10
1764528	chr5:1764528:T:C	9.33e-13	-3.03431e-10	-1.37407	2.82955e-05	-3.03431e-10	-1.33497	4.65446e-05	-3.03431e-10	-1.34691
1765163	chr5:1765163:A:G	4.78392e-13	-1.48021	-0.561833	1.32214e-05	-1.52098	-0.574857	2.14793e-05	-1.50767	-0.612553
1765262	chr5:1765262:C:G	1.23932e-13	-2.02401	-1.36873	4.02325e-06	-2.04189	-1.2437	7.79299e-06	-2.0546	-1.07949
1765288	chr5:1765288:C:T	1.43243e-12	-3.03431e-10	-0.945347	4.19002e-05	-3.03431e-10	-0.942382	7.26746e-05	-3.03431e-10	-0.901326
1765307	chr5:1765307:C:G	9.38771e-13	-3.03431e-10	-1.36791	2.72506e-05	-3.03431e-10	-1.3726	4.44874e-05	-3.03431e-10	-1.39211
1765332	chr5:1765332:C:T	1.89779e-12	-3.03431e-10	-0.664034	5.16776e-05	-3.03431e-10	-0.732648	8.45865e-05	-3.03431e-10	-0.749542
1765333	chr5:1765333:G:A	2.24269e-13	-1.93448	-0.86515	6.44005e-06	-1.89661	-0.918523	9.54351e-06	-1.91121	-1.02025
1765559	chr5:1765559:C:A	2.26237e-13	-1.8715	-0.919393	6.54594e-06	-1.82715	-0.971677	9.72705e-06	-1.84444	-1.06797
1765643	chr5:1765643:C:T	3.83832e-12	-3.03431e-10	0.0403131	0.000107717	-3.03431e-10	0.00183235	0.000168096	-3.03431e-10	-0.0627803
1765696	chr5:1765696:A:G	2.05821e-13	-1.84638	-1.03909	8.24457e-06	-1.72407	-0.84405	1.55285e-05	-1.78241	-0.66223
1765874	chr5:1765874:C:T	8.45485e-13	-3.03431e-10	-1.47257	2.46765e-05	-3.03431e-10	-1.47182	4.10484e-05	-3.03431e-10	-1.47257
1765995	chr5:1765995:T:C	1.2234e-12	-3.03431e-10	-1.10309	3.64013e-05	-3.03431e-10	-1.08307	6.50106e-05	-3.03431e-10	-1.01277
1766070	chr5:1766070:C:G	1.31422e-13	-1.86504	-1.46903	3.75653e-06	-1.88166	-1.47252	6.46294e-06	-1.86384	-1.4574
1766438	chr5:1766438:C:T	9.82279e-13	-3.03431e-10	-1.3226	2.91203e-05	-3.03431e-10	-1.30624	4.77706e-05	-3.03431e-10	-1.32091
1766587	chr5:1766587:C:T	9.00492e-13	-3.03431e-10	-1.40954	2.5956e-05	-3.03431e-10	-1.42127	4.36409e-05	-3.03431e-10	-1.41132
1766614	chr5:1766614:C:T	2.30481e-13	-1.4076	-1.36471	5.67956e-06	-1.72134	-1.21946	1.25367e-05	-1.60176	-1.0569
1766621	chr5:1766621:G:T	1.83093e-13	-2.05453	-0.947954	5.22848e-06	-2.04771	-0.975843	8.2846e-06	-2.05386	-1.01906
1766690	chr5:1766690:A:G	5.00313e-13	-1.99724	-4.50893e-10	1.50554e-05	-1.96593	-4.50893e-10	2.4834e-05	-1.9751	-4.50893e-10
1767135	chr5:1767135:A:G	2.77747e-13	-1.9187	-0.667069	7.16487e-06	-1.92008	-0.788398	1.04875e-05	-1.92713	-0.910003
1767248	chr5:1767248:T:C	7.69178e-12	-3.03431e-10	0.735429	0.000304997	-3.03431e-10	1.04263	0.000607725	-3.03431e-10	1.2224
1767585	chr5:1767585:T:C	2.13326e-13	-1.91927	-0.930389	5.34052e-06	-1.94305	-1.0593	7.89551e-06	-1.95389	-1.16713
1767659	chr5:1767659:A:G	2.42564e-13	-1.54793	-1.17328	5.57639e-06	-1.80925	-1.14988	1.08023e-05	-1.70671	-1.10085
1767724	chr5:1767724:C:T	1.02814e-12	-3.03431e-10	-1.27698	3.10891e-05	-3.03431e-10	-1.24082	5.19849e-05	-3.03431e-10	-1.23636
1767740	chr5:1767740:G:A	2.33947e-12	-3.03431e-10	-0.454799	7.87695e-05	-3.03431e-10	-0.311147	0.000145269	-3.03431e-10	-0.20873
1768072	chr5:1768072:T:C	1.62554e-13	-1.82653	-1.29494	4.06354e-06	-1.94657	-1.32904	6.94158e-06	-1.91669	-1.33309
1768289	chr5:1768289:G:T	1.12922e-12	-3.03431e-10	-1.1832	3.63408e-05	-3.03431e-10	-1.08473	6.20127e-05	-3.03431e-10	-1.05998
1768537	chr5:1768537:A:G	9.37933e-13	-3.03431e-10	-1.3688	2.64133e-05	-3.03431e-10	-1.40381	4.26595e-05	-3.03431e-10	-1.43407
1768590	chr5:1768590:G:A	1.861e-11	-3.03431e-10	1.61898	0.000726231	-3.03431e-10	1.91019	0.00145527	-3.03431e-10	2.09563
1769360	chr5:1769360:T:C	1.50321e-13	-1.93023	-1.26947	3.78705e-06	-2.01269	-1.33339	6.17472e-06	-1.99925	-1.36761
1769634	chr5:1769634:C:T	1.15561e-13	-2.05141	-1.41126	3.24869e-06	-2.05395	-1.44548	5.32691e-06	-2.05459	-1.45995
1769776	chr5:1769776:A:G	9.02765e-13	-3.03431e-10	-1.40702	2.69701e-05	-3.03431e-10	-1.38294	4.51227e-05	-3.03431e-10	-1.37793
1769851	chr5:1769851:G:A	1.23307e-12	-3.03431e-10	-1.09521	3.99256e-05	-3.03431e-10	-0.990656	7.09033e-05	-3.03431e-10	-0.926
1769899	chr5:1769899:T:C	2.01334e-13	-2.05218	-0.855331	5.70876e-06	-1.9882	-0.947469	8.25739e-06	-2.01448	-1.06173
1769960	chr5:1769960:C:T	2.08123e-13	-2.04384	-0.830505	5.55927e-06	-2.00945	-0.952757	8.56278e-06	-2.02164	-1.01826
1770110	chr5:1770110:T:G	2.66197e-13	-1.72456	-0.90368	8.64083e-06	-1.81532	-0.70586	1.89762e-05	-1.79785	-0.446277
1770712	chr5:1770712:A:G	6.28894e-13	-1.76851	-4.50893e-10	1.59012e-05	-1.91128	-4.50893e-10	2.76831e-05	-1.86649	-4.50893e-10
1770981	chr5:1770981:C:T	1.71642e-12	-3.03431e-10	-0.764482	5.72377e-05	-3.03431e-10	-0.63046	0.000104903	-3.03431e-10	-0.534284
1771549	chr5:1771549:A:G	2.42357e-13	-1.32365	-1.39842	6.40619e-06	-1.40075	-1.41965	1.20525e-05	-1.2698	-1.42824
1771780	chr5:1771780:C:T	8.73523e-13	-3.03431e-10	-1.43994	2.67818e-05	-3.03431e-10	-1.38995	4.50705e-05	-3.03431e-10	-1.37909
1772401	chr5:1772401:G:A	1.18412e-12	-3.03431e-10	-1.13572	3.5906e-05	-3.03431e-10	-1.09677	6.48078e-05	-3.03431e-10	-1.01589
1772500	chr5:1772500:G:A	2.24089e-13	-1.33112	-1.46931	5.67258e-06	-1.47591	-1.46612	9.8291e-06	-1.43535	-1.46662
1772851	chr5:1772851:C:G	5.45607e-13	-0.888417	-1.02216	1.26907e-05	-1.2672	-0.869598	2.7816e-05	-1.20538	-0.656331
1772874	chr5:1772874:C:T	1.85294e-13	-1.72397	-1.26656	8.15056e-06	-1.45495	-1.12464	1.42543e-05	-1.52865	-1.0016
1773094	chr5:1773094:G:A	4.61461e-13	-2.04516	-0.0329233	1.06375e-05	-2.01293	-0.300356	1.46397e-05	-2.01374	-0.489839
1773248	chr5:1773248:C:T	4.94488e-13	-2.00896	-4.50893e-10	1.4965e-05	-1.97196	-4.50893e-10	2.46527e-05	-1.98243	-4.50893e-10
1773359	chr5:1773359:G:A	5.1386e-13	-2.04304	0.0725095	1.17453e-05	-2.00862	-0.205599	1.60374e-05	-2.00947	-0.402921
1773933	chr5:1773933:G:A	8.51558e-13	-3.03431e-10	-1.46541	2.46925e-05	-3.03431e-10	-1.47118	4.11345e-05	-3.03431e-10	-1.47047
1774076	chr5:1774076:G:A	4.95825e-13	-2.04358	0.0373229	1.13783e-05	-2.00957	-0.236395	1.55862e-05	-2.01042	-0.430508
1774118	chr5:1774118:T:C	1.7341e-13	-1.75477	-1.30205	7.45931e-06	-1.49615	-1.17206	1.29814e-05	-1.56771	-1.05609
1774187	chr5:1774187:C:A	1.04611e-12	-3.03431e-10	-1.25965	3.17057e-05	-3.03431e-10	-1.22118	5.38302e-05	-3.03431e-10	-1.20148
1774225	chr5:1774225:G:T	2.24017e-13	-1.8789	-0.921862	5.93821e-06	-1.85389	-1.04237	9.29848e-06	-1.81737	-1.1401
1774686	chr5:1774686:T:C	8.73049e-13	-3.03431e-10	-1.44049	2.58004e-05	-3.03431e-10	-1.42728	4.42832e-05	-3.03431e-10	-1.39671
1775055	chr5:1775055:T:C	5.20065e-13	-2.04056	0.0820397	1.19224e-05	-2.00363	-0.195622	1.63039e-05	-2.00443	-0.391483
1775083	chr5:1775083:C:T	2.09535e-13	-1.94359	-0.923998	5.5247e-06	-1.92289	-1.04555	8.62848e-06	-1.89299	-1.13926
1775665	chr5:1775665:C:T	5.10032e-13	-1.978	-4.50893e-10	1.5829e-05	-1.91583	-4.50893e-10	2.61408e-05	-1.92382	-4.50893e-10
1775730	chr5:1775730:T:A	2.08033e-13	-1.40695	-1.46783	5.37033e-06	-1.52436	-1.47242	9.35666e-06	-1.47907	-1.47216
1776458	chr5:1776458:C:T	1.75779e-13	-1.9219	-1.12135	5.15826e-06	-1.86452	-1.17256	8.61414e-06	-1.8313	-1.20261
1776545	chr5:1776545:C:T	1.87172e-13	-1.9218	-1.05865	4.90559e-06	-1.90412	-1.18318	7.7269e-06	-1.8726	-1.27001
1776725	chr5:1776725:G:A	1.79112e-13	-1.55427	-1.4702	3.94777e-06	-1.8374	-1.46712	7.09923e-06	-1.76167	-1.46566
1777118	chr5:1777118:G:A	1.12876e-13	-2.04804	-1.43814	3.29813e-06	-2.0359	-1.44842	5.36254e-06	-2.04061	-1.46727
1777285	chr5:1777285:G:A	9.01807e-13	-3.03431e-10	-1.40808	2.54042e-05	-3.03431e-10	-1.44276	4.19236e-05	-3.03431e-10	-1.45147
1777297	chr5:1777297:A:G	4.87216e-13	-2.04647	0.0227008	1.11899e-05	-2.01539	-0.247276	1.53731e-05	-2.016	-0.438703
1777362	chr5:1777362:C:T	3.72408e-13	-1.07416	-1.21833	1.10881e-05	-1.29079	-0.981013	2.57071e-05	-1.25355	-0.687003
1777629	chr5:1777629:C:T	8.1224e-12	-3.03431e-10	0.789903	0.000257621	-3.03431e-10	0.873818	0.00043686	-3.03431e-10	0.892296
1777633	chr5:1777633:A:C	1.67688e-13	-1.80626	-1.28411	7.12287e-06	-1.5643	-1.15006	1.25074e-05	-1.63154	-1.02945
1777725	chr5:1777725:T:C	2.01012e-13	-1.43955	-1.46956	5.76668e-06	-1.46086	-1.46472	1.06462e-05	-1.36826	-1.45386
1777991	chr5:1777991:C:T	1.58711e-12	-3.03431e-10	-0.842808	4.40055e-05	-3.03431e-10	-0.893358	7.07586e-05	-3.03431e-10	-0.928044
1778227	chr5:1778227:C:A	4.56246e-13	-1.08259	-1.00685	1.46639e-05	-1.30365	-0.688638	3.65817e-05	-1.26693	-0.320839
1778265	chr5:1778265:T:C	9.90065e-13	-0.305926	-1.00878	2.25441e-05	-0.570641	-0.991559	4.67017e-05	-0.413269	-0.930267
1778266	chr5:1778266:G:A	1.07266e-12	-3.03431e-10	-1.23458	2.91534e-05	-3.03431e-10	-1.3051	4.73533e-05	-3.03431e-10	-1.32968
1778349	chr5:1778349:C:T	6.62703e-13	-2.00753	0.291381	2.18258e-05	-1.99821	0.403624	4.12951e-05	-2.00154	0.534967
1778358	chr5:1778358:T:C	3.62996e-13	-2.00421	-0.313876	1.1707e-05	-1.99394	-0.223551	2.14601e-05	-1.99741	-0.123713
1778444	chr5:1778444:C:T	2.92797e-13	-1.56576	-0.967244	9.44474e-06	-1.84854	-0.583678	2.5536e-05	-1.79848	-0.14875
1778478	chr5:1778478:C:T	2.57375e-13	-1.60018	-1.06176	8.21635e-06	-1.86971	-0.701838	2.15768e-05	-1.82226	-0.293444
1778534	chr5:1778534:T:C	6.39006e-13	-1.75256	-4.50893e-10	1.75342e-05	-1.81352	-4.50893e-10	2.92822e-05	-1.81034	-4.50893e-10
1778905	chr5:1778905:T:C	3.17147e-13	-1.47559	-0.977522	1.00589e-05	-1.785	-0.584214	2.74529e-05	-1.72841	-0.146434
1779199	chr5:1779199:G:A	3.42944e-13	-1.16338	-1.21153	8.66101e-06	-1.56156	-0.957277	2.10812e-05	-1.48393	-0.655
1779244	chr5:1779244:C:T	5.2381e-13	-1.95135	-4.50893e-10	1.62984e-05	-1.88661	-4.50893e-10	2.72732e-05	-1.88141	-4.50893e-10
1779247	chr5:1779247:C:T	8.60293e-13	-3.03431e-10	-1.45521	2.53923e-05	-3.03431e-10	-1.44323	4.26521e-05	-3.03431e-10	-1.43424
1779266	chr5:1779266:A:G	9.2554e-13	-1.02968	-0.352421	2.06181e-05	-1.38608	-0.265423	4.34999e-05	-1.29235	-0.12221
1779342	chr5:1779342:G:A	5.17074e-12	-3.03431e-10	0.338292	0.000174692	-3.03431e-10	0.485349	0.000292732	-3.03431e-10	0.491941
1779367	chr5:1779367:T:C	2.21466e-12	-0.509626	-4.50893e-10	4.0483e-05	-0.97679	-4.50893e-10	8.307e-05	-0.767635	-4.50893e-10
1779499	chr5:1779499:C:T	1.56752e-12	-3.03431e-10	-0.85523	4.63195e-05	-3.03431e-10	-0.84211	8.30087e-05	-3.03431e-10	-0.768372
1779612	chr5:1779612:G:T	1.48929e-13	-1.86652	-1.34249	4.19573e-06	-1.8762	-1.36741	7.17395e-06	-1.82427	-1.39259
1779665	chr5:1779665:A:G	1.2081e-12	0.30372	-1.41939	2.99761e-05	0.167304	-1.44458	6.15763e-05	0.391728	-1.45877
1779728	chr5:1779728:C:T	3.0148e-13	-1.126	-1.37778	8.79189e-06	-1.14674	-1.35711	1.70124e-05	-1.03355	-1.31982
1779759	chr5:1779759:G:A	3.00173e-13	-1.28878	-1.21934	6.32507e-06	-1.62664	-1.20651	1.19366e-05	-1.52545	-1.18227
1779869	chr5:1779869:G:C	1.14374e-12	-3.03431e-10	-1.17042	3.17683e-05	-3.03431e-10	-1.2192	5.14214e-05	-3.03431e-10	-1.24726
1779927	chr5:1779927:C:G	5.23075e-13	-1.95275	-4.50893e-10	1.62975e-05	-1.88666	-4.50893e-10	2.72648e-05	-1.88172	-4.50893e-10
1779959	chr5:1779959:G:A	2.72928e-13	-1.22021	-1.38306	5.547e-06	-1.5839	-1.38051	1.03195e-05	-1.47811	-1.37517
1780015	chr5:1780015:G:C	1.26761e-12	-3.03431e-10	-1.06759	3.41783e-05	-3.03431e-10	-1.14608	5.58056e-05	-3.03431e-10	-1.16544
1780215	chr5:1780215:C:T	1.40809e-11	-3.03431e-10	1.3401	0.000463769	-3.03431e-10	1.46171	0.000762344	-3.03431e-10	1.44908
1780244	chr5:1780244:A:C	3.30435e-12	-3.03431e-10	-0.109483	0.000108783	-3.03431e-10	0.0116814	0.000190709	-3.03431e-10	0.0634299
1780821	chr5:1780821:C:T	7.14892e-13	-2.0546	0.41425	1.5523e-05	-2.04397	0.108622	2.09289e-05	-2.04455	-0.101632
1781136	chr5:1781136:G:A	4.24355e-13	-2.04734	-0.114569	9.83391e-06	-2.019	-0.372835	1.36393e-05	-2.01959	-0.554772
1781931	chr5:1781931:G:A	4.12013e-13	-1.25755	-0.933872	1.25455e-05	-1.63454	-0.513769	3.59588e-05	-1.5646	-0.0403426
1782071	chr5:1782071:C:T	1.97419e-13	-1.69242	-1.23473	5.19517e-06	-1.77181	-1.25813	9.59061e-06	-1.66093	-1.2656
1782447	chr5:1782447:G:A	3.26936e-13	-1.28426	-1.13846	9.62072e-06	-1.65699	-0.756765	2.68881e-05	-1.58924	-0.306399
1782679	chr5:1782679:A:G	2.50138e-13	-1.37828	-1.31219	4.65663e-06	-1.70891	-1.43047	7.93111e-06	-1.64404	-1.47248
1782723	chr5:1782723:C:T	2.52697e-13	-2.04413	-0.636157	1.2341e-05	-2.05428	-0.110469	3.67105e-05	-2.05451	0.470253
1782869	chr5:1782869:T:C	1.05676e-11	-3.03431e-10	1.05307	0.000347611	-3.03431e-10	1.17341	0.000572526	-3.03431e-10	1.16274
1783152	chr5:1783152:G:A	8.87086e-13	-3.03431e-10	-1.42454	2.59145e-05	-3.03431e-10	-1.42287	4.3435e-05	-3.03431e-10	-1.41605
1783298	chr5:1783298:G:A	1.59153e-12	-3.03431e-10	-0.840027	4.57262e-05	-3.03431e-10	-0.855002	8.08782e-05	-3.03431e-10	-0.794374
1783393	chr5:1783393:C:T	9.15369e-13	-3.03431e-10	-1.39315	2.56682e-05	-3.03431e-10	-1.43242	4.22823e-05	-3.03431e-10	-1.44295
1783540	chr5:1783540:T:C	2.51196e-13	-1.74159	-0.944649	6.40965e-06	-1.92225	-0.897616	1.11262e-05	-1.91231	-0.865706
1783570	chr5:1783570:G:A	3.3085e-13	-2.04704	-0.363776	7.93681e-06	-2.0156	-0.590565	1.11695e-05	-2.01614	-0.757993
1783741	chr5:1783741:C:T	1.50298e-12	-0.897275	-4.50893e-10	5.2914e-05	-0.709005	-4.50893e-10	8.31854e-05	-0.766246	-4.50893e-10
1784066	chr5:1784066:C:A	9.01521e-13	-3.03431e-10	-1.4084	2.63104e-05	-3.03431e-10	-1.40771	4.42425e-05	-3.03431e-10	-1.39763
1784189	chr5:1784189:G:A	8.7233e-13	-3.03431e-10	-1.44131	2.58446e-05	-3.03431e-10	-1.42557	4.3829e-05	-3.03431e-10	-1.40702
1784219	chr5:1784219:C:T	4.28216e-13	-1.07463	-1.07822	1.1974e-05	-1.4712	-0.723731	3.33574e-05	-1.39681	-0.283226
1784298	chr5:1784298:C:T	5.17713e-13	-2.05177	0.0887081	1.15789e-05	-2.05154	-0.176952	1.59157e-05	-2.05182	-0.368195
1785279	chr5:1785279:G:A	3.46474e-13	-1.08225	-1.28242	8.90715e-06	-1.47464	-1.01618	2.27734e-05	-1.40124	-0.660489
1785984	chr5:1785984:ACG:A	1.10592e-12	-3.03431e-10	-1.20404	2.91703e-05	-3.03431e-10	-1.30452	4.79322e-05	-3.03431e-10	-1.31753
```
