## Supplementary material for "Characterization of shared and ancestry-specific signals driving complex traits using multi-ancestry fine-mapping": susiex_nc3.cs80.summary

```
# chr5:785858-1786401
CS_ID	CS_LENGTH	CS_PURITY	MAX_PIP_SNP	BP	REF_ALLELE	ALT_ALLELE	REF_FRQ	BETA	SE	-LOG10P	MAX_PIP	POST-HOC_PROB_POP1	POST-HOC_PROB_POP2
1	1	1	chr5:1282204:C:A	1282204	A,A	C,C	1,1	-inf,-inf	inf,inf	13.4854,2.9322	0.994746	1	0.974622
2	80	0	chr5:1312214:C:T	1312214	T,T	C,C	1,1	inf,inf	inf,inf	8.70024,0.216286	0.462854	0.817397	0.267415
3	441	0	chr5:803095:G:A	803095	A,A	G,G	1,1	-inf,-inf	inf,inf	1.27553,4.61905	0.219771	0.366505	0.655242
```
