## Supplementary material for "Characterization of shared and ancestry-specific signals driving complex traits using multi-ancestry fine-mapping": orig_s1_snps

```
rs72748056
rs12520604
rs7449090
rs66704172
rs747187
rs55880927
rs1482684
rs16901868
rs17319592
rs1384450
rs35530450
rs10512853
rs11950046
rs34810292
rs17266699
rs74958950
rs13171351
rs72748063
rs117249617
rs72748065
rs189121037
rs72748067
rs10461757
rs16901870
rs1482691
rs16901871
rs13174174
rs12516346
rs1482690
rs72748072
rs147418606
rs34119371
rs6865230
rs6865011
rs6865330
rs76267497
rs57068965
rs16901875
rs72748075
rs72748076
rs1384454
rs144243419
rs56323939
rs72748077
rs11750654
rs11750655
rs10941667
rs2062141
rs1384453
rs2062140
rs111381284
rs186326471
rs16901879
rs146345906
rs75442098
rs17320222
rs7730866
rs73752037
rs72748079
rs34617631
rs10941668
rs1825237
rs1905188
rs145029024
rs72748082
rs16901883
rs3898543
rs957739
rs960060
rs59836876
rs72748085
rs35108601
rs79682226
rs7713453
rs1384447
rs34410497
rs13160582
rs13184756
rs10512854
rs10512855
rs16901889
rs6883915
rs6884170
rs12108957
rs75638122
rs16901890
rs116620271
rs16901892
rs6864776
rs2128434
rs12109250
rs7706806
rs7710996
rs6870835
rs17320917
rs12657591
rs13153459
rs150513288
rs13154743
rs2128435
rs922855
rs56203280
rs56724254
rs67667620
rs72748092
rs35420014
rs62368487
rs66479031
rs13173094
rs6871730
rs13158765
rs78504245
rs74473290
rs34462071
rs35074718
rs34180349
rs4866776
rs12516986
rs7709753
rs193262231
rs72748094
rs58761628
rs6451763
rs1531803
rs1004720
rs66570818
rs2128437
rs2330570
rs1905192
rs34057718
rs34611602
rs6862324
rs1482695
rs13188583
rs35262233
rs873475
rs62368490
rs111542975
rs115458330
rs35483918
rs13166702
rs1552184
rs112870002
rs6866555
rs17268006
rs4866777
rs116418759
rs1482698
rs34512854
rs10512860
rs75482559
rs6451764
rs13190489
rs13170860
rs35517954
rs78297490
rs1482663
rs71590650
rs1351633
rs983940
rs4866902
rs4866903
rs75513092
rs4866904
rs13169165
rs62368491
rs1482664
rs1482665
rs7727980
rs12187906
rs57060529
rs66815332
rs67485736
rs75680198
rs60740100
rs79576736
rs10805684
rs60010565
5:44553006_C_T
rs13155151
rs74892078
rs4645339
rs4634356
rs4346775
rs34412224
rs6897255
rs13179281
rs34391578
rs6897963
rs35656601
rs55912972
rs10055724
rs4866905
rs13189602
rs13171646
rs36092993
rs56209069
rs56008450
rs4435876
rs11745223
rs56264037
rs56163722
rs4493679
rs12521793
rs4274985
rs10061860
rs13355205
rs35797502
rs34031096
rs10079194
rs10079222
rs34277429
rs78916244
rs10061166
rs79990728
rs116529150
rs10040045
rs72750279
rs7729423
rs4627994
rs4594862
rs13176611
rs13176804
rs12188390
rs114949992
rs13182481
rs114380160
rs13182739
rs12186589
rs4463187
rs67771916
rs7708449
rs7713139
rs13169538
rs4273616
rs72750289
rs57607823
rs6884594
rs6889725
rs6889804
rs183531198
rs10063359
rs34815748
rs35581367
rs34164548
rs114900018
rs72750292
rs4642379
rs34577718
rs28438634
rs35321661
rs28561538
rs28483338
rs28488464
rs10054457
rs114648524
rs10069792
rs10069750
rs10054521
rs148509025
rs12187122
rs10062844
rs4329026
rs191659184
rs10064677
rs10064870
rs13189872
rs6869262
rs140479474
rs4505960
rs114367823
rs183870779
rs62368523
rs62368524
rs10462078
rs7448715
rs77719555
rs4640800
rs7445263
rs4866911
rs10035625
rs10038534
rs10059745
rs72752106
rs6885437
rs34593982
rs10050660
rs13153769
rs6890819
rs6890908
rs12697471
rs4469202
rs192994691
rs4866912
rs34709098
rs61469554
rs6862655
rs6862704
rs55935938
rs4348227
rs4639238
rs4481354
rs4386739
rs4392631
rs36043771
rs4365845
rs4485935
rs138096085
rs4608931
rs4401578
rs76339973
rs76499941
rs144704670
rs6860469
rs4457086
rs4499841
rs34350134
rs4416611
rs13158953
rs10054541
rs10054544
rs10054677
rs4866913
rs7722103
rs7722716
rs13355269
rs13358061
rs10941669
rs13190202
rs10066953
rs10941670
rs10941671
rs10941672
rs10941673
rs10941674
rs10941675
rs13179960
rs10155570
rs55899909
rs12374507
rs7446551
rs6882381
rs55732165
rs10067591
rs10075615
rs4594863
rs138437258
rs13163423
rs6887936
rs6892508
rs6892239
rs116443643
rs10071836
rs10045149
rs12517698
rs73093976
rs10079849
rs10065325
rs10051789
rs6896299
rs62368526
rs6896819
rs6875990
rs34833195
rs10076870
rs10069458
rs4573006
rs77240205
rs72752185
rs78574272
rs114170959
rs56101501
rs4441882
rs4485936
rs4529201
rs115910454
rs72752187
rs9292910
rs13179393
rs13183252
rs34810763
rs35202030
rs10079592
rs116320613
rs28613887
rs10472397
rs13157418
rs146902546
rs55636639
rs115143490
rs9654396
rs4866915
rs4279345
rs4286685
rs34306496
rs4866778
rs4866779
rs10053452
rs60408016
rs114946348
rs4623153
rs4481355
rs4254914
rs12233997
rs4315927
rs11745385
rs34512724
rs6866354
rs11952948
rs72752197
rs112124397
rs11953011
rs12652273
rs6872069
rs148558449
rs75209549
rs71616265
rs4549535
rs28705196
rs5004228
rs112697096
rs13357090
rs12520601
rs62368528
rs72752200
rs545293864
rs34565884
rs72752202
rs11955080
rs4463188
rs115783327
rs4479849
rs12516900
rs115371176
rs36068815
rs4321755
rs4492118
rs6890556
rs145801338
rs66996829
rs4613718
rs191647443
rs7735881
rs62368531
rs62368532
rs60999383
rs78313667
rs7723539
rs115965548
rs10805685
rs10805686
rs10941677
rs4415084
rs4415085
rs7701466
rs7720551
rs76768074
rs6874055
rs72754209
rs6863598
rs191368148
rs146652590
rs181516187
rs74613532
rs111385188
rs58144701
rs148913985
rs6871484
rs4419600
rs79543294
rs138711986
rs13155752
rs13156283
rs56248730
rs6884702
rs13153820
rs71616267
rs12187196
rs60707950
rs140650308
rs12522626
rs76059228
rs4571480
rs4571481
rs10447145
rs148474409
rs116549224
rs13185555
rs6451770
rs12515012
rs1898701
rs13176502
rs2165009
rs13156930
rs920328
rs1821936
rs1371027
rs10462079
rs75568232
rs17268417
rs714130
rs2013513
rs920329
rs13179137
rs2218081
rs34762678
rs75432293
rs10941679
rs2165010
rs1438825
rs72754222
rs147920984
rs145483979
rs6861560
rs16901937
rs112534819
rs2218080
rs35246196
rs35868527
rs35564441
rs34133773
rs6882983
rs76586153
rs62368553
rs58871041
rs112754768
rs34098474
rs116473374
rs16901939
rs34216230
rs7726555
rs17321708
rs115953456
rs80061462
rs78098328
rs13173899
rs7710153
rs6869608
rs6870104
rs6870510
rs76380213
rs16901942
rs60303396
rs148946381
rs13163070
rs77412338
rs6881573
rs13167593
rs141629979
rs76597615
rs35184716
rs73752064
rs55637377
rs11747159
rs13187122
rs34172556
rs75593273
rs2330571
rs2330572
rs13180428
rs6860030
rs60772043
rs994793
rs116111000
rs6881569
rs13154152
rs147751758
rs6876888
rs34942360
rs116660113
rs17268996
rs1438827
rs11949847
rs62368558
rs13153778
rs190165557
rs6893211
rs71616272
rs115726941
rs6885754
rs71616273
rs6877454
rs139881710
rs16901954
rs34544432
rs7712949
rs17322315
rs34282174
rs13154781
rs16901958
rs35190075
rs13186009
rs77060381
rs11746980
rs62366778
rs115464472
rs7711697
rs74578609
rs114732448
rs67274820
rs79885570
rs16901963
rs16901964
rs16901965
rs74485009
rs6859157
rs35278372
rs6451772
rs7710952
rs7710978
rs11750119
rs6875933
rs2118763
rs2118764
rs1821934
rs62366779
rs72754296
rs114489727
rs7736952
rs2877172
rs188389640
rs140770404
rs13185174
rs183143268
rs138080110
rs6451774
rs78797445
rs727305
rs2330619
rs727303
rs727304
rs13177711
rs72754298
rs35842403
rs1438820
rs1438819
rs12651949
rs12652026
rs10462080
rs13165992
rs10462081
rs10462082
rs6896417
rs75036127
rs72756203
rs13183209
rs6872254
rs969679
rs7717459
rs34918593
rs13159598
rs112094553
rs10462083
rs3761648
rs3761649
rs3761650
rs111765202
5:44809162_G_C
rs35601455
rs61754779
rs1866406
rs13174122
rs35850760
rs11746506
rs12188871
rs11741772
rs185421321
rs113901452
rs7716571
rs7720787
rs62366783
rs9637796
rs9637797
rs9637783
rs80035856
rs77918970
rs1061310
rs2165008
rs4457089
rs80312206
rs13189120
rs930395
rs930394
rs7711136
rs7730841
rs13156720
rs10512865
rs10512866
rs17342514
rs12656984
rs13167624
rs7703059
rs6867533
rs6868232
rs12513749
rs12518851
rs1048758
rs13155698
rs13160259
rs13153426
rs13172191
rs10038562
rs6896350
rs79445997
rs16901986
rs1371025
rs72756222
rs16901987
rs10064434
rs10064437
rs10072259
rs4596389
rs6451775
rs7380559
rs16901989
rs13165641
rs13166622
rs116347668
rs2330620
rs2083243
rs7449277
rs77429683
rs729599
rs16901990
rs10072025
rs1371024
rs79161173
rs987394
rs1371023
rs7715731
rs1371022
rs7708213
rs7726586
rs77183917
rs16901992
rs35041565
rs4440370
rs17343002
rs13174364
rs116430301
rs4492119
rs4605791
rs4604199
rs4566804
rs145735368
rs930396
rs7703497
rs6451778
rs13166395
rs13362132
rs1438821
rs1837285
rs13187168
rs1837286
rs1438822
rs6451781
rs79670114
rs11749656
rs116461642
rs144666047
rs4373287
rs6871052
rs6893319
rs10053247
rs10040082
rs10057521
rs10065638
rs11958451
rs4398644
rs6894324
rs4395640
rs116147663
rs10070037
rs4518409
rs9292913
rs77373889
rs9292914
rs9292915
rs10059086
rs77188110
rs11951760
rs4329028
rs62366820
rs71590654
rs7716600
rs62366821
rs4412123
rs4866783
rs13179565
rs13184849
rs4866920
rs7705343
rs10040488
rs77173559
rs11948636
rs13157608
rs10069220
rs13187933
rs112674069
rs13168400
rs35241613
rs139929019
rs74918844
rs11948387
rs116777002
rs114757549
rs59337658
rs4642377
rs6868779
rs10045264
rs13356086
rs62366822
rs190282970
rs10070928
rs150276216
rs4391175
rs10044321
rs77956439
rs7718354
rs71616274
rs6883465
rs75318660
rs116551544
rs34115673
rs10035358
rs13154729
rs62366823
rs4591754
rs7356604
rs7734331
rs57300972
rs4129642
rs138830654
rs10060878
rs9790879
rs9790896
rs9791059
rs112387218
rs4457088
rs4866784
rs72757831
rs10462084
rs12188861
rs10039173
rs9791056
rs13185697
rs9791164
rs199665745
rs11957920
rs13153376
rs146993769
rs5003385
rs10070339
rs10060645
rs139904077
rs13179835
rs6880275
rs6870136
rs6881563
rs34501299
rs7702731
rs7703618
rs6895062
rs6874167
rs10077814
rs34280402
rs4866921
rs6451783
rs7707315
rs6871820
rs4298259
rs72757836
rs7736092
rs10941687
rs147068481
rs111942249
rs6451784
rs112234443
rs7728431
rs7708506
rs7708686
rs7708705
rs149168766
rs10042455
rs10039866
rs138318536
rs10043344
rs10038554
rs10044096
rs10041518
rs13153556
rs187744209
rs12109710
rs10063172
rs10473376
rs10473377
rs10941689
rs10057341
rs10073945
rs4866922
rs4866923
rs144547629
rs78710809
rs34325259
rs6893941
rs148496760
rs13183825
rs12517690
rs7704815
rs13188873
rs143509985
rs57288883
rs6891637
rs6875287
rs6451785
rs13162944
rs13167135
rs6877331
rs7736197
rs79732575
rs11957933
rs34094652
rs11951477
rs11958808
rs13171177
rs7701656
rs113584871
rs76031754
rs11749553
rs143171150
rs138995871
rs3935086
rs181750097
rs191096312
rs74833952
rs3935213
rs4627995
rs4326150
5:44963767_G_T
rs61584374
rs115335665
rs73752421
rs181340479
rs4460145
rs6869488
rs78361251
rs72757850
rs115754078
rs148706974
rs10941690
rs72757853
rs6879309
rs151165465
rs6880469
rs143741834
rs182045046
rs72759912
rs62369863
rs6866995
rs72759913
rs116290781
rs11959627
rs35750011
rs144854948
rs2067980
rs148905276
rs112031098
rs4296810
rs112102893
rs11747840
rs10462085
rs111778497
rs144477060
rs181923820
rs186118801
rs149203686
rs6869697
rs6889445
rs148517575
rs72759916
rs35287698
rs56090436
rs116554219
rs72759917
rs115462522
rs150809901
rs72759918
rs72759919
rs59235595
rs62369865
rs78231714
rs184443574
rs115060224
rs182946474
rs72759920
rs187763903
rs11738948
rs116167547
rs4590186
rs77601695
rs36061077
rs11742346
rs7709661
rs12517629
rs62369866
rs36014783
rs75009298
rs7707668
rs145403968
rs78236498
rs57909303
rs6894974
rs77587706
rs62369870
rs140910691
rs4533894
rs34288063
rs59468706
rs62369872
rs75797663
rs115190939
rs4371761
rs114635657
rs150033196
rs138867681
rs34692501
rs7716101
rs114466573
rs116806673
rs76631775
rs7731099
rs11750364
rs68184803
rs7701679
rs78273393
rs113860575
rs146794290
rs12522398
rs4502832
rs149474017
rs11948186
rs73752426
rs79086423
rs62369894
rs80339183
rs113297138
rs12054976
rs62369895
rs116267116
rs72759927
rs141798203
rs62369896
rs73752432
rs4485937
rs72759928
rs62369897
rs75474168
rs3860741
rs4389695
rs3923826
rs62369898
rs72759929
rs13183434
rs77030338
rs62369900
rs77212690
rs12521639
rs111820907
rs62369901
rs62369902
rs12514910
rs12520150
rs10434610
rs72759932
rs137877813
rs62369903
rs139203459
rs10941691
rs113912309
rs116144464
rs76084742
rs4634357
rs10051592
rs78250952
rs62369904
rs72759935
rs115930583
rs6885307
rs62369905
rs147919160
rs67996578
rs74483424
rs10805692
rs10941692
rs56152133
rs62369906
rs146695006
rs62369907
rs62369908
rs113373399
rs138403107
rs113064474
rs183526839
rs76168823
rs12153053
rs79021811
rs62369910
rs12153189
rs115316822
rs62369912
rs62369913
rs72759939
rs145678215
rs4267876
rs71616282
rs12055286
rs145241937
rs4643969
rs12523384
rs12523398
rs12520813
rs142697951
rs112042289
rs11743309
rs56699889
rs62369916
rs10941693
rs62369917
rs72759943
rs6859397
rs62369918
rs76006449
rs78835966
rs62369919
rs12520698
rs12520151
rs12522803
rs12522822
rs6893494
rs147885893
rs12522305
rs115983490
rs144452389
rs62371360
rs35561172
rs62371361
rs62367460
rs62367461
rs150588958
rs62367462
rs13172124
rs138712914
rs6898476
rs12654948
rs150939820
rs12520430
rs80342077
rs62367464
rs62367465
rs6876773
rs62367466
rs78790281
rs12516998
rs12519474
rs112411343
rs186332758
rs62367467
rs12523157
rs114918988
rs76548522
rs7720104
rs78427123
rs113499074
rs114938993
rs7711446
rs7711528
rs36000907
rs4357042
rs62367468
rs189203640
rs114934526
rs139178053
rs4533895
rs4308490
rs62367469
rs4492120
rs4566805
rs138417556
rs4493682
rs75856200
rs77469364
rs74497619
rs71616284
rs116591946
rs62367470
rs12515820
rs12523359
rs114606529
rs13176182
rs12514414
rs143491562
rs6890289
rs7734497
rs62367471
rs10941694
rs79985782
rs12516488
rs147888585
rs1472584
rs72759951
rs7711444
rs115825538
rs62367473
rs111231946
rs2877195
rs62367474
rs140057055
rs181406502
rs186166475
rs6881773
rs12523231
rs79798559
rs12513513
rs12655990
rs1392970
rs80017032
rs75089238
rs147308682
rs114863982
rs62367475
rs1909937
rs11954598
rs143780959
rs35521386
rs13174188
rs62367478
rs11953498
rs111280793
rs144506346
rs555489936
rs78050275
rs7703487
rs77029822
rs12515179
rs12521953
rs10512876
rs62367515
rs62367516
rs12517546
rs10512875
rs10035564
rs62367517
rs12514615
rs16902068
rs76348778
rs12522524
rs189270093
rs12522910
rs139660444
rs6864149
rs192283640
rs62367518
rs13180087
rs77732644
rs4866929
rs79174895
rs115400518
rs140485981
rs114510199
rs6451793
rs72759956
rs62367520
rs62367521
rs62367522
rs13183247
rs58713827
rs193107305
rs16902083
rs60533175
rs77436149
rs981782
rs16902086
rs16902088
rs72759957
rs17343612
rs17271569
rs140308244
rs115396543
rs75364887
rs9790873
rs1501365
rs10462087
rs6864928
rs9292918
rs11740651
rs62367525
rs148701775
rs72759962
rs6874127
rs76983737
rs1392973
rs145899994
rs1604320
rs12655983
rs112260438
rs7717890
rs7735655
rs139750424
rs12519016
rs55706118
rs12520413
rs148564862
rs6867827
rs148415520
rs150172861
rs79203689
rs13170143
rs6895055
rs9885523
rs72762027
rs62367527
rs143682760
rs6888352
rs77691931
rs1501361
rs62367528
rs72762029
rs78744516
rs190925159
rs75098313
rs116766741
rs10064595
rs13168931
rs55821517
rs62367529
rs114149695
rs994092
rs6861150
rs1501359
rs1501358
rs10060015
rs62367530
rs6451795
rs28856284
rs7709262
rs116040875
rs10473384
rs2330704
rs62367531
rs2330703
rs34835217
rs79094604
rs10472402
rs2134045
rs181284167
rs143698665
rs62367532
rs79566767
rs62367550
rs114065373
rs78112135
rs35804423
rs6451796
rs115003195
rs143023621
rs115404919
rs62367552
rs12516996
rs1501357
rs62367555
rs79474942
rs149422794
rs12517615
rs6861183
rs12515470
rs142661959
rs192283391
rs10472403
rs10066509
rs142610191
rs1501362
rs115799157
rs12519431
rs75846016
rs6451798
rs76868142
rs10044408
rs7721486
rs183719762
rs3923055
rs13179496
rs12332696
rs62367556
rs6874677
rs10045420
rs138116204
rs115826273
rs78468895
rs79132395
rs7446182
rs77560597
rs115319706
rs4133429
rs62367558
rs72762045
rs114577685
rs6414906
rs72762048
rs13175193
rs140630369
rs13162651
rs12513449
rs80116065
rs35997793
rs62369060
rs1483310
rs1483309
rs56908114
rs114329811
rs12659024
rs10472404
rs76855774
rs13163424
rs10058550
rs146273106
rs76905871
rs79838341
rs4613721
rs12519133
rs6892290
rs6892594
rs72762052
rs7723380
rs10941696
rs71616288
rs112042458
rs143926422
rs34760634
rs71616289
rs12520124
rs34666220
rs146976696
rs1564684
rs113596267
rs6451801
rs6860200
rs77531390
rs76281170
rs7721731
rs6451802
rs75558549
rs77673005
rs148946082
rs13169726
rs62369066
rs62369079
rs147377091
rs145009395
rs6875925
rs62369080
rs78046426
rs7732970
rs12519313
rs2878967
rs79583745
rs13354798
rs79841044
rs76991363
rs74659833
rs76606060
rs10073055
rs73101235
rs142680180
rs12522039
rs190746886
rs34186662
rs2220083
rs6894152
rs7717787
rs72762058
rs10473387
rs78628507
rs6871092
rs75898866
rs151094464
rs62369082
rs12651887
rs62369083
rs7706140
rs1483306
rs10043815
rs13168326
rs146650857
rs7727890
rs1471683
rs6865621
rs2337412
rs62369084
rs141902044
rs76049424
rs77646078
rs77736385
rs13358718
rs115238150
rs78266485
rs79591892
rs75150349
rs1483307
rs6451804
rs144176341
rs80064126
rs6897926
rs184234730
rs116100867
rs62369087
rs57281202
rs116578360
rs6451805
rs150517335
rs28824810
rs146229505
rs4532370
rs4288123
rs111675946
rs80156986
rs114653850
rs17293295
rs72762062
rs17293302
rs12656485
rs77249609
rs75894821
rs181218059
rs1483311
rs114299506
rs1483312
rs1483313
rs1384735
rs6863501
rs1351719
rs181849955
rs1531843
rs76488239
rs76250170
rs139424826
rs113895509
rs78955704
rs75567374
rs6451806
rs12374423
rs66990509
rs13164549
rs2337413
rs116567257
rs111996881
rs113818915
rs6451807
rs62369103
rs142264156
rs10073636
rs10043792
rs151233488
rs16902163
rs1483308
rs114319645
rs12187475
rs1384733
rs1384734
rs7700252
rs4866975
rs72762067
rs115805153
rs78530664
rs74957671
rs73101274
rs143259381
rs16902164
rs79125330
rs62369104
rs79713119
rs75011238
rs79903273
rs1483305
rs1483304
rs2625494
rs1384732
rs12518923
rs112754523
rs114295136
rs79813670
rs11741075
rs76245555
rs62369108
rs75451553
rs77987042
rs80093279
rs114676153
rs10473389
rs1351720
rs17278764
rs148768716
rs12513467
rs2337414
rs1527833
rs75898068
rs1483303
rs76956025
rs2589179
rs74338772
rs74404110
rs76083135
rs74626119
rs12522771
rs17344557
rs7719500
rs62369109
rs2049656
rs4866976
rs6872419
rs72762078
rs115054924
rs189544392
rs139153237
rs147845302
rs116908233
rs147617777
rs2696018
rs116677508
rs140434685
rs2580258
rs116426742
rs13175865
rs62369112
rs62369113
rs7712920
rs149726442
rs75311573
rs2878988
rs77593415
rs78800224
rs71616300
rs79983226
rs139443644
rs2005147
rs755048
rs10069510
rs2589160
rs112192983
rs138035012
rs113595177
rs10805695
rs13357371
rs116195652
rs12521112
rs145430747
rs1852598
rs2696013
rs182633738
rs2337483
rs113659993
rs192997777
rs144730761
rs16902186
rs2589181
rs34889142
rs17344896
rs16902188
rs11743392
rs113830129
rs35197327
rs78694495
rs80324452
rs77769375
rs62369118
rs111598649
rs6893773
rs72763943
rs2247112
rs16902191
rs116108877
rs76019330
rs72763945
rs71616302
rs1534392
rs115634897
rs6451810
rs77092137
rs62369134
rs28405556
rs10214369
rs16902195
rs2580260
rs189750460
rs115744861
rs115921200
rs76949111
rs10462090
rs76055011
rs10805696
rs114792089
rs16902199
rs79727060
rs10462091
rs4339358
rs2337954
rs116136415
rs2589161
rs1405918
rs2589162
rs181801832
rs1527831
rs76597398
rs17345592
rs116535622
rs116100996
rs1534391
rs62369141
rs79184415
rs10074312
rs77423039
rs12520240
rs1405917
rs1405916
rs77025598
rs74790525
rs79683485
rs10512880
rs16902213
rs7722380
rs74535419
rs4437383
rs34423213
rs13178796
rs35304078
rs115576496
rs10462092
rs34159951
rs35381866
rs6451812
rs149671723
rs6873359
rs561646796
rs149641655
rs76072381
rs74507162
rs13361609
rs77283327
rs77959648
rs75249279
rs6894273
rs78840167
rs10036065
rs183570531
rs34923905
rs116020650
rs114818227
rs62369147
rs186342349
rs62369148
rs10078625
rs72763959
rs115666014
rs13187565
rs77862140
rs10473392
rs17345947
rs6894784
rs113432759
rs7705696
rs10512878
rs1819030
rs62369149
rs62369150
rs4367308
rs2879074
rs16902216
rs7736561
rs144050627
rs116334589
rs6863984
rs2337951
rs62367666
rs62367667
rs151108949
rs12523582
rs79730645
rs16902217
rs114138574
rs55775708
rs12519195
rs951396
rs2337952
rs62367668
rs62367669
rs6892627
rs62367670
rs6867402
rs12520275
rs114477590
rs1852595
rs12518235
rs7718785
rs78722797
rs10805698
rs77479417
rs12110137
rs12109155
rs77952592
rs16902220
rs62367672
rs111653746
rs73107037
rs191490954
rs6873498
rs6873660
rs6873662
rs58424904
rs6451814
rs141639959
rs143872073
rs12514177
rs12522392
rs12522404
rs12522459
rs77863450
rs17280692
rs12659948
rs16902221
rs10512877
rs28473745
rs2337953
rs10462093
rs7706116
rs6886950
rs10461762
rs61296177
rs150478443
rs112760519
rs4266405
rs4629609
rs7704772
rs145779281
rs12515534
rs62367708
rs10058269
rs111485100
rs114657607
rs4257782
rs111278737
rs10044479
rs76562814
rs113368850
rs62367709
rs4455566
rs73107077
rs116217601
rs79509696
rs112684775
rs114592655
rs10036411
rs4473778
rs2879075
rs112298959
rs6885184
rs1852599
rs56388524
rs12654213
rs9687260
rs112043950
rs145769735
rs10462094
rs9764211
rs59952198
rs80017474
rs62367711
rs114984596
rs75632776
rs115432163
rs116101274
rs6451818
rs62367712
rs6451819
rs1819031
rs72763975
rs10041767
rs10041772
rs12521519
rs79696598
rs12521555
rs148119169
rs4380674
rs13359915
rs7447717
rs75744097
rs116505866
rs77955248
rs76148464
rs4540184
rs73090028
rs116816199
rs62367713
rs6451820
rs62367714
rs62367715
rs62367716
rs79454542
rs116414222
rs4866972
rs190723787
rs62367717
rs4388219
rs4452566
rs10941703
rs7719703
rs150580949
rs10941704
rs62367718
rs7706676
rs7725177
rs7707561
rs7725203
rs7730276
rs10056041
rs10064278
rs114967835
rs112547238
rs116646741
rs190742688
rs144490833
rs7708189
rs4455564
rs148676402
rs6872937
rs4577699
rs12332458
rs59450171
rs150174154
rs114053163
rs62370579
rs4551074
rs6872194
rs62370580
rs62370581
rs7706959
rs75986005
rs78765358
rs79814056
rs77671320
5:45796546_G_C
5:45796546_G_T
rs62370582
rs9687374
rs74907209
rs10462095
rs35131881
rs62370583
rs7733616
rs140882010
rs139130662
rs75732517
rs61735895
rs61734825
rs78922075
rs62370584
rs4866978
rs73090063
rs4274987
rs146895847
rs6871250
rs4276421
rs75482968
rs10069793
rs13188943
rs7718780
rs57575351
rs59790351
rs149741756
rs6451822
rs148447598
rs75212852
rs62370587
rs72763992
rs75087152
rs35760773
rs10941706
rs62370588
rs7720657
rs62370589
rs13167922
rs62370590
rs11748089
rs62370591
rs62370592
rs10037766
rs143868938
rs78725790
rs140638383
rs73090094
rs75051736
rs13176359
rs7724971
rs183531940
rs6885309
rs79397254
rs62370593
rs10755272
rs75906938
rs62370594
rs62370595
rs62370596
rs4866973
rs62370597
rs4866982
rs140010965
rs143589311
rs34864406
rs12518135
rs114675740
rs4242125
rs112618372
rs59870620
rs79447893
rs79989976
rs13182397
rs13182862
rs6898480
rs6877477
rs115339668
rs4242126
rs74516956
rs77506269
rs11749021
rs112987929
rs74986854
rs12055272
rs140316542
rs6865429
rs6865581
rs10941707
rs79918038
rs35456801
rs7711240
rs115281432
rs148341416
rs34489431
rs188859449
rs6880766
rs71618211
rs10461763
rs35474617
rs7730617
rs34591852
rs6451824
rs6898646
rs6898824
rs6898825
rs35440149
rs35332802
rs34266973
rs62370604
rs6878425
rs13189744
rs62370605
rs13156000
rs13155778
rs76883620
rs112606368
rs547204090
rs76917541
rs4538614
rs12108961
rs148111513
rs72765759
rs62370618
rs71618213
rs34645374
rs10941710
rs6895453
rs28895306
rs188113461
rs150260480
rs147503757
rs138499186
rs13175559
rs60927048
rs74747394
rs77157787
rs78091913
rs35299114
rs4541666
rs80098871
rs4626346
rs114885569
rs80306519
rs4331911
rs13158505
rs114054546
rs114677026
rs13340341
rs10462097
rs71618214
rs72750006
rs71618215
rs68014345
rs28657933
rs80082266
rs13180389
rs76420621
rs10039283
rs62370623
rs35181879
rs4282323
rs4282324
rs62370624
rs4283798
rs62370625
rs62370626
rs4560554
rs4132311
rs4289567
rs34987980
rs73753970
rs35322675
rs13179818
rs148633014
rs111852919
rs10065035
rs34312497
rs55776184
rs62370628
rs7703405
rs114559701
rs62370629
rs35190259
rs13154594
rs62370630
rs146493749
rs6451826
rs143491193
rs12109205
rs62370632
rs6895191
rs12109652
rs62370633
rs75856126
rs35387030
rs76610726
rs13165915
rs74482938
rs10078485
rs6414908
rs6451827
rs114384115
rs13171302
rs6891044
rs116060719
rs13177247
rs9687949
rs34242024
rs144753974
rs62370640
rs148826004
rs143466549
rs10472405
rs114960551
rs34940808
rs114444075
rs6894776
rs4827574
rs34019974
rs28573085
rs62371963
rs75034122
rs35957665
rs113061779
rs36040035
rs79011481
rs76690713
rs10058660
rs111310017
rs139902231
rs149891860
rs10052727
rs10052736
rs79707881
rs116306307
rs537967855
rs74774803
rs4376278
rs7446649
rs75211132
rs34004939
rs4368738
rs6451829
rs6451830
rs10223123
rs7705330
rs79604693
rs9292929
rs116061375
rs12055259
rs7716296
rs34756949
rs141551526
rs6882139
rs112997669
rs62371967
rs114121371
rs191721629
rs13178890
rs112921665
rs72750027
rs34462057
rs62371968
rs75730939
rs9637798
rs9637799
rs71618217
rs72750030
rs35173943
rs62371969
rs143050596
rs35163964
rs6862657
rs56116416
rs116129040
rs28749824
rs62371971
rs13182833
rs7444228
rs72750035
rs62371972
rs62371973
rs116222569
rs10072466
rs62371974
rs78400994
rs529329528
rs74896548
rs34045086
rs72750038
rs34432074
rs7443189
rs62371976
rs10052977
rs7444405
rs62371977
rs7445563
rs6451831
rs7442735
rs35042461
rs10941712
rs7442769
rs71618218
rs62371978
rs138710836
rs116807736
rs7445572
rs116557884
rs7445746
rs145147258
rs62371979
rs10473403
rs7447540
rs148456234
rs139826264
rs62371980
rs144575838
rs7725171
rs11742529
rs34054121
rs62371981
rs181968887
rs143127643
rs185774650
rs144675654
rs62371982
rs138603780
rs35574968
rs147486591
rs4431353
rs4274988
rs150865141
rs62372022
rs7725537
rs6451834
rs35730142
rs35348306
rs149419742
rs144379236
rs12109091
rs6451835
rs6451836
rs114888800
rs62372025
rs10062641
rs142051011
rs145297680
rs72750046
rs189808939
rs56030172
rs62372030
rs7448999
rs10056175
rs6451838
rs79796932
rs6451840
rs72751908
rs6451841
rs7443976
rs139460302
rs6451842
rs35326386
rs11959186
rs62372031
rs7719401
rs139331653
rs116073507
rs114783399
rs7724350
rs144868745
rs10074470
rs61012768
rs7448897
rs7448901
rs7445658
rs7445730
rs10076636
rs146465084
rs7723218
rs533154146
rs62372035
rs7727331
rs35648163
rs75964308
rs13185667
rs6451843
rs34501453
rs74999669
rs13164539
rs72751917
rs76055016
rs116062942
rs71618219
rs35650027
rs75777946
rs114416420
rs74859464
rs34150470
rs62372037
rs10213756
rs10214362
rs35973590
rs62372040
rs10213679
rs10214057
rs80320581
rs11948152
rs4289566
rs116222868
rs4502836
rs148731796
rs57839327
rs7709131
rs11959880
rs140221870
rs4434390
rs13190656
rs13176583
rs62372974
rs4473779
rs111754601
rs7443384
rs7443410
rs116727470
rs12386485
rs34117103
rs62372975
rs12386473
rs10062508
rs139172494
rs62372976
rs191480359
rs72751925
rs4490592
rs10038082
rs13356313
rs62372977
rs114010749
rs62372979
rs116413454
rs4492125
rs79767800
rs35834903
rs62372981
rs13361098
rs10043270
rs113548626
rs77608414
rs11747846
rs78137823
rs80354530
rs4473777
rs77486323
rs79202993
rs62372983
rs10062325
rs62372984
rs62372985
rs34069575
rs74967484
rs75056219
rs8188031
rs189777914
rs62372986
rs185227067
rs35273785
rs4501347
rs80085969
rs147534413
rs116430473
rs80215426
rs10076736
rs13163713
rs182845674
rs62372987
rs111810259
rs79402747
rs138281964
rs148807628
rs114011599
rs34946430
rs61182003
rs72751935
rs4492122
rs4371763
rs36004061
rs78877037
rs139211232
rs72751936
rs4254919
rs4576156
rs191694758
rs10056889
rs62372989
rs75346245
rs13170460
rs62372990
rs113599096
rs34201556
rs7293402
rs60223495
rs4615309
rs62372996
rs8188173
rs8188180
rs28885449
rs4426926
rs139240554
rs10062391
rs13183729
rs151181764
rs74905922
rs141138811
rs10041094
rs62373039
rs34200527
rs62373040
rs57299032
rs116860684
rs13171861
rs78174014
rs113128852
rs13177136
rs13176864
rs13177665
rs116552574
rs111927999
rs7293310
rs35180802
rs62373042
rs116112040
rs140615142
rs71618221
rs62373043
rs114665115
rs7293482
rs150321299
rs10070596
rs113338260
rs151051614
rs62373044
rs72751946
rs4478331
rs78913668
rs34040576
rs116497679
rs13360955
rs145901335
rs111233855
rs72751949
rs113565906
rs111699443
rs62373045
rs79983607
rs62373046
rs62373047
rs11746404
rs72751951
rs144188071
rs62373048
rs112393404
rs13436599
rs10434580
rs77219519
rs4569880
rs4569881
rs4551075
rs74714887
rs4569882
rs8185343
rs56295374
rs13362078
rs13362103
rs78721929
rs4866984
rs4429863
rs76855338
rs4440371
rs62370860
rs76252228
rs4518411
rs34172359
rs62370861
rs34721779
rs35075767
rs35730954
rs74742036
rs80067547
rs13168838
rs4428422
rs77503717
rs78539142
rs4552614
rs76753209
rs13166151
rs148874565
rs4489075
rs4632807
rs4302598
rs62370863
rs10052339
rs34577818
rs74418553
rs62370865
rs62370866
rs114353634
rs116465719
rs78649716
rs62370867
rs74910784
rs78226147
rs142861066
rs11486591
rs4321758
rs57482529
rs10043248
rs10045812
rs80132378
rs13189391
rs80326584
5:46027702_C_A
5:46027702_C_T
rs10067206
rs116741585
rs59968174
rs13171675
rs7293493
rs62370870
rs62370871
rs62370872
rs59057359
rs62370890
rs78249548
rs79584111
rs13185374
rs62370891
rs112526769
rs13165481
rs13165909
rs4499842
rs75690388
rs4504391
rs10059350
rs148654298
rs12654375
rs12652371
rs10054419
rs147661883
rs79670700
rs77699138
rs6893390
rs4409106
rs113352141
rs13359665
rs58445656
rs112450387
rs34331400
rs139790344
rs75821034
rs79536381
rs8188064
rs79043976
rs10039509
rs8175432
rs138812418
rs4362951
rs8188290
rs12109006
rs115378915
rs34768582
rs113889713
rs8188051
rs4370277
rs4484447
rs72754033
rs34596417
rs13163445
rs62370895
rs72754034
rs77715620
rs4383730
rs4431354
rs4389698
rs138848787
rs35319830
rs79616679
rs147505796
rs8188026
rs112575737
rs34812524
rs13190242
rs62370902
rs72754041
rs35418425
rs13157212
rs4426925
rs35342043
rs34618959
rs12697490
rs79671474
rs62370904
rs115558537
rs10461764
rs4541667
rs4254920
rs150335774
rs62370905
rs8188072
rs35391434
rs146867195
rs8185118
rs13167350
rs4441886
rs78159734
rs10067983
rs10060199
rs4354052
rs78320416
rs8188014
rs4367307
rs4479850
rs10079238
rs10941722
rs12186454
rs79230815
rs4421114
rs78244060
rs62370917
rs75621330
rs10050829
rs10067655
rs4492123
rs57407363
rs34731260
rs62370922
rs4259174
rs79995687
rs35763548
rs34520364
rs35446235
rs10462102
rs35736194
rs79187413
rs35047596
rs13354272
rs13361118
rs144146069
rs72754068
rs4498260
rs4455568
rs11957047
rs10941732
rs11740578
rs12657581
rs76782525
rs4274990
rs62370923
rs4282325
rs72754075
rs62370924
rs13156079
rs145932395
rs4455569
rs151117958
rs8188009
rs76834876
rs58780366
rs148064520
rs4975885
rs62370925
rs72754078
rs10064905
rs35288997
rs11949490
rs79296840
rs12188518
rs12515468
rs12655634
rs62370928
rs4263507
rs4349724
rs4277924
rs12697495
rs74569442
rs35255819
rs75489413
rs10059426
rs72755643
rs112231511
rs8185144
rs4292455
rs4533899
rs10039961
rs143870787
rs111785242
rs13177151
rs114487350
rs28556627
rs115617271
rs10066479
rs12515804
rs12520938
rs4975889
rs114569861
rs138611961
rs13175755
rs10941740
rs28611436
rs72755664
rs4639239
rs4601053
rs72755668
rs10041478
rs10042199
rs35174092
rs35583419
rs4407637
rs7720482
rs4357046
rs4640801
rs190055919
rs181808581
rs186370296
rs138429585
rs144441828
rs140493839
rs62372080
rs34170671
rs145147254
rs62372081
rs75314767
rs181567315
rs115610756
rs77167824
rs114820564
rs7446602
rs13188585
rs62372082
rs116435871
rs115654971
rs72755677
rs116182175
rs114752601
rs111585446
rs114621475
rs62372083
rs79369906
rs12697499
rs62372085
rs143069384
rs4975890
rs12655230
rs7714540
rs7714713
rs72755687
rs9686580
rs6884716
rs34437929
rs34186466
rs77120057
rs7447232
rs35532534
rs35436965
rs115569158
rs77655443
rs114479102
rs71620143
rs13188005
rs116453411
rs71620144
rs13188387
rs112393756
rs115821288
rs8185129
rs145125329
rs34930360
rs8185138
rs13160456
rs62372087
rs8185016
rs8185209
rs8188167
rs8188193
rs10040808
rs72757452
rs12658533
rs12656601
rs36125171
rs12658590
rs139291237
rs8185098
rs8175395
rs8187589
rs62372113
rs114985558
rs35481376
rs79814253
rs7293357
rs62372114
rs11486611
rs62372115
rs28769634
rs13190590
rs13170769
rs28799356
rs28778430
rs13156708
rs13174894
rs13157345
rs116694984
rs75541287
rs7293299
rs8188175
rs139259235
rs8188019
rs62372117
rs7293302
rs111235580
rs13186244
rs13186103
rs13186255
rs71620146
rs7293336
rs13154165
rs112283283
rs8188207
rs8188070
rs115198813
rs76096560
rs6868984
rs138527711
rs148912585
rs7448325
rs6451851
rs62372119
rs79902039
rs149089252
rs78319904
rs12697506
rs114598693
rs147519386
rs12697507
rs6451852
rs13156497
rs6451853
rs6414909
rs7445348
rs7720735
rs7720870
rs78089132
rs62372120
rs4975891
rs62372121
5:46141422_G_T
rs10043652
rs146279976
rs76533698
rs113409164
rs62372122
rs7713759
rs28871274
rs12653713
rs143083416
rs13161757
rs76356156
rs10054000
rs10055950
rs71612321
rs148239754
rs74686743
rs10066816
rs35874143
rs7443127
rs10053434
rs10068848
rs10068855
rs36094531
rs7444177
rs74998085
rs76227093
rs62372125
rs10072945
rs34347294
rs35025540
rs71620149
rs8188060
rs114069158
rs58111642
rs10056884
rs142164659
rs138129039
rs11743949
rs35894183
rs13155077
rs13155082
rs72757486
rs10053306
rs36079644
rs7449383
rs62372145
rs12653188
rs62372146
rs13166392
rs12657327
rs116179509
rs13180514
rs59516938
rs62372147
rs10472413
rs145986276
rs10038249
rs10058962
rs8185226
rs11953347
rs13165073
rs10055347
rs8185105
rs13169771
rs58173433
rs28840992
rs28836583
rs28841282
rs28882807
rs77251188
rs74366100
rs8185376
rs6451854
rs71620150
rs12651760
rs12656025
rs12658237
rs35142578
rs13168183
rs10213813
rs111551556
rs8185217
rs10066664
rs13178648
rs13160523
rs13178604
rs79852348
rs114323313
rs8188295
rs62372151
rs62372152
rs75443796
rs11958686
rs112219245
rs11948771
rs113792509
rs8188245
rs34009314
rs138963848
rs13167960
rs116604814
rs8175440
rs8185198
rs13155792
rs13173767
rs7293353
rs142734062
rs79887301
rs7293355
rs143408246
rs116143194
rs12108841
rs11950077
rs34176032
rs28798176
rs7293335
rs62370762
rs62370763
rs8185108
rs8185114
rs34210565
rs8185362
rs8185363
rs8175408
rs10075102
rs8188276
rs8185101
rs8185111
rs116310589
rs10078928
rs13188002
rs13187601
rs13187899
rs7293424
rs7293421
rs147236038
rs72757501
rs10059377
rs10053240
rs35951833
rs10053475
rs8188235
rs8188231
rs8188233
rs8188133
rs8188258
rs13180276
rs13180168
rs13180635
rs8188012
rs13163135
rs10076606
rs13186251
rs34463551
rs148396877
rs10078628
rs13153981
rs62370765
rs10065920
rs77223877
rs113058860
rs8188292
rs7293420
rs7293423
rs71620151
rs10054896
rs10055046
rs35888179
rs10063187
rs10055176
rs8185384
rs8175415
rs62370766
rs13170229
rs8185214
rs35936595
rs35577984
rs8188006
rs13174566
rs148048429
rs8188004
rs8188168
rs8188008
rs8188010
rs142470132
rs192530127
rs8188058
rs144126045
rs62370770
rs13185611
rs62370785
rs62370786
rs141175297
rs138723986
rs71620153
rs61187820
rs62370796
rs62370797
rs13160668
rs10075544
rs10075547
rs10075550
rs62370798
rs35247978
rs8188049
rs8188197
rs8188050
rs62370799
rs35553774
rs13188786
rs10064792
rs149434337
rs10072776
rs13172144
rs10941746
rs11958516
rs7293337
rs115560023
rs7293341
rs7293346
rs8188239
rs8188241
rs115144971
rs115871094
rs13168431
rs13168463
rs7293306
rs77068171
rs7293454
rs7293315
rs34618560
rs59660247
rs59725169
rs61160862
rs13155263
rs62370804
rs34492793
rs8185137
rs80212061
rs8175401
rs145151954
rs34532845
rs11960110
rs35550270
rs13166566
rs7293461
rs34216540
rs34361661
rs13172097
rs11958464
rs11951944
rs8175409
rs8188279
rs34474481
rs62370825
rs10076982
rs10061974
rs11953025
rs11959541
rs11953028
rs34107066
rs8185115
rs8185185
rs10051107
rs13154480
rs72760173
rs10051125
rs8188186
rs8188054
rs77135458
rs13155776
rs13159863
rs8188219
rs8188224
rs10434612
rs10434613
rs13165719
rs72760174
rs35595362
rs10063585
rs35337274
rs10061101
rs8185008
rs13181575
rs8185018
rs35172773
rs35780895
rs10078560
rs71620154
rs8188061
rs8188062
rs8188104
rs112285719
rs13154320
rs10052784
rs10052940
rs78966059
rs10060832
rs35216453
rs79781808
rs13164666
rs10064681
rs10056731
rs12109835
rs62370826
rs71612328
rs12109014
rs62370827
rs62370828
rs34321815
rs138271510
rs13157222
rs8185049
rs8185059
rs8185092
rs7293362
rs71620155
rs7293508
rs10035118
rs10043613
rs62370829
rs76696358
rs7293444
rs7293323
rs7293466
rs36035738
rs7293469
rs8185275
rs7293470
rs13172845
rs145267908
rs76940661
rs71620156
rs62370851
rs71620157
rs8188250
rs35521134
rs62370852
rs13178571
rs71620158
rs13178889
rs13179724
rs13183590
rs8185050
rs76150035
rs8185265
rs61252746
rs62370854
rs13189671
rs13189439
rs13171832
rs75422777
rs73105418
rs72760182
rs62370855
rs12697539
rs13167286
rs10056067
rs72760185
rs12697541
rs12697542
rs34948554
rs12697543
rs34791871
rs10043557
rs115528012
rs8185240
rs8185242
rs62370856
rs13155239
rs35772263
rs10074483
rs8188123
rs28868066
rs28820612
rs13180509
rs28892397
rs35080434
rs34259003
rs10055263
rs10078261
rs62370858
rs8188196
rs8188113
rs8175437
rs8188149
rs12654950
rs13436333
rs13436334
rs8175405
rs8188148
rs62370859
rs74633817
rs11525750
rs13155164
rs10051371
rs75214427
rs11949119
rs72760191
rs10473416
rs8188100
rs4975908
rs13166069
rs8185339
rs74352505
rs4975961
rs112439750
rs192777578
rs8188011
rs62372560
rs8175363
rs62372561
rs34399231
rs8185287
rs8185071
rs8185100
rs10072283
rs62372562
rs4128583
rs4128582
rs4128581
rs114229840
rs8185235
rs8185047
rs8188185
rs7293453
rs7293427
rs115526881
rs8185387
rs10078317
rs58902336
rs111411048
rs10056653
rs77825873
rs10058430
rs4975928
rs4975933
rs13153848
rs4975934
rs4975936
rs7293374
rs7293503
rs7293504
rs7293400
rs7293505
rs13164360
rs8188169
rs7293434
rs4975948
rs4975949
rs8188044
rs12110093
rs71620160
rs34821375
rs61162551
rs7293390
rs7293428
rs7293516
rs7293514
rs8185043
rs8185053
rs8185054
rs8185055
rs8185255
rs8175379
rs8185259
rs8188199
rs10058281
rs75880196
rs141187245
rs115106607
rs10066477
rs149713794
rs10941754
rs8185319
rs4975957
rs10941755
rs10069060
rs10061030
rs77440605
rs112169037
rs10070671
rs10063007
rs13184479
rs10941759
rs10805711
rs10941760
rs62372592
rs72762266
rs10941761
rs8185213
rs112128194
rs13177458
rs10078400
rs4975958
rs35993179
rs62372595
rs188123313
rs34656837
rs35368728
rs115558359
rs35894268
rs13173369
rs13153857
rs13173725
rs13173740
rs13173746
rs141840231
rs71620163
rs76725399
rs75437660
rs77432313
rs34823687
rs79777078
rs8185183
rs13159373
rs8185184
rs13184064
rs12657760
rs12657764
rs4975959
rs10058966
rs72762271
rs34506539
rs10074383
rs35845131
rs4975960
rs8185313
rs62372596
rs62372597
rs13185535
rs10045429
rs4975962
rs113432056
rs8175348
rs8185037
rs8185041
rs62372603
rs147899444
rs13179586
rs7293474
rs8185289
rs8185331
rs8185145
rs8185332
rs112492423
rs8185335
rs8185338
rs10060661
rs13161439
rs9292936
rs35901008
rs4975963
rs115878238
rs4975964
rs72762280
rs4975965
rs34609793
rs10065314
rs10472415
rs4975966
rs10054134
rs72762283
rs13168483
rs13168085
rs10064455
rs116225410
rs4975967
rs80053467
rs114827084
rs80193246
rs10060528
rs8188068
rs34339324
rs8188077
rs4975968
rs62372630
rs4975969
rs4975970
rs4975971
rs34159378
rs62372631
rs4975911
rs111604841
rs4975972
rs74684268
rs10065149
rs147553189
rs34696334
rs10063520
rs8185256
rs13166839
rs140936940
rs4975973
rs147589212
rs8185312
rs8185314
rs115886168
rs34043196
rs8185361
rs8185180
rs12516847
rs12516885
rs76613896
rs13182070
rs10434615
rs79240028
rs12523279
rs12697557
rs9717195
rs9687218
rs9716588
rs143503484
rs8185253
rs78120259
rs142845986
rs35503553
rs111444997
rs78744747
rs77201990
rs72762292
rs8185010
rs10059495
rs12697560
rs4975974
rs13177011
rs62372633
rs4975975
rs4975976
rs113130486
rs4975977
rs4975978
rs146834314
rs10066145
rs72762295
rs34171995
rs12514163
rs12514178
rs115329061
rs111723885
rs8185192
rs8188158
rs8188159
rs62372639
rs8188184
rs114630284
rs35354757
rs74705554
rs8185249
rs8175389
rs8175427
rs8188221
rs62372640
rs8185292
rs115112046
rs8185095
rs8185301
rs4975979
rs4975912
rs10461766
rs4975913
rs78342067
rs4975914
rs7293494
rs36168382
rs113808169
rs62372641
rs112874675
rs149621186
rs114562515
rs114220479
rs117201027
rs148999138
rs62372642
rs142527833
rs62372644
rs138473154
rs10053694
rs8185385
rs4128261
rs115544252
rs116440134
rs8185316
rs116811665
rs113198380
rs150699607
rs376541080
rs4975984
rs368485844
rs564137231
rs8175383
rs35905321
rs71620170
rs71620171
rs10037109
rs4975991
rs4975918
rs4975919
rs4975920
rs4975922
rs4975992
rs4975993
rs12521795
rs74579389
rs10068278
rs10061916
rs10941789
rs4975994
rs7293345
rs114170663
rs55638678
rs10066140
rs71620180
rs11745763
rs10941791
rs12186702
rs62386794
rs4975923
rs4975924
rs4975925
rs4975926
rs36167896
rs35887056
rs8185360
rs8185013
rs112288658
rs10941794
rs369368974
rs8185064
rs8185283
rs8185067
rs10060049
rs10073477
rs147445858
rs12513534
rs150369929
rs8185103
rs8185379
rs8185380
rs8175407
rs8185178
rs8185186
rs8185182
rs62386809
rs10070024
rs10070136
rs12189292
rs7446876
rs376286858
rs10072066
rs10462113
rs116705596
rs10941797
rs190572196
rs79206774
rs77100380
rs10076113
rs10076230
rs111907535
rs10462115
rs10461770
rs10941801
rs11750244
rs35521855
rs11750263
rs11740690
rs35002629
rs35335986
rs34537665
rs12153005
rs35358364
rs12652297
rs28890529
rs112188438
rs13184337
rs78707394
rs10941803
rs34028103
rs36019653
rs34101830
rs13354339
rs13358908
rs112603744
rs142739685
rs28823684
rs62388176
rs111905787
rs12656991
rs12656982
rs4975927
rs77658617
rs7293371
rs141877673
rs8185150
rs10073687
rs79009919
rs114223220
rs34693648
rs62388184
rs62388185
rs4975899
rs4975902
rs12652727
rs12655159
rs12655160
rs12515240
rs10058065
rs28874955
rs28753157
rs8185127
rs150769887
rs10054179
rs10062216
rs8185011
rs10941806
rs8188198
rs4975929
rs10941808
rs4975930
rs4975931
rs4975932
rs74421764
rs13170159
rs10805718
rs10066426
rs10051501
rs4975903
rs13180478
rs11949371
rs115086672
rs8185239
rs10055898
rs10065624
rs4975937
rs74696508
rs13160126
rs80184615
rs12153167
rs4975938
rs8188108
rs13165344
rs111294297
rs34745294
rs61351693
rs4975940
rs62388256
rs4975941
rs115097876
rs4975942
rs8188228
rs8188255
rs8188256
rs10214016
rs10214255
rs10214256
rs12518698
rs12513540
rs35059338
rs7293440
rs115962694
rs7293442
rs7293325
rs7293446
rs10213721
rs10214118
rs71620200
rs71621960
rs10085117
rs113734087
rs189361744
rs140637026
rs140905717
rs147052664
rs142979390
rs62389474
rs11748472
rs10941816
rs28873151
rs114071419
rs28847123
rs28855077
rs13157277
rs146095504
rs7293405
rs7293512
rs7293436
rs12652814
rs13163178
rs8185233
rs143353789
rs62389499
rs114349048
rs138083847
rs116415445
rs10043706
rs8185324
rs8185321
rs8185325
rs78252598
rs8185329
rs8185334
rs10060408
rs10053509
rs10053628
rs7293486
rs4975947
rs13184551
rs12173253
rs12515963
rs71621972
rs12523549
rs12515999
rs146941445
rs36031455
rs62389521
rs12518422
rs10080117
rs140172068
rs36014970
rs8185220
rs34097293
rs143816630
rs142822953
rs62389522
rs62389523
rs62389524
rs35095616
rs12522625
rs10941822
rs10941823
rs115480835
rs13187720
rs13187523
rs13170479
rs145275480
rs139157043
rs8185088
rs8185303
rs35279969
rs12652607
rs147412880
rs35175635
rs8188260
rs115487347
rs8185354
rs8185356
rs8185366
rs142427110
rs13182201
rs8188071
rs10062139
rs10941826
rs10064160
rs8185247
rs8185248
rs7293455
rs75974037
rs10071996
rs71621976
rs71621977
rs8188226
rs71621978
rs7293480
rs10043849
rs10043876
rs4975954
rs13157926
rs62390069
rs8175436
rs8185006
rs58729263
rs71621979
rs71621980
rs12659028
rs4975905
rs36090405
rs11743824
rs11744550
rs10941827
rs12521357
rs35931781
rs12513512
rs13154405
rs10035288
rs13178754
rs10035927
rs10044454
rs7293471
rs4975955
rs28816182
rs4975956
rs76835095
```
