## Supplementary material for "Characterization of shared and ancestry-specific signals driving complex traits using multi-ancestry fine-mapping": s1.afreq

```
#CHROM	ID	REF	ALT	ALT_FREQS	OBS_CT
5	rs72748056	T	A	0.150099	1006
5	rs12520604	A	C	0.026839	1006
5	rs7449090	G	A	0.0159046	1006
5	rs66704172	C	T	0.0626243	1006
5	rs747187	G	A	0.575547	1006
5	rs55880927	G	C	0.0626243	1006
5	rs1482684	A	G	0.791252	1006
5	rs16901868	G	A	0.150099	1006
5	rs1384450	T	C	0.576541	1006
5	rs35530450	G	T	0.0626243	1006
5	rs10512853	A	G	0.0626243	1006
5	rs11950046	C	T	0.575547	1006
5	rs34810292	C	T	0.0626243	1006
5	rs17266699	A	G	0.0616302	1006
5	rs74958950	G	A	0.0258449	1006
5	rs13171351	A	C	0.0626243	1006
5	rs72748063	A	G	0.150099	1006
5	rs117249617	C	T	0.026839	1006
5	rs72748065	C	T	0.150099	1006
5	rs189121037	T	A	0.00795229	1006
5	rs72748067	T	C	0.0417495	1006
5	rs10461757	C	T	0.576541	1006
5	rs16901870	G	T	0.215706	1006
5	rs1482691	A	C	0.792247	1006
5	rs16901871	T	A	0.215706	1006
5	rs13174174	C	T	0.0188867	1006
5	rs12516346	C	A	0.791252	1006
5	rs1482690	A	T	0.791252	1006
5	rs72748072	C	T	0.0506958	1006
5	rs147418606	T	C	0.0129225	1006
5	rs34119371	A	G	0.215706	1006
5	rs6865230	G	A	0.215706	1006
5	rs6865011	C	T	0.215706	1006
5	rs6865330	A	G	0.215706	1006
5	rs76267497	T	C	0.0755467	1006
5	rs57068965	T	A	0.215706	1006
5	rs16901875	T	C	0.215706	1006
5	rs72748075	T	G	0.215706	1006
5	rs72748076	C	T	0.151093	1006
5	rs1384454	T	C	0.792247	1006
5	rs144243419	C	T	0.00894632	1006
5	rs56323939	G	A	0.215706	1006
5	rs72748077	G	C	0.0646123	1006
5	rs11750654	T	C	0.162028	1006
5	rs11750655	T	C	0.162028	1006
5	rs10941667	A	G	0.575547	1006
5	rs2062141	T	C	0.0616302	1006
5	rs1384453	C	T	0.792247	1006
5	rs2062140	G	A	0.0616302	1006
5	rs111381284	C	T	0.0526839	1006
5	rs186326471	C	G	0.00994036	1006
5	rs16901879	T	G	0.0616302	1006
5	rs146345906	A	G	0.0149105	1006
5	rs75442098	C	A	0.028827	1006
5	rs17320222	A	G	0.0526839	1006
5	rs7730866	C	T	0.215706	1006
5	rs73752037	A	G	0.154076	1006
5	rs72748079	A	T	0.0248509	1006
5	rs34617631	T	C	0.0616302	1006
5	rs10941668	G	A	0.575547	1006
5	rs1825237	C	T	0.576541	1006
5	rs1905188	T	C	0.215706	1006
5	rs145029024	C	T	0.027833	1006
5	rs72748082	G	A	0.150099	1006
5	rs16901883	C	G	0.214712	1006
5	rs3898543	T	C	0.214712	1006
5	rs957739	A	T	0.150099	1006
5	rs960060	G	A	0.214712	1006
5	rs59836876	G	A	0.214712	1006
5	rs72748085	A	T	0.185885	1006
5	rs35108601	A	T	0.0616302	1006
5	rs79682226	C	T	0.0397614	1006
5	rs1384447	A	T	0.577535	1006
5	rs34410497	C	T	0.0188867	1006
5	rs13160582	C	T	0.214712	1006
5	rs13184756	T	G	0.0616302	1006
5	rs10512854	A	G	0.214712	1006
5	rs10512855	G	T	0.0616302	1006
5	rs16901889	T	C	0.0616302	1006
5	rs6883915	C	T	0.213718	1006
5	rs6884170	G	A	0.149105	1006
5	rs12108957	G	A	0.214712	1006
5	rs75638122	A	G	0.0258449	1006
5	rs16901890	G	A	0.10338	1006
5	rs116620271	C	A	0.0109344	1006
5	rs16901892	T	C	0.0626243	1006
5	rs6864776	A	G	0.792247	1006
5	rs2128434	G	A	0.576541	1006
5	rs12109250	C	T	0.218688	1006
5	rs7706806	A	G	0.218688	1006
5	rs7710996	A	G	0.791252	1006
5	rs6870835	A	T	0.153082	1006
5	rs17320917	A	G	0.0616302	1006
5	rs12657591	T	C	0.0228628	1006
5	rs13153459	A	C	0.217694	1006
5	rs150513288	A	G	0.0228628	1006
5	rs2128435	A	G	0.573559	1006
5	rs922855	C	A	0.153082	1006
5	rs56203280	A	G	0.218688	1006
5	rs56724254	G	A	0.218688	1006
5	rs67667620	T	G	0.219682	1006
5	rs72748092	C	G	0.159046	1006
5	rs35420014	G	A	0.223658	1006
5	rs62368487	T	G	0.0715706	1006
5	rs66479031	G	A	0.0616302	1006
5	rs13173094	T	A	0.223658	1006
5	rs6871730	G	A	0.567594	1006
5	rs13158765	C	T	0.0606362	1006
5	rs78504245	T	A	0.100398	1006
5	rs74473290	C	G	0.0506958	1006
5	rs34462071	A	G	0.0606362	1006
5	rs35074718	T	C	0.0606362	1006
5	rs34180349	A	T	0.0606362	1006
5	rs4866776	A	T	0.792247	1006
5	rs12516986	A	G	0.0298211	1006
5	rs7709753	C	T	0.567594	1006
5	rs193262231	G	A	0.0228628	1006
5	rs72748094	T	G	0.0606362	1006
5	rs58761628	C	A	0.789264	1006
5	rs6451763	A	C	0.790258	1006
5	rs1531803	A	C	0.162028	1006
5	rs1004720	A	G	0.0606362	1006
5	rs66570818	T	G	0.0606362	1006
5	rs2128437	C	T	0.0606362	1006
5	rs2330570	C	T	0.162028	1006
5	rs1905192	T	A	0.790258	1006
5	rs34057718	G	A	0.0606362	1006
5	rs34611602	C	A	0.0606362	1006
5	rs1482695	T	C	0.159046	1006
5	rs13188583	A	G	0.0606362	1006
5	rs35262233	G	A	0.0606362	1006
5	rs873475	T	A	0.222664	1006
5	rs62368490	C	T	0.0198807	1006
5	rs111542975	C	G	0.0149105	1006
5	rs115458330	C	T	0.028827	1006
5	rs35483918	T	G	0.0616302	1006
5	rs13166702	A	T	0.0616302	1006
5	rs1552184	A	G	0.159046	1006
5	rs112870002	G	A	0.0149105	1006
5	rs6866555	A	C	0.222664	1006
5	rs17268006	C	T	0.209742	1006
5	rs4866777	C	T	0.5666	1006
5	rs116418759	C	T	0.0218688	1006
5	rs1482698	G	C	0.368787	1006
5	rs34512854	G	C	0.0616302	1006
5	rs10512860	C	G	0.789264	1006
5	rs75482559	C	A	0.0218688	1006
5	rs6451764	T	C	0.158052	1006
5	rs13190489	T	C	0.222664	1006
5	rs35517954	T	C	0.0616302	1006
5	rs78297490	C	T	0.0497018	1006
5	rs1482663	G	A	0.789264	1006
5	rs71590650	G	A	0.0188867	1006
5	rs1351633	T	C	0.789264	1006
5	rs983940	A	G	0.789264	1006
5	rs4866902	T	C	0.5666	1006
5	rs4866903	C	T	0.5666	1006
5	rs75513092	G	T	0.21173	1006
5	rs4866904	T	C	0.5666	1006
5	rs13169165	T	A	0.222664	1006
5	rs62368491	C	T	0.196819	1006
5	rs1482664	G	C	0.222664	1006
5	rs1482665	A	G	0.789264	1006
5	rs7727980	G	A	0.222664	1006
5	rs12187906	G	C	0.222664	1006
5	rs57060529	G	A	0.222664	1006
5	rs66815332	C	T	0.0616302	1006
5	rs67485736	T	G	0.222664	1006
5	rs75680198	G	A	0.0646123	1006
5	rs60740100	C	G	0.0616302	1006
5	rs79576736	C	T	0.00795229	1006
5	rs10805684	A	G	0.5666	1006
5	rs60010565	T	C	0.222664	1006
5	rs13155151	T	G	0.222664	1006
5	rs74892078	A	G	0.158052	1006
5	rs4645339	G	A	0.161034	1006
5	rs4634356	T	C	0.789264	1006
5	rs4346775	G	A	0.223658	1006
5	rs34412224	A	T	0.0616302	1006
5	rs6897255	C	G	0.223658	1006
5	rs13179281	C	A	0.223658	1006
5	rs34391578	G	A	0.223658	1006
5	rs6897963	A	C	0.789264	1006
5	rs35656601	A	C	0.223658	1006
5	rs55912972	G	A	0.565606	1006
5	rs10055724	T	G	0.223658	1006
5	rs4866905	T	C	0.789264	1006
5	rs13189602	G	C	0.223658	1006
5	rs13171646	T	A	0.0705765	1006
5	rs36092993	A	G	0.0616302	1006
5	rs56209069	A	G	0.565606	1006
5	rs56008450	A	T	0.565606	1006
5	rs4435876	A	G	0.223658	1006
5	rs11745223	A	T	0.565606	1006
5	rs56264037	A	G	0.565606	1006
5	rs56163722	C	A	0.565606	1006
5	rs4493679	C	G	0.223658	1006
5	rs4274985	T	C	0.223658	1006
5	rs10061860	A	G	0.223658	1006
5	rs13355205	T	C	0.225646	1006
5	rs35797502	C	T	0.223658	1006
5	rs34031096	A	C	0.223658	1006
5	rs10079194	G	T	0.0646123	1006
5	rs10079222	C	G	0.789264	1006
5	rs34277429	A	G	0.0606362	1006
5	rs78916244	T	C	0.0357853	1006
5	rs10061166	T	C	0.159046	1006
5	rs79990728	C	T	0.0208748	1006
5	rs10040045	T	G	0.162028	1006
5	rs72750279	C	T	0.159046	1006
5	rs7729423	G	A	0.564612	1006
5	rs4627994	A	G	0.223658	1006
5	rs4594862	C	G	0.223658	1006
5	rs13176611	C	A	0.0616302	1006
5	rs13176804	A	G	0.0616302	1006
5	rs12188390	T	G	0.162028	1006
5	rs114949992	A	G	0.00994036	1006
5	rs13182481	G	A	0.577535	1006
5	rs114380160	A	G	0.0248509	1006
5	rs13182739	C	T	0.0616302	1006
5	rs12186589	C	T	0.158052	1006
5	rs4463187	A	G	0.578529	1006
5	rs67771916	G	A	0.0616302	1006
5	rs7708449	C	A	0.354871	1006
5	rs7713139	A	G	0.354871	1006
5	rs13169538	G	A	0.0616302	1006
5	rs4273616	A	G	0.223658	1006
5	rs72750289	T	C	0.162028	1006
5	rs57607823	G	A	0.354871	1006
5	rs6884594	C	T	0.223658	1006
5	rs6889725	G	A	0.223658	1006
5	rs6889804	C	T	0.223658	1006
5	rs183531198	G	A	0.00497018	1006
5	rs10063359	G	A	0.223658	1006
5	rs34815748	T	C	0.223658	1006
5	rs35581367	G	A	0.223658	1006
5	rs34164548	T	C	0.223658	1006
5	rs114900018	C	T	0.0198807	1006
5	rs72750292	A	G	0.274354	1006
5	rs4642379	C	T	0.223658	1006
5	rs34577718	T	G	0.223658	1006
5	rs28438634	A	G	0.223658	1006
5	rs35321661	C	G	0.0616302	1006
5	rs28561538	A	T	0.159046	1006
5	rs28483338	C	G	0.223658	1006
5	rs28488464	T	G	0.223658	1006
5	rs10054457	A	C	0.223658	1006
5	rs114648524	C	A	0.027833	1006
5	rs10069792	G	A	0.22664	1006
5	rs10069750	C	G	0.223658	1006
5	rs10054521	A	C	0.579523	1006
5	rs148509025	T	C	0.0994036	1006
5	rs12187122	A	G	0.0298211	1006
5	rs10062844	C	G	0.223658	1006
5	rs4329026	A	G	0.354871	1006
5	rs191659184	C	A	0.0616302	1006
5	rs10064677	C	A	0.223658	1006
5	rs10064870	G	A	0.223658	1006
5	rs6869262	C	T	0.163022	1006
5	rs140479474	T	C	0.0198807	1006
5	rs4505960	G	A	0.853877	1006
5	rs114367823	A	G	0.0159046	1006
5	rs183870779	G	A	0.0139165	1006
5	rs62368523	C	T	0.354871	1006
5	rs62368524	G	C	0.354871	1006
5	rs10462078	G	T	0.354871	1006
5	rs7448715	T	C	0.354871	1006
5	rs77719555	C	G	0.0258449	1006
5	rs4640800	C	A	0.223658	1006
5	rs7445263	G	A	0.223658	1006
5	rs4866911	C	G	0.354871	1006
5	rs10035625	G	A	0.223658	1006
5	rs10038534	T	C	0.223658	1006
5	rs10059745	T	C	0.578529	1006
5	rs72752106	A	G	0.0397614	1006
5	rs6885437	G	A	0.223658	1006
5	rs34593982	T	C	0.0626243	1006
5	rs10050660	T	C	0.159046	1006
5	rs13153769	T	C	0.0178926	1006
5	rs6890819	G	T	0.223658	1006
5	rs6890908	A	G	0.223658	1006
5	rs12697471	C	T	0.159046	1006
5	rs4469202	C	T	0.223658	1006
5	rs192994691	G	A	0.00795229	1006
5	rs4866912	G	A	0.199801	1006
5	rs34709098	C	A	0.223658	1006
5	rs61469554	A	C	0.223658	1006
5	rs6862655	G	A	0.578529	1006
5	rs6862704	C	G	0.223658	1006
5	rs55935938	G	A	0.0616302	1006
5	rs4348227	C	T	0.578529	1006
5	rs4639238	G	A	0.578529	1006
5	rs4481354	A	G	0.223658	1006
5	rs4386739	C	T	0.223658	1006
5	rs4392631	C	T	0.354871	1006
5	rs36043771	A	G	0.0616302	1006
5	rs4365845	A	T	0.159046	1006
5	rs4485935	A	G	0.223658	1006
5	rs138096085	T	C	0.0208748	1006
5	rs4608931	T	A	0.223658	1006
5	rs4401578	T	A	0.223658	1006
5	rs76339973	G	A	0.0149105	1006
5	rs76499941	C	T	0.026839	1006
5	rs144704670	C	T	0.0159046	1006
5	rs6860469	C	A	0.159046	1006
5	rs4457086	T	G	0.0149105	1006
5	rs4499841	A	T	0.0149105	1006
5	rs34350134	A	T	0.0616302	1006
5	rs4416611	C	T	0.223658	1006
5	rs13158953	G	A	0.0616302	1006
5	rs10054541	C	T	0.223658	1006
5	rs10054544	C	T	0.223658	1006
5	rs10054677	C	T	0.223658	1006
5	rs7722103	A	G	0.223658	1006
5	rs7722716	A	G	0.223658	1006
5	rs13355269	G	T	0.158052	1006
5	rs13358061	T	A	0.162028	1006
5	rs10941669	G	T	0.223658	1006
5	rs13190202	T	C	0.223658	1006
5	rs10066953	T	G	0.578529	1006
5	rs10941670	T	G	0.223658	1006
5	rs10941671	C	A	0.223658	1006
5	rs10941672	C	A	0.162028	1006
5	rs10941673	A	T	0.156064	1006
5	rs10941674	T	C	0.223658	1006
5	rs10941675	T	A	0.223658	1006
5	rs13179960	C	T	0.0616302	1006
5	rs10155570	C	A	0.223658	1006
5	rs55899909	C	G	0.223658	1006
5	rs12374507	G	A	0.580517	1006
5	rs7446551	G	A	0.0178926	1006
5	rs6882381	C	A	0.159046	1006
5	rs55732165	A	T	0.224652	1006
5	rs10067591	C	T	0.223658	1006
5	rs10075615	T	A	0.159046	1006
5	rs4594863	A	G	0.223658	1006
5	rs138437258	G	A	0.0188867	1006
5	rs13163423	G	A	0.0616302	1006
5	rs6887936	C	T	0.223658	1006
5	rs6892239	A	G	0.578529	1006
5	rs116443643	C	A	0.154076	1006
5	rs10071836	G	A	0.16004	1006
5	rs10045149	A	T	0.223658	1006
5	rs12517698	G	A	0.27336	1006
5	rs73093976	C	T	0.15507	1006
5	rs10079849	A	G	0.223658	1006
5	rs10065325	G	A	0.578529	1006
5	rs10051789	A	T	0.223658	1006
5	rs62368526	G	A	0.354871	1006
5	rs6896819	T	A	0.223658	1006
5	rs6875990	G	A	0.159046	1006
5	rs34833195	A	T	0.0616302	1006
5	rs10076870	T	C	0.223658	1006
5	rs10069458	G	T	0.159046	1006
5	rs4573006	A	G	0.578529	1006
5	rs77240205	A	G	0.0109344	1006
5	rs72752185	G	T	0.159046	1006
5	rs78574272	G	A	0.0188867	1006
5	rs56101501	A	G	0.223658	1006
5	rs4441882	A	G	0.579523	1006
5	rs4485936	A	G	0.579523	1006
5	rs4529201	T	C	0.578529	1006
5	rs115910454	T	C	0.0646123	1006
5	rs72752187	C	T	0.0616302	1006
5	rs9292910	A	G	0.223658	1006
5	rs13179393	G	A	0.0616302	1006
5	rs13183252	A	T	0.0616302	1006
5	rs34810763	T	C	0.223658	1006
5	rs35202030	C	T	0.0616302	1006
5	rs10079592	C	A	0.223658	1006
5	rs116320613	A	G	0.0298211	1006
5	rs28613887	C	A	0.159046	1006
5	rs10472397	T	C	0.223658	1006
5	rs13157418	G	A	0.0616302	1006
5	rs146902546	A	G	0.0745527	1006
5	rs55636639	C	A	0.223658	1006
5	rs115143490	C	A	0.027833	1006
5	rs9654396	A	G	0.578529	1006
5	rs4866915	T	C	0.371769	1006
5	rs4279345	C	G	0.223658	1006
5	rs4286685	C	T	0.223658	1006
5	rs34306496	G	T	0.223658	1006
5	rs4866778	A	G	0.578529	1006
5	rs4866779	G	T	0.355865	1006
5	rs10053452	G	A	0.158052	1006
5	rs60408016	T	G	0.222664	1006
5	rs114946348	C	G	0.0328032	1006
5	rs4623153	G	T	0.161034	1006
5	rs4481355	T	C	0.222664	1006
5	rs4254914	T	C	0.0616302	1006
5	rs12233997	T	C	0.356859	1006
5	rs4315927	C	T	0.222664	1006
5	rs11745385	T	C	0.352883	1006
5	rs34512724	G	A	0.222664	1006
5	rs6866354	G	T	0.577535	1006
5	rs11952948	G	A	0.352883	1006
5	rs72752197	C	T	0.210736	1006
5	rs112124397	T	C	0.0129225	1006
5	rs11953011	C	G	0.055666	1006
5	rs12652273	C	T	0.159046	1006
5	rs6872069	A	C	0.16004	1006
5	rs148558449	C	T	0.0149105	1006
5	rs75209549	A	G	0.130219	1006
5	rs71616265	G	A	0.0228628	1006
5	rs4549535	A	G	0.0427435	1006
5	rs28705196	T	C	0.0407555	1006
5	rs5004228	A	G	0.0427435	1006
5	rs112697096	C	T	0.0159046	1006
5	rs13357090	C	T	0.0427435	1006
5	rs12520601	T	C	0.186879	1006
5	rs62368528	T	C	0.0129225	1006
5	rs72752200	G	C	0.213718	1006
5	rs545293864	G	A	0.00497018	1006
5	rs34565884	T	C	0.0258449	1006
5	rs72752202	G	A	0.0218688	1006
5	rs11955080	G	A	0.0636183	1006
5	rs4463188	T	C	0.406561	1006
5	rs115783327	C	T	0.0119284	1006
5	rs4479849	G	A	0.402584	1006
5	rs12516900	A	G	0.406561	1006
5	rs115371176	C	T	0.0298211	1006
5	rs36068815	T	C	0.403579	1006
5	rs4321755	C	T	0.405567	1006
5	rs4492118	G	A	0.407555	1006
5	rs6890556	C	G	0.408549	1006
5	rs145801338	C	T	0.0218688	1006
5	rs66996829	A	C	0.378728	1006
5	rs4613718	C	T	0.616302	1006
5	rs191647443	G	A	0.00795229	1006
5	rs7735881	A	G	0.405567	1006
5	rs62368531	T	C	0.0139165	1006
5	rs62368532	T	C	0.0129225	1006
5	rs60999383	G	A	0.0258449	1006
5	rs78313667	G	A	0.0308151	1006
5	rs115965548	G	A	0.0159046	1006
5	rs10805685	C	G	0.405567	1006
5	rs10805686	T	C	0.407555	1006
5	rs10941677	G	A	0.409543	1006
5	rs4415084	C	T	0.408549	1006
5	rs7701466	C	T	0.405567	1006
5	rs7720551	C	T	0.405567	1006
5	rs76768074	T	A	0.0149105	1006
5	rs6874055	T	A	0.408549	1006
5	rs72754209	A	C	0.0218688	1006
5	rs6863598	C	T	0.405567	1006
5	rs191368148	G	A	0.0139165	1006
5	rs146652590	C	T	0.00994036	1006
5	rs181516187	C	T	0.405567	1006
5	rs74613532	A	G	0.0536779	1006
5	rs111385188	G	A	0.0328032	1006
5	rs58144701	C	T	0.405567	1006
5	rs148913985	G	A	0.0149105	1006
5	rs6871484	T	C	0.408549	1006
5	rs4419600	T	G	0.409543	1006
5	rs79543294	G	A	0.0258449	1006
5	rs138711986	A	G	0.0129225	1006
5	rs13155752	A	C	0.405567	1006
5	rs56248730	A	G	0.37674	1006
5	rs6884702	A	G	0.40159	1006
5	rs13153820	T	A	0.154076	1006
5	rs71616267	A	G	0.0198807	1006
5	rs12187196	A	C	0.40159	1006
5	rs60707950	A	G	0.375746	1006
5	rs140650308	A	G	0.00894632	1006
5	rs12522626	G	T	0.403579	1006
5	rs76059228	C	A	0.028827	1006
5	rs4571480	C	T	0.40159	1006
5	rs10447145	T	G	0.375746	1006
5	rs148474409	T	C	0.0208748	1006
5	rs116549224	T	C	0.0168986	1006
5	rs13185555	G	A	0.384692	1006
5	rs6451770	T	G	0.388668	1006
5	rs12515012	G	A	0.402584	1006
5	rs1898701	A	G	0.404573	1006
5	rs13176502	T	C	0.405567	1006
5	rs2165009	C	T	0.403579	1006
5	rs13156930	G	C	0.405567	1006
5	rs920328	G	A	0.375746	1006
5	rs1821936	A	C	0.404573	1006
5	rs1371027	T	C	0.404573	1006
5	rs10462079	G	T	0.404573	1006
5	rs75568232	T	C	0.10835	1006
5	rs17268417	T	C	0.0427435	1006
5	rs714130	T	C	0.404573	1006
5	rs2013513	G	A	0.404573	1006
5	rs920329	T	C	0.405567	1006
5	rs13179137	C	T	0.404573	1006
5	rs2218081	C	T	0.405567	1006
5	rs34762678	T	C	0.404573	1006
5	rs75432293	T	C	0.028827	1006
5	rs10941679	A	G	0.232604	1006
5	rs2165010	A	C	0.404573	1006
5	rs1438825	G	A	0.404573	1006
5	rs72754222	T	G	0.0298211	1006
5	rs147920984	C	A	0.0168986	1006
5	rs145483979	G	A	0.0109344	1006
5	rs6861560	C	G	0.405567	1006
5	rs16901937	A	G	0.405567	1006
5	rs112534819	C	T	0.0238569	1006
5	rs2218080	T	C	0.407555	1006
5	rs35246196	A	G	0.027833	1006
5	rs35868527	A	T	0.0258449	1006
5	rs35564441	C	T	0.026839	1006
5	rs34133773	A	C	0.026839	1006
5	rs6882983	A	T	0.026839	1006
5	rs76586153	G	A	0.203777	1006
5	rs62368553	G	A	0.0656064	1006
5	rs58871041	G	T	0.026839	1006
5	rs112754768	A	G	0.0377734	1006
5	rs34098474	C	T	0.026839	1006
5	rs116473374	C	T	0.0417495	1006
5	rs16901939	T	A	0.0258449	1006
5	rs34216230	T	G	0.0258449	1006
5	rs7726555	C	T	0.026839	1006
5	rs115953456	A	G	0.0198807	1006
5	rs78098328	G	C	0.0397614	1006
5	rs13173899	C	T	0.026839	1006
5	rs7710153	G	A	0.026839	1006
5	rs6869608	A	G	0.026839	1006
5	rs6870104	C	T	0.026839	1006
5	rs6870510	G	T	0.026839	1006
5	rs76380213	G	A	0.0168986	1006
5	rs16901942	T	C	0.0397614	1006
5	rs60303396	A	G	0.027833	1006
5	rs148946381	G	A	0.0258449	1006
5	rs13163070	G	A	0.026839	1006
5	rs77412338	C	T	0.0159046	1006
5	rs6881573	C	T	0.026839	1006
5	rs13167593	C	T	0.0258449	1006
5	rs141629979	T	C	0.0258449	1006
5	rs76597615	T	C	0.026839	1006
5	rs35184716	A	G	0.026839	1006
5	rs73752064	T	C	0.026839	1006
5	rs55637377	G	A	0.026839	1006
5	rs11747159	C	T	0.375746	1006
5	rs13187122	A	G	0.0258449	1006
5	rs34172556	C	T	0.026839	1006
5	rs75593273	C	T	0.0387674	1006
5	rs2330571	T	C	0.026839	1006
5	rs2330572	A	C	0.404573	1006
5	rs13180428	T	C	0.026839	1006
5	rs6860030	T	C	0.026839	1006
5	rs60772043	G	A	0.026839	1006
5	rs994793	A	G	0.404573	1006
5	rs116111000	C	T	0.0198807	1006
5	rs6881569	T	A	0.026839	1006
5	rs13154152	T	C	0.026839	1006
5	rs147751758	G	A	0.00994036	1006
5	rs6876888	C	A	0.026839	1006
5	rs34942360	G	T	0.0258449	1006
5	rs116660113	A	T	0.0198807	1006
5	rs17268996	T	C	0.0427435	1006
5	rs1438827	C	A	0.37674	1006
5	rs11949847	A	G	0.404573	1006
5	rs62368558	T	C	0.0447316	1006
5	rs13153778	C	A	0.0248509	1006
5	rs190165557	A	G	0.0109344	1006
5	rs6893211	C	T	0.026839	1006
5	rs71616272	C	T	0.0258449	1006
5	rs115726941	A	T	0.00994036	1006
5	rs6885754	G	A	0.026839	1006
5	rs71616273	T	C	0.0258449	1006
5	rs6877454	T	C	0.026839	1006
5	rs139881710	C	T	0.0109344	1006
5	rs16901954	T	C	0.026839	1006
5	rs34544432	C	A	0.0258449	1006
5	rs7712949	C	T	0.375746	1006
5	rs17322315	A	G	0.110338	1006
5	rs34282174	T	C	0.0258449	1006
5	rs13154781	C	T	0.375746	1006
5	rs16901958	A	G	0.0258449	1006
5	rs35190075	C	G	0.026839	1006
5	rs13186009	T	A	0.026839	1006
5	rs77060381	A	T	0.0218688	1006
5	rs11746980	G	A	0.402584	1006
5	rs62366778	G	A	0.0119284	1006
5	rs115464472	G	A	0.0208748	1006
5	rs7711697	A	T	0.400596	1006
5	rs74578609	C	T	0.0218688	1006
5	rs114732448	C	T	0.0387674	1006
5	rs67274820	T	C	0.373757	1006
5	rs79885570	T	C	0.0308151	1006
5	rs16901963	T	A	0.373757	1006
5	rs16901964	C	T	0.373757	1006
5	rs16901965	G	A	0.373757	1006
5	rs74485009	A	T	0.0526839	1006
5	rs6859157	G	A	0.373757	1006
5	rs35278372	T	C	0.0258449	1006
5	rs6451772	A	C	0.373757	1006
5	rs7710952	C	T	0.373757	1006
5	rs7710978	A	G	0.373757	1006
5	rs11750119	G	T	0.373757	1006
5	rs6875933	C	T	0.373757	1006
5	rs2118763	C	T	0.0238569	1006
5	rs2118764	C	T	0.399602	1006
5	rs1821934	T	C	0.399602	1006
5	rs62366779	G	A	0.0149105	1006
5	rs72754296	G	A	0.149105	1006
5	rs114489727	C	T	0.0357853	1006
5	rs7736952	C	T	0.373757	1006
5	rs2877172	A	G	0.399602	1006
5	rs188389640	C	T	0.0109344	1006
5	rs140770404	T	C	0.0198807	1006
5	rs13185174	G	A	0.373757	1006
5	rs183143268	A	T	0.0387674	1006
5	rs138080110	C	T	0.0188867	1006
5	rs6451774	G	C	0.373757	1006
5	rs78797445	G	A	0.197813	1006
5	rs727305	T	C	0.373757	1006
5	rs2330619	T	C	0.373757	1006
5	rs727303	T	C	0.168986	1006
5	rs727304	G	A	0.373757	1006
5	rs13177711	A	T	0.399602	1006
5	rs72754298	C	T	0.146123	1006
5	rs35842403	C	T	0.0258449	1006
5	rs1438820	G	A	0.40159	1006
5	rs1438819	T	A	0.373757	1006
5	rs12652026	C	T	0.373757	1006
5	rs10462080	C	A	0.373757	1006
5	rs13165992	G	A	0.026839	1006
5	rs10462081	G	A	0.373757	1006
5	rs10462082	A	C	0.484095	1006
5	rs6896417	A	G	0.399602	1006
5	rs75036127	A	T	0.0328032	1006
5	rs72756203	A	G	0.142147	1006
5	rs13183209	G	A	0.373757	1006
5	rs6872254	C	T	0.373757	1006
5	rs969679	T	C	0.373757	1006
5	rs7717459	C	T	0.373757	1006
5	rs34918593	C	A	0.0258449	1006
5	rs13159598	A	G	0.399602	1006
5	rs112094553	T	C	0.0159046	1006
5	rs10462083	T	G	0.373757	1006
5	rs3761648	A	G	0.373757	1006
5	rs3761649	T	C	0.373757	1006
5	rs3761650	G	A	0.373757	1006
5	rs111765202	G	A	0.0109344	1006
5	rs35601455	C	T	0.0139165	1006
5	rs61754779	G	C	0.0168986	1006
5	rs1866406	G	C	0.373757	1006
5	rs13174122	T	C	0.373757	1006
5	rs35850760	A	G	0.0258449	1006
5	rs11746506	C	T	0.373757	1006
5	rs12188871	G	A	0.372763	1006
5	rs11741772	A	C	0.373757	1006
5	rs185421321	G	T	0.0149105	1006
5	rs113901452	G	A	0.0536779	1006
5	rs7716571	G	A	0.398608	1006
5	rs7720787	G	A	0.399602	1006
5	rs62366783	C	T	0.0109344	1006
5	rs9637796	G	A	0.373757	1006
5	rs9637783	T	G	0.373757	1006
5	rs80035856	A	T	0.0715706	1006
5	rs77918970	G	T	0.0715706	1006
5	rs1061310	G	C	0.399602	1006
5	rs2165008	G	A	0.372763	1006
5	rs4457089	C	T	0.372763	1006
5	rs80312206	T	A	0.00795229	1006
5	rs13189120	A	T	0.372763	1006
5	rs930395	G	A	0.203777	1006
5	rs930394	G	A	0.373757	1006
5	rs7711136	G	C	0.399602	1006
5	rs7730841	T	C	0.399602	1006
5	rs13156720	A	G	0.026839	1006
5	rs10512865	C	T	0.399602	1006
5	rs10512866	C	A	0.0258449	1006
5	rs17342514	G	A	0.149105	1006
5	rs12656984	A	G	0.372763	1006
5	rs13167624	C	G	0.0298211	1006
5	rs7703059	G	A	0.372763	1006
5	rs6867533	G	T	0.399602	1006
5	rs6868232	G	C	0.372763	1006
5	rs12513749	G	A	0.372763	1006
5	rs12518851	A	G	0.372763	1006
5	rs1048758	G	A	0.399602	1006
5	rs13155698	A	C	0.372763	1006
5	rs13160259	G	C	0.399602	1006
5	rs13153426	T	A	0.026839	1006
5	rs13172191	G	T	0.026839	1006
5	rs10038562	C	T	0.627237	1006
5	rs6896350	C	A	0.627237	1006
5	rs79445997	G	C	0.0198807	1006
5	rs16901986	A	G	0.026839	1006
5	rs1371025	G	A	0.627237	1006
5	rs72756222	G	A	0.167992	1006
5	rs16901987	A	G	0.026839	1006
5	rs10064434	G	A	0.600398	1006
5	rs10064437	G	C	0.627237	1006
5	rs10072259	T	C	0.627237	1006
5	rs4596389	A	C	0.627237	1006
5	rs6451775	G	A	0.627237	1006
5	rs7380559	A	T	0.600398	1006
5	rs16901989	C	T	0.627237	1006
5	rs13165641	C	T	0.026839	1006
5	rs13166622	G	A	0.0258449	1006
5	rs116347668	A	T	0.00994036	1006
5	rs2330620	G	A	0.627237	1006
5	rs2083243	C	T	0.626243	1006
5	rs7449277	T	A	0.607356	1006
5	rs77429683	T	G	0.0129225	1006
5	rs729599	G	A	0.626243	1006
5	rs16901990	A	C	0.626243	1006
5	rs10072025	C	T	0.626243	1006
5	rs1371024	C	T	0.626243	1006
5	rs79161173	T	C	0.0139165	1006
5	rs987394	A	G	0.626243	1006
5	rs1371023	C	T	0.600398	1006
5	rs7715731	A	C	0.626243	1006
5	rs1371022	T	A	0.626243	1006
5	rs7708213	T	C	0.626243	1006
5	rs7726586	C	T	0.626243	1006
5	rs77183917	C	T	0.0149105	1006
5	rs16901992	C	G	0.0258449	1006
5	rs35041565	A	G	0.0258449	1006
5	rs4440370	A	G	0.626243	1006
5	rs17343002	G	C	0.311133	1006
5	rs13174364	G	A	0.0258449	1006
5	rs116430301	A	G	0.0168986	1006
5	rs4492119	A	G	0.627237	1006
5	rs4605791	T	G	0.626243	1006
5	rs4604199	T	C	0.626243	1006
5	rs4566804	T	C	0.626243	1006
5	rs145735368	C	T	0.0198807	1006
5	rs930396	T	G	0.600398	1006
5	rs7703497	A	G	0.626243	1006
5	rs6451778	C	T	0.626243	1006
5	rs13166395	G	A	0.0258449	1006
5	rs13362132	T	G	0.600398	1006
5	rs1438821	G	A	0.600398	1006
5	rs13187168	T	C	0.0258449	1006
5	rs1837286	C	T	0.626243	1006
5	rs1438822	C	G	0.626243	1006
5	rs6451781	T	C	0.626243	1006
5	rs79670114	A	G	0.0367793	1006
5	rs11749656	C	A	0.055666	1006
5	rs116461642	T	C	0.0417495	1006
5	rs144666047	A	T	0.0238569	1006
5	rs4373287	G	T	0.627237	1006
5	rs6871052	C	T	0.628231	1006
5	rs6893319	T	G	0.628231	1006
5	rs10053247	C	T	0.628231	1006
5	rs10057521	C	T	0.628231	1006
5	rs10065638	T	C	0.628231	1006
5	rs11958451	A	G	0.628231	1006
5	rs4398644	G	A	0.0258449	1006
5	rs6894324	G	C	0.628231	1006
5	rs4395640	T	C	0.628231	1006
5	rs116147663	T	C	0.0109344	1006
5	rs10070037	A	T	0.628231	1006
5	rs4518409	T	C	0.602386	1006
5	rs9292913	G	A	0.60338	1006
5	rs77373889	A	T	0.054672	1006
5	rs9292914	A	C	0.629225	1006
5	rs9292915	C	T	0.602386	1006
5	rs10059086	C	T	0.628231	1006
5	rs11951760	G	A	0.628231	1006
5	rs4329028	T	A	0.602386	1006
5	rs62366820	T	C	0.0168986	1006
5	rs71590654	G	C	0.0258449	1006
5	rs7716600	A	C	0.796223	1006
5	rs62366821	A	G	0.49006	1006
5	rs4412123	T	C	0.602386	1006
5	rs4866783	C	T	0.628231	1006
5	rs13184849	T	C	0.0258449	1006
5	rs4866920	G	T	0.628231	1006
5	rs7705343	G	A	0.602386	1006
5	rs10040488	G	T	0.628231	1006
5	rs77173559	T	C	0.0119284	1006
5	rs11948636	A	C	0.628231	1006
5	rs13157608	C	T	0.628231	1006
5	rs10069220	G	A	0.628231	1006
5	rs13187933	T	C	0.628231	1006
5	rs112674069	G	A	0.0149105	1006
5	rs13168400	C	T	0.628231	1006
5	rs35241613	C	T	0.0258449	1006
5	rs139929019	T	A	0.00994036	1006
5	rs74918844	G	A	0.167992	1006
5	rs11948387	T	C	0.628231	1006
5	rs116777002	G	T	0.0198807	1006
5	rs114757549	C	T	0.0198807	1006
5	rs59337658	C	A	0.0258449	1006
5	rs4642377	A	T	0.628231	1006
5	rs6868779	A	G	0.628231	1006
5	rs10045264	G	A	0.628231	1006
5	rs13356086	T	C	0.628231	1006
5	rs62366822	C	T	0.0129225	1006
5	rs190282970	G	C	0.0139165	1006
5	rs10070928	C	G	0.627237	1006
5	rs150276216	T	C	0.0387674	1006
5	rs4391175	A	G	0.627237	1006
5	rs10044321	G	A	0.627237	1006
5	rs77956439	G	A	0.0248509	1006
5	rs7718354	T	G	0.627237	1006
5	rs71616274	G	T	0.0248509	1006
5	rs6883465	T	C	0.627237	1006
5	rs75318660	C	T	0.0377734	1006
5	rs116551544	C	T	0.0328032	1006
5	rs34115673	T	G	0.627237	1006
5	rs10035358	C	A	0.628231	1006
5	rs13154729	C	T	0.627237	1006
5	rs62366823	C	G	0.0129225	1006
5	rs4591754	G	A	0.627237	1006
5	rs7356604	T	C	0.627237	1006
5	rs7734331	G	A	0.627237	1006
5	rs57300972	T	C	0.602386	1006
5	rs4129642	G	T	0.627237	1006
5	rs138830654	C	T	0.0198807	1006
5	rs10060878	T	C	0.627237	1006
5	rs9790879	C	T	0.602386	1006
5	rs9790896	G	A	0.602386	1006
5	rs9791059	A	C	0.627237	1006
5	rs112387218	A	G	0.0228628	1006
5	rs4457088	T	A	0.627237	1006
5	rs4866784	T	C	0.627237	1006
5	rs72757831	G	A	0.149105	1006
5	rs10462084	A	G	0.168986	1006
5	rs12188861	A	C	0.0407555	1006
5	rs10039173	C	T	0.627237	1006
5	rs9791056	T	C	0.627237	1006
5	rs13185697	G	C	0.0248509	1006
5	rs9791164	A	G	0.627237	1006
5	rs11957920	T	C	0.602386	1006
5	rs13153376	G	T	0.0248509	1006
5	rs146993769	C	T	0.027833	1006
5	rs5003385	A	C	0.0387674	1006
5	rs10070339	G	A	0.602386	1006
5	rs10060645	C	T	0.627237	1006
5	rs139904077	G	A	0.0208748	1006
5	rs13179835	G	A	0.627237	1006
5	rs6880275	T	C	0.627237	1006
5	rs6870136	G	A	0.627237	1006
5	rs6881563	C	T	0.627237	1006
5	rs34501299	T	G	0.627237	1006
5	rs7702731	A	G	0.688867	1006
5	rs7703618	G	A	0.627237	1006
5	rs6895062	T	C	0.629225	1006
5	rs6874167	G	A	0.628231	1006
5	rs10077814	C	T	0.60338	1006
5	rs34280402	G	T	0.0248509	1006
5	rs4866921	T	C	0.628231	1006
5	rs6451783	G	A	0.628231	1006
5	rs7707315	T	C	0.628231	1006
5	rs6871820	T	C	0.628231	1006
5	rs4298259	G	A	0.628231	1006
5	rs72757836	G	T	0.0606362	1006
5	rs7736092	C	T	0.628231	1006
5	rs10941687	G	A	0.628231	1006
5	rs147068481	T	A	0.0487078	1006
5	rs111942249	C	A	0.0238569	1006
5	rs6451784	A	G	0.628231	1006
5	rs112234443	C	T	0.0357853	1006
5	rs7728431	T	C	0.628231	1006
5	rs7708506	C	G	0.628231	1006
5	rs7708686	C	G	0.628231	1006
5	rs7708705	A	G	0.628231	1006
5	rs149168766	C	A	0.0149105	1006
5	rs10042455	A	G	0.628231	1006
5	rs10039866	T	A	0.628231	1006
5	rs138318536	C	T	0.0487078	1006
5	rs10043344	A	T	0.602386	1006
5	rs10038554	G	A	0.628231	1006
5	rs10044096	A	C	0.60338	1006
5	rs10041518	T	C	0.628231	1006
5	rs13153556	G	A	0.628231	1006
5	rs187744209	T	A	0.00795229	1006
5	rs12109710	A	G	0.628231	1006
5	rs10063172	T	C	0.628231	1006
5	rs10473376	C	T	0.628231	1006
5	rs10473377	T	C	0.628231	1006
5	rs10941689	T	A	0.055666	1006
5	rs10057341	C	T	0.628231	1006
5	rs10073945	A	G	0.628231	1006
5	rs4866922	C	G	0.60338	1006
5	rs144547629	C	T	0.0218688	1006
5	rs78710809	C	A	0.0218688	1006
5	rs34325259	G	T	0.371769	1006
5	rs6893941	C	T	0.0248509	1006
5	rs148496760	G	A	0.0218688	1006
5	rs13183825	G	T	0.0248509	1006
5	rs12517690	G	A	0.371769	1006
5	rs7704815	A	G	0.0248509	1006
5	rs13188873	C	A	0.0248509	1006
5	rs143509985	G	C	0.0218688	1006
5	rs57288883	T	C	0.0248509	1006
5	rs6891637	T	C	0.0248509	1006
5	rs6875287	C	T	0.371769	1006
5	rs6451785	T	C	0.0248509	1006
5	rs13162944	C	G	0.0248509	1006
5	rs13167135	A	G	0.0248509	1006
5	rs6877331	T	C	0.0248509	1006
5	rs7736197	A	T	0.0248509	1006
5	rs79732575	A	G	0.0715706	1006
5	rs11957933	C	T	0.0248509	1006
5	rs34094652	T	A	0.0248509	1006
5	rs11951477	A	T	0.0248509	1006
5	rs11958808	G	C	0.397614	1006
5	rs13171177	T	C	0.265408	1006
5	rs7701656	T	C	0.126243	1006
5	rs113584871	G	A	0.0178926	1006
5	rs76031754	C	A	0.0715706	1006
5	rs11749553	C	A	0.0248509	1006
5	rs143171150	T	C	0.0159046	1006
5	rs138995871	A	G	0.0149105	1006
5	rs3935086	T	A	0.331014	1006
5	rs181750097	T	C	0.00795229	1006
5	rs191096312	T	C	0.00795229	1006
5	rs74833952	G	A	0.028827	1006
5	rs3935213	C	T	0.201789	1006
5	rs4627995	G	A	0.196819	1006
5	rs4326150	C	T	0.201789	1006
5	rs61584374	T	G	0.201789	1006
5	rs115335665	A	C	0.0139165	1006
5	rs73752421	T	C	0.201789	1006
5	rs181340479	G	A	0.00894632	1006
5	rs4460145	A	T	0.201789	1006
5	rs6869488	G	C	0.200795	1006
5	rs78361251	C	G	0.0795229	1006
5	rs72757850	A	G	0.200795	1006
5	rs115754078	G	A	0.0149105	1006
5	rs148706974	C	G	0.0208748	1006
5	rs10941690	G	A	0.197813	1006
5	rs72757853	C	T	0.195825	1006
5	rs6879309	A	C	0.200795	1006
5	rs151165465	C	T	0.00795229	1006
5	rs6880469	A	G	0.350895	1006
5	rs143741834	A	C	0.0149105	1006
5	rs182045046	T	C	0.0218688	1006
5	rs72759912	C	T	0.200795	1006
5	rs62369863	T	C	0.0178926	1006
5	rs6866995	T	C	0.200795	1006
5	rs72759913	T	A	0.0467197	1006
5	rs116290781	C	G	0.0178926	1006
5	rs11959627	A	G	0.525845	1006
5	rs35750011	A	T	0.028827	1006
5	rs144854948	G	A	0.0188867	1006
5	rs2067980	A	G	0.152087	1006
5	rs148905276	C	G	0.00894632	1006
5	rs112031098	T	C	0.0159046	1006
5	rs4296810	T	A	0.196819	1006
5	rs112102893	G	A	0.190855	1006
5	rs11747840	C	T	0.22167	1006
5	rs10462085	G	A	0.195825	1006
5	rs111778497	A	G	0.191849	1006
5	rs144477060	C	T	0.0506958	1006
5	rs181923820	G	T	0.0139165	1006
5	rs186118801	A	T	0.0139165	1006
5	rs149203686	C	A	0.0308151	1006
5	rs6869697	T	C	0.206759	1006
5	rs6889445	G	A	0.21173	1006
5	rs148517575	C	T	0.00894632	1006
5	rs72759916	T	C	0.0367793	1006
5	rs35287698	C	T	0.0198807	1006
5	rs56090436	G	A	0.0387674	1006
5	rs116554219	G	A	0.0109344	1006
5	rs72759917	G	T	0.209742	1006
5	rs115462522	T	G	0.0188867	1006
5	rs150809901	A	T	0.00894632	1006
5	rs72759918	G	T	0.154076	1006
5	rs72759919	A	G	0.0318091	1006
5	rs62369865	A	T	0.210736	1006
5	rs78231714	A	G	0.00994036	1006
5	rs184443574	T	A	0.00894632	1006
5	rs115060224	G	A	0.0228628	1006
5	rs182946474	G	A	0.00695825	1006
5	rs72759920	T	G	0.0377734	1006
5	rs187763903	T	C	0.0168986	1006
5	rs11738948	G	C	0.214712	1006
5	rs116167547	G	T	0.0228628	1006
5	rs4590186	T	G	0.215706	1006
5	rs36061077	C	T	0.0149105	1006
5	rs11742346	C	T	0.126243	1006
5	rs7709661	A	G	0.213718	1006
5	rs12517629	C	A	0.213718	1006
5	rs62369866	A	C	0.213718	1006
5	rs36014783	T	C	0.0129225	1006
5	rs75009298	T	G	0.0506958	1006
5	rs7707668	C	T	0.213718	1006
5	rs145403968	T	C	0.00596421	1006
5	rs78236498	A	T	0.083499	1006
5	rs57909303	G	A	0.120278	1006
5	rs6894974	G	A	0.206759	1006
5	rs77587706	T	C	0.0198807	1006
5	rs62369870	C	T	0.082505	1006
5	rs140910691	G	C	0.0238569	1006
5	rs4533894	A	G	0.212724	1006
5	rs34288063	C	T	0.0198807	1006
5	rs59468706	T	A	0.212724	1006
5	rs62369872	A	G	0.0139165	1006
5	rs75797663	G	A	0.0168986	1006
5	rs115190939	G	T	0.0139165	1006
5	rs4371761	G	A	0.212724	1006
5	rs114635657	T	C	0.0129225	1006
5	rs150033196	G	A	0.00894632	1006
5	rs138867681	A	T	0.0129225	1006
5	rs34692501	A	G	0.129225	1006
5	rs116806673	G	A	0.175944	1006
5	rs76631775	C	T	0.206759	1006
5	rs7731099	G	A	0.212724	1006
5	rs11750364	A	G	0.0427435	1006
5	rs68184803	A	G	0.0337972	1006
5	rs7701679	T	A	0.212724	1006
5	rs78273393	A	T	0.208748	1006
5	rs113860575	T	C	0.0159046	1006
5	rs146794290	T	C	0.0516899	1006
5	rs12522398	A	T	0.208748	1006
5	rs4502832	A	G	0.208748	1006
5	rs149474017	G	A	0.0427435	1006
5	rs11948186	A	G	0.343936	1006
5	rs73752426	G	A	0.213718	1006
5	rs79086423	A	G	0.0795229	1006
5	rs62369894	G	A	0.208748	1006
5	rs113297138	G	A	0.0447316	1006
5	rs12054976	A	G	0.213718	1006
5	rs62369895	A	G	0.208748	1006
5	rs116267116	G	A	0.0168986	1006
5	rs72759927	G	T	0.0258449	1006
5	rs141798203	G	A	0.0238569	1006
5	rs62369896	A	G	0.208748	1006
5	rs73752432	A	C	0.215706	1006
5	rs4485937	C	T	0.209742	1006
5	rs72759928	G	A	0.027833	1006
5	rs62369897	A	T	0.209742	1006
5	rs75474168	G	T	0.0526839	1006
5	rs3860741	C	T	0.209742	1006
5	rs4389695	G	A	0.209742	1006
5	rs3923826	G	T	0.110338	1006
5	rs62369898	A	G	0.215706	1006
5	rs72759929	A	C	0.0198807	1006
5	rs13183434	G	A	0.121272	1006
5	rs77030338	T	G	0.0149105	1006
5	rs62369900	A	G	0.209742	1006
5	rs77212690	C	T	0.0258449	1006
5	rs12521639	A	G	0.215706	1006
5	rs62369901	G	A	0.209742	1006
5	rs62369902	C	T	0.209742	1006
5	rs12514910	A	G	0.209742	1006
5	rs12520150	G	A	0.209742	1006
5	rs10434610	C	T	0.215706	1006
5	rs72759932	A	T	0.0188867	1006
5	rs137877813	G	C	0.154076	1006
5	rs62369903	G	T	0.0109344	1006
5	rs139203459	A	G	0.0258449	1006
5	rs10941691	C	G	0.209742	1006
5	rs113912309	G	T	0.028827	1006
5	rs116144464	C	T	0.0487078	1006
5	rs4634357	T	C	0.215706	1006
5	rs10051592	T	G	0.336978	1006
5	rs78250952	C	T	0.0775348	1006
5	rs62369904	A	T	0.209742	1006
5	rs72759935	G	T	0.0198807	1006
5	rs115930583	A	C	0.0258449	1006
5	rs6885307	A	C	0.215706	1006
5	rs62369905	T	C	0.215706	1006
5	rs147919160	C	T	0.00596421	1006
5	rs67996578	C	T	0.287276	1006
5	rs74483424	G	A	0.102386	1006
5	rs10805692	G	A	0.207753	1006
5	rs10941692	T	C	0.207753	1006
5	rs56152133	A	C	0.0497018	1006
5	rs62369906	A	T	0.207753	1006
5	rs146695006	C	A	0.0188867	1006
5	rs62369907	G	T	0.17495	1006
5	rs62369908	T	G	0.175944	1006
5	rs113373399	C	T	0.0159046	1006
5	rs138403107	C	T	0.0119284	1006
5	rs113064474	A	T	0.0109344	1006
5	rs183526839	T	C	0.0308151	1006
5	rs76168823	C	A	0.0298211	1006
5	rs12153053	G	A	0.17495	1006
5	rs79021811	A	G	0.140159	1006
5	rs12153189	C	G	0.17495	1006
5	rs115316822	C	T	0.0109344	1006
5	rs62369912	C	A	0.17495	1006
5	rs62369913	C	T	0.17495	1006
5	rs72759939	C	T	0.153082	1006
5	rs145678215	C	T	0.17495	1006
5	rs4267876	A	G	0.175944	1006
5	rs71616282	G	A	0.0238569	1006
5	rs12055286	T	C	0.175944	1006
5	rs145241937	G	A	0.0328032	1006
5	rs4643969	C	T	0.0854871	1006
5	rs12523384	T	C	0.0347913	1006
5	rs12523398	T	A	0.17495	1006
5	rs12520813	G	A	0.185885	1006
5	rs142697951	C	T	0.0318091	1006
5	rs112042289	G	A	0.0397614	1006
5	rs11743309	A	G	0.153082	1006
5	rs56699889	A	G	0.186879	1006
5	rs62369916	A	G	0.175944	1006
5	rs10941693	G	C	0.175944	1006
5	rs62369917	A	G	0.0347913	1006
5	rs72759943	G	C	0.153082	1006
5	rs6859397	T	C	0.342942	1006
5	rs62369918	G	T	0.172962	1006
5	rs76006449	T	A	0.0785288	1006
5	rs78835966	C	T	0.121272	1006
5	rs62369919	G	A	0.0884692	1006
5	rs12520698	T	C	0.173956	1006
5	rs12520151	G	A	0.172962	1006
5	rs12522803	T	C	0.184891	1006
5	rs12522822	T	C	0.173956	1006
5	rs6893494	C	T	0.184891	1006
5	rs147885893	A	G	0.00994036	1006
5	rs12522305	G	A	0.172962	1006
5	rs115983490	C	G	0.0337972	1006
5	rs144452389	G	A	0.0119284	1006
5	rs62371360	C	T	0.173956	1006
5	rs35561172	A	G	0.201789	1006
5	rs62371361	C	T	0.173956	1006
5	rs62367461	A	G	0.173956	1006
5	rs150588958	T	C	0.0218688	1006
5	rs13172124	C	T	0.468191	1006
5	rs138712914	G	A	0.0109344	1006
5	rs6898476	T	C	0.183897	1006
5	rs12654948	T	C	0.107356	1006
5	rs150939820	G	T	0.0188867	1006
5	rs12520430	A	T	0.172962	1006
5	rs80342077	T	C	0.0129225	1006
5	rs62367464	A	C	0.183897	1006
5	rs62367465	C	A	0.172962	1006
5	rs6876773	T	C	0.183897	1006
5	rs62367466	G	A	0.183897	1006
5	rs78790281	T	C	0.0904573	1006
5	rs12516998	T	C	0.183897	1006
5	rs12519474	A	T	0.183897	1006
5	rs112411343	A	C	0.172962	1006
5	rs186332758	G	A	0.0139165	1006
5	rs62367467	G	C	0.172962	1006
5	rs12523157	A	G	0.183897	1006
5	rs114918988	A	C	0.0228628	1006
5	rs76548522	T	C	0.0944334	1006
5	rs78427123	A	G	0.0526839	1006
5	rs113499074	C	T	0.0218688	1006
5	rs114938993	C	T	0.0238569	1006
5	rs7711446	G	A	0.183897	1006
5	rs7711528	C	A	0.183897	1006
5	rs36000907	G	A	0.0705765	1006
5	rs4357042	C	T	0.172962	1006
5	rs62367468	C	T	0.172962	1006
5	rs189203640	A	G	0.0129225	1006
5	rs114934526	C	T	0.00894632	1006
5	rs139178053	C	T	0.0129225	1006
5	rs4533895	A	T	0.183897	1006
5	rs4308490	C	A	0.183897	1006
5	rs62367469	G	C	0.172962	1006
5	rs4492120	G	A	0.335984	1006
5	rs4566805	C	T	0.172962	1006
5	rs138417556	C	T	0.0109344	1006
5	rs4493682	G	C	0.183897	1006
5	rs75856200	A	G	0.172962	1006
5	rs77469364	G	A	0.00994036	1006
5	rs74497619	C	T	0.0526839	1006
5	rs71616284	A	T	0.124254	1006
5	rs116591946	C	T	0.0367793	1006
5	rs62367470	C	T	0.172962	1006
5	rs12515820	T	G	0.172962	1006
5	rs12523359	C	T	0.172962	1006
5	rs114606529	A	G	0.0168986	1006
5	rs13176182	T	A	0.125249	1006
5	rs12514414	C	T	0.183897	1006
5	rs143491562	A	T	0.00994036	1006
5	rs6890289	A	G	0.183897	1006
5	rs7734497	A	C	0.184891	1006
5	rs62367471	C	T	0.172962	1006
5	rs10941694	G	A	0.172962	1006
5	rs79985782	T	C	0.0526839	1006
5	rs12516488	G	A	0.172962	1006
5	rs147888585	T	A	0.0149105	1006
5	rs1472584	G	A	0.172962	1006
5	rs72759951	T	G	0.028827	1006
5	rs7711444	G	A	0.184891	1006
5	rs115825538	T	A	0.133201	1006
5	rs62367473	T	C	0.173956	1006
5	rs111231946	G	A	0.0159046	1006
5	rs2877195	A	T	0.172962	1006
5	rs62367474	G	A	0.172962	1006
5	rs140057055	C	T	0.00994036	1006
5	rs181406502	G	A	0.00695825	1006
5	rs186166475	T	C	0.00994036	1006
5	rs6881773	T	C	0.187873	1006
5	rs12523231	G	A	0.183897	1006
5	rs79798559	A	G	0.0159046	1006
5	rs12513513	G	A	0.172962	1006
5	rs12655990	A	G	0.126243	1006
5	rs1392970	A	G	0.172962	1006
5	rs80017032	G	T	0.156064	1006
5	rs75089238	A	G	0.156064	1006
5	rs147308682	C	T	0.0119284	1006
5	rs114863982	G	C	0.0904573	1006
5	rs62367475	T	C	0.182903	1006
5	rs1909937	A	C	0.172962	1006
5	rs11954598	G	C	0.183897	1006
5	rs143780959	A	T	0.0198807	1006
5	rs35521386	G	A	0.0228628	1006
5	rs62367478	G	A	0.11829	1006
5	rs111280793	C	A	0.172962	1006
5	rs144506346	G	T	0.0864811	1006
5	rs555489936	A	G	0.00894632	1006
5	rs78050275	A	T	0.137177	1006
5	rs7703487	A	T	0.183897	1006
5	rs77029822	T	C	0.0944334	1006
5	rs12515179	T	C	0.184891	1006
5	rs12521953	A	G	0.173956	1006
5	rs10512876	T	C	0.0526839	1006
5	rs62367515	G	A	0.173956	1006
5	rs62367516	A	G	0.173956	1006
5	rs12517546	C	T	0.173956	1006
5	rs10035564	A	G	0.338966	1006
5	rs62367517	C	A	0.0139165	1006
5	rs12514615	A	G	0.173956	1006
5	rs16902068	A	T	0.173956	1006
5	rs76348778	C	T	0.0407555	1006
5	rs12522524	C	T	0.17495	1006
5	rs189270093	G	A	0.0119284	1006
5	rs12522910	T	C	0.173956	1006
5	rs139660444	C	T	0.0188867	1006
5	rs6864149	C	G	0.185885	1006
5	rs192283640	G	T	0.00994036	1006
5	rs62367518	C	T	0.0139165	1006
5	rs13180087	T	C	0.126243	1006
5	rs77732644	T	C	0.0228628	1006
5	rs4866929	A	G	0.465209	1006
5	rs79174895	T	C	0.184891	1006
5	rs115400518	A	G	0.0129225	1006
5	rs140485981	T	C	0.0198807	1006
5	rs114510199	G	A	0.0188867	1006
5	rs6451793	A	G	0.202783	1006
5	rs72759956	A	T	0.027833	1006
5	rs62367520	A	C	0.191849	1006
5	rs62367521	A	G	0.0139165	1006
5	rs62367522	A	C	0.191849	1006
5	rs13183247	A	T	0.126243	1006
5	rs58713827	A	G	0.202783	1006
5	rs193107305	C	T	0.0367793	1006
5	rs16902083	A	C	0.192843	1006
5	rs60533175	A	G	0.0994036	1006
5	rs77436149	G	A	0.0228628	1006
5	rs981782	A	C	0.466203	1006
5	rs16902086	A	G	0.357853	1006
5	rs16902088	T	C	0.0159046	1006
5	rs72759957	T	A	0.15507	1006
5	rs17343612	T	C	0.0506958	1006
5	rs17271569	C	T	0.0904573	1006
5	rs140308244	G	A	0.0198807	1006
5	rs115396543	C	T	0.0198807	1006
5	rs75364887	G	A	0.0377734	1006
5	rs9790873	T	C	0.144135	1006
5	rs1501365	G	A	0.0377734	1006
5	rs10462087	T	C	0.0377734	1006
5	rs6864928	G	C	0.182903	1006
5	rs9292918	T	G	0.182903	1006
5	rs11740651	C	A	0.151093	1006
5	rs62367525	T	C	0.0178926	1006
5	rs148701775	C	T	0.0198807	1006
5	rs72759962	G	C	0.026839	1006
5	rs6874127	A	G	0.193837	1006
5	rs76983737	C	A	0.0397614	1006
5	rs1392973	C	T	0.183897	1006
5	rs145899994	C	T	0.0208748	1006
5	rs1604320	G	A	0.0467197	1006
5	rs12655983	T	G	0.143141	1006
5	rs112260438	T	C	0.0149105	1006
5	rs7717890	T	C	0.183897	1006
5	rs7735655	A	G	0.184891	1006
5	rs139750424	C	T	0.0238569	1006
5	rs12519016	C	T	0.0377734	1006
5	rs55706118	G	C	0.454274	1006
5	rs12520413	C	T	0.0397614	1006
5	rs148564862	C	T	0.0397614	1006
5	rs6867827	G	T	0.183897	1006
5	rs148415520	G	A	0.45328	1006
5	rs150172861	G	A	0.0437376	1006
5	rs79203689	C	T	0.054672	1006
5	rs13170143	G	A	0.0188867	1006
5	rs6895055	G	A	0.183897	1006
5	rs9885523	G	C	0.144135	1006
5	rs72762027	T	C	0.0109344	1006
5	rs62367527	C	T	0.0397614	1006
5	rs143682760	C	T	0.0129225	1006
5	rs6888352	G	A	0.183897	1006
5	rs77691931	A	C	0.0397614	1006
5	rs1501361	T	G	0.183897	1006
5	rs62367528	G	A	0.0397614	1006
5	rs72762029	A	G	0.00994036	1006
5	rs78744516	G	A	0.055666	1006
5	rs190925159	T	C	0.00994036	1006
5	rs75098313	T	G	0.0467197	1006
5	rs116766741	A	G	0.0427435	1006
5	rs10064595	T	A	0.143141	1006
5	rs13168931	A	T	0.183897	1006
5	rs55821517	T	C	0.27833	1006
5	rs62367529	G	T	0.0397614	1006
5	rs114149695	A	G	0.0467197	1006
5	rs994092	T	C	0.183897	1006
5	rs6861150	T	A	0.132207	1006
5	rs1501359	T	C	0.0397614	1006
5	rs1501358	C	G	0.143141	1006
5	rs10060015	C	G	0.143141	1006
5	rs62367530	A	G	0.0407555	1006
5	rs6451795	G	C	0.143141	1006
5	rs28856284	C	A	0.143141	1006
5	rs7709262	A	G	0.193837	1006
5	rs116040875	G	A	0.0178926	1006
5	rs10473384	G	A	0.183897	1006
5	rs2330704	C	A	0.142147	1006
5	rs62367531	G	T	0.0397614	1006
5	rs2330703	C	G	0.143141	1006
5	rs34835217	A	G	0.143141	1006
5	rs79094604	T	C	0.055666	1006
5	rs10472402	C	G	0.143141	1006
5	rs2134045	C	A	0.0884692	1006
5	rs181284167	C	T	0.0467197	1006
5	rs143698665	C	A	0.055666	1006
5	rs62367532	C	T	0.0407555	1006
5	rs79566767	A	G	0.142147	1006
5	rs62367550	G	T	0.0397614	1006
5	rs114065373	A	G	0.0467197	1006
5	rs78112135	T	C	0.0109344	1006
5	rs35804423	G	A	0.183897	1006
5	rs6451796	C	T	0.183897	1006
5	rs115003195	C	T	0.0218688	1006
5	rs143023621	G	A	0.0119284	1006
5	rs115404919	A	T	0.0506958	1006
5	rs62367552	T	G	0.0924453	1006
5	rs12516996	A	T	0.0397614	1006
5	rs1501357	T	C	0.183897	1006
5	rs62367555	A	G	0.0397614	1006
5	rs79474942	A	G	0.0318091	1006
5	rs149422794	T	C	0.0467197	1006
5	rs12517615	T	C	0.0397614	1006
5	rs6861183	T	C	0.0397614	1006
5	rs12515470	C	T	0.0397614	1006
5	rs142661959	A	T	0.0248509	1006
5	rs192283391	C	T	0.0188867	1006
5	rs10472403	A	G	0.142147	1006
5	rs10066509	G	T	0.0119284	1006
5	rs142610191	G	A	0.00795229	1006
5	rs1501362	C	T	0.193837	1006
5	rs115799157	G	A	0.0198807	1006
5	rs12519431	G	A	0.0407555	1006
5	rs75846016	G	T	0.0397614	1006
5	rs6451798	C	T	0.193837	1006
5	rs76868142	A	G	0.055666	1006
5	rs10044408	T	C	0.185885	1006
5	rs7721486	A	T	0.183897	1006
5	rs183719762	T	A	0.00596421	1006
5	rs3923055	C	G	0.183897	1006
5	rs13179496	A	T	0.183897	1006
5	rs12332696	C	T	0.183897	1006
5	rs62367556	C	T	0.0397614	1006
5	rs6874677	G	C	0.183897	1006
5	rs10045420	G	C	0.183897	1006
5	rs138116204	A	G	0.0188867	1006
5	rs115826273	C	A	0.00795229	1006
5	rs78468895	A	G	0.148111	1006
5	rs79132395	A	G	0.0417495	1006
5	rs7446182	A	T	0.423459	1006
5	rs77560597	G	T	0.147117	1006
5	rs115319706	C	T	0.026839	1006
5	rs4133429	T	C	0.415507	1006
5	rs62367558	T	C	0.0168986	1006
5	rs72762045	G	A	0.0119284	1006
5	rs114577685	G	A	0.0417495	1006
5	rs6414906	T	C	0.416501	1006
5	rs72762048	T	C	0.12326	1006
5	rs13175193	C	T	0.413519	1006
5	rs140630369	A	G	0.0198807	1006
5	rs13162651	T	C	0.414513	1006
5	rs12513449	A	G	0.0407555	1006
5	rs80116065	G	T	0.0218688	1006
5	rs35997793	T	C	0.22664	1006
5	rs62369060	T	C	0.0149105	1006
5	rs1483310	T	C	0.0407555	1006
5	rs1483309	A	G	0.22664	1006
5	rs56908114	T	C	0.425447	1006
5	rs114329811	T	C	0.0198807	1006
5	rs12659024	C	T	0.0497018	1006
5	rs10472404	C	T	0.225646	1006
5	rs76855774	C	A	0.026839	1006
5	rs13163424	C	T	0.0437376	1006
5	rs10058550	A	C	0.911531	1006
5	rs146273106	A	C	0.026839	1006
5	rs76905871	G	A	0.0159046	1006
5	rs79838341	T	C	0.0109344	1006
5	rs4613721	C	A	0.0407555	1006
5	rs12519133	A	G	0.0407555	1006
5	rs6892290	A	G	0.415507	1006
5	rs6892594	C	T	0.415507	1006
5	rs72762052	C	T	0.141153	1006
5	rs7723380	T	C	0.415507	1006
5	rs10941696	T	C	0.0407555	1006
5	rs71616288	T	A	0.0178926	1006
5	rs112042458	G	A	0.0407555	1006
5	rs143926422	C	T	0.0228628	1006
5	rs34760634	A	T	0.0178926	1006
5	rs71616289	C	G	0.0178926	1006
5	rs12520124	T	C	0.415507	1006
5	rs34666220	T	A	0.415507	1006
5	rs146976696	C	T	0.0139165	1006
5	rs1564684	T	C	0.264414	1006
5	rs113596267	G	A	0.150099	1006
5	rs6451801	G	A	0.414513	1006
5	rs6860200	G	T	0.414513	1006
5	rs77531390	T	C	0.150099	1006
5	rs76281170	G	A	0.0228628	1006
5	rs7721731	T	A	0.224652	1006
5	rs6451802	C	G	0.407555	1006
5	rs75558549	T	C	0.027833	1006
5	rs77673005	A	G	0.147117	1006
5	rs148946082	T	A	0.0337972	1006
5	rs13169726	G	A	0.414513	1006
5	rs62369066	G	A	0.0149105	1006
5	rs62369079	C	A	0.0188867	1006
5	rs147377091	G	C	0.148111	1006
5	rs145009395	G	C	0.148111	1006
5	rs6875925	C	G	0.0407555	1006
5	rs62369080	G	A	0.0407555	1006
5	rs78046426	A	T	0.0357853	1006
5	rs7732970	C	T	0.413519	1006
5	rs12519313	G	A	0.0377734	1006
5	rs2878967	G	A	0.263419	1006
5	rs79583745	T	C	0.0188867	1006
5	rs13354798	T	C	0.424453	1006
5	rs79841044	G	A	0.146123	1006
5	rs76991363	G	T	0.0328032	1006
5	rs74659833	T	C	0.147117	1006
5	rs76606060	C	G	0.122266	1006
5	rs10073055	C	T	0.225646	1006
5	rs73101235	T	G	0.147117	1006
5	rs142680180	C	A	0.0397614	1006
5	rs12522039	G	T	0.0407555	1006
5	rs190746886	G	A	0.00397614	1006
5	rs34186662	G	C	0.213718	1006
5	rs2220083	A	G	0.413519	1006
5	rs6894152	T	C	0.225646	1006
5	rs7717787	C	G	0.422465	1006
5	rs72762058	G	A	0.0437376	1006
5	rs10473387	C	T	0.224652	1006
5	rs78628507	C	T	0.0576541	1006
5	rs6871092	T	C	0.266402	1006
5	rs75898866	T	C	0.147117	1006
5	rs151094464	G	A	0.0109344	1006
5	rs62369082	G	A	0.0407555	1006
5	rs12651887	C	T	0.213718	1006
5	rs62369083	A	T	0.0407555	1006
5	rs7706140	A	C	0.423459	1006
5	rs1483306	C	A	0.224652	1006
5	rs10043815	T	G	0.225646	1006
5	rs13168326	A	C	0.224652	1006
5	rs146650857	C	A	0.0218688	1006
5	rs7727890	G	A	0.422465	1006
5	rs1471683	C	T	0.224652	1006
5	rs6865621	A	G	0.0407555	1006
5	rs2337412	G	T	0.412525	1006
5	rs62369084	C	T	0.0168986	1006
5	rs141902044	C	T	0.0218688	1006
5	rs76049424	A	G	0.0159046	1006
5	rs77646078	C	T	0.125249	1006
5	rs77736385	C	T	0.0109344	1006
5	rs13358718	C	A	0.224652	1006
5	rs115238150	T	C	0.026839	1006
5	rs79591892	A	T	0.147117	1006
5	rs75150349	G	T	0.147117	1006
5	rs1483307	A	G	0.462227	1006
5	rs6451804	A	G	0.412525	1006
5	rs144176341	C	T	0.0168986	1006
5	rs80064126	T	G	0.147117	1006
5	rs6897926	G	A	0.0407555	1006
5	rs116100867	C	T	0.125249	1006
5	rs62369087	C	G	0.0407555	1006
5	rs57281202	C	T	0.0417495	1006
5	rs116578360	C	A	0.0208748	1006
5	rs6451805	T	C	0.0417495	1006
5	rs150517335	G	C	0.125249	1006
5	rs28824810	T	C	0.0427435	1006
5	rs4532370	T	C	0.22664	1006
5	rs4288123	C	G	0.2167	1006
5	rs111675946	C	T	0.0536779	1006
5	rs80156986	G	A	0.125249	1006
5	rs114653850	T	C	0.00894632	1006
5	rs17293295	G	A	0.22664	1006
5	rs72762062	G	A	0.457256	1006
5	rs17293302	A	G	0.0437376	1006
5	rs12656485	C	T	0.22664	1006
5	rs77249609	C	T	0.125249	1006
5	rs75894821	T	C	0.0367793	1006
5	rs181218059	G	C	0.00894632	1006
5	rs1483311	T	A	0.22664	1006
5	rs114299506	G	A	0.0258449	1006
5	rs1483312	T	A	0.22664	1006
5	rs1483313	G	C	0.22664	1006
5	rs1384735	T	C	0.0417495	1006
5	rs6863501	C	G	0.22664	1006
5	rs1351719	G	C	0.22664	1006
5	rs181849955	A	G	0.00894632	1006
5	rs1531843	C	A	0.147117	1006
5	rs76488239	T	C	0.0188867	1006
5	rs76250170	T	G	0.147117	1006
5	rs139424826	C	A	0.146123	1006
5	rs113895509	G	T	0.0526839	1006
5	rs78955704	T	A	0.0298211	1006
5	rs75567374	C	A	0.05666	1006
5	rs6451806	G	A	0.772366	1006
5	rs66990509	T	A	0.225646	1006
5	rs13164549	G	T	0.0954274	1006
5	rs2337413	T	C	0.148111	1006
5	rs116567257	C	G	0.148111	1006
5	rs111996881	G	T	0.148111	1006
5	rs113818915	A	T	0.148111	1006
5	rs6451807	C	G	0.415507	1006
5	rs62369103	G	A	0.0149105	1006
5	rs142264156	T	C	0.0437376	1006
5	rs10073636	T	G	0.573559	1006
5	rs10043792	T	C	0.573559	1006
5	rs151233488	C	T	0.028827	1006
5	rs16902163	A	G	0.0417495	1006
5	rs1483308	G	A	0.740557	1006
5	rs114319645	A	G	0.0387674	1006
5	rs12187475	C	T	0.0337972	1006
5	rs1384733	A	C	0.0417495	1006
5	rs1384734	T	A	0.0417495	1006
5	rs4866975	T	C	0.0417495	1006
5	rs72762067	C	T	0.00894632	1006
5	rs115805153	A	C	0.115308	1006
5	rs78530664	C	A	0.115308	1006
5	rs74957671	G	A	0.115308	1006
5	rs73101274	T	C	0.0417495	1006
5	rs143259381	C	T	0.0258449	1006
5	rs16902164	C	T	0.0417495	1006
5	rs79125330	A	G	0.115308	1006
5	rs62369104	C	T	0.0417495	1006
5	rs79713119	A	T	0.05666	1006
5	rs75011238	T	C	0.0188867	1006
5	rs79903273	T	C	0.115308	1006
5	rs1483305	G	A	0.0417495	1006
5	rs1483304	T	G	0.0417495	1006
5	rs2625494	G	T	0.425447	1006
5	rs1384732	C	T	0.415507	1006
5	rs12518923	A	G	0.0417495	1006
5	rs112754523	A	G	0.0228628	1006
5	rs114295136	T	C	0.115308	1006
5	rs79813670	G	A	0.05666	1006
5	rs11741075	C	T	0.572565	1006
5	rs76245555	T	C	0.115308	1006
5	rs62369108	G	A	0.0149105	1006
5	rs75451553	T	C	0.115308	1006
5	rs77987042	T	C	0.115308	1006
5	rs80093279	C	A	0.0417495	1006
5	rs114676153	A	T	0.0477137	1006
5	rs10473389	G	A	0.258449	1006
5	rs1351720	G	A	0.425447	1006
5	rs17278764	A	G	0.115308	1006
5	rs148768716	G	A	0.115308	1006
5	rs12513467	A	C	0.0417495	1006
5	rs2337414	A	C	0.0775348	1006
5	rs1527833	A	T	0.736581	1006
5	rs75898068	T	C	0.0397614	1006
5	rs1483303	C	T	0.416501	1006
5	rs76956025	C	T	0.0536779	1006
5	rs2589179	A	C	0.0417495	1006
5	rs74338772	C	A	0.115308	1006
5	rs74404110	C	T	0.115308	1006
5	rs76083135	C	T	0.0447316	1006
5	rs12522771	C	T	0.0119284	1006
5	rs17344557	C	T	0.115308	1006
5	rs7719500	C	T	0.259443	1006
5	rs62369109	A	G	0.0417495	1006
5	rs2049656	C	T	0.582505	1006
5	rs4866976	A	G	0.0417495	1006
5	rs6872419	T	C	0.0417495	1006
5	rs72762078	C	A	0.00795229	1006
5	rs115054924	C	T	0.0168986	1006
5	rs189544392	T	G	0.0168986	1006
5	rs139153237	A	T	0.0377734	1006
5	rs147845302	G	T	0.115308	1006
5	rs116908233	C	T	0.0417495	1006
5	rs147617777	T	C	0.0337972	1006
5	rs2696018	C	T	0.416501	1006
5	rs116677508	G	A	0.028827	1006
5	rs140434685	T	C	0.0129225	1006
5	rs2580258	C	T	0.426441	1006
5	rs116426742	A	G	0.0139165	1006
5	rs13175865	C	T	0.0467197	1006
5	rs62369112	G	A	0.119284	1006
5	rs62369113	G	A	0.082505	1006
5	rs7712920	G	A	0.259443	1006
5	rs149726442	T	C	0.0168986	1006
5	rs75311573	T	G	0.115308	1006
5	rs2878988	T	C	0.0417495	1006
5	rs77593415	C	T	0.115308	1006
5	rs78800224	A	G	0.115308	1006
5	rs71616300	C	T	0.0467197	1006
5	rs79983226	G	C	0.0228628	1006
5	rs139443644	G	C	0.115308	1006
5	rs2005147	G	A	0.582505	1006
5	rs755048	T	C	0.583499	1006
5	rs10069510	C	T	0.582505	1006
5	rs2589160	G	A	0.739563	1006
5	rs112192983	A	T	0.739563	1006
5	rs138035012	C	T	0.582505	1006
5	rs113595177	T	C	0.582505	1006
5	rs10805695	G	A	0.582505	1006
5	rs13357371	C	T	0.259443	1006
5	rs116195652	A	G	0.115308	1006
5	rs12521112	T	C	0.0417495	1006
5	rs145430747	C	G	0.0129225	1006
5	rs1852598	T	C	0.249503	1006
5	rs2696013	C	T	0.416501	1006
5	rs182633738	T	C	0.0188867	1006
5	rs2337483	T	C	0.416501	1006
5	rs113659993	A	G	0.0188867	1006
5	rs192997777	T	G	0.00695825	1006
5	rs144730761	C	T	0.0178926	1006
5	rs16902186	T	C	0.250497	1006
5	rs2589181	A	T	0.301193	1006
5	rs34889142	A	T	0.0188867	1006
5	rs17344896	T	C	0.115308	1006
5	rs16902188	G	A	0.0417495	1006
5	rs11743392	T	C	0.459245	1006
5	rs113830129	G	A	0.0109344	1006
5	rs35197327	G	A	0.259443	1006
5	rs78694495	T	C	0.0228628	1006
5	rs80324452	G	A	0.114314	1006
5	rs77769375	T	A	0.0119284	1006
5	rs62369118	T	C	0.0417495	1006
5	rs111598649	G	A	0.0218688	1006
5	rs6893773	C	A	0.416501	1006
5	rs72763943	C	T	0.00795229	1006
5	rs2247112	A	G	0.301193	1006
5	rs16902191	A	G	0.0417495	1006
5	rs116108877	C	T	0.115308	1006
5	rs76019330	T	C	0.115308	1006
5	rs72763945	G	T	0.00894632	1006
5	rs71616302	A	G	0.0188867	1006
5	rs1534392	C	A	0.259443	1006
5	rs115634897	G	C	0.0109344	1006
5	rs6451810	T	G	0.417495	1006
5	rs77092137	T	C	0.0218688	1006
5	rs62369134	G	A	0.0168986	1006
5	rs28405556	C	A	0.259443	1006
5	rs10214369	T	A	0.259443	1006
5	rs16902195	A	G	0.0417495	1006
5	rs2580260	G	A	0.416501	1006
5	rs189750460	T	C	0.0367793	1006
5	rs115744861	G	T	0.00994036	1006
5	rs115921200	T	C	0.0854871	1006
5	rs76949111	C	A	0.00795229	1006
5	rs10462090	T	A	0.0417495	1006
5	rs76055011	A	T	0.115308	1006
5	rs10805696	G	A	0.0417495	1006
5	rs114792089	C	A	0.0109344	1006
5	rs16902199	T	C	0.261431	1006
5	rs79727060	C	T	0.114314	1006
5	rs10462091	T	C	0.0417495	1006
5	rs2337954	G	A	0.261431	1006
5	rs116136415	T	A	0.115308	1006
5	rs2589161	T	C	0.418489	1006
5	rs1405918	T	C	0.418489	1006
5	rs2589162	A	G	0.418489	1006
5	rs181801832	A	G	0.00497018	1006
5	rs1527831	C	A	0.418489	1006
5	rs76597398	G	A	0.0417495	1006
5	rs17345592	A	G	0.0666004	1006
5	rs116535622	T	C	0.0248509	1006
5	rs116100996	G	T	0.0328032	1006
5	rs1534391	A	G	0.12326	1006
5	rs62369141	T	G	0.0417495	1006
5	rs79184415	T	G	0.0516899	1006
5	rs10074312	T	G	0.263419	1006
5	rs77423039	T	C	0.115308	1006
5	rs12520240	C	A	0.0417495	1006
5	rs1405916	C	G	0.249503	1006
5	rs77025598	G	A	0.115308	1006
5	rs74790525	A	G	0.0228628	1006
5	rs79683485	C	T	0.0477137	1006
5	rs10512880	T	C	0.115308	1006
5	rs16902213	G	A	0.0417495	1006
5	rs7722380	G	C	0.248509	1006
5	rs74535419	T	C	0.115308	1006
5	rs4437383	A	G	0.259443	1006
5	rs34423213	A	T	0.248509	1006
5	rs13178796	T	A	0.259443	1006
5	rs35304078	G	A	0.259443	1006
5	rs115576496	C	T	0.0377734	1006
5	rs10462092	T	C	0.0417495	1006
5	rs34159951	C	A	0.0467197	1006
5	rs35381866	A	G	0.426441	1006
5	rs6451812	C	T	0.416501	1006
5	rs149671723	C	A	0.0109344	1006
5	rs6873359	C	G	0.259443	1006
5	rs561646796	C	G	0.00397614	1006
5	rs149641655	G	C	0.0109344	1006
5	rs76072381	T	C	0.115308	1006
5	rs74507162	C	T	0.115308	1006
5	rs13361609	T	C	0.259443	1006
5	rs77283327	A	G	0.115308	1006
5	rs77959648	G	T	0.028827	1006
5	rs75249279	A	C	0.0337972	1006
5	rs6894273	T	C	0.260437	1006
5	rs78840167	T	G	0.115308	1006
5	rs10036065	A	T	0.416501	1006
5	rs183570531	A	C	0.0218688	1006
5	rs34923905	T	G	0.259443	1006
5	rs116020650	C	T	0.0586481	1006
5	rs114818227	A	T	0.0367793	1006
5	rs62369147	C	A	0.0417495	1006
5	rs186342349	A	G	0.00497018	1006
5	rs62369148	T	G	0.0417495	1006
5	rs10078625	C	G	0.416501	1006
5	rs72763959	C	A	0.00994036	1006
5	rs13187565	G	T	0.416501	1006
5	rs77862140	C	T	0.115308	1006
5	rs10473392	G	T	0.416501	1006
5	rs17345947	T	C	0.115308	1006
5	rs6894784	A	G	0.259443	1006
5	rs113432759	G	A	0.0536779	1006
5	rs7705696	A	G	0.416501	1006
5	rs10512878	G	C	0.0417495	1006
5	rs1819030	C	A	0.115308	1006
5	rs62369149	C	T	0.0417495	1006
5	rs62369150	C	T	0.0417495	1006
5	rs4367308	T	A	0.301193	1006
5	rs2879074	A	C	0.415507	1006
5	rs16902216	G	A	0.0417495	1006
5	rs7736561	C	T	0.415507	1006
5	rs144050627	C	T	0.0159046	1006
5	rs116334589	C	T	0.0328032	1006
5	rs6863984	A	C	0.0407555	1006
5	rs2337951	C	T	0.415507	1006
5	rs62367666	A	G	0.0417495	1006
5	rs62367667	G	C	0.0417495	1006
5	rs151108949	A	G	0.0168986	1006
5	rs12523582	G	A	0.0417495	1006
5	rs79730645	G	A	0.115308	1006
5	rs16902217	G	A	0.258449	1006
5	rs114138574	G	A	0.0208748	1006
5	rs55775708	G	A	0.0238569	1006
5	rs12519195	A	T	0.0417495	1006
5	rs951396	C	G	0.0417495	1006
5	rs2337952	T	G	0.415507	1006
5	rs62367668	G	A	0.0417495	1006
5	rs62367669	C	G	0.0417495	1006
5	rs6892627	A	C	0.415507	1006
5	rs6867402	A	T	0.0427435	1006
5	rs12520275	T	G	0.0417495	1006
5	rs114477590	A	T	0.115308	1006
5	rs12518235	C	A	0.0417495	1006
5	rs7718785	C	T	0.413519	1006
5	rs78722797	G	A	0.114314	1006
5	rs10805698	A	G	0.0417495	1006
5	rs77479417	G	A	0.0785288	1006
5	rs12110137	T	C	0.426441	1006
5	rs12109155	G	A	0.258449	1006
5	rs77952592	A	G	0.0854871	1006
5	rs16902220	C	T	0.0417495	1006
5	rs111653746	T	C	0.0347913	1006
5	rs73107037	A	G	0.0417495	1006
5	rs191490954	T	C	0.00497018	1006
5	rs6873498	C	T	0.0417495	1006
5	rs6873660	A	G	0.0417495	1006
5	rs6873662	A	G	0.0417495	1006
5	rs58424904	A	T	0.0417495	1006
5	rs6451814	C	T	0.413519	1006
5	rs141639959	T	C	0.115308	1006
5	rs143872073	T	G	0.0347913	1006
5	rs12514177	T	A	0.0417495	1006
5	rs12522392	G	T	0.0417495	1006
5	rs12522404	C	T	0.0417495	1006
5	rs12522459	G	C	0.0417495	1006
5	rs77863450	A	G	0.114314	1006
5	rs17280692	A	G	0.114314	1006
5	rs12659948	T	A	0.257455	1006
5	rs16902221	G	A	0.258449	1006
5	rs10512877	G	T	0.0417495	1006
5	rs28473745	C	A	0.257455	1006
5	rs2337953	G	A	0.0417495	1006
5	rs10462093	T	C	0.0417495	1006
5	rs7706116	G	T	0.412525	1006
5	rs6886950	T	C	0.257455	1006
5	rs61296177	C	T	0.0417495	1006
5	rs150478443	C	T	0.11332	1006
5	rs112760519	G	A	0.0178926	1006
5	rs4266405	C	T	0.0417495	1006
5	rs4629609	A	C	0.422465	1006
5	rs7704772	A	G	0.966203	1006
5	rs145779281	G	T	0.0258449	1006
5	rs62367708	A	G	0.0417495	1006
5	rs10058269	A	G	0.257455	1006
5	rs111485100	C	T	0.11332	1006
5	rs114657607	C	T	0.11332	1006
5	rs4257782	A	G	0.422465	1006
5	rs111278737	A	T	0.0427435	1006
5	rs10044479	G	C	0.412525	1006
5	rs76562814	C	T	0.0109344	1006
5	rs113368850	A	T	0.0417495	1006
5	rs62367709	G	A	0.0417495	1006
5	rs4455566	T	C	0.412525	1006
5	rs73107077	A	T	0.0417495	1006
5	rs79509696	G	A	0.0397614	1006
5	rs112684775	C	T	0.0427435	1006
5	rs114592655	G	T	0.0337972	1006
5	rs10036411	C	A	0.0119284	1006
5	rs4473778	T	G	0.0417495	1006
5	rs2879075	T	A	0.0417495	1006
5	rs112298959	G	A	0.11332	1006
5	rs6885184	G	T	0.0109344	1006
5	rs1852599	T	C	0.15507	1006
5	rs56388524	C	T	0.0258449	1006
5	rs12654213	T	G	0.422465	1006
5	rs9687260	A	G	0.412525	1006
5	rs145769735	A	T	0.0775348	1006
5	rs10462094	T	A	0.0417495	1006
5	rs9764211	T	C	0.412525	1006
5	rs59952198	G	T	0.0417495	1006
5	rs80017474	C	T	0.0178926	1006
5	rs62367711	A	G	0.0526839	1006
5	rs114984596	C	T	0.0149105	1006
5	rs75632776	C	T	0.11332	1006
5	rs115432163	G	A	0.0129225	1006
5	rs116101274	C	A	0.0337972	1006
5	rs6451818	T	C	0.0417495	1006
5	rs62367712	G	A	0.246521	1006
5	rs6451819	T	G	0.0417495	1006
5	rs1819031	C	T	0.0417495	1006
5	rs72763975	G	A	0.00994036	1006
5	rs10041767	G	A	0.299205	1006
5	rs10041772	G	A	0.299205	1006
5	rs12521519	A	G	0.0417495	1006
5	rs79696598	G	A	0.114314	1006
5	rs12521555	A	G	0.0417495	1006
5	rs148119169	A	G	0.00894632	1006
5	rs4380674	C	A	0.741551	1006
5	rs13359915	T	A	0.742545	1006
5	rs7447717	A	G	0.587475	1006
5	rs75744097	C	T	0.11332	1006
5	rs116505866	C	T	0.0228628	1006
5	rs77955248	T	G	0.0775348	1006
5	rs4540184	C	T	0.965209	1006
5	rs73090028	C	T	0.0417495	1006
5	rs116816199	A	G	0.0467197	1006
5	rs62367713	G	A	0.0427435	1006
5	rs6451820	T	A	0.742545	1006
5	rs62367715	T	C	0.0417495	1006
5	rs62367716	G	A	0.0417495	1006
5	rs116414222	G	A	0.11332	1006
5	rs4866972	G	A	0.0417495	1006
5	rs190723787	G	C	0.0109344	1006
5	rs62367717	A	C	0.0308151	1006
5	rs4388219	A	G	0.628231	1006
5	rs4452566	A	T	0.724652	1006
5	rs10941703	C	T	0.588469	1006
5	rs7719703	T	G	0.742545	1006
5	rs150580949	T	G	0.0178926	1006
5	rs10941704	G	A	0.752485	1006
5	rs62367718	G	A	0.082505	1006
5	rs7706676	T	C	0.741551	1006
5	rs7725177	C	T	0.0308151	1006
5	rs7707561	T	A	0.0308151	1006
5	rs7725203	A	G	0.0308151	1006
5	rs10056041	G	A	0.741551	1006
5	rs10064278	T	C	0.710736	1006
5	rs114967835	C	T	0.11332	1006
5	rs112547238	T	C	0.0159046	1006
5	rs116646741	A	G	0.0119284	1006
5	rs190742688	T	G	0.00894632	1006
5	rs144490833	G	C	0.00894632	1006
5	rs7708189	G	A	0.0308151	1006
5	rs4455564	C	T	0.597416	1006
5	rs148676402	C	T	0.0208748	1006
5	rs6872937	A	G	0.0308151	1006
5	rs4577699	C	A	0.710736	1006
5	rs12332458	A	G	0.0308151	1006
5	rs59450171	A	T	0.0308151	1006
5	rs150174154	T	A	0.0308151	1006
5	rs114053163	C	T	0.0516899	1006
5	rs62370579	A	T	0.0308151	1006
5	rs4551074	T	C	0.741551	1006
5	rs6872194	T	C	0.741551	1006
5	rs62370580	G	T	0.0308151	1006
5	rs62370581	G	A	0.0308151	1006
5	rs7706959	C	G	0.745527	1006
5	rs75986005	G	T	0.11332	1006
5	rs78765358	T	G	0.11332	1006
5	rs79814056	A	G	0.0308151	1006
5	rs77671320	C	T	0.11332	1006
5	rs62370582	T	G	0.0308151	1006
5	rs9687374	C	T	0.739563	1006
5	rs74907209	G	A	0.0308151	1006
5	rs10462095	A	G	0.740557	1006
5	rs35131881	G	A	0.11332	1006
5	rs62370583	G	A	0.0805169	1006
5	rs7733616	C	T	0.708748	1006
5	rs140882010	T	A	0.0109344	1006
5	rs139130662	G	A	0.00497018	1006
5	rs75732517	C	T	0.0487078	1006
5	rs61735895	A	G	0.0308151	1006
5	rs61734825	A	T	0.0308151	1006
5	rs78922075	A	T	0.10338	1006
5	rs62370584	G	A	0.0308151	1006
5	rs4866978	T	C	0.739563	1006
5	rs73090063	T	C	0.0308151	1006
5	rs146895847	G	T	0.0198807	1006
5	rs6871250	A	C	0.740557	1006
5	rs4276421	C	T	0.585487	1006
5	rs75482968	T	C	0.084493	1006
5	rs10069793	G	A	0.596421	1006
5	rs13188943	T	C	0.11332	1006
5	rs7718780	T	C	0.740557	1006
5	rs57575351	T	C	0.0308151	1006
5	rs59790351	C	T	0.0308151	1006
5	rs149741756	T	C	0.11332	1006
5	rs6451822	T	A	0.739563	1006
5	rs148447598	T	G	0.0238569	1006
5	rs75212852	C	T	0.0308151	1006
5	rs62370587	C	T	0.0308151	1006
5	rs75087152	G	A	0.11332	1006
5	rs35760773	G	A	0.11332	1006
5	rs10941706	C	T	0.586481	1006
5	rs62370588	A	G	0.0308151	1006
5	rs7720657	C	T	0.739563	1006
5	rs62370589	G	T	0.0308151	1006
5	rs13167922	G	A	0.11332	1006
5	rs62370590	A	C	0.0308151	1006
5	rs11748089	C	T	0.585487	1006
5	rs62370591	G	T	0.0308151	1006
5	rs62370592	C	G	0.0308151	1006
5	rs10037766	T	C	0.586481	1006
5	rs143868938	T	C	0.0159046	1006
5	rs78725790	A	G	0.0308151	1006
5	rs140638383	G	A	0.0149105	1006
5	rs73090094	T	C	0.0308151	1006
5	rs75051736	A	T	0.0308151	1006
5	rs13176359	T	C	0.740557	1006
5	rs7724971	G	A	0.740557	1006
5	rs183531940	C	T	0.0238569	1006
5	rs6885309	C	G	0.0308151	1006
5	rs79397254	T	C	0.0318091	1006
5	rs62370593	G	A	0.0308151	1006
5	rs10755272	G	T	0.586481	1006
5	rs75906938	A	G	0.0308151	1006
5	rs62370594	A	C	0.0308151	1006
5	rs62370595	G	A	0.0308151	1006
5	rs62370596	G	A	0.0308151	1006
5	rs4866973	A	G	0.740557	1006
5	rs62370597	A	C	0.0308151	1006
5	rs4866982	G	A	0.586481	1006
5	rs140010965	G	A	0.0616302	1006
5	rs143589311	G	A	0.0168986	1006
5	rs34864406	A	T	0.116302	1006
5	rs12518135	A	T	0.596421	1006
5	rs114675740	C	T	0.026839	1006
5	rs4242125	A	T	0.740557	1006
5	rs112618372	T	C	0.11332	1006
5	rs59870620	A	G	0.0308151	1006
5	rs79447893	A	G	0.0308151	1006
5	rs79989976	T	A	0.0417495	1006
5	rs13182397	C	T	0.11332	1006
5	rs13182862	G	A	0.11332	1006
5	rs6898480	T	A	0.740557	1006
5	rs6877477	C	G	0.740557	1006
5	rs115339668	G	A	0.0437376	1006
5	rs4242126	A	G	0.751491	1006
5	rs74516956	G	A	0.0328032	1006
5	rs77506269	A	G	0.0308151	1006
5	rs11749021	A	T	0.0417495	1006
5	rs112987929	A	G	0.0178926	1006
5	rs74986854	C	T	0.0347913	1006
5	rs12055272	A	G	0.0308151	1006
5	rs140316542	C	T	0.0198807	1006
5	rs6865429	G	A	0.596421	1006
5	rs10941707	T	C	0.0308151	1006
5	rs79918038	T	A	0.0417495	1006
5	rs35456801	G	A	0.0328032	1006
5	rs7711240	A	G	0.0308151	1006
5	rs115281432	C	T	0.0497018	1006
5	rs148341416	C	T	0.0308151	1006
5	rs34489431	C	A	0.11332	1006
5	rs6880766	C	T	0.0188867	1006
5	rs71618211	A	T	0.11332	1006
5	rs10461763	A	G	0.0308151	1006
5	rs35474617	A	G	0.11332	1006
5	rs7730617	A	G	0.710736	1006
5	rs34591852	C	T	0.11332	1006
5	rs6451824	A	G	0.918489	1006
5	rs6898646	G	A	0.724652	1006
5	rs6898824	C	T	0.586481	1006
5	rs6898825	C	T	0.735586	1006
5	rs35440149	G	A	0.11332	1006
5	rs35332802	T	A	0.11332	1006
5	rs34266973	C	T	0.11332	1006
5	rs62370604	T	C	0.0298211	1006
5	rs6878425	A	T	0.413519	1006
5	rs13189744	C	T	0.11332	1006
5	rs62370605	C	T	0.0705765	1006
5	rs13156000	G	A	0.117296	1006
5	rs13155778	A	T	0.11332	1006
5	rs76883620	A	G	0.0298211	1006
5	rs547204090	T	C	0.00497018	1006
5	rs76917541	A	G	0.0248509	1006
5	rs4538614	G	T	0.00795229	1006
5	rs12108961	G	T	0.260437	1006
5	rs148111513	T	C	0.0427435	1006
5	rs72765759	C	T	0.126243	1006
5	rs62370618	T	A	0.0298211	1006
5	rs71618213	G	A	0.11332	1006
5	rs34645374	A	T	0.11332	1006
5	rs10941710	A	T	0.44334	1006
5	rs6895453	T	C	0.300199	1006
5	rs28895306	G	A	0.242545	1006
5	rs188113461	A	T	0.00795229	1006
5	rs150260480	A	T	0.0337972	1006
5	rs147503757	C	T	0.102386	1006
5	rs138499186	C	A	0.0347913	1006
5	rs13175559	T	C	0.413519	1006
5	rs60927048	A	C	0.260437	1006
5	rs74747394	C	T	0.0109344	1006
5	rs77157787	G	T	0.0397614	1006
5	rs78091913	A	G	0.0308151	1006
5	rs35299114	A	G	0.11332	1006
5	rs4541666	C	A	0.413519	1006
5	rs80098871	C	T	0.0198807	1006
5	rs4626346	C	T	0.290258	1006
5	rs114885569	T	G	0.0467197	1006
5	rs80306519	A	T	0.028827	1006
5	rs4331911	T	G	0.410537	1006
5	rs13158505	G	A	0.11332	1006
5	rs114054546	G	T	0.0357853	1006
5	rs13340341	C	T	0.411531	1006
5	rs71618214	C	A	0.11332	1006
5	rs72750006	A	G	0.0109344	1006
5	rs71618215	C	T	0.0328032	1006
5	rs28657933	C	A	0.410537	1006
5	rs80082266	G	A	0.0447316	1006
5	rs13180389	G	C	0.11332	1006
5	rs76420621	C	T	0.0437376	1006
5	rs10039283	G	A	0.410537	1006
5	rs62370623	C	T	0.026839	1006
5	rs35181879	G	A	0.114314	1006
5	rs4282323	T	C	0.297217	1006
5	rs4282324	T	C	0.410537	1006
5	rs62370624	T	C	0.027833	1006
5	rs4283798	T	A	0.297217	1006
5	rs62370625	C	A	0.026839	1006
5	rs62370626	C	A	0.026839	1006
5	rs4560554	G	C	0.259443	1006
5	rs4132311	C	T	0.259443	1006
5	rs4289567	C	T	0.11332	1006
5	rs34987980	A	G	0.11332	1006
5	rs73753970	G	A	0.00497018	1006
5	rs35322675	A	C	0.11332	1006
5	rs13179818	G	C	0.545726	1006
5	rs148633014	A	G	0.0387674	1006
5	rs111852919	C	G	0.0238569	1006
5	rs10065035	C	A	0.255467	1006
5	rs34312497	G	A	0.11332	1006
5	rs55776184	G	A	0.294235	1006
5	rs62370628	C	T	0.00695825	1006
5	rs7703405	A	T	0.285288	1006
5	rs114559701	A	G	0.0467197	1006
5	rs62370629	A	G	0.028827	1006
5	rs35190259	C	G	0.11332	1006
5	rs13154594	T	C	0.11332	1006
5	rs62370630	G	T	0.119284	1006
5	rs146493749	G	A	0.027833	1006
5	rs6451826	G	T	0.260437	1006
5	rs143491193	G	C	0.0198807	1006
5	rs12109205	A	G	0.287276	1006
5	rs62370632	A	G	0.027833	1006
5	rs6895191	T	G	0.411531	1006
5	rs12109652	C	T	0.407555	1006
5	rs62370633	G	A	0.026839	1006
5	rs75856126	T	A	0.0218688	1006
5	rs35387030	G	A	0.11332	1006
5	rs76610726	C	A	0.0328032	1006
5	rs13165915	C	T	0.11332	1006
5	rs74482938	G	A	0.0795229	1006
5	rs10078485	T	G	0.257455	1006
5	rs6414908	A	G	0.284294	1006
5	rs6451827	T	C	0.410537	1006
5	rs114384115	T	A	0.0139165	1006
5	rs13171302	A	C	0.11332	1006
5	rs6891044	G	A	0.00497018	1006
5	rs116060719	A	G	0.0208748	1006
5	rs13177247	C	A	0.11332	1006
5	rs9687949	G	A	0.0109344	1006
5	rs34242024	G	C	0.11332	1006
5	rs144753974	C	T	0.0298211	1006
5	rs62370640	G	T	0.0168986	1006
5	rs148826004	C	T	0.05666	1006
5	rs143466549	G	A	0.00497018	1006
5	rs10472405	T	A	0.258449	1006
5	rs114960551	C	T	0.0318091	1006
5	rs34940808	C	G	0.11332	1006
5	rs114444075	T	C	0.0805169	1006
5	rs4827574	A	T	0.0298211	1006
5	rs34019974	G	A	0.114314	1006
5	rs62371963	A	G	0.0168986	1006
5	rs75034122	T	C	0.0218688	1006
5	rs113061779	T	G	0.0149105	1006
5	rs79011481	C	A	0.0357853	1006
5	rs76690713	T	A	0.0377734	1006
5	rs111310017	G	C	0.0328032	1006
5	rs139902231	G	A	0.0337972	1006
5	rs149891860	C	A	0.0337972	1006
5	rs10052727	G	C	0.257455	1006
5	rs10052736	G	T	0.287276	1006
5	rs79707881	C	T	0.11332	1006
5	rs116306307	C	T	0.0457256	1006
5	rs537967855	C	T	0.0238569	1006
5	rs74774803	C	T	0.0298211	1006
5	rs4376278	G	A	0.257455	1006
5	rs7446649	C	T	0.289264	1006
5	rs75211132	G	A	0.0298211	1006
5	rs34004939	G	T	0.11332	1006
5	rs4368738	G	A	0.28827	1006
5	rs6451829	C	T	0.40159	1006
5	rs6451830	A	G	0.412525	1006
5	rs10223123	C	T	0.289264	1006
5	rs7705330	A	G	0.552684	1006
5	rs79604693	A	G	0.11332	1006
5	rs9292929	G	A	0.289264	1006
5	rs116061375	T	A	0.0178926	1006
5	rs12055259	A	C	0.0308151	1006
5	rs7716296	G	A	0.402584	1006
5	rs34756949	T	A	0.112326	1006
5	rs141551526	A	G	0.0347913	1006
5	rs6882139	A	G	0.402584	1006
5	rs112997669	G	T	0.0337972	1006
5	rs62371967	C	A	0.292247	1006
5	rs114121371	T	G	0.0298211	1006
5	rs191721629	T	A	0.0198807	1006
5	rs13178890	G	A	0.11332	1006
5	rs112921665	T	G	0.05666	1006
5	rs72750027	G	A	0.00994036	1006
5	rs34462057	G	A	0.410537	1006
5	rs62371968	A	G	0.0308151	1006
5	rs75730939	G	A	0.0298211	1006
5	rs9637798	A	T	0.144135	1006
5	rs9637799	A	G	0.0298211	1006
5	rs71618217	A	T	0.11332	1006
5	rs72750030	G	A	0.12326	1006
5	rs35173943	A	G	0.0178926	1006
5	rs62371969	T	C	0.259443	1006
5	rs35163964	T	C	0.402584	1006
5	rs6862657	C	A	0.399602	1006
5	rs56116416	A	G	0.0576541	1006
5	rs116129040	C	A	0.0457256	1006
5	rs28749824	G	T	0.259443	1006
5	rs62371971	T	C	0.0188867	1006
5	rs13182833	A	T	0.114314	1006
5	rs7444228	A	G	0.0298211	1006
5	rs72750035	C	T	0.0109344	1006
5	rs62371973	T	C	0.252485	1006
5	rs116222569	T	C	0.0218688	1006
5	rs10072466	C	T	0.0109344	1006
5	rs62371974	C	G	0.260437	1006
5	rs78400994	A	T	0.11332	1006
5	rs529329528	C	A	0.0208748	1006
5	rs74896548	A	G	0.0387674	1006
5	rs34045086	T	C	0.11332	1006
5	rs72750038	T	C	0.106362	1006
5	rs34432074	G	A	0.11332	1006
5	rs7443189	G	A	0.0298211	1006
5	rs62371976	A	G	0.265408	1006
5	rs10052977	C	T	0.262425	1006
5	rs7444405	T	A	0.407555	1006
5	rs7445563	T	C	0.0506958	1006
5	rs6451831	T	C	0.417495	1006
5	rs7442735	C	T	0.289264	1006
5	rs35042461	T	C	0.114314	1006
5	rs10941712	C	T	0.26839	1006
5	rs7442769	C	T	0.0298211	1006
5	rs71618218	G	A	0.114314	1006
5	rs62371978	A	G	0.0168986	1006
5	rs138710836	C	G	0.0437376	1006
5	rs116807736	A	G	0.0248509	1006
5	rs7445572	C	T	0.412525	1006
5	rs116557884	A	T	0.0318091	1006
5	rs7445746	G	T	0.253479	1006
5	rs145147258	G	A	0.0308151	1006
5	rs62371979	T	A	0.027833	1006
5	rs10473403	C	T	0.258449	1006
5	rs148456234	C	T	0.126243	1006
5	rs62371980	T	C	0.264414	1006
5	rs144575838	C	T	0.11332	1006
5	rs7725171	T	A	0.417495	1006
5	rs11742529	G	A	0.0994036	1006
5	rs34054121	G	T	0.11332	1006
5	rs62371981	G	C	0.0298211	1006
5	rs181968887	G	T	0.00795229	1006
5	rs143127643	A	G	0.0337972	1006
5	rs144675654	G	T	0.0367793	1006
5	rs62371982	A	G	0.262425	1006
5	rs138603780	A	C	0.00695825	1006
5	rs147486591	G	T	0.0109344	1006
5	rs4431353	C	G	0.264414	1006
5	rs4274988	A	G	0.408549	1006
5	rs150865141	G	C	0.0159046	1006
5	rs7725537	A	G	0.407555	1006
5	rs6451834	A	G	0.407555	1006
5	rs35730142	A	G	0.407555	1006
5	rs35348306	A	G	0.114314	1006
5	rs149419742	A	G	0.0308151	1006
5	rs144379236	T	A	0.00994036	1006
5	rs12109091	G	A	0.246521	1006
5	rs6451835	A	G	0.408549	1006
5	rs6451836	T	C	0.408549	1006
5	rs114888800	C	T	0.00497018	1006
5	rs62372025	A	G	0.0318091	1006
5	rs10062641	C	T	0.261431	1006
5	rs142051011	A	T	0.0159046	1006
5	rs145297680	C	T	0.0258449	1006
5	rs72750046	C	T	0.261431	1006
5	rs189808939	A	T	0.0457256	1006
5	rs56030172	G	A	0.398608	1006
5	rs62372030	A	G	0.0308151	1006
5	rs7448999	G	A	0.100398	1006
5	rs10056175	A	G	0.410537	1006
5	rs6451838	C	T	0.406561	1006
5	rs79796932	G	A	0.0139165	1006
5	rs6451840	A	C	0.410537	1006
5	rs72751908	C	T	0.265408	1006
5	rs7443976	A	T	0.410537	1006
5	rs139460302	C	A	0.00695825	1006
5	rs6451842	T	C	0.410537	1006
5	rs35326386	T	C	0.114314	1006
5	rs11959186	T	C	0.126243	1006
5	rs62372031	A	C	0.0318091	1006
5	rs7719401	G	A	0.416501	1006
5	rs139331653	G	A	0.0228628	1006
5	rs116073507	G	A	0.0258449	1006
5	rs114783399	C	A	0.0337972	1006
5	rs7724350	C	T	0.292247	1006
5	rs144868745	A	T	0.0159046	1006
5	rs10074470	C	T	0.261431	1006
5	rs61012768	A	C	0.261431	1006
5	rs7448897	G	T	0.261431	1006
5	rs7448901	C	T	0.292247	1006
5	rs7445658	T	G	0.292247	1006
5	rs7445730	T	C	0.292247	1006
5	rs10076636	C	G	0.292247	1006
5	rs146465084	G	A	0.0318091	1006
5	rs7723218	T	C	0.406561	1006
5	rs62372035	A	G	0.0168986	1006
5	rs7727331	A	G	0.404573	1006
5	rs35648163	T	C	0.414513	1006
5	rs75964308	G	C	0.0308151	1006
5	rs13185667	T	G	0.115308	1006
5	rs6451843	T	C	0.415507	1006
5	rs34501453	C	T	0.403579	1006
5	rs74999669	C	A	0.0775348	1006
5	rs13164539	A	T	0.11332	1006
5	rs72751917	G	A	0.00994036	1006
5	rs116062942	C	A	0.0248509	1006
5	rs71618219	T	C	0.404573	1006
5	rs35650027	G	A	0.11332	1006
5	rs75777946	T	C	0.00695825	1006
5	rs114416420	G	T	0.111332	1006
5	rs74859464	C	A	0.0308151	1006
5	rs34150470	T	G	0.11332	1006
5	rs62372037	G	A	0.0308151	1006
5	rs10213756	T	A	0.402584	1006
5	rs10214362	C	T	0.258449	1006
5	rs35973590	C	T	0.11332	1006
5	rs62372040	T	A	0.00695825	1006
5	rs10213679	C	T	0.402584	1006
5	rs10214057	A	T	0.260437	1006
5	rs80320581	T	C	0.101392	1006
5	rs11948152	C	A	0.394632	1006
5	rs4289566	G	A	0.403579	1006
5	rs116222868	T	C	0.0457256	1006
5	rs4502836	T	C	0.404573	1006
5	rs148731796	G	T	0.0328032	1006
5	rs57839327	C	T	0.261431	1006
5	rs11959880	G	A	0.107356	1006
5	rs140221870	G	A	0.00894632	1006
5	rs4434390	T	C	0.276342	1006
5	rs13190656	G	C	0.11332	1006
5	rs13176583	T	C	0.11332	1006
5	rs62372974	C	A	0.260437	1006
5	rs4473779	A	C	0.0308151	1006
5	rs111754601	T	C	0.00894632	1006
5	rs7443384	A	G	0.387674	1006
5	rs7443410	C	T	0.404573	1006
5	rs116727470	G	T	0.0139165	1006
5	rs12386485	T	C	0.295229	1006
5	rs34117103	G	C	0.11332	1006
5	rs62372975	G	T	0.0298211	1006
5	rs10062508	T	A	0.403579	1006
5	rs139172494	G	A	0.0467197	1006
5	rs62372976	T	C	0.0168986	1006
5	rs191480359	G	A	0.00397614	1006
5	rs4490592	T	C	0.413519	1006
5	rs10038082	G	A	0.258449	1006
5	rs13356313	C	T	0.28827	1006
5	rs62372977	G	C	0.0298211	1006
5	rs114010749	G	A	0.0228628	1006
5	rs62372979	G	A	0.258449	1006
5	rs116413454	G	A	0.0119284	1006
5	rs4492125	G	T	0.40159	1006
5	rs79767800	C	T	0.21173	1006
5	rs35834903	T	G	0.11332	1006
5	rs62372981	G	A	0.0298211	1006
5	rs13361098	T	C	0.260437	1006
5	rs10043270	A	G	0.403579	1006
5	rs113548626	G	A	0.0298211	1006
5	rs77608414	C	T	0.28827	1006
5	rs11747846	A	T	0.399602	1006
5	rs78137823	G	C	0.0298211	1006
5	rs80354530	T	C	0.0238569	1006
5	rs4473777	T	C	0.411531	1006
5	rs77486323	T	C	0.107356	1006
5	rs79202993	T	G	0.0337972	1006
5	rs62372983	T	A	0.0298211	1006
5	rs10062325	G	A	0.40159	1006
5	rs62372984	C	T	0.0298211	1006
5	rs62372985	A	T	0.0447316	1006
5	rs34069575	G	C	0.143141	1006
5	rs74967484	A	G	0.11332	1006
5	rs8188031	G	A	0.400596	1006
5	rs189777914	G	C	0.00695825	1006
5	rs62372986	G	T	0.0298211	1006
5	rs185227067	G	A	0.0407555	1006
5	rs35273785	C	A	0.114314	1006
5	rs4501347	T	C	0.402584	1006
5	rs80085969	C	T	0.0238569	1006
5	rs147534413	A	C	0.0238569	1006
5	rs116430473	G	A	0.0119284	1006
5	rs10076736	G	C	0.314115	1006
5	rs182845674	C	T	0.00795229	1006
5	rs62372987	T	C	0.402584	1006
5	rs111810259	A	G	0.402584	1006
5	rs79402747	A	G	0.412525	1006
5	rs138281964	G	A	0.083499	1006
5	rs148807628	T	A	0.0337972	1006
5	rs114011599	T	A	0.0337972	1006
5	rs34946430	G	A	0.111332	1006
5	rs61182003	A	G	0.0109344	1006
5	rs72751935	G	A	0.00695825	1006
5	rs4492122	A	C	0.402584	1006
5	rs4371763	A	G	0.403579	1006
5	rs36004061	A	G	0.114314	1006
5	rs78877037	G	A	0.215706	1006
5	rs139211232	G	T	0.0298211	1006
5	rs72751936	G	A	0.127237	1006
5	rs4254919	G	T	0.0298211	1006
5	rs4576156	G	A	0.0298211	1006
5	rs191694758	T	C	0.0347913	1006
5	rs10056889	G	T	0.28827	1006
5	rs62372989	A	G	0.0298211	1006
5	rs75346245	G	T	0.0815109	1006
5	rs13170460	G	T	0.112326	1006
5	rs62372990	G	A	0.0407555	1006
5	rs113599096	T	G	0.0178926	1006
5	rs34201556	G	A	0.11332	1006
5	rs7293402	G	A	0.0417495	1006
5	rs60223495	C	T	0.257455	1006
5	rs4615309	A	T	0.247515	1006
5	rs62372996	T	C	0.0298211	1006
5	rs8188173	C	G	0.28827	1006
5	rs8188180	C	T	0.400596	1006
5	rs28885449	G	A	0.40159	1006
5	rs4426926	A	G	0.38668	1006
5	rs139240554	C	T	0.0407555	1006
5	rs10062391	C	T	0.258449	1006
5	rs13183729	A	G	0.115308	1006
5	rs151181764	A	G	0.0168986	1006
5	rs74905922	C	T	0.0308151	1006
5	rs141138811	C	T	0.0159046	1006
5	rs10041094	C	T	0.259443	1006
5	rs62373039	C	T	0.0298211	1006
5	rs34200527	T	A	0.11332	1006
5	rs62373040	G	T	0.0298211	1006
5	rs57299032	A	G	0.402584	1006
5	rs116860684	C	T	0.0298211	1006
5	rs13171861	A	C	0.11332	1006
5	rs78174014	A	T	0.259443	1006
5	rs13177136	G	A	0.143141	1006
5	rs13176864	C	A	0.143141	1006
5	rs13177665	G	T	0.143141	1006
5	rs116552574	G	A	0.0487078	1006
5	rs111927999	C	A	0.00596421	1006
5	rs7293310	A	G	0.363817	1006
5	rs35180802	T	C	0.11332	1006
5	rs62373042	T	A	0.0298211	1006
5	rs116112040	T	C	0.11332	1006
5	rs140615142	C	T	0.00994036	1006
5	rs71618221	C	T	0.112326	1006
5	rs62373043	T	C	0.0149105	1006
5	rs114665115	T	C	0.0228628	1006
5	rs7293482	A	G	0.402584	1006
5	rs150321299	A	G	0.0159046	1006
5	rs10070596	G	A	0.40159	1006
5	rs113338260	T	C	0.213718	1006
5	rs151051614	T	A	0.0188867	1006
5	rs62373044	A	C	0.260437	1006
5	rs72751946	G	A	0.00894632	1006
5	rs4478331	C	A	0.28827	1006
5	rs78913668	T	A	0.0298211	1006
5	rs34040576	T	G	0.402584	1006
5	rs116497679	G	A	0.0298211	1006
5	rs13360955	G	A	0.402584	1006
5	rs145901335	C	A	0.124254	1006
5	rs111233855	G	A	0.0377734	1006
5	rs72751949	C	T	0.124254	1006
5	rs113565906	C	T	0.0139165	1006
5	rs111699443	C	T	0.0457256	1006
5	rs62373045	C	T	0.0417495	1006
5	rs79983607	A	T	0.0298211	1006
5	rs62373046	G	A	0.0168986	1006
5	rs62373047	C	T	0.0298211	1006
5	rs11746404	G	A	0.105368	1006
5	rs72751951	C	A	0.0149105	1006
5	rs144188071	G	A	0.0178926	1006
5	rs62373048	T	C	0.0119284	1006
5	rs112393404	G	A	0.0636183	1006
5	rs13436599	C	T	0.291252	1006
5	rs10434580	A	G	0.403579	1006
5	rs77219519	T	C	0.128231	1006
5	rs4569880	T	C	0.403579	1006
5	rs4569881	T	C	0.403579	1006
5	rs4551075	A	T	0.407555	1006
5	rs74714887	G	A	0.0377734	1006
5	rs4569882	C	T	0.260437	1006
5	rs8185343	A	T	0.260437	1006
5	rs56295374	C	G	0.0318091	1006
5	rs13362078	G	C	0.402584	1006
5	rs13362103	G	C	0.262425	1006
5	rs78721929	C	T	0.0387674	1006
5	rs4866984	A	G	0.0864811	1006
5	rs76855338	T	C	0.0357853	1006
5	rs4440371	A	T	0.281312	1006
5	rs62370860	T	G	0.128231	1006
5	rs76252228	G	T	0.0377734	1006
5	rs4518411	T	C	0.292247	1006
5	rs34172359	T	A	0.110338	1006
5	rs62370861	C	G	0.0298211	1006
5	rs34721779	A	G	0.110338	1006
5	rs35075767	A	G	0.110338	1006
5	rs35730954	G	C	0.111332	1006
5	rs74742036	T	C	0.0248509	1006
5	rs80067547	A	G	0.247515	1006
5	rs13168838	G	C	0.421471	1006
5	rs4428422	T	C	0.420477	1006
5	rs77503717	T	A	0.0298211	1006
5	rs78539142	G	A	0.0159046	1006
5	rs4552614	T	C	0.259443	1006
5	rs76753209	A	G	0.112326	1006
5	rs13166151	T	G	0.11332	1006
5	rs148874565	G	T	0.0129225	1006
5	rs4489075	G	T	0.40159	1006
5	rs4632807	C	T	0.0298211	1006
5	rs4302598	A	G	0.421471	1006
5	rs62370863	G	C	0.0298211	1006
5	rs10052339	G	A	0.405567	1006
5	rs34577818	G	T	0.143141	1006
5	rs74418553	G	A	0.143141	1006
5	rs62370865	G	A	0.257455	1006
5	rs62370866	A	G	0.0168986	1006
5	rs114353634	A	G	0.0308151	1006
5	rs116465719	A	G	0.0536779	1006
5	rs78649716	A	C	0.0139165	1006
5	rs62370867	C	T	0.114314	1006
5	rs74910784	C	T	0.125249	1006
5	rs78226147	A	G	0.114314	1006
5	rs142861066	G	A	0.0188867	1006
5	rs4321758	T	C	0.0775348	1006
5	rs57482529	A	C	0.0178926	1006
5	rs10043248	T	C	0.444334	1006
5	rs10045812	A	G	0.425447	1006
5	rs80132378	C	A	0.0178926	1006
5	rs13189391	A	G	0.0417495	1006
5	rs80326584	A	G	0.11332	1006
5	rs10067206	C	T	0.262425	1006
5	rs116741585	G	A	0.0347913	1006
5	rs59968174	C	T	0.292247	1006
5	rs13171675	A	T	0.112326	1006
5	rs62370870	T	C	0.027833	1006
5	rs62370871	G	A	0.0109344	1006
5	rs62370872	G	A	0.276342	1006
5	rs59057359	G	A	0.405567	1006
5	rs62370890	C	G	0.0298211	1006
5	rs78249548	A	G	0.0815109	1006
5	rs79584111	G	T	0.0407555	1006
5	rs13185374	T	C	0.0367793	1006
5	rs62370891	T	A	0.243539	1006
5	rs112526769	A	T	0.027833	1006
5	rs13165481	A	G	0.419483	1006
5	rs13165909	G	A	0.305169	1006
5	rs4499842	C	T	0.418489	1006
5	rs75690388	A	G	0.0198807	1006
5	rs4504391	C	T	0.28827	1006
5	rs10059350	A	T	0.305169	1006
5	rs12654375	A	G	0.421471	1006
5	rs12652371	T	A	0.259443	1006
5	rs10054419	T	G	0.421471	1006
5	rs147661883	G	T	0.0437376	1006
5	rs79670700	G	T	0.0347913	1006
5	rs77699138	G	T	0.027833	1006
5	rs6893390	T	A	0.0298211	1006
5	rs4409106	A	G	0.420477	1006
5	rs113352141	G	A	0.0188867	1006
5	rs13359665	G	A	0.28827	1006
5	rs58445656	C	T	0.292247	1006
5	rs112450387	A	G	0.0298211	1006
5	rs34331400	A	G	0.11332	1006
5	rs139790344	G	A	0.0188867	1006
5	rs75821034	A	G	0.0904573	1006
5	rs79536381	C	T	0.0168986	1006
5	rs8188064	T	G	0.423459	1006
5	rs79043976	C	T	0.0298211	1006
5	rs10039509	T	C	0.434394	1006
5	rs8175432	A	G	0.423459	1006
5	rs138812418	C	T	0.260437	1006
5	rs4362951	A	G	0.402584	1006
5	rs8188290	G	T	0.402584	1006
5	rs12109006	C	A	0.0149105	1006
5	rs115378915	G	T	0.127237	1006
5	rs34768582	G	C	0.110338	1006
5	rs113889713	T	A	0.0298211	1006
5	rs8188051	G	A	0.140159	1006
5	rs4370277	A	G	0.425447	1006
5	rs4484447	A	T	0.426441	1006
5	rs72754033	C	T	0.0357853	1006
5	rs34596417	T	C	0.0357853	1006
5	rs13163445	A	G	0.112326	1006
5	rs62370895	G	A	0.0298211	1006
5	rs72754034	C	A	0.0149105	1006
5	rs4383730	C	G	0.426441	1006
5	rs4431354	T	C	0.423459	1006
5	rs4389698	A	G	0.419483	1006
5	rs138848787	G	A	0.0139165	1006
5	rs35319830	T	C	0.141153	1006
5	rs79616679	G	A	0.027833	1006
5	rs147505796	C	T	0.0377734	1006
5	rs8188026	C	T	0.400596	1006
5	rs112575737	T	C	0.0298211	1006
5	rs34812524	G	A	0.400596	1006
5	rs13190242	G	A	0.400596	1006
5	rs62370902	A	G	0.0168986	1006
5	rs72754041	A	G	0.280318	1006
5	rs35418425	T	C	0.11332	1006
5	rs13157212	A	C	0.143141	1006
5	rs4426925	G	C	0.418489	1006
5	rs35342043	A	G	0.11332	1006
5	rs34618959	A	G	0.143141	1006
5	rs12697490	C	T	0.27336	1006
5	rs79671474	G	A	0.0337972	1006
5	rs62370904	C	T	0.0298211	1006
5	rs115558537	C	A	0.0447316	1006
5	rs4541667	A	G	0.430417	1006
5	rs4254920	C	T	0.0347913	1006
5	rs150335774	A	G	0.026839	1006
5	rs62370905	C	T	0.0318091	1006
5	rs8188072	A	G	0.425447	1006
5	rs35391434	C	A	0.279324	1006
5	rs146867195	C	A	0.00994036	1006
5	rs8185118	G	A	0.279324	1006
5	rs13167350	G	T	0.280318	1006
5	rs4441886	G	A	0.573559	1006
5	rs78159734	G	T	0.0139165	1006
5	rs10067983	T	A	0.424453	1006
5	rs10060199	G	A	0.423459	1006
5	rs4354052	A	T	0.310139	1006
5	rs78320416	T	C	0.111332	1006
5	rs8188014	G	A	0.280318	1006
5	rs4367307	A	G	0.578529	1006
5	rs4479850	C	T	0.281312	1006
5	rs10079238	A	T	0.576541	1006
5	rs10941722	G	A	0.577535	1006
5	rs12186454	A	C	0.593439	1006
5	rs79230815	T	C	0.0298211	1006
5	rs4421114	C	T	0.575547	1006
5	rs78244060	C	A	0.0298211	1006
5	rs62370917	C	A	0.115308	1006
5	rs75621330	C	T	0.0298211	1006
5	rs10050829	A	G	0.578529	1006
5	rs10067655	G	A	0.577535	1006
5	rs4492123	A	T	0.422465	1006
5	rs57407363	G	T	0.574553	1006
5	rs34731260	A	C	0.112326	1006
5	rs62370922	A	C	0.0308151	1006
5	rs4259174	G	T	0.577535	1006
5	rs79995687	C	T	0.0178926	1006
5	rs35763548	A	G	0.110338	1006
5	rs34520364	G	A	0.111332	1006
5	rs35446235	C	A	0.111332	1006
5	rs10462102	G	A	0.0308151	1006
5	rs35736194	G	C	0.111332	1006
5	rs79187413	G	A	0.0298211	1006
5	rs35047596	A	G	0.111332	1006
5	rs13354272	A	T	0.578529	1006
5	rs13361118	T	C	0.578529	1006
5	rs144146069	G	A	0.00894632	1006
5	rs72754068	G	A	0.0139165	1006
5	rs4498260	G	A	0.579523	1006
5	rs4455568	T	C	0.421471	1006
5	rs11957047	G	A	0.578529	1006
5	rs10941732	G	T	0.578529	1006
5	rs11740578	A	G	0.114314	1006
5	rs12657581	C	A	0.421471	1006
5	rs76782525	C	T	0.028827	1006
5	rs4274990	C	T	0.578529	1006
5	rs62370923	A	G	0.0298211	1006
5	rs72754075	A	T	0.0129225	1006
5	rs62370924	G	T	0.0298211	1006
5	rs13156079	T	C	0.280318	1006
5	rs145932395	G	A	0.0407555	1006
5	rs4455569	C	A	0.578529	1006
5	rs151117958	G	A	0.00894632	1006
5	rs8188009	G	A	0.578529	1006
5	rs76834876	A	T	0.0397614	1006
5	rs148064520	G	A	0.0298211	1006
5	rs4975885	G	A	0.578529	1006
5	rs62370925	G	A	0.0795229	1006
5	rs72754078	G	T	0.127237	1006
5	rs10064905	A	G	0.574553	1006
5	rs35288997	G	C	0.0318091	1006
5	rs11949490	G	A	0.578529	1006
5	rs79296840	T	C	0.111332	1006
5	rs12188518	A	G	0.689861	1006
5	rs12515468	G	A	0.460239	1006
5	rs12655634	T	C	0.291252	1006
5	rs62370928	C	T	0.0168986	1006
5	rs4263507	G	T	0.578529	1006
5	rs4349724	A	G	0.968191	1006
5	rs4277924	G	T	0.578529	1006
5	rs12697495	C	T	0.421471	1006
5	rs74569442	G	A	0.0407555	1006
5	rs75489413	C	T	0.0387674	1006
5	rs10059426	T	C	0.581511	1006
5	rs72755643	A	G	0.127237	1006
5	rs8185144	G	A	0.578529	1006
5	rs4292455	G	A	0.578529	1006
5	rs4533899	C	T	0.578529	1006
5	rs10039961	T	G	0.422465	1006
5	rs143870787	C	T	0.027833	1006
5	rs111785242	A	G	0.578529	1006
5	rs13177151	G	C	0.280318	1006
5	rs114487350	G	A	0.00894632	1006
5	rs28556627	A	G	0.0109344	1006
5	rs115617271	A	T	0.0367793	1006
5	rs10066479	G	A	0.577535	1006
5	rs12515804	C	T	0.578529	1006
5	rs12520938	A	G	0.574553	1006
5	rs4975889	A	C	0.689861	1006
5	rs114569861	G	C	0.027833	1006
5	rs138611961	G	A	0.0139165	1006
5	rs13175755	C	T	0.0854871	1006
5	rs10941740	G	T	0.574553	1006
5	rs28611436	C	T	0.311133	1006
5	rs72755664	G	A	0.027833	1006
5	rs4639239	C	T	0.280318	1006
5	rs4601053	T	C	0.421471	1006
5	rs72755668	G	A	0.578529	1006
5	rs10041478	C	T	0.578529	1006
5	rs10042199	C	T	0.578529	1006
5	rs35174092	C	G	0.111332	1006
5	rs35583419	A	G	0.280318	1006
5	rs4407637	A	T	0.310139	1006
5	rs7720482	T	G	0.578529	1006
5	rs4357046	T	C	0.310139	1006
5	rs4640801	A	T	0.280318	1006
5	rs190055919	G	C	0.00994036	1006
5	rs181808581	A	T	0.00994036	1006
5	rs186370296	G	T	0.00994036	1006
5	rs138429585	C	T	0.0417495	1006
5	rs144441828	C	G	0.0437376	1006
5	rs140493839	G	A	0.0159046	1006
5	rs62372080	C	T	0.0785288	1006
5	rs34170671	C	T	0.250497	1006
5	rs145147254	C	T	0.0238569	1006
5	rs62372081	T	C	0.0168986	1006
5	rs75314767	G	A	0.250497	1006
5	rs181567315	C	T	0.112326	1006
5	rs115610756	G	A	0.280318	1006
5	rs77167824	C	T	0.310139	1006
5	rs114820564	G	T	0.0397614	1006
5	rs7446602	G	C	0.280318	1006
5	rs13188585	T	C	0.310139	1006
5	rs62372082	T	G	0.0298211	1006
5	rs116435871	G	A	0.0516899	1006
5	rs115654971	G	A	0.0218688	1006
5	rs72755677	G	A	0.456262	1006
5	rs116182175	G	A	0.0397614	1006
5	rs114752601	C	A	0.0337972	1006
5	rs111585446	T	G	0.452286	1006
5	rs114621475	G	A	0.0218688	1006
5	rs62372083	G	T	0.0298211	1006
5	rs79369906	G	A	0.0407555	1006
5	rs12697499	T	C	0.310139	1006
5	rs62372085	G	A	0.0298211	1006
5	rs143069384	G	A	0.0357853	1006
5	rs4975890	C	T	0.690855	1006
5	rs12655230	A	G	0.310139	1006
5	rs7714540	C	A	0.689861	1006
5	rs7714713	A	G	0.689861	1006
5	rs72755687	G	A	0.027833	1006
5	rs9686580	T	C	0.689861	1006
5	rs6884716	C	G	0.421471	1006
5	rs34437929	G	C	0.280318	1006
5	rs34186466	G	C	0.311133	1006
5	rs77120057	C	T	0.0129225	1006
5	rs7447232	A	T	0.310139	1006
5	rs35532534	C	A	0.111332	1006
5	rs35436965	C	T	0.11332	1006
5	rs115569158	A	G	0.0139165	1006
5	rs77655443	A	G	0.026839	1006
5	rs114479102	C	T	0.0298211	1006
5	rs71620143	C	T	0.111332	1006
5	rs116453411	A	G	0.0298211	1006
5	rs71620144	C	T	0.280318	1006
5	rs13188387	C	T	0.111332	1006
5	rs112393756	C	T	0.421471	1006
5	rs115821288	T	C	0.0387674	1006
5	rs8185129	G	A	0.0298211	1006
5	rs145125329	G	A	0.0487078	1006
5	rs34930360	G	T	0.247515	1006
5	rs8185138	C	T	0.0298211	1006
5	rs13160456	G	T	0.111332	1006
5	rs62372087	A	G	0.0298211	1006
5	rs8185016	T	C	0.421471	1006
5	rs8185209	C	T	0.421471	1006
5	rs8188167	A	T	0.421471	1006
5	rs8188193	C	G	0.422465	1006
5	rs10040808	T	C	0.446322	1006
5	rs72757452	G	C	0.0258449	1006
5	rs12658533	A	C	0.33499	1006
5	rs12656601	T	C	0.446322	1006
5	rs36125171	T	C	0.112326	1006
5	rs12658590	A	T	0.335984	1006
5	rs8185098	A	T	0.450298	1006
5	rs8175395	A	G	0.446322	1006
5	rs8187589	A	G	0.335984	1006
5	rs62372113	C	T	0.0298211	1006
5	rs35481376	C	T	0.112326	1006
5	rs79814253	A	C	0.0178926	1006
5	rs7293357	T	C	0.333996	1006
5	rs62372114	G	A	0.0298211	1006
5	rs11486611	C	T	0.333996	1006
5	rs62372115	T	A	0.333996	1006
5	rs28769634	C	T	0.333996	1006
5	rs13190590	T	C	0.333996	1006
5	rs13170769	G	A	0.333996	1006
5	rs28799356	T	G	0.333996	1006
5	rs28778430	C	T	0.304175	1006
5	rs13156708	T	G	0.445328	1006
5	rs13174894	C	T	0.333996	1006
5	rs13157345	T	G	0.445328	1006
5	rs116694984	T	C	0.0258449	1006
5	rs75541287	G	A	0.272366	1006
5	rs7293299	A	T	0.0109344	1006
5	rs8188175	T	C	0.333996	1006
5	rs139259235	A	C	0.00695825	1006
5	rs8188019	G	A	0.303181	1006
5	rs62372117	G	A	0.0168986	1006
5	rs7293302	G	C	0.445328	1006
5	rs111235580	G	A	0.0178926	1006
5	rs13186244	C	T	0.304175	1006
5	rs13186103	A	G	0.445328	1006
5	rs13186255	C	T	0.271372	1006
5	rs71620146	T	C	0.111332	1006
5	rs7293336	C	G	0.333996	1006
5	rs13154165	G	A	0.112326	1006
5	rs112283283	G	A	0.33499	1006
5	rs8188207	C	T	0.333996	1006
5	rs8188070	T	C	0.333996	1006
5	rs115198813	T	C	0.105368	1006
5	rs76096560	C	T	0.0298211	1006
5	rs6868984	T	C	0.333996	1006
5	rs138527711	T	A	0.111332	1006
5	rs148912585	C	A	0.111332	1006
5	rs7448325	C	T	0.111332	1006
5	rs6451851	T	A	0.445328	1006
5	rs62372119	C	T	0.0298211	1006
5	rs79902039	G	C	0.110338	1006
5	rs149089252	C	T	0.0298211	1006
5	rs78319904	A	G	0.333996	1006
5	rs114598693	A	G	0.0188867	1006
5	rs12697507	T	G	0.333996	1006
5	rs6451852	T	A	0.333996	1006
5	rs13156497	A	G	0.111332	1006
5	rs6451853	C	G	0.333996	1006
5	rs6414909	C	G	0.445328	1006
5	rs7445348	G	A	0.27336	1006
5	rs7720735	A	G	0.333996	1006
5	rs7720870	C	T	0.45825	1006
5	rs78089132	C	A	0.0129225	1006
5	rs62372120	C	T	0.102386	1006
5	rs4975891	G	A	0.0188867	1006
5	rs62372121	A	T	0.0298211	1006
5	rs146279976	C	T	0.0447316	1006
5	rs76533698	A	G	0.0298211	1006
5	rs113409164	G	T	0.0129225	1006
5	rs62372122	G	A	0.0785288	1006
5	rs7713759	C	A	0.428429	1006
5	rs28871274	G	A	0.304175	1006
5	rs12653713	T	C	0.317097	1006
5	rs143083416	C	T	0.0129225	1006
5	rs13161757	G	A	0.317097	1006
5	rs76356156	C	A	0.0328032	1006
5	rs10054000	C	T	0.317097	1006
5	rs10055950	G	A	0.318091	1006
5	rs71612321	C	G	0.111332	1006
5	rs148239754	C	T	0.0109344	1006
5	rs74686743	T	C	0.0129225	1006
5	rs10066816	G	T	0.316103	1006
5	rs35874143	G	A	0.316103	1006
5	rs7443127	C	T	0.0407555	1006
5	rs10053434	A	G	0.316103	1006
5	rs10068848	G	A	0.316103	1006
5	rs10068855	G	A	0.316103	1006
5	rs36094531	G	A	0.117296	1006
5	rs7444177	G	A	0.303181	1006
5	rs76227093	G	A	0.0129225	1006
5	rs62372125	A	G	0.0298211	1006
5	rs10072945	C	T	0.445328	1006
5	rs34347294	G	T	0.317097	1006
5	rs35025540	G	A	0.111332	1006
5	rs71620149	G	A	0.111332	1006
5	rs114069158	C	T	0.0417495	1006
5	rs58111642	C	G	0.333996	1006
5	rs10056884	T	A	0.317097	1006
5	rs142164659	G	A	0.00894632	1006
5	rs11743949	A	G	0.333996	1006
5	rs35894183	C	T	0.333996	1006
5	rs13155077	C	A	0.111332	1006
5	rs13155082	A	G	0.445328	1006
5	rs72757486	C	T	0.126243	1006
5	rs10053306	G	A	0.333996	1006
5	rs36079644	T	C	0.111332	1006
5	rs7449383	T	C	0.111332	1006
5	rs62372145	G	T	0.304175	1006
5	rs12653188	C	G	0.333996	1006
5	rs62372146	C	T	0.0298211	1006
5	rs13166392	G	A	0.111332	1006
5	rs12657327	A	T	0.33499	1006
5	rs116179509	C	T	0.0715706	1006
5	rs13180514	G	A	0.111332	1006
5	rs59516938	C	T	0.33499	1006
5	rs62372147	C	T	0.0298211	1006
5	rs10472413	C	A	0.305169	1006
5	rs145986276	G	A	0.111332	1006
5	rs10038249	T	C	0.450298	1006
5	rs10058962	T	C	0.33499	1006
5	rs8185226	T	C	0.446322	1006
5	rs11953347	T	G	0.33499	1006
5	rs13165073	G	A	0.33499	1006
5	rs10055347	G	A	0.33499	1006
5	rs8185105	C	T	0.33499	1006
5	rs13169771	A	T	0.111332	1006
5	rs58173433	G	A	0.33499	1006
5	rs28840992	A	G	0.33499	1006
5	rs28836583	T	C	0.33499	1006
5	rs28841282	C	T	0.33499	1006
5	rs28882807	C	T	0.33499	1006
5	rs77251188	G	A	0.111332	1006
5	rs74366100	T	C	0.0477137	1006
5	rs8185376	A	G	0.446322	1006
5	rs6451854	C	G	0.446322	1006
5	rs71620150	T	G	0.111332	1006
5	rs12651760	A	C	0.33499	1006
5	rs12656025	G	A	0.33499	1006
5	rs12658237	T	G	0.33499	1006
5	rs35142578	C	T	0.33499	1006
5	rs13168183	C	A	0.111332	1006
5	rs10213813	C	G	0.305169	1006
5	rs111551556	T	C	0.0298211	1006
5	rs8185217	G	A	0.446322	1006
5	rs10066664	T	A	0.33499	1006
5	rs13178648	G	A	0.33499	1006
5	rs13160523	T	A	0.33499	1006
5	rs13178604	A	G	0.33499	1006
5	rs79852348	C	A	0.0407555	1006
5	rs114323313	T	G	0.0159046	1006
5	rs8188295	G	A	0.305169	1006
5	rs62372152	T	C	0.33499	1006
5	rs75443796	C	A	0.0417495	1006
5	rs11958686	T	G	0.452286	1006
5	rs112219245	T	C	0.596421	1006
5	rs113792509	G	A	0.0298211	1006
5	rs8188245	A	G	0.596421	1006
5	rs34009314	C	T	0.33499	1006
5	rs138963848	A	C	0.0258449	1006
5	rs13167960	A	G	0.117296	1006
5	rs116604814	C	T	0.0318091	1006
5	rs8175440	A	G	0.33499	1006
5	rs8185198	T	C	0.0298211	1006
5	rs13155792	T	C	0.45328	1006
5	rs13173767	G	A	0.45328	1006
5	rs7293353	G	A	0.333996	1006
5	rs142734062	C	T	0.0337972	1006
5	rs79887301	G	C	0.117296	1006
5	rs143408246	A	T	0.0109344	1006
5	rs116143194	T	C	0.0119284	1006
5	rs12108841	A	C	0.335984	1006
5	rs11950077	A	G	0.45328	1006
5	rs34176032	T	C	0.117296	1006
5	rs28798176	T	G	0.335984	1006
5	rs7293335	T	C	0.335984	1006
5	rs62370762	C	A	0.027833	1006
5	rs62370763	A	C	0.0874751	1006
5	rs8185108	T	A	0.0387674	1006
5	rs8185114	T	C	0.454274	1006
5	rs34210565	A	G	0.117296	1006
5	rs8185362	C	G	0.335984	1006
5	rs8185363	C	T	0.335984	1006
5	rs8175408	T	A	0.335984	1006
5	rs10075102	C	A	0.0318091	1006
5	rs8188276	A	G	0.45328	1006
5	rs8185101	A	G	0.452286	1006
5	rs8185111	C	G	0.377734	1006
5	rs116310589	T	C	0.0228628	1006
5	rs10078928	C	T	0.377734	1006
5	rs13188002	G	A	0.45328	1006
5	rs13187899	C	T	0.377734	1006
5	rs7293424	G	T	0.463221	1006
5	rs7293421	A	T	0.38668	1006
5	rs147236038	C	T	0.00894632	1006
5	rs72757501	G	A	0.0298211	1006
5	rs10059377	T	C	0.34493	1006
5	rs10053240	G	A	0.335984	1006
5	rs35951833	C	T	0.117296	1006
5	rs10053475	C	A	0.306163	1006
5	rs8188231	A	G	0.45328	1006
5	rs8188233	C	T	0.335984	1006
5	rs8188133	T	C	0.335984	1006
5	rs8188258	G	T	0.45328	1006
5	rs13180276	C	T	0.0417495	1006
5	rs13180635	A	G	0.240557	1006
5	rs8188012	A	G	0.335984	1006
5	rs13163135	T	A	0.117296	1006
5	rs10076606	G	T	0.335984	1006
5	rs13186251	G	T	0.335984	1006
5	rs148396877	T	C	0.0129225	1006
5	rs10078628	C	A	0.335984	1006
5	rs13153981	C	T	0.117296	1006
5	rs62370765	G	C	0.0218688	1006
5	rs10065920	A	G	0.45328	1006
5	rs77223877	G	A	0.117296	1006
5	rs113058860	C	T	0.11829	1006
5	rs8188292	T	A	0.45328	1006
5	rs7293420	G	A	0.335984	1006
5	rs7293423	G	A	0.335984	1006
5	rs71620151	G	C	0.117296	1006
5	rs10054896	C	T	0.335984	1006
5	rs10055046	C	T	0.335984	1006
5	rs35888179	C	T	0.117296	1006
5	rs10063187	T	G	0.335984	1006
5	rs10055176	C	T	0.335984	1006
5	rs8185384	G	A	0.335984	1006
5	rs8175415	T	C	0.45328	1006
5	rs62370766	C	T	0.0228628	1006
5	rs13170229	C	T	0.117296	1006
5	rs8185214	T	A	0.312127	1006
5	rs35936595	A	C	0.33499	1006
5	rs35577984	T	G	0.333996	1006
5	rs13174566	G	A	0.11829	1006
5	rs148048429	G	A	0.0188867	1006
5	rs8188004	A	G	0.333996	1006
5	rs8188008	A	G	0.333996	1006
5	rs8188010	C	T	0.451292	1006
5	rs142470132	G	T	0.0298211	1006
5	rs192530127	G	A	0.028827	1006
5	rs8188058	C	T	0.333996	1006
5	rs144126045	G	A	0.117296	1006
5	rs62370770	T	C	0.451292	1006
5	rs13185611	C	T	0.120278	1006
5	rs62370785	C	T	0.0218688	1006
5	rs62370786	C	T	0.0218688	1006
5	rs141175297	C	T	0.451292	1006
5	rs138723986	G	C	0.0805169	1006
5	rs71620153	C	T	0.111332	1006
5	rs61187820	A	G	0.445328	1006
5	rs62370796	C	T	0.0298211	1006
5	rs62370797	T	G	0.0298211	1006
5	rs13160668	T	A	0.111332	1006
5	rs10075544	A	C	0.333996	1006
5	rs10075547	A	G	0.304175	1006
5	rs10075550	A	G	0.333996	1006
5	rs62370798	G	C	0.0298211	1006
5	rs35247978	G	T	0.304175	1006
5	rs8188049	G	A	0.333996	1006
5	rs8188197	T	G	0.333996	1006
5	rs8188050	C	G	0.445328	1006
5	rs62370799	C	G	0.0298211	1006
5	rs35553774	A	G	0.333996	1006
5	rs13188786	A	G	0.445328	1006
5	rs10064792	C	T	0.445328	1006
5	rs149434337	G	C	0.0188867	1006
5	rs10072776	T	G	0.445328	1006
5	rs13172144	T	C	0.111332	1006
5	rs10941746	A	C	0.449304	1006
5	rs11958516	T	G	0.33499	1006
5	rs7293337	T	G	0.446322	1006
5	rs115560023	T	A	0.0377734	1006
5	rs7293346	T	G	0.33499	1006
5	rs8188239	G	A	0.33499	1006
5	rs8188241	A	G	0.599404	1006
5	rs115144971	C	T	0.00994036	1006
5	rs115871094	A	T	0.0248509	1006
5	rs13168431	C	T	0.445328	1006
5	rs13168463	C	T	0.304175	1006
5	rs7293306	A	C	0.305169	1006
5	rs77068171	C	T	0.555666	1006
5	rs7293315	A	G	0.445328	1006
5	rs34618560	C	T	0.110338	1006
5	rs59660247	T	C	0.33499	1006
5	rs59725169	A	G	0.33499	1006
5	rs61160862	T	A	0.33499	1006
5	rs13155263	G	A	0.274354	1006
5	rs62370804	C	G	0.0298211	1006
5	rs34492793	G	A	0.33499	1006
5	rs8185137	A	C	0.0298211	1006
5	rs80212061	T	G	0.0188867	1006
5	rs8175401	G	T	0.33499	1006
5	rs145151954	A	G	0.00894632	1006
5	rs34532845	C	A	0.304175	1006
5	rs11960110	T	G	0.445328	1006
5	rs35550270	C	T	0.333996	1006
5	rs13166566	C	T	0.445328	1006
5	rs7293461	A	G	0.333996	1006
5	rs34216540	C	G	0.304175	1006
5	rs34361661	C	T	0.333996	1006
5	rs13172097	A	G	0.445328	1006
5	rs11958464	C	T	0.333996	1006
5	rs11951944	A	T	0.333996	1006
5	rs8175409	T	G	0.333996	1006
5	rs8188279	C	T	0.333996	1006
5	rs34474481	C	T	0.111332	1006
5	rs10076982	G	A	0.33499	1006
5	rs10061974	A	G	0.33499	1006
5	rs11953025	A	T	0.33499	1006
5	rs11959541	C	T	0.33499	1006
5	rs11953028	A	T	0.33499	1006
5	rs34107066	G	A	0.111332	1006
5	rs8185115	A	T	0.333996	1006
5	rs8185185	G	C	0.445328	1006
5	rs10051107	G	A	0.333996	1006
5	rs13154480	A	C	0.11829	1006
5	rs72760173	C	A	0.107356	1006
5	rs10051125	C	T	0.333996	1006
5	rs8188186	C	T	0.333996	1006
5	rs8188054	T	G	0.445328	1006
5	rs77135458	G	A	0.0347913	1006
5	rs13155776	A	G	0.111332	1006
5	rs13159863	C	T	0.333996	1006
5	rs8188219	C	T	0.333996	1006
5	rs8188224	A	T	0.333996	1006
5	rs10434612	C	T	0.333996	1006
5	rs10434613	A	G	0.333996	1006
5	rs13165719	G	C	0.333996	1006
5	rs72760174	G	A	0.028827	1006
5	rs35595362	G	A	0.00894632	1006
5	rs10063585	T	C	0.333996	1006
5	rs35337274	C	T	0.111332	1006
5	rs10061101	A	C	0.445328	1006
5	rs8185008	A	G	0.333996	1006
5	rs13181575	G	A	0.275348	1006
5	rs8185018	C	T	0.333996	1006
5	rs35172773	T	G	0.111332	1006
5	rs35780895	C	T	0.111332	1006
5	rs10078560	C	G	0.333996	1006
5	rs71620154	G	A	0.111332	1006
5	rs8188061	A	G	0.333996	1006
5	rs8188062	C	T	0.333996	1006
5	rs8188104	A	T	0.333996	1006
5	rs112285719	G	A	0.00596421	1006
5	rs13154320	C	G	0.333996	1006
5	rs10052784	C	T	0.333996	1006
5	rs10052940	G	A	0.333996	1006
5	rs78966059	G	A	0.111332	1006
5	rs10060832	T	G	0.304175	1006
5	rs35216453	C	T	0.111332	1006
5	rs79781808	T	C	0.332008	1006
5	rs13164666	A	T	0.332008	1006
5	rs10064681	T	C	0.44334	1006
5	rs10056731	C	T	0.332008	1006
5	rs12109835	A	G	0.44334	1006
5	rs71612328	A	C	0.111332	1006
5	rs12109014	C	T	0.332008	1006
5	rs62370827	C	T	0.332008	1006
5	rs62370828	G	A	0.332008	1006
5	rs34321815	A	G	0.111332	1006
5	rs138271510	T	C	0.0536779	1006
5	rs13157222	T	C	0.332008	1006
5	rs8185049	A	G	0.332008	1006
5	rs8185059	G	A	0.332008	1006
5	rs8185092	G	A	0.33002	1006
5	rs7293362	C	T	0.332008	1006
5	rs71620155	T	C	0.0994036	1006
5	rs7293508	T	C	0.332008	1006
5	rs10035118	A	G	0.332008	1006
5	rs76696358	G	C	0.0318091	1006
5	rs7293323	T	C	0.332008	1006
5	rs7293466	G	T	0.332008	1006
5	rs36035738	C	T	0.0437376	1006
5	rs7293469	A	T	0.332008	1006
5	rs8185275	C	G	0.149105	1006
5	rs7293470	A	T	0.332008	1006
5	rs13172845	G	A	0.332008	1006
5	rs145267908	A	T	0.0149105	1006
5	rs76940661	G	T	0.0904573	1006
5	rs71620156	G	A	0.110338	1006
5	rs62370851	C	T	0.0178926	1006
5	rs71620157	T	A	0.111332	1006
5	rs8188250	A	G	0.333996	1006
5	rs35521134	G	A	0.111332	1006
5	rs13178571	A	T	0.333996	1006
5	rs71620158	A	G	0.110338	1006
5	rs13178889	A	G	0.333996	1006
5	rs13179724	G	C	0.126243	1006
5	rs8185050	C	T	0.177932	1006
5	rs76150035	G	A	0.0298211	1006
5	rs8185265	T	C	0.111332	1006
5	rs61252746	G	A	0.305169	1006
5	rs62370854	A	T	0.027833	1006
5	rs13189671	G	A	0.335984	1006
5	rs13189439	A	G	0.327038	1006
5	rs13171832	T	C	0.335984	1006
5	rs75422777	A	G	0.0367793	1006
5	rs73105418	T	C	0.0298211	1006
5	rs72760182	C	T	0.0308151	1006
5	rs62370855	A	G	0.027833	1006
5	rs12697539	C	A	0.333996	1006
5	rs13167286	C	T	0.111332	1006
5	rs10056067	A	G	0.445328	1006
5	rs72760185	A	C	0.0606362	1006
5	rs12697541	C	A	0.332008	1006
5	rs34948554	C	T	0.0387674	1006
5	rs12697543	A	C	0.445328	1006
5	rs34791871	A	C	0.111332	1006
5	rs10043557	G	A	0.333996	1006
5	rs115528012	C	A	0.00596421	1006
5	rs8185240	T	G	0.333996	1006
5	rs8185242	T	C	0.333996	1006
5	rs62370856	G	A	0.0298211	1006
5	rs13155239	G	T	0.111332	1006
5	rs35772263	T	A	0.106362	1006
5	rs10074483	T	A	0.304175	1006
5	rs8188123	A	G	0.565606	1006
5	rs28868066	G	A	0.304175	1006
5	rs28820612	T	C	0.333996	1006
5	rs13180509	T	A	0.445328	1006
5	rs28892397	C	T	0.333996	1006
5	rs35080434	C	T	0.333996	1006
5	rs34259003	C	T	0.333996	1006
5	rs10055263	A	C	0.333996	1006
5	rs10078261	T	C	0.333996	1006
5	rs62370858	A	G	0.0298211	1006
5	rs8188196	A	G	0.333996	1006
5	rs8188113	T	A	0.333996	1006
5	rs8175437	A	G	0.337972	1006
5	rs8188149	T	C	0.446322	1006
5	rs12654950	A	G	0.333996	1006
5	rs13436333	A	C	0.333996	1006
5	rs13436334	A	C	0.445328	1006
5	rs8175405	A	T	0.333996	1006
5	rs8188148	A	G	0.333996	1006
5	rs62370859	A	C	0.0298211	1006
5	rs74633817	C	T	0.055666	1006
5	rs11525750	G	A	0.0298211	1006
5	rs13155164	G	A	0.111332	1006
5	rs10051371	C	T	0.333002	1006
5	rs75214427	T	C	0.0298211	1006
5	rs11949119	C	T	0.0298211	1006
5	rs72760191	C	A	0.119284	1006
5	rs10473416	G	C	0.442346	1006
5	rs8188100	T	A	0.303181	1006
5	rs4975908	T	C	0.333002	1006
5	rs13166069	G	A	0.109344	1006
5	rs8185339	C	G	0.303181	1006
5	rs4975961	T	A	0.442346	1006
5	rs112439750	C	T	0.0298211	1006
5	rs192777578	C	T	0.00596421	1006
5	rs8188011	C	A	0.0298211	1006
5	rs62372560	C	T	0.0298211	1006
5	rs8175363	A	G	0.333996	1006
5	rs62372561	T	A	0.0298211	1006
5	rs34399231	C	T	0.109344	1006
5	rs8185287	T	A	0.44334	1006
5	rs8185071	G	T	0.304175	1006
5	rs8185100	A	G	0.44334	1006
5	rs10072283	G	A	0.304175	1006
5	rs62372562	C	T	0.0298211	1006
5	rs4128583	C	T	0.333996	1006
5	rs4128582	C	T	0.304175	1006
5	rs4128581	G	A	0.304175	1006
5	rs114229840	A	G	0.0437376	1006
5	rs8185235	C	T	0.304175	1006
5	rs8185047	T	C	0.304175	1006
5	rs8188185	G	A	0.0298211	1006
5	rs7293453	G	A	0.304175	1006
5	rs7293427	T	C	0.333996	1006
5	rs115526881	C	T	0.0407555	1006
5	rs8185387	A	C	0.304175	1006
5	rs10078317	C	T	0.305169	1006
5	rs58902336	C	A	0.141153	1006
5	rs111411048	T	C	0.0168986	1006
5	rs10056653	T	A	0.333996	1006
5	rs77825873	G	A	0.0526839	1006
5	rs10058430	T	C	0.333996	1006
5	rs4975928	C	G	0.333996	1006
5	rs4975933	A	T	0.304175	1006
5	rs13153848	A	G	0.0308151	1006
5	rs4975936	A	G	0.333996	1006
5	rs7293503	T	A	0.333996	1006
5	rs7293504	T	C	0.333996	1006
5	rs7293400	C	T	0.333996	1006
5	rs7293505	T	C	0.333996	1006
5	rs8188169	A	G	0.304175	1006
5	rs7293434	A	G	0.445328	1006
5	rs4975948	A	G	0.333996	1006
5	rs4975949	T	A	0.333996	1006
5	rs8188044	T	C	0.0298211	1006
5	rs12110093	C	T	0.333996	1006
5	rs71620160	C	G	0.111332	1006
5	rs7293390	T	C	0.33499	1006
5	rs7293516	C	T	0.33499	1006
5	rs8185043	C	A	0.66501	1006
5	rs8185053	G	T	0.695825	1006
5	rs8185054	A	G	0.758449	1006
5	rs8185055	A	C	0.554672	1006
5	rs8185255	C	T	0.550696	1006
5	rs8175379	T	A	0.695825	1006
5	rs8185259	C	T	0.666004	1006
5	rs8188199	C	T	0.695825	1006
5	rs10058281	C	A	0.666004	1006
5	rs75880196	G	A	0.0805169	1006
5	rs141187245	T	A	0.0188867	1006
5	rs115106607	C	T	0.0208748	1006
5	rs10066477	T	C	0.695825	1006
5	rs149713794	T	C	0.0178926	1006
5	rs10941754	G	T	0.666004	1006
5	rs8185319	G	A	0.0298211	1006
5	rs4975957	A	G	0.554672	1006
5	rs10941755	G	C	0.695825	1006
5	rs10069060	T	C	0.695825	1006
5	rs10061030	C	G	0.666004	1006
5	rs77440605	G	A	0.0178926	1006
5	rs112169037	C	T	0.0387674	1006
5	rs10063007	G	A	0.666004	1006
5	rs13184479	A	G	0.666004	1006
5	rs10941759	G	A	0.555666	1006
5	rs10805711	A	C	0.666004	1006
5	rs10941760	C	T	0.554672	1006
5	rs62372592	C	T	0.0298211	1006
5	rs72762266	G	T	0.0298211	1006
5	rs10941761	C	T	0.666004	1006
5	rs8185213	G	A	0.695825	1006
5	rs112128194	T	A	0.0298211	1006
5	rs13177458	A	G	0.11332	1006
5	rs10078400	T	C	0.355865	1006
5	rs4975958	C	A	0.695825	1006
5	rs35993179	C	T	0.11332	1006
5	rs62372595	C	T	0.0298211	1006
5	rs188123313	C	T	0.00695825	1006
5	rs34656837	G	A	0.114314	1006
5	rs115558359	C	G	0.0129225	1006
5	rs35894268	C	A	0.11332	1006
5	rs13173369	T	C	0.11332	1006
5	rs13153857	G	C	0.11332	1006
5	rs13173725	T	A	0.11332	1006
5	rs13173740	T	C	0.11332	1006
5	rs13173746	T	A	0.11332	1006
5	rs141840231	A	T	0.00795229	1006
5	rs71620163	T	C	0.11332	1006
5	rs76725399	C	T	0.11332	1006
5	rs75437660	C	T	0.11332	1006
5	rs77432313	A	T	0.0149105	1006
5	rs34823687	G	C	0.11332	1006
5	rs79777078	C	T	0.0298211	1006
5	rs13159373	A	G	0.11332	1006
5	rs8185184	A	C	0.666998	1006
5	rs13184064	T	C	0.11332	1006
5	rs12657760	C	T	0.666998	1006
5	rs12657764	C	T	0.666998	1006
5	rs4975959	G	A	0.849901	1006
5	rs10058966	A	G	0.666998	1006
5	rs72762271	C	A	0.0437376	1006
5	rs34506539	G	A	0.110338	1006
5	rs35845131	A	C	0.111332	1006
5	rs4975960	T	C	0.666998	1006
5	rs8185313	T	G	0.666998	1006
5	rs62372596	C	T	0.0795229	1006
5	rs62372597	T	C	0.0149105	1006
5	rs13185535	C	T	0.112326	1006
5	rs10045429	C	T	0.666004	1006
5	rs4975962	C	T	0.666998	1006
5	rs113432056	C	T	0.0298211	1006
5	rs8175348	A	T	0.696819	1006
5	rs8185037	T	G	0.666998	1006
5	rs8185041	T	C	0.666998	1006
5	rs62372603	A	C	0.0328032	1006
5	rs147899444	C	T	0.0159046	1006
5	rs13179586	T	A	0.111332	1006
5	rs7293474	A	G	0.666998	1006
5	rs8185289	G	T	0.666998	1006
5	rs8185331	G	A	0.666998	1006
5	rs8185145	T	A	0.666998	1006
5	rs8185332	C	T	0.666998	1006
5	rs112492423	A	G	0.0298211	1006
5	rs8185335	C	T	0.666998	1006
5	rs10060661	A	G	0.666998	1006
5	rs13161439	T	C	0.666998	1006
5	rs9292936	C	T	0.666998	1006
5	rs35901008	C	T	0.111332	1006
5	rs4975963	A	G	0.666998	1006
5	rs115878238	C	T	0.0377734	1006
5	rs4975964	G	A	0.666998	1006
5	rs72762280	G	A	0.0586481	1006
5	rs4975965	A	G	0.555666	1006
5	rs34609793	G	A	0.00894632	1006
5	rs10065314	A	G	0.666998	1006
5	rs10472415	A	C	0.667992	1006
5	rs4975966	T	C	0.666998	1006
5	rs10054134	C	T	0.552684	1006
5	rs72762283	G	A	0.0367793	1006
5	rs13168483	G	A	0.666998	1006
5	rs13168085	A	T	0.666998	1006
5	rs10064455	T	G	0.696819	1006
5	rs116225410	G	C	0.0397614	1006
5	rs4975967	T	C	0.666998	1006
5	rs80053467	C	T	0.0298211	1006
5	rs114827084	C	A	0.0198807	1006
5	rs80193246	A	G	0.0397614	1006
5	rs10060528	G	C	0.666998	1006
5	rs8188068	A	G	0.666004	1006
5	rs34339324	C	T	0.111332	1006
5	rs8188077	A	G	0.555666	1006
5	rs4975968	A	G	0.666998	1006
5	rs62372630	C	G	0.027833	1006
5	rs4975969	T	A	0.666998	1006
5	rs4975970	C	T	0.666998	1006
5	rs4975971	A	G	0.666998	1006
5	rs34159378	A	G	0.666998	1006
5	rs62372631	G	A	0.0298211	1006
5	rs4975911	T	C	0.554672	1006
5	rs111604841	G	T	0.00894632	1006
5	rs4975972	G	A	0.554672	1006
5	rs74684268	C	T	0.0715706	1006
5	rs10065149	C	T	0.666004	1006
5	rs147553189	T	C	0.0447316	1006
5	rs34696334	A	G	0.111332	1006
5	rs10063520	T	C	0.666004	1006
5	rs8185256	A	G	0.666004	1006
5	rs13166839	A	G	0.111332	1006
5	rs140936940	G	A	0.027833	1006
5	rs4975973	C	T	0.695825	1006
5	rs147589212	G	C	0.0178926	1006
5	rs8185312	C	T	0.666998	1006
5	rs8185314	G	T	0.555666	1006
5	rs115886168	A	G	0.0367793	1006
5	rs34043196	C	T	0.111332	1006
5	rs8185180	T	A	0.666998	1006
5	rs12516847	C	A	0.691849	1006
5	rs76613896	G	A	0.0168986	1006
5	rs13182070	C	T	0.00695825	1006
5	rs10434615	C	A	0.695825	1006
5	rs79240028	T	C	0.10338	1006
5	rs12523279	A	G	0.666004	1006
5	rs12697557	G	A	0.666004	1006
5	rs9717195	A	G	0.554672	1006
5	rs9716588	G	A	0.666004	1006
5	rs143503484	A	C	0.0178926	1006
5	rs8185253	G	T	0.666004	1006
5	rs78120259	T	A	0.111332	1006
5	rs142845986	A	G	0.0168986	1006
5	rs35503553	A	G	0.666004	1006
5	rs111444997	C	G	0.027833	1006
5	rs78744747	G	T	0.111332	1006
5	rs77201990	A	T	0.111332	1006
5	rs72762292	G	A	0.695825	1006
5	rs8185010	A	G	0.695825	1006
5	rs10059495	A	T	0.666004	1006
5	rs12697560	A	G	0.847913	1006
5	rs4975974	G	A	0.666004	1006
5	rs13177011	C	A	0.111332	1006
5	rs4975975	C	A	0.666004	1006
5	rs4975976	T	C	0.666004	1006
5	rs113130486	C	T	0.0298211	1006
5	rs4975977	C	T	0.554672	1006
5	rs4975978	A	T	0.666004	1006
5	rs146834314	C	T	0.0228628	1006
5	rs10066145	G	A	0.758449	1006
5	rs72762295	C	G	0.0586481	1006
5	rs34171995	G	A	0.111332	1006
5	rs12514163	A	C	0.666004	1006
5	rs12514178	A	G	0.666004	1006
5	rs115329061	C	T	0.00994036	1006
5	rs8185192	G	A	0.666004	1006
5	rs8188158	C	T	0.666004	1006
5	rs8188159	C	T	0.695825	1006
5	rs8188184	G	C	0.695825	1006
5	rs114630284	T	C	0.0377734	1006
5	rs35354757	T	G	0.111332	1006
5	rs74705554	G	T	0.111332	1006
5	rs8185249	C	T	0.696819	1006
5	rs8175389	T	C	0.666004	1006
5	rs8175427	G	T	0.666004	1006
5	rs8188221	C	T	0.666004	1006
5	rs62372640	T	A	0.0298211	1006
5	rs8185292	C	T	0.666004	1006
5	rs115112046	A	G	0.0367793	1006
5	rs8185095	T	A	0.666004	1006
5	rs8185301	C	T	0.554672	1006
5	rs4975979	C	G	0.666004	1006
5	rs4975912	T	C	0.666004	1006
5	rs10461766	G	A	0.0298211	1006
5	rs4975913	T	C	0.666004	1006
5	rs78342067	G	A	0.0785288	1006
5	rs7293494	T	G	0.554672	1006
5	rs36168382	G	A	0.111332	1006
5	rs113808169	T	C	0.663022	1006
5	rs62372641	C	A	0.0298211	1006
5	rs112874675	A	G	0.759443	1006
5	rs149621186	T	C	0.554672	1006
5	rs114562515	C	T	0.111332	1006
5	rs114220479	C	T	0.666004	1006
5	rs117201027	G	A	0.0298211	1006
5	rs148999138	A	G	0.666004	1006
5	rs62372642	G	A	0.0298211	1006
5	rs142527833	G	A	0.0357853	1006
5	rs62372644	G	T	0.0298211	1006
5	rs138473154	A	C	0.126243	1006
5	rs10053694	T	C	0.664016	1006
5	rs8185385	G	A	0.553678	1006
5	rs4128261	G	A	0.66501	1006
5	rs115544252	G	T	0.109344	1006
5	rs116440134	C	T	0.00695825	1006
5	rs116811665	C	T	0.0337972	1006
5	rs113198380	C	T	0.666004	1006
5	rs150699607	A	G	0.557654	1006
5	rs376541080	G	A	0.10835	1006
5	rs4975984	A	G	0.666004	1006
5	rs368485844	A	G	0.111332	1006
5	rs564137231	C	T	0.127237	1006
5	rs8175383	A	C	0.554672	1006
5	rs35905321	T	A	0.111332	1006
5	rs71620170	G	A	0.116302	1006
5	rs71620171	C	A	0.111332	1006
5	rs10037109	C	G	0.666004	1006
5	rs4975991	G	C	0.666004	1006
5	rs4975918	A	T	0.695825	1006
5	rs4975919	A	G	0.666004	1006
5	rs4975920	C	T	0.666004	1006
5	rs4975992	G	T	0.666004	1006
5	rs4975993	C	T	0.666004	1006
5	rs12521795	A	G	0.666004	1006
5	rs74579389	T	C	0.111332	1006
5	rs10068278	T	C	0.666004	1006
5	rs10061916	G	T	0.666004	1006
5	rs10941789	G	A	0.666004	1006
5	rs4975994	T	C	0.666004	1006
5	rs7293345	C	T	0.666004	1006
5	rs114170663	C	T	0.0347913	1006
5	rs55638678	C	G	0.666004	1006
5	rs10066140	C	T	0.666004	1006
5	rs71620180	C	T	0.111332	1006
5	rs11745763	G	A	0.666004	1006
5	rs10941791	T	C	0.666004	1006
5	rs62386794	G	T	0.0974155	1006
5	rs4975923	T	A	0.666004	1006
5	rs4975924	C	T	0.666004	1006
5	rs4975925	G	A	0.666004	1006
5	rs4975926	C	T	0.666004	1006
5	rs36167896	C	G	0.111332	1006
5	rs35887056	G	A	0.0487078	1006
5	rs8185360	G	A	0.695825	1006
5	rs112288658	C	T	0.666004	1006
5	rs10941794	G	T	0.695825	1006
5	rs369368974	A	G	0.111332	1006
5	rs8185064	C	T	0.666004	1006
5	rs8185283	T	C	0.66501	1006
5	rs8185067	A	C	0.66501	1006
5	rs10060049	A	T	0.66501	1006
5	rs10073477	T	C	0.694831	1006
5	rs147445858	T	G	0.0308151	1006
5	rs12513534	A	G	0.666004	1006
5	rs150369929	A	G	0.0109344	1006
5	rs8185103	A	G	0.666004	1006
5	rs8185379	T	C	0.666004	1006
5	rs8185380	T	G	0.666004	1006
5	rs8175407	G	C	0.855865	1006
5	rs8185178	C	T	0.554672	1006
5	rs8185186	G	A	0.554672	1006
5	rs8185182	A	G	0.666004	1006
5	rs62386809	A	T	0.0168986	1006
5	rs10070024	C	G	0.552684	1006
5	rs10070136	C	T	0.666004	1006
5	rs12189292	T	A	0.696819	1006
5	rs7446876	G	C	0.696819	1006
5	rs376286858	A	C	0.0815109	1006
5	rs10072066	C	G	0.695825	1006
5	rs10462113	G	A	0.554672	1006
5	rs116705596	A	G	0.0168986	1006
5	rs10941797	A	G	0.666004	1006
5	rs190572196	G	T	0.0168986	1006
5	rs79206774	A	T	0.112326	1006
5	rs77100380	A	T	0.111332	1006
5	rs10076113	C	T	0.666004	1006
5	rs10076230	G	A	0.666004	1006
5	rs111907535	C	T	0.00994036	1006
5	rs10462115	T	C	0.666004	1006
5	rs10461770	C	T	0.666004	1006
5	rs10941801	C	T	0.666004	1006
5	rs35521855	C	T	0.10835	1006
5	rs11750263	C	T	0.666004	1006
5	rs11740690	T	G	0.666004	1006
5	rs35002629	C	T	0.10835	1006
5	rs35335986	A	C	0.666004	1006
5	rs34537665	G	A	0.10835	1006
5	rs12153005	T	A	0.420477	1006
5	rs35358364	T	C	0.10835	1006
5	rs12652297	C	T	0.557654	1006
5	rs28890529	A	G	0.695825	1006
5	rs112188438	C	T	0.00994036	1006
5	rs13184337	T	G	0.666004	1006
5	rs78707394	T	C	0.0298211	1006
5	rs10941803	C	T	0.666004	1006
5	rs34028103	A	T	0.0397614	1006
5	rs36019653	T	C	0.666004	1006
5	rs34101830	T	A	0.666004	1006
5	rs13354339	A	G	0.666004	1006
5	rs13358908	C	T	0.550696	1006
5	rs112603744	C	T	0.0397614	1006
5	rs142739685	T	A	0.115308	1006
5	rs28823684	G	A	0.666004	1006
5	rs62388176	G	A	0.0318091	1006
5	rs111905787	C	T	0.758449	1006
5	rs12656982	C	T	0.695825	1006
5	rs4975927	C	T	0.66501	1006
5	rs77658617	G	A	0.0298211	1006
5	rs7293371	G	T	0.666004	1006
5	rs141877673	T	A	0.0397614	1006
5	rs8185150	A	C	0.666004	1006
5	rs10073687	G	A	0.66501	1006
5	rs79009919	T	C	0.0208748	1006
5	rs114223220	A	C	0.666004	1006
5	rs34693648	T	G	0.666004	1006
5	rs62388184	C	G	0.0298211	1006
5	rs62388185	A	G	0.0298211	1006
5	rs4975902	A	G	0.666004	1006
5	rs12652727	T	C	0.558648	1006
5	rs12655159	A	G	0.697813	1006
5	rs12655160	A	G	0.851889	1006
5	rs12515240	T	C	0.666004	1006
5	rs10058065	T	C	0.666004	1006
5	rs28874955	T	A	0.666004	1006
5	rs28753157	C	T	0.666004	1006
5	rs8185127	A	G	0.027833	1006
5	rs150769887	G	T	0.666004	1006
5	rs10054179	G	A	0.666004	1006
5	rs10062216	T	C	0.758449	1006
5	rs8185011	T	C	0.666004	1006
5	rs10941806	C	T	0.666998	1006
5	rs8188198	A	G	0.696819	1006
5	rs4975929	C	T	0.666004	1006
5	rs10941808	C	T	0.027833	1006
5	rs4975930	A	C	0.666004	1006
5	rs4975931	A	T	0.642147	1006
5	rs4975932	T	C	0.745527	1006
5	rs74421764	G	A	0.101392	1006
5	rs13170159	T	C	0.750497	1006
5	rs10805718	A	G	0.750497	1006
5	rs10066426	A	G	0.780318	1006
5	rs10051501	G	A	0.557654	1006
5	rs4975903	C	G	0.758449	1006
5	rs13180478	T	C	0.750497	1006
5	rs11949371	G	A	0.666004	1006
5	rs115086672	C	A	0.12326	1006
5	rs8185239	G	A	0.101392	1006
5	rs10055898	G	A	0.666004	1006
5	rs4975937	T	A	0.750497	1006
5	rs74696508	A	T	0.0328032	1006
5	rs13160126	T	C	0.849901	1006
5	rs80184615	G	C	0.0159046	1006
5	rs4975938	T	A	0.66501	1006
5	rs8188108	G	A	0.664016	1006
5	rs13165344	C	T	0.664016	1006
5	rs111294297	A	T	0.664016	1006
5	rs34745294	T	C	0.694831	1006
5	rs61351693	A	T	0.553678	1006
5	rs4975940	A	G	0.664016	1006
5	rs62388256	G	A	0.0149105	1006
5	rs4975941	G	A	0.664016	1006
5	rs115097876	C	T	0.0377734	1006
5	rs4975942	C	A	0.552684	1006
5	rs8188228	A	G	0.666004	1006
5	rs8188255	G	C	0.555666	1006
5	rs8188256	G	C	0.666004	1006
5	rs10214016	G	T	0.666004	1006
5	rs10214255	T	C	0.666998	1006
5	rs10214256	T	C	0.66501	1006
5	rs12518698	G	A	0.554672	1006
5	rs12513540	A	G	0.666004	1006
5	rs7293440	C	T	0.666004	1006
5	rs115962694	A	G	0.0337972	1006
5	rs7293442	C	A	0.554672	1006
5	rs7293325	T	G	0.663022	1006
5	rs7293446	C	T	0.666004	1006
5	rs10213721	A	G	0.667992	1006
5	rs10214118	C	T	0.667992	1006
5	rs71620200	A	T	0.111332	1006
5	rs71621960	A	G	0.111332	1006
5	rs10085117	C	T	0.0576541	1006
5	rs113734087	T	C	0.667992	1006
5	rs189361744	G	C	0.00596421	1006
5	rs140637026	C	G	0.55666	1006
5	rs140905717	G	A	0.111332	1006
5	rs147052664	G	C	0.111332	1006
5	rs142979390	G	A	0.0119284	1006
5	rs62389474	C	T	0.0308151	1006
5	rs11748472	G	A	0.667992	1006
5	rs10941816	T	G	0.667992	1006
5	rs28873151	G	A	0.55666	1006
5	rs114071419	G	A	0.125249	1006
5	rs28847123	T	A	0.55666	1006
5	rs28855077	T	G	0.55666	1006
5	rs13157277	G	A	0.667992	1006
5	rs146095504	G	A	0.0328032	1006
5	rs7293405	C	T	0.667992	1006
5	rs7293512	T	C	0.667992	1006
5	rs7293436	G	A	0.667992	1006
5	rs12652814	A	T	0.668986	1006
5	rs13163178	C	T	0.668986	1006
5	rs8185233	G	A	0.667992	1006
5	rs143353789	G	A	0.0298211	1006
5	rs62389499	A	G	0.0785288	1006
5	rs114349048	A	C	0.111332	1006
5	rs138083847	A	C	0.667992	1006
5	rs116415445	C	T	0.111332	1006
5	rs10043706	G	A	0.667992	1006
5	rs8185324	G	A	0.55666	1006
5	rs8185321	A	T	0.667992	1006
5	rs8185325	C	T	0.697813	1006
5	rs8185329	C	T	0.667992	1006
5	rs8185334	G	A	0.667992	1006
5	rs10060408	A	T	0.667992	1006
5	rs10053509	T	C	0.667992	1006
5	rs10053628	T	G	0.55666	1006
5	rs7293486	T	A	0.697813	1006
5	rs4975947	G	A	0.555666	1006
5	rs13184551	C	A	0.111332	1006
5	rs12173253	C	G	0.0298211	1006
5	rs12515963	T	C	0.667992	1006
5	rs71621972	C	A	0.112326	1006
5	rs12523549	G	T	0.697813	1006
5	rs12515999	T	A	0.667992	1006
5	rs146941445	G	T	0.111332	1006
5	rs36031455	C	T	0.667992	1006
5	rs62389521	C	A	0.0298211	1006
5	rs12518422	A	G	0.542744	1006
5	rs10080117	C	A	0.667992	1006
5	rs140172068	A	G	0.0357853	1006
5	rs34097293	C	T	0.111332	1006
5	rs143816630	G	A	0.082505	1006
5	rs142822953	G	A	0.667992	1006
5	rs62389522	C	A	0.0178926	1006
5	rs62389523	T	G	0.0298211	1006
5	rs62389524	C	T	0.0298211	1006
5	rs35095616	C	T	0.083499	1006
5	rs12522625	G	A	0.55666	1006
5	rs10941822	A	G	0.667992	1006
5	rs10941823	C	T	0.55666	1006
5	rs115480835	G	A	0.0367793	1006
5	rs13187523	A	G	0.666998	1006
5	rs13170479	T	A	0.111332	1006
5	rs145275480	T	C	0.667992	1006
5	rs139157043	T	C	0.666998	1006
5	rs8185088	G	A	0.55666	1006
5	rs8185303	T	G	0.667992	1006
5	rs35279969	A	G	0.111332	1006
5	rs12652607	C	T	0.55666	1006
5	rs147412880	T	G	0.0159046	1006
5	rs35175635	C	A	0.111332	1006
5	rs8188260	G	A	0.667992	1006
5	rs115487347	G	A	0.0188867	1006
5	rs8185354	G	A	0.667992	1006
5	rs8185356	C	T	0.667992	1006
5	rs8185366	G	C	0.553678	1006
5	rs142427110	G	A	0.129225	1006
5	rs13182201	G	A	0.126243	1006
5	rs8188071	G	A	0.582505	1006
5	rs10062139	C	T	0.442346	1006
5	rs10941826	A	G	0.554672	1006
5	rs10064160	G	A	0.554672	1006
5	rs8185248	A	G	0.554672	1006
5	rs7293455	C	T	0.583499	1006
5	rs75974037	C	T	0.11332	1006
5	rs10071996	A	G	0.554672	1006
5	rs71621977	A	G	0.111332	1006
5	rs8188226	G	A	0.758449	1006
5	rs71621978	A	G	0.111332	1006
5	rs7293480	A	G	0.758449	1006
5	rs10043849	A	G	0.585487	1006
5	rs10043876	A	G	0.554672	1006
5	rs4975954	T	C	0.553678	1006
5	rs13157926	T	C	0.111332	1006
5	rs62390069	A	G	0.0308151	1006
5	rs8175436	C	T	0.555666	1006
5	rs58729263	G	A	0.444334	1006
5	rs71621979	G	A	0.116302	1006
5	rs71621980	G	A	0.111332	1006
5	rs12659028	A	G	0.555666	1006
5	rs4975905	A	G	0.697813	1006
5	rs36090405	G	A	0.111332	1006
5	rs11743824	G	A	0.083499	1006
5	rs11744550	G	A	0.667992	1006
5	rs10941827	T	C	0.667992	1006
5	rs12521357	T	A	0.667992	1006
5	rs35931781	T	C	0.111332	1006
5	rs12513512	A	G	0.667992	1006
5	rs13154405	G	T	0.667992	1006
5	rs10035288	A	G	0.667992	1006
5	rs13178754	T	C	0.667992	1006
5	rs10035927	A	G	0.667992	1006
5	rs10044454	T	C	0.667992	1006
5	rs7293471	A	G	0.697813	1006
5	rs4975955	T	C	0.667992	1006
5	rs28816182	A	G	0.667992	1006
5	rs4975956	A	C	0.667992	1006
5	rs76835095	G	A	0.111332	1006
```
