## Supplementary material for "Characterization of shared and ancestry-specific signals driving complex traits using multi-ancestry fine-mapping": s2.afreq

```
#CHROM	ID	REF	ALT	ALT_FREQS	OBS_CT
5	rs12520604	A	C	0.014881	1008
5	rs747187	G	A	0.531746	1008
5	rs1482684	A	G	0.64881	1008
5	rs78528704	G	A	0.119048	1008
5	rs1384450	T	C	0.530754	1008
5	rs11950046	C	T	0.530754	1008
5	rs144099389	A	G	0.119048	1008
5	rs117532944	A	C	0.119048	1008
5	rs74938811	A	G	0.119048	1008
5	rs117249617	C	T	0.0664683	1008
5	rs148036172	A	T	0.119048	1008
5	rs75412157	G	T	0.119048	1008
5	rs10461757	C	T	0.529762	1008
5	rs16901870	G	T	0.119048	1008
5	rs1482691	A	C	0.650794	1008
5	rs16901871	T	A	0.119048	1008
5	rs79102645	A	G	0.119048	1008
5	rs12516346	C	A	0.64881	1008
5	rs1482690	A	T	0.64881	1008
5	rs34119371	A	G	0.119048	1008
5	rs76505202	C	T	0.0178571	1008
5	rs6865230	G	A	0.119048	1008
5	rs79619877	C	A	0.119048	1008
5	rs6865011	C	T	0.119048	1008
5	rs6865330	A	G	0.119048	1008
5	rs57068965	T	A	0.119048	1008
5	rs16901875	T	C	0.119048	1008
5	rs72748075	T	G	0.119048	1008
5	rs1384454	T	C	0.64881	1008
5	rs117438345	G	A	0.119048	1008
5	rs56323939	G	A	0.121032	1008
5	rs76918470	G	A	0.119048	1008
5	rs72748077	G	C	0.119048	1008
5	rs10941667	A	G	0.529762	1008
5	rs1384453	C	T	0.64881	1008
5	rs117692400	G	C	0.0277778	1008
5	rs7730866	C	T	0.119048	1008
5	rs78327666	T	G	0.119048	1008
5	rs10941668	G	A	0.52877	1008
5	rs138182379	G	C	0.0128968	1008
5	rs1825237	C	T	0.527778	1008
5	rs79350479	A	G	0.119048	1008
5	rs1905188	T	C	0.119048	1008
5	rs16901883	C	G	0.119048	1008
5	rs3898543	T	C	0.119048	1008
5	rs960060	G	A	0.119048	1008
5	rs59836876	G	A	0.119048	1008
5	rs72748085	A	T	0.139881	1008
5	rs76452182	T	A	0.119048	1008
5	rs1384447	A	T	0.52877	1008
5	rs79755955	G	A	0.119048	1008
5	rs13160582	C	T	0.119048	1008
5	rs10512854	A	G	0.119048	1008
5	rs6883915	C	T	0.119048	1008
5	rs12108957	G	A	0.119048	1008
5	rs16901890	G	A	0.267857	1008
5	rs6864776	A	G	0.647817	1008
5	rs74436539	G	A	0.0178571	1008
5	rs2128434	G	A	0.527778	1008
5	rs12109250	C	T	0.119048	1008
5	rs7706806	A	G	0.12004	1008
5	rs7710996	A	G	0.647817	1008
5	rs12657591	T	C	0.0843254	1008
5	rs13153459	A	C	0.124008	1008
5	rs149271893	A	G	0.0128968	1008
5	rs2128435	A	G	0.525794	1008
5	rs56203280	A	G	0.124008	1008
5	rs56724254	G	A	0.124008	1008
5	rs67667620	T	G	0.124008	1008
5	rs117370848	A	G	0.0218254	1008
5	rs35420014	G	A	0.122024	1008
5	rs80142907	T	G	0.119048	1008
5	rs13173094	T	A	0.124008	1008
5	rs6871730	G	A	0.52381	1008
5	rs146006026	G	A	0.119048	1008
5	rs116495539	T	A	0.119048	1008
5	rs140529167	G	T	0.119048	1008
5	rs181375775	A	G	0.119048	1008
5	rs4866776	A	T	0.647817	1008
5	rs12516986	A	G	0.00793651	1008
5	rs7709753	C	T	0.524802	1008
5	rs58761628	C	A	0.649802	1008
5	rs146426223	A	C	0.0386905	1008
5	rs6451763	A	C	0.649802	1008
5	rs79558325	A	G	0.0535714	1008
5	rs1531803	A	C	0.119048	1008
5	rs77892853	T	C	0.0238095	1008
5	rs2330570	C	T	0.119048	1008
5	rs1905192	T	A	0.64881	1008
5	rs77399825	T	C	0.119048	1008
5	rs74452757	C	T	0.119048	1008
5	rs117250221	A	G	0.116071	1008
5	rs873475	T	A	0.122024	1008
5	rs75016250	C	T	0.119048	1008
5	rs6866555	A	C	0.124008	1008
5	rs4866777	C	T	0.52381	1008
5	rs1482698	G	C	0.377976	1008
5	rs10512860	C	G	0.647817	1008
5	rs13190489	T	C	0.122024	1008
5	rs77951506	T	C	0.0178571	1008
5	rs1482663	G	A	0.647817	1008
5	rs1351633	T	C	0.647817	1008
5	rs983940	A	G	0.647817	1008
5	rs148793370	A	G	0.00793651	1008
5	rs4866902	T	C	0.525794	1008
5	rs4866903	C	T	0.525794	1008
5	rs4866904	T	C	0.525794	1008
5	rs13169165	T	A	0.122024	1008
5	rs116943149	A	C	0.119048	1008
5	rs62368491	C	T	0.147817	1008
5	rs1482664	G	C	0.122024	1008
5	rs1482665	A	G	0.647817	1008
5	rs75512727	T	A	0.119048	1008
5	rs149431763	C	G	0.0257937	1008
5	rs7727980	G	A	0.122024	1008
5	rs12187906	G	C	0.122024	1008
5	rs57060529	G	A	0.122024	1008
5	rs67485736	T	G	0.122024	1008
5	rs75680198	G	A	0.00793651	1008
5	rs78271434	C	G	0.119048	1008
5	rs10805684	A	G	0.526786	1008
5	rs76275307	T	C	0.119048	1008
5	rs60010565	T	C	0.122024	1008
5	rs13155151	T	G	0.122024	1008
5	rs4645339	G	A	0.119048	1008
5	rs4634356	T	C	0.647817	1008
5	rs4346775	G	A	0.122024	1008
5	rs6897255	C	G	0.122024	1008
5	rs79966993	G	A	0.119048	1008
5	rs13179281	C	A	0.122024	1008
5	rs34391578	G	A	0.122024	1008
5	rs6897963	A	C	0.647817	1008
5	rs35656601	A	C	0.122024	1008
5	rs55912972	G	A	0.524802	1008
5	rs10055724	T	G	0.122024	1008
5	rs4866905	T	C	0.647817	1008
5	rs13189602	G	C	0.122024	1008
5	rs79097567	A	G	0.119048	1008
5	rs56209069	A	G	0.552579	1008
5	rs56008450	A	T	0.552579	1008
5	rs4435876	A	G	0.0952381	1008
5	rs11745223	A	T	0.552579	1008
5	rs56264037	A	G	0.552579	1008
5	rs150122291	C	G	0.0376984	1008
5	rs56163722	C	A	0.552579	1008
5	rs4493679	C	G	0.0952381	1008
5	rs4274985	T	C	0.0952381	1008
5	rs10061860	A	G	0.0952381	1008
5	rs13355205	T	C	0.0952381	1008
5	rs35797502	C	T	0.0952381	1008
5	rs34031096	A	C	0.0952381	1008
5	rs10079194	G	T	0.00396825	1008
5	rs10079222	C	G	0.647817	1008
5	rs10040045	T	G	0.0922619	1008
5	rs7729423	G	A	0.552579	1008
5	rs4627994	A	G	0.0952381	1008
5	rs4594862	C	G	0.0952381	1008
5	rs12188390	T	G	0.0912698	1008
5	rs13182481	G	A	0.646825	1008
5	rs4463187	A	G	0.646825	1008
5	rs7708449	C	A	0.552579	1008
5	rs7713139	A	G	0.552579	1008
5	rs4273616	A	G	0.094246	1008
5	rs72750289	T	C	0.0912698	1008
5	rs57607823	G	A	0.551587	1008
5	rs6884594	C	T	0.094246	1008
5	rs6889725	G	A	0.094246	1008
5	rs6889804	C	T	0.094246	1008
5	rs10063359	G	A	0.094246	1008
5	rs34815748	T	C	0.094246	1008
5	rs35581367	G	A	0.094246	1008
5	rs34164548	T	C	0.094246	1008
5	rs151163004	T	G	0.014881	1008
5	rs72750292	A	G	0.00396825	1008
5	rs4642379	C	T	0.094246	1008
5	rs34577718	T	G	0.094246	1008
5	rs28438634	A	G	0.094246	1008
5	rs28483338	C	G	0.094246	1008
5	rs28488464	T	G	0.094246	1008
5	rs10054457	A	C	0.094246	1008
5	rs10069792	G	A	0.094246	1008
5	rs10069750	C	G	0.094246	1008
5	rs10054521	A	C	0.645833	1008
5	rs150903484	G	A	0.0644841	1008
5	rs148509025	T	C	0.00198413	1008
5	rs149661840	C	T	0.093254	1008
5	rs139584140	G	C	0.0912698	1008
5	rs12187122	A	G	0.0119048	1008
5	rs150720135	T	A	0.114087	1008
5	rs10062844	C	G	0.094246	1008
5	rs4329026	A	G	0.551587	1008
5	rs10064677	C	A	0.094246	1008
5	rs10064870	G	A	0.0952381	1008
5	rs6869262	C	T	0.0912698	1008
5	rs4505960	G	A	0.650794	1008
5	rs186038486	G	C	0.0347222	1008
5	rs374389054	C	T	0.0912698	1008
5	rs377153813	C	T	0.0912698	1008
5	rs147175808	T	A	0.0912698	1008
5	rs140418549	C	T	0.0912698	1008
5	rs200389056	G	A	0.0257937	1008
5	rs151101334	T	G	0.0912698	1008
5	rs185393944	C	T	0.0912698	1008
5	rs375736125	C	G	0.0297619	1008
5	rs187261158	C	T	0.0912698	1008
5	rs62368523	C	T	0.551587	1008
5	rs77357606	T	G	0.0367063	1008
5	rs62368524	G	C	0.551587	1008
5	rs10462078	G	T	0.551587	1008
5	rs7448715	T	C	0.549603	1008
5	rs77719555	C	G	0.105159	1008
5	rs4640800	C	A	0.094246	1008
5	rs74769181	G	A	0.126984	1008
5	rs7445263	G	A	0.093254	1008
5	rs4866911	C	G	0.551587	1008
5	rs118073991	C	T	0.0168651	1008
5	rs10035625	G	A	0.094246	1008
5	rs10038534	T	C	0.094246	1008
5	rs10059745	T	C	0.645833	1008
5	rs6885437	G	A	0.094246	1008
5	rs148206037	T	G	0.0912698	1008
5	rs6890819	G	T	0.094246	1008
5	rs3885701	A	T	0.199405	1008
5	rs6890908	A	G	0.094246	1008
5	rs4469202	C	T	0.094246	1008
5	rs183644248	G	T	0.0912698	1008
5	rs4866912	G	A	0.149802	1008
5	rs78293990	T	C	0.030754	1008
5	rs34709098	C	A	0.0952381	1008
5	rs61469554	A	C	0.094246	1008
5	rs6862655	G	A	0.645833	1008
5	rs6862704	C	G	0.094246	1008
5	rs4348227	C	T	0.645833	1008
5	rs4639238	G	A	0.646825	1008
5	rs4481354	A	G	0.094246	1008
5	rs4386739	C	T	0.094246	1008
5	rs4392631	C	T	0.551587	1008
5	rs78119084	A	G	0.0882937	1008
5	rs75380477	T	G	0.0912698	1008
5	rs4485935	A	G	0.094246	1008
5	rs189067717	C	G	0.0119048	1008
5	rs138096085	T	C	0.0853175	1008
5	rs4608931	T	A	0.094246	1008
5	rs4401578	T	A	0.094246	1008
5	rs79357949	T	A	0.0912698	1008
5	rs4416611	C	T	0.094246	1008
5	rs10054541	C	T	0.094246	1008
5	rs10054544	C	T	0.094246	1008
5	rs181591960	T	G	0.030754	1008
5	rs10054677	C	T	0.094246	1008
5	rs7722103	A	G	0.094246	1008
5	rs7722716	A	G	0.094246	1008
5	rs13358061	T	A	0.0912698	1008
5	rs10941669	G	T	0.094246	1008
5	rs13190202	T	C	0.094246	1008
5	rs10066953	T	G	0.645833	1008
5	rs10941670	T	G	0.094246	1008
5	rs10941671	C	A	0.094246	1008
5	rs138344058	T	A	0.0277778	1008
5	rs10941672	C	A	0.0912698	1008
5	rs10941674	T	C	0.094246	1008
5	rs10941675	T	A	0.094246	1008
5	rs79756396	T	A	0.199405	1008
5	rs10155570	C	A	0.094246	1008
5	rs55899909	C	G	0.0952381	1008
5	rs12374507	G	A	0.645833	1008
5	rs7446551	G	A	0.0853175	1008
5	rs55732165	A	T	0.094246	1008
5	rs10067591	C	T	0.094246	1008
5	rs4594863	A	G	0.094246	1008
5	rs142940436	T	C	0.0376984	1008
5	rs6887936	C	T	0.094246	1008
5	rs6892239	A	G	0.645833	1008
5	rs117767518	C	A	0.0257937	1008
5	rs117908210	A	G	0.0882937	1008
5	rs10045149	A	T	0.094246	1008
5	rs12517698	G	A	0.00396825	1008
5	rs145727453	G	A	0.0257937	1008
5	rs78718798	C	T	0.0912698	1008
5	rs73093976	C	T	0.401786	1008
5	rs10079849	A	G	0.094246	1008
5	rs10065325	G	A	0.645833	1008
5	rs10051789	A	T	0.094246	1008
5	rs62368526	G	A	0.551587	1008
5	rs6896819	T	A	0.094246	1008
5	rs76199284	G	A	0.0882937	1008
5	rs10076870	T	C	0.094246	1008
5	rs4573006	A	G	0.644841	1008
5	rs56101501	A	G	0.094246	1008
5	rs4441882	A	G	0.643849	1008
5	rs4485936	A	G	0.643849	1008
5	rs4529201	T	C	0.645833	1008
5	rs9292910	A	G	0.094246	1008
5	rs34810763	T	C	0.094246	1008
5	rs10079592	C	A	0.094246	1008
5	rs10472397	T	C	0.094246	1008
5	rs143951261	T	C	0.00694444	1008
5	rs146559221	T	C	0.0902778	1008
5	rs55636639	C	A	0.094246	1008
5	rs77047578	G	A	0.0892857	1008
5	rs9654396	A	G	0.646825	1008
5	rs4866915	T	C	0.552579	1008
5	rs79258220	G	A	0.0912698	1008
5	rs4279345	C	G	0.094246	1008
5	rs4286685	C	T	0.094246	1008
5	rs34306496	G	T	0.094246	1008
5	rs4866778	A	G	0.646825	1008
5	rs4866779	G	T	0.552579	1008
5	rs60408016	T	G	0.094246	1008
5	rs4623153	G	T	0.0912698	1008
5	rs4481355	T	C	0.094246	1008
5	rs12233997	T	C	0.552579	1008
5	rs4315927	C	T	0.094246	1008
5	rs11745385	T	C	0.551587	1008
5	rs144781719	G	A	0.0833333	1008
5	rs34512724	G	A	0.0952381	1008
5	rs6866354	G	T	0.644841	1008
5	rs11952948	G	A	0.549603	1008
5	rs76665981	C	T	0.195437	1008
5	rs12652273	C	T	0.116071	1008
5	rs6872069	A	C	0.121032	1008
5	rs61133325	G	C	0.0585317	1008
5	rs144665568	T	C	0.015873	1008
5	rs75209549	A	G	0.279762	1008
5	rs77616869	T	C	0.0585317	1008
5	rs4549535	A	G	0.0644841	1008
5	rs78841023	T	C	0.0585317	1008
5	rs75923538	G	T	0.0585317	1008
5	rs113377048	G	T	0.0585317	1008
5	rs28705196	T	C	0.00595238	1008
5	rs5004228	A	G	0.0644841	1008
5	rs13357090	C	T	0.0644841	1008
5	rs12520601	T	C	0.0922619	1008
5	rs78247545	G	A	0.0585317	1008
5	rs76378232	T	A	0.0585317	1008
5	rs74813939	C	T	0.0585317	1008
5	rs79480538	A	C	0.0585317	1008
5	rs79973866	T	C	0.0585317	1008
5	rs75360456	C	T	0.0585317	1008
5	rs75317876	G	A	0.0585317	1008
5	rs74930300	G	A	0.0585317	1008
5	rs72752200	G	C	0.00496032	1008
5	rs182048645	C	T	0.0585317	1008
5	rs57393653	A	T	0.0585317	1008
5	rs78729108	C	T	0.0585317	1008
5	rs3935185	A	G	0.0585317	1008
5	rs78272431	C	T	0.0188492	1008
5	rs4464708	G	A	0.0585317	1008
5	rs4308494	T	C	0.0585317	1008
5	rs113390753	G	A	0.0585317	1008
5	rs76246456	G	A	0.0585317	1008
5	rs12109801	G	C	0.0585317	1008
5	rs76096914	T	C	0.0585317	1008
5	rs4463188	T	C	0.549603	1008
5	rs78886986	C	T	0.0585317	1008
5	rs78985332	T	C	0.0585317	1008
5	rs76561928	A	C	0.0585317	1008
5	rs79969269	C	A	0.0585317	1008
5	rs4479849	G	A	0.491071	1008
5	rs74796084	C	T	0.0585317	1008
5	rs12516900	A	G	0.550595	1008
5	rs77843367	C	T	0.0585317	1008
5	rs77192059	G	A	0.0585317	1008
5	rs76378923	G	A	0.0486111	1008
5	rs77921356	G	T	0.0585317	1008
5	rs78118130	T	C	0.0585317	1008
5	rs36068815	T	C	0.491071	1008
5	rs4321755	C	T	0.548611	1008
5	rs4492118	G	A	0.549603	1008
5	rs58586143	C	A	0.0585317	1008
5	rs6890556	C	G	0.547619	1008
5	rs66996829	A	C	0.485119	1008
5	rs4613718	C	T	0.552579	1008
5	rs7735881	A	G	0.547619	1008
5	rs78464865	A	G	0.0535714	1008
5	rs79588845	C	T	0.0535714	1008
5	rs139146356	C	T	0.0525794	1008
5	rs77165557	C	T	0.0535714	1008
5	rs61261601	T	C	0.0535714	1008
5	rs4573007	C	T	0.0535714	1008
5	rs4331910	A	G	0.0535714	1008
5	rs74552215	A	G	0.0535714	1008
5	rs117945829	A	C	0.0535714	1008
5	rs180759899	T	A	0.0347222	1008
5	rs74407696	T	A	0.0535714	1008
5	rs76910127	A	G	0.0535714	1008
5	rs77859579	T	A	0.0535714	1008
5	rs75382491	A	G	0.0535714	1008
5	rs76736736	G	A	0.0535714	1008
5	rs78492584	T	A	0.0545635	1008
5	rs10805685	C	G	0.494048	1008
5	rs10805686	T	C	0.546627	1008
5	rs10941677	G	A	0.546627	1008
5	rs4415084	C	T	0.546627	1008
5	rs7701466	C	T	0.493056	1008
5	rs117084256	G	A	0.0535714	1008
5	rs147749712	G	T	0.030754	1008
5	rs74688734	G	A	0.0535714	1008
5	rs7720551	C	T	0.493056	1008
5	rs117193339	A	C	0.0535714	1008
5	rs78458852	C	T	0.0535714	1008
5	rs6874055	T	A	0.546627	1008
5	rs79742323	G	A	0.0535714	1008
5	rs57535568	T	C	0.168651	1008
5	rs75822509	C	T	0.0357143	1008
5	rs140262338	A	C	0.0416667	1008
5	rs6863598	C	T	0.493056	1008
5	rs147450333	C	T	0.0545635	1008
5	rs147310707	C	T	0.144841	1008
5	rs4613716	G	A	0.0535714	1008
5	rs4451055	C	T	0.0515873	1008
5	rs191027672	C	T	0.0535714	1008
5	rs192697526	A	T	0.0535714	1008
5	rs182489028	G	A	0.0535714	1008
5	rs184992019	C	T	0.0535714	1008
5	rs376951845	C	T	0.0416667	1008
5	rs190737993	C	T	0.0535714	1008
5	rs375171680	T	C	0.0535714	1008
5	rs181516187	C	T	0.494048	1008
5	rs370885651	G	A	0.0515873	1008
5	rs111970082	T	C	0.0515873	1008
5	rs111385188	G	A	0.00396825	1008
5	rs116853282	T	C	0.031746	1008
5	rs58144701	C	T	0.493056	1008
5	rs6871484	T	C	0.547619	1008
5	rs116918648	G	A	0.0535714	1008
5	rs147009769	G	A	0.0535714	1008
5	rs79044389	T	A	0.0218254	1008
5	rs79989353	A	C	0.0644841	1008
5	rs4419600	T	G	0.547619	1008
5	rs13155752	A	C	0.547619	1008
5	rs56248730	A	G	0.489087	1008
5	rs6884702	A	G	0.493056	1008
5	rs77182247	C	G	0.0525794	1008
5	rs13153820	T	A	0.383929	1008
5	rs12187196	A	C	0.493056	1008
5	rs80275887	C	T	0.0545635	1008
5	rs60707950	A	G	0.489087	1008
5	rs12522626	G	T	0.547619	1008
5	rs79526722	A	T	0.0287698	1008
5	rs4571480	C	T	0.493056	1008
5	rs74454101	T	C	0.0545635	1008
5	rs117864314	T	C	0.0545635	1008
5	rs10428667	C	T	0.0545635	1008
5	rs10447145	T	G	0.489087	1008
5	rs13185555	G	A	0.493056	1008
5	rs117337175	A	G	0.0545635	1008
5	rs6451770	T	G	0.547619	1008
5	rs74463909	A	C	0.0545635	1008
5	rs117992198	T	C	0.0357143	1008
5	rs74638214	G	T	0.0545635	1008
5	rs12515012	G	A	0.492063	1008
5	rs1898701	A	G	0.546627	1008
5	rs77818713	C	T	0.0545635	1008
5	rs77998385	G	A	0.0793651	1008
5	rs75164952	C	A	0.0545635	1008
5	rs13176502	T	C	0.546627	1008
5	rs2165009	C	T	0.492063	1008
5	rs13156930	G	C	0.546627	1008
5	rs920328	G	A	0.489087	1008
5	rs1821936	A	C	0.547619	1008
5	rs1371027	T	C	0.546627	1008
5	rs10462079	G	T	0.546627	1008
5	rs75877225	T	C	0.0426587	1008
5	rs714130	T	C	0.546627	1008
5	rs143589210	C	T	0.0545635	1008
5	rs2013513	G	A	0.546627	1008
5	rs920329	T	C	0.546627	1008
5	rs13179137	C	T	0.546627	1008
5	rs78768741	C	G	0.0545635	1008
5	rs79614508	T	C	0.0545635	1008
5	rs76235588	A	T	0.014881	1008
5	rs117542925	A	G	0.0545635	1008
5	rs2218081	C	T	0.546627	1008
5	rs117336197	A	T	0.0545635	1008
5	rs34762678	T	C	0.546627	1008
5	rs117911570	G	A	0.0545635	1008
5	rs10941679	A	G	0.487103	1008
5	rs2165010	A	C	0.546627	1008
5	rs1438825	G	A	0.546627	1008
5	rs79376078	A	G	0.0545635	1008
5	rs80102234	C	T	0.0545635	1008
5	rs76635262	G	A	0.0525794	1008
5	rs116853716	A	G	0.0525794	1008
5	rs6861560	C	G	0.546627	1008
5	rs16901937	A	G	0.492063	1008
5	rs80292610	G	A	0.0545635	1008
5	rs117615069	C	T	0.0545635	1008
5	rs2218080	T	C	0.546627	1008
5	rs76969559	T	C	0.0664683	1008
5	rs76586153	G	A	0.00198413	1008
5	rs62368553	G	A	0.046627	1008
5	rs112754768	A	G	0.00793651	1008
5	rs74587756	A	C	0.146825	1008
5	rs75256527	C	T	0.124008	1008
5	rs117375621	T	A	0.0357143	1008
5	rs11747159	C	T	0.541667	1008
5	rs184462228	G	A	0.0218254	1008
5	rs2330572	A	C	0.549603	1008
5	rs994793	A	G	0.548611	1008
5	rs1438827	C	A	0.536706	1008
5	rs11949847	A	G	0.546627	1008
5	rs80230980	C	T	0.0198413	1008
5	rs139395014	G	A	0.0357143	1008
5	rs7712949	C	T	0.535714	1008
5	rs13154781	C	T	0.534722	1008
5	rs35190075	C	G	0.146825	1008
5	rs11746980	G	A	0.545635	1008
5	rs7711697	A	T	0.545635	1008
5	rs67274820	T	C	0.535714	1008
5	rs16901963	T	A	0.535714	1008
5	rs16901964	C	T	0.541667	1008
5	rs16901965	G	A	0.535714	1008
5	rs6859157	G	A	0.535714	1008
5	rs6451772	A	C	0.535714	1008
5	rs7710952	C	T	0.535714	1008
5	rs7710978	A	G	0.535714	1008
5	rs11750119	G	T	0.535714	1008
5	rs6875933	C	T	0.535714	1008
5	rs2118763	C	T	0.0575397	1008
5	rs2118764	C	T	0.545635	1008
5	rs1821934	T	C	0.545635	1008
5	rs7736952	C	T	0.541667	1008
5	rs2877172	A	G	0.545635	1008
5	rs190196937	A	T	0.0287698	1008
5	rs13185174	G	A	0.535714	1008
5	rs141456563	G	A	0.0287698	1008
5	rs6451774	G	C	0.535714	1008
5	rs727305	T	C	0.541667	1008
5	rs2330619	T	C	0.535714	1008
5	rs727303	T	C	0.0605159	1008
5	rs727304	G	A	0.535714	1008
5	rs13177711	A	T	0.545635	1008
5	rs1438820	G	A	0.546627	1008
5	rs1438819	T	A	0.535714	1008
5	rs12652026	C	T	0.535714	1008
5	rs10462080	C	A	0.535714	1008
5	rs10462081	G	A	0.540675	1008
5	rs10462082	A	C	0.53869	1008
5	rs6896417	A	G	0.545635	1008
5	rs75036127	A	T	0.00595238	1008
5	rs13183209	G	A	0.535714	1008
5	rs6872254	C	T	0.541667	1008
5	rs969679	T	C	0.535714	1008
5	rs7717459	C	T	0.535714	1008
5	rs13159598	A	G	0.545635	1008
5	rs10462083	T	G	0.535714	1008
5	rs116901715	A	T	0.0803571	1008
5	rs3761648	A	G	0.535714	1008
5	rs3761649	T	C	0.535714	1008
5	rs3761650	G	A	0.535714	1008
5	rs181330521	G	A	0.0168651	1008
5	rs145293565	T	A	0.0119048	1008
5	rs1866406	G	C	0.535714	1008
5	rs13174122	T	C	0.541667	1008
5	rs11746506	C	T	0.535714	1008
5	rs138539990	A	T	0.0228175	1008
5	rs12188871	G	A	0.535714	1008
5	rs11741772	A	C	0.535714	1008
5	rs7716571	G	A	0.545635	1008
5	rs7720787	G	A	0.545635	1008
5	rs9637796	G	A	0.535714	1008
5	rs9637783	T	G	0.535714	1008
5	rs80035856	A	T	0.276786	1008
5	rs77918970	G	T	0.28373	1008
5	rs1061310	G	C	0.546627	1008
5	rs2165008	G	A	0.535714	1008
5	rs4457089	C	T	0.535714	1008
5	rs13189120	A	T	0.535714	1008
5	rs930395	G	A	0.486111	1008
5	rs930394	G	A	0.541667	1008
5	rs7711136	G	C	0.545635	1008
5	rs7730841	T	C	0.545635	1008
5	rs13156720	A	G	0.147817	1008
5	rs10512865	C	T	0.545635	1008
5	rs12656984	A	G	0.541667	1008
5	rs7703059	G	A	0.541667	1008
5	rs6867533	G	T	0.545635	1008
5	rs6868232	G	C	0.511905	1008
5	rs12513749	G	A	0.542659	1008
5	rs12518851	A	G	0.536706	1008
5	rs1048758	G	A	0.545635	1008
5	rs13155698	A	C	0.535714	1008
5	rs13160259	G	C	0.521825	1008
5	rs10038562	C	T	0.464286	1008
5	rs6896350	C	A	0.464286	1008
5	rs79445997	G	C	0.0496032	1008
5	rs148860999	G	T	0.031746	1008
5	rs1371025	G	A	0.463294	1008
5	rs72756222	G	A	0.0496032	1008
5	rs10064434	G	A	0.453373	1008
5	rs10064437	G	C	0.463294	1008
5	rs10072259	T	C	0.463294	1008
5	rs4596389	A	C	0.464286	1008
5	rs6451775	G	A	0.463294	1008
5	rs7380559	A	T	0.454365	1008
5	rs16901989	C	T	0.458333	1008
5	rs117795863	C	T	0.0357143	1008
5	rs2330620	G	A	0.463294	1008
5	rs2083243	C	T	0.463294	1008
5	rs7449277	T	A	0.444444	1008
5	rs117441511	A	G	0.031746	1008
5	rs729599	G	A	0.463294	1008
5	rs16901990	A	C	0.464286	1008
5	rs10072025	C	T	0.463294	1008
5	rs1371024	C	T	0.463294	1008
5	rs987394	A	G	0.458333	1008
5	rs1371023	C	T	0.454365	1008
5	rs58940531	A	G	0.0218254	1008
5	rs7715731	A	C	0.465278	1008
5	rs1371022	T	A	0.464286	1008
5	rs7708213	T	C	0.464286	1008
5	rs7726586	C	T	0.468254	1008
5	rs74533663	T	G	0.014881	1008
5	rs9885503	T	C	0.965278	1008
5	rs4440370	A	G	0.464286	1008
5	rs17343002	G	C	0.0615079	1008
5	rs117662954	A	T	0.149802	1008
5	rs117177430	G	C	0.0436508	1008
5	rs4492119	A	G	0.464286	1008
5	rs4605791	T	G	0.465278	1008
5	rs4604199	T	C	0.465278	1008
5	rs4566804	T	C	0.465278	1008
5	rs930396	T	G	0.453373	1008
5	rs117155192	G	A	0.0198413	1008
5	rs7703497	A	G	0.463294	1008
5	rs6451778	C	T	0.463294	1008
5	rs13362132	T	G	0.453373	1008
5	rs1438821	G	A	0.453373	1008
5	rs1837286	C	T	0.464286	1008
5	rs1438822	C	G	0.465278	1008
5	rs6451781	T	C	0.464286	1008
5	rs79670114	A	G	0.00595238	1008
5	rs79637927	G	T	0.0625	1008
5	rs4373287	G	T	0.464286	1008
5	rs6871052	C	T	0.464286	1008
5	rs6893319	T	G	0.464286	1008
5	rs10053247	C	T	0.464286	1008
5	rs76532459	T	A	0.174603	1008
5	rs10057521	C	T	0.458333	1008
5	rs10065638	T	C	0.464286	1008
5	rs11958451	A	G	0.458333	1008
5	rs6894324	G	C	0.464286	1008
5	rs4395640	T	C	0.469246	1008
5	rs148596813	G	A	0.0128968	1008
5	rs10070037	A	T	0.469246	1008
5	rs4518409	T	C	0.460317	1008
5	rs9292913	G	A	0.46627	1008
5	rs9292914	A	C	0.469246	1008
5	rs9292915	C	T	0.464286	1008
5	rs10059086	C	T	0.469246	1008
5	rs11951760	G	A	0.469246	1008
5	rs4329028	T	A	0.465278	1008
5	rs79745020	T	G	0.0188492	1008
5	rs7716600	A	C	0.517857	1008
5	rs78722740	A	T	0.0664683	1008
5	rs62366821	A	G	0.0585317	1008
5	rs4412123	T	C	0.459325	1008
5	rs4866783	C	T	0.469246	1008
5	rs145435369	T	A	0.0357143	1008
5	rs58853822	A	T	0.0198413	1008
5	rs4866920	G	T	0.464286	1008
5	rs7705343	G	A	0.454365	1008
5	rs10040488	G	T	0.464286	1008
5	rs11948636	A	C	0.464286	1008
5	rs13157608	C	T	0.458333	1008
5	rs76483146	G	A	0.14881	1008
5	rs10069220	G	A	0.464286	1008
5	rs13187933	T	C	0.464286	1008
5	rs13168400	C	T	0.464286	1008
5	rs74918844	G	A	0.047619	1008
5	rs554856916	G	T	0.0128968	1008
5	rs11948387	T	C	0.464286	1008
5	rs4642377	A	T	0.458333	1008
5	rs6868779	A	G	0.464286	1008
5	rs10045264	G	A	0.464286	1008
5	rs13356086	T	C	0.469246	1008
5	rs10070928	C	G	0.465278	1008
5	rs548669764	G	A	0.0168651	1008
5	rs4391175	A	G	0.464286	1008
5	rs10044321	G	A	0.464286	1008
5	rs77151373	T	C	0.0208333	1008
5	rs7718354	T	G	0.464286	1008
5	rs6883465	T	C	0.464286	1008
5	rs34115673	T	G	0.458333	1008
5	rs10035358	C	A	0.458333	1008
5	rs13154729	C	T	0.464286	1008
5	rs151071630	T	G	0.0218254	1008
5	rs4591754	G	A	0.464286	1008
5	rs7356604	T	C	0.464286	1008
5	rs7734331	G	A	0.464286	1008
5	rs6895871	C	G	0.957341	1008
5	rs57300972	T	C	0.459325	1008
5	rs4129642	G	T	0.463294	1008
5	rs10060878	T	C	0.463294	1008
5	rs9790879	C	T	0.453373	1008
5	rs9790896	G	A	0.453373	1008
5	rs9791059	A	C	0.463294	1008
5	rs4457088	T	A	0.463294	1008
5	rs4866784	T	C	0.457341	1008
5	rs10462084	A	G	0.047619	1008
5	rs74478101	T	C	0.0337302	1008
5	rs10039173	C	T	0.462302	1008
5	rs9791056	T	C	0.462302	1008
5	rs9791164	A	G	0.462302	1008
5	rs11957920	T	C	0.452381	1008
5	rs4395641	A	C	0.956349	1008
5	rs10070339	G	A	0.452381	1008
5	rs10060645	C	T	0.462302	1008
5	rs139904077	G	A	0.046627	1008
5	rs13179835	G	A	0.462302	1008
5	rs6880275	T	C	0.462302	1008
5	rs6870136	G	A	0.462302	1008
5	rs140839406	T	A	0.0396825	1008
5	rs6881563	C	T	0.462302	1008
5	rs34501299	T	G	0.463294	1008
5	rs7702731	A	G	0.508929	1008
5	rs7703618	G	A	0.313492	1008
5	rs6895062	T	C	0.462302	1008
5	rs6874167	G	A	0.462302	1008
5	rs10077814	C	T	0.452381	1008
5	rs4866921	T	C	0.462302	1008
5	rs75119064	A	G	0.015873	1008
5	rs6451783	G	A	0.462302	1008
5	rs7707315	T	C	0.456349	1008
5	rs6871820	T	C	0.462302	1008
5	rs4298259	G	A	0.456349	1008
5	rs7736092	C	T	0.462302	1008
5	rs10941687	G	A	0.462302	1008
5	rs149428448	A	T	0.00992063	1008
5	rs6451784	A	G	0.462302	1008
5	rs112234443	C	T	0.00496032	1008
5	rs7728431	T	C	0.456349	1008
5	rs7708506	C	G	0.462302	1008
5	rs7708686	C	G	0.462302	1008
5	rs7708705	A	G	0.463294	1008
5	rs145343626	C	T	0.0119048	1008
5	rs10042455	A	G	0.463294	1008
5	rs10039866	T	A	0.463294	1008
5	rs145954857	G	A	0.0238095	1008
5	rs10043344	A	T	0.452381	1008
5	rs10038554	G	A	0.457341	1008
5	rs10044096	A	C	0.452381	1008
5	rs10041518	T	C	0.462302	1008
5	rs13153556	G	A	0.462302	1008
5	rs12109710	A	G	0.463294	1008
5	rs10063172	T	C	0.462302	1008
5	rs10473376	C	T	0.462302	1008
5	rs10473377	T	C	0.462302	1008
5	rs10941689	T	A	0.00992063	1008
5	rs10057341	C	T	0.463294	1008
5	rs10073945	A	G	0.457341	1008
5	rs4866922	C	G	0.453373	1008
5	rs187251173	G	A	0.0337302	1008
5	rs78829159	C	T	0.149802	1008
5	rs34325259	G	T	0.537698	1008
5	rs149362951	T	A	0.172619	1008
5	rs144673166	A	T	0.0456349	1008
5	rs12517690	G	A	0.537698	1008
5	rs6875287	C	T	0.521825	1008
5	rs79732575	A	G	0.291667	1008
5	rs11958808	G	C	0.545635	1008
5	rs149874411	A	G	0.0396825	1008
5	rs13171177	T	C	0.0119048	1008
5	rs7701656	T	C	0.0138889	1008
5	rs73752419	A	G	0.0208333	1008
5	rs113725290	T	C	0.0208333	1008
5	rs7722864	T	C	0.0208333	1008
5	rs7702844	A	C	0.0208333	1008
5	rs76031754	C	A	0.384921	1008
5	rs4516858	C	A	0.0208333	1008
5	rs73752420	T	C	0.0238095	1008
5	rs117959492	C	T	0.0545635	1008
5	rs75487724	C	T	0.0198413	1008
5	rs117392261	G	A	0.0396825	1008
5	rs185646832	T	G	0.046627	1008
5	rs112163549	A	G	0.0198413	1008
5	rs3935086	T	A	0.558532	1008
5	rs3935213	C	T	0.0525794	1008
5	rs4627995	G	A	0.047619	1008
5	rs12054804	T	C	0.0218254	1008
5	rs4326150	C	T	0.0525794	1008
5	rs61584374	T	G	0.0744048	1008
5	rs76214773	C	T	0.0198413	1008
5	rs76329869	T	A	0.0198413	1008
5	rs73752421	T	C	0.0545635	1008
5	rs146203609	C	T	0.0277778	1008
5	rs4460145	A	T	0.0734127	1008
5	rs142393554	A	G	0.0198413	1008
5	rs145848922	T	C	0.0198413	1008
5	rs77989818	G	A	0.0426587	1008
5	rs138536775	A	G	0.0198413	1008
5	rs75293065	C	T	0.0367063	1008
5	rs145380931	C	T	0.0198413	1008
5	rs137971166	T	G	0.0198413	1008
5	rs144027950	G	A	0.0198413	1008
5	rs6869488	G	C	0.0545635	1008
5	rs141353057	G	T	0.0287698	1008
5	rs145341850	G	T	0.0198413	1008
5	rs6870215	C	G	0.0198413	1008
5	rs148018191	A	G	0.0198413	1008
5	rs150102294	G	A	0.0198413	1008
5	rs74689748	A	T	0.0198413	1008
5	rs72757850	A	G	0.0545635	1008
5	rs10941690	G	A	0.0535714	1008
5	rs146649033	G	A	0.0198413	1008
5	rs72757853	C	T	0.0992063	1008
5	rs117759674	G	A	0.147817	1008
5	rs144893848	C	T	0.0238095	1008
5	rs6879309	A	C	0.0744048	1008
5	rs117373408	G	A	0.0664683	1008
5	rs6879861	G	A	0.0198413	1008
5	rs6880568	G	A	0.0198413	1008
5	rs6880469	A	G	0.558532	1008
5	rs72759912	C	T	0.0535714	1008
5	rs75980938	G	A	0.0198413	1008
5	rs79358990	G	A	0.0228175	1008
5	rs75671250	G	A	0.0198413	1008
5	rs76452503	A	T	0.0198413	1008
5	rs6866995	T	C	0.0744048	1008
5	rs76298941	G	C	0.0198413	1008
5	rs79625041	G	A	0.0198413	1008
5	rs79403471	G	A	0.0198413	1008
5	rs139481231	G	A	0.0198413	1008
5	rs74738525	C	A	0.0198413	1008
5	rs116610236	C	T	0.0198413	1008
5	rs11959627	A	G	0.110119	1008
5	rs2067980	A	G	0.485119	1008
5	rs150876167	T	C	0.0198413	1008
5	rs139489846	C	G	0.0198413	1008
5	rs4296810	T	A	0.0535714	1008
5	rs112102893	G	A	0.0496032	1008
5	rs11747840	C	T	0.00198413	1008
5	rs10462085	G	A	0.0545635	1008
5	rs149961144	C	T	0.0198413	1008
5	rs111778497	A	G	0.0496032	1008
5	rs140432524	T	C	0.0238095	1008
5	rs145234579	G	A	0.0119048	1008
5	rs6869697	T	C	0.0436508	1008
5	rs6889445	G	A	0.0684524	1008
5	rs72759916	T	C	0.00396825	1008
5	rs72759917	G	T	0.0446429	1008
5	rs72759919	A	G	0.00396825	1008
5	rs79473963	A	T	0.162698	1008
5	rs62369865	A	T	0.0456349	1008
5	rs72759920	T	G	0.00396825	1008
5	rs11738948	G	C	0.00198413	1008
5	rs4590186	T	G	0.0496032	1008
5	rs80184858	G	A	0.150794	1008
5	rs11742346	C	T	0.275794	1008
5	rs7709661	A	G	0.0684524	1008
5	rs12517629	C	A	0.0684524	1008
5	rs62369866	A	C	0.0694444	1008
5	rs77280601	C	T	0.0238095	1008
5	rs141364446	T	C	0.0277778	1008
5	rs75651719	G	A	0.0238095	1008
5	rs192667284	A	C	0.0277778	1008
5	rs74922167	G	A	0.0188492	1008
5	rs146894054	G	A	0.0218254	1008
5	rs7707668	C	T	0.047619	1008
5	rs117563249	T	C	0.327381	1008
5	rs144158672	C	T	0.0228175	1008
5	rs149043222	C	T	0.0198413	1008
5	rs57909303	G	A	0.457341	1008
5	rs6894974	G	A	0.0674603	1008
5	rs150793140	C	T	0.0218254	1008
5	rs138599427	T	C	0.0109127	1008
5	rs143625721	T	C	0.0267857	1008
5	rs4533894	A	G	0.0674603	1008
5	rs59468706	T	A	0.047619	1008
5	rs139376311	G	T	0.0128968	1008
5	rs4371761	G	A	0.0674603	1008
5	rs34692501	A	G	0.404762	1008
5	rs187450721	A	G	0.0267857	1008
5	rs74803377	G	A	0.127976	1008
5	rs78038455	G	A	0.077381	1008
5	rs75841864	G	T	0.0198413	1008
5	rs58125782	C	T	0.0267857	1008
5	rs76631775	C	T	0.0525794	1008
5	rs7731099	G	A	0.0674603	1008
5	rs117644996	G	A	0.0119048	1008
5	rs11750364	A	G	0.0297619	1008
5	rs7701679	T	A	0.0674603	1008
5	rs140404271	C	T	0.0267857	1008
5	rs78273393	A	T	0.0436508	1008
5	rs12522398	A	T	0.0753968	1008
5	rs4502832	A	G	0.0753968	1008
5	rs11948186	A	G	0.508929	1008
5	rs143512690	C	T	0.0198413	1008
5	rs73752426	G	A	0.0992063	1008
5	rs80010589	G	A	0.0277778	1008
5	rs62369894	G	A	0.0753968	1008
5	rs141737294	A	C	0.0128968	1008
5	rs113297138	G	A	0.0297619	1008
5	rs12054976	A	G	0.0992063	1008
5	rs62369895	A	G	0.0753968	1008
5	rs62369896	A	G	0.077381	1008
5	rs147494835	A	G	0.014881	1008
5	rs73752432	A	C	0.10119	1008
5	rs80200339	T	G	0.130952	1008
5	rs4485937	C	T	0.077381	1008
5	rs139844501	A	G	0.0327381	1008
5	rs77887770	T	A	0.0208333	1008
5	rs72759928	G	A	0.00396825	1008
5	rs62369897	A	T	0.0972222	1008
5	rs3860741	C	T	0.077381	1008
5	rs4389695	G	A	0.0753968	1008
5	rs79980043	G	A	0.0198413	1008
5	rs112633911	T	C	0.0198413	1008
5	rs62369898	A	G	0.102183	1008
5	rs13183434	G	A	0.395833	1008
5	rs62369900	A	G	0.077381	1008
5	rs12521639	A	G	0.102183	1008
5	rs78481447	C	T	0.127976	1008
5	rs62369901	G	A	0.077381	1008
5	rs62369902	C	T	0.0753968	1008
5	rs12514910	A	G	0.077381	1008
5	rs12520150	G	A	0.077381	1008
5	rs10434610	C	T	0.102183	1008
5	rs75923866	C	T	0.0228175	1008
5	rs10941691	C	G	0.0972222	1008
5	rs138460612	C	T	0.015873	1008
5	rs4634357	T	C	0.10119	1008
5	rs10051592	T	G	0.519841	1008
5	rs62369904	A	T	0.077381	1008
5	rs6885307	A	C	0.10119	1008
5	rs62369905	T	C	0.10119	1008
5	rs117371577	G	A	0.0357143	1008
5	rs67996578	C	T	0.00297619	1008
5	rs10805692	G	A	0.0972222	1008
5	rs10941692	T	C	0.077381	1008
5	rs62369906	A	T	0.0972222	1008
5	rs79974306	G	C	0.0496032	1008
5	rs138014792	G	C	0.015873	1008
5	rs62369907	G	T	0.0902778	1008
5	rs62369908	T	G	0.0902778	1008
5	rs77086177	G	C	0.0109127	1008
5	rs12153053	G	A	0.0902778	1008
5	rs12153189	C	G	0.10119	1008
5	rs62369912	C	A	0.0902778	1008
5	rs76500374	C	A	0.125	1008
5	rs62369913	C	T	0.10119	1008
5	rs145678215	C	T	0.0922619	1008
5	rs141345249	A	C	0.0119048	1008
5	rs4267876	A	G	0.106151	1008
5	rs12055286	T	C	0.106151	1008
5	rs12523384	T	C	0.105159	1008
5	rs12523398	T	A	0.117063	1008
5	rs12520813	G	A	0.117063	1008
5	rs186131320	G	A	0.031746	1008
5	rs188620490	C	T	0.0406746	1008
5	rs112042289	G	A	0.0337302	1008
5	rs142600354	A	G	0.014881	1008
5	rs56699889	A	G	0.117063	1008
5	rs62369916	A	G	0.106151	1008
5	rs10941693	G	C	0.106151	1008
5	rs62369917	A	G	0.105159	1008
5	rs6859397	T	C	0.494048	1008
5	rs62369918	G	T	0.118056	1008
5	rs78835966	C	T	0.371032	1008
5	rs12520698	T	C	0.107143	1008
5	rs143994741	T	C	0.031746	1008
5	rs12520151	G	A	0.107143	1008
5	rs12522803	T	C	0.118056	1008
5	rs12522822	T	C	0.107143	1008
5	rs150656922	G	A	0.0119048	1008
5	rs6893494	C	T	0.118056	1008
5	rs117399422	G	A	0.0744048	1008
5	rs117153754	A	G	0.0585317	1008
5	rs12522305	G	A	0.118056	1008
5	rs118165667	A	G	0.030754	1008
5	rs74496359	A	G	0.0496032	1008
5	rs147851243	A	G	0.0267857	1008
5	rs62371360	C	T	0.107143	1008
5	rs35561172	A	G	0.375992	1008
5	rs139211895	C	T	0.0634921	1008
5	rs149952297	G	A	0.0168651	1008
5	rs62371361	C	T	0.111111	1008
5	rs62367461	A	G	0.107143	1008
5	rs117537852	C	T	0.0416667	1008
5	rs13172124	C	T	0.314484	1008
5	rs117486629	G	A	0.0119048	1008
5	rs6898476	T	C	0.118056	1008
5	rs12654948	T	C	0.18254	1008
5	rs12520430	A	T	0.107143	1008
5	rs62367464	A	C	0.118056	1008
5	rs62367465	C	A	0.107143	1008
5	rs6876773	T	C	0.118056	1008
5	rs62367466	G	A	0.118056	1008
5	rs12516998	T	C	0.118056	1008
5	rs12519474	A	T	0.118056	1008
5	rs112411343	A	C	0.108135	1008
5	rs75166874	C	T	0.0297619	1008
5	rs62367467	G	C	0.107143	1008
5	rs12523157	A	G	0.118056	1008
5	rs78427123	A	G	0.345238	1008
5	rs7711446	G	A	0.118056	1008
5	rs7711528	C	A	0.117063	1008
5	rs36000907	G	A	0.0267857	1008
5	rs4357042	C	T	0.107143	1008
5	rs62367468	C	T	0.107143	1008
5	rs146920840	C	T	0.0119048	1008
5	rs4533895	A	T	0.118056	1008
5	rs4308490	C	A	0.118056	1008
5	rs62367469	G	C	0.107143	1008
5	rs4492120	G	A	0.492063	1008
5	rs4566805	C	T	0.107143	1008
5	rs4493682	G	C	0.118056	1008
5	rs75856200	A	G	0.108135	1008
5	rs71616284	A	T	0.374008	1008
5	rs62367470	C	T	0.118056	1008
5	rs12515820	T	G	0.107143	1008
5	rs12523359	C	T	0.107143	1008
5	rs142860675	A	G	0.014881	1008
5	rs13176182	T	A	0.373016	1008
5	rs12514414	C	T	0.118056	1008
5	rs6890289	A	G	0.118056	1008
5	rs7734497	A	C	0.118056	1008
5	rs62367471	C	T	0.118056	1008
5	rs10941694	G	A	0.107143	1008
5	rs117731490	A	T	0.0238095	1008
5	rs79985782	T	C	0.342262	1008
5	rs12516488	G	A	0.107143	1008
5	rs138346549	C	G	0.00496032	1008
5	rs1472584	G	A	0.107143	1008
5	rs7711444	G	A	0.118056	1008
5	rs145370387	A	G	0.0119048	1008
5	rs76286159	A	C	0.0575397	1008
5	rs62367473	T	C	0.106151	1008
5	rs140666979	A	G	0.0119048	1008
5	rs74964143	A	G	0.250992	1008
5	rs185631069	A	G	0.0109127	1008
5	rs2877195	A	T	0.108135	1008
5	rs62367474	G	A	0.107143	1008
5	rs181898468	A	G	0.0109127	1008
5	rs141331190	T	C	0.030754	1008
5	rs6881773	T	C	0.118056	1008
5	rs12523231	G	A	0.118056	1008
5	rs12513513	G	A	0.107143	1008
5	rs12655990	A	G	0.372024	1008
5	rs1392970	A	G	0.118056	1008
5	rs185776504	G	A	0.0119048	1008
5	rs149655916	C	T	0.0109127	1008
5	rs183767048	G	A	0.0337302	1008
5	rs80017032	G	T	0.107143	1008
5	rs75089238	A	G	0.107143	1008
5	rs62367475	T	C	0.118056	1008
5	rs1909937	A	C	0.107143	1008
5	rs11954598	G	C	0.118056	1008
5	rs150272429	G	A	0.0119048	1008
5	rs138995382	G	A	0.0248016	1008
5	rs142370604	C	T	0.0724206	1008
5	rs62367478	G	A	0.181548	1008
5	rs74633972	T	C	0.0585317	1008
5	rs144624827	G	A	0.0585317	1008
5	rs150747211	C	G	0.0119048	1008
5	rs111280793	C	A	0.107143	1008
5	rs147186236	T	G	0.0634921	1008
5	rs140644452	G	C	0.0178571	1008
5	rs187907937	T	G	0.126984	1008
5	rs7703487	A	T	0.118056	1008
5	rs138700139	A	G	0.030754	1008
5	rs12515179	T	C	0.118056	1008
5	rs12521953	A	G	0.107143	1008
5	rs10512876	T	C	0.349206	1008
5	rs62367515	G	A	0.107143	1008
5	rs62367516	A	G	0.107143	1008
5	rs12517546	C	T	0.107143	1008
5	rs138208337	G	A	0.159722	1008
5	rs10035564	A	G	0.493056	1008
5	rs12514615	A	G	0.107143	1008
5	rs142523437	C	T	0.0396825	1008
5	rs16902068	A	T	0.107143	1008
5	rs149106380	T	G	0.0248016	1008
5	rs12522524	C	T	0.108135	1008
5	rs12522910	T	C	0.107143	1008
5	rs75700427	A	T	0.126984	1008
5	rs6864149	C	G	0.118056	1008
5	rs13180087	T	C	0.375	1008
5	rs4866929	A	G	0.322421	1008
5	rs79174895	T	C	0.118056	1008
5	rs184563043	C	T	0.0238095	1008
5	rs117396593	G	A	0.077381	1008
5	rs117759435	C	T	0.031746	1008
5	rs6451793	A	G	0.118056	1008
5	rs141339144	T	C	0.0208333	1008
5	rs62367520	A	C	0.107143	1008
5	rs62367522	A	C	0.107143	1008
5	rs13183247	A	T	0.348214	1008
5	rs58713827	A	G	0.118056	1008
5	rs16902083	A	C	0.107143	1008
5	rs60533175	A	G	0.183532	1008
5	rs76211165	C	A	0.0585317	1008
5	rs981782	A	C	0.34623	1008
5	rs16902086	A	G	0.468254	1008
5	rs16902088	T	C	0.322421	1008
5	rs79881187	C	T	0.0327381	1008
5	rs184894552	G	T	0.0138889	1008
5	rs144362060	G	T	0.0327381	1008
5	rs188136477	A	C	0.0138889	1008
5	rs9790873	T	C	0.358135	1008
5	rs1501365	G	A	0.112103	1008
5	rs143677575	G	C	0.0138889	1008
5	rs151035487	G	T	0.0138889	1008
5	rs10462087	T	C	0.116071	1008
5	rs138581670	G	C	0.0138889	1008
5	rs189800493	A	G	0.0138889	1008
5	rs187048989	G	A	0.0138889	1008
5	rs6864928	G	C	0.469246	1008
5	rs9292918	T	G	0.470238	1008
5	rs183411839	T	C	0.0138889	1008
5	rs189711337	G	A	0.0138889	1008
5	rs117726848	C	T	0.0575397	1008
5	rs140597780	T	C	0.0168651	1008
5	rs16902100	T	C	0.126984	1008
5	rs6874127	A	G	0.463294	1008
5	rs76983737	C	A	0.115079	1008
5	rs1392973	C	T	0.462302	1008
5	rs140245876	G	T	0.0188492	1008
5	rs12655983	T	G	0.337302	1008
5	rs117554737	C	A	0.0128968	1008
5	rs7717890	T	C	0.462302	1008
5	rs7735655	A	G	0.463294	1008
5	rs192486112	C	T	0.014881	1008
5	rs12519016	C	T	0.113095	1008
5	rs188023114	C	T	0.0128968	1008
5	rs187410880	A	G	0.0555556	1008
5	rs55706118	G	C	0.0684524	1008
5	rs12520413	C	T	0.111111	1008
5	rs146998409	G	A	0.0426587	1008
5	rs148564862	C	T	0.113095	1008
5	rs6867827	G	T	0.462302	1008
5	rs148415520	G	A	0.0674603	1008
5	rs138568089	C	T	0.0744048	1008
5	rs6895055	G	A	0.462302	1008
5	rs9885523	G	C	0.34623	1008
5	rs62367527	C	T	0.125992	1008
5	rs6888352	G	A	0.462302	1008
5	rs77691931	A	C	0.116071	1008
5	rs1501361	T	G	0.462302	1008
5	rs4866789	T	C	0.0605159	1008
5	rs62367528	G	A	0.113095	1008
5	rs150399042	A	T	0.00992063	1008
5	rs16902112	T	C	0.125	1008
5	rs10064595	T	A	0.333333	1008
5	rs13168931	A	T	0.462302	1008
5	rs62367529	G	T	0.113095	1008
5	rs78052972	G	A	0.0198413	1008
5	rs994092	T	C	0.462302	1008
5	rs6861150	T	A	0.333333	1008
5	rs1501359	T	C	0.112103	1008
5	rs1501358	C	G	0.33631	1008
5	rs10060015	C	G	0.333333	1008
5	rs142236002	C	T	0.0138889	1008
5	rs182504408	C	A	0.0128968	1008
5	rs62367530	A	G	0.128968	1008
5	rs117543014	G	A	0.0138889	1008
5	rs6451795	G	C	0.333333	1008
5	rs28856284	C	A	0.333333	1008
5	rs7709262	A	G	0.462302	1008
5	rs10473384	G	A	0.462302	1008
5	rs149230269	A	C	0.154762	1008
5	rs2330704	C	A	0.333333	1008
5	rs62367531	G	T	0.113095	1008
5	rs118134844	C	T	0.0208333	1008
5	rs2330703	C	G	0.333333	1008
5	rs34835217	A	G	0.33631	1008
5	rs79094604	T	C	0.305556	1008
5	rs10472402	C	G	0.33631	1008
5	rs191991119	T	G	0.0615079	1008
5	rs62367532	C	T	0.113095	1008
5	rs79566767	A	G	0.33631	1008
5	rs62367550	G	T	0.113095	1008
5	rs35804423	G	A	0.46131	1008
5	rs76063574	T	C	0.014881	1008
5	rs6451796	C	T	0.462302	1008
5	rs142077110	T	C	0.0238095	1008
5	rs144806612	C	G	0.0178571	1008
5	rs12516996	A	T	0.114087	1008
5	rs1501357	T	C	0.462302	1008
5	rs62367555	A	G	0.114087	1008
5	rs12517615	T	C	0.114087	1008
5	rs6861183	T	C	0.114087	1008
5	rs12515470	C	T	0.114087	1008
5	rs142661959	A	T	0.144841	1008
5	rs146723394	T	C	0.047619	1008
5	rs10472403	A	G	0.335317	1008
5	rs1501362	C	T	0.460317	1008
5	rs12519431	G	A	0.116071	1008
5	rs75846016	G	T	0.113095	1008
5	rs6451798	C	T	0.462302	1008
5	rs76868142	A	G	0.304563	1008
5	rs140943982	G	A	0.0188492	1008
5	rs10044408	T	C	0.462302	1008
5	rs7721486	A	T	0.462302	1008
5	rs3923055	C	G	0.462302	1008
5	rs13179496	A	T	0.462302	1008
5	rs12332696	C	T	0.462302	1008
5	rs62367556	C	T	0.114087	1008
5	rs6874279	G	A	0.0168651	1008
5	rs6874677	G	C	0.446429	1008
5	rs10045420	G	C	0.446429	1008
5	rs10461759	C	T	0.287698	1008
5	rs77539567	C	T	0.0664683	1008
5	rs79132395	A	G	0.126984	1008
5	rs7446182	A	T	0.467262	1008
5	rs144467776	G	T	0.0178571	1008
5	rs140412475	C	T	0.00992063	1008
5	rs4133429	T	C	0.46627	1008
5	rs76175118	G	C	0.0277778	1008
5	rs6414906	T	C	0.468254	1008
5	rs13175193	C	T	0.469246	1008
5	rs13162651	T	C	0.472222	1008
5	rs12513449	A	G	0.132937	1008
5	rs35997793	T	C	0.328373	1008
5	rs139994186	G	A	0.0248016	1008
5	rs1483310	T	C	0.132937	1008
5	rs1483309	A	G	0.327381	1008
5	rs117819982	G	A	0.123016	1008
5	rs56908114	T	C	0.47123	1008
5	rs12659024	C	T	0.156746	1008
5	rs10472404	C	T	0.326389	1008
5	rs117219193	A	C	0.122024	1008
5	rs75106937	C	G	0.0664683	1008
5	rs76290736	A	G	0.014881	1008
5	rs953783	C	G	0.0376984	1008
5	rs4613721	C	A	0.125992	1008
5	rs12519133	A	G	0.132937	1008
5	rs76530823	A	G	0.0416667	1008
5	rs6892290	A	G	0.470238	1008
5	rs6892594	C	T	0.462302	1008
5	rs7723380	T	C	0.470238	1008
5	rs10941696	T	C	0.130952	1008
5	rs112042458	G	A	0.125	1008
5	rs118115501	C	T	0.0763889	1008
5	rs12520124	T	C	0.468254	1008
5	rs75970377	T	C	0.121032	1008
5	rs34666220	T	A	0.463294	1008
5	rs1564684	T	C	0.454365	1008
5	rs6451801	G	A	0.46131	1008
5	rs6860200	G	T	0.463294	1008
5	rs7721731	T	A	0.327381	1008
5	rs142163875	A	G	0.00992063	1008
5	rs6451802	C	G	0.462302	1008
5	rs80205111	T	C	0.0615079	1008
5	rs147638445	T	G	0.014881	1008
5	rs13169726	G	A	0.46131	1008
5	rs142754622	G	A	0.0138889	1008
5	rs138279086	C	T	0.00992063	1008
5	rs6875925	C	G	0.125992	1008
5	rs62369080	G	A	0.125992	1008
5	rs7732970	C	T	0.46131	1008
5	rs117906573	A	G	0.014881	1008
5	rs12519313	G	A	0.125992	1008
5	rs74852642	C	T	0.0575397	1008
5	rs2878967	G	A	0.451389	1008
5	rs13354798	T	C	0.462302	1008
5	rs76606060	C	G	0.274802	1008
5	rs10073055	C	T	0.322421	1008
5	rs77867477	A	G	0.156746	1008
5	rs12522039	G	T	0.125	1008
5	rs76866088	T	C	0.0912698	1008
5	rs34186662	G	C	0.320437	1008
5	rs2220083	A	G	0.46131	1008
5	rs6894152	T	C	0.322421	1008
5	rs139994424	C	T	0.030754	1008
5	rs7717787	C	G	0.457341	1008
5	rs150013251	C	A	0.0208333	1008
5	rs10473387	C	T	0.321429	1008
5	rs78488490	G	T	0.116071	1008
5	rs6871092	T	C	0.448413	1008
5	rs62369082	G	A	0.125992	1008
5	rs12651887	C	T	0.321429	1008
5	rs62369083	A	T	0.125992	1008
5	rs7706140	A	C	0.459325	1008
5	rs1483306	C	A	0.324405	1008
5	rs10043815	T	G	0.325397	1008
5	rs13168326	A	C	0.325397	1008
5	rs7727890	G	A	0.460317	1008
5	rs1471683	C	T	0.322421	1008
5	rs6865621	A	G	0.125992	1008
5	rs79010845	T	C	0.0654762	1008
5	rs191828667	C	A	0.0228175	1008
5	rs2337412	G	T	0.458333	1008
5	rs76814380	G	T	0.156746	1008
5	rs75295438	G	A	0.0168651	1008
5	rs147863075	C	A	0.00793651	1008
5	rs77767383	A	G	0.0674603	1008
5	rs117095150	C	T	0.118056	1008
5	rs13358718	C	A	0.323413	1008
5	rs79498246	C	T	0.0238095	1008
5	rs1483307	A	G	0.378968	1008
5	rs6451804	A	G	0.462302	1008
5	rs6897926	G	A	0.125992	1008
5	rs139734008	G	A	0.0575397	1008
5	rs537297673	C	T	0.0119048	1008
5	rs375456771	C	T	0.077381	1008
5	rs141512686	C	G	0.0396825	1008
5	rs62369087	C	G	0.126984	1008
5	rs184903754	C	T	0.0267857	1008
5	rs57281202	C	T	0.133929	1008
5	rs116578360	C	A	0.0257937	1008
5	rs6451805	T	C	0.141865	1008
5	rs28824810	T	C	0.132937	1008
5	rs4532370	T	C	0.319444	1008
5	rs4288123	C	G	0.319444	1008
5	rs17293295	G	A	0.319444	1008
5	rs72762062	G	A	0.376984	1008
5	rs17293302	A	G	0.132937	1008
5	rs74776161	T	C	0.0654762	1008
5	rs12656485	C	T	0.320437	1008
5	rs1483311	T	A	0.319444	1008
5	rs1483312	T	A	0.319444	1008
5	rs1483313	G	C	0.319444	1008
5	rs1384735	T	C	0.132937	1008
5	rs6863501	C	G	0.319444	1008
5	rs1351719	G	C	0.320437	1008
5	rs189703916	T	C	0.0188492	1008
5	rs16902160	T	A	0.117063	1008
5	rs117175153	G	C	0.0188492	1008
5	rs6451806	G	A	0.679563	1008
5	rs66990509	T	A	0.319444	1008
5	rs13164549	G	T	0.0486111	1008
5	rs150706907	G	A	0.0138889	1008
5	rs77025567	C	A	0.301587	1008
5	rs6451807	C	G	0.462302	1008
5	rs10073636	T	G	0.534722	1008
5	rs117890954	A	T	0.0575397	1008
5	rs10043792	T	C	0.53373	1008
5	rs16902163	A	G	0.132937	1008
5	rs1483308	G	A	0.676587	1008
5	rs1384733	A	C	0.132937	1008
5	rs1384734	T	A	0.132937	1008
5	rs4866975	T	C	0.132937	1008
5	rs73101274	T	C	0.132937	1008
5	rs142685027	C	T	0.0168651	1008
5	rs16902164	C	T	0.141865	1008
5	rs62369104	C	T	0.132937	1008
5	rs531499624	T	A	0.0119048	1008
5	rs541763388	C	T	0.0119048	1008
5	rs561530775	A	G	0.0119048	1008
5	rs1483305	G	A	0.133929	1008
5	rs1483304	T	G	0.132937	1008
5	rs2625494	G	T	0.465278	1008
5	rs1384732	C	T	0.464286	1008
5	rs12518923	A	G	0.133929	1008
5	rs79824678	C	T	0.0119048	1008
5	rs11741075	C	T	0.537698	1008
5	rs80017634	T	C	0.0138889	1008
5	rs80093279	C	A	0.132937	1008
5	rs10473389	G	A	0.319444	1008
5	rs1351720	G	A	0.462302	1008
5	rs12513467	A	C	0.132937	1008
5	rs145822219	C	T	0.0367063	1008
5	rs1527833	A	T	0.677579	1008
5	rs1483303	C	T	0.464286	1008
5	rs2589179	A	C	0.140873	1008
5	rs117289378	A	G	0.125992	1008
5	rs12522771	C	T	0.110119	1008
5	rs7719500	C	T	0.323413	1008
5	rs138368082	T	C	0.00892857	1008
5	rs77927497	T	A	0.0208333	1008
5	rs62369109	A	G	0.131944	1008
5	rs150182972	C	T	0.0525794	1008
5	rs2049656	C	T	0.535714	1008
5	rs4866976	A	G	0.132937	1008
5	rs6872419	T	C	0.132937	1008
5	rs116908233	C	T	0.113095	1008
5	rs12657229	A	G	0.154762	1008
5	rs2696018	C	T	0.464286	1008
5	rs2580258	C	T	0.464286	1008
5	rs62369112	G	A	0.266865	1008
5	rs62369113	G	A	0.00297619	1008
5	rs7712920	G	A	0.321429	1008
5	rs75207879	T	C	0.0763889	1008
5	rs2878988	T	C	0.131944	1008
5	rs71616300	C	T	0.156746	1008
5	rs2005147	G	A	0.534722	1008
5	rs755048	T	C	0.536706	1008
5	rs10069510	C	T	0.534722	1008
5	rs2589160	G	A	0.677579	1008
5	rs112192983	A	T	0.678571	1008
5	rs138035012	C	T	0.535714	1008
5	rs113595177	T	C	0.534722	1008
5	rs148141619	C	T	0.0654762	1008
5	rs10805695	G	A	0.535714	1008
5	rs13357371	C	T	0.323413	1008
5	rs12521112	T	C	0.132937	1008
5	rs190296030	T	C	0.0198413	1008
5	rs1852598	T	C	0.322421	1008
5	rs2696013	C	T	0.464286	1008
5	rs2337483	T	C	0.463294	1008
5	rs16902186	T	C	0.321429	1008
5	rs2589181	A	T	0.462302	1008
5	rs16902188	G	A	0.127976	1008
5	rs11743392	T	C	0.375992	1008
5	rs149289844	T	C	0.0218254	1008
5	rs35197327	G	A	0.322421	1008
5	rs74628473	C	T	0.0327381	1008
5	rs62369118	T	C	0.131944	1008
5	rs77475077	T	C	0.015873	1008
5	rs6893773	C	A	0.463294	1008
5	rs150705607	C	T	0.0188492	1008
5	rs139872748	C	A	0.00892857	1008
5	rs2247112	A	G	0.462302	1008
5	rs16902191	A	G	0.131944	1008
5	rs1534392	C	A	0.321429	1008
5	rs6451810	T	G	0.464286	1008
5	rs59041019	T	C	0.0525794	1008
5	rs28405556	C	A	0.321429	1008
5	rs10214369	T	A	0.322421	1008
5	rs16902195	A	G	0.130952	1008
5	rs2580260	G	A	0.463294	1008
5	rs10462090	T	A	0.131944	1008
5	rs16902197	T	C	0.0763889	1008
5	rs10805696	G	A	0.132937	1008
5	rs16902199	T	C	0.321429	1008
5	rs10462091	T	C	0.131944	1008
5	rs2337954	G	A	0.321429	1008
5	rs2589161	T	C	0.463294	1008
5	rs1405918	T	C	0.463294	1008
5	rs2589162	A	G	0.463294	1008
5	rs1527831	C	A	0.463294	1008
5	rs76597398	G	A	0.131944	1008
5	rs200721921	G	A	0.0555556	1008
5	rs1534391	A	G	0.274802	1008
5	rs62369141	T	G	0.141865	1008
5	rs10074312	T	G	0.324405	1008
5	rs12520240	C	A	0.131944	1008
5	rs1405916	C	G	0.323413	1008
5	rs150075388	T	G	0.0198413	1008
5	rs16902213	G	A	0.131944	1008
5	rs80335816	T	C	0.0277778	1008
5	rs7722380	G	C	0.323413	1008
5	rs4437383	A	G	0.323413	1008
5	rs143860384	A	C	0.0198413	1008
5	rs34423213	A	T	0.323413	1008
5	rs142109463	C	G	0.030754	1008
5	rs13178796	T	A	0.323413	1008
5	rs77807633	T	A	0.0267857	1008
5	rs35304078	G	A	0.323413	1008
5	rs10462092	T	C	0.130952	1008
5	rs35381866	A	G	0.465278	1008
5	rs6451812	C	T	0.465278	1008
5	rs6873359	C	G	0.323413	1008
5	rs572887812	G	A	0.00892857	1008
5	rs13361609	T	C	0.323413	1008
5	rs147650261	C	T	0.0277778	1008
5	rs6894273	T	C	0.323413	1008
5	rs10036065	A	T	0.465278	1008
5	rs34923905	T	G	0.323413	1008
5	rs62369147	C	A	0.131944	1008
5	rs62369148	T	G	0.131944	1008
5	rs10078625	C	G	0.465278	1008
5	rs13187565	G	T	0.465278	1008
5	rs10473392	G	T	0.465278	1008
5	rs6894784	A	G	0.323413	1008
5	rs150945071	A	G	0.0208333	1008
5	rs7705696	A	G	0.465278	1008
5	rs10512878	G	C	0.141865	1008
5	rs62369149	C	T	0.131944	1008
5	rs62369150	C	T	0.140873	1008
5	rs4367308	T	A	0.464286	1008
5	rs2879074	A	C	0.465278	1008
5	rs16902216	G	A	0.131944	1008
5	rs7736561	C	T	0.465278	1008
5	rs117313242	A	G	0.109127	1008
5	rs6863984	A	C	0.131944	1008
5	rs2337951	C	T	0.465278	1008
5	rs62367666	A	G	0.140873	1008
5	rs62367667	G	C	0.131944	1008
5	rs12523582	G	A	0.132937	1008
5	rs16902217	G	A	0.323413	1008
5	rs12519195	A	T	0.131944	1008
5	rs951396	C	G	0.132937	1008
5	rs2337952	T	G	0.465278	1008
5	rs62367668	G	A	0.132937	1008
5	rs62367669	C	G	0.132937	1008
5	rs6892627	A	C	0.46627	1008
5	rs6867402	A	T	0.132937	1008
5	rs12520275	T	G	0.132937	1008
5	rs12655211	C	T	0.0793651	1008
5	rs12518235	C	A	0.132937	1008
5	rs7718785	C	T	0.46627	1008
5	rs10805698	A	G	0.130952	1008
5	rs12110137	T	C	0.46627	1008
5	rs12109155	G	A	0.324405	1008
5	rs16902220	C	T	0.132937	1008
5	rs73107037	A	G	0.132937	1008
5	rs6873498	C	T	0.132937	1008
5	rs6873660	A	G	0.132937	1008
5	rs6873662	A	G	0.141865	1008
5	rs58424904	A	T	0.132937	1008
5	rs6451814	C	T	0.467262	1008
5	rs12514177	T	A	0.132937	1008
5	rs12522392	G	T	0.132937	1008
5	rs12522404	C	T	0.132937	1008
5	rs12522459	G	C	0.132937	1008
5	rs12659948	T	A	0.335317	1008
5	rs16902221	G	A	0.330357	1008
5	rs10512877	G	T	0.141865	1008
5	rs142328069	C	A	0.0198413	1008
5	rs28473745	C	A	0.330357	1008
5	rs2337953	G	A	0.132937	1008
5	rs10462093	T	C	0.132937	1008
5	rs7706116	G	T	0.473214	1008
5	rs6886950	T	C	0.33631	1008
5	rs376364151	C	T	0.00793651	1008
5	rs61296177	C	T	0.132937	1008
5	rs192960801	T	C	0.0109127	1008
5	rs4266405	C	T	0.132937	1008
5	rs4629609	A	C	0.479167	1008
5	rs7704772	A	G	0.926587	1008
5	rs62367708	A	G	0.141865	1008
5	rs10058269	A	G	0.33631	1008
5	rs4257782	A	G	0.473214	1008
5	rs111278737	A	T	0.132937	1008
5	rs140570724	C	G	0.0277778	1008
5	rs117314001	C	T	0.0178571	1008
5	rs10044479	G	C	0.47123	1008
5	rs113368850	A	T	0.132937	1008
5	rs62367709	G	A	0.133929	1008
5	rs4455566	T	C	0.479167	1008
5	rs73107077	A	T	0.132937	1008
5	rs112684775	C	T	0.132937	1008
5	rs4473778	T	G	0.141865	1008
5	rs2879075	T	A	0.141865	1008
5	rs1852599	T	C	0.142857	1008
5	rs12654213	T	G	0.479167	1008
5	rs9687260	A	G	0.479167	1008
5	rs10462094	T	A	0.132937	1008
5	rs9764211	T	C	0.479167	1008
5	rs59952198	G	T	0.132937	1008
5	rs6451818	T	C	0.132937	1008
5	rs62367712	G	A	0.33631	1008
5	rs6451819	T	G	0.132937	1008
5	rs1819031	C	T	0.132937	1008
5	rs10041767	G	A	0.472222	1008
5	rs10041772	G	A	0.478175	1008
5	rs12521519	A	G	0.132937	1008
5	rs12521555	A	G	0.132937	1008
5	rs4380674	C	A	0.571429	1008
5	rs13359915	T	A	0.65377	1008
5	rs7447717	A	G	0.521825	1008
5	rs73090028	C	T	0.132937	1008
5	rs62367713	G	A	0.132937	1008
5	rs6451820	T	A	0.66369	1008
5	rs62367715	T	C	0.132937	1008
5	rs62367716	G	A	0.132937	1008
5	rs4866972	G	A	0.132937	1008
5	rs62367717	A	C	0.131944	1008
5	rs117282626	C	G	0.0188492	1008
5	rs4388219	A	G	0.659722	1008
5	rs4452566	A	T	0.651786	1008
5	rs76633495	G	A	0.0585317	1008
5	rs10941703	C	T	0.517857	1008
5	rs7719703	T	G	0.659722	1008
5	rs10941704	G	A	0.660714	1008
5	rs62367718	G	A	0.289683	1008
5	rs7706676	T	C	0.659722	1008
5	rs7725177	C	T	0.130952	1008
5	rs7707561	T	A	0.130952	1008
5	rs7725203	A	G	0.130952	1008
5	rs10056041	G	A	0.659722	1008
5	rs10064278	T	C	0.518849	1008
5	rs139786425	G	A	0.0416667	1008
5	rs7708189	G	A	0.131944	1008
5	rs4455564	C	T	0.517857	1008
5	rs6872937	A	G	0.131944	1008
5	rs4577699	C	A	0.518849	1008
5	rs12332458	A	G	0.131944	1008
5	rs116873697	T	A	0.0218254	1008
5	rs187865988	G	T	0.0535714	1008
5	rs59450171	A	T	0.131944	1008
5	rs146933708	C	A	0.208333	1008
5	rs137950146	G	A	0.208333	1008
5	rs150174154	T	A	0.131944	1008
5	rs62370579	A	T	0.131944	1008
5	rs4551074	T	C	0.669643	1008
5	rs6872194	T	C	0.659722	1008
5	rs62370580	G	T	0.131944	1008
5	rs118001832	C	T	0.123016	1008
5	rs62370581	G	A	0.131944	1008
5	rs7706959	C	G	0.659722	1008
5	rs79814056	A	G	0.131944	1008
5	rs77198011	A	T	0.0218254	1008
5	rs62370582	T	G	0.131944	1008
5	rs77614697	G	T	0.0228175	1008
5	rs9687374	C	T	0.659722	1008
5	rs74907209	G	A	0.131944	1008
5	rs10462095	A	G	0.669643	1008
5	rs7733616	C	T	0.518849	1008
5	rs78067946	G	A	0.0744048	1008
5	rs75354369	G	A	0.110119	1008
5	rs61735895	A	G	0.140873	1008
5	rs61734825	A	T	0.131944	1008
5	rs78922075	A	T	0.00297619	1008
5	rs62370584	G	A	0.131944	1008
5	rs4866978	T	C	0.659722	1008
5	rs73090063	T	C	0.131944	1008
5	rs6871250	A	C	0.669643	1008
5	rs139349505	T	A	0.00793651	1008
5	rs4276421	C	T	0.517857	1008
5	rs149265271	G	C	0.0615079	1008
5	rs144504715	C	A	0.0208333	1008
5	rs10069793	G	A	0.527778	1008
5	rs147698588	T	C	0.0138889	1008
5	rs7718780	T	C	0.669643	1008
5	rs57575351	T	C	0.131944	1008
5	rs59790351	C	T	0.131944	1008
5	rs6451822	T	A	0.659722	1008
5	rs75212852	C	T	0.132937	1008
5	rs62370587	C	T	0.131944	1008
5	rs181621266	T	C	0.014881	1008
5	rs10941706	C	T	0.527778	1008
5	rs62370588	A	G	0.131944	1008
5	rs193264315	G	A	0.0218254	1008
5	rs7720657	C	T	0.669643	1008
5	rs62370589	G	T	0.131944	1008
5	rs117971116	A	G	0.0644841	1008
5	rs192948818	A	T	0.0367063	1008
5	rs62370590	A	C	0.131944	1008
5	rs11748089	C	T	0.529762	1008
5	rs62370591	G	T	0.131944	1008
5	rs62370592	C	G	0.131944	1008
5	rs10037766	T	C	0.527778	1008
5	rs150022107	A	T	0.0138889	1008
5	rs78725790	A	G	0.132937	1008
5	rs73090094	T	C	0.131944	1008
5	rs75051736	A	T	0.140873	1008
5	rs13176359	T	C	0.669643	1008
5	rs7724971	G	A	0.669643	1008
5	rs6885309	C	G	0.140873	1008
5	rs191729551	T	G	0.00496032	1008
5	rs62370593	G	A	0.131944	1008
5	rs10755272	G	T	0.527778	1008
5	rs75906938	A	G	0.131944	1008
5	rs62370594	A	C	0.131944	1008
5	rs62370595	G	A	0.131944	1008
5	rs62370596	G	A	0.131944	1008
5	rs4866973	A	G	0.669643	1008
5	rs62370597	A	C	0.131944	1008
5	rs4866982	G	A	0.527778	1008
5	rs12518135	A	T	0.527778	1008
5	rs4242125	A	T	0.669643	1008
5	rs139544110	G	A	0.0367063	1008
5	rs78218703	A	G	0.0535714	1008
5	rs77306771	A	T	0.0138889	1008
5	rs59870620	A	G	0.131944	1008
5	rs79447893	A	G	0.131944	1008
5	rs142016615	T	G	0.0198413	1008
5	rs6898480	T	A	0.668651	1008
5	rs6877477	C	G	0.668651	1008
5	rs4242126	A	G	0.668651	1008
5	rs77506269	A	G	0.132937	1008
5	rs77772743	C	T	0.0386905	1008
5	rs75286884	G	A	0.0625	1008
5	rs12055272	A	G	0.131944	1008
5	rs145036682	T	C	0.0168651	1008
5	rs6865429	G	A	0.527778	1008
5	rs10941707	T	C	0.131944	1008
5	rs35456801	G	A	0.0833333	1008
5	rs7711240	A	G	0.131944	1008
5	rs146260413	T	G	0.0367063	1008
5	rs376117391	T	A	0.0535714	1008
5	rs201938154	T	C	0.0277778	1008
5	rs551382531	G	A	0.0228175	1008
5	rs139976515	C	A	0.0605159	1008
5	rs191141099	A	G	0.0208333	1008
5	rs193103955	G	A	0.0208333	1008
5	rs117830530	C	T	0.0585317	1008
5	rs145365333	G	A	0.0545635	1008
5	rs137869077	C	T	0.127976	1008
5	rs10461763	A	G	0.131944	1008
5	rs7730617	A	G	0.537698	1008
5	rs6451824	A	G	0.953373	1008
5	rs6898646	G	A	0.669643	1008
5	rs6898824	C	T	0.527778	1008
5	rs6898825	C	T	0.669643	1008
5	rs115155604	G	A	0.00992063	1008
5	rs75389533	T	C	0.0138889	1008
5	rs62370604	T	C	0.131944	1008
5	rs6878425	A	T	0.473214	1008
5	rs76883620	A	G	0.131944	1008
5	rs188622562	G	A	0.0367063	1008
5	rs12108961	G	T	0.330357	1008
5	rs117715261	C	A	0.0912698	1008
5	rs62370618	T	A	0.131944	1008
5	rs71618213	G	A	0.00992063	1008
5	rs10941710	A	T	0.0644841	1008
5	rs6895453	T	C	0.472222	1008
5	rs28895306	G	A	0.329365	1008
5	rs147503757	C	T	0.00198413	1008
5	rs13175559	T	C	0.472222	1008
5	rs60927048	A	C	0.331349	1008
5	rs4541666	C	A	0.472222	1008
5	rs4626346	C	T	0.462302	1008
5	rs4331911	T	G	0.472222	1008
5	rs149543634	A	C	0.0277778	1008
5	rs4516859	T	C	0.0168651	1008
5	rs79844943	T	A	0.0208333	1008
5	rs13340341	C	T	0.473214	1008
5	rs141087627	G	A	0.014881	1008
5	rs71618215	C	T	0.0833333	1008
5	rs28657933	C	A	0.472222	1008
5	rs139979167	C	T	0.00992063	1008
5	rs76572217	A	T	0.00992063	1008
5	rs10039283	G	A	0.472222	1008
5	rs62370623	C	T	0.130952	1008
5	rs4282323	T	C	0.479167	1008
5	rs4282324	T	C	0.472222	1008
5	rs62370624	T	C	0.131944	1008
5	rs4283798	T	A	0.47123	1008
5	rs62370625	C	A	0.131944	1008
5	rs62370626	C	A	0.131944	1008
5	rs4560554	G	C	0.330357	1008
5	rs4132311	C	T	0.330357	1008
5	rs13179818	G	C	0.559524	1008
5	rs77521024	C	T	0.0218254	1008
5	rs147762917	C	T	0.00992063	1008
5	rs10065035	C	A	0.330357	1008
5	rs55776184	G	A	0.467262	1008
5	rs7703405	A	T	0.462302	1008
5	rs62370629	A	G	0.130952	1008
5	rs139555460	C	T	0.0615079	1008
5	rs62370630	G	T	0.27877	1008
5	rs146493749	G	A	0.130952	1008
5	rs6451826	G	T	0.339286	1008
5	rs12109205	A	G	0.470238	1008
5	rs62370632	A	G	0.130952	1008
5	rs6895191	T	G	0.472222	1008
5	rs12109652	C	T	0.472222	1008
5	rs62370633	G	A	0.130952	1008
5	rs74482938	G	A	0.0446429	1008
5	rs10078485	T	G	0.331349	1008
5	rs6414908	A	G	0.47123	1008
5	rs6451827	T	C	0.475198	1008
5	rs192233791	G	A	0.0238095	1008
5	rs144753974	C	T	0.130952	1008
5	rs186990204	A	G	0.0119048	1008
5	rs10472405	T	A	0.329365	1008
5	rs4827574	A	T	0.131944	1008
5	rs74929555	G	A	0.0615079	1008
5	rs79968077	G	A	0.0615079	1008
5	rs79011481	C	A	0.131944	1008
5	rs182639101	A	G	0.0238095	1008
5	rs76690713	T	A	0.00198413	1008
5	rs10052727	G	C	0.330357	1008
5	rs10052736	G	T	0.46131	1008
5	rs537967855	C	T	0.00198413	1008
5	rs74774803	C	T	0.131944	1008
5	rs188311985	C	T	0.0357143	1008
5	rs4376278	G	A	0.330357	1008
5	rs7446649	C	T	0.462302	1008
5	rs75211132	G	A	0.131944	1008
5	rs4368738	G	A	0.462302	1008
5	rs6451829	C	T	0.472222	1008
5	rs6451830	A	G	0.472222	1008
5	rs10223123	C	T	0.462302	1008
5	rs7705330	A	G	0.561508	1008
5	rs9292929	G	A	0.462302	1008
5	rs12055259	A	C	0.140873	1008
5	rs150516598	T	C	0.0238095	1008
5	rs7716296	G	A	0.472222	1008
5	rs148616735	C	T	0.0357143	1008
5	rs6882139	A	G	0.472222	1008
5	rs62371967	C	A	0.462302	1008
5	rs34462057	G	A	0.472222	1008
5	rs62371968	A	G	0.131944	1008
5	rs138566119	A	G	0.00892857	1008
5	rs75730939	G	A	0.132937	1008
5	rs79817855	A	T	0.0634921	1008
5	rs9637798	A	T	0.132937	1008
5	rs9637799	A	G	0.132937	1008
5	rs62371969	T	C	0.330357	1008
5	rs35163964	T	C	0.47123	1008
5	rs183478780	A	G	0.0238095	1008
5	rs6862657	C	A	0.46627	1008
5	rs182592502	A	T	0.0238095	1008
5	rs28749824	G	T	0.329365	1008
5	rs7444228	A	G	0.132937	1008
5	rs62371973	T	C	0.344246	1008
5	rs62371974	C	G	0.35119	1008
5	rs80232260	C	T	0.0505952	1008
5	rs7443189	G	A	0.115079	1008
5	rs141313914	C	G	0.0238095	1008
5	rs62371976	A	G	0.35119	1008
5	rs10052977	C	T	0.349206	1008
5	rs7444405	T	A	0.47123	1008
5	rs6451831	T	C	0.47123	1008
5	rs7442735	C	T	0.462302	1008
5	rs7442769	C	T	0.115079	1008
5	rs7445572	C	T	0.470238	1008
5	rs7445746	G	T	0.331349	1008
5	rs62371979	T	A	0.115079	1008
5	rs10473403	C	T	0.34623	1008
5	rs149456059	G	A	0.0436508	1008
5	rs147886225	C	T	0.0634921	1008
5	rs145687576	G	A	0.014881	1008
5	rs62371980	T	C	0.34623	1008
5	rs7725171	T	A	0.47123	1008
5	rs62371981	G	C	0.130952	1008
5	rs62371982	A	G	0.34623	1008
5	rs4431353	C	G	0.34623	1008
5	rs4274988	A	G	0.47123	1008
5	rs148787549	T	C	0.0267857	1008
5	rs7725537	A	G	0.47123	1008
5	rs6451834	A	G	0.462302	1008
5	rs35730142	A	G	0.47123	1008
5	rs12109091	G	A	0.330357	1008
5	rs6892286	A	C	0.944444	1008
5	rs6451835	A	G	0.47123	1008
5	rs6451836	T	C	0.47123	1008
5	rs10062641	C	T	0.331349	1008
5	rs72750046	C	T	0.345238	1008
5	rs552663568	C	A	0.0138889	1008
5	rs187152126	G	A	0.0208333	1008
5	rs62372030	A	G	0.132937	1008
5	rs7448999	G	A	0.00198413	1008
5	rs10056175	A	G	0.47123	1008
5	rs117362615	C	T	0.0436508	1008
5	rs6451838	C	T	0.47123	1008
5	rs146576488	G	A	0.0525794	1008
5	rs6451840	A	C	0.47123	1008
5	rs72751908	C	T	0.344246	1008
5	rs7443976	A	T	0.462302	1008
5	rs6451842	T	C	0.47123	1008
5	rs148926061	C	T	0.00992063	1008
5	rs62372031	A	C	0.132937	1008
5	rs7719401	G	A	0.47123	1008
5	rs147670067	G	A	0.0287698	1008
5	rs7724350	C	T	0.460317	1008
5	rs75223439	A	T	0.0436508	1008
5	rs10074470	C	T	0.345238	1008
5	rs61012768	A	C	0.345238	1008
5	rs7448897	G	T	0.34623	1008
5	rs7448901	C	T	0.469246	1008
5	rs7445658	T	G	0.469246	1008
5	rs7445730	T	C	0.467262	1008
5	rs145356532	G	A	0.0595238	1008
5	rs10076636	C	G	0.469246	1008
5	rs7723218	T	C	0.470238	1008
5	rs147467476	T	A	0.0376984	1008
5	rs139868214	T	A	0.0208333	1008
5	rs148895808	G	A	0.0753968	1008
5	rs7727331	A	G	0.479167	1008
5	rs35648163	T	C	0.472222	1008
5	rs75964308	G	C	0.142857	1008
5	rs6451843	T	C	0.478175	1008
5	rs34501453	C	T	0.47123	1008
5	rs71618219	T	C	0.463294	1008
5	rs74859464	C	A	0.119048	1008
5	rs62372037	G	A	0.119048	1008
5	rs10213756	T	A	0.460317	1008
5	rs10214362	C	T	0.331349	1008
5	rs10213679	C	T	0.460317	1008
5	rs10214057	A	T	0.331349	1008
5	rs79095183	A	T	0.0138889	1008
5	rs4289566	G	A	0.460317	1008
5	rs4502836	T	C	0.482143	1008
5	rs57224710	G	C	0.0347222	1008
5	rs117529442	A	T	0.0367063	1008
5	rs57839327	C	T	0.330357	1008
5	rs4434390	T	C	0.332341	1008
5	rs62372974	C	A	0.339286	1008
5	rs4473779	A	C	0.131944	1008
5	rs7443384	A	G	0.481151	1008
5	rs7443410	C	T	0.47123	1008
5	rs12386485	T	C	0.34127	1008
5	rs62372975	G	T	0.12996	1008
5	rs181316594	A	G	0.015873	1008
5	rs10062508	T	A	0.462302	1008
5	rs4490592	T	C	0.470238	1008
5	rs10038082	G	A	0.328373	1008
5	rs13356313	C	T	0.460317	1008
5	rs62372977	G	C	0.131944	1008
5	rs62372979	G	A	0.328373	1008
5	rs146047290	C	G	0.00992063	1008
5	rs4492125	G	T	0.464286	1008
5	rs79767800	C	T	0.319444	1008
5	rs62372981	G	A	0.125992	1008
5	rs149277450	C	T	0.0267857	1008
5	rs144363977	A	G	0.00992063	1008
5	rs13361098	T	C	0.34127	1008
5	rs10043270	A	G	0.475198	1008
5	rs113548626	G	A	0.124008	1008
5	rs77608414	C	T	0.462302	1008
5	rs78137823	G	C	0.124008	1008
5	rs4473777	T	C	0.465278	1008
5	rs77486323	T	C	0.00297619	1008
5	rs62372983	T	A	0.124008	1008
5	rs192634877	A	G	0.031746	1008
5	rs10062325	G	A	0.465278	1008
5	rs75561331	C	G	0.0496032	1008
5	rs62372984	C	T	0.125	1008
5	rs139490928	T	A	0.0267857	1008
5	rs34069575	G	C	0.125	1008
5	rs8188031	G	A	0.455357	1008
5	rs149972880	A	G	0.0277778	1008
5	rs62372986	G	T	0.124008	1008
5	rs4501347	T	C	0.475198	1008
5	rs116898249	C	T	0.0128968	1008
5	rs10076736	G	C	0.330357	1008
5	rs62372987	T	C	0.477183	1008
5	rs111810259	A	G	0.472222	1008
5	rs79402747	A	G	0.472222	1008
5	rs143594789	A	G	0.0168651	1008
5	rs566268101	T	G	0.00992063	1008
5	rs538339024	C	T	0.00992063	1008
5	rs558179101	A	G	0.00992063	1008
5	rs147028068	C	A	0.0119048	1008
5	rs4492122	A	C	0.472222	1008
5	rs4371763	A	G	0.481151	1008
5	rs117178666	T	C	0.046627	1008
5	rs78877037	G	A	0.340278	1008
5	rs72751936	G	A	0.0208333	1008
5	rs4254919	G	T	0.12996	1008
5	rs145878232	C	G	0.0168651	1008
5	rs117632899	A	G	0.109127	1008
5	rs4576156	G	A	0.12996	1008
5	rs145090613	T	C	0.0267857	1008
5	rs10056889	G	T	0.46627	1008
5	rs62372989	A	G	0.12996	1008
5	rs75346245	G	T	0.047619	1008
5	rs62372990	G	A	0.12996	1008
5	rs112919244	T	A	0.138889	1008
5	rs142191107	C	G	0.0634921	1008
5	rs76732994	C	T	0.0257937	1008
5	rs7293402	G	A	0.131944	1008
5	rs60223495	C	T	0.337302	1008
5	rs74774767	A	G	0.12996	1008
5	rs4615309	A	T	0.337302	1008
5	rs62372996	T	C	0.130952	1008
5	rs8188173	C	G	0.482143	1008
5	rs8188180	C	T	0.479167	1008
5	rs28885449	G	A	0.470238	1008
5	rs4426926	A	G	0.473214	1008
5	rs10062391	C	T	0.338294	1008
5	rs201152532	T	C	0.00892857	1008
5	rs75633602	C	A	0.0376984	1008
5	rs10041094	C	T	0.342262	1008
5	rs62373039	C	T	0.130952	1008
5	rs62373040	G	T	0.130952	1008
5	rs57299032	A	G	0.483135	1008
5	rs116860684	C	T	0.130952	1008
5	rs78174014	A	T	0.342262	1008
5	rs117996113	G	C	0.0515873	1008
5	rs13177136	G	A	0.131944	1008
5	rs13176864	C	A	0.131944	1008
5	rs13177665	G	T	0.131944	1008
5	rs7293310	A	G	0.350198	1008
5	rs62373042	T	A	0.131944	1008
5	rs7293482	A	G	0.483135	1008
5	rs10070596	G	A	0.474206	1008
5	rs113338260	T	C	0.338294	1008
5	rs62373044	A	C	0.338294	1008
5	rs4478331	C	A	0.47123	1008
5	rs78913668	T	A	0.134921	1008
5	rs34040576	T	G	0.474206	1008
5	rs116497679	G	A	0.134921	1008
5	rs13360955	G	A	0.474206	1008
5	rs117698936	G	A	0.0674603	1008
5	rs111699443	C	T	0.0565476	1008
5	rs79983607	A	T	0.134921	1008
5	rs138576387	C	T	0.046627	1008
5	rs62373047	C	T	0.130952	1008
5	rs13436599	C	T	0.35119	1008
5	rs143183438	A	T	0.014881	1008
5	rs10434580	A	G	0.475198	1008
5	rs77219519	T	C	0.0694444	1008
5	rs4569880	T	C	0.485119	1008
5	rs4569881	T	C	0.483135	1008
5	rs4551075	A	T	0.482143	1008
5	rs4569882	C	T	0.34127	1008
5	rs8185343	A	T	0.34127	1008
5	rs145107244	G	C	0.014881	1008
5	rs13362078	G	C	0.482143	1008
5	rs13362103	G	C	0.34127	1008
5	rs80214949	A	T	0.123016	1008
5	rs4440371	A	T	0.34127	1008
5	rs62370860	T	G	0.284722	1008
5	rs4518411	T	C	0.482143	1008
5	rs62370861	C	G	0.130952	1008
5	rs80067547	A	G	0.344246	1008
5	rs13168838	G	C	0.485119	1008
5	rs4428422	T	C	0.47619	1008
5	rs77503717	T	A	0.130952	1008
5	rs4552614	T	C	0.344246	1008
5	rs4489075	G	T	0.485119	1008
5	rs4632807	C	T	0.130952	1008
5	rs4302598	A	G	0.486111	1008
5	rs62370863	G	C	0.130952	1008
5	rs10052339	G	A	0.482143	1008
5	rs34577818	G	T	0.131944	1008
5	rs74418553	G	A	0.131944	1008
5	rs62370865	G	A	0.337302	1008
5	rs62370867	C	T	0.277778	1008
5	rs4321758	T	C	0.0634921	1008
5	rs10043248	T	C	0.483135	1008
5	rs10045812	A	G	0.483135	1008
5	rs10067206	C	T	0.34127	1008
5	rs59968174	C	T	0.481151	1008
5	rs62370870	T	C	0.136905	1008
5	rs62370872	G	A	0.34127	1008
5	rs59057359	G	A	0.473214	1008
5	rs62370890	C	G	0.136905	1008
5	rs62370891	T	A	0.338294	1008
5	rs112526769	A	T	0.133929	1008
5	rs13165481	A	G	0.473214	1008
5	rs13165909	G	A	0.472222	1008
5	rs4499842	C	T	0.482143	1008
5	rs4504391	C	T	0.482143	1008
5	rs10059350	A	T	0.472222	1008
5	rs12654375	A	G	0.482143	1008
5	rs12652371	T	A	0.355159	1008
5	rs10054419	T	G	0.483135	1008
5	rs77699138	G	T	0.12996	1008
5	rs6893390	T	A	0.130952	1008
5	rs4409106	A	G	0.482143	1008
5	rs77432450	T	A	0.015873	1008
5	rs77670908	T	A	0.0873016	1008
5	rs13359665	G	A	0.472222	1008
5	rs58445656	C	T	0.472222	1008
5	rs112450387	A	G	0.134921	1008
5	rs117390482	T	C	0.121032	1008
5	rs139231052	G	A	0.00595238	1008
5	rs8188064	T	G	0.482143	1008
5	rs79043976	C	T	0.12996	1008
5	rs10039509	T	C	0.561508	1008
5	rs8175432	A	G	0.484127	1008
5	rs138812418	C	T	0.339286	1008
5	rs4362951	A	G	0.484127	1008
5	rs8188290	G	T	0.475198	1008
5	rs113889713	T	A	0.131944	1008
5	rs8188051	G	A	0.131944	1008
5	rs4370277	A	G	0.484127	1008
5	rs4484447	A	T	0.483135	1008
5	rs62370895	G	A	0.130952	1008
5	rs138024273	A	G	0.0119048	1008
5	rs4383730	C	G	0.484127	1008
5	rs4431354	T	C	0.485119	1008
5	rs4389698	A	G	0.486111	1008
5	rs35319830	T	C	0.136905	1008
5	rs8188026	C	T	0.483135	1008
5	rs112575737	T	C	0.136905	1008
5	rs34812524	G	A	0.482143	1008
5	rs13190242	G	A	0.473214	1008
5	rs72754041	A	G	0.342262	1008
5	rs13157212	A	C	0.137897	1008
5	rs4426925	G	C	0.484127	1008
5	rs34618959	A	G	0.133929	1008
5	rs80057645	C	T	0.0535714	1008
5	rs12697490	C	T	0.337302	1008
5	rs62370904	C	T	0.134921	1008
5	rs10462100	T	A	0.113095	1008
5	rs4541667	A	G	0.483135	1008
5	rs62370905	C	T	0.135913	1008
5	rs74506389	T	C	0.0644841	1008
5	rs8188072	A	G	0.482143	1008
5	rs35391434	C	A	0.337302	1008
5	rs8185118	G	A	0.342262	1008
5	rs13167350	G	T	0.337302	1008
5	rs4441886	G	A	0.516865	1008
5	rs10067983	T	A	0.47123	1008
5	rs10060199	G	A	0.47123	1008
5	rs4354052	A	T	0.472222	1008
5	rs8188014	G	A	0.33631	1008
5	rs4367307	A	G	0.519841	1008
5	rs4479850	C	T	0.33631	1008
5	rs10079238	A	T	0.516865	1008
5	rs145898342	A	G	0.0347222	1008
5	rs10941722	G	A	0.516865	1008
5	rs12186454	A	C	0.516865	1008
5	rs75189763	G	C	0.0595238	1008
5	rs79230815	T	C	0.135913	1008
5	rs4421114	C	T	0.501984	1008
5	rs78244060	C	A	0.136905	1008
5	rs62370917	C	A	0.268849	1008
5	rs75621330	C	T	0.131944	1008
5	rs116867393	T	G	0.0724206	1008
5	rs10050829	A	G	0.518849	1008
5	rs10067655	G	A	0.518849	1008
5	rs4492123	A	T	0.472222	1008
5	rs150892746	T	C	0.0119048	1008
5	rs57407363	G	T	0.518849	1008
5	rs144131084	A	T	0.0198413	1008
5	rs62370922	A	C	0.135913	1008
5	rs4259174	G	T	0.52877	1008
5	rs142072434	G	A	0.0168651	1008
5	rs10462102	G	A	0.12996	1008
5	rs79187413	G	A	0.128968	1008
5	rs190169526	G	A	0.0327381	1008
5	rs13354272	A	T	0.518849	1008
5	rs13361118	T	C	0.518849	1008
5	rs183839733	G	A	0.0188492	1008
5	rs4498260	G	A	0.517857	1008
5	rs4455568	T	C	0.472222	1008
5	rs11957047	G	A	0.518849	1008
5	rs10941732	G	T	0.527778	1008
5	rs11740578	A	G	0.00297619	1008
5	rs12657581	C	A	0.47123	1008
5	rs4274990	C	T	0.519841	1008
5	rs62370923	A	G	0.12996	1008
5	rs62370924	G	T	0.127976	1008
5	rs13156079	T	C	0.343254	1008
5	rs4455569	C	A	0.527778	1008
5	rs8188009	G	A	0.519841	1008
5	rs4975885	G	A	0.527778	1008
5	rs10064905	A	G	0.517857	1008
5	rs150293029	C	A	0.0198413	1008
5	rs11949490	G	A	0.517857	1008
5	rs12188518	A	G	0.518849	1008
5	rs12515468	G	A	0.425595	1008
5	rs12655634	T	C	0.344246	1008
5	rs4263507	G	T	0.526786	1008
5	rs4277924	G	T	0.526786	1008
5	rs12697495	C	T	0.473214	1008
5	rs78660635	C	T	0.0922619	1008
5	rs10059426	T	C	0.518849	1008
5	rs8185144	G	A	0.517857	1008
5	rs4292455	G	A	0.517857	1008
5	rs4533899	C	T	0.517857	1008
5	rs150735419	C	T	0.119048	1008
5	rs10039961	T	G	0.472222	1008
5	rs143870787	C	T	0.12996	1008
5	rs4585455	C	T	0.0357143	1008
5	rs111785242	A	G	0.518849	1008
5	rs13177151	G	C	0.34127	1008
5	rs28556627	A	G	0.0803571	1008
5	rs10066479	G	A	0.518849	1008
5	rs12515804	C	T	0.518849	1008
5	rs12520938	A	G	0.518849	1008
5	rs4975889	A	C	0.521825	1008
5	rs13175755	C	T	0.0575397	1008
5	rs10941740	G	T	0.520833	1008
5	rs28611436	C	T	0.468254	1008
5	rs4639239	C	T	0.322421	1008
5	rs4601053	T	C	0.47123	1008
5	rs72755668	G	A	0.517857	1008
5	rs76882238	C	T	0.0496032	1008
5	rs117132470	A	G	0.0456349	1008
5	rs10041478	C	T	0.526786	1008
5	rs10042199	C	T	0.518849	1008
5	rs35583419	A	G	0.34127	1008
5	rs4407637	A	T	0.478175	1008
5	rs146472958	C	T	0.0376984	1008
5	rs141021418	A	T	0.0188492	1008
5	rs7720482	T	G	0.519841	1008
5	rs4357046	T	C	0.469246	1008
5	rs4640801	A	T	0.34127	1008
5	rs34170671	C	T	0.338294	1008
5	rs75314767	G	A	0.338294	1008
5	rs115610756	G	A	0.340278	1008
5	rs77167824	C	T	0.468254	1008
5	rs7446602	G	C	0.340278	1008
5	rs190973949	G	A	0.0297619	1008
5	rs13188585	T	C	0.468254	1008
5	rs62372082	T	G	0.127976	1008
5	rs72755677	G	A	0.4375	1008
5	rs111585446	T	G	0.0922619	1008
5	rs139885418	G	A	0.0357143	1008
5	rs62372083	G	T	0.128968	1008
5	rs12697499	T	C	0.468254	1008
5	rs62372085	G	A	0.127976	1008
5	rs4975890	C	T	0.522817	1008
5	rs12655230	A	G	0.469246	1008
5	rs7714540	C	A	0.531746	1008
5	rs7714713	A	G	0.52877	1008
5	rs9686580	T	C	0.531746	1008
5	rs6884716	C	G	0.478175	1008
5	rs34437929	G	C	0.338294	1008
5	rs34186466	G	C	0.468254	1008
5	rs77120057	C	T	0.127976	1008
5	rs7447232	A	T	0.477183	1008
5	rs35436965	C	T	0.00892857	1008
5	rs71620144	C	T	0.338294	1008
5	rs112393756	C	T	0.478175	1008
5	rs34930360	G	T	0.340278	1008
5	rs8185138	C	T	0.126984	1008
5	rs142730899	A	G	0.125992	1008
5	rs62372087	A	G	0.127976	1008
5	rs8185016	T	C	0.478175	1008
5	rs139616689	T	C	0.077381	1008
5	rs8185209	C	T	0.478175	1008
5	rs8188167	A	T	0.478175	1008
5	rs8188193	C	G	0.478175	1008
5	rs10040808	T	C	0.479167	1008
5	rs12658533	A	C	0.469246	1008
5	rs12656601	T	C	0.479167	1008
5	rs12658590	A	T	0.468254	1008
5	rs8185098	A	T	0.469246	1008
5	rs8175395	A	G	0.478175	1008
5	rs8187589	A	G	0.478175	1008
5	rs62372113	C	T	0.126984	1008
5	rs7293357	T	C	0.477183	1008
5	rs62372114	G	A	0.125992	1008
5	rs11486611	C	T	0.47619	1008
5	rs62372115	T	A	0.47619	1008
5	rs144620215	A	G	0.0813492	1008
5	rs28769634	C	T	0.467262	1008
5	rs13190590	T	C	0.47619	1008
5	rs13170769	G	A	0.467262	1008
5	rs28799356	T	G	0.468254	1008
5	rs28778430	C	T	0.342262	1008
5	rs13156708	T	G	0.479167	1008
5	rs141382561	G	C	0.0188492	1008
5	rs13174894	C	T	0.468254	1008
5	rs13157345	T	G	0.478175	1008
5	rs187626379	C	A	0.0367063	1008
5	rs75541287	G	A	0.339286	1008
5	rs7293299	A	T	0.0803571	1008
5	rs8188175	T	C	0.468254	1008
5	rs8188019	G	A	0.340278	1008
5	rs7293302	G	C	0.478175	1008
5	rs116881136	A	G	0.0277778	1008
5	rs13186244	C	T	0.343254	1008
5	rs13186103	A	G	0.478175	1008
5	rs13186255	C	T	0.338294	1008
5	rs7293336	C	G	0.47123	1008
5	rs148080297	A	G	0.0367063	1008
5	rs112283283	G	A	0.467262	1008
5	rs8188207	C	T	0.468254	1008
5	rs8188070	T	C	0.477183	1008
5	rs115198813	T	C	0.00198413	1008
5	rs76096560	C	T	0.118056	1008
5	rs6868984	T	C	0.478175	1008
5	rs6451851	T	A	0.478175	1008
5	rs62372119	C	T	0.126984	1008
5	rs144188601	G	C	0.0119048	1008
5	rs78319904	A	G	0.468254	1008
5	rs147340550	G	T	0.0119048	1008
5	rs12697507	T	G	0.477183	1008
5	rs6451852	T	A	0.468254	1008
5	rs6451853	C	G	0.468254	1008
5	rs6414909	C	G	0.478175	1008
5	rs7445348	G	A	0.339286	1008
5	rs7720735	A	G	0.470238	1008
5	rs7720870	C	T	0.487103	1008
5	rs78089132	C	A	0.127976	1008
5	rs141902652	G	T	0.0109127	1008
5	rs62372121	A	T	0.127976	1008
5	rs189602553	A	G	0.0138889	1008
5	rs76533698	A	G	0.127976	1008
5	rs113409164	G	T	0.127976	1008
5	rs149821933	G	T	0.0367063	1008
5	rs7713759	C	A	0.481151	1008
5	rs28871274	G	A	0.342262	1008
5	rs12653713	T	C	0.478175	1008
5	rs143083416	C	T	0.127976	1008
5	rs13161757	G	A	0.469246	1008
5	rs10054000	C	T	0.469246	1008
5	rs10055950	G	A	0.478175	1008
5	rs10066816	G	T	0.469246	1008
5	rs35874143	G	A	0.469246	1008
5	rs10053434	A	G	0.469246	1008
5	rs10068848	G	A	0.469246	1008
5	rs10068855	G	A	0.469246	1008
5	rs7444177	G	A	0.342262	1008
5	rs76227093	G	A	0.125	1008
5	rs62372125	A	G	0.127976	1008
5	rs10072945	C	T	0.479167	1008
5	rs34347294	G	T	0.469246	1008
5	rs58111642	C	G	0.469246	1008
5	rs10056884	T	A	0.478175	1008
5	rs11743949	A	G	0.477183	1008
5	rs35894183	C	T	0.469246	1008
5	rs13155082	A	G	0.479167	1008
5	rs10053306	G	A	0.478175	1008
5	rs62372145	G	T	0.34127	1008
5	rs12653188	C	G	0.468254	1008
5	rs62372146	C	T	0.125992	1008
5	rs12657327	A	T	0.468254	1008
5	rs59516938	C	T	0.469246	1008
5	rs146775619	T	C	0.014881	1008
5	rs139253674	G	T	0.0109127	1008
5	rs62372147	C	T	0.126984	1008
5	rs10472413	C	A	0.34127	1008
5	rs10038249	T	C	0.478175	1008
5	rs10058962	T	C	0.46627	1008
5	rs8185226	T	C	0.477183	1008
5	rs116891726	A	G	0.124008	1008
5	rs11953347	T	G	0.467262	1008
5	rs13165073	G	A	0.467262	1008
5	rs10055347	G	A	0.467262	1008
5	rs8185105	C	T	0.47619	1008
5	rs13169771	A	T	0.00992063	1008
5	rs58173433	G	A	0.467262	1008
5	rs28840992	A	G	0.47619	1008
5	rs28836583	T	C	0.467262	1008
5	rs28841282	C	T	0.467262	1008
5	rs28882807	C	T	0.467262	1008
5	rs8185376	A	G	0.477183	1008
5	rs6451854	C	G	0.477183	1008
5	rs80225299	C	G	0.0813492	1008
5	rs12651760	A	C	0.467262	1008
5	rs143285294	T	G	0.0535714	1008
5	rs12656025	G	A	0.467262	1008
5	rs12658237	T	G	0.467262	1008
5	rs35142578	C	T	0.467262	1008
5	rs10213813	C	G	0.339286	1008
5	rs146209290	G	A	0.0198413	1008
5	rs111551556	T	C	0.128968	1008
5	rs8185217	G	A	0.478175	1008
5	rs10066664	T	A	0.468254	1008
5	rs13178648	G	A	0.47619	1008
5	rs13160523	T	A	0.467262	1008
5	rs13178604	A	G	0.467262	1008
5	rs145234801	C	T	0.0744048	1008
5	rs8188295	G	A	0.340278	1008
5	rs62372152	T	C	0.468254	1008
5	rs11958686	T	G	0.478175	1008
5	rs112219245	T	C	0.568452	1008
5	rs113792509	G	A	0.127976	1008
5	rs8188245	A	G	0.568452	1008
5	rs34009314	C	T	0.477183	1008
5	rs8175440	A	G	0.477183	1008
5	rs8185198	T	C	0.128968	1008
5	rs13155792	T	C	0.496032	1008
5	rs13173767	G	A	0.487103	1008
5	rs7293353	G	A	0.478175	1008
5	rs115841677	C	T	0.0744048	1008
5	rs116225379	G	A	0.0188492	1008
5	rs146088012	G	C	0.00892857	1008
5	rs117500988	G	T	0.0248016	1008
5	rs12108841	A	C	0.468254	1008
5	rs11950077	A	G	0.479167	1008
5	rs28798176	T	G	0.468254	1008
5	rs7293335	T	C	0.477183	1008
5	rs62370762	C	A	0.127976	1008
5	rs140052418	T	C	0.0793651	1008
5	rs8185114	T	C	0.478175	1008
5	rs8185362	C	G	0.468254	1008
5	rs8185363	C	T	0.468254	1008
5	rs8175408	T	A	0.477183	1008
5	rs8188276	A	G	0.478175	1008
5	rs8185101	A	G	0.478175	1008
5	rs8185111	C	G	0.477183	1008
5	rs10078928	C	T	0.468254	1008
5	rs13188002	G	A	0.478175	1008
5	rs13187899	C	T	0.468254	1008
5	rs7293424	G	T	0.478175	1008
5	rs7293421	A	T	0.468254	1008
5	rs10059377	T	C	0.468254	1008
5	rs10053240	G	A	0.468254	1008
5	rs10053475	C	A	0.339286	1008
5	rs8188231	A	G	0.478175	1008
5	rs8188233	C	T	0.468254	1008
5	rs8188133	T	C	0.469246	1008
5	rs8188258	G	T	0.479167	1008
5	rs61270764	C	G	0.0753968	1008
5	rs13180635	A	G	0.340278	1008
5	rs8188012	A	G	0.478175	1008
5	rs10076606	G	T	0.478175	1008
5	rs13186251	G	T	0.468254	1008
5	rs10078628	C	A	0.468254	1008
5	rs62370765	G	C	0.127976	1008
5	rs10065920	A	G	0.478175	1008
5	rs8188292	T	A	0.479167	1008
5	rs148450391	C	A	0.0178571	1008
5	rs7293420	G	A	0.468254	1008
5	rs7293423	G	A	0.468254	1008
5	rs10054896	C	T	0.468254	1008
5	rs10055046	C	T	0.468254	1008
5	rs10063187	T	G	0.468254	1008
5	rs10055176	C	T	0.468254	1008
5	rs117359443	G	A	0.00992063	1008
5	rs8185384	G	A	0.468254	1008
5	rs8175415	T	C	0.479167	1008
5	rs62370766	C	T	0.127976	1008
5	rs8185214	T	A	0.34127	1008
5	rs35936595	A	C	0.478175	1008
5	rs35577984	T	G	0.478175	1008
5	rs8188004	A	G	0.478175	1008
5	rs8188008	A	G	0.469246	1008
5	rs8188010	C	T	0.47123	1008
5	rs189749148	T	C	0.0605159	1008
5	rs8188058	C	T	0.469246	1008
5	rs62370770	T	C	0.479167	1008
5	rs62370785	C	T	0.127976	1008
5	rs62370786	C	T	0.127976	1008
5	rs141175297	C	T	0.479167	1008
5	rs150966436	A	T	0.0565476	1008
5	rs142593267	C	T	0.0337302	1008
5	rs61187820	A	G	0.480159	1008
5	rs62370796	C	T	0.127976	1008
5	rs62370797	T	G	0.127976	1008
5	rs10075544	A	C	0.469246	1008
5	rs10075547	A	G	0.34127	1008
5	rs10075550	A	G	0.478175	1008
5	rs62370798	G	C	0.127976	1008
5	rs35247978	G	T	0.34127	1008
5	rs8188049	G	A	0.469246	1008
5	rs8188197	T	G	0.478175	1008
5	rs8188050	C	G	0.479167	1008
5	rs62370799	C	G	0.127976	1008
5	rs35553774	A	G	0.469246	1008
5	rs13188786	A	G	0.479167	1008
5	rs10064792	C	T	0.479167	1008
5	rs10072776	T	G	0.479167	1008
5	rs10941746	A	C	0.479167	1008
5	rs11958516	T	G	0.469246	1008
5	rs7293337	T	G	0.479167	1008
5	rs146995798	G	A	0.110119	1008
5	rs7293346	T	G	0.469246	1008
5	rs8188239	G	A	0.469246	1008
5	rs80209325	T	C	0.0496032	1008
5	rs8188241	A	G	0.571429	1008
5	rs13168431	C	T	0.479167	1008
5	rs13168463	C	T	0.350198	1008
5	rs7293306	A	C	0.34127	1008
5	rs117683361	G	T	0.00992063	1008
5	rs77068171	C	T	0.564484	1008
5	rs7293315	A	G	0.465278	1008
5	rs59660247	T	C	0.478175	1008
5	rs59725169	A	G	0.469246	1008
5	rs61160862	T	A	0.469246	1008
5	rs13155263	G	A	0.34127	1008
5	rs62370804	C	G	0.127976	1008
5	rs34492793	G	A	0.469246	1008
5	rs150392113	A	G	0.0843254	1008
5	rs8185137	A	C	0.127976	1008
5	rs8175401	G	T	0.469246	1008
5	rs34532845	C	A	0.34127	1008
5	rs11960110	T	G	0.479167	1008
5	rs35550270	C	T	0.469246	1008
5	rs13166566	C	T	0.479167	1008
5	rs7293461	A	G	0.469246	1008
5	rs34216540	C	G	0.34127	1008
5	rs34361661	C	T	0.469246	1008
5	rs13172097	A	G	0.479167	1008
5	rs11958464	C	T	0.469246	1008
5	rs11951944	A	T	0.469246	1008
5	rs8175409	T	G	0.482143	1008
5	rs8188279	C	T	0.469246	1008
5	rs10076982	G	A	0.469246	1008
5	rs10061974	A	G	0.469246	1008
5	rs11953025	A	T	0.469246	1008
5	rs11959541	C	T	0.469246	1008
5	rs11953028	A	T	0.469246	1008
5	rs8185115	A	T	0.478175	1008
5	rs8185185	G	C	0.479167	1008
5	rs75580595	G	A	0.200397	1008
5	rs10051107	G	A	0.469246	1008
5	rs10051125	C	T	0.469246	1008
5	rs8188186	C	T	0.469246	1008
5	rs8188054	T	G	0.480159	1008
5	rs13159863	C	T	0.469246	1008
5	rs185359011	G	A	0.0347222	1008
5	rs8188219	C	T	0.469246	1008
5	rs8188224	A	T	0.469246	1008
5	rs10434612	C	T	0.469246	1008
5	rs10434613	A	G	0.469246	1008
5	rs13165719	G	C	0.469246	1008
5	rs116896607	T	C	0.126984	1008
5	rs10063585	T	C	0.469246	1008
5	rs10061101	A	C	0.479167	1008
5	rs8185008	A	G	0.469246	1008
5	rs13181575	G	A	0.34127	1008
5	rs8185018	C	T	0.470238	1008
5	rs117079880	C	T	0.0376984	1008
5	rs10078560	C	G	0.47123	1008
5	rs8188061	A	G	0.470238	1008
5	rs8188062	C	T	0.470238	1008
5	rs8188104	A	T	0.470238	1008
5	rs13154320	C	G	0.470238	1008
5	rs140788239	G	C	0.126984	1008
5	rs10052784	C	T	0.470238	1008
5	rs10052940	G	A	0.470238	1008
5	rs10060832	T	G	0.345238	1008
5	rs79781808	T	C	0.478175	1008
5	rs13164666	A	T	0.469246	1008
5	rs10064681	T	C	0.479167	1008
5	rs144404842	G	T	0.0327381	1008
5	rs10056731	C	T	0.478175	1008
5	rs12109835	A	G	0.479167	1008
5	rs12109014	C	T	0.470238	1008
5	rs62370827	C	T	0.478175	1008
5	rs62370828	G	A	0.469246	1008
5	rs13157222	T	C	0.478175	1008
5	rs8185049	A	G	0.478175	1008
5	rs8185059	G	A	0.469246	1008
5	rs8185092	G	A	0.469246	1008
5	rs7293362	C	T	0.469246	1008
5	rs71620155	T	C	0.094246	1008
5	rs7293508	T	C	0.469246	1008
5	rs10035118	A	G	0.469246	1008
5	rs7293323	T	C	0.469246	1008
5	rs7293466	G	T	0.469246	1008
5	rs7293469	A	T	0.469246	1008
5	rs8185275	C	G	0.259921	1008
5	rs7293470	A	T	0.469246	1008
5	rs13172845	G	A	0.47123	1008
5	rs76940661	G	T	0.00396825	1008
5	rs8188250	A	G	0.469246	1008
5	rs13178571	A	T	0.469246	1008
5	rs13178889	A	G	0.469246	1008
5	rs181383140	C	A	0.00892857	1008
5	rs13179724	G	C	0.0863095	1008
5	rs8185050	C	T	0.246032	1008
5	rs61252746	G	A	0.34127	1008
5	rs62370854	A	T	0.127976	1008
5	rs13189671	G	A	0.571429	1008
5	rs13189439	A	G	0.572421	1008
5	rs13171832	T	C	0.573413	1008
5	rs73105418	T	C	0.127976	1008
5	rs62370855	A	G	0.127976	1008
5	rs12697539	C	A	0.477183	1008
5	rs10056067	A	G	0.479167	1008
5	rs12697541	C	A	0.469246	1008
5	rs12697543	A	C	0.478175	1008
5	rs10043557	G	A	0.469246	1008
5	rs8185240	T	G	0.575397	1008
5	rs8185242	T	C	0.584325	1008
5	rs62370856	G	A	0.127976	1008
5	rs10074483	T	A	0.34127	1008
5	rs8188123	A	G	0.674603	1008
5	rs28868066	G	A	0.393849	1008
5	rs28820612	T	C	0.575397	1008
5	rs13180509	T	A	0.585317	1008
5	rs28892397	C	T	0.469246	1008
5	rs35080434	C	T	0.575397	1008
5	rs34259003	C	T	0.575397	1008
5	rs10055263	A	C	0.575397	1008
5	rs10078261	T	C	0.576389	1008
5	rs142043681	A	G	0.0644841	1008
5	rs8185254	C	T	0.0505952	1008
5	rs62370858	A	G	0.127976	1008
5	rs8188196	A	G	0.469246	1008
5	rs117464276	C	T	0.00992063	1008
5	rs8188113	T	A	0.576389	1008
5	rs8175437	A	G	0.576389	1008
5	rs8188149	T	C	0.58631	1008
5	rs12654950	A	G	0.576389	1008
5	rs13436333	A	C	0.575397	1008
5	rs13436334	A	C	0.585317	1008
5	rs8175405	A	T	0.573413	1008
5	rs8188148	A	G	0.573413	1008
5	rs62370859	A	C	0.128968	1008
5	rs11525750	G	A	0.128968	1008
5	rs10051371	C	T	0.470238	1008
5	rs77379787	A	G	0.122024	1008
5	rs75214427	T	C	0.128968	1008
5	rs11949119	C	T	0.128968	1008
5	rs10473416	G	C	0.56746	1008
5	rs8188100	T	A	0.445437	1008
5	rs4975908	T	C	0.583333	1008
5	rs8185339	C	G	0.445437	1008
5	rs4975961	T	A	0.584325	1008
5	rs112439750	C	T	0.128968	1008
5	rs8188011	C	A	0.128968	1008
5	rs62372560	C	T	0.128968	1008
5	rs8175363	A	G	0.573413	1008
5	rs62372561	T	A	0.128968	1008
5	rs8185287	T	A	0.480159	1008
5	rs8185071	G	T	0.34127	1008
5	rs8185100	A	G	0.58631	1008
5	rs10072283	G	A	0.342262	1008
5	rs62372562	C	T	0.128968	1008
5	rs4128583	C	T	0.472222	1008
5	rs4128582	C	T	0.342262	1008
5	rs4128581	G	A	0.342262	1008
5	rs8185235	C	T	0.342262	1008
5	rs8185047	T	C	0.342262	1008
5	rs8188185	G	A	0.128968	1008
5	rs7293453	G	A	0.342262	1008
5	rs7293427	T	C	0.47123	1008
5	rs8185387	A	C	0.446429	1008
5	rs10078317	C	T	0.342262	1008
5	rs58902336	C	A	0.12996	1008
5	rs10056653	T	A	0.575397	1008
5	rs10058430	T	C	0.575397	1008
5	rs4975928	C	G	0.575397	1008
5	rs4975933	A	T	0.445437	1008
5	rs4975936	A	G	0.575397	1008
5	rs7293503	T	A	0.573413	1008
5	rs7293504	T	C	0.574405	1008
5	rs7293400	C	T	0.582341	1008
5	rs7293505	T	C	0.574405	1008
5	rs8188169	A	G	0.445437	1008
5	rs7293434	A	G	0.56746	1008
5	rs4975948	A	G	0.574405	1008
5	rs4975949	T	A	0.574405	1008
5	rs8188044	T	C	0.128968	1008
5	rs12110093	C	T	0.575397	1008
5	rs7293390	T	C	0.55754	1008
5	rs7293516	C	T	0.573413	1008
5	rs8185043	C	A	0.426587	1008
5	rs139112978	T	A	0.0347222	1008
5	rs8185053	G	T	0.65873	1008
5	rs8185054	A	G	0.703373	1008
5	rs8185055	A	C	0.520833	1008
5	rs8185255	C	T	0.520833	1008
5	rs8175379	T	A	0.65873	1008
5	rs8185259	C	T	0.530754	1008
5	rs79332954	C	G	0.0724206	1008
5	rs8188199	C	T	0.65873	1008
5	rs10058281	C	A	0.530754	1008
5	rs10066477	T	C	0.65873	1008
5	rs10941754	G	T	0.530754	1008
5	rs8185319	G	A	0.127976	1008
5	rs4975957	A	G	0.527778	1008
5	rs10941755	G	C	0.65873	1008
5	rs10069060	T	C	0.65873	1008
5	rs10061030	C	G	0.530754	1008
5	rs10063007	G	A	0.53373	1008
5	rs13184479	A	G	0.53373	1008
5	rs10941759	G	A	0.52381	1008
5	rs10805711	A	C	0.53373	1008
5	rs10941760	C	T	0.52381	1008
5	rs62372592	C	T	0.127976	1008
5	rs72762266	G	T	0.0347222	1008
5	rs10941761	C	T	0.530754	1008
5	rs188726294	A	C	0.0327381	1008
5	rs8185213	G	A	0.65873	1008
5	rs112128194	T	A	0.127976	1008
5	rs186329670	T	C	0.0327381	1008
5	rs140000001	C	T	0.0267857	1008
5	rs10078400	T	C	0.281746	1008
5	rs4975958	C	A	0.65873	1008
5	rs35993179	C	T	0.00992063	1008
5	rs140104971	C	T	0.0337302	1008
5	rs62372595	C	T	0.127976	1008
5	rs35894268	C	A	0.00992063	1008
5	rs13173369	T	C	0.00992063	1008
5	rs13153857	G	C	0.00992063	1008
5	rs13173725	T	A	0.00992063	1008
5	rs13173740	T	C	0.00992063	1008
5	rs71620163	T	C	0.00992063	1008
5	rs79777078	C	T	0.127976	1008
5	rs13159373	A	G	0.00992063	1008
5	rs8185184	A	C	0.530754	1008
5	rs78881804	T	C	0.0277778	1008
5	rs12657760	C	T	0.530754	1008
5	rs12657764	C	T	0.530754	1008
5	rs4975959	G	A	0.740079	1008
5	rs10058966	A	G	0.530754	1008
5	rs75504252	C	T	0.0714286	1008
5	rs4975960	T	C	0.52877	1008
5	rs76166555	A	C	0.0912698	1008
5	rs8185313	T	G	0.519841	1008
5	rs10045429	C	T	0.519841	1008
5	rs117443525	C	G	0.0595238	1008
5	rs4975962	C	T	0.52877	1008
5	rs113432056	C	T	0.138889	1008
5	rs8175348	A	T	0.65873	1008
5	rs8185037	T	G	0.52877	1008
5	rs8185041	T	C	0.52877	1008
5	rs149729866	G	T	0.0198413	1008
5	rs7293474	A	G	0.52877	1008
5	rs8185289	G	T	0.52877	1008
5	rs8185331	G	A	0.519841	1008
5	rs8185145	T	A	0.52877	1008
5	rs8185332	C	T	0.519841	1008
5	rs112492423	A	G	0.130952	1008
5	rs8185335	C	T	0.519841	1008
5	rs10060661	A	G	0.52877	1008
5	rs13161439	T	C	0.52877	1008
5	rs9292936	C	T	0.52877	1008
5	rs4975963	A	G	0.52877	1008
5	rs4975964	G	A	0.52877	1008
5	rs4975965	A	G	0.518849	1008
5	rs10065314	A	G	0.52877	1008
5	rs139615907	G	A	0.0436508	1008
5	rs10472415	A	C	0.52877	1008
5	rs4975966	T	C	0.519841	1008
5	rs10054134	C	T	0.517857	1008
5	rs76651943	C	T	0.123016	1008
5	rs13168483	G	A	0.522817	1008
5	rs13168085	A	T	0.527778	1008
5	rs10064455	T	G	0.66369	1008
5	rs4975967	T	C	0.52381	1008
5	rs80053467	C	T	0.12996	1008
5	rs4975910	G	T	0.853175	1008
5	rs10060528	G	C	0.531746	1008
5	rs8188068	A	G	0.531746	1008
5	rs8188077	A	G	0.517857	1008
5	rs4975968	A	G	0.527778	1008
5	rs62372630	C	G	0.12996	1008
5	rs4975969	T	A	0.527778	1008
5	rs4975970	C	T	0.527778	1008
5	rs4975971	A	G	0.519841	1008
5	rs34159378	A	G	0.515873	1008
5	rs62372631	G	A	0.12996	1008
5	rs4975911	T	C	0.518849	1008
5	rs4975972	G	A	0.518849	1008
5	rs10065149	C	T	0.519841	1008
5	rs10063520	T	C	0.52877	1008
5	rs8185256	A	G	0.52877	1008
5	rs117653892	T	G	0.0853175	1008
5	rs140936940	G	A	0.12996	1008
5	rs4975973	C	T	0.65873	1008
5	rs8185312	C	T	0.52877	1008
5	rs8185314	G	T	0.518849	1008
5	rs8185180	T	A	0.52877	1008
5	rs12516847	C	A	0.656746	1008
5	rs10434615	C	A	0.664683	1008
5	rs12523279	A	G	0.52877	1008
5	rs12697557	G	A	0.52877	1008
5	rs9717195	A	G	0.519841	1008
5	rs9716588	G	A	0.52877	1008
5	rs75760365	G	A	0.0347222	1008
5	rs8185253	G	T	0.52877	1008
5	rs35503553	A	G	0.52877	1008
5	rs111444997	C	G	0.130952	1008
5	rs72762292	G	A	0.66369	1008
5	rs8185010	A	G	0.664683	1008
5	rs10059495	A	T	0.527778	1008
5	rs76137720	C	T	0.0714286	1008
5	rs12697560	A	G	0.75496	1008
5	rs4975974	G	A	0.527778	1008
5	rs4975975	C	A	0.527778	1008
5	rs4975976	T	C	0.527778	1008
5	rs113130486	C	T	0.135913	1008
5	rs4975977	C	T	0.517857	1008
5	rs4975978	A	T	0.527778	1008
5	rs149992967	C	T	0.0753968	1008
5	rs10066145	G	A	0.699405	1008
5	rs117965403	A	G	0.031746	1008
5	rs12514163	A	C	0.527778	1008
5	rs12514178	A	G	0.527778	1008
5	rs75222504	G	A	0.0753968	1008
5	rs8185192	G	A	0.527778	1008
5	rs8188158	C	T	0.518849	1008
5	rs8188159	C	T	0.66369	1008
5	rs8188184	G	C	0.66369	1008
5	rs8185249	C	T	0.662698	1008
5	rs8175389	T	C	0.518849	1008
5	rs8175427	G	T	0.52877	1008
5	rs8188221	C	T	0.527778	1008
5	rs62372640	T	A	0.135913	1008
5	rs8185292	C	T	0.518849	1008
5	rs8185095	T	A	0.518849	1008
5	rs8185301	C	T	0.517857	1008
5	rs4975979	C	G	0.527778	1008
5	rs4975912	T	C	0.532738	1008
5	rs10461766	G	A	0.134921	1008
5	rs72764106	C	T	0.0753968	1008
5	rs4975913	T	C	0.52877	1008
5	rs7293494	T	G	0.518849	1008
5	rs113808169	T	C	0.52877	1008
5	rs62372641	C	A	0.134921	1008
5	rs112874675	A	G	0.699405	1008
5	rs149621186	T	C	0.518849	1008
5	rs114220479	C	T	0.519841	1008
5	rs117201027	G	A	0.134921	1008
5	rs148999138	A	G	0.52877	1008
5	rs62372642	G	A	0.134921	1008
5	rs62372644	G	T	0.134921	1008
5	rs201599743	G	A	0.0357143	1008
5	rs10053694	T	C	0.455357	1008
5	rs8185385	G	A	0.445437	1008
5	rs4128261	G	A	0.455357	1008
5	rs113198380	C	T	0.52877	1008
5	rs150699607	A	G	0.518849	1008
5	rs4975984	A	G	0.52877	1008
5	rs76786173	T	C	0.0813492	1008
5	rs8175383	A	C	0.518849	1008
5	rs10037109	C	G	0.52877	1008
5	rs4975991	G	C	0.52877	1008
5	rs4975918	A	T	0.66369	1008
5	rs4975919	A	G	0.529762	1008
5	rs4975920	C	T	0.519841	1008
5	rs4975992	G	T	0.530754	1008
5	rs202144568	T	A	0.0486111	1008
5	rs4975993	C	T	0.530754	1008
5	rs111730907	G	T	0.0724206	1008
5	rs12521795	A	G	0.530754	1008
5	rs10068278	T	C	0.530754	1008
5	rs10061916	G	T	0.530754	1008
5	rs10941789	G	A	0.530754	1008
5	rs4975994	T	C	0.530754	1008
5	rs7293345	C	T	0.530754	1008
5	rs55638678	C	G	0.527778	1008
5	rs10066140	C	T	0.52877	1008
5	rs11745763	G	A	0.52877	1008
5	rs10941791	T	C	0.52877	1008
5	rs4975995	T	C	0.813492	1008
5	rs4975923	T	A	0.52877	1008
5	rs4975924	C	T	0.519841	1008
5	rs4975925	G	A	0.52877	1008
5	rs4975926	C	T	0.52877	1008
5	rs140509217	T	C	0.0724206	1008
5	rs35887056	G	A	0.047619	1008
5	rs8185360	G	A	0.66369	1008
5	rs117838529	C	A	0.128968	1008
5	rs112288658	C	T	0.519841	1008
5	rs10941794	G	T	0.662698	1008
5	rs8185064	C	T	0.529762	1008
5	rs141817936	A	G	0.0347222	1008
5	rs8185283	T	C	0.519841	1008
5	rs8185067	A	C	0.52877	1008
5	rs10060049	A	T	0.518849	1008
5	rs10073477	T	C	0.66369	1008
5	rs147445858	T	G	0.134921	1008
5	rs12513534	A	G	0.527778	1008
5	rs8185103	A	G	0.518849	1008
5	rs8185379	T	C	0.52877	1008
5	rs8185380	T	G	0.527778	1008
5	rs8175407	G	C	0.749008	1008
5	rs8185178	C	T	0.517857	1008
5	rs8185186	G	A	0.517857	1008
5	rs8185182	A	G	0.527778	1008
5	rs8185238	G	A	0.077381	1008
5	rs10070024	C	G	0.517857	1008
5	rs10070136	C	T	0.518849	1008
5	rs12189292	T	A	0.66369	1008
5	rs7446876	G	C	0.66369	1008
5	rs10072066	C	G	0.66369	1008
5	rs10462113	G	A	0.517857	1008
5	rs10941797	A	G	0.527778	1008
5	rs79206774	A	T	0.030754	1008
5	rs10076113	C	T	0.52877	1008
5	rs10076230	G	A	0.52877	1008
5	rs10462115	T	C	0.52877	1008
5	rs10461770	C	T	0.519841	1008
5	rs10941801	C	T	0.52877	1008
5	rs11750263	C	T	0.52877	1008
5	rs11740690	T	G	0.52877	1008
5	rs35335986	A	C	0.52877	1008
5	rs12153005	T	A	0.431548	1008
5	rs12652297	C	T	0.518849	1008
5	rs28890529	A	G	0.66369	1008
5	rs13184337	T	G	0.529762	1008
5	rs78707394	T	C	0.134921	1008
5	rs10941803	C	T	0.52877	1008
5	rs36019653	T	C	0.52877	1008
5	rs34101830	T	A	0.519841	1008
5	rs13354339	A	G	0.52877	1008
5	rs13358908	C	T	0.518849	1008
5	rs28823684	G	A	0.52877	1008
5	rs185728853	G	A	0.00992063	1008
5	rs62388176	G	A	0.134921	1008
5	rs111905787	C	T	0.697421	1008
5	rs12656982	C	T	0.66369	1008
5	rs4975927	C	T	0.519841	1008
5	rs375872680	T	A	0.078373	1008
5	rs77658617	G	A	0.134921	1008
5	rs7293371	G	T	0.52877	1008
5	rs8185150	A	C	0.52877	1008
5	rs10073687	G	A	0.52877	1008
5	rs114223220	A	C	0.52877	1008
5	rs34693648	T	G	0.52877	1008
5	rs62388184	C	G	0.134921	1008
5	rs62388185	A	G	0.134921	1008
5	rs4975902	A	G	0.52877	1008
5	rs12652727	T	C	0.518849	1008
5	rs12655159	A	G	0.66369	1008
5	rs12655160	A	G	0.747024	1008
5	rs12515240	T	C	0.52877	1008
5	rs150228449	G	A	0.0763889	1008
5	rs10058065	T	C	0.52877	1008
5	rs28874955	T	A	0.52877	1008
5	rs28753157	C	T	0.52877	1008
5	rs8185127	A	G	0.134921	1008
5	rs150769887	G	T	0.52877	1008
5	rs10054179	G	A	0.520833	1008
5	rs10062216	T	C	0.696429	1008
5	rs145767256	G	C	0.0704365	1008
5	rs8185011	T	C	0.52877	1008
5	rs10941806	C	T	0.519841	1008
5	rs8188198	A	G	0.66369	1008
5	rs4975929	C	T	0.527778	1008
5	rs10941808	C	T	0.135913	1008
5	rs4975930	A	C	0.52877	1008
5	rs4975931	A	T	0.565476	1008
5	rs4975932	T	C	0.577381	1008
5	rs13170159	T	C	0.577381	1008
5	rs10805718	A	G	0.577381	1008
5	rs10066426	A	G	0.712302	1008
5	rs10051501	G	A	0.515873	1008
5	rs4975903	C	G	0.685516	1008
5	rs13180478	T	C	0.575397	1008
5	rs11949371	G	A	0.526786	1008
5	rs368551691	G	T	0.0992063	1008
5	rs10055898	G	A	0.526786	1008
5	rs4975937	T	A	0.576389	1008
5	rs13160126	T	C	0.746032	1008
5	rs76100751	C	T	0.0744048	1008
5	rs372995748	G	A	0.00992063	1008
5	rs4975938	T	A	0.516865	1008
5	rs8188108	G	A	0.516865	1008
5	rs13165344	C	T	0.525794	1008
5	rs111294297	A	T	0.516865	1008
5	rs34745294	T	C	0.662698	1008
5	rs61351693	A	T	0.515873	1008
5	rs12654872	C	T	0.0684524	1008
5	rs4975940	A	G	0.525794	1008
5	rs4975941	G	A	0.515873	1008
5	rs4975942	C	A	0.514881	1008
5	rs8188228	A	G	0.525794	1008
5	rs8188255	G	C	0.515873	1008
5	rs8188256	G	C	0.524802	1008
5	rs10214016	G	T	0.524802	1008
5	rs138809867	G	T	0.0198413	1008
5	rs10214255	T	C	0.515873	1008
5	rs12655987	G	C	0.0684524	1008
5	rs10214256	T	C	0.515873	1008
5	rs12518698	G	A	0.514881	1008
5	rs12513540	A	G	0.525794	1008
5	rs7293440	C	T	0.525794	1008
5	rs7293442	C	A	0.514881	1008
5	rs7293325	T	G	0.520833	1008
5	rs7293446	C	T	0.515873	1008
5	rs10213721	A	G	0.515873	1008
5	rs10214118	C	T	0.524802	1008
5	rs113734087	T	C	0.515873	1008
5	rs140637026	C	G	0.514881	1008
5	rs62389474	C	T	0.136905	1008
5	rs11748472	G	A	0.524802	1008
5	rs10941816	T	G	0.524802	1008
5	rs28873151	G	A	0.514881	1008
5	rs28847123	T	A	0.514881	1008
5	rs28855077	T	G	0.514881	1008
5	rs13157277	G	A	0.524802	1008
5	rs7293405	C	T	0.525794	1008
5	rs7293512	T	C	0.525794	1008
5	rs7293436	G	A	0.525794	1008
5	rs12652814	A	T	0.525794	1008
5	rs13163178	C	T	0.525794	1008
5	rs201883142	A	T	0.0297619	1008
5	rs8185233	G	A	0.525794	1008
5	rs143353789	G	A	0.135913	1008
5	rs140057369	C	T	0.0168651	1008
5	rs138083847	A	C	0.525794	1008
5	rs10043706	G	A	0.525794	1008
5	rs8185324	G	A	0.515873	1008
5	rs8185321	A	T	0.516865	1008
5	rs8185325	C	T	0.662698	1008
5	rs8185329	C	T	0.525794	1008
5	rs8185334	G	A	0.516865	1008
5	rs10060408	A	T	0.525794	1008
5	rs10053509	T	C	0.516865	1008
5	rs10053628	T	G	0.515873	1008
5	rs7293486	T	A	0.662698	1008
5	rs4975947	G	A	0.515873	1008
5	rs12173253	C	G	0.136905	1008
5	rs200892626	C	T	0.0198413	1008
5	rs12515963	T	C	0.516865	1008
5	rs12523549	G	T	0.662698	1008
5	rs12515999	T	A	0.525794	1008
5	rs138201544	C	T	0.0297619	1008
5	rs36031455	C	T	0.525794	1008
5	rs62389521	C	A	0.136905	1008
5	rs12518422	A	G	0.445437	1008
5	rs10080117	C	A	0.525794	1008
5	rs143816630	G	A	0.046627	1008
5	rs184831150	C	G	0.0505952	1008
5	rs142822953	G	A	0.525794	1008
5	rs149660212	G	C	0.0535714	1008
5	rs62389523	T	G	0.136905	1008
5	rs62389524	C	T	0.137897	1008
5	rs35095616	C	T	0.046627	1008
5	rs12522625	G	A	0.515873	1008
5	rs10941822	A	G	0.525794	1008
5	rs10941823	C	T	0.515873	1008
5	rs13187523	A	G	0.525794	1008
5	rs145275480	T	C	0.525794	1008
5	rs139157043	T	C	0.525794	1008
5	rs8185088	G	A	0.515873	1008
5	rs8185303	T	G	0.525794	1008
5	rs12652607	C	T	0.515873	1008
5	rs375736520	T	A	0.0833333	1008
5	rs8188260	G	A	0.525794	1008
5	rs8185354	G	A	0.517857	1008
5	rs8185356	C	T	0.525794	1008
5	rs8185366	G	C	0.515873	1008
5	rs8188071	G	A	0.651786	1008
5	rs10062139	C	T	0.515873	1008
5	rs59918341	T	A	0.0813492	1008
5	rs10941826	A	G	0.516865	1008
5	rs10064160	G	A	0.525794	1008
5	rs8185248	A	G	0.525794	1008
5	rs7293455	C	T	0.660714	1008
5	rs10071996	A	G	0.525794	1008
5	rs77151869	G	A	0.077381	1008
5	rs8188226	G	A	0.685516	1008
5	rs7293480	A	G	0.696429	1008
5	rs10043849	A	G	0.662698	1008
5	rs10043876	A	G	0.525794	1008
5	rs4975954	T	C	0.516865	1008
5	rs62390069	A	G	0.136905	1008
5	rs8175436	C	T	0.525794	1008
5	rs58729263	G	A	0.515873	1008
5	rs12659028	A	G	0.525794	1008
5	rs4975905	A	G	0.662698	1008
5	rs11744550	G	A	0.525794	1008
5	rs10941827	T	C	0.524802	1008
5	rs12521357	T	A	0.525794	1008
5	rs12513512	A	G	0.525794	1008
5	rs13154405	G	T	0.525794	1008
5	rs10035288	A	G	0.525794	1008
5	rs13178754	T	C	0.525794	1008
5	rs10035927	A	G	0.525794	1008
5	rs201681642	C	A	0.0416667	1008
5	rs10044454	T	C	0.525794	1008
5	rs145928936	C	A	0.0744048	1008
5	rs7293471	A	G	0.662698	1008
5	rs4975955	T	C	0.525794	1008
5	rs28816182	A	G	0.525794	1008
5	rs4975956	A	C	0.525794	1008
```
