## Supplementary material for "Characterization of shared and ancestry-specific signals driving complex traits using multi-ancestry fine-mapping": s2_ref.bim

```
5	rs12520604	0	44476872	A	C
5	rs747187	0	44477232	G	A
5	rs1482684	0	44478742	A	G
5	rs78528704	0	44479794	G	A
5	rs1384450	0	44480144	T	C
5	rs11950046	0	44481274	C	T
5	rs144099389	0	44481388	A	G
5	rs117532944	0	44481396	A	C
5	rs74938811	0	44482225	A	G
5	rs117249617	0	44483299	C	T
5	rs148036172	0	44483861	A	T
5	rs75412157	0	44485725	G	T
5	rs10461757	0	44486748	C	T
5	rs16901870	0	44487358	G	T
5	rs1482691	0	44487477	A	C
5	rs16901871	0	44487501	T	A
5	rs79102645	0	44487978	A	G
5	rs12516346	0	44488156	C	A
5	rs1482690	0	44488840	A	T
5	rs34119371	0	44489695	A	G
5	rs76505202	0	44490326	C	T
5	rs6865230	0	44490470	G	A
5	rs79619877	0	44490529	C	A
5	rs6865011	0	44490550	C	T
5	rs6865330	0	44490799	A	G
5	rs57068965	0	44491906	T	A
5	rs16901875	0	44491975	T	C
5	rs72748075	0	44492340	T	G
5	rs1384454	0	44492998	T	C
5	rs117438345	0	44493017	G	A
5	rs56323939	0	44493802	G	A
5	rs76918470	0	44493948	G	A
5	rs72748077	0	44493979	G	C
5	rs10941667	0	44494681	A	G
5	rs1384453	0	44496114	C	T
5	rs117692400	0	44497861	G	C
5	rs7730866	0	44500469	C	T
5	rs78327666	0	44501402	T	G
5	rs10941668	0	44503164	G	A
5	rs138182379	0	44504060	G	C
5	rs1825237	0	44504199	C	T
5	rs79350479	0	44504519	A	G
5	rs1905188	0	44504803	T	C
5	rs16901883	0	44505931	C	G
5	rs3898543	0	44506323	T	C
5	rs960060	0	44506691	G	A
5	rs59836876	0	44506898	G	A
5	rs72748085	0	44507248	A	T
5	rs76452182	0	44507983	T	A
5	rs1384447	0	44509956	A	T
5	rs79755955	0	44510268	G	A
5	rs13160582	0	44510769	C	T
5	rs10512854	0	44511097	A	G
5	rs6883915	0	44511528	C	T
5	rs12108957	0	44511878	G	A
5	rs16901890	0	44512515	G	A
5	rs6864776	0	44513304	A	G
5	rs74436539	0	44513632	G	A
5	rs2128434	0	44513809	G	A
5	rs12109250	0	44513918	C	T
5	rs7706806	0	44514095	A	G
5	rs7710996	0	44514350	A	G
5	rs12657591	0	44515072	T	C
5	rs13153459	0	44515935	A	C
5	rs149271893	0	44517036	A	G
5	rs2128435	0	44517211	A	G
5	rs56203280	0	44518362	A	G
5	rs56724254	0	44518409	G	A
5	rs67667620	0	44518568	T	G
5	rs117370848	0	44518714	A	G
5	rs35420014	0	44519826	G	A
5	rs80142907	0	44520014	T	G
5	rs13173094	0	44521686	T	A
5	rs6871730	0	44522128	G	A
5	rs146006026	0	44522304	G	A
5	rs116495539	0	44523306	T	A
5	rs140529167	0	44523542	G	T
5	rs181375775	0	44524315	A	G
5	rs4866776	0	44525589	A	T
5	rs12516986	0	44526154	A	G
5	rs7709753	0	44526729	C	T
5	rs58761628	0	44527050	C	A
5	rs146426223	0	44527623	A	C
5	rs6451763	0	44527841	A	C
5	rs79558325	0	44528074	A	G
5	rs1531803	0	44528543	A	C
5	rs77892853	0	44529997	T	C
5	rs2330570	0	44531355	C	T
5	rs1905192	0	44531538	T	A
5	rs77399825	0	44532509	T	C
5	rs74452757	0	44533603	C	T
5	rs117250221	0	44533993	A	G
5	rs873475	0	44534145	T	A
5	rs75016250	0	44535686	C	T
5	rs6866555	0	44538513	A	C
5	rs4866777	0	44538990	C	T
5	rs1482698	0	44539453	G	C
5	rs10512860	0	44539953	C	G
5	rs13190489	0	44542265	T	C
5	rs77951506	0	44542783	T	C
5	rs1482663	0	44543102	G	A
5	rs1351633	0	44543851	T	C
5	rs983940	0	44544136	A	G
5	rs148793370	0	44544688	A	G
5	rs4866902	0	44544720	T	C
5	rs4866903	0	44544889	C	T
5	rs4866904	0	44544927	T	C
5	rs13169165	0	44545592	T	A
5	rs116943149	0	44545640	A	C
5	rs62368491	0	44545776	C	T
5	rs1482664	0	44546554	G	C
5	rs1482665	0	44546628	A	G
5	rs75512727	0	44546982	T	A
5	rs149431763	0	44547602	C	G
5	rs7727980	0	44547815	G	A
5	rs12187906	0	44549237	G	C
5	rs57060529	0	44549331	G	A
5	rs67485736	0	44549480	T	G
5	rs75680198	0	44549491	G	A
5	rs78271434	0	44549822	C	G
5	rs10805684	0	44551245	A	G
5	rs76275307	0	44551306	T	C
5	rs60010565	0	44552884	T	C
5	rs13155151	0	44553120	T	G
5	rs4645339	0	44553372	G	A
5	rs4634356	0	44553611	T	C
5	rs4346775	0	44553649	G	A
5	rs6897255	0	44554264	C	G
5	rs79966993	0	44554638	G	A
5	rs13179281	0	44554719	C	A
5	rs34391578	0	44554751	G	A
5	rs6897963	0	44554781	A	C
5	rs35656601	0	44554797	A	C
5	rs55912972	0	44554942	G	A
5	rs10055724	0	44555586	T	G
5	rs4866905	0	44555867	T	C
5	rs13189602	0	44556313	G	C
5	rs79097567	0	44556484	A	G
5	rs56209069	0	44557178	A	G
5	rs56008450	0	44557180	A	T
5	rs4435876	0	44557553	A	G
5	rs11745223	0	44557753	A	T
5	rs56264037	0	44557994	A	G
5	rs150122291	0	44558020	C	G
5	rs56163722	0	44558458	C	A
5	rs4493679	0	44558986	C	G
5	rs4274985	0	44559389	T	C
5	rs10061860	0	44560093	A	G
5	rs13355205	0	44560424	T	C
5	rs35797502	0	44560659	C	T
5	rs34031096	0	44560848	A	C
5	rs10079194	0	44561244	G	T
5	rs10079222	0	44561473	C	G
5	rs10040045	0	44564796	T	G
5	rs7729423	0	44565635	G	A
5	rs4627994	0	44565638	A	G
5	rs4594862	0	44565705	C	G
5	rs12188390	0	44567145	T	G
5	rs13182481	0	44567410	G	A
5	rs4463187	0	44568655	A	G
5	rs7708449	0	44569226	C	A
5	rs7713139	0	44569860	A	G
5	rs4273616	0	44570774	A	G
5	rs72750289	0	44570801	T	C
5	rs57607823	0	44571214	G	A
5	rs6884594	0	44572138	C	T
5	rs6889725	0	44572594	G	A
5	rs6889804	0	44572809	C	T
5	rs10063359	0	44572998	G	A
5	rs34815748	0	44573113	T	C
5	rs35581367	0	44573149	G	A
5	rs34164548	0	44573253	T	C
5	rs151163004	0	44574828	T	G
5	rs72750292	0	44574965	A	G
5	rs4642379	0	44574988	C	T
5	rs34577718	0	44575226	T	G
5	rs28438634	0	44575750	A	G
5	rs28483338	0	44575832	C	G
5	rs28488464	0	44575838	T	G
5	rs10054457	0	44576033	A	C
5	rs10069792	0	44576068	G	A
5	rs10069750	0	44576131	C	G
5	rs10054521	0	44576171	A	C
5	rs150903484	0	44576310	G	A
5	rs148509025	0	44576450	T	C
5	rs149661840	0	44576725	C	T
5	rs139584140	0	44576870	G	C
5	rs12187122	0	44577879	A	G
5	rs150720135	0	44577998	T	A
5	rs10062844	0	44578351	C	G
5	rs4329026	0	44578360	A	G
5	rs10064677	0	44578950	C	A
5	rs10064870	0	44579082	G	A
5	rs6869262	0	44579366	C	T
5	rs4505960	0	44579468	G	A
5	rs186038486	0	44579473	G	C
5	rs374389054	0	44579580	C	T
5	rs377153813	0	44580017	C	T
5	rs147175808	0	44580064	T	A
5	rs140418549	0	44580067	C	T
5	rs200389056	0	44580225	G	A
5	rs151101334	0	44582954	T	G
5	rs185393944	0	44583282	C	T
5	rs375736125	0	44583962	C	G
5	rs187261158	0	44584606	C	T
5	rs62368523	0	44585089	C	T
5	rs77357606	0	44585194	T	G
5	rs62368524	0	44585369	G	C
5	rs10462078	0	44585534	G	T
5	rs7448715	0	44585552	T	C
5	rs77719555	0	44585815	C	G
5	rs4640800	0	44586077	C	A
5	rs74769181	0	44586157	G	A
5	rs7445263	0	44586168	G	A
5	rs4866911	0	44586740	C	G
5	rs118073991	0	44586908	C	T
5	rs10035625	0	44587161	G	A
5	rs10038534	0	44587165	T	C
5	rs10059745	0	44587238	T	C
5	rs6885437	0	44587716	G	A
5	rs148206037	0	44587902	T	G
5	rs6890819	0	44588494	G	T
5	rs3885701	0	44588581	A	T
5	rs6890908	0	44588793	A	G
5	rs4469202	0	44589422	C	T
5	rs183644248	0	44589493	G	T
5	rs4866912	0	44589780	G	A
5	rs78293990	0	44590149	T	C
5	rs34709098	0	44590257	C	A
5	rs61469554	0	44590408	A	C
5	rs6862655	0	44590910	G	A
5	rs6862704	0	44591079	C	G
5	rs4348227	0	44591815	C	T
5	rs4639238	0	44591995	G	A
5	rs4481354	0	44592084	A	G
5	rs4386739	0	44592274	C	T
5	rs4392631	0	44593167	C	T
5	rs78119084	0	44593483	A	G
5	rs75380477	0	44593802	T	G
5	rs4485935	0	44593915	A	G
5	rs189067717	0	44594078	C	G
5	rs138096085	0	44594081	T	C
5	rs4608931	0	44594217	T	A
5	rs4401578	0	44594324	T	A
5	rs79357949	0	44594604	T	A
5	rs4416611	0	44597364	C	T
5	rs10054541	0	44598946	C	T
5	rs10054544	0	44598959	C	T
5	rs181591960	0	44599080	T	G
5	rs10054677	0	44599170	C	T
5	rs7722103	0	44599440	A	G
5	rs7722716	0	44599762	A	G
5	rs13358061	0	44599991	T	A
5	rs10941669	0	44600085	G	T
5	rs13190202	0	44600668	T	C
5	rs10066953	0	44600996	T	G
5	rs10941670	0	44601557	T	G
5	rs10941671	0	44601605	C	A
5	rs138344058	0	44601793	T	A
5	rs10941672	0	44601807	C	A
5	rs10941674	0	44601931	T	C
5	rs10941675	0	44602089	T	A
5	rs79756396	0	44603422	T	A
5	rs10155570	0	44603535	C	A
5	rs55899909	0	44604099	C	G
5	rs12374507	0	44604313	G	A
5	rs7446551	0	44604890	G	A
5	rs55732165	0	44605205	A	T
5	rs10067591	0	44605280	C	T
5	rs4594863	0	44605718	A	G
5	rs142940436	0	44605867	T	C
5	rs6887936	0	44606233	C	T
5	rs6892239	0	44606379	A	G
5	rs117767518	0	44607068	C	A
5	rs117908210	0	44608195	A	G
5	rs10045149	0	44608353	A	T
5	rs12517698	0	44608390	G	A
5	rs145727453	0	44609166	G	A
5	rs78718798	0	44609167	C	T
5	rs73093976	0	44609392	C	T
5	rs10079849	0	44609501	A	G
5	rs10065325	0	44609841	G	A
5	rs10051789	0	44610101	A	T
5	rs62368526	0	44610569	G	A
5	rs6896819	0	44610676	T	A
5	rs76199284	0	44611021	G	A
5	rs10076870	0	44611285	T	C
5	rs4573006	0	44611650	A	G
5	rs56101501	0	44613496	A	G
5	rs4441882	0	44613812	A	G
5	rs4485936	0	44613819	A	G
5	rs4529201	0	44613971	T	C
5	rs9292910	0	44614798	A	G
5	rs34810763	0	44615547	T	C
5	rs10079592	0	44616247	C	A
5	rs10472397	0	44617075	T	C
5	rs143951261	0	44617644	T	C
5	rs146559221	0	44618885	T	C
5	rs55636639	0	44619810	C	A
5	rs77047578	0	44620333	G	A
5	rs9654396	0	44620819	A	G
5	rs4866915	0	44621050	T	C
5	rs79258220	0	44621582	G	A
5	rs4279345	0	44621833	C	G
5	rs4286685	0	44621939	C	T
5	rs34306496	0	44622786	G	T
5	rs4866778	0	44623201	A	G
5	rs4866779	0	44623350	G	T
5	rs60408016	0	44623421	T	G
5	rs4623153	0	44623745	G	T
5	rs4481355	0	44623888	T	C
5	rs12233997	0	44624747	T	C
5	rs4315927	0	44625818	C	T
5	rs11745385	0	44626105	T	C
5	rs144781719	0	44626292	G	A
5	rs34512724	0	44626545	G	A
5	rs6866354	0	44626810	G	T
5	rs11952948	0	44627284	G	A
5	rs76665981	0	44627642	C	T
5	rs12652273	0	44628005	C	T
5	rs6872069	0	44628098	A	C
5	rs61133325	0	44628810	G	C
5	rs144665568	0	44629485	T	C
5	rs75209549	0	44629545	A	G
5	rs77616869	0	44629753	T	C
5	rs4549535	0	44630291	A	G
5	rs78841023	0	44631172	T	C
5	rs75923538	0	44631247	G	T
5	rs113377048	0	44631585	G	T
5	rs28705196	0	44631795	T	C
5	rs5004228	0	44632008	A	G
5	rs13357090	0	44632713	C	T
5	rs12520601	0	44633384	T	C
5	rs78247545	0	44633608	G	A
5	rs76378232	0	44633833	T	A
5	rs74813939	0	44633984	C	T
5	rs79480538	0	44634558	A	C
5	rs79973866	0	44635184	T	C
5	rs75360456	0	44635312	C	T
5	rs75317876	0	44635814	G	A
5	rs74930300	0	44635849	G	A
5	rs72752200	0	44636098	G	C
5	rs182048645	0	44636983	C	T
5	rs57393653	0	44638125	A	T
5	rs78729108	0	44639748	C	T
5	rs3935185	0	44640279	A	G
5	rs78272431	0	44640307	C	T
5	rs4464708	0	44640791	G	A
5	rs4308494	0	44641380	T	C
5	rs113390753	0	44641444	G	A
5	rs76246456	0	44641565	G	A
5	rs12109801	0	44642471	G	C
5	rs76096914	0	44642568	T	C
5	rs4463188	0	44642670	T	C
5	rs78886986	0	44642998	C	T
5	rs78985332	0	44643020	T	C
5	rs76561928	0	44643090	A	C
5	rs79969269	0	44643195	C	A
5	rs4479849	0	44644006	G	A
5	rs74796084	0	44644337	C	T
5	rs12516900	0	44644495	A	G
5	rs77843367	0	44644527	C	T
5	rs77192059	0	44644870	G	A
5	rs76378923	0	44644943	G	A
5	rs77921356	0	44645115	G	T
5	rs78118130	0	44645607	T	C
5	rs36068815	0	44645998	T	C
5	rs4321755	0	44646195	C	T
5	rs4492118	0	44646625	G	A
5	rs58586143	0	44647190	C	A
5	rs6890556	0	44648666	C	G
5	rs66996829	0	44649397	A	C
5	rs4613718	0	44649944	C	T
5	rs7735881	0	44650176	A	G
5	rs78464865	0	44651426	A	G
5	rs79588845	0	44651778	C	T
5	rs139146356	0	44652503	C	T
5	rs77165557	0	44652895	C	T
5	rs61261601	0	44654078	T	C
5	rs4573007	0	44654191	C	T
5	rs4331910	0	44654437	A	G
5	rs74552215	0	44656833	A	G
5	rs117945829	0	44657118	A	C
5	rs180759899	0	44657243	T	A
5	rs74407696	0	44658099	T	A
5	rs76910127	0	44658750	A	G
5	rs77859579	0	44658785	T	A
5	rs75382491	0	44659819	A	G
5	rs76736736	0	44661158	G	A
5	rs78492584	0	44661718	T	A
5	rs10805685	0	44661958	C	G
5	rs10805686	0	44662128	T	C
5	rs10941677	0	44662399	G	A
5	rs4415084	0	44662515	C	T
5	rs7701466	0	44663137	C	T
5	rs117084256	0	44663571	G	A
5	rs147749712	0	44664294	G	T
5	rs74688734	0	44664414	G	A
5	rs7720551	0	44664477	C	T
5	rs117193339	0	44665590	A	C
5	rs78458852	0	44665965	C	T
5	rs6874055	0	44666965	T	A
5	rs79742323	0	44667256	G	A
5	rs57535568	0	44667356	T	C
5	rs75822509	0	44667527	C	T
5	rs140262338	0	44668263	A	C
5	rs6863598	0	44668623	C	T
5	rs147450333	0	44668656	C	T
5	rs147310707	0	44668765	C	T
5	rs4613716	0	44669029	G	A
5	rs4451055	0	44669094	C	T
5	rs191027672	0	44669344	C	T
5	rs192697526	0	44670347	A	T
5	rs182489028	0	44670460	G	A
5	rs184992019	0	44670530	C	T
5	rs376951845	0	44671187	C	T
5	rs190737993	0	44671537	C	T
5	rs375171680	0	44671772	T	C
5	rs181516187	0	44672104	C	T
5	rs370885651	0	44674059	G	A
5	rs111970082	0	44674524	T	C
5	rs111385188	0	44675187	G	A
5	rs116853282	0	44675496	T	C
5	rs58144701	0	44676197	C	T
5	rs6871484	0	44676305	T	C
5	rs116918648	0	44676337	G	A
5	rs147009769	0	44676338	G	A
5	rs79044389	0	44678095	T	A
5	rs79989353	0	44678165	A	C
5	rs4419600	0	44678534	T	G
5	rs13155752	0	44680687	A	C
5	rs56248730	0	44681267	A	G
5	rs6884702	0	44682589	A	G
5	rs77182247	0	44682840	C	G
5	rs13153820	0	44683488	T	A
5	rs12187196	0	44683819	A	C
5	rs80275887	0	44683925	C	T
5	rs60707950	0	44684243	A	G
5	rs12522626	0	44685698	G	T
5	rs79526722	0	44687091	A	T
5	rs4571480	0	44687188	C	T
5	rs74454101	0	44687475	T	C
5	rs117864314	0	44687950	T	C
5	rs10428667	0	44688226	C	T
5	rs10447145	0	44689796	T	G
5	rs13185555	0	44690964	G	A
5	rs117337175	0	44690982	A	G
5	rs6451770	0	44691395	T	G
5	rs74463909	0	44692384	A	C
5	rs117992198	0	44693881	T	C
5	rs74638214	0	44693923	G	T
5	rs12515012	0	44694535	G	A
5	rs1898701	0	44695429	A	G
5	rs77818713	0	44696026	C	T
5	rs77998385	0	44696606	G	A
5	rs75164952	0	44696858	C	A
5	rs13176502	0	44697908	T	C
5	rs2165009	0	44697916	C	T
5	rs13156930	0	44698035	G	C
5	rs920328	0	44699051	G	A
5	rs1821936	0	44699482	A	C
5	rs1371027	0	44699857	T	C
5	rs10462079	0	44700110	G	T
5	rs75877225	0	44700225	T	C
5	rs714130	0	44701418	T	C
5	rs143589210	0	44701997	C	T
5	rs2013513	0	44702306	G	A
5	rs920329	0	44702507	T	C
5	rs13179137	0	44702692	C	T
5	rs78768741	0	44704677	C	G
5	rs79614508	0	44704684	T	C
5	rs76235588	0	44704887	A	T
5	rs117542925	0	44704935	A	G
5	rs2218081	0	44705140	C	T
5	rs117336197	0	44705459	A	T
5	rs34762678	0	44705514	T	C
5	rs117911570	0	44705800	G	A
5	rs10941679	0	44706498	A	G
5	rs2165010	0	44706780	A	C
5	rs1438825	0	44706931	G	A
5	rs79376078	0	44707149	A	G
5	rs80102234	0	44707394	C	T
5	rs76635262	0	44707490	G	A
5	rs116853716	0	44707634	A	G
5	rs6861560	0	44708378	C	G
5	rs16901937	0	44709141	A	G
5	rs80292610	0	44709494	G	A
5	rs117615069	0	44709901	C	T
5	rs2218080	0	44714330	T	C
5	rs76969559	0	44715531	T	C
5	rs76586153	0	44718359	G	A
5	rs62368553	0	44718509	G	A
5	rs112754768	0	44718764	A	G
5	rs74587756	0	44719846	A	C
5	rs75256527	0	44723054	C	T
5	rs117375621	0	44727933	T	A
5	rs11747159	0	44737710	C	T
5	rs184462228	0	44737895	G	A
5	rs2330572	0	44740989	A	C
5	rs994793	0	44743247	A	G
5	rs1438827	0	44751956	C	A
5	rs11949847	0	44752169	A	G
5	rs80230980	0	44754174	C	T
5	rs139395014	0	44754691	G	A
5	rs7712949	0	44770345	C	T
5	rs13154781	0	44775027	C	T
5	rs35190075	0	44776604	C	G
5	rs11746980	0	44777878	G	A
5	rs7711697	0	44780403	A	T
5	rs67274820	0	44782295	T	C
5	rs16901963	0	44783102	T	A
5	rs16901964	0	44783255	C	T
5	rs16901965	0	44783358	G	A
5	rs6859157	0	44783838	G	A
5	rs6451772	0	44785763	A	C
5	rs7710952	0	44785791	C	T
5	rs7710978	0	44785864	A	G
5	rs11750119	0	44786141	G	T
5	rs6875933	0	44786696	C	T
5	rs2118763	0	44787546	C	T
5	rs2118764	0	44787723	C	T
5	rs1821934	0	44789172	T	C
5	rs7736952	0	44790379	C	T
5	rs2877172	0	44790567	A	G
5	rs190196937	0	44791608	A	T
5	rs13185174	0	44791791	G	A
5	rs141456563	0	44792405	G	A
5	rs6451774	0	44793984	G	C
5	rs727305	0	44796042	T	C
5	rs2330619	0	44796062	T	C
5	rs727303	0	44796285	T	C
5	rs727304	0	44796290	G	A
5	rs13177711	0	44796962	A	T
5	rs1438820	0	44797770	G	A
5	rs1438819	0	44797846	T	A
5	rs12652026	0	44798609	C	T
5	rs10462080	0	44799052	C	A
5	rs10462081	0	44800665	G	A
5	rs10462082	0	44800917	A	C
5	rs6896417	0	44802638	A	G
5	rs75036127	0	44802928	A	T
5	rs13183209	0	44803749	G	A
5	rs6872254	0	44803784	C	T
5	rs969679	0	44804052	T	C
5	rs7717459	0	44804525	C	T
5	rs13159598	0	44805926	A	G
5	rs10462083	0	44806737	T	G
5	rs116901715	0	44808024	A	T
5	rs3761648	0	44808079	A	G
5	rs3761649	0	44808164	T	C
5	rs3761650	0	44808356	G	A
5	rs181330521	0	44809157	G	A
5	rs145293565	0	44809408	T	A
5	rs1866406	0	44809945	G	C
5	rs13174122	0	44810740	T	C
5	rs11746506	0	44812566	C	T
5	rs138539990	0	44812710	A	T
5	rs12188871	0	44814004	G	A
5	rs11741772	0	44814597	A	C
5	rs7716571	0	44816984	G	A
5	rs7720787	0	44817309	G	A
5	rs9637796	0	44817919	G	A
5	rs9637783	0	44819646	T	G
5	rs80035856	0	44820768	A	T
5	rs77918970	0	44820769	G	T
5	rs1061310	0	44820850	G	C
5	rs2165008	0	44821679	G	A
5	rs4457089	0	44821736	C	T
5	rs13189120	0	44822283	A	T
5	rs930395	0	44822458	G	A
5	rs930394	0	44822617	G	A
5	rs7711136	0	44823079	G	C
5	rs7730841	0	44823134	T	C
5	rs13156720	0	44823321	A	G
5	rs10512865	0	44823367	C	T
5	rs12656984	0	44824702	A	G
5	rs7703059	0	44826436	G	A
5	rs6867533	0	44827292	G	T
5	rs6868232	0	44827680	G	C
5	rs12513749	0	44828203	G	A
5	rs12518851	0	44828231	A	G
5	rs1048758	0	44828594	G	A
5	rs13155698	0	44828681	A	C
5	rs13160259	0	44828964	G	C
5	rs10038562	0	44832226	C	T
5	rs6896350	0	44832571	C	A
5	rs79445997	0	44832972	G	C
5	rs148860999	0	44833742	G	T
5	rs1371025	0	44834233	G	A
5	rs72756222	0	44834263	G	A
5	rs10064434	0	44834702	G	A
5	rs10064437	0	44834721	G	C
5	rs10072259	0	44834791	T	C
5	rs4596389	0	44836556	A	C
5	rs6451775	0	44836788	G	A
5	rs7380559	0	44837010	A	T
5	rs16901989	0	44837129	C	T
5	rs117795863	0	44837954	C	T
5	rs2330620	0	44839822	G	A
5	rs2083243	0	44840147	C	T
5	rs7449277	0	44841457	T	A
5	rs117441511	0	44842237	A	G
5	rs729599	0	44842260	G	A
5	rs16901990	0	44842740	A	C
5	rs10072025	0	44843494	C	T
5	rs1371024	0	44843590	C	T
5	rs987394	0	44846378	A	G
5	rs1371023	0	44846575	C	T
5	rs58940531	0	44846602	A	G
5	rs7715731	0	44846844	A	C
5	rs1371022	0	44847992	T	A
5	rs7708213	0	44848401	T	C
5	rs7726586	0	44848822	C	T
5	rs74533663	0	44850712	T	G
5	rs9885503	0	44851552	T	C
5	rs4440370	0	44853352	A	G
5	rs17343002	0	44853593	G	C
5	rs117662954	0	44853998	A	T
5	rs117177430	0	44854600	G	C
5	rs4492119	0	44855614	A	G
5	rs4605791	0	44855712	T	G
5	rs4604199	0	44855716	T	C
5	rs4566804	0	44855739	T	C
5	rs930396	0	44856451	T	G
5	rs117155192	0	44856554	G	A
5	rs7703497	0	44857028	A	G
5	rs6451778	0	44857988	C	T
5	rs13362132	0	44858260	T	G
5	rs1438821	0	44858451	G	A
5	rs1837286	0	44858741	C	T
5	rs1438822	0	44859172	C	G
5	rs6451781	0	44860506	T	C
5	rs79670114	0	44861045	A	G
5	rs79637927	0	44861819	G	T
5	rs4373287	0	44862884	G	T
5	rs6871052	0	44863317	C	T
5	rs6893319	0	44863729	T	G
5	rs10053247	0	44863959	C	T
5	rs76532459	0	44864057	T	A
5	rs10057521	0	44865986	C	T
5	rs10065638	0	44866162	T	C
5	rs11958451	0	44866902	A	G
5	rs6894324	0	44867336	G	C
5	rs4395640	0	44869100	T	C
5	rs148596813	0	44869550	G	A
5	rs10070037	0	44870237	A	T
5	rs4518409	0	44870852	T	C
5	rs9292913	0	44870879	G	A
5	rs9292914	0	44871381	A	C
5	rs9292915	0	44871657	C	T
5	rs10059086	0	44872007	C	T
5	rs11951760	0	44872172	G	A
5	rs4329028	0	44872353	T	A
5	rs79745020	0	44872566	T	G
5	rs7716600	0	44875005	A	C
5	rs78722740	0	44875025	A	T
5	rs62366821	0	44875449	A	G
5	rs4412123	0	44876288	T	C
5	rs4866783	0	44876507	C	T
5	rs145435369	0	44877469	T	A
5	rs58853822	0	44878036	A	T
5	rs4866920	0	44879146	G	T
5	rs7705343	0	44879577	G	A
5	rs10040488	0	44880288	G	T
5	rs11948636	0	44881229	A	C
5	rs13157608	0	44881504	C	T
5	rs76483146	0	44881955	G	A
5	rs10069220	0	44881978	G	A
5	rs13187933	0	44883243	T	C
5	rs13168400	0	44883536	C	T
5	rs74918844	0	44884094	G	A
5	rs554856916	0	44884129	G	T
5	rs11948387	0	44884241	T	C
5	rs4642377	0	44885240	A	T
5	rs6868779	0	44886000	A	G
5	rs10045264	0	44886432	G	A
5	rs13356086	0	44887679	T	C
5	rs10070928	0	44888557	C	G
5	rs548669764	0	44888705	G	A
5	rs4391175	0	44890056	A	G
5	rs10044321	0	44890760	G	A
5	rs77151373	0	44890888	T	C
5	rs7718354	0	44891014	T	G
5	rs6883465	0	44891620	T	C
5	rs34115673	0	44892801	T	G
5	rs10035358	0	44892902	C	A
5	rs13154729	0	44892929	C	T
5	rs151071630	0	44894904	T	G
5	rs4591754	0	44895091	G	A
5	rs7356604	0	44895199	T	C
5	rs7734331	0	44895588	G	A
5	rs6895871	0	44896044	C	G
5	rs57300972	0	44897836	T	C
5	rs4129642	0	44898129	G	T
5	rs10060878	0	44899424	T	C
5	rs9790879	0	44899885	C	T
5	rs9790896	0	44900091	G	A
5	rs9791059	0	44900447	A	C
5	rs4457088	0	44900954	T	A
5	rs4866784	0	44901131	T	C
5	rs10462084	0	44901349	A	G
5	rs74478101	0	44902503	T	C
5	rs10039173	0	44903376	C	T
5	rs9791056	0	44903891	T	C
5	rs9791164	0	44904030	A	G
5	rs11957920	0	44905086	T	C
5	rs4395641	0	44905343	A	C
5	rs10070339	0	44907882	G	A
5	rs10060645	0	44908199	C	T
5	rs139904077	0	44908458	G	A
5	rs13179835	0	44908703	G	A
5	rs6880275	0	44908935	T	C
5	rs6870136	0	44910662	G	A
5	rs140839406	0	44910863	T	A
5	rs6881563	0	44912853	C	T
5	rs34501299	0	44913079	T	G
5	rs7702731	0	44914285	A	G
5	rs7703618	0	44914579	G	A
5	rs6895062	0	44916492	T	C
5	rs6874167	0	44916674	G	A
5	rs10077814	0	44916789	C	T
5	rs4866921	0	44917137	T	C
5	rs75119064	0	44917239	A	G
5	rs6451783	0	44918293	G	A
5	rs7707315	0	44918805	T	C
5	rs6871820	0	44919557	T	C
5	rs4298259	0	44920711	G	A
5	rs7736092	0	44920995	C	T
5	rs10941687	0	44921183	G	A
5	rs149428448	0	44922232	A	T
5	rs6451784	0	44922331	A	G
5	rs112234443	0	44922557	C	T
5	rs7728431	0	44922679	T	C
5	rs7708506	0	44922704	C	G
5	rs7708686	0	44922838	C	G
5	rs7708705	0	44922925	A	G
5	rs145343626	0	44923928	C	T
5	rs10042455	0	44925018	A	G
5	rs10039866	0	44925061	T	A
5	rs145954857	0	44926079	G	A
5	rs10043344	0	44926518	A	T
5	rs10038554	0	44927107	G	A
5	rs10044096	0	44927365	A	C
5	rs10041518	0	44927406	T	C
5	rs13153556	0	44928101	G	A
5	rs12109710	0	44929928	A	G
5	rs10063172	0	44930709	T	C
5	rs10473376	0	44931228	C	T
5	rs10473377	0	44931246	T	C
5	rs10941689	0	44931483	T	A
5	rs10057341	0	44931840	C	T
5	rs10073945	0	44932134	A	G
5	rs4866922	0	44932505	C	G
5	rs187251173	0	44932836	G	A
5	rs78829159	0	44935845	C	T
5	rs34325259	0	44936860	G	T
5	rs149362951	0	44938392	T	A
5	rs144673166	0	44938406	A	T
5	rs12517690	0	44939293	G	A
5	rs6875287	0	44941630	C	T
5	rs79732575	0	44944054	A	G
5	rs11958808	0	44945090	G	C
5	rs149874411	0	44945125	A	G
5	rs13171177	0	44947273	T	C
5	rs7701656	0	44947702	T	C
5	rs73752419	0	44949030	A	G
5	rs113725290	0	44949282	T	C
5	rs7722864	0	44951658	T	C
5	rs7702844	0	44951744	A	C
5	rs76031754	0	44954460	C	A
5	rs4516858	0	44954832	C	A
5	rs73752420	0	44955388	T	C
5	rs117959492	0	44956376	C	T
5	rs75487724	0	44957781	C	T
5	rs117392261	0	44957864	G	A
5	rs185646832	0	44958671	T	G
5	rs112163549	0	44960044	A	G
5	rs3935086	0	44960923	T	A
5	rs3935213	0	44961444	C	T
5	rs4627995	0	44962200	G	A
5	rs12054804	0	44962484	T	C
5	rs4326150	0	44963129	C	T
5	rs61584374	0	44963826	T	G
5	rs76214773	0	44964267	C	T
5	rs76329869	0	44964717	T	A
5	rs73752421	0	44965087	T	C
5	rs146203609	0	44965527	C	T
5	rs4460145	0	44968326	A	T
5	rs142393554	0	44968554	A	G
5	rs145848922	0	44969033	T	C
5	rs77989818	0	44969064	G	A
5	rs138536775	0	44969095	A	G
5	rs75293065	0	44969124	C	T
5	rs145380931	0	44969420	C	T
5	rs137971166	0	44969527	T	G
5	rs144027950	0	44970235	G	A
5	rs6869488	0	44970516	G	C
5	rs141353057	0	44970770	G	T
5	rs145341850	0	44970951	G	T
5	rs6870215	0	44971090	C	G
5	rs148018191	0	44972715	A	G
5	rs150102294	0	44973031	G	A
5	rs74689748	0	44973916	A	T
5	rs72757850	0	44974237	A	G
5	rs10941690	0	44974812	G	A
5	rs146649033	0	44975002	G	A
5	rs72757853	0	44975164	C	T
5	rs117759674	0	44975206	G	A
5	rs144893848	0	44975238	C	T
5	rs6879309	0	44975337	A	C
5	rs117373408	0	44975381	G	A
5	rs6879861	0	44975382	G	A
5	rs6880568	0	44975815	G	A
5	rs6880469	0	44975989	A	G
5	rs72759912	0	44976158	C	T
5	rs75980938	0	44976584	G	A
5	rs79358990	0	44976635	G	A
5	rs75671250	0	44976648	G	A
5	rs76452503	0	44976665	A	T
5	rs6866995	0	44976847	T	C
5	rs76298941	0	44977954	G	C
5	rs79625041	0	44978208	G	A
5	rs79403471	0	44978592	G	A
5	rs139481231	0	44978661	G	A
5	rs74738525	0	44978982	C	A
5	rs116610236	0	44979135	C	T
5	rs11959627	0	44979491	A	G
5	rs2067980	0	44982317	A	G
5	rs150876167	0	44983226	T	C
5	rs139489846	0	44983790	C	G
5	rs4296810	0	44984162	T	A
5	rs112102893	0	44984557	G	A
5	rs11747840	0	44984579	C	T
5	rs10462085	0	44984580	G	A
5	rs149961144	0	44984762	C	T
5	rs111778497	0	44986189	A	G
5	rs140432524	0	44987600	T	C
5	rs145234579	0	44988615	G	A
5	rs6869697	0	44989263	T	C
5	rs6889445	0	44989567	G	A
5	rs72759916	0	44990010	T	C
5	rs72759917	0	44991059	G	T
5	rs72759919	0	44993093	A	G
5	rs79473963	0	44993465	A	T
5	rs62369865	0	44993759	A	T
5	rs72759920	0	44998794	T	G
5	rs11738948	0	44999799	G	C
5	rs4590186	0	45000378	T	G
5	rs80184858	0	45000917	G	A
5	rs11742346	0	45003293	C	T
5	rs7709661	0	45004089	A	G
5	rs12517629	0	45004185	C	A
5	rs62369866	0	45004541	A	C
5	rs77280601	0	45006454	C	T
5	rs141364446	0	45007023	T	C
5	rs75651719	0	45009500	G	A
5	rs192667284	0	45013312	A	C
5	rs74922167	0	45014323	G	A
5	rs146894054	0	45014827	G	A
5	rs7707668	0	45015978	C	T
5	rs117563249	0	45016041	T	C
5	rs144158672	0	45016177	C	T
5	rs149043222	0	45017543	C	T
5	rs57909303	0	45018723	G	A
5	rs6894974	0	45020531	G	A
5	rs150793140	0	45022803	C	T
5	rs138599427	0	45024952	T	C
5	rs143625721	0	45025028	T	C
5	rs4533894	0	45025069	A	G
5	rs59468706	0	45025123	T	A
5	rs139376311	0	45026063	G	T
5	rs4371761	0	45026220	G	A
5	rs34692501	0	45029217	A	G
5	rs187450721	0	45029769	A	G
5	rs74803377	0	45032718	G	A
5	rs78038455	0	45034506	G	A
5	rs75841864	0	45035142	G	T
5	rs58125782	0	45035696	C	T
5	rs76631775	0	45037005	C	T
5	rs7731099	0	45038026	G	A
5	rs117644996	0	45038062	G	A
5	rs11750364	0	45040038	A	G
5	rs7701679	0	45042794	T	A
5	rs140404271	0	45042938	C	T
5	rs78273393	0	45046090	A	T
5	rs12522398	0	45049473	A	T
5	rs4502832	0	45051381	A	G
5	rs11948186	0	45051434	A	G
5	rs143512690	0	45051583	C	T
5	rs73752426	0	45053296	G	A
5	rs80010589	0	45054127	G	A
5	rs62369894	0	45055514	G	A
5	rs141737294	0	45055969	A	C
5	rs113297138	0	45057095	G	A
5	rs12054976	0	45057320	A	G
5	rs62369895	0	45059007	A	G
5	rs62369896	0	45062343	A	G
5	rs147494835	0	45062733	A	G
5	rs73752432	0	45064199	A	C
5	rs80200339	0	45064390	T	G
5	rs4485937	0	45065643	C	T
5	rs139844501	0	45065894	A	G
5	rs77887770	0	45068043	T	A
5	rs72759928	0	45068172	G	A
5	rs62369897	0	45068296	A	T
5	rs3860741	0	45071152	C	T
5	rs4389695	0	45071911	G	A
5	rs79980043	0	45072096	G	A
5	rs112633911	0	45073242	T	C
5	rs62369898	0	45073789	A	G
5	rs13183434	0	45074633	G	A
5	rs62369900	0	45078323	A	G
5	rs12521639	0	45078481	A	G
5	rs78481447	0	45080672	C	T
5	rs62369901	0	45082547	G	A
5	rs62369902	0	45082900	C	T
5	rs12514910	0	45083042	A	G
5	rs12520150	0	45083106	G	A
5	rs10434610	0	45083474	C	T
5	rs75923866	0	45086684	C	T
5	rs10941691	0	45087790	C	G
5	rs138460612	0	45088920	C	T
5	rs4634357	0	45089926	T	C
5	rs10051592	0	45090306	T	G
5	rs62369904	0	45092933	A	T
5	rs6885307	0	45094503	A	C
5	rs62369905	0	45095000	T	C
5	rs117371577	0	45096510	G	A
5	rs67996578	0	45097483	C	T
5	rs10805692	0	45099458	G	A
5	rs10941692	0	45099778	T	C
5	rs62369906	0	45100129	A	T
5	rs79974306	0	45102762	G	C
5	rs138014792	0	45103608	G	C
5	rs62369907	0	45104125	G	T
5	rs62369908	0	45104874	T	G
5	rs77086177	0	45106989	G	C
5	rs12153053	0	45108488	G	A
5	rs12153189	0	45109961	C	G
5	rs62369912	0	45112193	C	A
5	rs76500374	0	45112213	C	A
5	rs62369913	0	45112353	C	T
5	rs145678215	0	45116428	C	T
5	rs141345249	0	45116957	A	C
5	rs4267876	0	45116967	A	G
5	rs12055286	0	45118030	T	C
5	rs12523384	0	45119581	T	C
5	rs12523398	0	45119647	T	A
5	rs12520813	0	45119880	G	A
5	rs186131320	0	45121088	G	A
5	rs188620490	0	45121563	C	T
5	rs112042289	0	45121961	G	A
5	rs142600354	0	45125604	A	G
5	rs56699889	0	45125618	A	G
5	rs62369916	0	45125672	A	G
5	rs10941693	0	45126083	G	C
5	rs62369917	0	45135217	A	G
5	rs6859397	0	45136050	T	C
5	rs62369918	0	45138034	G	T
5	rs78835966	0	45139889	C	T
5	rs12520698	0	45140462	T	C
5	rs143994741	0	45140582	T	C
5	rs12520151	0	45143304	G	A
5	rs12522803	0	45143369	T	C
5	rs12522822	0	45143465	T	C
5	rs150656922	0	45143511	G	A
5	rs6893494	0	45143702	C	T
5	rs117399422	0	45145029	G	A
5	rs117153754	0	45145764	A	G
5	rs12522305	0	45146361	G	A
5	rs118165667	0	45147394	A	G
5	rs74496359	0	45149610	A	G
5	rs147851243	0	45150432	A	G
5	rs62371360	0	45151470	C	T
5	rs35561172	0	45151570	A	G
5	rs139211895	0	45152206	C	T
5	rs149952297	0	45152662	G	A
5	rs62371361	0	45153509	C	T
5	rs62367461	0	45153845	A	G
5	rs117537852	0	45153895	C	T
5	rs13172124	0	45160377	C	T
5	rs117486629	0	45161910	G	A
5	rs6898476	0	45165346	T	C
5	rs12654948	0	45165715	T	C
5	rs12520430	0	45166568	A	T
5	rs62367464	0	45168704	A	C
5	rs62367465	0	45168928	C	A
5	rs6876773	0	45169201	T	C
5	rs62367466	0	45169346	G	A
5	rs12516998	0	45170011	T	C
5	rs12519474	0	45170379	A	T
5	rs112411343	0	45170665	A	C
5	rs75166874	0	45171161	C	T
5	rs62367467	0	45173257	G	C
5	rs12523157	0	45175818	A	G
5	rs78427123	0	45180211	A	G
5	rs7711446	0	45181877	G	A
5	rs7711528	0	45182131	C	A
5	rs36000907	0	45183148	G	A
5	rs4357042	0	45183169	C	T
5	rs62367468	0	45183745	C	T
5	rs146920840	0	45184397	C	T
5	rs4533895	0	45186944	A	T
5	rs4308490	0	45187031	C	A
5	rs62367469	0	45187054	G	C
5	rs4492120	0	45187804	G	A
5	rs4566805	0	45187918	C	T
5	rs4493682	0	45188024	G	C
5	rs75856200	0	45188230	A	G
5	rs71616284	0	45190751	A	T
5	rs62367470	0	45192276	C	T
5	rs12515820	0	45193469	T	G
5	rs12523359	0	45193550	C	T
5	rs142860675	0	45194681	A	G
5	rs13176182	0	45194718	T	A
5	rs12514414	0	45195001	C	T
5	rs6890289	0	45196147	A	G
5	rs7734497	0	45196849	A	C
5	rs62367471	0	45197319	C	T
5	rs10941694	0	45197779	G	A
5	rs117731490	0	45200838	A	T
5	rs79985782	0	45200943	T	C
5	rs12516488	0	45203199	G	A
5	rs138346549	0	45206756	C	G
5	rs1472584	0	45210282	G	A
5	rs7711444	0	45211956	G	A
5	rs145370387	0	45214374	A	G
5	rs76286159	0	45216076	A	C
5	rs62367473	0	45216249	T	C
5	rs140666979	0	45216377	A	G
5	rs74964143	0	45216659	A	G
5	rs185631069	0	45217843	A	G
5	rs2877195	0	45218599	A	T
5	rs62367474	0	45221193	G	A
5	rs181898468	0	45221896	A	G
5	rs141331190	0	45225402	T	C
5	rs6881773	0	45227500	T	C
5	rs12523231	0	45228836	G	A
5	rs12513513	0	45229083	G	A
5	rs12655990	0	45229392	A	G
5	rs1392970	0	45229673	A	G
5	rs185776504	0	45230105	G	A
5	rs149655916	0	45230523	C	T
5	rs183767048	0	45230524	G	A
5	rs80017032	0	45231335	G	T
5	rs75089238	0	45231509	A	G
5	rs62367475	0	45234262	T	C
5	rs1909937	0	45236087	A	C
5	rs11954598	0	45236411	G	C
5	rs150272429	0	45237399	G	A
5	rs138995382	0	45237796	G	A
5	rs142370604	0	45238398	C	T
5	rs62367478	0	45239581	G	A
5	rs74633972	0	45240657	T	C
5	rs144624827	0	45240710	G	A
5	rs150747211	0	45241102	C	G
5	rs111280793	0	45241175	C	A
5	rs147186236	0	45241905	T	G
5	rs140644452	0	45242009	G	C
5	rs187907937	0	45244428	T	G
5	rs7703487	0	45245682	A	T
5	rs138700139	0	45245712	A	G
5	rs12515179	0	45247095	T	C
5	rs12521953	0	45249513	A	G
5	rs10512876	0	45249604	T	C
5	rs62367515	0	45249874	G	A
5	rs62367516	0	45249917	A	G
5	rs12517546	0	45250475	C	T
5	rs138208337	0	45250476	G	A
5	rs10035564	0	45252500	A	G
5	rs12514615	0	45253659	A	G
5	rs142523437	0	45254720	C	T
5	rs16902068	0	45255478	A	T
5	rs149106380	0	45255776	T	G
5	rs12522524	0	45257086	C	T
5	rs12522910	0	45259363	T	C
5	rs75700427	0	45260537	A	T
5	rs6864149	0	45263435	C	G
5	rs13180087	0	45265768	T	C
5	rs4866929	0	45266589	A	G
5	rs79174895	0	45266807	T	C
5	rs184563043	0	45269899	C	T
5	rs117396593	0	45274484	G	A
5	rs117759435	0	45275439	C	T
5	rs6451793	0	45277112	A	G
5	rs141339144	0	45278353	T	C
5	rs62367520	0	45279858	A	C
5	rs62367522	0	45280212	A	C
5	rs13183247	0	45280564	A	T
5	rs58713827	0	45281627	A	G
5	rs16902083	0	45282808	A	C
5	rs60533175	0	45283554	A	G
5	rs76211165	0	45285178	C	A
5	rs981782	0	45285718	A	C
5	rs16902086	0	45285752	A	G
5	rs16902088	0	45286097	T	C
5	rs79881187	0	45286708	C	T
5	rs184894552	0	45290128	G	T
5	rs144362060	0	45290986	G	T
5	rs188136477	0	45291046	A	C
5	rs9790873	0	45291514	T	C
5	rs1501365	0	45291910	G	A
5	rs143677575	0	45294058	G	C
5	rs151035487	0	45294725	G	T
5	rs10462087	0	45295280	T	C
5	rs138581670	0	45295935	G	C
5	rs189800493	0	45297149	A	G
5	rs187048989	0	45297391	G	A
5	rs6864928	0	45298611	G	C
5	rs9292918	0	45301035	T	G
5	rs183411839	0	45301372	T	C
5	rs189711337	0	45302066	G	A
5	rs117726848	0	45302669	C	T
5	rs140597780	0	45304186	T	C
5	rs16902100	0	45305521	T	C
5	rs6874127	0	45305615	A	G
5	rs76983737	0	45307112	C	A
5	rs1392973	0	45307233	C	T
5	rs140245876	0	45307477	G	T
5	rs12655983	0	45307926	T	G
5	rs117554737	0	45308375	C	A
5	rs7717890	0	45309477	T	C
5	rs7735655	0	45309513	A	G
5	rs192486112	0	45312318	C	T
5	rs12519016	0	45312554	C	T
5	rs188023114	0	45313187	C	T
5	rs187410880	0	45313517	A	G
5	rs55706118	0	45313905	G	C
5	rs12520413	0	45314413	C	T
5	rs146998409	0	45314485	G	A
5	rs148564862	0	45316415	C	T
5	rs6867827	0	45317216	G	T
5	rs148415520	0	45317307	G	A
5	rs138568089	0	45318211	C	T
5	rs6895055	0	45321408	G	A
5	rs9885523	0	45322556	G	C
5	rs62367527	0	45323363	C	T
5	rs6888352	0	45325915	G	A
5	rs77691931	0	45326333	A	C
5	rs1501361	0	45326773	T	G
5	rs4866789	0	45327157	T	C
5	rs62367528	0	45328330	G	A
5	rs150399042	0	45329575	A	T
5	rs16902112	0	45331722	T	C
5	rs10064595	0	45332612	T	A
5	rs13168931	0	45332824	A	T
5	rs62367529	0	45333950	G	T
5	rs78052972	0	45334054	G	A
5	rs994092	0	45335759	T	C
5	rs6861150	0	45336789	T	A
5	rs1501359	0	45337972	T	C
5	rs1501358	0	45338216	C	G
5	rs10060015	0	45339243	C	G
5	rs142236002	0	45339608	C	T
5	rs182504408	0	45340141	C	A
5	rs62367530	0	45340170	A	G
5	rs117543014	0	45340319	G	A
5	rs6451795	0	45341801	G	C
5	rs28856284	0	45341952	C	A
5	rs7709262	0	45342044	A	G
5	rs10473384	0	45343810	G	A
5	rs149230269	0	45343941	A	C
5	rs2330704	0	45344298	C	A
5	rs62367531	0	45344421	G	T
5	rs118134844	0	45344721	C	T
5	rs2330703	0	45345858	C	G
5	rs34835217	0	45346189	A	G
5	rs79094604	0	45346407	T	C
5	rs10472402	0	45346760	C	G
5	rs191991119	0	45348826	T	G
5	rs62367532	0	45350279	C	T
5	rs79566767	0	45352298	A	G
5	rs62367550	0	45352387	G	T
5	rs35804423	0	45354799	G	A
5	rs76063574	0	45355331	T	C
5	rs6451796	0	45356634	C	T
5	rs142077110	0	45357811	T	C
5	rs144806612	0	45359844	C	G
5	rs12516996	0	45362180	A	T
5	rs1501357	0	45364875	T	C
5	rs62367555	0	45365071	A	G
5	rs12517615	0	45366788	T	C
5	rs6861183	0	45366926	T	C
5	rs12515470	0	45367109	C	T
5	rs142661959	0	45371868	A	T
5	rs146723394	0	45371878	T	C
5	rs10472403	0	45374988	A	G
5	rs1501362	0	45378207	C	T
5	rs12519431	0	45382918	G	A
5	rs75846016	0	45385306	G	T
5	rs6451798	0	45387854	C	T
5	rs76868142	0	45388248	A	G
5	rs140943982	0	45388492	G	A
5	rs10044408	0	45388789	T	C
5	rs7721486	0	45389574	A	T
5	rs3923055	0	45391923	C	G
5	rs13179496	0	45392542	A	T
5	rs12332696	0	45392685	C	T
5	rs62367556	0	45393260	C	T
5	rs6874279	0	45393261	G	A
5	rs6874677	0	45393552	G	C
5	rs10045420	0	45393754	G	C
5	rs10461759	0	45394339	C	T
5	rs77539567	0	45396428	C	T
5	rs79132395	0	45401686	A	G
5	rs7446182	0	45401817	A	T
5	rs144467776	0	45402364	G	T
5	rs140412475	0	45403525	C	T
5	rs4133429	0	45403735	T	C
5	rs76175118	0	45405149	G	C
5	rs6414906	0	45406321	T	C
5	rs13175193	0	45408996	C	T
5	rs13162651	0	45409900	T	C
5	rs12513449	0	45411926	A	G
5	rs35997793	0	45413359	T	C
5	rs139994186	0	45413504	G	A
5	rs1483310	0	45414358	T	C
5	rs1483309	0	45414568	A	G
5	rs117819982	0	45416615	G	A
5	rs56908114	0	45416794	T	C
5	rs12659024	0	45417690	C	T
5	rs10472404	0	45418421	C	T
5	rs117219193	0	45418940	A	C
5	rs75106937	0	45419018	C	G
5	rs76290736	0	45421618	A	G
5	rs953783	0	45423606	C	G
5	rs4613721	0	45425079	C	A
5	rs12519133	0	45425160	A	G
5	rs76530823	0	45426260	A	G
5	rs6892290	0	45427137	A	G
5	rs6892594	0	45427173	C	T
5	rs7723380	0	45428535	T	C
5	rs10941696	0	45428640	T	C
5	rs112042458	0	45432004	G	A
5	rs118115501	0	45434486	C	T
5	rs12520124	0	45435019	T	C
5	rs75970377	0	45435058	T	C
5	rs34666220	0	45435986	T	A
5	rs1564684	0	45436897	T	C
5	rs6451801	0	45439433	G	A
5	rs6860200	0	45440343	G	T
5	rs7721731	0	45440751	T	A
5	rs142163875	0	45440913	A	G
5	rs6451802	0	45441027	C	G
5	rs80205111	0	45441740	T	C
5	rs147638445	0	45443329	T	G
5	rs13169726	0	45445069	G	A
5	rs142754622	0	45445351	G	A
5	rs138279086	0	45446365	C	T
5	rs6875925	0	45448580	C	G
5	rs62369080	0	45451052	G	A
5	rs7732970	0	45452146	C	T
5	rs117906573	0	45452950	A	G
5	rs12519313	0	45453335	G	A
5	rs74852642	0	45453701	C	T
5	rs2878967	0	45454432	G	A
5	rs13354798	0	45457077	T	C
5	rs76606060	0	45460494	C	G
5	rs10073055	0	45461198	C	T
5	rs77867477	0	45462451	A	G
5	rs12522039	0	45462637	G	T
5	rs76866088	0	45463702	T	C
5	rs34186662	0	45464944	G	C
5	rs2220083	0	45465812	A	G
5	rs6894152	0	45465926	T	C
5	rs139994424	0	45466162	C	T
5	rs7717787	0	45466616	C	G
5	rs150013251	0	45467192	C	A
5	rs10473387	0	45467538	C	T
5	rs78488490	0	45468234	G	T
5	rs6871092	0	45469153	T	C
5	rs62369082	0	45469658	G	A
5	rs12651887	0	45470423	C	T
5	rs62369083	0	45471993	A	T
5	rs7706140	0	45474814	A	C
5	rs1483306	0	45477103	C	A
5	rs10043815	0	45477535	T	G
5	rs13168326	0	45478008	A	C
5	rs7727890	0	45478771	G	A
5	rs1471683	0	45479425	C	T
5	rs6865621	0	45482235	A	G
5	rs79010845	0	45482986	T	C
5	rs191828667	0	45483057	C	A
5	rs2337412	0	45483512	G	T
5	rs76814380	0	45483549	G	T
5	rs75295438	0	45484550	G	A
5	rs147863075	0	45484607	C	A
5	rs77767383	0	45484608	A	G
5	rs117095150	0	45484628	C	T
5	rs13358718	0	45488655	C	A
5	rs79498246	0	45491572	C	T
5	rs1483307	0	45491939	A	G
5	rs6451804	0	45492205	A	G
5	rs6897926	0	45492785	G	A
5	rs139734008	0	45492832	G	A
5	rs537297673	0	45494051	C	T
5	rs375456771	0	45496742	C	T
5	rs141512686	0	45498492	C	G
5	rs62369087	0	45500764	C	G
5	rs184903754	0	45503909	C	T
5	rs57281202	0	45504042	C	T
5	rs116578360	0	45504210	C	A
5	rs6451805	0	45504250	T	C
5	rs28824810	0	45505214	T	C
5	rs4532370	0	45506818	T	C
5	rs4288123	0	45506986	C	G
5	rs17293295	0	45509575	G	A
5	rs72762062	0	45511468	G	A
5	rs17293302	0	45512350	A	G
5	rs74776161	0	45513112	T	C
5	rs12656485	0	45513620	C	T
5	rs1483311	0	45514974	T	A
5	rs1483312	0	45515084	T	A
5	rs1483313	0	45515424	G	C
5	rs1384735	0	45516364	T	C
5	rs6863501	0	45516865	C	G
5	rs1351719	0	45520485	G	C
5	rs189703916	0	45523285	T	C
5	rs16902160	0	45528912	T	A
5	rs117175153	0	45529721	G	C
5	rs6451806	0	45530161	G	A
5	rs66990509	0	45530822	T	A
5	rs13164549	0	45532052	G	T
5	rs150706907	0	45532067	G	A
5	rs77025567	0	45532348	C	A
5	rs6451807	0	45534423	C	G
5	rs10073636	0	45537299	T	G
5	rs117890954	0	45537367	A	T
5	rs10043792	0	45537620	T	C
5	rs16902163	0	45537952	A	G
5	rs1483308	0	45538384	G	A
5	rs1384733	0	45540309	A	C
5	rs1384734	0	45540407	T	A
5	rs4866975	0	45541181	T	C
5	rs73101274	0	45545521	T	C
5	rs142685027	0	45547046	C	T
5	rs16902164	0	45547547	C	T
5	rs62369104	0	45547962	C	T
5	rs531499624	0	45548751	T	A
5	rs541763388	0	45548754	C	T
5	rs561530775	0	45548760	A	G
5	rs1483305	0	45551735	G	A
5	rs1483304	0	45552124	T	G
5	rs2625494	0	45552765	G	T
5	rs1384732	0	45553387	C	T
5	rs12518923	0	45553733	A	G
5	rs79824678	0	45553753	C	T
5	rs11741075	0	45556378	C	T
5	rs80017634	0	45557412	T	C
5	rs80093279	0	45560773	C	A
5	rs10473389	0	45561801	G	A
5	rs1351720	0	45561903	G	A
5	rs12513467	0	45565663	A	C
5	rs145822219	0	45568561	C	T
5	rs1527833	0	45571017	A	T
5	rs1483303	0	45572099	C	T
5	rs2589179	0	45573428	A	C
5	rs117289378	0	45573997	A	G
5	rs12522771	0	45576786	C	T
5	rs7719500	0	45577972	C	T
5	rs138368082	0	45578037	T	C
5	rs77927497	0	45578410	T	A
5	rs62369109	0	45578998	A	G
5	rs150182972	0	45579298	C	T
5	rs2049656	0	45579692	C	T
5	rs4866976	0	45579793	A	G
5	rs6872419	0	45580196	T	C
5	rs116908233	0	45585192	C	T
5	rs12657229	0	45585208	A	G
5	rs2696018	0	45585723	C	T
5	rs2580258	0	45586917	C	T
5	rs62369112	0	45587762	G	A
5	rs62369113	0	45588403	G	A
5	rs7712920	0	45589206	G	A
5	rs75207879	0	45590669	T	C
5	rs2878988	0	45591401	T	C
5	rs71616300	0	45595531	C	T
5	rs2005147	0	45596159	G	A
5	rs755048	0	45596358	T	C
5	rs10069510	0	45597039	C	T
5	rs2589160	0	45597689	G	A
5	rs112192983	0	45597905	A	T
5	rs138035012	0	45597920	C	T
5	rs113595177	0	45598041	T	C
5	rs148141619	0	45598139	C	T
5	rs10805695	0	45598365	G	A
5	rs13357371	0	45599139	C	T
5	rs12521112	0	45600628	T	C
5	rs190296030	0	45602053	T	C
5	rs1852598	0	45602976	T	C
5	rs2696013	0	45603206	C	T
5	rs2337483	0	45608322	T	C
5	rs16902186	0	45611988	T	C
5	rs2589181	0	45612033	A	T
5	rs16902188	0	45614312	G	A
5	rs11743392	0	45614975	T	C
5	rs149289844	0	45616760	T	C
5	rs35197327	0	45617013	G	A
5	rs74628473	0	45620065	C	T
5	rs62369118	0	45621089	T	C
5	rs77475077	0	45621911	T	C
5	rs6893773	0	45622496	C	A
5	rs150705607	0	45625371	C	T
5	rs139872748	0	45627499	C	A
5	rs2247112	0	45629010	A	G
5	rs16902191	0	45630390	A	G
5	rs1534392	0	45633357	C	A
5	rs6451810	0	45634000	T	G
5	rs59041019	0	45635062	T	C
5	rs28405556	0	45636786	C	A
5	rs10214369	0	45638511	T	A
5	rs16902195	0	45638536	A	G
5	rs2580260	0	45638629	G	A
5	rs10462090	0	45644342	T	A
5	rs16902197	0	45644658	T	C
5	rs10805696	0	45647622	G	A
5	rs16902199	0	45648757	T	C
5	rs10462091	0	45650795	T	C
5	rs2337954	0	45651869	G	A
5	rs2589161	0	45653912	T	C
5	rs1405918	0	45655070	T	C
5	rs2589162	0	45655893	A	G
5	rs1527831	0	45656923	C	A
5	rs76597398	0	45658543	G	A
5	rs200721921	0	45664946	G	A
5	rs1534391	0	45669038	A	G
5	rs62369141	0	45669044	T	G
5	rs10074312	0	45671667	T	G
5	rs12520240	0	45673018	C	A
5	rs1405916	0	45673884	C	G
5	rs150075388	0	45675798	T	G
5	rs16902213	0	45676997	G	A
5	rs80335816	0	45677122	T	C
5	rs7722380	0	45678378	G	C
5	rs4437383	0	45679636	A	G
5	rs143860384	0	45679825	A	C
5	rs34423213	0	45680968	A	T
5	rs142109463	0	45681292	C	G
5	rs13178796	0	45684516	T	A
5	rs77807633	0	45685052	T	A
5	rs35304078	0	45685591	G	A
5	rs10462092	0	45687680	T	C
5	rs35381866	0	45690187	A	G
5	rs6451812	0	45692308	C	T
5	rs6873359	0	45694575	C	G
5	rs572887812	0	45695116	G	A
5	rs13361609	0	45697462	T	C
5	rs147650261	0	45699901	C	T
5	rs6894273	0	45701509	T	C
5	rs10036065	0	45702028	A	T
5	rs34923905	0	45704526	T	G
5	rs62369147	0	45705665	C	A
5	rs62369148	0	45706803	T	G
5	rs10078625	0	45707117	C	G
5	rs13187565	0	45707538	G	T
5	rs10473392	0	45710061	G	T
5	rs6894784	0	45711037	A	G
5	rs150945071	0	45712047	A	G
5	rs7705696	0	45712489	A	G
5	rs10512878	0	45713622	G	C
5	rs62369149	0	45714653	C	T
5	rs62369150	0	45715628	C	T
5	rs4367308	0	45715753	T	A
5	rs2879074	0	45716209	A	C
5	rs16902216	0	45716245	G	A
5	rs7736561	0	45716396	C	T
5	rs117313242	0	45717076	A	G
5	rs6863984	0	45717865	A	C
5	rs2337951	0	45717936	C	T
5	rs62367666	0	45718314	A	G
5	rs62367667	0	45718602	G	C
5	rs12523582	0	45718771	G	A
5	rs16902217	0	45719325	G	A
5	rs12519195	0	45719826	A	T
5	rs951396	0	45721287	C	G
5	rs2337952	0	45722124	T	G
5	rs62367668	0	45722622	G	A
5	rs62367669	0	45722709	C	G
5	rs6892627	0	45722994	A	C
5	rs6867402	0	45723636	A	T
5	rs12520275	0	45724280	T	G
5	rs12655211	0	45724857	C	T
5	rs12518235	0	45725246	C	A
5	rs7718785	0	45725597	C	T
5	rs10805698	0	45725781	A	G
5	rs12110137	0	45727866	T	C
5	rs12109155	0	45727999	G	A
5	rs16902220	0	45728698	C	T
5	rs73107037	0	45731173	A	G
5	rs6873498	0	45732023	C	T
5	rs6873660	0	45732184	A	G
5	rs6873662	0	45732198	A	G
5	rs58424904	0	45733662	A	T
5	rs6451814	0	45735083	C	T
5	rs12514177	0	45735587	T	A
5	rs12522392	0	45736002	G	T
5	rs12522404	0	45736281	C	T
5	rs12522459	0	45736307	G	C
5	rs12659948	0	45739636	T	A
5	rs16902221	0	45740040	G	A
5	rs10512877	0	45740067	G	T
5	rs142328069	0	45740382	C	A
5	rs28473745	0	45740570	C	A
5	rs2337953	0	45741123	G	A
5	rs10462093	0	45741359	T	C
5	rs7706116	0	45742624	G	T
5	rs6886950	0	45742969	T	C
5	rs376364151	0	45746038	C	T
5	rs61296177	0	45746378	C	T
5	rs192960801	0	45747782	T	C
5	rs4266405	0	45747875	C	T
5	rs4629609	0	45747938	A	C
5	rs7704772	0	45747971	A	G
5	rs62367708	0	45749990	A	G
5	rs10058269	0	45750141	A	G
5	rs4257782	0	45750394	A	G
5	rs111278737	0	45750595	A	T
5	rs140570724	0	45751357	C	G
5	rs117314001	0	45751455	C	T
5	rs10044479	0	45751536	G	C
5	rs113368850	0	45752054	A	T
5	rs62367709	0	45752348	G	A
5	rs4455566	0	45752862	T	C
5	rs73107077	0	45752968	A	T
5	rs112684775	0	45754257	C	T
5	rs4473778	0	45756195	T	G
5	rs2879075	0	45756240	T	A
5	rs1852599	0	45757305	T	C
5	rs12654213	0	45759165	T	G
5	rs9687260	0	45759876	A	G
5	rs10462094	0	45760805	T	A
5	rs9764211	0	45761754	T	C
5	rs59952198	0	45763681	G	T
5	rs6451818	0	45766308	T	C
5	rs62367712	0	45766364	G	A
5	rs6451819	0	45766380	T	G
5	rs1819031	0	45766853	C	T
5	rs10041767	0	45767419	G	A
5	rs10041772	0	45767488	G	A
5	rs12521519	0	45768224	A	G
5	rs12521555	0	45768415	A	G
5	rs4380674	0	45769397	C	A
5	rs13359915	0	45769918	T	A
5	rs7447717	0	45770252	A	G
5	rs73090028	0	45773102	C	T
5	rs62367713	0	45775010	G	A
5	rs6451820	0	45775309	T	A
5	rs62367715	0	45776170	T	C
5	rs62367716	0	45776815	G	A
5	rs4866972	0	45778652	G	A
5	rs62367717	0	45779553	A	C
5	rs117282626	0	45779647	C	G
5	rs4388219	0	45780750	A	G
5	rs4452566	0	45780799	A	T
5	rs76633495	0	45781308	G	A
5	rs10941703	0	45781872	C	T
5	rs7719703	0	45781962	T	G
5	rs10941704	0	45783506	G	A
5	rs62367718	0	45784067	G	A
5	rs7706676	0	45784470	T	C
5	rs7725177	0	45784939	C	T
5	rs7707561	0	45784993	T	A
5	rs7725203	0	45785031	A	G
5	rs10056041	0	45786177	G	A
5	rs10064278	0	45786598	T	C
5	rs139786425	0	45787176	G	A
5	rs7708189	0	45788381	G	A
5	rs4455564	0	45789024	C	T
5	rs6872937	0	45789504	A	G
5	rs4577699	0	45789800	C	A
5	rs12332458	0	45789888	A	G
5	rs116873697	0	45790075	T	A
5	rs187865988	0	45790407	G	T
5	rs59450171	0	45790426	A	T
5	rs146933708	0	45790580	C	A
5	rs137950146	0	45790588	G	A
5	rs150174154	0	45790931	T	A
5	rs62370579	0	45792329	A	T
5	rs4551074	0	45792753	T	C
5	rs6872194	0	45793061	T	C
5	rs62370580	0	45793164	G	T
5	rs118001832	0	45793599	C	T
5	rs62370581	0	45793718	G	A
5	rs7706959	0	45793791	C	G
5	rs79814056	0	45795276	A	G
5	rs77198011	0	45796390	A	T
5	rs62370582	0	45796842	T	G
5	rs77614697	0	45796851	G	T
5	rs9687374	0	45796940	C	T
5	rs74907209	0	45797071	G	A
5	rs10462095	0	45797602	A	G
5	rs7733616	0	45798723	C	T
5	rs78067946	0	45800138	G	A
5	rs75354369	0	45800267	G	A
5	rs61735895	0	45800439	A	G
5	rs61734825	0	45800506	A	T
5	rs78922075	0	45800631	A	T
5	rs62370584	0	45800656	G	A
5	rs4866978	0	45800738	T	C
5	rs73090063	0	45800996	T	C
5	rs6871250	0	45801764	A	C
5	rs139349505	0	45801781	T	A
5	rs4276421	0	45802079	C	T
5	rs149265271	0	45802286	G	C
5	rs144504715	0	45802305	C	A
5	rs10069793	0	45803151	G	A
5	rs147698588	0	45803793	T	C
5	rs7718780	0	45804293	T	C
5	rs57575351	0	45804384	T	C
5	rs59790351	0	45804817	C	T
5	rs6451822	0	45804990	T	A
5	rs75212852	0	45805592	C	T
5	rs62370587	0	45805721	C	T
5	rs181621266	0	45806200	T	C
5	rs10941706	0	45808054	C	T
5	rs62370588	0	45808154	A	G
5	rs193264315	0	45808214	G	A
5	rs7720657	0	45808639	C	T
5	rs62370589	0	45808697	G	T
5	rs117971116	0	45809105	A	G
5	rs192948818	0	45809479	A	T
5	rs62370590	0	45809983	A	C
5	rs11748089	0	45810835	C	T
5	rs62370591	0	45812379	G	T
5	rs62370592	0	45812441	C	G
5	rs10037766	0	45813317	T	C
5	rs150022107	0	45813459	A	T
5	rs78725790	0	45814069	A	G
5	rs73090094	0	45814221	T	C
5	rs75051736	0	45814273	A	T
5	rs13176359	0	45814275	T	C
5	rs7724971	0	45814740	G	A
5	rs6885309	0	45814855	C	G
5	rs191729551	0	45815261	T	G
5	rs62370593	0	45815353	G	A
5	rs10755272	0	45815536	G	T
5	rs75906938	0	45815787	A	G
5	rs62370594	0	45816356	A	C
5	rs62370595	0	45816562	G	A
5	rs62370596	0	45816608	G	A
5	rs4866973	0	45816686	A	G
5	rs62370597	0	45816732	A	C
5	rs4866982	0	45816856	G	A
5	rs12518135	0	45818687	A	T
5	rs4242125	0	45820157	A	T
5	rs139544110	0	45820569	G	A
5	rs78218703	0	45820966	A	G
5	rs77306771	0	45821698	A	T
5	rs59870620	0	45821798	A	G
5	rs79447893	0	45822642	A	G
5	rs142016615	0	45823433	T	G
5	rs6898480	0	45825581	T	A
5	rs6877477	0	45825809	C	G
5	rs4242126	0	45826373	A	G
5	rs77506269	0	45827799	A	G
5	rs77772743	0	45827959	C	T
5	rs75286884	0	45828932	G	A
5	rs12055272	0	45829842	A	G
5	rs145036682	0	45830471	T	C
5	rs6865429	0	45830508	G	A
5	rs10941707	0	45830896	T	C
5	rs35456801	0	45831523	G	A
5	rs7711240	0	45831550	A	G
5	rs146260413	0	45831831	T	G
5	rs376117391	0	45835171	T	A
5	rs201938154	0	45835503	T	C
5	rs551382531	0	45837248	G	A
5	rs139976515	0	45837649	C	A
5	rs191141099	0	45838077	A	G
5	rs193103955	0	45838246	G	A
5	rs117830530	0	45838644	C	T
5	rs145365333	0	45838825	G	A
5	rs137869077	0	45838831	C	T
5	rs10461763	0	45839207	A	G
5	rs7730617	0	45840303	A	G
5	rs6451824	0	45841630	A	G
5	rs6898646	0	45841939	G	A
5	rs6898824	0	45842160	C	T
5	rs6898825	0	45842163	C	T
5	rs115155604	0	45842900	G	A
5	rs75389533	0	45842948	T	C
5	rs62370604	0	45843007	T	C
5	rs6878425	0	45843255	A	T
5	rs76883620	0	45844420	A	G
5	rs188622562	0	45845695	G	A
5	rs12108961	0	45845961	G	T
5	rs117715261	0	45846206	C	A
5	rs62370618	0	45847184	T	A
5	rs71618213	0	45847993	G	A
5	rs10941710	0	45849729	A	T
5	rs6895453	0	45850236	T	C
5	rs28895306	0	45851485	G	A
5	rs147503757	0	45853598	C	T
5	rs13175559	0	45854627	T	C
5	rs60927048	0	45854720	A	C
5	rs4541666	0	45857129	C	A
5	rs4626346	0	45857537	C	T
5	rs4331911	0	45859375	T	G
5	rs149543634	0	45860369	A	C
5	rs4516859	0	45860382	T	C
5	rs79844943	0	45860571	T	A
5	rs13340341	0	45860936	C	T
5	rs141087627	0	45861286	G	A
5	rs71618215	0	45862787	C	T
5	rs28657933	0	45863699	C	A
5	rs139979167	0	45863962	C	T
5	rs76572217	0	45864703	A	T
5	rs10039283	0	45864843	G	A
5	rs62370623	0	45865160	C	T
5	rs4282323	0	45865343	T	C
5	rs4282324	0	45865432	T	C
5	rs62370624	0	45865614	T	C
5	rs4283798	0	45866143	T	A
5	rs62370625	0	45866914	C	A
5	rs62370626	0	45867272	C	A
5	rs4560554	0	45867676	G	C
5	rs4132311	0	45868094	C	T
5	rs13179818	0	45869861	G	C
5	rs77521024	0	45870566	C	T
5	rs147762917	0	45871482	C	T
5	rs10065035	0	45871550	C	A
5	rs55776184	0	45871725	G	A
5	rs7703405	0	45872320	A	T
5	rs62370629	0	45874465	A	G
5	rs139555460	0	45874809	C	T
5	rs62370630	0	45874925	G	T
5	rs146493749	0	45875090	G	A
5	rs6451826	0	45875505	G	T
5	rs12109205	0	45876678	A	G
5	rs62370632	0	45877204	A	G
5	rs6895191	0	45877674	T	G
5	rs12109652	0	45878308	C	T
5	rs62370633	0	45878638	G	A
5	rs74482938	0	45879274	G	A
5	rs10078485	0	45879409	T	G
5	rs6414908	0	45879434	A	G
5	rs6451827	0	45879598	T	C
5	rs192233791	0	45881082	G	A
5	rs144753974	0	45884036	C	T
5	rs186990204	0	45885295	A	G
5	rs10472405	0	45885423	T	A
5	rs4827574	0	45886691	A	T
5	rs74929555	0	45887941	G	A
5	rs79968077	0	45888335	G	A
5	rs79011481	0	45889123	C	A
5	rs182639101	0	45889259	A	G
5	rs76690713	0	45889265	T	A
5	rs10052727	0	45890225	G	C
5	rs10052736	0	45890282	G	T
5	rs537967855	0	45890829	C	T
5	rs74774803	0	45891015	C	T
5	rs188311985	0	45891179	C	T
5	rs4376278	0	45891186	G	A
5	rs7446649	0	45891419	C	T
5	rs75211132	0	45891794	G	A
5	rs4368738	0	45892788	G	A
5	rs6451829	0	45893362	C	T
5	rs6451830	0	45893456	A	G
5	rs10223123	0	45893656	C	T
5	rs7705330	0	45893925	A	G
5	rs9292929	0	45894270	G	A
5	rs12055259	0	45894380	A	C
5	rs150516598	0	45894809	T	C
5	rs7716296	0	45895885	G	A
5	rs148616735	0	45896515	C	T
5	rs6882139	0	45897251	A	G
5	rs62371967	0	45897808	C	A
5	rs34462057	0	45900317	G	A
5	rs62371968	0	45900948	A	G
5	rs138566119	0	45901367	A	G
5	rs75730939	0	45901603	G	A
5	rs79817855	0	45901975	A	T
5	rs9637798	0	45902092	A	T
5	rs9637799	0	45902608	A	G
5	rs62371969	0	45904802	T	C
5	rs35163964	0	45904962	T	C
5	rs183478780	0	45905332	A	G
5	rs6862657	0	45905997	C	A
5	rs182592502	0	45906526	A	T
5	rs28749824	0	45906895	G	T
5	rs7444228	0	45907227	A	G
5	rs62371973	0	45907926	T	C
5	rs62371974	0	45910286	C	G
5	rs80232260	0	45910324	C	T
5	rs7443189	0	45912967	G	A
5	rs141313914	0	45913272	C	G
5	rs62371976	0	45914280	A	G
5	rs10052977	0	45914909	C	T
5	rs7444405	0	45915475	T	A
5	rs6451831	0	45917420	T	C
5	rs7442735	0	45917549	C	T
5	rs7442769	0	45917703	C	T
5	rs7445572	0	45920417	C	T
5	rs7445746	0	45920747	G	T
5	rs62371979	0	45921030	T	A
5	rs10473403	0	45921374	C	T
5	rs149456059	0	45921718	G	A
5	rs147886225	0	45923057	C	T
5	rs145687576	0	45923231	G	A
5	rs62371980	0	45923613	T	C
5	rs7725171	0	45923786	T	A
5	rs62371981	0	45924507	G	C
5	rs62371982	0	45925699	A	G
5	rs4431353	0	45926273	C	G
5	rs4274988	0	45926441	A	G
5	rs148787549	0	45926450	T	C
5	rs7725537	0	45927293	A	G
5	rs6451834	0	45927310	A	G
5	rs35730142	0	45927555	A	G
5	rs12109091	0	45928260	G	A
5	rs6892286	0	45928575	A	C
5	rs6451835	0	45928837	A	G
5	rs6451836	0	45928918	T	C
5	rs10062641	0	45930342	C	T
5	rs72750046	0	45930877	C	T
5	rs552663568	0	45932109	C	A
5	rs187152126	0	45932122	G	A
5	rs62372030	0	45934183	A	G
5	rs7448999	0	45934521	G	A
5	rs10056175	0	45934605	A	G
5	rs117362615	0	45934798	C	T
5	rs6451838	0	45935162	C	T
5	rs146576488	0	45935611	G	A
5	rs6451840	0	45935686	A	C
5	rs72751908	0	45935701	C	T
5	rs7443976	0	45936425	A	T
5	rs6451842	0	45936533	T	C
5	rs148926061	0	45937259	C	T
5	rs62372031	0	45938421	A	C
5	rs7719401	0	45938815	G	A
5	rs147670067	0	45939551	G	A
5	rs7724350	0	45939674	C	T
5	rs75223439	0	45940729	A	T
5	rs10074470	0	45941024	C	T
5	rs61012768	0	45941102	A	C
5	rs7448897	0	45941449	G	T
5	rs7448901	0	45941584	C	T
5	rs7445658	0	45941615	T	G
5	rs7445730	0	45941832	T	C
5	rs145356532	0	45942094	G	A
5	rs10076636	0	45942154	C	G
5	rs7723218	0	45943118	T	C
5	rs147467476	0	45943327	T	A
5	rs139868214	0	45943605	T	A
5	rs148895808	0	45944161	G	A
5	rs7727331	0	45945301	A	G
5	rs35648163	0	45945880	T	C
5	rs75964308	0	45946479	G	C
5	rs6451843	0	45946785	T	C
5	rs34501453	0	45947440	C	T
5	rs71618219	0	45950700	T	C
5	rs74859464	0	45951751	C	A
5	rs62372037	0	45952057	G	A
5	rs10213756	0	45952600	T	A
5	rs10214362	0	45952916	C	T
5	rs10213679	0	45954308	C	T
5	rs10214057	0	45954505	A	T
5	rs79095183	0	45954901	A	T
5	rs4289566	0	45955601	G	A
5	rs4502836	0	45956719	T	C
5	rs57224710	0	45957409	G	C
5	rs117529442	0	45957756	A	T
5	rs57839327	0	45957898	C	T
5	rs4434390	0	45958913	T	C
5	rs62372974	0	45960379	C	A
5	rs4473779	0	45960703	A	C
5	rs7443384	0	45960893	A	G
5	rs7443410	0	45960933	C	T
5	rs12386485	0	45961417	T	C
5	rs62372975	0	45961578	G	T
5	rs181316594	0	45961774	A	G
5	rs10062508	0	45961866	T	A
5	rs4490592	0	45963019	T	C
5	rs10038082	0	45963250	G	A
5	rs13356313	0	45963889	C	T
5	rs62372977	0	45964123	G	C
5	rs62372979	0	45965001	G	A
5	rs146047290	0	45965174	C	G
5	rs4492125	0	45965439	G	T
5	rs79767800	0	45965780	C	T
5	rs62372981	0	45966295	G	A
5	rs149277450	0	45966321	C	T
5	rs144363977	0	45967326	A	G
5	rs13361098	0	45967601	T	C
5	rs10043270	0	45967948	A	G
5	rs113548626	0	45968513	G	A
5	rs77608414	0	45968538	C	T
5	rs78137823	0	45968750	G	C
5	rs4473777	0	45968862	T	C
5	rs77486323	0	45969363	T	C
5	rs62372983	0	45969705	T	A
5	rs192634877	0	45970396	A	G
5	rs10062325	0	45970534	G	A
5	rs75561331	0	45970612	C	G
5	rs62372984	0	45971001	C	T
5	rs139490928	0	45971322	T	A
5	rs34069575	0	45971337	G	C
5	rs8188031	0	45973214	G	A
5	rs149972880	0	45973478	A	G
5	rs62372986	0	45973864	G	T
5	rs4501347	0	45974881	T	C
5	rs116898249	0	45975459	C	T
5	rs10076736	0	45977055	G	C
5	rs62372987	0	45979991	T	C
5	rs111810259	0	45980056	A	G
5	rs79402747	0	45980269	A	G
5	rs143594789	0	45980280	A	G
5	rs566268101	0	45980762	T	G
5	rs538339024	0	45980763	C	T
5	rs558179101	0	45980769	A	G
5	rs147028068	0	45980900	C	A
5	rs4492122	0	45983054	A	C
5	rs4371763	0	45983222	A	G
5	rs117178666	0	45983725	T	C
5	rs78877037	0	45983733	G	A
5	rs72751936	0	45984433	G	A
5	rs4254919	0	45984998	G	T
5	rs145878232	0	45985094	C	G
5	rs117632899	0	45985581	A	G
5	rs4576156	0	45986569	G	A
5	rs145090613	0	45987093	T	C
5	rs10056889	0	45987226	G	T
5	rs62372989	0	45987296	A	G
5	rs75346245	0	45987518	G	T
5	rs62372990	0	45988038	G	A
5	rs112919244	0	45988395	T	A
5	rs142191107	0	45988398	C	G
5	rs76732994	0	45989679	C	T
5	rs7293402	0	45990381	G	A
5	rs60223495	0	45990558	C	T
5	rs74774767	0	45990597	A	G
5	rs4615309	0	45990968	A	T
5	rs62372996	0	45991309	T	C
5	rs8188173	0	45991809	C	G
5	rs8188180	0	45992174	C	T
5	rs28885449	0	45994205	G	A
5	rs4426926	0	45994343	A	G
5	rs10062391	0	45994920	C	T
5	rs201152532	0	45995412	T	C
5	rs75633602	0	45995702	C	A
5	rs10041094	0	45996902	C	T
5	rs62373039	0	45997217	C	T
5	rs62373040	0	45998002	G	T
5	rs57299032	0	45998264	A	G
5	rs116860684	0	45998410	C	T
5	rs78174014	0	45998795	A	T
5	rs117996113	0	45998911	G	C
5	rs13177136	0	45999387	G	A
5	rs13176864	0	45999388	C	A
5	rs13177665	0	45999638	G	T
5	rs7293310	0	46000751	A	G
5	rs62373042	0	46001467	T	A
5	rs7293482	0	46004086	A	G
5	rs10070596	0	46004231	G	A
5	rs113338260	0	46004640	T	C
5	rs62373044	0	46005154	A	C
5	rs4478331	0	46005425	C	A
5	rs78913668	0	46005664	T	A
5	rs34040576	0	46005698	T	G
5	rs116497679	0	46005743	G	A
5	rs13360955	0	46005944	G	A
5	rs117698936	0	46006345	G	A
5	rs111699443	0	46007255	C	T
5	rs79983607	0	46007648	A	T
5	rs138576387	0	46008859	C	T
5	rs62373047	0	46008996	C	T
5	rs13436599	0	46009738	C	T
5	rs143183438	0	46010467	A	T
5	rs10434580	0	46011012	A	G
5	rs77219519	0	46011136	T	C
5	rs4569880	0	46011475	T	C
5	rs4569881	0	46011769	T	C
5	rs4551075	0	46011812	A	T
5	rs4569882	0	46011977	C	T
5	rs8185343	0	46012202	A	T
5	rs145107244	0	46013180	G	C
5	rs13362078	0	46013453	G	C
5	rs13362103	0	46013540	G	C
5	rs80214949	0	46014237	A	T
5	rs4440371	0	46014723	A	T
5	rs62370860	0	46015318	T	G
5	rs4518411	0	46015430	T	C
5	rs62370861	0	46015583	C	G
5	rs80067547	0	46016563	A	G
5	rs13168838	0	46016917	G	C
5	rs4428422	0	46017318	T	C
5	rs77503717	0	46017346	T	A
5	rs4552614	0	46017722	T	C
5	rs4489075	0	46019005	G	T
5	rs4632807	0	46019077	C	T
5	rs4302598	0	46019167	A	G
5	rs62370863	0	46020751	G	C
5	rs10052339	0	46020792	G	A
5	rs34577818	0	46020944	G	T
5	rs74418553	0	46021174	G	A
5	rs62370865	0	46021691	G	A
5	rs62370867	0	46024157	C	T
5	rs4321758	0	46025455	T	C
5	rs10043248	0	46026032	T	C
5	rs10045812	0	46026057	A	G
5	rs10067206	0	46027839	C	T
5	rs59968174	0	46028041	C	T
5	rs62370870	0	46029626	T	C
5	rs62370872	0	46030598	G	A
5	rs59057359	0	46031926	G	A
5	rs62370890	0	46032669	C	G
5	rs62370891	0	46034263	T	A
5	rs112526769	0	46034274	A	T
5	rs13165481	0	46034316	A	G
5	rs13165909	0	46034363	G	A
5	rs4499842	0	46034492	C	T
5	rs4504391	0	46035780	C	T
5	rs10059350	0	46035901	A	T
5	rs12654375	0	46036554	A	G
5	rs12652371	0	46036618	T	A
5	rs10054419	0	46036965	T	G
5	rs77699138	0	46037785	G	T
5	rs6893390	0	46037882	T	A
5	rs4409106	0	46038106	A	G
5	rs77432450	0	46038472	T	A
5	rs77670908	0	46039117	T	A
5	rs13359665	0	46039782	G	A
5	rs58445656	0	46039924	C	T
5	rs112450387	0	46040246	A	G
5	rs117390482	0	46041081	T	C
5	rs139231052	0	46044343	G	A
5	rs8188064	0	46045351	T	G
5	rs79043976	0	46045467	C	T
5	rs10039509	0	46045900	T	C
5	rs8175432	0	46046834	A	G
5	rs138812418	0	46047180	C	T
5	rs4362951	0	46047306	A	G
5	rs8188290	0	46047317	G	T
5	rs113889713	0	46048547	T	A
5	rs8188051	0	46048621	G	A
5	rs4370277	0	46048668	A	G
5	rs4484447	0	46048859	A	T
5	rs62370895	0	46049893	G	A
5	rs138024273	0	46050364	A	G
5	rs4383730	0	46050992	C	G
5	rs4431354	0	46051386	T	C
5	rs4389698	0	46051668	A	G
5	rs35319830	0	46052339	T	C
5	rs8188026	0	46053564	C	T
5	rs112575737	0	46054124	T	C
5	rs34812524	0	46054132	G	A
5	rs13190242	0	46054545	G	A
5	rs72754041	0	46055158	A	G
5	rs13157212	0	46055494	A	C
5	rs4426925	0	46055601	G	C
5	rs34618959	0	46056053	A	G
5	rs80057645	0	46057198	C	T
5	rs12697490	0	46058072	C	T
5	rs62370904	0	46058740	C	T
5	rs10462100	0	46060114	T	A
5	rs4541667	0	46060869	A	G
5	rs62370905	0	46061260	C	T
5	rs74506389	0	46061501	T	C
5	rs8188072	0	46061985	A	G
5	rs35391434	0	46062139	C	A
5	rs8185118	0	46062426	G	A
5	rs13167350	0	46062889	G	T
5	rs4441886	0	46063136	G	A
5	rs10067983	0	46064396	T	A
5	rs10060199	0	46064626	G	A
5	rs4354052	0	46065215	A	T
5	rs8188014	0	46065844	G	A
5	rs4367307	0	46065959	A	G
5	rs4479850	0	46066341	C	T
5	rs10079238	0	46066633	A	T
5	rs145898342	0	46067069	A	G
5	rs10941722	0	46067629	G	A
5	rs12186454	0	46067723	A	C
5	rs75189763	0	46067941	G	C
5	rs79230815	0	46068121	T	C
5	rs4421114	0	46069343	C	T
5	rs78244060	0	46070390	C	A
5	rs62370917	0	46071634	C	A
5	rs75621330	0	46071873	C	T
5	rs116867393	0	46072247	T	G
5	rs10050829	0	46072730	A	G
5	rs10067655	0	46072905	G	A
5	rs4492123	0	46073004	A	T
5	rs150892746	0	46073697	T	C
5	rs57407363	0	46073947	G	T
5	rs144131084	0	46074051	A	T
5	rs62370922	0	46074349	A	C
5	rs4259174	0	46074453	G	T
5	rs142072434	0	46074659	G	A
5	rs10462102	0	46075957	G	A
5	rs79187413	0	46077433	G	A
5	rs190169526	0	46077964	G	A
5	rs13354272	0	46078122	A	T
5	rs13361118	0	46078410	T	C
5	rs183839733	0	46078420	G	A
5	rs4498260	0	46079337	G	A
5	rs4455568	0	46079857	T	C
5	rs11957047	0	46080192	G	A
5	rs10941732	0	46080362	G	T
5	rs11740578	0	46080397	A	G
5	rs12657581	0	46080573	C	A
5	rs4274990	0	46080887	C	T
5	rs62370923	0	46080953	A	G
5	rs62370924	0	46081224	G	T
5	rs13156079	0	46081636	T	C
5	rs4455569	0	46081884	C	A
5	rs8188009	0	46083229	G	A
5	rs4975885	0	46083578	G	A
5	rs10064905	0	46084439	A	G
5	rs150293029	0	46085114	C	A
5	rs11949490	0	46086053	G	A
5	rs12188518	0	46087066	A	G
5	rs12515468	0	46087397	G	A
5	rs12655634	0	46087825	T	C
5	rs4263507	0	46088123	G	T
5	rs4277924	0	46089444	G	T
5	rs12697495	0	46089721	C	T
5	rs78660635	0	46090232	C	T
5	rs10059426	0	46090514	T	C
5	rs8185144	0	46090865	G	A
5	rs4292455	0	46091267	G	A
5	rs4533899	0	46091291	C	T
5	rs150735419	0	46092395	C	T
5	rs10039961	0	46092412	T	G
5	rs143870787	0	46092527	C	T
5	rs4585455	0	46092800	C	T
5	rs111785242	0	46094441	A	G
5	rs13177151	0	46094452	G	C
5	rs28556627	0	46096967	A	G
5	rs10066479	0	46097487	G	A
5	rs12515804	0	46098606	C	T
5	rs12520938	0	46098785	A	G
5	rs4975889	0	46099071	A	C
5	rs13175755	0	46099780	C	T
5	rs10941740	0	46100310	G	T
5	rs28611436	0	46100349	C	T
5	rs4639239	0	46100924	C	T
5	rs4601053	0	46101836	T	C
5	rs72755668	0	46102760	G	A
5	rs76882238	0	46102819	C	T
5	rs117132470	0	46102845	A	G
5	rs10041478	0	46103289	C	T
5	rs10042199	0	46104048	C	T
5	rs35583419	0	46105257	A	G
5	rs4407637	0	46105865	A	T
5	rs146472958	0	46106068	C	T
5	rs141021418	0	46106071	A	T
5	rs7720482	0	46106163	T	G
5	rs4357046	0	46106331	T	C
5	rs4640801	0	46106393	A	T
5	rs34170671	0	46107934	C	T
5	rs75314767	0	46109123	G	A
5	rs115610756	0	46109767	G	A
5	rs77167824	0	46109850	C	T
5	rs7446602	0	46110108	G	C
5	rs190973949	0	46110436	G	A
5	rs13188585	0	46110711	T	C
5	rs62372082	0	46110915	T	G
5	rs72755677	0	46111367	G	A
5	rs111585446	0	46112002	T	G
5	rs139885418	0	46112010	G	A
5	rs62372083	0	46112401	G	T
5	rs12697499	0	46113265	T	C
5	rs62372085	0	46113454	G	A
5	rs4975890	0	46113638	C	T
5	rs12655230	0	46113762	A	G
5	rs7714540	0	46113931	C	A
5	rs7714713	0	46114117	A	G
5	rs9686580	0	46114611	T	C
5	rs6884716	0	46115369	C	G
5	rs34437929	0	46115727	G	C
5	rs34186466	0	46115901	G	C
5	rs77120057	0	46116070	C	T
5	rs7447232	0	46116148	A	T
5	rs35436965	0	46116709	C	T
5	rs71620144	0	46119612	C	T
5	rs112393756	0	46120378	C	T
5	rs34930360	0	46120842	G	T
5	rs8185138	0	46120886	C	T
5	rs142730899	0	46121403	A	G
5	rs62372087	0	46121790	A	G
5	rs8185016	0	46121806	T	C
5	rs139616689	0	46121875	T	C
5	rs8185209	0	46121882	C	T
5	rs8188167	0	46122066	A	T
5	rs8188193	0	46122530	C	G
5	rs10040808	0	46123701	T	C
5	rs12658533	0	46124580	A	C
5	rs12656601	0	46124585	T	C
5	rs12658590	0	46124854	A	T
5	rs8185098	0	46125490	A	T
5	rs8175395	0	46125600	A	G
5	rs8187589	0	46126288	A	G
5	rs62372113	0	46126360	C	T
5	rs7293357	0	46128424	T	C
5	rs62372114	0	46128425	G	A
5	rs11486611	0	46128475	C	T
5	rs62372115	0	46128726	T	A
5	rs144620215	0	46128790	A	G
5	rs28769634	0	46128800	C	T
5	rs13190590	0	46128818	T	C
5	rs13170769	0	46128842	G	A
5	rs28799356	0	46128982	T	G
5	rs28778430	0	46129025	C	T
5	rs13156708	0	46129026	T	G
5	rs141382561	0	46129035	G	C
5	rs13174894	0	46129301	C	T
5	rs13157345	0	46129406	T	G
5	rs187626379	0	46129877	C	A
5	rs75541287	0	46130094	G	A
5	rs7293299	0	46130312	A	T
5	rs8188175	0	46130789	T	C
5	rs8188019	0	46131012	G	A
5	rs7293302	0	46131179	G	C
5	rs116881136	0	46131217	A	G
5	rs13186244	0	46131654	C	T
5	rs13186103	0	46131655	A	G
5	rs13186255	0	46131682	C	T
5	rs7293336	0	46131791	C	G
5	rs148080297	0	46132204	A	G
5	rs112283283	0	46133022	G	A
5	rs8188207	0	46133273	C	T
5	rs8188070	0	46133296	T	C
5	rs115198813	0	46133412	T	C
5	rs76096560	0	46133910	C	T
5	rs6868984	0	46134071	T	C
5	rs6451851	0	46135280	T	A
5	rs62372119	0	46135419	C	T
5	rs144188601	0	46135530	G	C
5	rs78319904	0	46136595	A	G
5	rs147340550	0	46137226	G	T
5	rs12697507	0	46137495	T	G
5	rs6451852	0	46138103	T	A
5	rs6451853	0	46138158	C	G
5	rs6414909	0	46138228	C	G
5	rs7445348	0	46138457	G	A
5	rs7720735	0	46139661	A	G
5	rs7720870	0	46139676	C	T
5	rs78089132	0	46139795	C	A
5	rs141902652	0	46140396	G	T
5	rs62372121	0	46140675	A	T
5	rs189602553	0	46141348	A	G
5	rs76533698	0	46141908	A	G
5	rs113409164	0	46142054	G	T
5	rs149821933	0	46143327	G	T
5	rs7713759	0	46143549	C	A
5	rs28871274	0	46143589	G	A
5	rs12653713	0	46144019	T	C
5	rs143083416	0	46144119	C	T
5	rs13161757	0	46146084	G	A
5	rs10054000	0	46146464	C	T
5	rs10055950	0	46147092	G	A
5	rs10066816	0	46148482	G	T
5	rs35874143	0	46148499	G	A
5	rs10053434	0	46149192	A	G
5	rs10068848	0	46149305	G	A
5	rs10068855	0	46149352	G	A
5	rs7444177	0	46149873	G	A
5	rs76227093	0	46150198	G	A
5	rs62372125	0	46151290	A	G
5	rs10072945	0	46151409	C	T
5	rs34347294	0	46151854	G	T
5	rs58111642	0	46153507	C	G
5	rs10056884	0	46153911	T	A
5	rs11743949	0	46154412	A	G
5	rs35894183	0	46154664	C	T
5	rs13155082	0	46155237	A	G
5	rs10053306	0	46155950	G	A
5	rs62372145	0	46157110	G	T
5	rs12653188	0	46157233	C	G
5	rs62372146	0	46157310	C	T
5	rs12657327	0	46157427	A	T
5	rs59516938	0	46158051	C	T
5	rs146775619	0	46158411	T	C
5	rs139253674	0	46158692	G	T
5	rs62372147	0	46159485	C	T
5	rs10472413	0	46159870	C	A
5	rs10038249	0	46160697	T	C
5	rs10058962	0	46160726	T	C
5	rs8185226	0	46160787	T	C
5	rs116891726	0	46161427	A	G
5	rs11953347	0	46162116	T	G
5	rs13165073	0	46162561	G	A
5	rs10055347	0	46162882	G	A
5	rs8185105	0	46163091	C	T
5	rs13169771	0	46163321	A	T
5	rs58173433	0	46163594	G	A
5	rs28840992	0	46164615	A	G
5	rs28836583	0	46164697	T	C
5	rs28841282	0	46164761	C	T
5	rs28882807	0	46164839	C	T
5	rs8185376	0	46165293	A	G
5	rs6451854	0	46165780	C	G
5	rs80225299	0	46165987	C	G
5	rs12651760	0	46167447	A	C
5	rs143285294	0	46167503	T	G
5	rs12656025	0	46167572	G	A
5	rs12658237	0	46167713	T	G
5	rs35142578	0	46168095	C	T
5	rs10213813	0	46168633	C	G
5	rs146209290	0	46168999	G	A
5	rs111551556	0	46169141	T	C
5	rs8185217	0	46169317	G	A
5	rs10066664	0	46169363	T	A
5	rs13178648	0	46169915	G	A
5	rs13160523	0	46169980	T	A
5	rs13178604	0	46170176	A	G
5	rs145234801	0	46171900	C	T
5	rs8188295	0	46173032	G	A
5	rs62372152	0	46173444	T	C
5	rs11958686	0	46173558	T	G
5	rs112219245	0	46173755	T	C
5	rs113792509	0	46174304	G	A
5	rs8188245	0	46174864	A	G
5	rs34009314	0	46174946	C	T
5	rs8175440	0	46175832	A	G
5	rs8185198	0	46175858	T	C
5	rs13155792	0	46176554	T	C
5	rs13173767	0	46176555	G	A
5	rs7293353	0	46177721	G	A
5	rs115841677	0	46178932	C	T
5	rs116225379	0	46178933	G	A
5	rs146088012	0	46179027	G	C
5	rs117500988	0	46179180	G	T
5	rs12108841	0	46179344	A	C
5	rs11950077	0	46179900	A	G
5	rs28798176	0	46179980	T	G
5	rs7293335	0	46180357	T	C
5	rs62370762	0	46180728	C	A
5	rs140052418	0	46181189	T	C
5	rs8185114	0	46181945	T	C
5	rs8185362	0	46182363	C	G
5	rs8185363	0	46182420	C	T
5	rs8175408	0	46182522	T	A
5	rs8188276	0	46182833	A	G
5	rs8185101	0	46183350	A	G
5	rs8185111	0	46183663	C	G
5	rs10078928	0	46184088	C	T
5	rs13188002	0	46184305	G	A
5	rs13187899	0	46184443	C	T
5	rs7293424	0	46184976	G	T
5	rs7293421	0	46185153	A	T
5	rs10059377	0	46185556	T	C
5	rs10053240	0	46185964	G	A
5	rs10053475	0	46186489	C	A
5	rs8188231	0	46187026	A	G
5	rs8188233	0	46187120	C	T
5	rs8188133	0	46187345	T	C
5	rs8188258	0	46187386	G	T
5	rs61270764	0	46187396	C	G
5	rs13180635	0	46188339	A	G
5	rs8188012	0	46188442	A	G
5	rs10076606	0	46188583	G	T
5	rs13186251	0	46189195	G	T
5	rs10078628	0	46189624	C	A
5	rs62370765	0	46190578	G	C
5	rs10065920	0	46190695	A	G
5	rs8188292	0	46191504	T	A
5	rs148450391	0	46191816	C	A
5	rs7293420	0	46192107	G	A
5	rs7293423	0	46192220	G	A
5	rs10054896	0	46192456	C	T
5	rs10055046	0	46192621	C	T
5	rs10063187	0	46192708	T	G
5	rs10055176	0	46192880	C	T
5	rs117359443	0	46193273	G	A
5	rs8185384	0	46193406	G	A
5	rs8175415	0	46193462	T	C
5	rs62370766	0	46193585	C	T
5	rs8185214	0	46193715	T	A
5	rs35936595	0	46193809	A	C
5	rs35577984	0	46193826	T	G
5	rs8188004	0	46193958	A	G
5	rs8188008	0	46194119	A	G
5	rs8188010	0	46194159	C	T
5	rs189749148	0	46194652	T	C
5	rs8188058	0	46195001	C	T
5	rs62370770	0	46195886	T	C
5	rs62370785	0	46196304	C	T
5	rs62370786	0	46196713	C	T
5	rs141175297	0	46196755	C	T
5	rs150966436	0	46197712	A	T
5	rs142593267	0	46198447	C	T
5	rs61187820	0	46199438	A	G
5	rs62370796	0	46199454	C	T
5	rs62370797	0	46199520	T	G
5	rs10075544	0	46200346	A	C
5	rs10075547	0	46200354	A	G
5	rs10075550	0	46200373	A	G
5	rs62370798	0	46200743	G	C
5	rs35247978	0	46201304	G	T
5	rs8188049	0	46201317	G	A
5	rs8188197	0	46201451	T	G
5	rs8188050	0	46201474	C	G
5	rs62370799	0	46201708	C	G
5	rs35553774	0	46201839	A	G
5	rs13188786	0	46201958	A	G
5	rs10064792	0	46202104	C	T
5	rs10072776	0	46202280	T	G
5	rs10941746	0	46202839	A	C
5	rs11958516	0	46202997	T	G
5	rs7293337	0	46203497	T	G
5	rs146995798	0	46203756	G	A
5	rs7293346	0	46204088	T	G
5	rs8188239	0	46204427	G	A
5	rs80209325	0	46204687	T	C
5	rs8188241	0	46204748	A	G
5	rs13168431	0	46205700	C	T
5	rs13168463	0	46205764	C	T
5	rs7293306	0	46206284	A	C
5	rs117683361	0	46206560	G	T
5	rs77068171	0	46206655	C	T
5	rs7293315	0	46206902	A	G
5	rs59660247	0	46207649	T	C
5	rs59725169	0	46207692	A	G
5	rs61160862	0	46207782	T	A
5	rs13155263	0	46208071	G	A
5	rs62370804	0	46208176	C	G
5	rs34492793	0	46208644	G	A
5	rs150392113	0	46208688	A	G
5	rs8185137	0	46208805	A	C
5	rs8175401	0	46208921	G	T
5	rs34532845	0	46209970	C	A
5	rs11960110	0	46210157	T	G
5	rs35550270	0	46210242	C	T
5	rs13166566	0	46210588	C	T
5	rs7293461	0	46211142	A	G
5	rs34216540	0	46211333	C	G
5	rs34361661	0	46211541	C	T
5	rs13172097	0	46211796	A	G
5	rs11958464	0	46211903	C	T
5	rs11951944	0	46212090	A	T
5	rs8175409	0	46212652	T	G
5	rs8188279	0	46212992	C	T
5	rs10076982	0	46213311	G	A
5	rs10061974	0	46213326	A	G
5	rs11953025	0	46213456	A	T
5	rs11959541	0	46213462	C	T
5	rs11953028	0	46213475	A	T
5	rs8185115	0	46214011	A	T
5	rs8185185	0	46214460	G	C
5	rs75580595	0	46214843	G	A
5	rs10051107	0	46214991	G	A
5	rs10051125	0	46215157	C	T
5	rs8188186	0	46215472	C	T
5	rs8188054	0	46215658	T	G
5	rs13159863	0	46215997	C	T
5	rs185359011	0	46216021	G	A
5	rs8188219	0	46216298	C	T
5	rs8188224	0	46216710	A	T
5	rs10434612	0	46216790	C	T
5	rs10434613	0	46216843	A	G
5	rs13165719	0	46217180	G	C
5	rs116896607	0	46217503	T	C
5	rs10063585	0	46217584	T	C
5	rs10061101	0	46217933	A	C
5	rs8185008	0	46218539	A	G
5	rs13181575	0	46218714	G	A
5	rs8185018	0	46218948	C	T
5	rs117079880	0	46219584	C	T
5	rs10078560	0	46219644	C	G
5	rs8188061	0	46220107	A	G
5	rs8188062	0	46220136	C	T
5	rs8188104	0	46220292	A	T
5	rs13154320	0	46220828	C	G
5	rs140788239	0	46221285	G	C
5	rs10052784	0	46221434	C	T
5	rs10052940	0	46221502	G	A
5	rs10060832	0	46221563	T	G
5	rs79781808	0	46222597	T	C
5	rs13164666	0	46222711	A	T
5	rs10064681	0	46222931	T	C
5	rs144404842	0	46222932	G	T
5	rs10056731	0	46223000	C	T
5	rs12109835	0	46223069	A	G
5	rs12109014	0	46223502	C	T
5	rs62370827	0	46224111	C	T
5	rs62370828	0	46224132	G	A
5	rs13157222	0	46224433	T	C
5	rs8185049	0	46224582	A	G
5	rs8185059	0	46224796	G	A
5	rs8185092	0	46225485	G	A
5	rs7293362	0	46225497	C	T
5	rs71620155	0	46226684	T	C
5	rs7293508	0	46226825	T	C
5	rs10035118	0	46227347	A	G
5	rs7293323	0	46228251	T	C
5	rs7293466	0	46228333	G	T
5	rs7293469	0	46228716	A	T
5	rs8185275	0	46228819	C	G
5	rs7293470	0	46228849	A	T
5	rs13172845	0	46228898	G	A
5	rs76940661	0	46228994	G	T
5	rs8188250	0	46230088	A	G
5	rs13178571	0	46230296	A	T
5	rs13178889	0	46230498	A	G
5	rs181383140	0	46230647	C	A
5	rs13179724	0	46230830	G	C
5	rs8185050	0	46231754	C	T
5	rs61252746	0	46232050	G	A
5	rs62370854	0	46232327	A	T
5	rs13189671	0	46232349	G	A
5	rs13189439	0	46232484	A	G
5	rs13171832	0	46232507	T	C
5	rs73105418	0	46232852	T	C
5	rs62370855	0	46234382	A	G
5	rs12697539	0	46234389	C	A
5	rs10056067	0	46235298	A	G
5	rs12697541	0	46235779	C	A
5	rs12697543	0	46235926	A	C
5	rs10043557	0	46236082	G	A
5	rs8185240	0	46236638	T	G
5	rs8185242	0	46236725	T	C
5	rs62370856	0	46237625	G	A
5	rs10074483	0	46238733	T	A
5	rs8188123	0	46239020	A	G
5	rs28868066	0	46239131	G	A
5	rs28820612	0	46239179	T	C
5	rs13180509	0	46239249	T	A
5	rs28892397	0	46239425	C	T
5	rs35080434	0	46239651	C	T
5	rs34259003	0	46239665	C	T
5	rs10055263	0	46240036	A	C
5	rs10078261	0	46240130	T	C
5	rs142043681	0	46240444	A	G
5	rs8185254	0	46240542	C	T
5	rs62370858	0	46240641	A	G
5	rs8188196	0	46240677	A	G
5	rs117464276	0	46241293	C	T
5	rs8188113	0	46242031	T	A
5	rs8175437	0	46242609	A	G
5	rs8188149	0	46242743	T	C
5	rs12654950	0	46243287	A	G
5	rs13436333	0	46243854	A	C
5	rs13436334	0	46243861	A	C
5	rs8175405	0	46244269	A	T
5	rs8188148	0	46244580	A	G
5	rs62370859	0	46244922	A	C
5	rs11525750	0	46245219	G	A
5	rs10051371	0	46245637	C	T
5	rs77379787	0	46245662	A	G
5	rs75214427	0	46246023	T	C
5	rs11949119	0	46246155	C	T
5	rs10473416	0	46246970	G	C
5	rs8188100	0	46247033	T	A
5	rs4975908	0	46247278	T	C
5	rs8185339	0	46247615	C	G
5	rs4975961	0	46247717	T	A
5	rs112439750	0	46247795	C	T
5	rs8188011	0	46248427	C	A
5	rs62372560	0	46248489	C	T
5	rs8175363	0	46248525	A	G
5	rs62372561	0	46248723	T	A
5	rs8185287	0	46250094	T	A
5	rs8185071	0	46250120	G	T
5	rs8185100	0	46250721	A	G
5	rs10072283	0	46251306	G	A
5	rs62372562	0	46251575	C	T
5	rs4128583	0	46252087	C	T
5	rs4128582	0	46252103	C	T
5	rs4128581	0	46252282	G	A
5	rs8185235	0	46252408	C	T
5	rs8185047	0	46252554	T	C
5	rs8188185	0	46252594	G	A
5	rs7293453	0	46253109	G	A
5	rs7293427	0	46253437	T	C
5	rs8185387	0	46254046	A	C
5	rs10078317	0	46254140	C	T
5	rs58902336	0	46254240	C	A
5	rs10056653	0	46254628	T	A
5	rs10058430	0	46255015	T	C
5	rs4975928	0	46255113	C	G
5	rs4975933	0	46255375	A	T
5	rs4975936	0	46255857	A	G
5	rs7293503	0	46256269	T	A
5	rs7293504	0	46256385	T	C
5	rs7293400	0	46256402	C	T
5	rs7293505	0	46256449	T	C
5	rs8188169	0	46257641	A	G
5	rs7293434	0	46257689	A	G
5	rs4975948	0	46257990	A	G
5	rs4975949	0	46258099	T	A
5	rs8188044	0	46258227	T	C
5	rs12110093	0	46258817	C	T
5	rs7293390	0	46259465	T	C
5	rs7293516	0	46261143	C	T
5	rs8185043	0	46261456	C	A
5	rs139112978	0	46261887	T	A
5	rs8185053	0	46261944	G	T
5	rs8185054	0	46262169	A	G
5	rs8185055	0	46262251	A	C
5	rs8185255	0	46263438	C	T
5	rs8175379	0	46263543	T	A
5	rs8185259	0	46263709	C	T
5	rs79332954	0	46263825	C	G
5	rs8188199	0	46263875	C	T
5	rs10058281	0	46263948	C	A
5	rs10066477	0	46264184	T	C
5	rs10941754	0	46264563	G	T
5	rs8185319	0	46265122	G	A
5	rs4975957	0	46265302	A	G
5	rs10941755	0	46265751	G	C
5	rs10069060	0	46265852	T	C
5	rs10061030	0	46265887	C	G
5	rs10063007	0	46266431	G	A
5	rs13184479	0	46266588	A	G
5	rs10941759	0	46266964	G	A
5	rs10805711	0	46267204	A	C
5	rs10941760	0	46267462	C	T
5	rs62372592	0	46269053	C	T
5	rs72762266	0	46269679	G	T
5	rs10941761	0	46269680	C	T
5	rs188726294	0	46269758	A	C
5	rs8185213	0	46269893	G	A
5	rs112128194	0	46270289	T	A
5	rs186329670	0	46270453	T	C
5	rs140000001	0	46273465	C	T
5	rs10078400	0	46275245	T	C
5	rs4975958	0	46276053	C	A
5	rs35993179	0	46276787	C	T
5	rs140104971	0	46276849	C	T
5	rs62372595	0	46276962	C	T
5	rs35894268	0	46277644	C	A
5	rs13173369	0	46278023	T	C
5	rs13153857	0	46278145	G	C
5	rs13173725	0	46278212	T	A
5	rs13173740	0	46278236	T	C
5	rs71620163	0	46278571	T	C
5	rs79777078	0	46279292	C	T
5	rs13159373	0	46279495	A	G
5	rs8185184	0	46279726	A	C
5	rs78881804	0	46279905	T	C
5	rs12657760	0	46281241	C	T
5	rs12657764	0	46281267	C	T
5	rs4975959	0	46281727	G	A
5	rs10058966	0	46281919	A	G
5	rs75504252	0	46282533	C	T
5	rs4975960	0	46283140	T	C
5	rs76166555	0	46283185	A	C
5	rs8185313	0	46283483	T	G
5	rs10045429	0	46284105	C	T
5	rs117443525	0	46284472	C	G
5	rs4975962	0	46284854	C	T
5	rs113432056	0	46285430	C	T
5	rs8175348	0	46285528	A	T
5	rs8185037	0	46285725	T	G
5	rs8185041	0	46285925	T	C
5	rs149729866	0	46286666	G	T
5	rs7293474	0	46286807	A	G
5	rs8185289	0	46287112	G	T
5	rs8185331	0	46287651	G	A
5	rs8185145	0	46287803	T	A
5	rs8185332	0	46287832	C	T
5	rs112492423	0	46287889	A	G
5	rs8185335	0	46287984	C	T
5	rs10060661	0	46288265	A	G
5	rs13161439	0	46288453	T	C
5	rs9292936	0	46288968	C	T
5	rs4975963	0	46289918	A	G
5	rs4975964	0	46290145	G	A
5	rs4975965	0	46290389	A	G
5	rs10065314	0	46290859	A	G
5	rs139615907	0	46291075	G	A
5	rs10472415	0	46291356	A	C
5	rs4975966	0	46291675	T	C
5	rs10054134	0	46292277	C	T
5	rs76651943	0	46293139	C	T
5	rs13168483	0	46293424	G	A
5	rs13168085	0	46293465	A	T
5	rs10064455	0	46293532	T	G
5	rs4975967	0	46293837	T	C
5	rs80053467	0	46293970	C	T
5	rs4975910	0	46294799	G	T
5	rs10060528	0	46295003	G	C
5	rs8188068	0	46295341	A	G
5	rs8188077	0	46295605	A	G
5	rs4975968	0	46295867	A	G
5	rs62372630	0	46295980	C	G
5	rs4975969	0	46295989	T	A
5	rs4975970	0	46296214	C	T
5	rs4975971	0	46296240	A	G
5	rs34159378	0	46296286	A	G
5	rs62372631	0	46296313	G	A
5	rs4975911	0	46297245	T	C
5	rs4975972	0	46297662	G	A
5	rs10065149	0	46297750	C	T
5	rs10063520	0	46298065	T	C
5	rs8185256	0	46298403	A	G
5	rs117653892	0	46298426	T	G
5	rs140936940	0	46298947	G	A
5	rs4975973	0	46299000	C	T
5	rs8185312	0	46299711	C	T
5	rs8185314	0	46299750	G	T
5	rs8185180	0	46300393	T	A
5	rs12516847	0	46300838	C	A
5	rs10434615	0	46302442	C	A
5	rs12523279	0	46302471	A	G
5	rs12697557	0	46302558	G	A
5	rs9717195	0	46302781	A	G
5	rs9716588	0	46303298	G	A
5	rs75760365	0	46303500	G	A
5	rs8185253	0	46303892	G	T
5	rs35503553	0	46304368	A	G
5	rs111444997	0	46305003	C	G
5	rs72762292	0	46306099	G	A
5	rs8185010	0	46306475	A	G
5	rs10059495	0	46306905	A	T
5	rs76137720	0	46306941	C	T
5	rs12697560	0	46307124	A	G
5	rs4975974	0	46307566	G	A
5	rs4975975	0	46307649	C	A
5	rs4975976	0	46307746	T	C
5	rs113130486	0	46307962	C	T
5	rs4975977	0	46308090	C	T
5	rs4975978	0	46308133	A	T
5	rs149992967	0	46308194	C	T
5	rs10066145	0	46308738	G	A
5	rs117965403	0	46308833	A	G
5	rs12514163	0	46309059	A	C
5	rs12514178	0	46309174	A	G
5	rs75222504	0	46309346	G	A
5	rs8185192	0	46309824	G	A
5	rs8188158	0	46310175	C	T
5	rs8188159	0	46310180	C	T
5	rs8188184	0	46310291	G	C
5	rs8185249	0	46311176	C	T
5	rs8175389	0	46311257	T	C
5	rs8175427	0	46311261	G	T
5	rs8188221	0	46311477	C	T
5	rs62372640	0	46311667	T	A
5	rs8185292	0	46311799	C	T
5	rs8185095	0	46311897	T	A
5	rs8185301	0	46312251	C	T
5	rs4975979	0	46312705	C	G
5	rs4975912	0	46313145	T	C
5	rs10461766	0	46313227	G	A
5	rs72764106	0	46313261	C	T
5	rs4975913	0	46313275	T	C
5	rs7293494	0	46313652	T	G
5	rs113808169	0	46313912	T	C
5	rs62372641	0	46314068	C	A
5	rs112874675	0	46314144	A	G
5	rs149621186	0	46314192	T	C
5	rs114220479	0	46314301	C	T
5	rs117201027	0	46314306	G	A
5	rs148999138	0	46314424	A	G
5	rs62372642	0	46314609	G	A
5	rs62372644	0	46316172	G	T
5	rs201599743	0	46317930	G	A
5	rs10053694	0	46318478	T	C
5	rs8185385	0	46318634	G	A
5	rs4128261	0	46318814	G	A
5	rs113198380	0	46322099	C	T
5	rs150699607	0	46322174	A	G
5	rs4975984	0	46322827	A	G
5	rs76786173	0	46324183	T	C
5	rs8175383	0	46325385	A	C
5	rs10037109	0	46328445	C	G
5	rs4975991	0	46328647	G	C
5	rs4975918	0	46328800	A	T
5	rs4975919	0	46328845	A	G
5	rs4975920	0	46328852	C	T
5	rs4975992	0	46329566	G	T
5	rs202144568	0	46329751	T	A
5	rs4975993	0	46330049	C	T
5	rs111730907	0	46330253	G	T
5	rs12521795	0	46330380	A	G
5	rs10068278	0	46330846	T	C
5	rs10061916	0	46330923	G	T
5	rs10941789	0	46331292	G	A
5	rs4975994	0	46331845	T	C
5	rs7293345	0	46332383	C	T
5	rs55638678	0	46332720	C	G
5	rs10066140	0	46333000	C	T
5	rs11745763	0	46334133	G	A
5	rs10941791	0	46334365	T	C
5	rs4975995	0	46335154	T	C
5	rs4975923	0	46335290	T	A
5	rs4975924	0	46335500	C	T
5	rs4975925	0	46335589	G	A
5	rs4975926	0	46335594	C	T
5	rs140509217	0	46335722	T	C
5	rs35887056	0	46335836	G	A
5	rs8185360	0	46336089	G	A
5	rs117838529	0	46336238	C	A
5	rs112288658	0	46336766	C	T
5	rs10941794	0	46337089	G	T
5	rs8185064	0	46337526	C	T
5	rs141817936	0	46337762	A	G
5	rs8185283	0	46337808	T	C
5	rs8185067	0	46337824	A	C
5	rs10060049	0	46337863	A	T
5	rs10073477	0	46338127	T	C
5	rs147445858	0	46338407	T	G
5	rs12513534	0	46338532	A	G
5	rs8185103	0	46338791	A	G
5	rs8185379	0	46339263	T	C
5	rs8185380	0	46339335	T	G
5	rs8175407	0	46339405	G	C
5	rs8185178	0	46339544	C	T
5	rs8185186	0	46339658	G	A
5	rs8185182	0	46339817	A	G
5	rs8185238	0	46340258	G	A
5	rs10070024	0	46340344	C	G
5	rs10070136	0	46340497	C	T
5	rs12189292	0	46340600	T	A
5	rs7446876	0	46340937	G	C
5	rs10072066	0	46341423	C	G
5	rs10462113	0	46341898	G	A
5	rs10941797	0	46342889	A	G
5	rs79206774	0	46343189	A	T
5	rs10076113	0	46343234	C	T
5	rs10076230	0	46343270	G	A
5	rs10462115	0	46343863	T	C
5	rs10461770	0	46344088	C	T
5	rs10941801	0	46344427	C	T
5	rs11750263	0	46344817	C	T
5	rs11740690	0	46344889	T	G
5	rs35335986	0	46345089	A	C
5	rs12153005	0	46345127	T	A
5	rs12652297	0	46346216	C	T
5	rs28890529	0	46346229	A	G
5	rs13184337	0	46347545	T	G
5	rs78707394	0	46348403	T	C
5	rs10941803	0	46348483	C	T
5	rs36019653	0	46349051	T	C
5	rs34101830	0	46349103	T	A
5	rs13354339	0	46349193	A	G
5	rs13358908	0	46349704	C	T
5	rs28823684	0	46349775	G	A
5	rs185728853	0	46349795	G	A
5	rs62388176	0	46349890	G	A
5	rs111905787	0	46349905	C	T
5	rs12656982	0	46350126	C	T
5	rs4975927	0	46350429	C	T
5	rs375872680	0	46350581	T	A
5	rs77658617	0	46350853	G	A
5	rs7293371	0	46350867	G	T
5	rs8185150	0	46351465	A	C
5	rs10073687	0	46352289	G	A
5	rs114223220	0	46352857	A	C
5	rs34693648	0	46353225	T	G
5	rs62388184	0	46353241	C	G
5	rs62388185	0	46353260	A	G
5	rs4975902	0	46353702	A	G
5	rs12652727	0	46353859	T	C
5	rs12655159	0	46353968	A	G
5	rs12655160	0	46353976	A	G
5	rs12515240	0	46354172	T	C
5	rs150228449	0	46355019	G	A
5	rs10058065	0	46355567	T	C
5	rs28874955	0	46356419	T	A
5	rs28753157	0	46356556	C	T
5	rs8185127	0	46356664	A	G
5	rs150769887	0	46356755	G	T
5	rs10054179	0	46357190	G	A
5	rs10062216	0	46357310	T	C
5	rs145767256	0	46357398	G	C
5	rs8185011	0	46357510	T	C
5	rs10941806	0	46358370	C	T
5	rs8188198	0	46358908	A	G
5	rs4975929	0	46359321	C	T
5	rs10941808	0	46359394	C	T
5	rs4975930	0	46359490	A	C
5	rs4975931	0	46359673	A	T
5	rs4975932	0	46359749	T	C
5	rs13170159	0	46360114	T	C
5	rs10805718	0	46360605	A	G
5	rs10066426	0	46361127	A	G
5	rs10051501	0	46361167	G	A
5	rs4975903	0	46361848	C	G
5	rs13180478	0	46361986	T	C
5	rs11949371	0	46362346	G	A
5	rs368551691	0	46363080	G	T
5	rs10055898	0	46363515	G	A
5	rs4975937	0	46365635	T	A
5	rs13160126	0	46365857	T	C
5	rs76100751	0	46366104	C	T
5	rs372995748	0	46366481	G	A
5	rs4975938	0	46368110	T	A
5	rs8188108	0	46368368	G	A
5	rs13165344	0	46368664	C	T
5	rs111294297	0	46369357	A	T
5	rs34745294	0	46370101	T	C
5	rs61351693	0	46370123	A	T
5	rs12654872	0	46371489	C	T
5	rs4975940	0	46371497	A	G
5	rs4975941	0	46371625	G	A
5	rs4975942	0	46371935	C	A
5	rs8188228	0	46372186	A	G
5	rs8188255	0	46372380	G	C
5	rs8188256	0	46372506	G	C
5	rs10214016	0	46372754	G	T
5	rs138809867	0	46373076	G	T
5	rs10214255	0	46373091	T	C
5	rs12655987	0	46373130	G	C
5	rs10214256	0	46373178	T	C
5	rs12518698	0	46373369	G	A
5	rs12513540	0	46373463	A	G
5	rs7293440	0	46373683	C	T
5	rs7293442	0	46373712	C	A
5	rs7293325	0	46373892	T	G
5	rs7293446	0	46373993	C	T
5	rs10213721	0	46374441	A	G
5	rs10214118	0	46374578	C	T
5	rs113734087	0	46375521	T	C
5	rs140637026	0	46375637	C	G
5	rs62389474	0	46377415	C	T
5	rs11748472	0	46377660	G	A
5	rs10941816	0	46378102	T	G
5	rs28873151	0	46378660	G	A
5	rs28847123	0	46378931	T	A
5	rs28855077	0	46378957	T	G
5	rs13157277	0	46378995	G	A
5	rs7293405	0	46379505	C	T
5	rs7293512	0	46380204	T	C
5	rs7293436	0	46380326	G	A
5	rs12652814	0	46380462	A	T
5	rs13163178	0	46380498	C	T
5	rs201883142	0	46380704	A	T
5	rs8185233	0	46380904	G	A
5	rs143353789	0	46381459	G	A
5	rs140057369	0	46381507	C	T
5	rs138083847	0	46382120	A	C
5	rs10043706	0	46382307	G	A
5	rs8185324	0	46382426	G	A
5	rs8185321	0	46382512	A	T
5	rs8185325	0	46382601	C	T
5	rs8185329	0	46382830	C	T
5	rs8185334	0	46382895	G	A
5	rs10060408	0	46382903	A	T
5	rs10053509	0	46383124	T	C
5	rs10053628	0	46383335	T	G
5	rs7293486	0	46383701	T	A
5	rs4975947	0	46384005	G	A
5	rs12173253	0	46384621	C	G
5	rs200892626	0	46384667	C	T
5	rs12515963	0	46385138	T	C
5	rs12523549	0	46385306	G	T
5	rs12515999	0	46385324	T	A
5	rs138201544	0	46385465	C	T
5	rs36031455	0	46385474	C	T
5	rs62389521	0	46385496	C	A
5	rs12518422	0	46385558	A	G
5	rs10080117	0	46385745	C	A
5	rs143816630	0	46387229	G	A
5	rs184831150	0	46388043	C	G
5	rs142822953	0	46388664	G	A
5	rs149660212	0	46389134	G	C
5	rs62389523	0	46389209	T	G
5	rs62389524	0	46389228	C	T
5	rs35095616	0	46389341	C	T
5	rs12522625	0	46389368	G	A
5	rs10941822	0	46389391	A	G
5	rs10941823	0	46389583	C	T
5	rs13187523	0	46390075	A	G
5	rs145275480	0	46390543	T	C
5	rs139157043	0	46390636	T	C
5	rs8185088	0	46390973	G	A
5	rs8185303	0	46391224	T	G
5	rs12652607	0	46392440	C	T
5	rs375736520	0	46392578	T	A
5	rs8188260	0	46393373	G	A
5	rs8185354	0	46393685	G	A
5	rs8185356	0	46393887	C	T
5	rs8185366	0	46394116	G	C
5	rs8188071	0	46396206	G	A
5	rs10062139	0	46396439	C	T
5	rs59918341	0	46396459	T	A
5	rs10941826	0	46396971	A	G
5	rs10064160	0	46397102	G	A
5	rs8185248	0	46398959	A	G
5	rs7293455	0	46399093	C	T
5	rs10071996	0	46399149	A	G
5	rs77151869	0	46399261	G	A
5	rs8188226	0	46399386	G	A
5	rs7293480	0	46399878	A	G
5	rs10043849	0	46399907	A	G
5	rs10043876	0	46400054	A	G
5	rs4975954	0	46400296	T	C
5	rs62390069	0	46400935	A	G
5	rs8175436	0	46401185	C	T
5	rs58729263	0	46401425	G	A
5	rs12659028	0	46401707	A	G
5	rs4975905	0	46402277	A	G
5	rs11744550	0	46402926	G	A
5	rs10941827	0	46403037	T	C
5	rs12521357	0	46403248	T	A
5	rs12513512	0	46403417	A	G
5	rs13154405	0	46403633	G	T
5	rs10035288	0	46403778	A	G
5	rs13178754	0	46404132	T	C
5	rs10035927	0	46404209	A	G
5	rs201681642	0	46404314	C	A
5	rs10044454	0	46404343	T	C
5	rs145928936	0	46404402	C	A
5	rs7293471	0	46404548	A	G
5	rs4975955	0	46404791	T	C
5	rs28816182	0	46405053	A	G
5	rs4975956	0	46405055	A	C
```
