## Supplementary material for "Characterization of shared and ancestry-specific signals driving complex traits using multi-ancestry fine-mapping": s2_snps.txt

```
rs12520604
rs747187
rs1482684
rs78528704
rs1384450
rs11950046
rs144099389
rs117532944
rs74938811
rs117249617
rs148036172
rs75412157
rs10461757
rs16901870
rs1482691
rs16901871
rs79102645
rs12516346
rs1482690
rs34119371
rs76505202
rs6865230
rs79619877
rs6865011
rs6865330
rs57068965
rs16901875
rs72748075
rs1384454
rs117438345
rs56323939
rs76918470
rs72748077
rs10941667
rs1384453
rs117692400
rs7730866
rs78327666
rs10941668
rs138182379
rs1825237
rs79350479
rs1905188
rs16901883
rs3898543
rs960060
rs59836876
rs72748085
rs76452182
rs1384447
rs79755955
rs13160582
rs10512854
rs6883915
rs12108957
rs16901890
rs6864776
rs74436539
rs2128434
rs12109250
rs7706806
rs7710996
rs12657591
rs13153459
rs149271893
rs2128435
rs56203280
rs56724254
rs67667620
rs117370848
rs35420014
rs80142907
rs13173094
rs6871730
rs146006026
rs116495539
rs140529167
rs181375775
rs4866776
rs12516986
rs7709753
rs58761628
rs146426223
rs6451763
rs79558325
rs1531803
rs77892853
rs2330570
rs1905192
rs77399825
rs74452757
rs117250221
rs873475
rs75016250
rs6866555
rs4866777
rs1482698
rs10512860
rs13190489
rs77951506
rs1482663
rs1351633
rs983940
rs148793370
rs4866902
rs4866903
rs4866904
rs13169165
rs116943149
rs62368491
rs1482664
rs1482665
rs75512727
rs149431763
rs7727980
rs12187906
rs57060529
rs67485736
rs75680198
rs78271434
rs10805684
rs76275307
rs60010565
rs13155151
rs4645339
rs4634356
rs4346775
rs6897255
rs79966993
rs13179281
rs34391578
rs6897963
rs35656601
rs55912972
rs10055724
rs4866905
rs13189602
rs79097567
rs56209069
rs56008450
rs4435876
rs11745223
rs56264037
rs150122291
rs56163722
rs4493679
rs4274985
rs10061860
rs13355205
rs35797502
rs34031096
rs10079194
rs10079222
rs10040045
rs7729423
rs4627994
rs4594862
rs12188390
rs13182481
rs4463187
rs7708449
rs7713139
rs4273616
rs72750289
rs57607823
rs6884594
rs6889725
rs6889804
rs10063359
rs34815748
rs35581367
rs34164548
rs151163004
rs72750292
rs4642379
rs34577718
rs28438634
rs28483338
rs28488464
rs10054457
rs10069792
rs10069750
rs10054521
rs150903484
rs148509025
rs149661840
rs139584140
rs12187122
rs150720135
rs10062844
rs4329026
rs10064677
rs10064870
rs6869262
rs4505960
rs186038486
rs374389054
rs377153813
rs147175808
rs140418549
rs200389056
rs151101334
rs185393944
rs375736125
rs187261158
rs62368523
rs77357606
rs62368524
rs10462078
rs7448715
rs77719555
rs4640800
rs74769181
rs7445263
rs4866911
rs118073991
rs10035625
rs10038534
rs10059745
rs6885437
rs148206037
rs6890819
rs3885701
rs6890908
rs4469202
rs183644248
rs4866912
rs78293990
rs34709098
rs61469554
rs6862655
rs6862704
rs4348227
rs4639238
rs4481354
rs4386739
rs4392631
rs78119084
rs75380477
rs4485935
rs189067717
rs138096085
rs4608931
rs4401578
rs79357949
rs4416611
rs10054541
rs10054544
rs181591960
rs10054677
rs7722103
rs7722716
rs13358061
rs10941669
rs13190202
rs10066953
rs10941670
rs10941671
rs138344058
rs10941672
rs10941674
rs10941675
rs79756396
rs10155570
rs55899909
rs12374507
rs7446551
rs55732165
rs10067591
rs4594863
rs142940436
rs6887936
rs6892239
rs117767518
rs117908210
rs10045149
rs12517698
rs145727453
rs78718798
rs73093976
rs10079849
rs10065325
rs10051789
rs62368526
rs6896819
rs76199284
rs10076870
rs4573006
rs56101501
rs4441882
rs4485936
rs4529201
rs9292910
rs34810763
rs10079592
rs10472397
rs143951261
rs146559221
rs55636639
rs77047578
rs9654396
rs4866915
rs79258220
rs4279345
rs4286685
rs34306496
rs4866778
rs4866779
rs60408016
rs4623153
rs4481355
rs12233997
rs4315927
rs11745385
rs144781719
rs34512724
rs6866354
rs11952948
rs76665981
rs12652273
rs6872069
rs61133325
rs144665568
rs75209549
rs77616869
rs4549535
rs78841023
rs75923538
rs113377048
rs28705196
rs5004228
rs13357090
rs12520601
rs78247545
rs76378232
rs74813939
rs79480538
rs79973866
rs75360456
rs75317876
rs74930300
rs72752200
rs182048645
rs57393653
rs78729108
rs3935185
rs78272431
rs4464708
rs4308494
rs113390753
rs76246456
rs12109801
rs76096914
rs4463188
rs78886986
rs78985332
rs76561928
rs79969269
rs4479849
rs74796084
rs12516900
rs77843367
rs77192059
rs76378923
rs77921356
rs78118130
rs36068815
rs4321755
rs4492118
rs58586143
rs6890556
rs66996829
rs4613718
rs7735881
rs78464865
rs79588845
rs139146356
rs77165557
rs61261601
rs4573007
rs4331910
rs74552215
rs117945829
rs180759899
rs74407696
rs76910127
rs77859579
rs75382491
rs76736736
rs78492584
rs10805685
rs10805686
rs10941677
rs4415084
rs7701466
rs117084256
rs147749712
rs74688734
rs7720551
rs117193339
rs78458852
rs6874055
rs79742323
rs57535568
rs75822509
rs140262338
rs6863598
rs147450333
rs147310707
rs4613716
rs4451055
rs191027672
rs192697526
rs182489028
rs184992019
rs376951845
rs190737993
rs375171680
rs181516187
rs370885651
rs111970082
rs111385188
rs116853282
rs58144701
rs6871484
rs116918648
rs147009769
rs79044389
rs79989353
rs4419600
rs13155752
rs56248730
rs6884702
rs77182247
rs13153820
rs12187196
rs80275887
rs60707950
rs12522626
rs79526722
rs4571480
rs74454101
rs117864314
rs10428667
rs10447145
rs13185555
rs117337175
rs6451770
rs74463909
rs117992198
rs74638214
rs12515012
rs1898701
rs77818713
rs77998385
rs75164952
rs13176502
rs2165009
rs13156930
rs920328
rs1821936
rs1371027
rs10462079
rs75877225
rs714130
rs143589210
rs2013513
rs920329
rs13179137
rs78768741
rs79614508
rs76235588
rs117542925
rs2218081
rs117336197
rs34762678
rs117911570
rs10941679
rs2165010
rs1438825
rs79376078
rs80102234
rs76635262
rs116853716
rs6861560
rs16901937
rs80292610
rs117615069
rs2218080
rs76969559
rs76586153
rs62368553
rs112754768
rs74587756
rs75256527
rs117375621
rs11747159
rs184462228
rs2330572
rs994793
rs1438827
rs11949847
rs80230980
rs139395014
rs7712949
rs13154781
rs35190075
rs11746980
rs7711697
rs67274820
rs16901963
rs16901964
rs16901965
rs6859157
rs6451772
rs7710952
rs7710978
rs11750119
rs6875933
rs2118763
rs2118764
rs1821934
rs7736952
rs2877172
rs190196937
rs13185174
rs141456563
rs6451774
rs727305
rs2330619
rs727303
rs727304
rs13177711
rs1438820
rs1438819
rs12652026
rs10462080
rs10462081
rs10462082
rs6896417
rs75036127
rs13183209
rs6872254
rs969679
rs7717459
rs13159598
rs10462083
rs116901715
rs3761648
rs3761649
rs3761650
rs181330521
rs145293565
rs1866406
rs13174122
rs11746506
rs138539990
rs12188871
rs11741772
rs7716571
rs7720787
rs9637796
rs9637783
rs80035856
rs77918970
rs1061310
rs2165008
rs4457089
rs13189120
rs930395
rs930394
rs7711136
rs7730841
rs13156720
rs10512865
rs12656984
rs7703059
rs6867533
rs6868232
rs12513749
rs12518851
rs1048758
rs13155698
rs13160259
rs10038562
rs6896350
rs79445997
rs148860999
rs1371025
rs72756222
rs10064434
rs10064437
rs10072259
rs4596389
rs6451775
rs7380559
rs16901989
rs117795863
rs2330620
rs2083243
rs7449277
rs117441511
rs729599
rs16901990
rs10072025
rs1371024
rs987394
rs1371023
rs58940531
rs7715731
rs1371022
rs7708213
rs7726586
rs74533663
rs9885503
rs4440370
rs17343002
rs117662954
rs117177430
rs4492119
rs4605791
rs4604199
rs4566804
rs930396
rs117155192
rs7703497
rs6451778
rs13362132
rs1438821
rs1837286
rs1438822
rs6451781
rs79670114
rs79637927
rs4373287
rs6871052
rs6893319
rs10053247
rs76532459
rs10057521
rs10065638
rs11958451
rs6894324
rs4395640
rs148596813
rs10070037
rs4518409
rs9292913
rs9292914
rs9292915
rs10059086
rs11951760
rs4329028
rs79745020
rs7716600
rs78722740
rs62366821
rs4412123
rs4866783
rs145435369
rs58853822
rs4866920
rs7705343
rs10040488
rs11948636
rs13157608
rs76483146
rs10069220
rs13187933
rs13168400
rs74918844
rs554856916
rs11948387
rs4642377
rs6868779
rs10045264
rs13356086
rs10070928
rs548669764
rs4391175
rs10044321
rs77151373
rs7718354
rs6883465
rs34115673
rs10035358
rs13154729
rs151071630
rs4591754
rs7356604
rs7734331
rs6895871
rs57300972
rs4129642
rs10060878
rs9790879
rs9790896
rs9791059
rs4457088
rs4866784
rs10462084
rs74478101
rs10039173
rs9791056
rs9791164
rs11957920
rs4395641
rs10070339
rs10060645
rs139904077
rs13179835
rs6880275
rs6870136
rs140839406
rs6881563
rs34501299
rs7702731
rs7703618
rs6895062
rs6874167
rs10077814
rs4866921
rs75119064
rs6451783
rs7707315
rs6871820
rs4298259
rs7736092
rs10941687
rs149428448
rs6451784
rs112234443
rs7728431
rs7708506
rs7708686
rs7708705
rs145343626
rs10042455
rs10039866
rs145954857
rs10043344
rs10038554
rs10044096
rs10041518
rs13153556
rs12109710
rs10063172
rs10473376
rs10473377
rs10941689
rs10057341
rs10073945
rs4866922
rs187251173
rs78829159
rs34325259
rs149362951
rs144673166
rs12517690
rs6875287
rs79732575
rs11958808
rs149874411
rs13171177
rs7701656
rs73752419
rs113725290
rs7722864
rs7702844
rs76031754
rs4516858
rs73752420
rs117959492
rs75487724
rs117392261
rs185646832
rs112163549
rs3935086
rs3935213
rs4627995
rs12054804
rs4326150
rs61584374
rs76214773
rs76329869
rs73752421
rs146203609
rs4460145
rs142393554
rs145848922
rs77989818
rs138536775
rs75293065
rs145380931
rs137971166
rs144027950
rs6869488
rs141353057
rs145341850
rs6870215
rs148018191
rs150102294
rs74689748
rs72757850
rs10941690
rs146649033
rs72757853
rs117759674
rs144893848
rs6879309
rs117373408
rs6879861
rs6880568
rs6880469
rs72759912
rs75980938
rs79358990
rs75671250
rs76452503
rs6866995
rs76298941
rs79625041
rs79403471
rs139481231
rs74738525
rs116610236
rs11959627
rs2067980
rs150876167
rs139489846
rs4296810
rs112102893
rs11747840
rs10462085
rs149961144
rs111778497
rs140432524
rs145234579
rs6869697
rs6889445
rs72759916
rs72759917
rs72759919
rs79473963
rs62369865
rs72759920
rs11738948
rs4590186
rs80184858
rs11742346
rs7709661
rs12517629
rs62369866
rs77280601
rs141364446
rs75651719
rs192667284
rs74922167
rs146894054
rs7707668
rs117563249
rs144158672
rs149043222
rs57909303
rs6894974
rs150793140
rs138599427
rs143625721
rs4533894
rs59468706
rs139376311
rs4371761
rs34692501
rs187450721
rs74803377
rs78038455
rs75841864
rs58125782
rs76631775
rs7731099
rs117644996
rs11750364
rs7701679
rs140404271
rs78273393
rs12522398
rs4502832
rs11948186
rs143512690
rs73752426
rs80010589
rs62369894
rs141737294
rs113297138
rs12054976
rs62369895
rs62369896
rs147494835
rs73752432
rs80200339
rs4485937
rs139844501
rs77887770
rs72759928
rs62369897
rs3860741
rs4389695
rs79980043
rs112633911
rs62369898
rs13183434
rs62369900
rs12521639
rs78481447
rs62369901
rs62369902
rs12514910
rs12520150
rs10434610
rs75923866
rs10941691
rs138460612
rs4634357
rs10051592
rs62369904
rs6885307
rs62369905
rs117371577
rs67996578
rs10805692
rs10941692
rs62369906
rs79974306
rs138014792
rs62369907
rs62369908
rs77086177
rs12153053
rs12153189
rs62369912
rs76500374
rs62369913
rs145678215
rs141345249
rs4267876
rs12055286
rs12523384
rs12523398
rs12520813
rs186131320
rs188620490
rs112042289
rs142600354
rs56699889
rs62369916
rs10941693
rs62369917
rs6859397
rs62369918
rs78835966
rs12520698
rs143994741
rs12520151
rs12522803
rs12522822
rs150656922
rs6893494
rs117399422
rs117153754
rs12522305
rs118165667
rs74496359
rs147851243
rs62371360
rs35561172
rs139211895
rs149952297
rs62371361
rs62367461
rs117537852
rs13172124
rs117486629
rs6898476
rs12654948
rs12520430
rs62367464
rs62367465
rs6876773
rs62367466
rs12516998
rs12519474
rs112411343
rs75166874
rs62367467
rs12523157
rs78427123
rs7711446
rs7711528
rs36000907
rs4357042
rs62367468
rs146920840
rs4533895
rs4308490
rs62367469
rs4492120
rs4566805
rs4493682
rs75856200
rs71616284
rs62367470
rs12515820
rs12523359
rs142860675
rs13176182
rs12514414
rs6890289
rs7734497
rs62367471
rs10941694
rs117731490
rs79985782
rs12516488
rs138346549
rs1472584
rs7711444
rs145370387
rs76286159
rs62367473
rs140666979
rs74964143
rs185631069
rs2877195
rs62367474
rs181898468
rs141331190
rs6881773
rs12523231
rs12513513
rs12655990
rs1392970
rs185776504
rs149655916
rs183767048
rs80017032
rs75089238
rs62367475
rs1909937
rs11954598
rs150272429
rs138995382
rs142370604
rs62367478
rs74633972
rs144624827
rs150747211
rs111280793
rs147186236
rs140644452
rs187907937
rs7703487
rs138700139
rs12515179
rs12521953
rs10512876
rs62367515
rs62367516
rs12517546
rs138208337
rs10035564
rs12514615
rs142523437
rs16902068
rs149106380
rs12522524
rs12522910
rs75700427
rs6864149
rs13180087
rs4866929
rs79174895
rs184563043
rs117396593
rs117759435
rs6451793
rs141339144
rs62367520
rs62367522
rs13183247
rs58713827
rs16902083
rs60533175
rs76211165
rs981782
rs16902086
rs16902088
rs79881187
rs184894552
rs144362060
rs188136477
rs9790873
rs1501365
rs143677575
rs151035487
rs10462087
rs138581670
rs189800493
rs187048989
rs6864928
rs9292918
rs183411839
rs189711337
rs117726848
rs140597780
rs16902100
rs6874127
rs76983737
rs1392973
rs140245876
rs12655983
rs117554737
rs7717890
rs7735655
rs192486112
rs12519016
rs188023114
rs187410880
rs55706118
rs12520413
rs146998409
rs148564862
rs6867827
rs148415520
rs138568089
rs6895055
rs9885523
rs62367527
rs6888352
rs77691931
rs1501361
rs4866789
rs62367528
rs150399042
rs16902112
rs10064595
rs13168931
rs62367529
rs78052972
rs994092
rs6861150
rs1501359
rs1501358
rs10060015
rs142236002
rs182504408
rs62367530
rs117543014
rs6451795
rs28856284
rs7709262
rs10473384
rs149230269
rs2330704
rs62367531
rs118134844
rs2330703
rs34835217
rs79094604
rs10472402
rs191991119
rs62367532
rs79566767
rs62367550
rs35804423
rs76063574
rs6451796
rs142077110
rs144806612
rs12516996
rs1501357
rs62367555
rs12517615
rs6861183
rs12515470
rs142661959
rs146723394
rs10472403
rs1501362
rs12519431
rs75846016
rs6451798
rs76868142
rs140943982
rs10044408
rs7721486
rs3923055
rs13179496
rs12332696
rs62367556
rs6874279
rs6874677
rs10045420
rs10461759
rs77539567
rs79132395
rs7446182
rs144467776
rs140412475
rs4133429
rs76175118
rs6414906
rs13175193
rs13162651
rs12513449
rs35997793
rs139994186
rs1483310
rs1483309
rs117819982
rs56908114
rs12659024
rs10472404
rs117219193
rs75106937
rs76290736
rs953783
rs4613721
rs12519133
rs76530823
rs6892290
rs6892594
rs7723380
rs10941696
rs112042458
rs118115501
rs12520124
rs75970377
rs34666220
rs1564684
rs6451801
rs6860200
rs7721731
rs142163875
rs6451802
rs80205111
rs147638445
rs13169726
rs142754622
rs138279086
rs6875925
rs62369080
rs7732970
rs117906573
rs12519313
rs74852642
rs2878967
rs13354798
rs76606060
rs10073055
rs77867477
rs12522039
rs76866088
rs34186662
rs2220083
rs6894152
rs139994424
rs7717787
rs150013251
rs10473387
rs78488490
rs6871092
rs62369082
rs12651887
rs62369083
rs7706140
rs1483306
rs10043815
rs13168326
rs7727890
rs1471683
rs6865621
rs79010845
rs191828667
rs2337412
rs76814380
rs75295438
rs147863075
rs77767383
rs117095150
rs13358718
rs79498246
rs1483307
rs6451804
rs6897926
rs139734008
rs537297673
rs375456771
rs141512686
rs62369087
rs184903754
rs57281202
rs116578360
rs6451805
rs28824810
rs4532370
rs4288123
rs17293295
rs72762062
rs17293302
rs74776161
rs12656485
rs1483311
rs1483312
rs1483313
rs1384735
rs6863501
rs1351719
rs189703916
rs16902160
rs117175153
rs6451806
rs66990509
rs13164549
rs150706907
rs77025567
rs6451807
rs10073636
rs117890954
rs10043792
rs16902163
rs1483308
rs1384733
rs1384734
rs4866975
rs73101274
rs142685027
rs16902164
rs62369104
rs531499624
rs541763388
rs561530775
rs1483305
rs1483304
rs2625494
rs1384732
rs12518923
rs79824678
rs11741075
rs80017634
rs80093279
rs10473389
rs1351720
rs12513467
rs145822219
rs1527833
rs1483303
rs2589179
rs117289378
rs12522771
rs7719500
rs138368082
rs77927497
rs62369109
rs150182972
rs2049656
rs4866976
rs6872419
rs116908233
rs12657229
rs2696018
rs2580258
rs62369112
rs62369113
rs7712920
rs75207879
rs2878988
rs71616300
rs2005147
rs755048
rs10069510
rs2589160
rs112192983
rs138035012
rs113595177
rs148141619
rs10805695
rs13357371
rs12521112
rs190296030
rs1852598
rs2696013
rs2337483
rs16902186
rs2589181
rs16902188
rs11743392
rs149289844
rs35197327
rs74628473
rs62369118
rs77475077
rs6893773
rs150705607
rs139872748
rs2247112
rs16902191
rs1534392
rs6451810
rs59041019
rs28405556
rs10214369
rs16902195
rs2580260
rs10462090
rs16902197
rs10805696
rs16902199
rs10462091
rs2337954
rs2589161
rs1405918
rs2589162
rs1527831
rs76597398
rs200721921
rs1534391
rs62369141
rs10074312
rs12520240
rs1405916
rs150075388
rs16902213
rs80335816
rs7722380
rs4437383
rs143860384
rs34423213
rs142109463
rs13178796
rs77807633
rs35304078
rs10462092
rs35381866
rs6451812
rs6873359
rs572887812
rs13361609
rs147650261
rs6894273
rs10036065
rs34923905
rs62369147
rs62369148
rs10078625
rs13187565
rs10473392
rs6894784
rs150945071
rs7705696
rs10512878
rs62369149
rs62369150
rs4367308
rs2879074
rs16902216
rs7736561
rs117313242
rs6863984
rs2337951
rs62367666
rs62367667
rs12523582
rs16902217
rs12519195
rs951396
rs2337952
rs62367668
rs62367669
rs6892627
rs6867402
rs12520275
rs12655211
rs12518235
rs7718785
rs10805698
rs12110137
rs12109155
rs16902220
rs73107037
rs6873498
rs6873660
rs6873662
rs58424904
rs6451814
rs12514177
rs12522392
rs12522404
rs12522459
rs12659948
rs16902221
rs10512877
rs142328069
rs28473745
rs2337953
rs10462093
rs7706116
rs6886950
rs376364151
rs61296177
rs192960801
rs4266405
rs4629609
rs7704772
rs62367708
rs10058269
rs4257782
rs111278737
rs140570724
rs117314001
rs10044479
rs113368850
rs62367709
rs4455566
rs73107077
rs112684775
rs4473778
rs2879075
rs1852599
rs12654213
rs9687260
rs10462094
rs9764211
rs59952198
rs6451818
rs62367712
rs6451819
rs1819031
rs10041767
rs10041772
rs12521519
rs12521555
rs4380674
rs13359915
rs7447717
rs73090028
rs62367713
rs6451820
rs62367715
rs62367716
rs4866972
rs62367717
rs117282626
rs4388219
rs4452566
rs76633495
rs10941703
rs7719703
rs10941704
rs62367718
rs7706676
rs7725177
rs7707561
rs7725203
rs10056041
rs10064278
rs139786425
rs7708189
rs4455564
rs6872937
rs4577699
rs12332458
rs116873697
rs187865988
rs59450171
rs146933708
rs137950146
rs150174154
rs62370579
rs4551074
rs6872194
rs62370580
rs118001832
rs62370581
rs7706959
rs79814056
rs77198011
rs62370582
rs77614697
rs9687374
rs74907209
rs10462095
rs7733616
rs78067946
rs75354369
rs61735895
rs61734825
rs78922075
rs62370584
rs4866978
rs73090063
rs6871250
rs139349505
rs4276421
rs149265271
rs144504715
rs10069793
rs147698588
rs7718780
rs57575351
rs59790351
rs6451822
rs75212852
rs62370587
rs181621266
rs10941706
rs62370588
rs193264315
rs7720657
rs62370589
rs117971116
rs192948818
rs62370590
rs11748089
rs62370591
rs62370592
rs10037766
rs150022107
rs78725790
rs73090094
rs75051736
rs13176359
rs7724971
rs6885309
rs191729551
rs62370593
rs10755272
rs75906938
rs62370594
rs62370595
rs62370596
rs4866973
rs62370597
rs4866982
rs12518135
rs4242125
rs139544110
rs78218703
rs77306771
rs59870620
rs79447893
rs142016615
rs6898480
rs6877477
rs4242126
rs77506269
rs77772743
rs75286884
rs12055272
rs145036682
rs6865429
rs10941707
rs35456801
rs7711240
rs146260413
rs376117391
rs201938154
rs551382531
rs139976515
rs191141099
rs193103955
rs117830530
rs145365333
rs137869077
rs10461763
rs7730617
rs6451824
rs6898646
rs6898824
rs6898825
rs115155604
rs75389533
rs62370604
rs6878425
rs76883620
rs188622562
rs12108961
rs117715261
rs62370618
rs71618213
rs10941710
rs6895453
rs28895306
rs147503757
rs13175559
rs60927048
rs4541666
rs4626346
rs4331911
rs149543634
rs4516859
rs79844943
rs13340341
rs141087627
rs71618215
rs28657933
rs139979167
rs76572217
rs10039283
rs62370623
rs4282323
rs4282324
rs62370624
rs4283798
rs62370625
rs62370626
rs4560554
rs4132311
rs13179818
rs77521024
rs147762917
rs10065035
rs55776184
rs7703405
rs62370629
rs139555460
rs62370630
rs146493749
rs6451826
rs12109205
rs62370632
rs6895191
rs12109652
rs62370633
rs74482938
rs10078485
rs6414908
rs6451827
rs192233791
rs144753974
rs186990204
rs10472405
rs4827574
rs74929555
rs79968077
rs79011481
rs182639101
rs76690713
rs10052727
rs10052736
rs537967855
rs74774803
rs188311985
rs4376278
rs7446649
rs75211132
rs4368738
rs6451829
rs6451830
rs10223123
rs7705330
rs9292929
rs12055259
rs150516598
rs7716296
rs148616735
rs6882139
rs62371967
rs34462057
rs62371968
rs138566119
rs75730939
rs79817855
rs9637798
rs9637799
rs62371969
rs35163964
rs183478780
rs6862657
rs182592502
rs28749824
rs7444228
rs62371973
rs62371974
rs80232260
rs7443189
rs141313914
rs62371976
rs10052977
rs7444405
rs6451831
rs7442735
rs7442769
rs7445572
rs7445746
rs62371979
rs10473403
rs149456059
rs147886225
rs145687576
rs62371980
rs7725171
rs62371981
rs62371982
rs4431353
rs4274988
rs148787549
rs7725537
rs6451834
rs35730142
rs12109091
rs6892286
rs6451835
rs6451836
rs10062641
rs72750046
rs552663568
rs187152126
rs62372030
rs7448999
rs10056175
rs117362615
rs6451838
rs146576488
rs6451840
rs72751908
rs7443976
rs6451842
rs148926061
rs62372031
rs7719401
rs147670067
rs7724350
rs75223439
rs10074470
rs61012768
rs7448897
rs7448901
rs7445658
rs7445730
rs145356532
rs10076636
rs7723218
rs147467476
rs139868214
rs148895808
rs7727331
rs35648163
rs75964308
rs6451843
rs34501453
rs71618219
rs74859464
rs62372037
rs10213756
rs10214362
rs10213679
rs10214057
rs79095183
rs4289566
rs4502836
rs57224710
rs117529442
rs57839327
rs4434390
rs62372974
rs4473779
rs7443384
rs7443410
rs12386485
rs62372975
rs181316594
rs10062508
rs4490592
rs10038082
rs13356313
rs62372977
rs62372979
rs146047290
rs4492125
rs79767800
rs62372981
rs149277450
rs144363977
rs13361098
rs10043270
rs113548626
rs77608414
rs78137823
rs4473777
rs77486323
rs62372983
rs192634877
rs10062325
rs75561331
rs62372984
rs139490928
rs34069575
rs8188031
rs149972880
rs62372986
rs4501347
rs116898249
rs10076736
rs62372987
rs111810259
rs79402747
rs143594789
rs566268101
rs538339024
rs558179101
rs147028068
rs4492122
rs4371763
rs117178666
rs78877037
rs72751936
rs4254919
rs145878232
rs117632899
rs4576156
rs145090613
rs10056889
rs62372989
rs75346245
rs62372990
rs112919244
rs142191107
rs76732994
rs7293402
rs60223495
rs74774767
rs4615309
rs62372996
rs8188173
rs8188180
rs28885449
rs4426926
rs10062391
rs201152532
rs75633602
rs10041094
rs62373039
rs62373040
rs57299032
rs116860684
rs78174014
rs117996113
rs13177136
rs13176864
rs13177665
rs7293310
rs62373042
rs7293482
rs10070596
rs113338260
rs62373044
rs4478331
rs78913668
rs34040576
rs116497679
rs13360955
rs117698936
rs111699443
rs79983607
rs138576387
rs62373047
rs13436599
rs143183438
rs10434580
rs77219519
rs4569880
rs4569881
rs4551075
rs4569882
rs8185343
rs145107244
rs13362078
rs13362103
rs80214949
rs4440371
rs62370860
rs4518411
rs62370861
rs80067547
rs13168838
rs4428422
rs77503717
rs4552614
rs4489075
rs4632807
rs4302598
rs62370863
rs10052339
rs34577818
rs74418553
rs62370865
rs62370867
rs4321758
rs10043248
rs10045812
rs10067206
rs59968174
rs62370870
rs62370872
rs59057359
rs62370890
rs62370891
rs112526769
rs13165481
rs13165909
rs4499842
rs4504391
rs10059350
rs12654375
rs12652371
rs10054419
rs77699138
rs6893390
rs4409106
rs77432450
rs77670908
rs13359665
rs58445656
rs112450387
rs117390482
rs139231052
rs8188064
rs79043976
rs10039509
rs8175432
rs138812418
rs4362951
rs8188290
rs113889713
rs8188051
rs4370277
rs4484447
rs62370895
rs138024273
rs4383730
rs4431354
rs4389698
rs35319830
rs8188026
rs112575737
rs34812524
rs13190242
rs72754041
rs13157212
rs4426925
rs34618959
rs80057645
rs12697490
rs62370904
rs10462100
rs4541667
rs62370905
rs74506389
rs8188072
rs35391434
rs8185118
rs13167350
rs4441886
rs10067983
rs10060199
rs4354052
rs8188014
rs4367307
rs4479850
rs10079238
rs145898342
rs10941722
rs12186454
rs75189763
rs79230815
rs4421114
rs78244060
rs62370917
rs75621330
rs116867393
rs10050829
rs10067655
rs4492123
rs150892746
rs57407363
rs144131084
rs62370922
rs4259174
rs142072434
rs10462102
rs79187413
rs190169526
rs13354272
rs13361118
rs183839733
rs4498260
rs4455568
rs11957047
rs10941732
rs11740578
rs12657581
rs4274990
rs62370923
rs62370924
rs13156079
rs4455569
rs8188009
rs4975885
rs10064905
rs150293029
rs11949490
rs12188518
rs12515468
rs12655634
rs4263507
rs4277924
rs12697495
rs78660635
rs10059426
rs8185144
rs4292455
rs4533899
rs150735419
rs10039961
rs143870787
rs4585455
rs111785242
rs13177151
rs28556627
rs10066479
rs12515804
rs12520938
rs4975889
rs13175755
rs10941740
rs28611436
rs4639239
rs4601053
rs72755668
rs76882238
rs117132470
rs10041478
rs10042199
rs35583419
rs4407637
rs146472958
rs141021418
rs7720482
rs4357046
rs4640801
rs34170671
rs75314767
rs115610756
rs77167824
rs7446602
rs190973949
rs13188585
rs62372082
rs72755677
rs111585446
rs139885418
rs62372083
rs12697499
rs62372085
rs4975890
rs12655230
rs7714540
rs7714713
rs9686580
rs6884716
rs34437929
rs34186466
rs77120057
rs7447232
rs35436965
rs71620144
rs112393756
rs34930360
rs8185138
rs142730899
rs62372087
rs8185016
rs139616689
rs8185209
rs8188167
rs8188193
rs10040808
rs12658533
rs12656601
rs12658590
rs8185098
rs8175395
rs8187589
rs62372113
rs7293357
rs62372114
rs11486611
rs62372115
rs144620215
rs28769634
rs13190590
rs13170769
rs28799356
rs28778430
rs13156708
rs141382561
rs13174894
rs13157345
rs187626379
rs75541287
rs7293299
rs8188175
rs8188019
rs7293302
rs116881136
rs13186244
rs13186103
rs13186255
rs7293336
rs148080297
rs112283283
rs8188207
rs8188070
rs115198813
rs76096560
rs6868984
rs6451851
rs62372119
rs144188601
rs78319904
rs147340550
rs12697507
rs6451852
rs6451853
rs6414909
rs7445348
rs7720735
rs7720870
rs78089132
rs141902652
rs62372121
rs189602553
rs76533698
rs113409164
rs149821933
rs7713759
rs28871274
rs12653713
rs143083416
rs13161757
rs10054000
rs10055950
rs10066816
rs35874143
rs10053434
rs10068848
rs10068855
rs7444177
rs76227093
rs62372125
rs10072945
rs34347294
rs58111642
rs10056884
rs11743949
rs35894183
rs13155082
rs10053306
rs62372145
rs12653188
rs62372146
rs12657327
rs59516938
rs146775619
rs139253674
rs62372147
rs10472413
rs10038249
rs10058962
rs8185226
rs116891726
rs11953347
rs13165073
rs10055347
rs8185105
rs13169771
rs58173433
rs28840992
rs28836583
rs28841282
rs28882807
rs8185376
rs6451854
rs80225299
rs12651760
rs143285294
rs12656025
rs12658237
rs35142578
rs10213813
rs146209290
rs111551556
rs8185217
rs10066664
rs13178648
rs13160523
rs13178604
rs145234801
rs8188295
rs62372152
rs11958686
rs112219245
rs113792509
rs8188245
rs34009314
rs8175440
rs8185198
rs13155792
rs13173767
rs7293353
rs115841677
rs116225379
rs146088012
rs117500988
rs12108841
rs11950077
rs28798176
rs7293335
rs62370762
rs140052418
rs8185114
rs8185362
rs8185363
rs8175408
rs8188276
rs8185101
rs8185111
rs10078928
rs13188002
rs13187899
rs7293424
rs7293421
rs10059377
rs10053240
rs10053475
rs8188231
rs8188233
rs8188133
rs8188258
rs61270764
rs13180635
rs8188012
rs10076606
rs13186251
rs10078628
rs62370765
rs10065920
rs8188292
rs148450391
rs7293420
rs7293423
rs10054896
rs10055046
rs10063187
rs10055176
rs117359443
rs8185384
rs8175415
rs62370766
rs8185214
rs35936595
rs35577984
rs8188004
rs8188008
rs8188010
rs189749148
rs8188058
rs62370770
rs62370785
rs62370786
rs141175297
rs150966436
rs142593267
rs61187820
rs62370796
rs62370797
rs10075544
rs10075547
rs10075550
rs62370798
rs35247978
rs8188049
rs8188197
rs8188050
rs62370799
rs35553774
rs13188786
rs10064792
rs10072776
rs10941746
rs11958516
rs7293337
rs146995798
rs7293346
rs8188239
rs80209325
rs8188241
rs13168431
rs13168463
rs7293306
rs117683361
rs77068171
rs7293315
rs59660247
rs59725169
rs61160862
rs13155263
rs62370804
rs34492793
rs150392113
rs8185137
rs8175401
rs34532845
rs11960110
rs35550270
rs13166566
rs7293461
rs34216540
rs34361661
rs13172097
rs11958464
rs11951944
rs8175409
rs8188279
rs10076982
rs10061974
rs11953025
rs11959541
rs11953028
rs8185115
rs8185185
rs75580595
rs10051107
rs10051125
rs8188186
rs8188054
rs13159863
rs185359011
rs8188219
rs8188224
rs10434612
rs10434613
rs13165719
rs116896607
rs10063585
rs10061101
rs8185008
rs13181575
rs8185018
rs117079880
rs10078560
rs8188061
rs8188062
rs8188104
rs13154320
rs140788239
rs10052784
rs10052940
rs10060832
rs79781808
rs13164666
rs10064681
rs144404842
rs10056731
rs12109835
rs12109014
rs62370827
rs62370828
rs13157222
rs8185049
rs8185059
rs8185092
rs7293362
rs71620155
rs7293508
rs10035118
rs7293323
rs7293466
rs7293469
rs8185275
rs7293470
rs13172845
rs76940661
rs8188250
rs13178571
rs13178889
rs181383140
rs13179724
rs8185050
rs61252746
rs62370854
rs13189671
rs13189439
rs13171832
rs73105418
rs62370855
rs12697539
rs10056067
rs12697541
rs12697543
rs10043557
rs8185240
rs8185242
rs62370856
rs10074483
rs8188123
rs28868066
rs28820612
rs13180509
rs28892397
rs35080434
rs34259003
rs10055263
rs10078261
rs142043681
rs8185254
rs62370858
rs8188196
rs117464276
rs8188113
rs8175437
rs8188149
rs12654950
rs13436333
rs13436334
rs8175405
rs8188148
rs62370859
rs11525750
rs10051371
rs77379787
rs75214427
rs11949119
rs10473416
rs8188100
rs4975908
rs8185339
rs4975961
rs112439750
rs8188011
rs62372560
rs8175363
rs62372561
rs8185287
rs8185071
rs8185100
rs10072283
rs62372562
rs4128583
rs4128582
rs4128581
rs8185235
rs8185047
rs8188185
rs7293453
rs7293427
rs8185387
rs10078317
rs58902336
rs10056653
rs10058430
rs4975928
rs4975933
rs4975936
rs7293503
rs7293504
rs7293400
rs7293505
rs8188169
rs7293434
rs4975948
rs4975949
rs8188044
rs12110093
rs7293390
rs7293516
rs8185043
rs139112978
rs8185053
rs8185054
rs8185055
rs8185255
rs8175379
rs8185259
rs79332954
rs8188199
rs10058281
rs10066477
rs10941754
rs8185319
rs4975957
rs10941755
rs10069060
rs10061030
rs10063007
rs13184479
rs10941759
rs10805711
rs10941760
rs62372592
rs72762266
rs10941761
rs188726294
rs8185213
rs112128194
rs186329670
rs140000001
rs10078400
rs4975958
rs35993179
rs140104971
rs62372595
rs35894268
rs13173369
rs13153857
rs13173725
rs13173740
rs71620163
rs79777078
rs13159373
rs8185184
rs78881804
rs12657760
rs12657764
rs4975959
rs10058966
rs75504252
rs4975960
rs76166555
rs8185313
rs10045429
rs117443525
rs4975962
rs113432056
rs8175348
rs8185037
rs8185041
rs149729866
rs7293474
rs8185289
rs8185331
rs8185145
rs8185332
rs112492423
rs8185335
rs10060661
rs13161439
rs9292936
rs4975963
rs4975964
rs4975965
rs10065314
rs139615907
rs10472415
rs4975966
rs10054134
rs76651943
rs13168483
rs13168085
rs10064455
rs4975967
rs80053467
rs4975910
rs10060528
rs8188068
rs8188077
rs4975968
rs62372630
rs4975969
rs4975970
rs4975971
rs34159378
rs62372631
rs4975911
rs4975972
rs10065149
rs10063520
rs8185256
rs117653892
rs140936940
rs4975973
rs8185312
rs8185314
rs8185180
rs12516847
rs10434615
rs12523279
rs12697557
rs9717195
rs9716588
rs75760365
rs8185253
rs35503553
rs111444997
rs72762292
rs8185010
rs10059495
rs76137720
rs12697560
rs4975974
rs4975975
rs4975976
rs113130486
rs4975977
rs4975978
rs149992967
rs10066145
rs117965403
rs12514163
rs12514178
rs75222504
rs8185192
rs8188158
rs8188159
rs8188184
rs8185249
rs8175389
rs8175427
rs8188221
rs62372640
rs8185292
rs8185095
rs8185301
rs4975979
rs4975912
rs10461766
rs72764106
rs4975913
rs7293494
rs113808169
rs62372641
rs112874675
rs149621186
rs114220479
rs117201027
rs148999138
rs62372642
rs62372644
rs201599743
rs10053694
rs8185385
rs4128261
rs113198380
rs150699607
rs4975984
rs76786173
rs8175383
rs10037109
rs4975991
rs4975918
rs4975919
rs4975920
rs4975992
rs202144568
rs4975993
rs111730907
rs12521795
rs10068278
rs10061916
rs10941789
rs4975994
rs7293345
rs55638678
rs10066140
rs11745763
rs10941791
rs4975995
rs4975923
rs4975924
rs4975925
rs4975926
rs140509217
rs35887056
rs8185360
rs117838529
rs112288658
rs10941794
rs8185064
rs141817936
rs8185283
rs8185067
rs10060049
rs10073477
rs147445858
rs12513534
rs8185103
rs8185379
rs8185380
rs8175407
rs8185178
rs8185186
rs8185182
rs8185238
rs10070024
rs10070136
rs12189292
rs7446876
rs10072066
rs10462113
rs10941797
rs79206774
rs10076113
rs10076230
rs10462115
rs10461770
rs10941801
rs11750263
rs11740690
rs35335986
rs12153005
rs12652297
rs28890529
rs13184337
rs78707394
rs10941803
rs36019653
rs34101830
rs13354339
rs13358908
rs28823684
rs185728853
rs62388176
rs111905787
rs12656982
rs4975927
rs375872680
rs77658617
rs7293371
rs8185150
rs10073687
rs114223220
rs34693648
rs62388184
rs62388185
rs4975902
rs12652727
rs12655159
rs12655160
rs12515240
rs150228449
rs10058065
rs28874955
rs28753157
rs8185127
rs150769887
rs10054179
rs10062216
rs145767256
rs8185011
rs10941806
rs8188198
rs4975929
rs10941808
rs4975930
rs4975931
rs4975932
rs13170159
rs10805718
rs10066426
rs10051501
rs4975903
rs13180478
rs11949371
rs368551691
rs10055898
rs4975937
rs13160126
rs76100751
rs372995748
rs4975938
rs8188108
rs13165344
rs111294297
rs34745294
rs61351693
rs12654872
rs4975940
rs4975941
rs4975942
rs8188228
rs8188255
rs8188256
rs10214016
rs138809867
rs10214255
rs12655987
rs10214256
rs12518698
rs12513540
rs7293440
rs7293442
rs7293325
rs7293446
rs10213721
rs10214118
rs113734087
rs140637026
rs62389474
rs11748472
rs10941816
rs28873151
rs28847123
rs28855077
rs13157277
rs7293405
rs7293512
rs7293436
rs12652814
rs13163178
rs201883142
rs8185233
rs143353789
rs140057369
rs138083847
rs10043706
rs8185324
rs8185321
rs8185325
rs8185329
rs8185334
rs10060408
rs10053509
rs10053628
rs7293486
rs4975947
rs12173253
rs200892626
rs12515963
rs12523549
rs12515999
rs138201544
rs36031455
rs62389521
rs12518422
rs10080117
rs143816630
rs184831150
rs142822953
rs149660212
rs62389523
rs62389524
rs35095616
rs12522625
rs10941822
rs10941823
rs13187523
rs145275480
rs139157043
rs8185088
rs8185303
rs12652607
rs375736520
rs8188260
rs8185354
rs8185356
rs8185366
rs8188071
rs10062139
rs59918341
rs10941826
rs10064160
rs8185248
rs7293455
rs10071996
rs77151869
rs8188226
rs7293480
rs10043849
rs10043876
rs4975954
rs62390069
rs8175436
rs58729263
rs12659028
rs4975905
rs11744550
rs10941827
rs12521357
rs12513512
rs13154405
rs10035288
rs13178754
rs10035927
rs201681642
rs10044454
rs145928936
rs7293471
rs4975955
rs28816182
rs4975956
```
