## Supplementary material for "Characterization of shared and ancestry-specific signals driving complex traits using multi-ancestry fine-mapping": susiex_nc3.cs80.cs

```
CS_ID	SNP	BP	REF_ALLELE	ALT_ALLELE	REF_FRQ	BETA	SE	-LOG10P	CS_PIP	OVRL_PIP
1	rs10035564	45252500	G,G	A,A	0.661034,0.506944	0.0303287,0.0286182	0.00417686,0.00855018	12.4158,3.08796	0.467764	0.467806
1	rs16902086	45285752	G,G	A,A	0.642147,0.531746	0.0295948,0.0295135	0.00412449,0.00856664	12.1421,3.24359	0.278336	0.278397
1	rs4492120	45187804	A,A	G,G	0.664016,0.507937	0.0299375,0.0277021	0.00418592,0.00855043	12.0678,2.92229	0.169559	0.169619
2	rs150392113	46208688	NA,G	NA,A	NA,0.915675	NA,-0.0583009	NA,0.0153834	NA,3.82177	0.0111695	0.0222206
2	rs79010845	45482986	NA,C	NA,T	NA,0.934524	NA,-0.059388	NA,0.0172809	NA,3.22988	0.00476557	0.00951256
2	rs114569861	46099326	C,NA	G,NA	0.972167,NA	-0.0279185,NA	0.0120196,NA	1.69481,NA	0.00470102	0.00938208
2	rs75106937	45419018	NA,G	NA,C	NA,0.933532	NA,-0.0581302	NA,0.0171606	NA,3.1515	0.00408155	0.00814992
2	rs375872680	46350581	NA,A	NA,T	NA,0.921627	NA,-0.0545663	NA,0.0159053	NA,3.22038	0.00399218	0.0079713
2	rs77521024	45870566	NA,T	NA,C	NA,0.978175	NA,-0.0721096	NA,0.0292559	NA,1.86298	0.00383821	0.00766737
2	rs13153848	46255498	G,NA	A,NA	0.969185,NA	0.0349463,NA	0.0114407,NA	2.64704,NA	0.00375613	0.00749831
2	rs4866789	45327157	NA,C	NA,T	NA,0.939484	NA,-0.0586726	NA,0.0179277	NA,2.97261	0.00366715	0.00732437
2	rs76100751	46366104	NA,T	NA,C	NA,0.925595	NA,-0.055079	NA,0.0162889	NA,3.14193	0.0036179	0.00722533
2	rs140057369	46381507	NA,T	NA,C	NA,0.983135	NA,0.0895327	NA,0.0331973	NA,2.15509	0.00342678	0.00684377
2	rs114479102	46117891	T,NA	C,NA	0.970179,NA	-0.0258853,NA	0.0116239,NA	1.5858,NA	0.00324909	0.00648936
2	rs77767383	45484608	NA,G	NA,A	NA,0.93254	NA,-0.0558403	NA,0.017043	NA,2.97829	0.00320798	0.00640844
2	rs79332954	46263825	NA,G	NA,C	NA,0.927579	NA,-0.0545983	NA,0.0164929	NA,3.03079	0.0031557	0.00630384
2	rs149289844	45616760	NA,C	NA,T	NA,0.978175	NA,-0.0692364	NA,0.0292559	NA,1.74585	0.00306445	0.00612403
2	rs75633602	45995702	NA,A	NA,C	NA,0.962302	NA,-0.0485124	NA,0.0224433	NA,1.51354	0.00305708	0.00610706
2	rs149265271	45802286	NA,C	NA,G	NA,0.938492	NA,-0.0570457	NA,0.0177919	NA,2.87138	0.00294813	0.00589012
2	rs76786173	46324183	NA,C	NA,T	NA,0.918651	NA,-0.0502022	NA,0.0156369	NA,2.87776	0.00294072	0.00587515
2	rs77927497	45578410	NA,A	NA,T	NA,0.979167	NA,-0.0701451	NA,0.0299292	NA,1.71911	0.00290532	0.00580637
2	rs144730761	45611245	T,NA	C,NA	0.982107,NA	-0.045525,NA	0.014915,NA	2.64379,NA	0.00285709	0.00570755
2	rs78218703	45820966	NA,G	NA,A	NA,0.946429	NA,-0.0592098	NA,0.0189842	NA,2.74105	0.00278878	0.00557228
2	rs77614697	45796851	NA,T	NA,G	NA,0.977182	NA,-0.0650623	NA,0.0286274	NA,1.63747	0.00274694	0.00549045
2	rs76782525	46080661	T,NA	C,NA	0.971173,NA	-0.0266325,NA	0.0118166,NA	1.61606,NA	0.00268385	0.00536191
2	rs115458330	44534771	T,NA	C,NA	0.971173,NA	-0.00936513,NA	0.0118166,NA	0.368511,NA	0.00265915	0.00531524
2	rs56295374	46012535	G,NA	C,NA	0.968191,NA	-0.0236451,NA	0.0112664,NA	1.44563,NA	0.00256722	0.00512914
2	rs182633738	45605350	C,NA	T,NA	0.981113,NA	-0.0443367,NA	0.0145245,NA	2.64414,NA	0.0024883	0.00497187
2	rs142164659	46154043	A,NA	G,NA	0.991054,NA	-0.0318203,NA	0.0209976,NA	0.887181,NA	0.00246475	0.00492552
2	rs59918341	46396459	NA,A	NA,T	NA,0.918651	NA,-0.0494103	NA,0.0156369	NA,2.80176	0.00238121	0.00475859
2	rs139555460	45874809	NA,T	NA,C	NA,0.938492	NA,-0.0546956	NA,0.0177919	NA,2.67556	0.00222436	0.00444573
2	rs144624827	45240710	NA,A	NA,G	NA,0.941468	NA,-0.0564845	NA,0.0182098	NA,2.71602	0.00220627	0.00440978
2	rs75286884	45828932	NA,A	NA,G	NA,0.9375	NA,-0.0536373	NA,0.0176595	NA,2.62215	0.00217573	0.00434865
2	rs145147258	45920828	A,NA	G,NA	0.969185,NA	0.0390071,NA	0.0114407,NA	3.18652,NA	0.00216243	0.00432021
2	rs74633972	45240657	NA,C	NA,T	NA,0.941468	NA,-0.0562744	NA,0.0182098	NA,2.69913	0.00215442	0.00430625
2	rs77151869	46399261	NA,A	NA,G	NA,0.922619	NA,-0.0504414	NA,0.0159983	NA,2.79143	0.00214901	0.0042951
2	rs115404919	45360061	T,NA	A,NA	0.949304,NA	-0.00364565,NA	0.00901262,NA	0.163776,NA	0.00208401	0.00416612
2	rs76211165	45285178	NA,A	NA,C	NA,0.941468	NA,-0.0558873	NA,0.0182098	NA,2.66813	0.00203107	0.00405996
2	rs79968077	45888335	NA,A	NA,G	NA,0.938492	NA,-0.0538527	NA,0.0177919	NA,2.60704	0.00201862	0.00403496
2	rs145928936	46404402	NA,A	NA,C	NA,0.925595	NA,-0.0503538	NA,0.0162889	NA,2.70052	0.00197295	0.00394361
2	rs74929555	45887941	NA,A	NA,G	NA,0.938492	NA,-0.0536464	NA,0.0177919	NA,2.59041	0.00197188	0.00394163
2	rs114149695	45335416	G,NA	A,NA	0.95328,NA	-0.00299721,NA	0.0093687,NA	0.1255,NA	0.00184667	0.00369216
2	rs1604320	45307593	A,NA	G,NA	0.95328,NA	-0.0029112,NA	0.0093687,NA	0.121478,NA	0.00180809	0.00361509
2	rs181284167	45348268	T,NA	C,NA	0.95328,NA	-0.00268892,NA	0.0093687,NA	0.111201,NA	0.00171273	0.00342459
2	rs75354369	45800267	NA,A	NA,G	NA,0.889881	NA,0.0424082	NA,0.0136555	NA,2.72147	0.00171194	0.00342033
2	rs114053163	45792222	T,NA	C,NA	0.94831,NA	-0.030811,NA	0.00893021,NA	3.25168,NA	0.00170316	0.00340486
2	rs192283640	45264099	T,NA	G,NA	0.99006,NA	-0.0548681,NA	0.01993,NA	2.22882,NA	0.00168457	0.00336752
2	rs75690388	46035774	G,NA	A,NA	0.980119,NA	-0.0219036,NA	0.0141639,NA	0.913641,NA	0.00163738	0.00327321
2	rs77772743	45827959	NA,T	NA,C	NA,0.96131	NA,-0.0426857	NA,0.0221651	NA,1.26657	0.00161997	0.00323853
2	rs114065373	45352734	G,NA	A,NA	0.95328,NA	-0.00233296,NA	0.0093687,NA	0.0950962,NA	0.00157219	0.0031438
2	rs13180276	46188040	T,NA	C,NA	0.958251,NA	0.0251007,NA	0.00988495,NA	1.95437,NA	0.00155577	0.00310983
2	rs4540184	45772322	T,NA	C,NA	0.034791,NA	-0.0359199,NA	0.0107894,NA	3.06,NA	0.00153281	0.00306345
2	rs143259381	45546647	T,NA	C,NA	0.974155,NA	-0.0383941,NA	0.0124606,NA	2.68584,NA	0.00152022	0.00303894
2	rs138809867	46373076	NA,T	NA,G	NA,0.980159	NA,0.0705116	NA,0.0306528	NA,1.66899	0.00149	0.0029787
2	rs116320613	44616401	G,NA	A,NA	0.970179,NA	0.0360586,NA	0.0116239,NA	2.71637,NA	0.00146101	0.00292179
2	rs145430747	45601931	G,NA	C,NA	0.987078,NA	-0.0495295,NA	0.0175062,NA	2.3311,NA	0.00145324	0.00290538
2	rs112921665	45899345	G,NA	T,NA	0.94334,NA	-0.0286407,NA	0.00855199,NA	3.09097,NA	0.00142296	0.00284521
2	rs79817855	45901975	NA,T	NA,A	NA,0.936508	NA,-0.0496752	NA,0.0175302	NA,2.33711	0.00142187	0.002843
2	rs76949111	45643758	A,NA	C,NA	0.992048,NA	-0.0519304,NA	0.0222601,NA	1.70655,NA	0.00140387	0.00280693
2	rs115144971	46204796	T,NA	C,NA	0.99006,NA	0.0538924,NA	0.01993,NA	2.16435,NA	0.00138014	0.00275924
2	rs34948554	46235913	T,NA	C,NA	0.961233,NA	0.0331709,NA	0.0102422,NA	2.92048,NA	0.00136627	0.00273071
2	rs115097876	46371686	T,NA	C,NA	0.962227,NA	-0.009143,NA	0.0103707,NA	0.422528,NA	0.0013659	0.00273137
2	rs115983490	45150641	G,NA	C,NA	0.966203,NA	-0.0344548,NA	0.0109412,NA	2.78574,NA	0.00136501	0.00272898
2	rs77655443	46117611	G,NA	A,NA	0.973161,NA	-0.0201106,NA	0.0122339,NA	0.999096,NA	0.00135162	0.00270237
2	rs200892626	46384667	NA,T	NA,C	NA,0.980159	NA,0.0688194	NA,0.0306528	NA,1.60625	0.001345	0.00268903
2	rs142754622	45445351	NA,A	NA,G	NA,0.986111	NA,-0.0641721	NA,0.0365264	NA,1.1027	0.0013429	0.00268536
2	rs61270764	46187396	NA,G	NA,C	NA,0.924603	NA,-0.0463799	NA,0.0161901	NA,2.37946	0.00132042	0.00264024
2	rs36035738	46228690	T,NA	C,NA	0.956262,NA	0.0321676,NA	0.00966771,NA	3.05708,NA	0.00131059	0.00261936
2	rs117632899	45985581	NA,G	NA,A	NA,0.890873	NA,0.0400224	NA,0.0137097	NA,2.45488	0.00130499	0.00260795
2	rs150966436	46197712	NA,T	NA,A	NA,0.943452	NA,-0.0519279	NA,0.018507	NA,2.29944	0.00129233	0.00258412
2	rs114630284	46310604	C,NA	T,NA	0.962227,NA	-0.00882542,NA	0.0103707,NA	0.403654,NA	0.00126701	0.00253368
2	rs113895509	45524970	T,NA	G,NA	0.947316,NA	-0.0290261,NA	0.0088502,NA	2.98332,NA	0.00125695	0.00251346
2	rs116144464	45088820	T,NA	C,NA	0.951292,NA	-0.00187357,NA	0.00918509,NA	0.0765644,NA	0.00124583	0.00249156
2	rs142600354	45125604	NA,G	NA,A	NA,0.985119	NA,-0.0777371	NA,0.0353055	NA,1.55789	0.00122694	0.00245355
2	rs117698936	46006345	NA,A	NA,G	NA,0.93254	NA,0.0411535	NA,0.017043	NA,1.80276	0.00115365	0.00230615
2	rs145356532	45942094	NA,A	NA,G	NA,0.940476	NA,-0.0488266	NA,0.0180669	NA,2.16234	0.00112699	0.00225376
2	rs111675946	45507320	T,NA	C,NA	0.946322,NA	-0.0284721,NA	0.00877248,NA	2.93108,NA	0.00108891	0.00217762
2	rs190973949	46110436	NA,A	NA,G	NA,0.970238	NA,-0.0403261	NA,0.0251555	NA,0.962896	0.00108211	0.00216402
2	rs139130662	45799599	A,NA	G,NA	0.99503,NA	0.0580292,NA	0.0281148,NA	1.40875,NA	0.00106404	0.00212742
2	rs113432759	45711956	A,NA	G,NA	0.946322,NA	-0.0286845,NA	0.00877248,NA	2.96814,NA	0.0010492	0.00209822
2	rs79616679	46052395	A,NA	G,NA	0.972167,NA	0.0384936,NA	0.0120196,NA	2.86581,NA	0.00104083	0.0020808
2	rs148141619	45598139	NA,T	NA,C	NA,0.934524	NA,0.042458	NA,0.0172809	NA,1.85347	0.00102186	0.00204285
2	rs10462100	46060114	NA,A	NA,T	NA,0.886905	NA,0.0370601	NA,0.0134972	NA,2.21919	0.00101719	0.00203319
2	rs183531940	45814848	T,NA	C,NA	0.976143,NA	-0.0189397,NA	0.0129561,NA	0.842278,NA	0.00101569	0.00203112
2	rs76252228	46015423	T,NA	G,NA	0.962227,NA	0.0366122,NA	0.0103707,NA	3.38195,NA	0.00100881	0.00201663
2	rs111233855	46006884	A,NA	G,NA	0.962227,NA	0.0365524,NA	0.0103707,NA	3.37248,NA	0.000997072	0.00199318
2	rs146209290	46168999	NA,A	NA,G	NA,0.980159	NA,0.0634354	NA,0.0306528	NA,1.41453	0.000989682	0.00197904
2	rs74714887	46011892	A,NA	G,NA	0.962227,NA	0.0365135,NA	0.0103707,NA	3.36633,NA	0.000989528	0.00197811
2	rs139885418	46112010	NA,A	NA,G	NA,0.964286	NA,-0.0376186	NA,0.0230345	NA,0.989534	0.000988568	0.00197695
2	rs78721929	46013601	T,NA	C,NA	0.961233,NA	0.036061,NA	0.0102422,NA	3.36633,NA	0.000974565	0.00194822
2	rs79796932	45935240	A,NA	G,NA	0.986084,NA	-0.045166,NA	0.0168779,NA	2.12787,NA	0.000954762	0.00190928
2	rs149203686	44988734	A,NA	C,NA	0.969185,NA	-0.0334778,NA	0.0114407,NA	2.46452,NA	0.000954317	0.00190838
2	rs76855774	45419343	A,NA	C,NA	0.973161,NA	-0.0346398,NA	0.0122339,NA	2.33409,NA	0.000953283	0.00190632
2	rs193264315	45808214	NA,A	NA,G	NA,0.978175	NA,0.0609094	NA,0.0292559	NA,1.42775	0.000950837	0.00190135
2	rs144131084	46074051	NA,T	NA,A	NA,0.980159	NA,0.0625006	NA,0.0306528	NA,1.38246	0.000940222	0.00188021
2	rs146273106	45421438	C,NA	A,NA	0.973161,NA	-0.0345459,NA	0.0122339,NA	2.32368,NA	0.00093877	0.00187731
2	rs146867195	46062176	A,NA	C,NA	0.99006,NA	-0.0242736,NA	0.01993,NA	0.651217,NA	0.000917821	0.00183559
2	rs117282626	45779647	NA,G	NA,C	NA,0.981151	NA,0.0635405	NA,0.0314332	NA,1.36418	0.000917094	0.00183399
2	rs116807736	45920276	G,NA	A,NA	0.975149,NA	-0.0188073,NA	0.0127009,NA	0.85804,NA	0.000916948	0.00183378
2	rs139994186	45413504	NA,A	NA,G	NA,0.975198	NA,-0.0474495	NA,0.0274863	NA,1.0742	0.000914492	0.00182944
2	rs115319706	45402509	T,NA	C,NA	0.973161,NA	-0.0343675,NA	0.0122339,NA	2.30396,NA	0.000911945	0.00182369
2	rs142697951	45121663	T,NA	C,NA	0.968191,NA	-0.0322523,NA	0.0112664,NA	2.37672,NA	0.00090615	0.00181212
2	rs10941710	45849729	T,T	A,A	0.55666,0.935516	-0.0180524,-0.0557756	0.00397994,0.0174041	5.2413,2.86908	0.000906088	0.00181077
2	rs112603744	46349710	T,NA	C,NA	0.960239,NA	0.0315356,NA	0.0101186,NA	2.73768,NA	0.000890985	0.00178128
2	rs74852642	45453701	NA,T	NA,C	NA,0.94246	NA,0.0455492	NA,0.0183564	NA,1.88314	0.000889988	0.00177939
2	rs115921200	45642624	C,NA	T,NA	0.914513,NA	-0.0256008,NA	0.00707122,NA	3.53146,NA	0.000887199	0.0017738
2	rs34028103	46348613	T,NA	A,NA	0.960239,NA	0.0314751,NA	0.0101186,NA	2.72888,NA	0.000880568	0.00176047
2	rs116225379	46178933	NA,A	NA,G	NA,0.981151	NA,0.0626583	NA,0.0314332	NA,1.33517	0.000874363	0.00174857
2	rs78089132	46139795	A,A	C,C	0.987078,0.872024	0.0603468,0.0289575	0.0175062,0.012796	3.24681,1.62644	0.000873214	0.00174459
2	rs115238150	45490908	C,NA	T,NA	0.973161,NA	-0.0349726,NA	0.0122339,NA	2.37118,NA	0.000864593	0.00172893
2	rs114653850	45509355	C,NA	T,NA	0.991054,NA	-0.0461782,NA	0.0209976,NA	1.55498,NA	0.000862585	0.00172512
2	rs187865988	45790407	NA,T	NA,G	NA,0.946429	NA,-0.0472526	NA,0.0189842	NA,1.8925	0.000855858	0.0017118
2	rs147851243	45150432	NA,G	NA,A	NA,0.973214	NA,0.0599373	NA,0.0264757	NA,1.62741	0.000835873	0.00167179
2	rs138080110	44792034	T,NA	C,NA	0.981113,NA	-0.0343857,NA	0.0145245,NA	1.74685,NA	0.000832308	0.00166466
2	rs143023621	45359360	A,NA	G,NA	0.988072,NA	-0.0452941,NA	0.0182119,NA	1.89008,NA	0.000832139	0.00166421
2	rs74742036	46016263	C,NA	T,NA	0.975149,NA	-0.0192164,NA	0.0127009,NA	0.885123,NA	0.000818121	0.00163622
2	rs80057645	46057198	NA,T	NA,C	NA,0.946429	NA,-0.0466446	NA,0.0189842	NA,1.85358	0.00081706	0.00163423
2	rs117175153	45529721	NA,C	NA,G	NA,0.981151	NA,0.0611522	NA,0.0314332	NA,1.28635	0.000813042	0.001626
2	rs114577685	45406099	A,NA	G,NA	0.958251,NA	-0.00357237,NA	0.00988495,NA	0.143994,NA	0.000812042	0.0016242
2	rs149043222	45017543	NA,T	NA,C	NA,0.980159	NA,-0.0418557	NA,0.0306528	NA,0.764212	0.000804552	0.00160949
2	rs117537852	45153895	NA,T	NA,C	NA,0.958333	NA,-0.0450332	NA,0.0213919	NA,1.45249	0.000802	0.00160406
2	rs181898468	45221896	NA,G	NA,A	NA,0.989087	NA,-0.057652	NA,0.0411453	NA,0.792745	0.000799288	0.00159891
2	rs147418606	44489544	C,NA	T,NA	0.987078,NA	0.0470004,NA	0.0175062,NA	2.13922,NA	0.000798289	0.00159685
2	rs149655916	45230523	NA,T	NA,C	NA,0.989087	NA,-0.0575149	NA,0.0411453	NA,0.790062	0.000795204	0.00159075
2	rs77120057	46116070	T,T	C,C	0.987078,0.872024	0.0594873,0.0290425	0.0175062,0.012796	3.16838,1.63397	0.000787742	0.00157391
2	rs75487724	44957781	NA,T	NA,C	NA,0.980159	NA,-0.0412087	NA,0.0306528	NA,0.747564	0.000778934	0.00155826
2	rs79509696	45753922	A,NA	G,NA	0.960239,NA	0.0345101,NA	0.0101186,NA	3.18825,NA	0.000776598	0.00155269
2	rs116811665	46321553	T,NA	C,NA	0.966203,NA	0.0351097,NA	0.0109412,NA	2.87542,NA	0.000774787	0.00154905
2	rs142191107	45988398	NA,G	NA,C	NA,0.936508	NA,0.0392032	NA,0.0175302	NA,1.59635	0.000765638	0.0015309
2	rs74366100	46165126	C,NA	T,NA	0.952286,NA	0.0294531,NA	0.00927543,NA	2.82497,NA	0.000765277	0.00152998
2	rs186990204	45885295	NA,G	NA,A	NA,0.988095	NA,0.07323	NA,0.0394133	NA,1.1995	0.000753169	0.00150631
2	rs145954857	44926079	NA,A	NA,G	NA,0.97619	NA,-0.0383862	NA,0.0280389	NA,0.767033	0.00074374	0.00148769
2	rs113409164	46142054	T,T	G,G	0.987078,0.872024	0.0587626,0.0293459	0.0175062,0.012796	3.10302,1.661	0.000739011	0.00147658
2	rs76227093	46150198	A,A	G,G	0.987078,0.875	0.058686,0.029358	0.0175062,0.0129254	3.09615,1.63589	0.000734636	0.00146786
2	rs189361744	46375564	C,NA	G,NA	0.994036,NA	0.0550662,NA	0.0256781,NA	1.49493,NA	0.000734505	0.00146898
2	rs139734008	45492832	NA,A	NA,G	NA,0.94246	NA,0.0431177	NA,0.0183564	NA,1.72519	0.000725651	0.001451
2	rs115871094	46204951	T,NA	A,NA	0.975149,NA	0.0357422,NA	0.0127009,NA	2.31064,NA	0.000721643	0.00144304
2	rs77952592	45728192	G,NA	A,NA	0.914513,NA	-0.0248292,NA	0.00707122,NA	3.35074,NA	0.000719982	0.00143964
2	rs142043681	46240444	NA,G	NA,A	NA,0.935516	NA,0.0384538	NA,0.0174041	NA,1.56636	0.000719356	0.00143838
2	rs185646832	44958671	NA,G	NA,T	NA,0.953373	NA,-0.0304498	NA,0.0202746	NA,0.875721	0.000719033	0.00143835
2	rs143083416	46144119	T,T	C,C	0.987078,0.872024	0.0586112,0.0291056	0.0175062,0.012796	3.08944,1.63958	0.000709472	0.0014176
2	rs75898068	45571110	C,NA	T,NA	0.960239,NA	0.033995,NA	0.0101186,NA	3.1077,NA	0.000705899	0.0014114
2	rs79558325	44528074	NA,G	NA,A	NA,0.946429	NA,-0.0439357	NA,0.0189842	NA,1.68508	0.000702417	0.001405
2	rs76690713	45889265	A,A	T,T	0.962227,0.998016	0.0376773,-0.099823	0.0103707,0.0960615	3.55271,0.524719	0.00069899	0.00139748
2	rs74496359	45149610	NA,G	NA,A	NA,0.950397	NA,0.0186675	NA,0.0196877	NA,0.464657	0.000696826	0.00139414
2	rs75222504	46309346	NA,A	NA,G	NA,0.924603	NA,0.0109612	NA,0.0161901	NA,0.302434	0.000693141	0.00138698
2	rs144467776	45402364	NA,T	NA,G	NA,0.982143	NA,-0.0604355	NA,0.0322783	NA,1.21352	0.000687192	0.00137454
2	rs7293402	45990381	A,A	G,G	0.958251,0.868056	0.0413768,0.0325755	0.00988495,0.0126309	4.54651,2.00402	0.000685744	0.00136964
2	rs10058550	45421240	C,NA	A,NA	0.088469,NA	0.0252371,NA	0.00696239,NA	3.53878,NA	0.000685164	0.00137009
2	rs112393404	46009737	A,NA	G,NA	0.936382,NA	-0.0254667,NA	0.00810069,NA	2.77784,NA	0.000684627	0.00136898
2	rs75821034	46043469	G,NA	A,NA	0.909543,NA	-0.0172606,NA	0.00689297,NA	1.91091,NA	0.000682713	0.00136523
2	rs116620271	44512761	A,NA	C,NA	0.989066,NA	-0.0445633,NA	0.0190121,NA	1.7194,NA	0.00067829	0.00135665
2	rs140597780	45304186	NA,C	NA,T	NA,0.983135	NA,-0.0400139	NA,0.0331973	NA,0.641926	0.000675803	0.00135198
2	rs141512686	45498492	NA,G	NA,C	NA,0.960318	NA,-0.0322013	NA,0.0218976	NA,0.849505	0.000674412	0.00134904
2	rs17271569	45286977	T,NA	C,NA	0.909543,NA	-0.0245505,NA	0.00689297,NA	3.43357,NA	0.000670775	0.00134137
2	rs148447598	45805014	G,NA	T,NA	0.976143,NA	-0.0161338,NA	0.0129561,NA	0.671546,NA	0.000669062	0.0013382
2	rs142264156	45535596	C,NA	T,NA	0.956262,NA	-0.00241603,NA	0.00966771,NA	0.095469,NA	0.000663363	0.0013269
2	rs146894054	45014827	NA,A	NA,G	NA,0.978175	NA,-0.0363917	NA,0.0292559	NA,0.670534	0.000662761	0.00132592
2	rs74776161	45513112	NA,C	NA,T	NA,0.934524	NA,0.0376286	NA,0.0172809	NA,1.53098	0.000662431	0.00132463
2	rs116881136	46131217	NA,G	NA,A	NA,0.972222	NA,-0.0527707	NA,0.0260119	NA,1.37174	0.000659948	0.00131998
2	rs141331190	45225402	NA,C	NA,T	NA,0.969246	NA,-0.0494788	NA,0.0247591	NA,1.34034	0.000657737	0.00131558
2	rs77157787	45855192	T,NA	G,NA	0.960239,NA	0.0335998,NA	0.0101186,NA	3.04661,NA	0.000657184	0.00131404
2	rs138700139	45245712	NA,G	NA,A	NA,0.969246	NA,-0.049439	NA,0.0247591	NA,1.33869	0.000656244	0.0013126
2	rs149992967	46308194	NA,T	NA,C	NA,0.924603	NA,0.010201	NA,0.0161901	NA,0.276836	0.0006482	0.00129707
2	rs148633014	45870753	G,NA	A,NA	0.961233,NA	-0.0293382,NA	0.0102422,NA	2.37911,NA	0.000640271	0.00128045
2	rs146976696	45436250	T,NA	C,NA	0.986084,NA	0.0471651,NA	0.0168779,NA	2.28416,NA	0.000633385	0.00126712
2	rs141382561	46129035	NA,C	NA,G	NA,0.981151	NA,0.0572873	NA,0.0314332	NA,1.16508	0.000629492	0.00125918
2	rs74506389	46061501	NA,C	NA,T	NA,0.935516	NA,0.0365303	NA,0.0174041	NA,1.44586	0.000628768	0.00125734
2	rs76530823	45426260	NA,G	NA,A	NA,0.958333	NA,-0.030612	NA,0.0213919	NA,0.816934	0.000626595	0.00125341
2	rs144893848	44975238	NA,T	NA,C	NA,0.97619	NA,-0.0324718	NA,0.0280389	NA,0.607612	0.000625938	0.0012523
2	rs149543634	45860369	NA,C	NA,A	NA,0.972222	NA,0.0514169	NA,0.0260119	NA,1.31805	0.000625115	0.00125023
2	rs7293299	46130312	T,T	A,A	0.989066,0.919643	-0.0481845,-0.00360107	0.0190121,0.0157247	1.94833,0.0867888	0.000624559	0.00124932
2	rs140245876	45307477	NA,T	NA,G	NA,0.981151	NA,-0.0571057	NA,0.0314332	NA,1.15953	0.000622801	0.00124579
2	rs79980043	45072096	NA,A	NA,G	NA,0.980159	NA,-0.0363453	NA,0.0306528	NA,0.627573	0.000618965	0.00123833
2	rs117692400	44497861	NA,C	NA,G	NA,0.972222	NA,-0.0290732	NA,0.0260119	NA,0.578891	0.000617973	0.00123628
2	rs192530127	46194550	A,NA	G,NA	0.971173,NA	0.0340184,NA	0.0118166,NA	2.39892,NA	0.000613914	0.00122762
2	rs10041767	45767419	A,A	G,G	0.700795,0.527778	0.0215898,0.0308447	0.00431777,0.00856258	6.24212,3.50107	0.00061262	0.00122255
2	rs6892286	45928575	NA,C	NA,A	NA,0.055556	NA,0.0330506	NA,0.0186616	NA,1.11604	0.000612116	0.00122422
2	rs138346549	45206756	NA,G	NA,C	NA,0.99504	NA,-0.0745004	NA,0.0608454	NA,0.656014	0.000611051	0.00122246
2	rs189749148	46194652	NA,C	NA,T	NA,0.939484	NA,0.0377637	NA,0.0179277	NA,1.45388	0.000610943	0.00122172
2	rs10036411	45755115	A,NA	C,NA	0.988072,NA	0.0520241,NA	0.0182119,NA	2.36835,NA	0.000609491	0.00121899
2	rs55775708	45719790	A,NA	G,NA	0.976143,NA	-0.0141715,NA	0.0129561,NA	0.562184,NA	0.000603358	0.00120683
2	rs117971116	45809105	NA,G	NA,A	NA,0.935516	NA,0.0371	NA,0.0174041	NA,1.48106	0.000601697	0.00120324
2	rs55706118	45313905	C,C	G,G	0.545726,0.931548	-0.0195519,-0.0557392	0.00397094,0.016928	6.07105,3.00339	0.000601188	0.00120255
2	rs6880568	44975815	NA,A	NA,G	NA,0.980159	NA,-0.0355464	NA,0.0306528	NA,0.608725	0.000597373	0.00119514
2	rs75980938	44976584	NA,A	NA,G	NA,0.980159	NA,-0.0355407	NA,0.0306528	NA,0.608592	0.000597224	0.00119484
2	rs191991119	45348826	NA,G	NA,T	NA,0.938492	NA,0.040837	NA,0.0177919	NA,1.66317	0.000597099	0.00119413
2	rs6870215	44971090	NA,G	NA,C	NA,0.980159	NA,-0.035525	NA,0.0306528	NA,0.608224	0.000596811	0.00119402
2	rs74689748	44973916	NA,T	NA,A	NA,0.980159	NA,-0.0354867	NA,0.0306528	NA,0.607325	0.000595805	0.001192
2	rs114170663	46332715	T,NA	C,NA	0.965209,NA	0.0366061,NA	0.0107893,NA	3.16003,NA	0.000594644	0.001189
2	rs59041019	45635062	NA,C	NA,T	NA,0.947421	NA,-0.0429852	NA,0.0191524	NA,1.6054	0.000593714	0.00118765
2	rs6879861	44975382	NA,A	NA,G	NA,0.980159	NA,-0.0353855	NA,0.0306528	NA,0.604959	0.000593164	0.00118672
2	rs149428448	44922232	NA,T	NA,A	NA,0.990079	NA,0.0753186	NA,0.0431319	NA,1.09275	0.000592247	0.00118471
2	rs79625041	44978208	NA,A	NA,G	NA,0.980159	NA,-0.0353419	NA,0.0306528	NA,0.60394	0.00059203	0.00118445
2	rs114946348	44623700	G,NA	C,NA	0.967197,NA	-0.000821403,NA	0.0111,NA	0.0264056,NA	0.000590707	0.00118188
2	rs76137720	46306941	NA,T	NA,C	NA,0.928571	NA,0.00937393	NA,0.0165981	NA,0.242423	0.000587669	0.00117594
2	rs76298941	44977954	NA,C	NA,G	NA,0.980159	NA,-0.0351133	NA,0.0306528	NA,0.598609	0.000586142	0.00117268
2	rs79403471	44978592	NA,A	NA,G	NA,0.980159	NA,-0.0351133	NA,0.0306528	NA,0.598609	0.000586142	0.00117268
2	rs116610236	44979135	NA,T	NA,C	NA,0.980159	NA,-0.0350777	NA,0.0306528	NA,0.597779	0.000585232	0.00117086
2	rs75671250	44976648	NA,A	NA,G	NA,0.980159	NA,-0.0350777	NA,0.0306528	NA,0.597779	0.000585232	0.00117086
2	rs76452503	44976665	NA,T	NA,A	NA,0.980159	NA,-0.0350777	NA,0.0306528	NA,0.597779	0.000585232	0.00117086
2	rs4367308	45715753	A,A	T,T	0.698807,0.535714	0.0215932,0.030602	0.00430962,0.00857124	6.26522,3.44787	0.00058482	0.00116713
2	rs116306307	45890789	T,NA	C,NA	0.954274,NA	-0.00216291,NA	0.00946506,NA	0.0865857,NA	0.000583845	0.00116792
2	rs56388524	45757561	T,NA	C,NA	0.974155,NA	-0.0141156,NA	0.0124606,NA	0.589577,NA	0.000576547	0.00115322
2	rs147749712	44664294	NA,T	NA,G	NA,0.969246	NA,-0.0281494	NA,0.0247591	NA,0.592495	0.000576371	0.00115305
2	rs74628473	45620065	NA,T	NA,C	NA,0.967262	NA,-0.0454041	NA,0.0240217	NA,1.23106	0.000573819	0.00114778
2	rs35595362	46217397	A,NA	G,NA	0.991054,NA	0.0290163,NA	0.0209976,NA	0.77727,NA	0.000570205	0.00114059
2	rs116347668	44838699	T,NA	A,NA	0.99006,NA	-0.0459781,NA	0.01993,NA	1.67662,NA	0.000569726	0.00113956
2	rs62372990	45988038	A,A	G,G	0.959245,0.87004	0.0413786,0.0328421	0.00999958,0.0127124	4.45556,2.0096	0.000568674	0.00113592
2	rs77989818	44969064	NA,A	NA,G	NA,0.957341	NA,-0.0456564	NA,0.0211527	NA,1.51011	0.000567115	0.00113448
2	rs147670067	45939551	NA,A	NA,G	NA,0.97123	NA,0.0493655	NA,0.0255725	NA,1.27119	0.000564108	0.00112825
2	rs117443525	46284472	NA,G	NA,C	NA,0.940476	NA,-0.0411372	NA,0.0180669	NA,1.64225	0.000560621	0.00112145
2	rs145380931	44969420	NA,T	NA,C	NA,0.980159	NA,-0.0340437	NA,0.0306528	NA,0.573928	0.000559748	0.00111988
2	rs58125782	45035696	NA,T	NA,C	NA,0.973214	NA,0.0323694	NA,0.0264757	NA,0.65467	0.000558648	0.00111765
2	rs148415520	45317307	A,A	G,G	0.54672,0.93254	-0.0194276,-0.0558549	0.00397168,0.017043	5.99975,2.97962	0.000558315	0.00111683
2	rs188389640	44790671	T,NA	C,NA	0.989066,NA	-0.0424411,NA	0.0190121,NA	1.59187,NA	0.000556448	0.00111303
2	rs77670908	46039117	NA,A	NA,T	NA,0.912698	NA,-0.0226794	NA,0.0151436	NA,0.872146	0.00055545	0.00111095
2	rs75841864	45035142	NA,T	NA,G	NA,0.980159	NA,-0.0338136	NA,0.0306528	NA,0.568675	0.00055431	0.00110901
2	rs75016250	44535686	NA,T	NA,C	NA,0.880952	NA,0.0298466	NA,0.0131998	NA,1.62433	0.000553343	0.00110675
2	rs116495539	44523306	NA,A	NA,T	NA,0.880952	NA,0.0298466	NA,0.0131998	NA,1.62433	0.000553343	0.00110675
2	rs145779281	45749291	T,NA	G,NA	0.974155,NA	-0.0138129,NA	0.0124606,NA	0.572461,NA	0.000552859	0.00110586
2	rs72762283	46292784	A,NA	G,NA	0.963221,NA	0.0351817,NA	0.0105045,NA	3.09128,NA	0.000552328	0.00110442
2	rs139615907	46291075	NA,A	NA,G	NA,0.956349	NA,-0.026038	NA,0.0209218	NA,0.671008	0.000550574	0.00110129
2	rs75512727	44546982	NA,A	NA,T	NA,0.880952	NA,0.029795	NA,0.0131998	NA,1.61991	0.000550551	0.00110117
2	rs148905276	44982396	G,NA	C,NA	0.991054,NA	-0.0435026,NA	0.0209976,NA	1.41697,NA	0.00054963	0.0010995
2	rs138536775	44969095	NA,G	NA,A	NA,0.980159	NA,-0.0335761	NA,0.0306528	NA,0.563273	0.000548782	0.00109795
2	rs74452757	44533603	NA,T	NA,C	NA,0.880952	NA,0.0297485	NA,0.0131998	NA,1.61593	0.000548057	0.00109618
2	rs77399825	44532509	NA,C	NA,T	NA,0.880952	NA,0.0297485	NA,0.0131998	NA,1.61593	0.000548057	0.00109618
2	rs140529167	44523542	NA,T	NA,G	NA,0.880952	NA,0.0297485	NA,0.0131998	NA,1.61593	0.000548057	0.00109618
2	rs116943149	44545640	NA,C	NA,A	NA,0.880952	NA,0.0297485	NA,0.0131998	NA,1.61593	0.000548057	0.00109618
2	rs10041772	45767488	A,A	G,G	0.700795,0.521825	0.0214965,0.0306243	0.00431777,0.00855751	6.19351,3.4617	0.000546934	0.00109156
2	rs146006026	44522304	NA,A	NA,G	NA,0.880952	NA,0.0296969	NA,0.0131998	NA,1.61152	0.000545307	0.00109068
2	rs80142907	44520014	NA,G	NA,T	NA,0.880952	NA,0.0296969	NA,0.0131998	NA,1.61152	0.000545307	0.00109068
2	rs78271434	44549822	NA,G	NA,C	NA,0.880952	NA,0.0296505	NA,0.0131998	NA,1.60756	0.000542851	0.00108577
2	rs149431763	44547602	NA,G	NA,C	NA,0.974206	NA,-0.0268976	NA,0.0269663	NA,0.496829	0.000541875	0.00108409
2	rs144027950	44970235	NA,A	NA,G	NA,0.980159	NA,-0.0332653	NA,0.0306528	NA,0.556237	0.000541679	0.00108374
2	rs137971166	44969527	NA,G	NA,T	NA,0.980159	NA,-0.0332342	NA,0.0306528	NA,0.555534	0.000540975	0.00108233
2	rs145341850	44970951	NA,T	NA,G	NA,0.980159	NA,-0.0332342	NA,0.0306528	NA,0.555534	0.000540975	0.00108233
2	rs146649033	44975002	NA,A	NA,G	NA,0.980159	NA,-0.0332312	NA,0.0306528	NA,0.555467	0.000540908	0.0010822
2	rs138344058	44601793	NA,A	NA,T	NA,0.972222	NA,0.0449088	NA,0.0260119	NA,1.07437	0.000540875	0.00108192
2	rs114384115	45880032	A,NA	T,NA	0.986084,NA	-0.0399888,NA	0.0168779,NA	1.74905,NA	0.000540773	0.00108166
2	rs74938811	44482225	NA,G	NA,A	NA,0.880952	NA,0.0296041	NA,0.0131998	NA,1.6036	0.000540412	0.0010809
2	rs148018191	44972715	NA,G	NA,A	NA,0.980159	NA,-0.033203	NA,0.0306528	NA,0.554831	0.000540273	0.00108093
2	rs116129040	45906203	A,NA	C,NA	0.954274,NA	-0.00173266,NA	0.00946506,NA	0.0681597,NA	0.000539837	0.00107991
2	rs79097567	44556484	NA,G	NA,A	NA,0.880952	NA,0.0295881	NA,0.0131998	NA,1.60224	0.000539579	0.00107923
2	rs72764106	46313261	NA,T	NA,C	NA,0.924603	NA,0.00797207	NA,0.0161901	NA,0.205907	0.000539245	0.00107908
2	rs117250221	44533993	NA,G	NA,A	NA,0.883929	NA,0.0299667	NA,0.0133454	NA,1.60663	0.000538258	0.00107658
2	rs10044408	45388789	C,C	T,T	0.814115,0.537698	0.0325729,0.0319637	0.00508247,0.00857375	9.83386,3.71458	0.000538155	0.0030521
2	rs78528704	44479794	NA,A	NA,G	NA,0.880952	NA,0.0295419	NA,0.0131998	NA,1.59831	0.000537172	0.00107442
2	rs139994424	45466162	NA,T	NA,C	NA,0.969246	NA,0.0460047	NA,0.0247591	NA,1.19958	0.000535717	0.00107151
2	rs148826004	45885348	T,NA	C,NA	0.94334,NA	-0.0245888,NA	0.00855199,NA	2.39388,NA	0.000535266	0.00107045
2	rs79966993	44554638	NA,A	NA,G	NA,0.880952	NA,0.0294956	NA,0.0131998	NA,1.59437	0.000534782	0.00106964
2	rs117532944	44481396	NA,C	NA,A	NA,0.880952	NA,0.0294956	NA,0.0131998	NA,1.59437	0.000534782	0.00106964
2	rs144099389	44481388	NA,G	NA,A	NA,0.880952	NA,0.0294956	NA,0.0131998	NA,1.59437	0.000534782	0.00106964
2	rs115886168	46299904	G,NA	A,NA	0.963221,NA	0.0349686,NA	0.0105045,NA	3.05957,NA	0.000533558	0.0010669
2	rs139481231	44978661	NA,A	NA,G	NA,0.980159	NA,-0.0328808	NA,0.0306528	NA,0.547581	0.000533088	0.00106656
2	rs181375775	44524315	NA,G	NA,A	NA,0.880952	NA,0.0294442	NA,0.0131998	NA,1.59001	0.000532147	0.00106437
2	rs76275307	44551306	NA,C	NA,T	NA,0.880952	NA,0.0294442	NA,0.0131998	NA,1.59001	0.000532147	0.00106437
2	rs145848922	44969033	NA,C	NA,T	NA,0.980159	NA,-0.0327946	NA,0.0306528	NA,0.545649	0.000531192	0.00106276
2	rs148036172	44483861	NA,T	NA,A	NA,0.880952	NA,0.0294081	NA,0.0131998	NA,1.58695	0.000530306	0.00106069
2	rs79102645	44487978	NA,G	NA,A	NA,0.880952	NA,0.0294081	NA,0.0131998	NA,1.58695	0.000530306	0.00106069
2	rs150102294	44973031	NA,A	NA,G	NA,0.980159	NA,-0.0327297	NA,0.0306528	NA,0.544196	0.000529772	0.00105992
2	rs114885569	45857696	G,NA	T,NA	0.95328,NA	-0.00135981,NA	0.0093687,NA	0.0532543,NA	0.00052802	0.00105629
2	rs184831150	46388043	NA,G	NA,C	NA,0.949405	NA,-0.0410798	NA,0.019504	NA,1.45365	0.000526354	0.00105294
2	rs75412157	44485725	NA,T	NA,G	NA,0.880952	NA,0.0293101	NA,0.0131998	NA,1.57865	0.000525366	0.00105081
2	rs79350479	44504519	NA,G	NA,A	NA,0.880952	NA,0.0293101	NA,0.0131998	NA,1.57865	0.000525366	0.00105081
2	rs140434685	45586665	C,NA	T,NA	0.987078,NA	0.0230992,NA	0.0175062,NA	0.728147,NA	0.000524632	0.0010498
2	rs151051614	46004795	A,NA	T,NA	0.981113,NA	0.0406693,NA	0.0145245,NA	2.29161,NA	0.00052415	0.00104871
2	rs76214773	44964267	NA,T	NA,C	NA,0.980159	NA,-0.0324682	NA,0.0306528	NA,0.538356	0.000524108	0.00104859
2	rs142393554	44968554	NA,G	NA,A	NA,0.980159	NA,-0.0324626	NA,0.0306528	NA,0.538231	0.000523987	0.00104835
2	rs150793140	45022803	NA,T	NA,C	NA,0.978175	NA,-0.0311509	NA,0.0292559	NA,0.54215	0.000522306	0.00104499
2	rs4577699	45789800	A,A	C,C	0.289264,0.481151	-0.0209689,-0.0299689	0.00436052,0.00855543	5.81863,3.33704	0.000521769	0.0010412
2	rs4866984	46014468	G,NA	A,NA	0.913519,NA	-0.0178118,NA	0.00703429,NA	1.9455,NA	0.000520711	0.00104136
2	rs76918470	44493948	NA,A	NA,G	NA,0.880952	NA,0.0292122	NA,0.0131998	NA,1.57038	0.0005205	0.00104108
2	rs79755955	44510268	NA,A	NA,G	NA,0.880952	NA,0.0292122	NA,0.0131998	NA,1.57038	0.0005205	0.00104108
2	rs74896548	45911779	G,NA	A,NA	0.961233,NA	-0.0280931,NA	0.0102422,NA	2.21536,NA	0.000518338	0.00103668
2	rs76083135	45576198	T,NA	C,NA	0.955268,NA	-0.000940752,NA	0.00956466,NA	0.0354345,NA	0.000516255	0.00103274
2	rs142979390	46376186	A,NA	G,NA	0.988072,NA	0.0320969,NA	0.0182119,NA	1.10791,NA	0.000515664	0.00103142
2	rs10052736	45890282	T,T	G,G	0.712724,0.53869	0.0209809,0.0304133	0.00436947,0.00857506	5.8032,3.40886	0.000515446	0.00102858
2	rs139489846	44983790	NA,G	NA,C	NA,0.980159	NA,-0.0320577	NA,0.0306528	NA,0.529241	0.000515411	0.0010312
2	rs150876167	44983226	NA,C	NA,T	NA,0.980159	NA,-0.0320577	NA,0.0306528	NA,0.529241	0.000515411	0.0010312
2	rs149961144	44984762	NA,T	NA,C	NA,0.980159	NA,-0.0320577	NA,0.0306528	NA,0.529241	0.000515411	0.0010312
2	rs10064278	45786598	C,C	T,T	0.289264,0.481151	-0.0209201,-0.0300207	0.00436052,0.00855543	5.79436,3.34692	0.000514706	0.00102712
2	rs79619877	44490529	NA,A	NA,C	NA,0.880952	NA,0.0290679	NA,0.0131998	NA,1.55824	0.000513461	0.00102701
2	rs76452182	44507983	NA,A	NA,T	NA,0.880952	NA,0.0290679	NA,0.0131998	NA,1.55824	0.000513461	0.00102701
2	rs78327666	44501402	NA,G	NA,T	NA,0.880952	NA,0.0290679	NA,0.0131998	NA,1.55824	0.000513461	0.00102701
2	rs117438345	44493017	NA,A	NA,G	NA,0.880952	NA,0.0290216	NA,0.0131998	NA,1.55434	0.000511231	0.00102255
2	rs4975932	46359749	C,C	T,T	0.254473,0.422619	-0.0164638,-0.0307046	0.00453928,0.00865361	3.54245,3.41128	0.000510252	0.00101848
2	rs148913985	44676214	A,NA	G,NA	0.985089,NA	0.017278,NA	0.0163138,NA	0.53827,NA	0.000509077	0.00101867
2	rs12654872	46371489	NA,T	NA,C	NA,0.931548	NA,0.00799252	NA,0.016928	NA,0.195982	0.00050374	0.00100801
2	rs140432524	44987600	NA,C	NA,T	NA,0.97619	NA,-0.0281415	NA,0.0280389	NA,0.500941	0.000501981	0.00100433
2	rs184443574	44996535	A,NA	T,NA	0.991054,NA	0.0291477,NA	0.0209976,NA	0.782272,NA	0.000499734	0.000999647
2	rs7446649	45891419	T,T	C,C	0.710736,0.537698	0.0208047,0.0304086	0.00436052,0.00857375	5.73715,3.40886	0.000499383	0.000996548
2	rs112987929	45829215	G,NA	A,NA	0.982107,NA	-0.0343379,NA	0.014915,NA	1.67118,NA	0.000495288	0.000990969
2	rs116853282	44675496	NA,C	NA,T	NA,0.968254	NA,-0.0248542	NA,0.0243817	NA,0.511416	0.000492347	0.000985
2	rs4368738	45892788	A,A	G,G	0.71173,0.537698	0.0208689,0.0304086	0.00436498,0.00857375	5.75833,3.40886	0.000489404	0.000976648
2	rs115826273	45397209	A,NA	C,NA	0.992048,NA	-0.0433363,NA	0.0222601,NA	1.28771,NA	0.000488458	0.000977072
2	rs62371967	45897808	A,A	C,C	0.707753,0.537698	0.0205144,0.0304278	0.00434734,0.00857375	5.62487,3.41254	0.000487719	0.000973297
2	rs149729866	46286666	NA,T	NA,G	NA,0.980159	NA,0.0482832	NA,0.0306528	NA,0.938479	0.00048752	0.000975183
2	rs147886225	45923057	NA,T	NA,C	NA,0.936508	NA,0.0334039	NA,0.0175302	NA,1.24631	0.000483354	0.000966682
2	rs62370762	46180728	A,A	C,C	0.972167,0.872024	0.0445357,0.0291229	0.0120196,0.012796	3.67537,1.64112	0.000483036	0.000965003
2	rs375736125	44583962	NA,G	NA,C	NA,0.970238	NA,-0.0405096	NA,0.0251555	NA,0.969326	0.000482796	0.000965832
2	rs114559701	45873775	G,NA	A,NA	0.95328,NA	-0.000853914,NA	0.0093687,NA	0.0327437,NA	0.000482688	0.000965623
2	rs78361251	44970564	G,NA	C,NA	0.920477,NA	-0.024512,NA	0.0073078,NA	3.09915,NA	0.00048121	0.000962425
2	rs111585446	46112002	G,G	T,T	0.547714,0.907738	-0.0188611,-0.0397034	0.00397243,0.0147711	5.68733,2.14328	0.000480859	0.000961028
2	rs145767256	46357398	NA,C	NA,G	NA,0.929563	NA,0.00703706	NA,0.0167057	NA,0.171609	0.0004803	0.000961115
2	rs112633911	45073242	NA,C	NA,T	NA,0.980159	NA,-0.0302669	NA,0.0306528	NA,0.490205	0.000480067	0.000960498
2	rs10056889	45987226	T,T	G,G	0.71173,0.53373	0.0207339,0.0309182	0.00436498,0.00856887	5.69172,3.51099	0.000476745	0.000951417
2	rs186131320	45121088	NA,A	NA,G	NA,0.968254	NA,0.0213915	NA,0.0243817	NA,0.419883	0.000476153	0.000952689
2	rs117726848	45302669	NA,T	NA,C	NA,0.94246	NA,0.0387848	NA,0.0183564	NA,1.46078	0.000475994	0.000952032
2	rs111699443	46007255	T,T	C,C	0.954274,0.943452	0.0332513,0.00306873	0.00946506,0.018507	3.35361,0.0613287	0.000473404	0.000946573
2	rs8188011	46248427	A,A	C,C	0.970179,0.871032	0.0440239,0.0286469	0.0116239,0.012754	3.81743,1.60736	0.000473351	0.000945644
2	rs77807633	45685052	NA,A	NA,T	NA,0.973214	NA,0.0482695	NA,0.0264757	NA,1.16571	0.000472664	0.000945418
2	rs74738525	44978982	NA,A	NA,C	NA,0.980159	NA,-0.029863	NA,0.0306528	NA,0.481565	0.000472646	0.000945652
2	rs146576488	45935611	NA,A	NA,G	NA,0.947421	NA,-0.0394893	NA,0.0191524	NA,1.40646	0.000471716	0.000943672
2	rs79358990	44976635	NA,A	NA,G	NA,0.977182	NA,-0.0281927	NA,0.0286274	NA,0.488499	0.000470958	0.000942267
2	rs76150035	46231954	A,NA	G,NA	0.970179,NA	0.0329374,NA	0.0116239,NA	2.33698,NA	0.000469573	0.000939099
2	rs76329869	44964717	NA,A	NA,T	NA,0.980159	NA,-0.0296603	NA,0.0306528	NA,0.477252	0.000468994	0.000938346
2	rs7445730	45941832	C,C	T,T	0.707753,0.532738	0.0208064,0.0302568	0.00434734,0.00856774	5.76923,3.3838	0.000465178	0.000928351
2	rs118165667	45147394	NA,G	NA,A	NA,0.969246	NA,-0.0425504	NA,0.0247591	NA,1.06706	0.000459191	0.000918572
2	rs2134045	45346984	A,NA	C,NA	0.911531,NA	-0.0233755,NA	0.00696238,NA	3.10413,NA	0.000458968	0.000917942
2	rs142236002	45339608	NA,T	NA,C	NA,0.986111	NA,-0.0383586	NA,0.0365264	NA,0.53218	0.000458858	0.00091805
2	rs77887770	45068043	NA,A	NA,T	NA,0.979167	NA,0.0516645	NA,0.0299292	NA,1.07413	0.000458363	0.000916945
2	rs116552574	45999729	A,NA	G,NA	0.951292,NA	-0.000165754,NA	0.00918509,NA	0.00629837,NA	0.000458053	0.000916362
2	rs115744861	45641694	T,NA	G,NA	0.99006,NA	0.0536379,NA	0.01993,NA	2.14769,NA	0.000457476	0.00091505
2	rs12655987	46373130	NA,C	NA,G	NA,0.931548	NA,0.00694648	NA,0.016928	NA,0.166505	0.000456078	0.000912639
2	rs13170159	46360114	C,C	T,T	0.249503,0.422619	-0.0167044,-0.0301566	0.00456906,0.00865361	3.59141,3.30769	0.00045574	0.000909716
2	rs62370854	46232327	T,T	A,A	0.972167,0.872024	0.0436477,0.0300427	0.0120196,0.012796	3.5499,1.72391	0.000455207	0.000909426
2	rs113599096	45989257	G,NA	T,NA	0.982107,NA	-0.0335533,NA	0.014915,NA	1.61133,NA	0.000454701	0.000909779
2	rs72762295	46308854	G,NA	C,NA	0.941352,NA	0.0240234,NA	0.00841466,NA	2.36609,NA	0.000454321	0.0009085
2	rs17268417	44700201	C,NA	T,NA	0.957256,NA	0.00251424,NA	0.00977441,NA	0.0985398,NA	0.000454189	0.000908775
2	rs62372562	46251575	T,T	C,C	0.970179,0.871032	0.0437648,0.0286469	0.0116239,0.012754	3.77857,1.60736	0.000452876	0.000904758
2	rs62370855	46234382	G,G	A,A	0.972167,0.872024	0.0435759,0.030091	0.0120196,0.012796	3.53985,1.72831	0.000452096	0.000903213
2	rs145822219	45568561	NA,T	NA,C	NA,0.963294	NA,0.0200994	NA,0.0227328	NA,0.424106	0.000450967	0.000902312
2	rs11747846	45968664	T,NA	A,NA	0.600398,NA	-0.01901,NA	0.00403651,NA	5.60501,NA	0.000450025	0.000899532
2	rs10805718	46360605	G,G	A,A	0.249503,0.422619	-0.0166695,-0.0301566	0.00456906,0.00865361	3.57848,3.30769	0.000449706	0.000897681
2	rs186038486	44579473	NA,C	NA,G	NA,0.965278	NA,0.0440116	NA,0.0233493	NA,1.22592	0.000449559	0.000899253
2	rs10076636	45942154	G,G	C,C	0.707753,0.530754	0.0208064,0.0299525	0.00434734,0.00856557	5.76923,3.32717	0.000448814	0.000895707
2	rs12519313	45453335	A,A	G,G	0.962227,0.874008	0.0399775,0.0309716	0.0103707,0.0128817	3.93629,1.7904	0.000446915	0.000892959
2	rs74696508	46365811	T,NA	A,NA	0.967197,NA	0.0314522,NA	0.0111,NA	2.33688,NA	0.000446677	0.000893306
2	rs4626346	45857537	T,T	C,C	0.709742,0.537698	0.0206683,0.0303361	0.00435609,0.00857375	5.68019,3.39492	0.000445798	0.000889691
2	rs13436599	46009738	T,T	C,C	0.708748,0.64881	0.0204661,0.0263868	0.0043517,0.00895516	5.59118,2.49304	0.000442353	0.000882855
2	rs9292929	45894270	A,A	G,G	0.710736,0.537698	0.0206193,0.0303557	0.00436052,0.00857375	5.64583,3.39868	0.000442169	0.000882443
2	rs201938154	45835503	NA,C	NA,T	NA,0.972222	NA,0.0457667	NA,0.0260119	NA,1.10513	0.000441756	0.00088361
2	rs6885184	45756935	T,NA	G,NA	0.989066,NA	0.0533337,NA	0.0190121,NA	2.29863,NA	0.000441061	0.000882195
2	rs12055259	45894380	C,C	A,A	0.969185,0.859127	0.0393782,0.033741	0.0114407,0.0122874	3.23838,2.21947	0.000440239	0.000879508
2	rs7445658	45941615	G,G	T,T	0.707753,0.530754	0.0207599,0.0299525	0.00434734,0.00856557	5.74613,3.32717	0.000439993	0.000878113
2	rs7448901	45941584	T,T	C,C	0.707753,0.530754	0.0207599,0.0299525	0.00434734,0.00856557	5.74613,3.32717	0.000439993	0.000878113
2	rs192486112	45312318	NA,T	NA,C	NA,0.985119	NA,-0.0359151	NA,0.0353055	NA,0.510004	0.000439761	0.000879846
2	rs147762917	45871482	NA,T	NA,C	NA,0.990079	NA,-0.0418314	NA,0.0431319	NA,0.478703	0.000439624	0.000879565
2	rs117079880	46219584	NA,T	NA,C	NA,0.962302	NA,-0.0242862	NA,0.0224433	NA,0.554083	0.000438829	0.000877851
2	rs7733616	45798723	T,T	C,C	0.291252,0.481151	-0.0205989,-0.0300678	0.0043517,0.00855543	5.65631,3.35592	0.000438469	0.000875064
2	rs150276216	44889423	C,NA	T,NA	0.961233,NA	0.00330849,NA	0.0102422,NA	0.126868,NA	0.000437617	0.000875613
2	rs4518411	46015430	C,C	T,T	0.707753,0.517857	0.0206623,0.0297258	0.00434734,0.00855481	5.69778,3.2913	0.000436995	0.000872116
2	rs191721629	45898741	A,NA	T,NA	0.980119,NA	0.0372439,NA	0.0141639,NA	2.06796,NA	0.000436724	0.000873886
2	rs13180478	46361986	C,C	T,T	0.249503,0.424603	-0.0166099,-0.0301791	0.00456906,0.00864824	3.55649,3.31543	0.000436326	0.000870987
2	rs77280601	45006454	NA,T	NA,C	NA,0.97619	NA,-0.028823	NA,0.0280389	NA,0.517176	0.000435711	0.00087174
2	rs76732994	45989679	NA,T	NA,C	NA,0.974206	NA,-0.0441413	NA,0.0269663	NA,0.992893	0.000435208	0.000870612
2	rs10223123	45893656	T,T	C,C	0.710736,0.537698	0.0206193,0.030255	0.00436052,0.00857375	5.64583,3.37939	0.000435174	0.000868491
2	rs72760182	46233453	T,NA	C,NA	0.969185,NA	0.0353315,NA	0.0114407,NA	2.69602,NA	0.000435143	0.000870231
2	rs145727453	44609166	NA,A	NA,G	NA,0.974206	NA,0.0426228	NA,0.0269663	NA,0.94321	0.000434658	0.000869515
2	rs139172494	45962480	A,NA	G,NA	0.95328,NA	-0.000236671,NA	0.0093687,NA	0.00884215,NA	0.000434294	0.000868834
2	rs75211132	45891794	A,A	G,G	0.970179,0.868056	0.0415459,0.0323475	0.0116239,0.0126309	3.45429,1.98139	0.000433727	0.000866501
2	rs112163549	44960044	NA,G	NA,A	NA,0.980159	NA,-0.027428	NA,0.0306528	NA,0.430749	0.000431761	0.000863864
2	rs149972880	45973478	NA,G	NA,A	NA,0.972222	NA,-0.0435031	NA,0.0260119	NA,1.02485	0.000431026	0.00086224
2	rs77959648	45698713	T,NA	G,NA	0.971173,NA	-0.0283313,NA	0.0118166,NA	1.78243,NA	0.000430607	0.000861344
2	rs4975937	46365635	A,A	T,T	0.249503,0.423611	-0.0166099,-0.0301472	0.00456906,0.00865091	3.55649,3.30769	0.000430252	0.000858869
2	rs183767048	45230524	NA,A	NA,G	NA,0.96627	NA,-0.0194874	NA,0.023678	NA,0.386689	0.00042889	0.000858065
2	rs72762271	46282324	A,NA	C,NA	0.956262,NA	0.0318394,NA	0.00966771,NA	3.0044,NA	0.000427942	0.000855765
2	rs78660635	46090232	NA,T	NA,C	NA,0.907738	NA,-0.0183834	NA,0.0147711	NA,0.671017	0.000427906	0.000855928
2	rs144158672	45016177	NA,T	NA,C	NA,0.977182	NA,-0.024611	NA,0.0286274	NA,0.408987	0.000427784	0.000855915
2	rs144753974	45884036	T,T	C,C	0.970179,0.869048	0.0411637,0.032745	0.0116239,0.0126714	3.39995,2.01048	0.000427525	0.000854119
2	rs8188173	45991809	G,G	C,C	0.71173,0.517857	0.0207751,0.0298235	0.00436498,0.00855481	5.71201,3.30981	0.000427042	0.000852261
2	rs112760519	45747199	A,NA	G,NA	0.982107,NA	-0.032949,NA	0.014915,NA	1.56597,NA	0.000426507	0.000853377
2	rs111730907	46330253	NA,T	NA,G	NA,0.927579	NA,0.00538564	NA,0.0164929	NA,0.128419	0.00042601	0.000852478
2	rs13356313	45963889	T,T	C,C	0.71173,0.539683	0.0207214,0.0298445	0.00436498,0.0085764	5.6856,3.29954	0.000425877	0.00084994
2	rs5003385	44907327	C,NA	A,NA	0.961233,NA	0.00348875,NA	0.0102422,NA	0.134668,NA	0.00042571	0.000851792
2	rs147553189	46297813	C,NA	T,NA	0.955268,NA	0.0315215,NA	0.00956466,NA	3.00787,NA	0.000425619	0.000851122
2	rs79009919	46352524	C,NA	T,NA	0.979125,NA	0.0288515,NA	0.0138296,NA	1.43228,NA	0.000425336	0.000850745
2	rs72763959	45707287	A,NA	C,NA	0.99006,NA	0.0526944,NA	0.01993,NA	2.08651,NA	0.000424506	0.000849122
2	rs7730617	45840303	G,G	A,A	0.289264,0.462302	-0.0205519,-0.030262	0.00436052,0.00857375	5.61283,3.38072	0.000424018	0.000846246
2	rs72762280	46290246	A,NA	G,NA	0.941352,NA	0.0236203,NA	0.00841466,NA	2.30105,NA	0.000421368	0.00084263
2	rs147650261	45699901	NA,T	NA,C	NA,0.972222	NA,-0.0235441	NA,0.0260119	NA,0.437236	0.000420376	0.000840992
2	rs12655211	45724857	NA,T	NA,C	NA,0.920635	NA,0.00587048	NA,0.0158141	NA,0.148451	0.000420374	0.000841188
2	rs140638383	45814209	A,NA	G,NA	0.985089,NA	-0.0354382,NA	0.0163138,NA	1.52528,NA	0.000419753	0.000839665
2	rs115962694	46373700	G,NA	A,NA	0.966203,NA	0.031501,NA	0.0109412,NA	2.39926,NA	0.000418753	0.000837478
2	rs184563043	45269899	NA,T	NA,C	NA,0.97619	NA,-0.0250395	NA,0.0280389	NA,0.42964	0.000418084	0.000836429
2	rs7702844	44951744	NA,C	NA,A	NA,0.979167	NA,-0.0302259	NA,0.0299292	NA,0.505097	0.000417829	0.000835972
2	rs117371577	45096510	NA,A	NA,G	NA,0.964286	NA,-0.0180165	NA,0.0230345	NA,0.362385	0.000417779	0.000835841
2	rs140509217	46335722	NA,C	NA,T	NA,0.927579	NA,0.00542842	NA,0.0164929	NA,0.129566	0.000417612	0.000835674
2	rs78913668	46005664	A,A	T,T	0.970179,0.865079	0.039933,0.0329702	0.0116239,0.0125123	3.22795,2.07506	0.000417222	0.000833551
2	rs116497679	46005743	A,A	G,G	0.970179,0.865079	0.039933,0.0329702	0.0116239,0.0125123	3.22795,2.07506	0.000417222	0.000833551
2	rs16902100	45305521	NA,C	NA,T	NA,0.873016	NA,0.0291867	NA,0.0128386	NA,1.63819	0.000417153	0.000834447
2	rs182845674	45979562	T,NA	C,NA	0.992048,NA	0.0467965,NA	0.0222601,NA	1.4494,NA	0.000416258	0.000832822
2	rs56116416	45906144	G,NA	A,NA	0.942346,NA	-0.0238548,NA	0.00848241,NA	2.30808,NA	0.000416101	0.000832203
2	rs146095504	46378998	A,NA	G,NA	0.967197,NA	0.0309497,NA	0.0111,NA	2.27578,NA	0.000415533	0.000831045
2	rs73752419	44949030	NA,G	NA,A	NA,0.979167	NA,-0.0300121	NA,0.0299292	NA,0.500351	0.000414647	0.000829608
2	rs72763975	45767075	A,NA	G,NA	0.99006,NA	0.0523796,NA	0.01993,NA	2.06629,NA	0.000414243	0.000828598
2	rs142940436	44605867	NA,C	NA,T	NA,0.962302	NA,0.0193808	NA,0.0224433	NA,0.411351	0.000413299	0.000826941
2	rs4827574	45886691	T,T	A,A	0.970179,0.868056	0.0411637,0.0324334	0.0116239,0.0126309	3.39995,1.9899	0.000413098	0.000825308
2	rs139490928	45971322	NA,A	NA,T	NA,0.973214	NA,-0.0240201	NA,0.0264757	NA,0.438571	0.000412422	0.000825078
2	rs113725290	44949282	NA,C	NA,T	NA,0.979167	NA,-0.0298435	NA,0.0299292	NA,0.49662	0.00041217	0.000824652
2	rs77955248	45772052	G,NA	T,NA	0.922465,NA	-0.0225832,NA	0.00739292,NA	2.64727,NA	0.000411997	0.000824013
2	rs7706116	45742624	T,T	G,G	0.587475,0.526786	0.0251146,0.0307935	0.00401624,0.00856165	9.39581,3.49172	0.00041162	0.00113559
2	rs138201544	46385465	NA,T	NA,C	NA,0.970238	NA,0.0398478	NA,0.0251555	NA,0.946225	0.000411097	0.000822321
2	rs73752420	44955388	NA,C	NA,T	NA,0.97619	NA,-0.0273789	NA,0.0280389	NA,0.483022	0.000410061	0.000820434
2	rs8185238	46340258	NA,A	NA,G	NA,0.922619	NA,0.00428013	NA,0.0159983	NA,0.102892	0.000409618	0.000819696
2	rs59968174	46028041	T,T	C,C	0.707753,0.518849	0.0209198,0.029579	0.00434734,0.00855543	5.82578,3.26316	0.000408684	0.000815655
2	rs953783	45423606	NA,G	NA,C	NA,0.962302	NA,0.0178766	NA,0.0224433	NA,0.370867	0.000407699	0.00081575
2	rs149277450	45966321	NA,T	NA,C	NA,0.973214	NA,-0.0237057	NA,0.0264757	NA,0.43111	0.00040728	0.000814794
2	rs7722864	44951658	NA,C	NA,T	NA,0.979167	NA,-0.0295051	NA,0.0299292	NA,0.489163	0.000407276	0.000814862
2	rs143870787	46092527	T,T	C,C	0.972167,0.87004	0.0424933,0.0307373	0.0120196,0.0127124	3.39014,1.80658	0.000406699	0.00081255
2	rs62370618	45847184	A,A	T,T	0.970179,0.868056	0.041069,0.0324115	0.0116239,0.0126309	3.38654,1.98774	0.000406274	0.000811682
2	rs62370870	46029626	C,C	T,T	0.972167,0.863095	0.04077,0.031855	0.0120196,0.0124355	3.15868,1.98218	0.000405836	0.000810827
2	rs184462228	44737895	NA,A	NA,G	NA,0.978175	NA,-0.0262173	NA,0.0292559	NA,0.431587	0.000404493	0.000809241
2	rs78293990	44590149	NA,C	NA,T	NA,0.969246	NA,-0.0390744	NA,0.0247591	NA,0.941105	0.000404315	0.000808851
2	rs138281964	45981015	A,NA	G,NA	0.916501,NA	-0.0177544,NA	0.00714714,NA	1.88649,NA	0.000404159	0.000808347
2	rs201883142	46380704	NA,T	NA,A	NA,0.970238	NA,0.0394142	NA,0.0251555	NA,0.931233	0.000403718	0.000807565
2	rs75700427	45260537	NA,T	NA,A	NA,0.873016	NA,0.0296945	NA,0.0128386	NA,1.68345	0.00040215	0.00080445
2	rs74774803	45891015	T,T	C,C	0.970179,0.868056	0.0409231,0.0325118	0.0116239,0.0126309	3.36595,1.99768	0.000401917	0.000802981
2	rs148119169	45769287	G,NA	A,NA	0.991054,NA	-0.0125199,NA	0.0209976,NA	0.258846,NA	0.000401904	0.000804023
2	rs145769735	45760549	T,NA	A,NA	0.922465,NA	-0.0224617,NA	0.00739292,NA	2.62353,NA	0.000401766	0.000803557
2	rs7724350	45939674	T,T	C,C	0.707753,0.539683	0.0207181,0.0292095	0.00434734,0.0085764	5.72538,3.18064	0.000401526	0.000801377
2	rs115558537	46059053	A,NA	C,NA	0.955268,NA	-0.000459834,NA	0.00956466,NA	0.0169805,NA	0.000401494	0.000803233
2	rs142523437	45254720	NA,T	NA,C	NA,0.960318	NA,-0.0370542	NA,0.0218976	NA,1.0428	0.000401255	0.000802689
2	rs80098871	45857326	T,NA	C,NA	0.980119,NA	-0.0308305,NA	0.0141639,NA	1.53012,NA	0.000400683	0.000801727
2	rs111598649	45622105	A,NA	G,NA	0.978131,NA	-0.0294424,NA	0.0135185,NA	1.53149,NA	0.000400067	0.000800521
2	rs76883620	45844420	G,G	A,A	0.970179,0.868056	0.0409267,0.0324411	0.0116239,0.0126309	3.36646,1.99067	0.000399013	0.000797181
2	rs78272431	44640307	NA,T	NA,C	NA,0.981151	NA,-0.0267045	NA,0.0314332	NA,0.402778	0.000397778	0.00079582
2	rs62373040	45998002	T,T	G,G	0.970179,0.869048	0.0406839,0.032416	0.0116239,0.0126714	3.33234,1.97792	0.000395831	0.000790828
2	rs116860684	45998410	T,T	C,C	0.970179,0.869048	0.0406839,0.032416	0.0116239,0.0126714	3.33234,1.97792	0.000395831	0.000790828
2	rs186326471	44497008	G,NA	C,NA	0.99006,NA	-0.0366335,NA	0.01993,NA	1.18015,NA	0.000395326	0.000790828
2	rs141456563	44792405	NA,A	NA,G	NA,0.97123	NA,-0.0373987	NA,0.0255725	NA,0.842796	0.000394405	0.00078905
2	rs112526769	46034274	T,T	A,A	0.972167,0.866071	0.0408677,0.0315824	0.0120196,0.0125513	3.17158,1.92589	0.00039296	0.000785115
2	rs79983607	46007648	T,T	A,A	0.970179,0.865079	0.0398184,0.0326052	0.0116239,0.0125123	3.21216,2.0379	0.00039295	0.000785081
2	rs4643969	45119124	T,NA	C,NA	0.914513,NA	-0.0220371,NA	0.00707122,NA	2.73744,NA	0.00039155	0.000783154
2	rs149660212	46389134	NA,C	NA,G	NA,0.946429	NA,-0.0357829	NA,0.0189842	NA,1.22587	0.000391523	0.00078328
2	rs8188185	46252594	A,A	G,G	0.970179,0.871032	0.0431559,0.0281383	0.0116239,0.012754	3.68809,1.56277	0.000390934	0.000781066
2	rs138014792	45103608	NA,C	NA,G	NA,0.984127	NA,0.0492259	NA,0.0342017	NA,0.823704	0.000390889	0.000781961
2	rs117767518	44607068	NA,A	NA,C	NA,0.974206	NA,0.0192069	NA,0.0269663	NA,0.322114	0.000390514	0.000781363
2	rs116461642	44861772	C,NA	T,NA	0.958251,NA	0.00399831,NA	0.00988495,NA	0.163767,NA	0.000389952	0.000780273
2	rs62372031	45938421	C,C	A,A	0.968191,0.867063	0.0389033,0.0311361	0.0112664,0.0125908	3.25627,1.87284	0.000389674	0.000778573
2	rs144673166	44938406	NA,T	NA,A	NA,0.954365	NA,-0.0395033	NA,0.0204832	NA,1.26935	0.000389036	0.000778304
2	rs185631069	45217843	NA,G	NA,A	NA,0.989087	NA,0.0586874	NA,0.0411453	NA,0.813134	0.000389021	0.000778234
2	rs138539990	44812710	NA,T	NA,A	NA,0.977182	NA,-0.0249584	NA,0.0286274	NA,0.416465	0.000388623	0.000777495
2	rs184894552	45290128	NA,T	NA,G	NA,0.986111	NA,-0.0308844	NA,0.0365264	NA,0.400323	0.000387891	0.000776093
2	rs140000001	46273465	NA,T	NA,C	NA,0.973214	NA,0.0408133	NA,0.0264757	NA,0.909439	0.000387188	0.000774505
2	rs189270093	45258750	A,NA	G,NA	0.988072,NA	-0.0421388,NA	0.0182119,NA	1.68449,NA	0.000385487	0.000771121
2	rs11948152	45954627	A,NA	C,NA	0.605368,NA	-0.018572,NA	0.00404514,NA	5.35581,NA	0.000383562	0.000766746
2	rs4516858	44954832	NA,A	NA,C	NA,0.979167	NA,-0.027737	NA,0.0299292	NA,0.450929	0.000383389	0.000767077
2	rs35887056	46335836	A,A	G,G	0.951292,0.952381	0.0273976,-0.0109979	0.00918509,0.0200728	2.54425,0.233765	0.000383264	0.000766498
2	rs4478331	46005425	A,A	C,C	0.71173,0.52877	0.0203972,0.029854	0.00436498,0.00856354	5.52731,3.30981	0.000383144	0.000764702
2	rs144781719	44626292	NA,A	NA,G	NA,0.916667	NA,0.0295144	NA,0.0154664	NA,1.24908	0.000381926	0.000764001
2	rs57224710	45957409	NA,C	NA,G	NA,0.965278	NA,-0.0320618	NA,0.0233493	NA,0.770294	0.000381492	0.00076316
2	rs188136477	45291046	NA,C	NA,A	NA,0.986111	NA,-0.0302423	NA,0.0365264	NA,0.389666	0.000381145	0.000762598
2	rs79852348	46170972	A,NA	C,NA	0.959245,NA	-0.0241957,NA	0.00999958,NA	1.8087,NA	0.000380992	0.000762052
2	rs76505202	44490326	NA,T	NA,C	NA,0.982143	NA,-0.0412814	NA,0.0322783	NA,0.696967	0.000380422	0.000761074
2	rs187410880	45313517	NA,G	NA,A	NA,0.944444	NA,0.0342874	NA,0.0186617	NA,1.17938	0.000380258	0.000760712
2	rs76096560	46133910	T,T	C,C	0.970179,0.881944	0.0418298,0.0306674	0.0116239,0.0132476	3.49495,1.68579	0.000380178	0.000759594
2	rs144188071	46009567	A,NA	G,NA	0.982107,NA	0.0223726,NA	0.014915,NA	0.874152,NA	0.000380036	0.000760421
2	rs187907937	45244428	NA,G	NA,T	NA,0.873016	NA,0.0289869	NA,0.0128386	NA,1.62054	0.000379485	0.000759123
2	rs555489936	45242528	G,NA	A,NA	0.991054,NA	-0.0360793,NA	0.0209976,NA	1.06677,NA	0.000377645	0.000755475
2	rs181808581	46106615	T,NA	A,NA	0.99006,NA	-0.020839,NA	0.01993,NA	0.529089,NA	0.000377496	0.000755252
2	rs62373039	45997217	T,T	C,C	0.970179,0.869048	0.0403108,0.0324722	0.0116239,0.0126714	3.28026,1.98346	0.000377208	0.000753638
2	rs13182070	46301084	T,NA	C,NA	0.993042,NA	0.0267621,NA	0.0237851,NA	0.584156,NA	0.000376562	0.000753331
2	rs140570724	45751357	NA,G	NA,C	NA,0.972222	NA,-0.0398973	NA,0.0260119	NA,0.902826	0.000376455	0.000753103
2	rs139786425	45787176	NA,A	NA,G	NA,0.958333	NA,-0.0282682	NA,0.0213919	NA,0.729662	0.000376021	0.000752205
2	rs140316542	45829865	T,NA	C,NA	0.980119,NA	0.0358525,NA	0.0141639,NA	1.9444,NA	0.000375907	0.000752207
2	rs79011481	45889123	A,A	C,C	0.964215,0.868056	0.0394589,0.0326137	0.0106439,0.0126309	3.67866,2.00783	0.000375869	0.000751054
2	rs148895808	45944161	NA,A	NA,G	NA,0.924603	NA,0.00500303	NA,0.0161901	NA,0.120728	0.000375537	0.000751478
2	rs150228449	46355019	NA,A	NA,G	NA,0.923611	NA,0.0289275	NA,0.0160932	NA,1.14112	0.000374663	0.000749374
2	rs148701775	45305387	T,NA	C,NA	0.980119,NA	0.0387058,NA	0.0141639,NA	2.20192,NA	0.000374592	0.000749539
2	rs2337414	45568669	C,NA	A,NA	0.922465,NA	-0.0221109,NA	0.00739292,NA	2.55559,NA	0.000374191	0.000748422
2	rs10473392	45710061	T,T	G,G	0.583499,0.534722	0.025172,0.0300944	0.00401062,0.00857004	9.46009,3.35121	0.000372272	0.00102518
2	rs16902112	45331722	NA,C	NA,T	NA,0.875	NA,0.0278335	NA,0.0129254	NA,1.50463	0.000371797	0.000743752
2	rs9687949	45881640	A,NA	G,NA	0.989066,NA	0.0511949,NA	0.0190121,NA	2.14958,NA	0.000371503	0.000743106
2	rs138460612	45088920	NA,T	NA,C	NA,0.984127	NA,0.0474204	NA,0.0342017	NA,0.780949	0.000371009	0.000742203
2	rs76175118	45405149	NA,C	NA,G	NA,0.972222	NA,0.0422913	NA,0.0260119	NA,0.98304	0.000370695	0.000741521
2	rs190055919	46106614	C,NA	G,NA	0.99006,NA	-0.0205918,NA	0.01993,NA	0.520702,NA	0.000370652	0.000741561
2	rs7717890	45309477	C,C	T,T	0.816103,0.537698	0.0312273,0.033198	0.00510364,0.00857375	9.02513,3.96689	0.000369675	0.00135507
2	rs6888352	45325915	A,A	G,G	0.816103,0.537698	0.0313663,0.0328998	0.00510364,0.00857375	9.09948,3.90513	0.000369325	0.00137146
2	rs142077110	45357811	NA,C	NA,T	NA,0.97619	NA,-0.0213615	NA,0.0280389	NA,0.350522	0.000368729	0.000737706
2	rs138599427	45024952	NA,C	NA,T	NA,0.989087	NA,0.0496334	NA,0.0411453	NA,0.642631	0.00036806	0.000736357
2	rs4254919	45984998	T,T	G,G	0.970179,0.87004	0.0401678,0.0323126	0.0116239,0.0127124	3.26041,1.9575	0.000366058	0.000731377
2	rs10036065	45702028	T,T	A,A	0.583499,0.534722	0.0252158,0.029843	0.00401062,0.00857004	9.49061,3.30344	0.000365993	0.00100707
2	rs143677575	45294058	NA,C	NA,G	NA,0.986111	NA,-0.0286954	NA,0.0365264	NA,0.364418	0.000365803	0.000731906
2	rs58445656	46039924	T,T	C,C	0.707753,0.527778	0.0209198,0.0285279	0.00434734,0.00856258	5.82578,3.0639	0.000365608	0.00072972
2	rs151035487	45294725	NA,T	NA,G	NA,0.986111	NA,-0.0286613	NA,0.0365264	NA,0.363868	0.000365479	0.000731258
2	rs7735655	45309513	G,G	A,A	0.815109,0.536706	0.0311622,0.0332411	0.005093,0.00857248	9.02513,3.97686	0.000365045	0.00136041
2	rs138581670	45295935	NA,C	NA,G	NA,0.986111	NA,-0.0285589	NA,0.0365264	NA,0.36222	0.00036451	0.000729318
2	rs75189763	46067941	NA,C	NA,G	NA,0.940476	NA,-0.0252937	NA,0.0180669	NA,0.791792	0.000364202	0.000728537
2	rs4455566	45752862	C,C	T,T	0.587475,0.520833	0.025022,0.0304727	0.00401624,0.00855678	9.33178,3.43284	0.000362673	0.000976817
2	rs9687260	45759876	G,G	A,A	0.587475,0.520833	0.025022,0.0304727	0.00401624,0.00855678	9.33178,3.43284	0.000362673	0.000976817
2	rs183526839	45107442	C,NA	T,NA	0.969185,NA	0.0414712,NA	0.0114407,NA	3.53894,NA	0.0003626	0.000725285
2	rs62370604	45843007	C,C	T,T	0.970179,0.868056	0.0402947,0.0324115	0.0116239,0.0126309	3.27801,1.98774	0.000362481	0.000724228
2	rs7705696	45712489	G,G	A,A	0.583499,0.534722	0.0251233,0.0300463	0.00401062,0.00857004	9.42623,3.34203	0.000361706	0.000981365
2	rs187048989	45297391	NA,A	NA,G	NA,0.986111	NA,-0.0282548	NA,0.0365264	NA,0.357338	0.000361659	0.000723616
2	rs189800493	45297149	NA,G	NA,A	NA,0.986111	NA,-0.0282548	NA,0.0365264	NA,0.357338	0.000361659	0.000723616
2	rs10053694	46318478	C,C	T,T	0.335984,0.544643	-0.0173483,-0.0270168	0.00418592,0.00858363	4.46768,2.78335	0.000361425	0.000721424
2	rs183411839	45301372	NA,C	NA,T	NA,0.986111	NA,-0.0281635	NA,0.0365264	NA,0.355878	0.000360813	0.000721923
2	rs189711337	45302066	NA,A	NA,G	NA,0.986111	NA,-0.0281294	NA,0.0365264	NA,0.355332	0.000360498	0.000721292
2	rs114918988	45177890	C,NA	A,NA	0.977137,NA	-0.0286183,NA	0.0132281,NA	1.5156,NA	0.000360432	0.00072104
2	rs10044479	45751536	C,C	G,G	0.587475,0.52877	0.0248292,0.0305979	0.00401624,0.00856354	9.19919,3.45241	0.000360325	0.000918555
2	rs138995382	45237796	NA,A	NA,G	NA,0.975198	NA,0.0177569	NA,0.0274863	NA,0.285451	0.000359998	0.000720309
2	rs4504391	46035780	T,T	C,C	0.71173,0.517857	0.02066,0.0292892	0.00436498,0.00855481	5.65545,3.2092	0.000359399	0.000717343
2	rs2337952	45722124	G,G	T,T	0.584493,0.534722	0.0250881,0.0302978	0.004012,0.00857004	9.39581,3.3901	0.000359394	0.000981206
2	rs77998385	44696606	NA,A	NA,G	NA,0.920635	NA,-0.0259576	NA,0.0158141	NA,0.996926	0.000359302	0.000718797
2	rs1501361	45326773	G,G	T,T	0.816103,0.537698	0.031272,0.0329477	0.00510364,0.00857375	9.04899,3.91502	0.000359002	0.00129923
2	rs78236498	45017519	T,NA	A,NA	0.916501,NA	-0.0229149,NA	0.00714714,NA	2.87121,NA	0.000358835	0.000717726
2	rs143625721	45025028	NA,C	NA,T	NA,0.973214	NA,-0.0191705	NA,0.0264757	NA,0.328811	0.000357446	0.000715145
2	rs13187565	45707538	T,T	G,G	0.583499,0.534722	0.0250795,0.0300944	0.00401062,0.00857004	9.39581,3.35121	0.000357276	0.000960946
2	rs6895055	45321408	A,A	G,G	0.816103,0.537698	0.031272,0.0328998	0.00510364,0.00857375	9.04899,3.90513	0.000356747	0.00128448
2	rs67996578	45097483	T,T	C,C	0.712724,0.997024	-0.0227145,-0.0947119	0.00436947,0.078473	6.69688,0.643101	0.00035671	0.000713384
2	rs10078625	45707117	G,G	C,C	0.583499,0.534722	0.0251233,0.0299446	0.00401062,0.00857004	9.42623,3.32271	0.000356371	0.000962295
2	rs62370804	46208176	G,G	C,C	0.970179,0.872024	0.0422465,0.0291094	0.0116239,0.012796	3.55507,1.63992	0.00035622	0.000711731
2	rs144506346	45242034	T,NA	G,NA	0.913519,NA	-0.0218964,NA	0.00703429,NA	2.7321,NA	0.000356177	0.000712435
2	rs12109205	45876678	G,G	A,A	0.712724,0.529762	0.0198695,0.0300268	0.00436947,0.00856454	5.26499,3.34199	0.000355745	0.000710086
2	rs6867827	45317216	T,T	G,G	0.816103,0.537698	0.0312273,0.0330009	0.00510364,0.00857375	9.02513,3.92603	0.000355694	0.00127613
2	rs4576156	45986569	A,A	G,G	0.970179,0.87004	0.0398871,0.0324139	0.0116239,0.0127124	3.22162,1.96742	0.000355676	0.000710642
2	rs62372989	45987296	G,G	A,A	0.970179,0.87004	0.0398411,0.0324703	0.0116239,0.0127124	3.2153,1.97294	0.000355599	0.000710488
2	rs117959492	44956376	NA,T	NA,C	NA,0.945437	NA,0.00720426	NA,0.0188207	NA,0.153737	0.000355549	0.000711414
2	rs143780959	45237085	T,NA	A,NA	0.980119,NA	0.0381591,NA	0.0141639,NA	2.15132,NA	0.000354107	0.000708555
2	rs13168931	45332824	T,T	A,A	0.816103,0.537698	0.0313166,0.0326974	0.00510364,0.00857375	9.07289,3.86353	0.000353231	0.00126275
2	rs7442735	45917549	T,T	C,C	0.710736,0.537698	0.0205432,0.0289239	0.00436052,0.00857375	5.60856,3.12955	0.000352348	0.000703272
2	rs72750006	45862423	G,NA	A,NA	0.989066,NA	0.0504898,NA	0.0190121,NA	2.10154,NA	0.000352022	0.000704149
2	rs79258220	44621582	NA,A	NA,G	NA,0.90873	NA,0.025714	NA,0.014843	NA,1.07986	0.000351732	0.000703635
2	rs79814056	45795276	G,G	A,A	0.969185,0.868056	0.0393006,0.032659	0.0114407,0.0126309	3.22749,2.01234	0.000351246	0.00070179
2	rs145234801	46171900	NA,T	NA,C	NA,0.925595	NA,0.00198583	NA,0.0162889	NA,0.0443277	0.000351171	0.000702729
2	rs146559221	44618885	NA,C	NA,T	NA,0.909722	NA,0.0256412	NA,0.0149162	NA,1.06747	0.000350434	0.000701039
2	rs77699138	46037785	T,T	G,G	0.972167,0.87004	0.04077,0.0316223	0.0120196,0.0127124	3.15868,1.89062	0.00035043	0.000700178
2	rs6892627	45722994	C,C	A,A	0.584493,0.53373	0.0250881,0.0300422	0.004012,0.00856887	9.39581,3.34203	0.000349449	0.000940836
2	rs79474942	45365423	G,NA	A,NA	0.968191,NA	0.0312062,NA	0.0112664,NA	2.25118,NA	0.00034906	0.000698197
2	rs34609793	46290646	A,NA	G,NA	0.991054,NA	0.0224928,NA	0.0209976,NA	0.546567,NA	0.000348963	0.000698124
2	rs9764211	45761754	C,C	T,T	0.587475,0.520833	0.0249294,0.0304727	0.00401624,0.00855678	9.26798,3.43284	0.000348487	0.000918013
2	rs75651719	45009500	NA,A	NA,G	NA,0.97619	NA,-0.0227047	NA,0.0280389	NA,0.378742	0.000348329	0.000696939
2	rs62372030	45934183	G,G	A,A	0.969185,0.867063	0.039597,0.0312108	0.0114407,0.0125908	3.26915,1.88006	0.000347761	0.000694844
2	rs10473384	45343810	A,A	G,G	0.816103,0.537698	0.031272,0.0326906	0.00510364,0.00857375	9.04899,3.86213	0.00034719	0.00122292
2	rs62372996	45991309	C,C	T,T	0.970179,0.869048	0.0398871,0.0322588	0.0116239,0.0126714	3.22162,1.96246	0.000346719	0.000692749
2	rs2337951	45717936	T,T	C,C	0.584493,0.534722	0.0250394,0.0301961	0.004012,0.00857004	9.36208,3.37062	0.000346528	0.000930096
2	rs7736561	45716396	T,T	C,C	0.584493,0.534722	0.0250394,0.0301961	0.004012,0.00857004	9.36208,3.37062	0.000346528	0.000930096
2	rs79132395	45401686	G,G	A,A	0.958251,0.873016	0.0368963,0.0324944	0.00988495,0.0128386	3.72231,1.94409	0.000345252	0.000689909
2	rs74859464	45951751	A,A	C,C	0.969185,0.880952	0.0393038,0.0316924	0.0114407,0.0131998	3.22795,1.78645	0.000345069	0.000689489
2	rs77047578	44620333	NA,A	NA,G	NA,0.910714	NA,0.0257217	NA,0.0149907	NA,1.06454	0.000344714	0.000689599
2	rs7705330	45893925	G,G	A,A	0.447316,0.438492	0.0174863,0.0316795	0.00397643,0.00861478	4.96055,3.62768	0.00034453	0.000688349
2	rs62370890	46032669	G,G	C,C	0.970179,0.863095	0.0398009,0.0311891	0.0116239,0.0124355	3.20976,1.91581	0.00034439	0.000688098
2	rs2879074	45716209	C,C	A,A	0.584493,0.534722	0.0250394,0.0301479	0.004012,0.00857004	9.36208,3.36142	0.000344059	0.000921444
2	rs62367717	45779553	C,C	A,A	0.969185,0.868056	0.0384854,0.0334682	0.0114407,0.0126309	3.11434,2.09387	0.000343377	0.000686075
2	rs12519133	45425160	G,G	A,A	0.959245,0.867063	0.0384764,0.0294684	0.00999958,0.0125908	3.92379,1.71535	0.00034275	0.000684904
2	rs116705596	46342302	G,NA	A,NA	0.983101,NA	-0.0264112,NA	0.0153396,NA	1.07001,NA	0.000342644	0.000685481
2	rs11525750	46245219	A,A	G,G	0.970179,0.871032	0.0418531,0.0289873	0.0116239,0.012754	3.49829,1.63756	0.000342249	0.000683831
2	rs75504252	46282533	NA,T	NA,C	NA,0.928571	NA,0.00164104	NA,0.0165981	NA,0.0356261	0.000341554	0.000683488
2	rs200389056	44580225	NA,A	NA,G	NA,0.974206	NA,0.0153791	NA,0.0269663	NA,0.245294	0.000341439	0.00068318
2	rs150174154	45790931	A,A	T,T	0.969185,0.868056	0.0390616,0.0327106	0.0114407,0.0126309	3.19411,2.01749	0.000341416	0.000682159
2	rs117563249	45016041	NA,C	NA,T	NA,0.672619	NA,0.0239558	NA,0.00910944	NA,2.06833	0.000341034	0.000682198
2	rs4455564	45789024	T,T	C,C	0.402584,0.482143	-0.0242811,-0.0301692	0.00403156,0.00855481	8.76583,3.37576	0.000339747	0.000755292
2	rs1501357	45364875	C,C	T,T	0.816103,0.537698	0.031411,0.0321017	0.00510364,0.00857375	9.12346,3.74236	0.000339537	0.00117539
2	rs115841677	46178932	NA,T	NA,C	NA,0.925595	NA,0.00172626	NA,0.0162889	NA,0.0382942	0.000339355	0.00067908
2	rs144854948	44981122	A,NA	G,NA	0.981113,NA	0.0281456,NA	0.0145245,NA	1.27862,NA	0.000339233	0.000678757
2	rs78718798	44609167	NA,T	NA,C	NA,0.90873	NA,0.0251031	NA,0.014843	NA,1.04196	0.000339062	0.000678297
2	rs62370796	46199454	T,T	C,C	0.970179,0.872024	0.0420977,0.0288142	0.0116239,0.012796	3.53354,1.61378	0.000338853	0.000677048
2	rs146895847	45801592	T,NA	G,NA	0.980119,NA	0.0348294,NA	0.0141639,NA	1.856,NA	0.000338706	0.000677772
2	rs76199284	44611021	NA,A	NA,G	NA,0.911706	NA,0.025582	NA,0.0150664	NA,1.04809	0.000338675	0.000677519
2	rs192634877	45970396	NA,G	NA,A	NA,0.968254	NA,0.0160955	NA,0.0243817	NA,0.293146	0.000338327	0.000676957
2	rs62373042	46001467	A,A	T,T	0.970179,0.868056	0.0398871,0.0319432	0.0116239,0.0126309	3.22162,1.94158	0.000338297	0.000675933
2	rs13179818	45869861	C,C	G,G	0.454274,0.440476	0.0172908,0.0317073	0.00397094,0.00861059	4.87462,3.63623	0.000337984	0.000675273
2	rs13179496	45392542	T,T	A,A	0.816103,0.537698	0.0314971,0.03178	0.00510364,0.00857375	9.16978,3.67776	0.000337449	0.00116092
2	rs117908210	44608195	NA,G	NA,A	NA,0.911706	NA,0.025481	NA,0.0150664	NA,1.04196	0.00033671	0.00067359
2	rs7447717	45770252	G,G	A,A	0.412525,0.478175	-0.0247815,-0.0305978	0.00401624,0.00855751	9.16651,3.45657	0.000336702	0.00086115
2	rs62372114	46128425	A,A	G,G	0.970179,0.874008	0.0413407,0.0298129	0.0116239,0.0128817	3.42506,1.68512	0.00033665	0.000672649
2	rs148206037	44587902	NA,G	NA,T	NA,0.90873	NA,0.0249407	NA,0.014843	NA,1.03199	0.000335861	0.000671894
2	rs62370859	46244922	C,C	A,A	0.970179,0.871032	0.0417263,0.0289873	0.0116239,0.012754	3.48009,1.63756	0.000335573	0.000670497
2	rs113659993	45608658	G,NA	A,NA	0.981113,NA	-0.0289684,NA	0.0145245,NA	1.33627,NA	0.000335414	0.000671164
2	rs35358364	46345880	C,NA	T,NA	0.89165,NA	0.00702747,NA	0.00636104,NA	0.569828,NA	0.000335334	0.000670827
2	rs8185254	46240542	NA,T	NA,C	NA,0.949405	NA,-0.0337789	NA,0.019504	NA,1.0794	0.000335304	0.000670837
2	rs4128261	46318814	A,A	G,G	0.33499,0.544643	-0.0170565,-0.0271585	0.00418899,0.00858363	4.33105,2.80792	0.000334458	0.000667639
2	rs114863982	45233317	C,NA	G,NA	0.909543,NA	-0.021563,NA	0.00689297,NA	2.75487,NA	0.00033414	0.000668362
2	rs138499186	45853658	A,NA	C,NA	0.965209,NA	-0.0263071,NA	0.0107893,NA	1.83096,NA	0.000333871	0.000667851
2	rs62370799	46201708	G,G	C,C	0.970179,0.872024	0.0419683,0.0288683	0.0116239,0.012796	3.51486,1.61856	0.000333633	0.000666622
2	rs1392973	45307233	T,T	C,C	0.816103,0.537698	0.0310834,0.0328998	0.00510364,0.00857375	8.94847,3.90513	0.000333203	0.00113177
2	rs56030172	45933533	A,NA	G,NA	0.601392,NA	-0.0184708,NA	0.0040382,NA	5.32018,NA	0.00033296	0.000665633
2	rs79357949	44594604	NA,A	NA,T	NA,0.90873	NA,0.0247883	NA,0.014843	NA,1.02268	0.00033292	0.000666013
2	rs183644248	44589493	NA,T	NA,G	NA,0.90873	NA,0.0247883	NA,0.014843	NA,1.02268	0.00033292	0.000666013
2	rs35002629	46345041	T,NA	C,NA	0.89165,NA	0.00706149,NA	0.00636104,NA	0.573571,NA	0.000332837	0.000665833
2	rs34537665	46345105	A,NA	G,NA	0.89165,NA	0.00706149,NA	0.00636104,NA	0.573571,NA	0.000332837	0.000665833
2	rs35521855	46344710	T,NA	C,NA	0.89165,NA	0.00706149,NA	0.00636104,NA	0.573571,NA	0.000332837	0.000665833
2	rs77608414	45968538	T,T	C,C	0.71173,0.537698	0.0208555,0.0278158	0.00436498,0.00857375	5.75171,2.92907	0.000332585	0.000663854
2	rs6414908	45879434	G,G	A,A	0.715706,0.52877	0.0202065,0.029574	0.00438317,0.00856354	5.39509,3.25695	0.000332462	0.000663619
2	rs62370798	46200743	C,C	G,G	0.970179,0.872024	0.0419683,0.0288142	0.0116239,0.012796	3.51486,1.61378	0.00033203	0.000663422
2	rs6451796	45356634	T,T	C,C	0.816103,0.537698	0.0313166,0.0322027	0.00510364,0.00857375	9.07289,3.76276	0.000331975	0.00112834
2	rs75380477	44593802	NA,G	NA,T	NA,0.90873	NA,0.0247358	NA,0.014843	NA,1.01947	0.00033192	0.000664012
2	rs187261158	44584606	NA,T	NA,C	NA,0.90873	NA,0.0247358	NA,0.014843	NA,1.01947	0.00033192	0.000664012
2	rs72751917	45949866	A,NA	G,NA	0.99006,NA	0.0493459,NA	0.01993,NA	1.87654,NA	0.000331356	0.000662842
2	rs62369080	45451052	A,A	G,G	0.959245,0.874008	0.0383724,0.0297659	0.00999958,0.0128817	3.90538,1.68092	0.000331286	0.000661995
2	rs7725203	45785031	G,G	A,A	0.969185,0.869048	0.0388399,0.0328155	0.0114407,0.0126714	3.16329,2.01749	0.000331171	0.0006617
2	rs185393944	44583282	NA,T	NA,C	NA,0.90873	NA,0.0246886	NA,0.014843	NA,1.0166	0.000331025	0.000662224
2	rs112997669	45897708	T,NA	G,NA	0.966203,NA	-0.0247044,NA	0.0109412,NA	1.62068,NA	0.000330621	0.00066151
2	rs35804423	45354799	A,A	G,G	0.816103,0.53869	0.031272,0.0322555	0.00510364,0.00857506	9.04899,3.77245	0.000330484	0.00111161
2	rs62372560	46248489	T,T	C,C	0.970179,0.871032	0.0417686,0.0287364	0.0116239,0.012754	3.48615,1.61528	0.000330121	0.00065961
2	rs145343626	44923928	NA,T	NA,C	NA,0.988095	NA,-0.0238084	NA,0.0394133	NA,0.262968	0.000330035	0.000660328
2	rs78119084	44593483	NA,G	NA,A	NA,0.911706	NA,0.0251082	NA,0.0150664	NA,1.01947	0.000329678	0.000659527
2	rs12522039	45462637	T,T	G,G	0.959245,0.875	0.0382191,0.0301423	0.00999958,0.0129254	3.87833,1.70554	0.000329659	0.000658746
2	rs377153813	44580017	NA,T	NA,C	NA,0.90873	NA,0.0245888	NA,0.014843	NA,1.01054	0.000329156	0.000658485
2	rs62372113	46126360	T,T	C,C	0.970179,0.873016	0.0412466,0.0298334	0.0116239,0.0128386	3.41169,1.69594	0.000329042	0.000657451
2	rs114949992	44567391	G,NA	A,NA	0.99006,NA	-0.0135612,NA	0.01993,NA	0.304321,NA	0.000328813	0.000657867
2	rs62372037	45952057	A,A	G,G	0.969185,0.880952	0.0389824,0.0316675	0.0114407,0.0131998	3.18309,1.78421	0.000328308	0.000656013
2	rs151101334	44582954	NA,G	NA,T	NA,0.90873	NA,0.0245363	NA,0.014843	NA,1.00736	0.000328182	0.000656537
2	rs62370581	45793718	A,A	G,G	0.969185,0.868056	0.038776,0.0327106	0.0114407,0.0126309	3.15444,2.01749	0.000327952	0.000655269
2	rs7721486	45389574	T,T	A,A	0.816103,0.537698	0.0314036,0.0318325	0.00510364,0.00857375	9.11949,3.68827	0.000327912	0.00110283
2	rs376951845	44671187	NA,T	NA,C	NA,0.958333	NA,0.0125185	NA,0.0213919	NA,0.253043	0.000327815	0.000655931
2	rs112042458	45432004	A,A	G,G	0.959245,0.875	0.0384764,0.0294734	0.00999958,0.0129254	3.92379,1.64605	0.000326681	0.0006528
2	rs12332458	45789888	G,G	A,A	0.969185,0.868056	0.0387461,0.0327106	0.0114407,0.0126309	3.1503,2.01749	0.000326585	0.000652538
2	rs142109463	45681292	NA,G	NA,C	NA,0.969246	NA,0.0164839	NA,0.0247591	NA,0.296229	0.000326545	0.000653382
2	rs139584140	44576870	NA,C	NA,G	NA,0.90873	NA,0.0244366	NA,0.014843	NA,1.00133	0.00032635	0.000652874
2	rs140418549	44580067	NA,T	NA,C	NA,0.90873	NA,0.0244366	NA,0.014843	NA,1.00133	0.00032635	0.000652874
2	rs147175808	44580064	NA,A	NA,T	NA,0.90873	NA,0.0244366	NA,0.014843	NA,1.00133	0.00032635	0.000652874
2	rs2247112	45629010	G,G	A,A	0.698807,0.537698	0.0207211,0.0292825	0.00430962,0.00857375	5.81709,3.19588	0.000326302	0.000651394
2	rs75293065	44969124	NA,T	NA,C	NA,0.963294	NA,-0.036477	NA,0.0227328	NA,0.964238	0.000326232	0.000652697
2	rs74907209	45797071	A,A	G,G	0.969185,0.868056	0.0388227,0.0326016	0.0114407,0.0126309	3.16091,2.00663	0.000326124	0.000651617
2	rs75212852	45805592	T,T	C,C	0.969185,0.867063	0.0389681,0.0322868	0.0114407,0.0125908	3.1811,1.98556	0.000325955	0.000651281
2	rs62372146	46157310	T,T	C,C	0.970179,0.874008	0.0418652,0.0285657	0.0116239,0.0128817	3.50003,1.57534	0.000325893	0.000651167
2	rs75877225	44700225	NA,C	NA,T	NA,0.957341	NA,0.0121547	NA,0.0211527	NA,0.247529	0.000325864	0.000652026
2	rs10461763	45839207	G,G	A,A	0.969185,0.868056	0.0390616,0.0322806	0.0114407,0.0126309	3.19411,1.97478	0.00032559	0.00065055
2	rs6874279	45393261	NA,A	NA,G	NA,0.983135	NA,-0.0229872	NA,0.0331973	NA,0.310994	0.000325408	0.000651098
2	rs201681642	46404314	NA,A	NA,C	NA,0.958333	NA,-0.011376	NA,0.0213919	NA,0.225577	0.000325315	0.000650934
2	rs34501453	45947440	T,T	C,C	0.596421,0.52877	0.0240065,0.0307091	0.00402994,0.00856354	8.59031,3.47397	0.000325116	0.000713759
2	rs9637799	45902608	G,G	A,A	0.970179,0.867063	0.0395807,0.0306554	0.0116239,0.0125908	3.17956,1.82674	0.000324908	0.000649211
2	rs62370582	45796842	G,G	T,T	0.969185,0.868056	0.0387461,0.032659	0.0114407,0.0126309	3.1503,2.01234	0.000324711	0.000648795
2	rs62370579	45792329	T,T	A,A	0.969185,0.868056	0.0386992,0.0327106	0.0114407,0.0126309	3.14382,2.01749	0.000324457	0.000648288
2	rs62370580	45793164	T,T	G,G	0.969185,0.868056	0.0386992,0.0327106	0.0114407,0.0126309	3.14382,2.01749	0.000324457	0.000648288
2	rs3923055	45391923	G,G	C,C	0.816103,0.537698	0.0313593,0.0318798	0.00510364,0.00857375	9.09573,3.69775	0.000324388	0.00108192
2	rs6451814	45735083	T,T	C,C	0.586481,0.532738	0.0245892,0.0309646	0.00401481,0.00856774	9.04144,3.52085	0.000324311	0.000807602
2	rs62372119	46135419	T,T	C,C	0.970179,0.873016	0.0420354,0.0283273	0.0116239,0.0128386	3.52453,1.56296	0.000324254	0.000647892
2	rs374389054	44579580	NA,T	NA,C	NA,0.90873	NA,0.0242897	NA,0.014843	NA,0.992474	0.000323695	0.000647564
2	rs113792509	46174304	A,A	G,G	0.970179,0.872024	0.0419889,0.0284792	0.0116239,0.012796	3.51783,1.58438	0.000323451	0.000646287
2	rs62372977	45964123	C,C	G,G	0.970179,0.868056	0.0402577,0.0313922	0.0116239,0.0126309	3.27287,1.88798	0.000323324	0.000646027
2	rs79584111	46033560	T,NA	G,NA	0.959245,NA	-0.0176867,NA	0.00999958,NA	1.11386,NA	0.000323322	0.000646761
2	rs7703405	45872320	T,T	A,A	0.714712,0.537698	0.0198195,0.0300591	0.00437857,0.00857375	5.22201,3.34199	0.000323215	0.000645179
2	rs994092	45335759	C,C	T,T	0.816103,0.537698	0.0312273,0.0322505	0.00510364,0.00857375	9.02513,3.77245	0.000323197	0.00107512
2	rs7707561	45784993	A,A	T,T	0.969185,0.869048	0.0386992,0.0327637	0.0114407,0.0126714	3.14382,2.01234	0.000322858	0.000645098
2	rs7718785	45725597	T,T	C,C	0.586481,0.53373	0.0247793,0.0304436	0.00401481,0.00856887	9.17107,3.41892	0.000322812	0.000820241
2	rs117177430	44854600	NA,C	NA,G	NA,0.956349	NA,-0.0347033	NA,0.0209218	NA,1.01245	0.000322241	0.000644699
2	rs6872937	45789504	G,G	A,A	0.969185,0.868056	0.0386471,0.0327106	0.0114407,0.0126309	3.13662,2.01749	0.000322115	0.000643611
2	rs187450721	45029769	NA,G	NA,A	NA,0.973214	NA,-0.015961	NA,0.0264757	NA,0.262326	0.000321658	0.000643555
2	rs62372083	46112401	T,T	G,G	0.970179,0.871032	0.0417099,0.0286712	0.0116239,0.012754	3.47775,1.60951	0.000321538	0.000642468
2	rs147308682	45232075	T,NA	C,NA	0.988072,NA	-0.0398326,NA	0.0182119,NA	1.54168,NA	0.000321527	0.000643207
2	rs75964308	45946479	C,C	G,G	0.969185,0.857143	0.0393449,0.0297209	0.0114407,0.0122159	3.23371,1.82461	0.000320916	0.000641243
2	rs73090063	45800996	C,C	T,T	0.969185,0.868056	0.0387461,0.03255	0.0114407,0.0126309	3.1503,2.00149	0.000320806	0.000640997
2	rs144362060	45290986	NA,T	NA,G	NA,0.967262	NA,0.011669	NA,0.0240217	NA,0.202642	0.000320764	0.000641818
2	rs12332696	45392685	T,T	C,C	0.816103,0.537698	0.0313593,0.03178	0.00510364,0.00857375	9.09573,3.67776	0.000320602	0.00105918
2	rs7727331	45945301	G,G	A,A	0.595427,0.520833	0.0239091,0.0306848	0.00402835,0.00855678	8.53247,3.47397	0.000320449	0.00069872
2	rs145435369	44877469	NA,A	NA,T	NA,0.964286	NA,-0.0117466	NA,0.0230345	NA,0.214612	0.000320367	0.000640993
2	rs79983226	45595655	C,NA	G,NA	0.977137,NA	-0.0274429,NA	0.0132281,NA	1.41994,NA	0.000320208	0.000640741
2	rs79447893	45822642	G,G	A,A	0.969185,0.868056	0.0389389,0.0322806	0.0114407,0.0126309	3.17704,1.97478	0.000319987	0.000639361
2	rs59870620	45821798	G,G	A,A	0.969185,0.868056	0.0389389,0.0322806	0.0114407,0.0126309	3.17704,1.97478	0.000319987	0.000639361
2	rs62370584	45800656	A,A	G,G	0.969185,0.868056	0.0387241,0.03255	0.0114407,0.0126309	3.14726,2.00149	0.000319823	0.000639034
2	rs10072466	45910075	T,NA	C,NA	0.989066,NA	0.0491753,NA	0.0190121,NA	2.01347,NA	0.000319544	0.000639201
2	rs1483310	45414358	C,C	T,T	0.959245,0.867063	0.0379674,0.0297313	0.00999958,0.0125908	3.83412,1.73972	0.000319523	0.000638507
2	rs62370587	45805721	T,T	C,C	0.969185,0.868056	0.0388399,0.0323895	0.0114407,0.0126309	3.16329,1.98556	0.000319344	0.000638077
2	rs59790351	45804817	T,T	C,C	0.969185,0.868056	0.0388399,0.0323895	0.0114407,0.0126309	3.16329,1.98556	0.000319344	0.000638077
2	rs10213679	45954308	T,T	C,C	0.597416,0.539683	0.0236709,0.030551	0.00403156,0.0085764	8.36439,3.43445	0.000318944	0.000678295
2	rs117759435	45275439	NA,T	NA,C	NA,0.968254	NA,0.0107067	NA,0.0243817	NA,0.180083	0.00031868	0.000637652
2	rs62372147	46159485	T,T	C,C	0.970179,0.873016	0.0417931,0.0285247	0.0116239,0.0128386	3.48968,1.58009	0.000318403	0.000636208
2	rs62372085	46113454	A,A	G,G	0.970179,0.872024	0.0417549,0.0287107	0.0116239,0.012796	3.48419,1.60467	0.000318244	0.000635887
2	rs61734825	45800506	T,T	A,A	0.969185,0.868056	0.0386471,0.0326016	0.0114407,0.0126309	3.13662,2.00663	0.000318231	0.000635853
2	rs7708189	45788381	A,A	G,G	0.969185,0.868056	0.0386002,0.032659	0.0114407,0.0126309	3.13015,2.01234	0.000318191	0.000635774
2	rs12513449	45411926	G,G	A,A	0.959245,0.867063	0.0379182,0.0297817	0.00999958,0.0125908	3.8255,1.74441	0.000318118	0.000635702
2	rs192233791	45881082	NA,A	NA,G	NA,0.97619	NA,0.0147587	NA,0.0280389	NA,0.222839	0.000317576	0.000635436
2	rs62367713	45775010	A,A	G,G	0.957256,0.867063	0.0342094,0.0328756	0.00977441,0.0125908	3.33214,2.04451	0.000317335	0.000634096
2	rs78725790	45814069	G,G	A,A	0.969185,0.867063	0.0388227,0.0322297	0.0114407,0.0125908	3.16091,1.97988	0.000317323	0.000634042
2	rs62373047	46008996	T,T	C,C	0.970179,0.869048	0.0397269,0.0316501	0.0116239,0.0126714	3.19959,1.90315	0.000317312	0.00063402
2	rs117529442	45957756	NA,T	NA,A	NA,0.963294	NA,0.0118339	NA,0.0227328	NA,0.219921	0.000317209	0.000634706
2	rs62370596	45816608	A,A	G,G	0.969185,0.868056	0.0388694,0.0322806	0.0114407,0.0126309	3.16739,1.97478	0.000316873	0.000633141
2	rs62370594	45816356	C,C	A,A	0.969185,0.868056	0.0388694,0.0322806	0.0114407,0.0126309	3.16739,1.97478	0.000316873	0.000633141
2	rs62370595	45816562	A,A	G,G	0.969185,0.868056	0.0388694,0.0322806	0.0114407,0.0126309	3.16739,1.97478	0.000316873	0.000633141
2	rs72760185	46235462	C,NA	A,NA	0.939364,NA	0.0217932,NA	0.00828432,NA	2.06945,NA	0.000316703	0.000633397
2	rs8185138	46120886	T,T	C,C	0.970179,0.873016	0.0418656,0.0284424	0.0116239,0.0128386	3.50008,1.57294	0.000316631	0.000632668
2	rs62370592	45812441	G,G	C,C	0.969185,0.868056	0.0388227,0.0323322	0.0114407,0.0126309	3.16091,1.97988	0.000316581	0.000632558
2	rs6862657	45905997	A,A	C,C	0.600398,0.53373	0.0238131,0.0301901	0.00403651,0.00856887	8.43801,3.37027	0.000316553	0.000672059
2	rs77086177	45106989	NA,C	NA,G	NA,0.989087	NA,0.0471556	NA,0.0411453	NA,0.599007	0.000316224	0.000632642
2	rs62372121	46140675	T,T	A,A	0.970179,0.872024	0.0420061,0.0281841	0.0116239,0.012796	3.52031,1.55869	0.000316197	0.000631802
2	rs112575737	46054124	C,C	T,T	0.970179,0.863095	0.0399377,0.0302672	0.0116239,0.0124355	3.2286,1.82577	0.000316074	0.000631548
2	rs61735895	45800439	G,G	A,A	0.969185,0.859127	0.040521,0.0293598	0.0114407,0.0122874	3.40078,1.77276	0.000315684	0.000630772
2	rs10213756	45952600	A,A	T,T	0.597416,0.539683	0.0237991,0.0301875	0.00403156,0.0085764	8.44793,3.3647	0.000315635	0.00067366
2	rs75797663	45025790	A,NA	G,NA	0.983101,NA	0.000851256,NA	0.0153396,NA	0.019658,NA	0.000315302	0.000630867
2	rs62370856	46237625	A,A	G,G	0.970179,0.872024	0.0413488,0.0293005	0.0116239,0.012796	3.42621,1.65694	0.000315269	0.000629944
2	rs73090094	45814221	C,C	T,T	0.969185,0.868056	0.038793,0.0323322	0.0114407,0.0126309	3.1568,1.97988	0.000315266	0.000629931
2	rs74986854	45829518	T,NA	C,NA	0.965209,NA	-0.0258518,NA	0.0107893,NA	1.78061,NA	0.000315031	0.000630174
2	rs75906938	45815787	G,G	A,A	0.969185,0.868056	0.0388227,0.0322806	0.0114407,0.0126309	3.16091,1.97478	0.000314802	0.000629004
2	rs62372082	46110915	G,G	T,T	0.970179,0.872024	0.04162,0.0288152	0.0116239,0.012796	3.46488,1.61387	0.000314571	0.00062855
2	rs10941696	45428640	C,C	T,T	0.959245,0.869048	0.0384764,0.0288942	0.00999958,0.0126714	3.92379,1.64605	0.00031457	0.000628616
2	rs114938993	45181608	T,NA	C,NA	0.976143,NA	0.00730727,NA	0.0129561,NA	0.242032,NA	0.000314258	0.000628866
2	rs143926422	45433120	T,NA	C,NA	0.977137,NA	-0.0126572,NA	0.0132281,NA	0.470255,NA	0.000313703	0.000627594
2	rs62370597	45816732	C,C	A,A	0.969185,0.868056	0.0387461,0.0323322	0.0114407,0.0126309	3.1503,1.97988	0.000313206	0.000625817
2	rs62370589	45808697	T,T	G,G	0.969185,0.868056	0.0386992,0.0323895	0.0114407,0.0126309	3.14382,1.98556	0.000313126	0.000625657
2	rs62370588	45808154	G,G	A,A	0.969185,0.868056	0.0386992,0.0323895	0.0114407,0.0126309	3.14382,1.98556	0.000313126	0.000625657
2	rs62369082	45469658	A,A	G,G	0.959245,0.874008	0.0378143,0.0302579	0.00999958,0.0128817	3.80735,1.72518	0.000312176	0.000623821
2	rs140262338	44668263	NA,C	NA,A	NA,0.958333	NA,0.0112161	NA,0.0213919	NA,0.221804	0.000312108	0.000624503
2	rs79230815	46068121	C,C	T,T	0.970179,0.864087	0.0398921,0.0303053	0.0116239,0.0124737	3.22231,1.82051	0.000311894	0.000623198
2	rs4289566	45955601	A,A	G,G	0.596421,0.539683	0.0237484,0.0303319	0.00402994,0.0085764	8.42103,3.39233	0.000311779	0.000665939
2	rs145125329	46120652	A,NA	G,NA	0.951292,NA	-0.021647,NA	0.00918509,NA	1.73435,NA	0.000311727	0.000623547
2	rs12055272	45829842	G,G	A,A	0.969185,0.868056	0.0387461,0.0322806	0.0114407,0.0126309	3.1503,1.97478	0.000311445	0.000622301
2	rs62370591	45812379	T,T	G,G	0.969185,0.868056	0.0386992,0.0323322	0.0114407,0.0126309	3.14382,1.97988	0.000311165	0.000621741
2	rs62370593	45815353	A,A	G,G	0.969185,0.868056	0.0386992,0.0323322	0.0114407,0.0126309	3.14382,1.97988	0.000311165	0.000621741
2	rs144665568	44629485	NA,C	NA,T	NA,0.984127	NA,-0.0164587	NA,0.0342017	NA,0.200413	0.000310905	0.000622079
2	rs192667284	45013312	NA,C	NA,A	NA,0.972222	NA,-0.0147137	NA,0.0260119	NA,0.242885	0.000310304	0.000620844
2	rs185227067	45974119	A,NA	G,NA	0.959245,NA	-0.0247565,NA	0.00999958,NA	1.87629,NA	0.000310152	0.000620397
2	rs62370863	46020751	C,C	G,G	0.970179,0.869048	0.039915,0.0311813	0.0116239,0.0126714	3.22547,1.8581	0.000310138	0.000619692
2	rs57299032	45998264	G,G	A,A	0.597416,0.516865	0.0237181,0.030691	0.00403156,0.00855422	8.39512,3.47696	0.000309998	0.00066236
2	rs6893390	46037882	A,A	T,T	0.970179,0.869048	0.0399653,0.0311024	0.0116239,0.0126714	3.23241,1.85057	0.000309817	0.00061905
2	rs141339144	45278353	NA,C	NA,T	NA,0.979167	NA,-0.0434177	NA,0.0299292	NA,0.833067	0.000309812	0.000619846
2	rs112754523	45555327	G,NA	A,NA	0.977137,NA	-0.0271094,NA	0.0132281,NA	1.39336,NA	0.000309454	0.000619224
2	rs75621330	46071873	T,T	C,C	0.970179,0.868056	0.0398745,0.0302328	0.0116239,0.0126309	3.21988,1.77765	0.000308931	0.000617287
2	rs146203609	44965527	NA,T	NA,C	NA,0.972222	NA,-0.0143823	NA,0.0260119	NA,0.23633	0.000308426	0.000617085
2	rs9292918	45301035	G,G	T,T	0.817097,0.529762	0.0311985,0.0324656	0.00511437,0.00856454	8.97486,3.82327	0.000307919	0.00107199
2	rs62369083	45471993	T,T	A,A	0.959245,0.874008	0.0378143,0.030092	0.00999958,0.0128817	3.80735,1.71018	0.00030771	0.0006149
2	rs79397254	45815132	C,NA	T,NA	0.968191,NA	-0.0259618,NA	0.0112664,NA	1.67362,NA	0.000307339	0.000614805
2	rs10059377	46185556	C,C	T,T	0.65507,0.531746	0.0194655,0.0248132	0.0041594,0.00856664	5.54207,2.42324	0.000307092	0.000612968
2	rs141364446	45007023	NA,C	NA,T	NA,0.972222	NA,-0.0143063	NA,0.0260119	NA,0.234834	0.000306616	0.000613465
2	rs145036682	45830471	NA,C	NA,T	NA,0.983135	NA,-0.0394563	NA,0.0331973	NA,0.629634	0.000306416	0.000613037
2	rs13359665	46039782	A,A	G,G	0.71173,0.527778	0.0204126,0.0286198	0.00436498,0.00856258	5.53478,3.08067	0.000306064	0.00061094
2	rs62371979	45921030	A,A	T,T	0.972167,0.884921	0.0409173,0.0311529	0.0120196,0.0133953	3.17813,1.69817	0.000305978	0.000611423
2	rs74633817	46245053	T,NA	C,NA	0.944334,NA	0.0219455,NA	0.00862346,NA	1.9613,NA	0.000305645	0.000611306
2	rs72751946	46005316	A,NA	G,NA	0.991054,NA	0.0508942,NA	0.0209976,NA	1.81365,NA	0.000305624	0.00061138
2	rs4632807	46019077	T,T	C,C	0.970179,0.869048	0.0397726,0.0311813	0.0116239,0.0126714	3.20587,1.8581	0.000303966	0.000607365
2	rs77503717	46017346	A,A	T,T	0.970179,0.869048	0.0397269,0.0312315	0.0116239,0.0126714	3.19959,1.8629	0.000303602	0.000606637
2	rs62372087	46121790	G,G	A,A	0.970179,0.872024	0.0416814,0.0282986	0.0116239,0.012796	3.47366,1.56864	0.000303563	0.000606567
2	rs149661840	44576725	NA,T	NA,C	NA,0.906746	NA,0.0227941	NA,0.0147003	NA,0.917211	0.000303498	0.000607171
2	rs62370858	46240641	G,G	A,A	0.970179,0.872024	0.0411363,0.0292329	0.0116239,0.012796	3.39606,1.65091	0.000303411	0.00060626
2	rs6451812	45692308	T,T	C,C	0.583499,0.534722	0.0248021,0.0297948	0.00401062,0.00857004	9.20442,3.29434	0.000303308	0.000758362
2	rs114489727	44790110	T,NA	C,NA	0.964215,NA	-0.0236783,NA	0.0106439,NA	1.58321,NA	0.000302959	0.000606083
2	rs72750035	45907414	T,NA	C,NA	0.989066,NA	0.0483864,NA	0.0190121,NA	1.96151,NA	0.000302188	0.000604492
2	rs76286159	45216076	NA,C	NA,A	NA,0.94246	NA,0.0308836	NA,0.0183564	NA,1.03394	0.00030205	0.000604241
2	rs116898249	45975459	NA,T	NA,C	NA,0.987103	NA,0.0384645	NA,0.0378862	NA,0.508667	0.000302014	0.000604219
2	rs62370904	46058740	T,T	C,C	0.970179,0.865079	0.0396423,0.0303991	0.0116239,0.0125123	3.188,1.82051	0.000301774	0.000602989
2	rs7723218	45943118	C,C	T,T	0.593439,0.529762	0.0238443,0.0301466	0.00402521,0.00856454	8.50211,3.36486	0.000301622	0.000647831
2	rs62370861	46015583	G,G	C,C	0.970179,0.869048	0.0396354,0.0312817	0.0116239,0.0126714	3.18705,1.8677	0.000301314	0.000602067
2	rs59450171	45790426	T,T	A,A	0.969185,0.868056	0.0382002,0.032659	0.0114407,0.0126309	3.07524,2.01234	0.00030122	0.000601881
2	rs190742688	45787848	G,NA	T,NA	0.991054,NA	-0.0082571,NA	0.0209976,NA	0.158552,NA	0.000301101	0.000602398
2	rs150735419	46092395	NA,T	NA,C	NA,0.880952	NA,0.0233484	NA,0.0131998	NA,1.11396	0.000300849	0.000601863
2	rs188023114	45313187	NA,T	NA,C	NA,0.987103	NA,-0.0206885	NA,0.0378862	NA,0.23283	0.000300694	0.000601648
2	rs145365333	45838825	NA,A	NA,G	NA,0.945437	NA,0.00672422	NA,0.0188207	NA,0.142135	0.000300174	0.000600636
2	rs143951261	44617644	NA,C	NA,T	NA,0.993056	NA,0.0519277	NA,0.0514752	NA,0.504352	0.000300106	0.000600431
2	rs72750027	45899603	A,NA	G,NA	0.99006,NA	0.0478709,NA	0.01993,NA	1.7876,NA	0.000299725	0.000599582
2	rs140943982	45388492	NA,A	NA,G	NA,0.981151	NA,-0.0438196	NA,0.0314332	NA,0.787011	0.00029947	0.000599159
2	rs57575351	45804384	C,C	T,T	0.969185,0.868056	0.0384544,0.0322806	0.0114407,0.0126309	3.11008,1.97478	0.000299113	0.000597672
2	rs8188044	46258227	C,C	T,T	0.970179,0.871032	0.0409683,0.0289873	0.0116239,0.012754	3.37233,1.63756	0.000299026	0.000597504
2	rs62370590	45809983	C,C	A,A	0.969185,0.868056	0.0383607,0.0323895	0.0114407,0.0126309	3.09721,1.98556	0.000298836	0.000597118
2	rs376117391	45835171	NA,A	NA,T	NA,0.946429	NA,0.00658805	NA,0.0189842	NA,0.137528	0.000298673	0.000597631
2	rs183870779	44584458	A,NA	G,NA	0.986084,NA	0.024737,NA	0.0168779,NA	0.84544,NA	0.000298407	0.000596994
2	rs6875925	45448580	G,G	C,C	0.959245,0.874008	0.037869,0.0296058	0.00999958,0.0128817	3.81689,1.66664	0.000298171	0.000595848
2	rs112450387	46040246	G,G	A,A	0.970179,0.865079	0.0396135,0.0303711	0.0116239,0.0125123	3.18405,1.81783	0.000298155	0.000595758
2	rs138271510	46224344	C,NA	T,NA	0.946322,NA	0.021947,NA	0.00877248,NA	1.90811,NA	0.000297577	0.000595175
2	rs6864928	45298611	C,C	G,G	0.817097,0.530754	0.031104,0.0325174	0.00511437,0.00856557	8.92475,3.83304	0.000297542	0.00101354
2	rs7444228	45907227	G,G	A,A	0.970179,0.867063	0.0402757,0.0303853	0.0116239,0.0125908	3.27538,1.80108	0.000297302	0.000594058
2	rs78038455	45034506	NA,A	NA,G	NA,0.922619	NA,-0.0252401	NA,0.0159983	NA,0.940659	0.000297187	0.000594549
2	rs148616735	45896515	NA,T	NA,C	NA,0.964286	NA,0.0101428	NA,0.0230345	NA,0.180654	0.00029715	0.000594569
2	rs537297673	45494051	NA,T	NA,C	NA,0.988095	NA,0.0413681	NA,0.0394133	NA,0.531797	0.000296805	0.000593796
2	rs62370922	46074349	C,C	A,A	0.969185,0.864087	0.0390624,0.0300485	0.0114407,0.0124737	3.19422,1.79593	0.000296796	0.000593052
2	rs62370924	46081224	T,T	G,G	0.970179,0.872024	0.0404508,0.0302797	0.0116239,0.012796	3.29976,1.74557	0.000296394	0.000592242
2	rs10045420	45393754	C,C	G,G	0.816103,0.553571	0.0315858,0.029432	0.00510364,0.00859885	9.21756,3.20772	0.000296103	0.000850461
2	rs115480835	46389795	A,NA	G,NA	0.963221,NA	0.0308513,NA	0.0105045,NA	2.47959,NA	0.000296076	0.000592169
2	rs76633495	45781308	NA,A	NA,G	NA,0.941468	NA,-0.0204597	NA,0.0182098	NA,0.583025	0.000295748	0.000591655
2	rs77892853	44529997	NA,C	NA,T	NA,0.97619	NA,-0.0137652	NA,0.0280389	NA,0.205181	0.000295699	0.000591633
2	rs144490833	45787850	C,NA	G,NA	0.991054,NA	-0.00793904,NA	0.0209976,NA	0.151588,NA	0.000295161	0.000590517
2	rs4613721	45425079	A,A	C,C	0.959245,0.874008	0.0381206,0.0289161	0.00999958,0.0128817	3.86099,1.60582	0.000294992	0.000589501
2	rs200721921	45664946	NA,A	NA,G	NA,0.944444	NA,-0.0227984	NA,0.0186617	NA,0.653974	0.000294762	0.00058969
2	rs11749553	44956360	A,NA	C,NA	0.975149,NA	0.0379638,NA	0.0127009,NA	2.55312,NA	0.000294203	0.000588547
2	rs8185198	46175858	C,C	T,T	0.970179,0.871032	0.0415031,0.0283367	0.0116239,0.012754	3.44818,1.58009	0.000294079	0.000587625
2	rs6874677	45393552	C,C	G,G	0.816103,0.553571	0.0315414,0.0295311	0.00510364,0.00859885	9.19365,3.22616	0.000294035	0.000842197
2	rs7711240	45831550	G,G	A,A	0.969185,0.868056	0.0383138,0.0322806	0.0114407,0.0126309	3.09079,1.97478	0.000293413	0.000586286
2	rs150013251	45467192	NA,A	NA,C	NA,0.979167	NA,-0.0408667	NA,0.0299292	NA,0.764185	0.000292626	0.000585465
2	rs7725177	45784939	T,T	C,C	0.969185,0.869048	0.0379756,0.0327637	0.0114407,0.0126714	3.04462,2.01234	0.000292484	0.000584435
2	rs76533698	46141908	G,G	A,A	0.970179,0.872024	0.0414692,0.0282333	0.0116239,0.012796	3.44335,1.56296	0.00029218	0.000583832
2	rs62370895	46049893	A,A	G,G	0.970179,0.869048	0.0399653,0.0305249	0.0116239,0.0126714	3.23241,1.79593	0.000292118	0.000583701
2	rs77506269	45827799	G,G	A,A	0.969185,0.867063	0.038392,0.0320126	0.0114407,0.0125908	3.10151,1.9584	0.000291809	0.000583085
2	rs150182972	45579298	NA,T	NA,C	NA,0.947421	NA,0.00268871	NA,0.0191524	NA,0.051413	0.000291632	0.000583553
2	rs75166874	45171161	NA,T	NA,C	NA,0.970238	NA,0.0320006	NA,0.0251555	NA,0.691788	0.000291506	0.000583204
2	rs146695006	45103357	A,NA	C,NA	0.981113,NA	0.00148958,NA	0.0145245,NA	0.0370083,NA	0.000291321	0.000582891
2	rs111551556	46169141	C,C	T,T	0.970179,0.871032	0.0413235,0.0285432	0.0116239,0.012754	3.42262,1.59822	0.00029128	0.000582033
2	rs150892746	46073697	NA,C	NA,T	NA,0.988095	NA,0.0402018	NA,0.0394133	NA,0.511837	0.000290712	0.000581611
2	rs117830530	45838644	NA,T	NA,C	NA,0.941468	NA,-0.0200098	NA,0.0182098	NA,0.565695	0.000290688	0.000581535
2	rs75730939	45901603	A,A	G,G	0.970179,0.867063	0.0397216,0.0309707	0.0116239,0.0125908	3.19886,1.85691	0.000290405	0.00058028
2	rs77736385	45486216	T,NA	C,NA	0.989066,NA	-0.0217171,NA	0.0190121,NA	0.596301,NA	0.00029016	0.00058053
2	rs117153754	45145764	NA,G	NA,A	NA,0.941468	NA,0.029465	NA,0.0182098	NA,0.976156	0.000289237	0.000578618
2	rs140839406	44910863	NA,A	NA,T	NA,0.960318	NA,-0.0092556	NA,0.0218976	NA,0.172288	0.000289041	0.000578312
2	rs12659028	46401707	G,G	A,A	0.444334,0.474206	-0.0125582,-0.0250963	0.00397904,0.00856075	2.79616,2.47202	0.000288237	0.000575594
2	rs74964143	45216659	NA,G	NA,A	NA,0.749008	NA,-0.00799444	NA,0.00985893	NA,0.379413	0.000287959	0.000576254
2	rs6451838	45935162	T,T	C,C	0.593439,0.52877	0.023715,0.0302692	0.00402521,0.00856354	8.41742,3.38903	0.000287647	0.000614327
2	rs151071630	44894904	NA,G	NA,T	NA,0.978175	NA,-0.0307802	NA,0.0292559	NA,0.533499	0.000287451	0.000575113
2	rs111852919	45870839	G,NA	C,NA	0.976143,NA	-0.0253308,NA	0.0129561,NA	1.29612,NA	0.00028744	0.000575174
2	rs4371763	45983222	G,G	A,A	0.596421,0.518849	0.0234957,0.0305746	0.00402994,0.00855543	8.25703,3.4535	0.000287424	0.000605994
2	rs181591960	44599080	NA,G	NA,T	NA,0.969246	NA,-0.0227455	NA,0.0247591	NA,0.445793	0.000286789	0.00057378
2	rs139376311	45026063	NA,T	NA,G	NA,0.987103	NA,0.0432513	NA,0.0378862	NA,0.595824	0.000286482	0.000573169
2	rs78488490	45468234	NA,T	NA,G	NA,0.883929	NA,0.0224875	NA,0.0133454	NA,1.03629	0.000286254	0.000572676
2	rs117219193	45418940	NA,C	NA,A	NA,0.877976	NA,0.022581	NA,0.0130599	NA,1.07674	0.000286162	0.000572489
2	rs6865621	45482235	G,G	A,A	0.959245,0.874008	0.0375628,0.0297659	0.00999958,0.0128817	3.76359,1.68092	0.000286138	0.000571811
2	rs12519431	45382918	A,A	G,G	0.959245,0.883929	0.0356702,0.034041	0.00999958,0.0133454	3.44266,1.96864	0.00028582	0.000571255
2	rs6451829	45893362	T,T	C,C	0.59841,0.527778	0.0238833,0.0302156	0.00403319,0.00856258	8.49671,3.37939	0.000285775	0.000616389
2	rs6451842	45936533	C,C	T,T	0.589463,0.52877	0.0235041,0.0301685	0.00401916,0.00856354	8.30322,3.36973	0.000285677	0.000602682
2	rs117390482	46041081	NA,C	NA,T	NA,0.878968	NA,0.022161	NA,0.0131059	NA,1.04167	0.000285512	0.000571192
2	rs74769181	44586157	NA,A	NA,G	NA,0.873016	NA,0.0148405	NA,0.0128386	NA,0.606054	0.000285422	0.000571049
2	rs62372985	45971249	T,NA	A,NA	0.955268,NA	0.0144585,NA	0.00956466,NA	0.883986,NA	0.000285114	0.000570209
2	rs77867477	45462451	NA,G	NA,A	NA,0.843254	NA,-0.00403327	NA,0.0117578	NA,0.13574	0.000284448	0.000569225
2	rs76235588	44704887	NA,T	NA,A	NA,0.985119	NA,-0.0159188	NA,0.0353055	NA,0.185705	0.000284093	0.000568421
2	rs548669764	44888705	NA,A	NA,G	NA,0.983135	NA,-0.0356917	NA,0.0331973	NA,0.549271	0.000284046	0.000568301
2	rs140412475	45403525	NA,T	NA,C	NA,0.990079	NA,-0.0181512	NA,0.0431319	NA,0.171418	0.000283715	0.000567671
2	rs75970377	45435058	NA,C	NA,T	NA,0.878968	NA,0.0227219	NA,0.0131059	NA,1.08109	0.000283576	0.000567316
2	rs73105418	46232852	C,C	T,T	0.970179,0.872024	0.0403072,0.0298224	0.0116239,0.012796	3.27976,1.7039	0.000283571	0.000566631
2	rs116867393	46072247	NA,G	NA,T	NA,0.927579	NA,-0.00196541	NA,0.0164929	NA,0.0432828	0.000283528	0.000567354
2	rs12518135	45818687	T,T	A,A	0.403579,0.472222	-0.023676,-0.0305972	0.00402994,0.00856258	8.37388,3.45293	0.000283481	0.000606609
2	rs192948818	45809479	NA,T	NA,A	NA,0.963294	NA,0.00822809	NA,0.0227328	NA,0.144244	0.000282846	0.000565952
2	rs143868938	45813766	C,NA	T,NA	0.984095,NA	0.0320989,NA	0.0158037,NA	1.37423,NA	0.000282665	0.000565642
2	rs6451840	45935686	C,C	A,A	0.589463,0.52877	0.023458,0.0302151	0.00401916,0.00856354	8.27331,3.37865	0.000282523	0.000594976
2	rs148860999	44833742	NA,T	NA,G	NA,0.968254	NA,0.0283602	NA,0.0243817	NA,0.611263	0.000282316	0.000564821
2	rs79813670	45556303	A,NA	G,NA	0.94334,NA	-0.0209083,NA	0.00855199,NA	1.8389,NA	0.000282207	0.000564489
2	rs74569442	46089941	A,NA	G,NA	0.959245,NA	-0.0240282,NA	0.00999958,NA	1.78875,NA	0.000281952	0.000564004
2	rs114121371	45898584	G,NA	T,NA	0.970179,NA	-0.0229365,NA	0.0116239,NA	1.31452,NA	0.000281873	0.000563902
2	rs117313242	45717076	NA,G	NA,A	NA,0.890873	NA,0.0216568	NA,0.0137097	NA,0.942397	0.000281529	0.000563228
2	rs149230269	45343941	NA,C	NA,A	NA,0.845238	NA,-0.00695524	NA,0.011819	NA,0.25476	0.00028053	0.00056138
2	rs62373045	46007416	T,NA	C,NA	0.958251,NA	0.0128521,NA	0.00988495,NA	0.713221,NA	0.000280391	0.000560774
2	rs6897926	45492785	A,A	G,G	0.959245,0.874008	0.037869,0.028846	0.00999958,0.0128817	3.81689,1.59969	0.000280273	0.0005601
2	rs80205111	45441740	NA,C	NA,T	NA,0.938492	NA,-0.000102828	NA,0.0177919	NA,0.00200731	0.000280252	0.000560784
2	rs6451834	45927310	G,G	A,A	0.592445,0.537698	0.0232675,0.0307682	0.00402367,0.00857375	8.13352,3.47834	0.00028023	0.000586343
2	rs76835095	46405067	A,NA	G,NA	0.888668,NA	0.00800215,NA	0.00628579,NA	0.692506,NA	0.00028012	0.00056039
2	rs146998409	45314485	NA,A	NA,G	NA,0.957341	NA,0.00606923	NA,0.0211527	NA,0.111164	0.000280115	0.000560498
2	rs79713119	45550849	T,NA	A,NA	0.94334,NA	-0.0208566,NA	0.00855199,NA	1.83162,NA	0.000280045	0.000560166
2	rs183839733	46078420	NA,A	NA,G	NA,0.981151	NA,0.0334997	NA,0.0314332	NA,0.542814	0.000279989	0.00056018
2	rs6885309	45814855	G,G	C,C	0.969185,0.859127	0.0396794,0.029416	0.0114407,0.0122874	3.28079,1.77817	0.000279839	0.000559178
2	rs150272429	45237399	NA,A	NA,G	NA,0.988095	NA,0.0399892	NA,0.0394133	NA,0.508231	0.000279709	0.000559607
2	rs79526722	44687091	NA,T	NA,A	NA,0.97123	NA,-0.0270101	NA,0.0255725	NA,0.536303	0.00027948	0.00055917
2	rs150705607	45625371	NA,T	NA,C	NA,0.981151	NA,-0.0333757	NA,0.0314332	NA,0.540114	0.000279257	0.000558723
2	rs35279969	46391226	G,NA	A,NA	0.888668,NA	0.00801756,NA	0.00628579,NA	0.694368,NA	0.000279251	0.000558652
2	rs4516859	45860382	NA,C	NA,T	NA,0.983135	NA,-0.0347986	NA,0.0331973	NA,0.530871	0.000279233	0.000558669
2	rs182504408	45340141	NA,A	NA,C	NA,0.987103	NA,-0.0165003	NA,0.0378862	NA,0.178366	0.000278925	0.000558095
2	rs117890954	45537367	NA,T	NA,A	NA,0.94246	NA,0.00122501	NA,0.0183564	NA,0.023745	0.000278835	0.000557949
2	rs62372125	46151290	G,G	A,A	0.970179,0.872024	0.0411075,0.0283265	0.0116239,0.012796	3.39199,1.57107	0.000278798	0.000557103
2	rs188622562	45845695	NA,A	NA,G	NA,0.963294	NA,0.00769881	NA,0.0227328	NA,0.133794	0.000278679	0.000557613
2	rs10941707	45830896	C,C	T,T	0.969185,0.868056	0.0379756,0.0322233	0.0114407,0.0126309	3.04462,1.96913	0.000278562	0.000556625
2	rs62370923	46080953	G,G	A,A	0.970179,0.87004	0.0400108,0.0300819	0.0116239,0.0127124	3.23868,1.74557	0.000278426	0.000556352
2	rs139544110	45820569	NA,A	NA,G	NA,0.963294	NA,0.00766017	NA,0.0227328	NA,0.133038	0.000278383	0.00055702
2	rs6451836	45928918	C,C	T,T	0.591451,0.52877	0.0235216,0.0303409	0.00402215,0.00856354	8.30322,3.40279	0.000278214	0.000588996
2	rs113889713	46048547	A,A	T,T	0.970179,0.868056	0.0395969,0.0304273	0.0116239,0.0126309	3.18178,1.79593	0.000277952	0.000555408
2	rs78649716	46023693	C,NA	A,NA	0.986084,NA	0.0125091,NA	0.0168779,NA	0.338564,NA	0.000277507	0.000555269
2	rs188311985	45891179	NA,T	NA,C	NA,0.964286	NA,0.00777366	NA,0.0230345	NA,0.133266	0.000277419	0.00055509
2	rs80232260	45910324	NA,T	NA,C	NA,0.949405	NA,0.000936259	NA,0.019504	NA,0.0169543	0.00027738	0.000555039
2	rs138429585	46107211	T,NA	C,NA	0.958251,NA	-0.02399,NA	0.00988495,NA	1.81737,NA	0.000277055	0.000554207
2	rs79187413	46077433	A,A	G,G	0.970179,0.871032	0.0398745,0.0303049	0.0116239,0.012754	3.21988,1.75706	0.000276781	0.000553068
2	rs7443189	45912967	A,A	G,G	0.970179,0.884921	0.0399189,0.0312755	0.0116239,0.0133953	3.22601,1.70878	0.000276476	0.000552471
2	rs77539567	45396428	NA,T	NA,C	NA,0.933532	NA,0.0255033	NA,0.0171606	NA,0.862526	0.000276261	0.000552686
2	rs146941445	46385459	T,NA	G,NA	0.888668,NA	0.00807874,NA	0.00628579,NA	0.701783,NA	0.000275845	0.000551839
2	rs75923866	45086684	NA,T	NA,C	NA,0.977182	NA,-0.0291432	NA,0.0286274	NA,0.510507	0.00027578	0.000551764
2	rs10462102	46075957	A,A	G,G	0.969185,0.87004	0.0390624,0.0301506	0.0114407,0.0127124	3.19422,1.75191	0.000275638	0.000550802
2	rs13170479	46390413	A,NA	T,NA	0.888668,NA	0.00808333,NA	0.00628579,NA	0.70234,NA	0.000275592	0.000551334
2	rs6865429	45830508	A,A	G,G	0.403579,0.472222	-0.0237238,-0.0302956	0.00402994,0.00856258	8.40503,3.39475	0.000275474	0.000589131
2	rs13157926	46400519	C,NA	T,NA	0.888668,NA	0.00810041,NA	0.00628579,NA	0.704417,NA	0.000274655	0.000549459
2	rs62370905	46061260	T,T	C,C	0.968191,0.864087	0.0379879,0.0300485	0.0112664,0.0124737	3.12681,1.79593	0.000274643	0.00054881
2	rs35175635	46393242	A,NA	C,NA	0.888668,NA	0.00810448,NA	0.00628579,NA	0.704912,NA	0.000274432	0.000549014
2	rs76613896	46300927	A,NA	G,NA	0.983101,NA	-0.0206402,NA	0.0153396,NA	0.748488,NA	0.000274353	0.000548888
2	rs117554737	45308375	NA,A	NA,C	NA,0.987103	NA,0.0384773	NA,0.0378862	NA,0.508893	0.000274287	0.000548761
2	rs71621977	46399361	G,NA	A,NA	0.888668,NA	0.00810866,NA	0.00628579,NA	0.705421,NA	0.000274204	0.000548557
2	rs146920840	45184397	NA,T	NA,C	NA,0.988095	NA,0.0386742	NA,0.0394133	NA,0.486156	0.000274014	0.000548218
2	rs36090405	46402739	A,NA	G,NA	0.888668,NA	0.00811277,NA	0.00628579,NA	0.705922,NA	0.00027398	0.000548108
2	rs71621980	46401527	A,NA	G,NA	0.888668,NA	0.00812099,NA	0.00628579,NA	0.706923,NA	0.000273532	0.000547213
2	rs190296030	45602053	NA,C	NA,T	NA,0.980159	NA,-0.00830805	NA,0.0306528	NA,0.104377	0.000273366	0.000546973
2	rs146260413	45831831	NA,G	NA,T	NA,0.963294	NA,0.00698148	NA,0.0227328	NA,0.119896	0.00027335	0.00054695
2	rs79043976	46045467	T,T	C,C	0.970179,0.87004	0.0398921,0.0301506	0.0116239,0.0127124	3.22231,1.75191	0.000273216	0.000545948
2	rs114349048	46382103	C,NA	A,NA	0.888668,NA	0.0081296,NA	0.00628579,NA	0.707973,NA	0.000273064	0.000546278
2	rs183478780	45905332	NA,G	NA,A	NA,0.97619	NA,0.00868032	NA,0.0280389	NA,0.120973	0.000273044	0.000546335
2	rs62367532	45350279	T,T	C,C	0.959245,0.886905	0.0354995,0.0349574	0.00999958,0.0134972	3.41445,2.01781	0.000272987	0.000545616
2	rs79044389	44678095	NA,A	NA,T	NA,0.978175	NA,-0.0283817	NA,0.0292559	NA,0.478878	0.000272915	0.000546035
2	rs35931781	46403303	C,NA	T,NA	0.888668,NA	0.00813311,NA	0.00628579,NA	0.7084,NA	0.000272875	0.000545898
2	rs150656922	45143511	NA,A	NA,G	NA,0.988095	NA,0.0383972	NA,0.0394133	NA,0.481555	0.000272866	0.000545921
2	rs184903754	45503909	NA,T	NA,C	NA,0.973214	NA,0.0107583	NA,0.0264757	NA,0.164634	0.000272623	0.000545492
2	rs4426926	45994343	G,G	A,A	0.61332,0.526786	0.0221368,0.0306316	0.00405994,0.00856165	7.30392,3.46025	0.000272597	0.000551019
2	rs7443384	45960893	G,G	A,A	0.612326,0.518849	0.0224072,0.0302311	0.00405803,0.00855543	7.47401,3.3872	0.000272532	0.00055308
2	rs71621978	46399597	G,NA	A,NA	0.888668,NA	0.00814091,NA	0.00628579,NA	0.709352,NA	0.000272452	0.000545054
2	rs76814380	45483549	NA,T	NA,G	NA,0.843254	NA,-0.00485063	NA,0.0117578	NA,0.16753	0.000272373	0.000545055
2	rs140485981	45272418	C,NA	T,NA	0.980119,NA	0.0353801,NA	0.0141639,NA	1.90332,NA	0.000272146	0.000544567
2	rs147310707	44668765	NA,T	NA,C	NA,0.855159	NA,0.0160462	NA,0.012146	NA,0.7294	0.000271988	0.000544154
2	rs75580595	46214843	NA,A	NA,G	NA,0.799603	NA,0.0181912	NA,0.0106787	NA,1.05318	0.000271947	0.000544038
2	rs6861183	45366926	C,C	T,T	0.960239,0.885913	0.0363784,0.0349046	0.0101186,0.0134459	3.48928,2.02533	0.000271929	0.000543488
2	rs78244060	46070390	A,A	C,C	0.970179,0.863095	0.0401067,0.0277987	0.0116239,0.0124355	3.25195,1.59534	0.000271917	0.000543352
2	rs118073991	44586908	NA,T	NA,C	NA,0.983135	NA,0.0162202	NA,0.0331973	NA,0.204034	0.000271867	0.000543959
2	rs62371981	45924507	C,C	G,G	0.970179,0.869048	0.0401106,0.0297784	0.0116239,0.0126714	3.25249,1.72651	0.000271644	0.000542808
2	rs4257782	45750394	G,G	A,A	0.577535,0.526786	0.0248455,0.0305912	0.00400272,0.00856165	9.26798,3.45241	0.000271579	0.000786438
2	rs1527831	45656923	A,A	C,C	0.581511,0.536706	0.0247854,0.0290977	0.00400792,0.00857248	9.20442,3.1624	0.000271372	0.00066662
2	rs147751758	44745143	A,NA	G,NA	0.99006,NA	-0.0363314,NA	0.01993,NA	1.16551,NA	0.000271343	0.000542871
2	rs10064160	46397102	A,A	G,G	0.445328,0.474206	-0.0125613,-0.025135	0.00397815,0.00856075	2.79837,2.47834	0.000271285	0.000541756
2	rs150747211	45241102	NA,G	NA,C	NA,0.988095	NA,0.037908	NA,0.0394133	NA,0.473472	0.00027088	0.000541949
2	rs202144568	46329751	NA,A	NA,T	NA,0.951389	NA,0.00889761	NA,0.0198773	NA,0.184142	0.000270699	0.00054166
2	rs10069793	45803151	A,A	G,G	0.403579,0.472222	-0.0234933,-0.0307432	0.00402994,0.00856258	8.25548,3.48129	0.000270643	0.000574026
2	rs57281202	45504042	T,T	C,C	0.958251,0.866071	0.0347151,0.0320255	0.00988495,0.0125513	3.35174,1.96964	0.000270591	0.000540728
2	rs4975995	46335154	NA,C	NA,T	NA,0.186508	NA,-0.0188905	NA,0.0109743	NA,1.06961	0.000270568	0.000541278
2	rs4473779	45960703	C,C	A,A	0.969185,0.868056	0.0390382,0.0296099	0.0114407,0.0126309	3.19085,1.71975	0.000270167	0.000539868
2	rs145107244	46013180	NA,C	NA,G	NA,0.985119	NA,0.031299	NA,0.0353055	NA,0.425576	0.00026981	0.000539804
2	rs75567374	45526464	A,NA	C,NA	0.94334,NA	-0.0206024,NA	0.00855199,NA	1.79607,NA	0.000269804	0.000539688
2	rs62369087	45500764	G,G	C,C	0.959245,0.873016	0.0376777,0.0284705	0.00999958,0.0128386	3.78355,1.57538	0.000269556	0.00053869
2	rs117392261	44957864	NA,A	NA,G	NA,0.960318	NA,0.0253738	NA,0.0218976	NA,0.608079	0.000269415	0.000539015
2	rs141737294	45055969	NA,C	NA,A	NA,0.987103	NA,0.0336232	NA,0.0378862	NA,0.426176	0.000269191	0.000538576
2	rs79536381	46044385	T,NA	C,NA	0.983101,NA	0.0370866,NA	0.0153396,NA	1.80635,NA	0.000269086	0.000538281
2	rs147052664	46375786	C,NA	G,NA	0.888668,NA	0.0082063,NA	0.00628579,NA	0.717352,NA	0.000268957	0.000538062
2	rs76532459	44864057	NA,A	NA,T	NA,0.825397	NA,-0.0056692	NA,0.0112602	NA,0.211385	0.000268923	0.000538124
2	rs34097293	46386268	T,NA	C,NA	0.888668,NA	0.00820898,NA	0.00628579,NA	0.71768,NA	0.000268815	0.000537779
2	rs8188180	45992174	T,T	C,C	0.599404,0.520833	0.0236513,0.0303361	0.00403484,0.00855678	8.33914,3.40649	0.000268677	0.000571096
2	rs143994741	45140582	NA,C	NA,T	NA,0.968254	NA,0.0287389	NA,0.0243817	NA,0.622484	0.000268192	0.000536572
2	rs79086423	45054769	G,NA	A,NA	0.920477,NA	-0.0215218,NA	0.0073078,NA	2.49091,NA	0.000267896	0.000535889
2	rs116415445	46382276	T,NA	C,NA	0.888668,NA	0.00822744,NA	0.00628579,NA	0.719946,NA	0.000267842	0.000535833
2	rs79369906	46112936	A,NA	G,NA	0.959245,NA	-0.0236093,NA	0.00999958,NA	1.73935,NA	0.000267541	0.000535183
2	rs140905717	46375710	A,NA	G,NA	0.888668,NA	0.00823683,NA	0.00628579,NA	0.721099,NA	0.00026735	0.000534849
2	rs7443410	45960933	T,T	C,C	0.595427,0.52877	0.023652,0.0303409	0.00402835,0.00856354	8.36439,3.40279	0.000267208	0.000569688
2	rs13184551	46384490	A,NA	C,NA	0.888668,NA	0.00825173,NA	0.00628579,NA	0.722932,NA	0.000266571	0.000533291
2	rs6895453	45850236	C,C	T,T	0.699801,0.527778	0.0203758,0.0298924	0.00431368,0.00856258	5.63494,3.31774	0.000266395	0.00053189
2	rs76378923	44644943	NA,A	NA,G	NA,0.951389	NA,-0.0279171	NA,0.0198773	NA,0.795398	0.000266306	0.000532812
2	rs138576387	46008859	NA,T	NA,C	NA,0.953373	NA,-0.00203889	NA,0.0202746	NA,0.0362608	0.000266303	0.000532873
2	rs117370848	44518714	NA,G	NA,A	NA,0.978175	NA,0.0262216	NA,0.0292559	NA,0.43168	0.000266131	0.000532463
2	rs182592502	45906526	NA,T	NA,A	NA,0.97619	NA,0.00738673	NA,0.0280389	NA,0.101161	0.000265912	0.000532066
2	rs78790281	45169485	C,NA	T,NA	0.909543,NA	-0.020358,NA	0.00689297,NA	2.50272,NA	0.000265651	0.000531402
2	rs74533663	44850712	NA,G	NA,T	NA,0.985119	NA,-0.0118396	NA,0.0353055	NA,0.132319	0.000265623	0.000531472
2	rs139231052	46044343	NA,A	NA,G	NA,0.994048	NA,-0.0239587	NA,0.0555718	NA,0.176283	0.000265374	0.000530973
2	rs77357606	44585194	NA,G	NA,T	NA,0.963294	NA,0.0076548	NA,0.0227328	NA,0.132933	0.000265297	0.000530832
2	rs7716296	45895885	A,A	G,G	0.597416,0.527778	0.0236517,0.0302685	0.00403156,0.00856258	8.3519,3.38953	0.000264927	0.000563655
2	rs75880196	46264013	A,NA	G,NA	0.919483,NA	-0.0155329,NA	0.00726648,NA	1.48747,NA	0.000264909	0.000529902
2	rs151163004	44574828	NA,G	NA,T	NA,0.985119	NA,0.0265917	NA,0.0353055	NA,0.345499	0.000264712	0.000529615
2	rs7443976	45936425	T,T	A,A	0.589463,0.537698	0.0232829,0.0299823	0.00401916,0.00857375	8.16018,3.3274	0.000264711	0.000550548
2	rs141345249	45116957	NA,C	NA,A	NA,0.988095	NA,0.0362451	NA,0.0394133	NA,0.446392	0.000264524	0.000529235
2	rs71618219	45950700	C,C	T,T	0.595427,0.536706	0.0235194,0.0302736	0.00402835,0.00857248	8.27834,3.3838	0.000264518	0.000556926
2	rs189602553	46141348	NA,G	NA,A	NA,0.986111	NA,0.0296258	NA,0.0365264	NA,0.379531	0.000264518	0.000529219
2	rs10085117	46375221	T,NA	C,NA	0.942346,NA	0.0208534,NA	0.00848241,NA	1.85528,NA	0.000264515	0.000529058
2	rs10071996	46399149	G,G	A,A	0.445328,0.474206	-0.0125222,-0.0250445	0.00397815,0.00856075	2.78373,2.46357	0.000263947	0.00052711
2	rs10056175	45934605	G,G	A,A	0.589463,0.52877	0.0232829,0.0302151	0.00401916,0.00856354	8.16018,3.37865	0.000263882	0.000551512
2	rs7442769	45917703	T,T	C,C	0.970179,0.884921	0.0397325,0.031047	0.0116239,0.0133953	3.20036,1.68903	0.000263729	0.000527011
2	rs146775619	46158411	NA,C	NA,T	NA,0.985119	NA,0.029729	NA,0.0353055	NA,0.398201	0.000263229	0.000526641
2	rs76166555	46283185	NA,C	NA,A	NA,0.90873	NA,-0.00916507	NA,0.014843	NA,0.270085	0.00026307	0.000526308
2	rs62372975	45961578	T,T	G,G	0.970179,0.87004	0.0400947,0.0294328	0.0116239,0.0127124	3.25028,1.68618	0.000262781	0.000525106
2	rs4502836	45956719	C,C	T,T	0.595427,0.517857	0.0235651,0.0302112	0.00402835,0.00855481	8.30796,3.3838	0.000262756	0.000555587
2	rs117653892	46298426	NA,G	NA,T	NA,0.914682	NA,-0.0189046	NA,0.015302	NA,0.664199	0.000262599	0.000525357
2	rs62367556	45393260	T,T	C,C	0.960239,0.885913	0.0372534,0.0330744	0.0101186,0.0134459	3.63507,1.85696	0.000262396	0.000524438
2	rs192960801	45747782	NA,C	NA,T	NA,0.989087	NA,0.0352768	NA,0.0411453	NA,0.407557	0.000262377	0.000524938
2	rs190196937	44791608	NA,T	NA,A	NA,0.97123	NA,-0.0238924	NA,0.0255725	NA,0.455747	0.000262042	0.000524287
2	rs144620215	46128790	NA,G	NA,A	NA,0.918651	NA,-0.00357771	NA,0.0156369	NA,0.0867027	0.000261789	0.00052385
2	rs117399422	45145029	NA,A	NA,G	NA,0.925595	NA,-0.022736	NA,0.0162889	NA,0.788409	0.000261757	0.000523688
2	rs144188601	46135530	NA,C	NA,G	NA,0.988095	NA,0.0333331	NA,0.0394133	NA,0.400442	0.000261608	0.000523401
2	rs71621972	46385143	A,NA	C,NA	0.887674,NA	0.00807735,NA	0.00626142,NA	0.705437,NA	0.000261381	0.000522907
2	rs143491193	45876544	C,NA	G,NA	0.980119,NA	0.0320274,NA	0.0141639,NA	1.62438,NA	0.000261364	0.000523015
2	rs6882139	45897251	G,G	A,A	0.597416,0.527778	0.0236517,0.030168	0.00403156,0.00856258	8.3519,3.37027	0.000261231	0.000555471
2	rs62371968	45900948	G,G	A,A	0.969185,0.868056	0.0386697,0.0306965	0.0114407,0.0126309	3.13974,1.82138	0.000261143	0.000521832
2	rs137869077	45838831	NA,T	NA,C	NA,0.872024	NA,0.0196737	NA,0.012796	NA,0.905965	0.000261088	0.000522345
2	rs147340550	46137226	NA,T	NA,G	NA,0.988095	NA,0.0331792	NA,0.0394133	NA,0.398066	0.000261076	0.000522336
2	rs7293482	46004086	G,G	A,A	0.597416,0.516865	0.0235088,0.0301822	0.00403156,0.00855422	8.25941,3.37865	0.000261039	0.000549181
2	rs138279086	45446365	NA,T	NA,C	NA,0.990079	NA,0.0195206	NA,0.0431319	NA,0.186517	0.000260342	0.000520903
2	rs117289378	45573997	NA,G	NA,A	NA,0.874008	NA,0.0202286	NA,0.0128817	NA,0.934282	0.000260021	0.000520208
2	rs75119064	44917239	NA,G	NA,A	NA,0.984127	NA,-0.00599229	NA,0.0342017	NA,0.0650376	0.000259946	0.000520117
2	rs9885503	44851552	NA,C	NA,T	NA,0.034722	NA,-0.00524607	NA,0.0233493	NA,0.0850065	0.000259856	0.000519952
2	rs16902160	45528912	NA,A	NA,T	NA,0.882937	NA,0.0201735	NA,0.0132962	NA,0.888711	0.000259559	0.000519288
2	rs145090613	45987093	NA,C	NA,T	NA,0.973214	NA,-0.032311	NA,0.0264757	NA,0.653036	0.000259234	0.000518669
2	rs117543014	45340319	NA,A	NA,G	NA,0.986111	NA,0.0104346	NA,0.0365264	NA,0.110626	0.00025915	0.00051853
2	rs181316594	45961774	NA,G	NA,A	NA,0.984127	NA,0.0342626	NA,0.0342017	NA,0.499695	0.000258972	0.000518139
2	rs147186236	45241905	NA,G	NA,T	NA,0.936508	NA,-0.0213408	NA,0.0175302	NA,0.650795	0.000258655	0.000517488
2	rs10941826	46396971	G,G	A,A	0.445328,0.483135	-0.0125613,-0.0249349	0.00397815,0.00855422	2.79837,2.44883	0.000258648	0.000516538
2	rs147899444	46286682	T,NA	C,NA	0.984095,NA	-0.0211096,NA	0.0158037,NA	0.7408,NA	0.000257462	0.00051509
2	rs117095150	45484628	NA,T	NA,C	NA,0.881944	NA,0.0200534	NA,0.0132476	NA,0.885743	0.000257005	0.000514182
2	rs12522771	45576786	T,T	C,C	0.988072,0.889881	0.0317054,0.0409675	0.0182119,0.0136555	1.08779,2.56878	0.000256828	0.000513477
2	rs80214949	46014237	NA,T	NA,A	NA,0.876984	NA,0.0198979	NA,0.0130145	NA,0.898641	0.000256563	0.000513295
2	rs117731490	45200838	NA,T	NA,A	NA,0.97619	NA,-0.00186892	NA,0.0280389	NA,0.0237158	0.000256396	0.000513004
2	rs114827084	46294163	A,NA	C,NA	0.980119,NA	-0.00349013,NA	0.0141639,NA	0.0940071,NA	0.0002561	0.000512399
2	rs141087627	45861286	NA,A	NA,G	NA,0.985119	NA,0.0296709	NA,0.0353055	NA,0.3972	0.000256053	0.000512287
2	rs191647443	44649957	A,NA	G,NA	0.992048,NA	0.0396098,NA	0.0222601,NA	1.12394,NA	0.000255791	0.000511745
2	rs117155192	44856554	NA,A	NA,G	NA,0.980159	NA,-0.0354974	NA,0.0306528	NA,0.607578	0.000255742	0.000511685
2	rs76866088	45463702	NA,C	NA,T	NA,0.90873	NA,0.0189069	NA,0.014843	NA,0.693067	0.00025515	0.000510467
2	rs146995798	46203756	NA,A	NA,G	NA,0.889881	NA,-0.017097	NA,0.0136555	NA,0.676626	0.000255057	0.000510268
2	rs71620200	46374802	T,NA	A,NA	0.888668,NA	0.00848164,NA	0.00628579,NA	0.751465,NA	0.000255021	0.000510188
2	rs71621960	46374820	G,NA	A,NA	0.888668,NA	0.00848164,NA	0.00628579,NA	0.751465,NA	0.000255021	0.000510188
2	rs117795863	44837954	NA,T	NA,C	NA,0.964286	NA,-0.0189759	NA,0.0230345	NA,0.387162	0.000254914	0.000510017
2	rs74774767	45990597	NA,G	NA,A	NA,0.87004	NA,-0.0175187	NA,0.0127124	NA,0.774226	0.000254859	0.000509865
2	rs531499624	45548751	NA,A	NA,T	NA,0.988095	NA,0.0310774	NA,0.0394133	NA,0.366123	0.000254275	0.000508735
2	rs561530775	45548760	NA,G	NA,A	NA,0.988095	NA,0.0310774	NA,0.0394133	NA,0.366123	0.000254275	0.000508735
2	rs541763388	45548754	NA,T	NA,C	NA,0.988095	NA,0.0310774	NA,0.0394133	NA,0.366123	0.000254275	0.000508735
2	rs111278737	45750595	T,T	A,A	0.957256,0.867063	0.0332536,0.0330358	0.00977441,0.0125908	3.17478,2.0607	0.000254254	0.000508106
2	rs10043876	46400054	G,G	A,A	0.445328,0.474206	-0.0124461,-0.025002	0.00397815,0.00856075	2.75539,2.45664	0.000253706	0.00050667
2	rs6895871	44896044	NA,G	NA,C	NA,0.042659	NA,-0.0027523	NA,0.0211526	NA,0.0474621	0.000253672	0.000507578
2	rs35287698	44990574	T,NA	C,NA	0.980119,NA	0.0383372,NA	0.0141639,NA	2.16774,NA	0.00025347	0.000507048
2	rs145932395	46081864	A,NA	G,NA	0.959245,NA	-0.0231607,NA	0.00999958,NA	1.6872,NA	0.000253405	0.000506914
2	rs117396593	45274484	NA,A	NA,G	NA,0.922619	NA,-0.0213209	NA,0.0159983	NA,0.738424	0.000253089	0.000506351
2	rs113352141	46038432	A,NA	G,NA	0.981113,NA	-0.0269778,NA	0.0145245,NA	1.19891,NA	0.000253019	0.000506278
2	rs150945071	45712047	NA,G	NA,A	NA,0.979167	NA,0.00424418	NA,0.0299292	NA,0.0519626	0.000252816	0.000505861
2	rs80209325	46204687	NA,C	NA,T	NA,0.950397	NA,0.00526482	NA,0.0196877	NA,0.102841	0.000252654	0.000505549
2	rs79498246	45491572	NA,T	NA,C	NA,0.97619	NA,-0.00344212	NA,0.0280389	NA,0.0446513	0.000252575	0.000505376
2	rs76500374	45112213	NA,A	NA,C	NA,0.875	NA,0.0217685	NA,0.0129254	NA,1.03551	0.000252475	0.000505127
2	rs78046426	45451232	T,NA	A,NA	0.964215,NA	0.0314351,NA	0.0106439,NA	2.50259,NA	0.000252403	0.000504874
2	rs201152532	45995412	NA,C	NA,T	NA,0.991071	NA,-0.00542373	NA,0.0454422	NA,0.043354	0.000252381	0.000504993
2	rs78492584	44661718	NA,A	NA,T	NA,0.945437	NA,0.021076	NA,0.0188207	NA,0.580397	0.000252236	0.000504665
2	rs117819982	45416615	NA,A	NA,G	NA,0.876984	NA,0.0194223	NA,0.0130145	NA,0.867728	0.000251992	0.000504157
2	rs150122291	44558020	NA,G	NA,C	NA,0.962302	NA,-0.0176162	NA,0.0224433	NA,0.364013	0.000251775	0.000503737
2	rs142370604	45238398	NA,T	NA,C	NA,0.927579	NA,-0.0218175	NA,0.0164929	NA,0.730752	0.000251748	0.000503671
2	rs58940531	44846602	NA,G	NA,A	NA,0.978175	NA,-0.0244266	NA,0.0292559	NA,0.39388	0.00025168	0.000503552
2	rs6451835	45928837	G,G	A,A	0.591451,0.52877	0.0232587,0.0303409	0.00402215,0.00856354	8.13352,3.40279	0.00025167	0.000526373
2	rs143512690	45051583	NA,T	NA,C	NA,0.980159	NA,0.00118667	NA,0.0306528	NA,0.0136229	0.000251138	0.000502511
2	rs138024273	46050364	NA,G	NA,A	NA,0.988095	NA,0.0299879	NA,0.0394133	NA,0.349943	0.000251084	0.000502351
2	rs13188585	46110711	C,C	T,T	0.689861,0.531746	0.0194734,0.0260899	0.00427445,0.00856664	5.28235,2.634	0.000251056	0.000501169
2	rs117644996	45038062	NA,A	NA,G	NA,0.988095	NA,0.0352935	NA,0.0394133	NA,0.431172	0.000250892	0.000501974
2	rs80225299	46165987	NA,G	NA,C	NA,0.918651	NA,-0.0166375	NA,0.0156369	NA,0.541612	0.000250868	0.000501902
2	rs180759899	44657243	NA,A	NA,T	NA,0.965278	NA,-0.018526	NA,0.0233493	NA,0.369035	0.000250579	0.000501345
2	rs142680180	45461261	A,NA	C,NA	0.960239,NA	0.0205267,NA	0.0101186,NA	1.37163,NA	0.000250377	0.00050085
2	rs117992198	44693881	NA,C	NA,T	NA,0.964286	NA,-0.0180205	NA,0.0230345	NA,0.362486	0.000250144	0.000500475
2	rs150293029	46085114	NA,A	NA,C	NA,0.980159	NA,-0.0336099	NA,0.0306528	NA,0.564041	0.00025	0.0005002
2	rs142739685	46349757	A,NA	T,NA	0.884692,NA	0.00641493,NA	0.00619033,NA	0.522777,NA	0.000249507	0.000499149
2	rs80230980	44754174	NA,T	NA,C	NA,0.980159	NA,-0.0264528	NA,0.0306528	NA,0.411004	0.000249294	0.000498774
2	rs11953028	46213475	T,T	A,A	0.66501,0.530754	0.0181948,0.0243287	0.00418899,0.00856557	4.85311,2.34609	0.00024916	0.000497382
2	rs34288063	45025097	T,NA	C,NA	0.980119,NA	0.0381308,NA	0.0141639,NA	2.14873,NA	0.000249146	0.0004984
2	rs4975954	46400296	C,C	T,T	0.446322,0.483135	-0.0124046,-0.0249401	0.00397729,0.00855422	2.74099,2.44967	0.000249084	0.000497449
2	rs181330521	44809157	NA,A	NA,G	NA,0.983135	NA,0.0268507	NA,0.0331973	NA,0.378183	0.000249051	0.000498297
2	rs62388184	46353241	G,G	C,C	0.970179,0.865079	0.0395191,0.0291493	0.0116239,0.0125123	3.17113,1.70281	0.000248852	0.000497284
2	rs4395641	44905343	NA,C	NA,A	NA,0.043651	NA,-0.00185491	NA,0.0209217	NA,0.0318194	0.000248579	0.000497387
2	rs75295438	45484550	NA,A	NA,G	NA,0.983135	NA,0.0314452	NA,0.0331973	NA,0.464041	0.000248347	0.000496884
2	rs74478101	44902503	NA,C	NA,T	NA,0.96627	NA,0.0257211	NA,0.023678	NA,0.556968	0.000248344	0.000496874
2	rs138368082	45578037	NA,C	NA,T	NA,0.991071	NA,0.0157426	NA,0.0454422	NA,0.137262	0.000248081	0.00049637
2	rs12517615	45366788	C,C	T,T	0.960239,0.885913	0.0360197,0.0345187	0.0101186,0.0134459	3.43041,1.98922	0.000247952	0.000495585
2	rs12515470	45367109	T,T	C,C	0.960239,0.885913	0.0360197,0.0345187	0.0101186,0.0134459	3.43041,1.98922	0.000247952	0.000495585
2	rs12188518	46087066	G,G	A,A	0.310139,0.481151	-0.0191288,-0.0275124	0.00427445,0.00855543	5.11714,2.88575	0.000247738	0.00049455
2	rs117375621	44727933	NA,A	NA,T	NA,0.964286	NA,-0.0174589	NA,0.0230345	NA,0.348253	0.000247568	0.000495323
2	rs116891726	46161427	NA,G	NA,A	NA,0.875992	NA,-0.0158687	NA,0.0129696	NA,0.655353	0.00024756	0.000495276
2	rs80312206	44821807	A,NA	T,NA	0.992048,NA	-0.0362354,NA	0.0222601,NA	0.984795,NA	0.000247469	0.000495084
2	rs28885449	45994205	A,A	G,G	0.59841,0.529762	0.0233832,0.0301457	0.00403319,0.00856454	8.17245,3.3647	0.000247279	0.000516174
2	rs4489075	46019005	T,T	G,G	0.59841,0.514881	0.0235184,0.0297663	0.00403319,0.00855314	8.25941,3.30006	0.000246821	0.000517414
2	rs77151373	44890888	NA,C	NA,T	NA,0.979167	NA,-0.00444857	NA,0.0299292	NA,0.0546098	0.000246645	0.000493496
2	rs139616689	46121875	NA,C	NA,T	NA,0.922619	NA,0.0197773	NA,0.0159983	NA,0.664781	0.000246539	0.000493257
2	rs76063574	45355331	NA,C	NA,T	NA,0.985119	NA,0.0318751	NA,0.0353055	NA,0.435792	0.000246459	0.000493112
2	rs150706907	45532067	NA,A	NA,G	NA,0.986111	NA,0.0096077	NA,0.0365264	NA,0.100988	0.000246301	0.000492819
2	rs148731796	45957754	T,NA	G,NA	0.967197,NA	0.0271585,NA	0.0111,NA	1.84113,NA	0.00024557	0.000491202
2	rs146933708	45790580	NA,A	NA,C	NA,0.791667	NA,0.0171753	NA,0.0105257	NA,0.988291	0.000245509	0.000491175
2	rs137950146	45790588	NA,A	NA,G	NA,0.791667	NA,0.0171753	NA,0.0105257	NA,0.988291	0.000245509	0.000491175
2	rs140644452	45242009	NA,C	NA,G	NA,0.982143	NA,0.024851	NA,0.0322783	NA,0.355208	0.000245192	0.000490581
2	rs35163964	45904962	C,C	T,T	0.597416,0.52877	0.0235195,0.0300233	0.00403156,0.00856354	8.26627,3.34199	0.000245165	0.000516813
2	rs12516996	45362180	T,T	A,A	0.960239,0.885913	0.0358676,0.0346298	0.0101186,0.0134459	3.4056,1.99958	0.000245043	0.000489773
2	rs139872748	45627499	NA,A	NA,C	NA,0.991071	NA,0.0115979	NA,0.0454422	NA,0.0976975	0.000245042	0.000490292
2	rs191828667	45483057	NA,A	NA,C	NA,0.977182	NA,0.00923322	NA,0.0286274	NA,0.12665	0.000244998	0.00049021
2	rs10043248	46026032	C,C	T,T	0.555666,0.516865	0.02209,0.0296539	0.00397904,0.00855422	7.54809,3.27809	0.000244912	0.000494467
2	rs144806612	45359844	NA,G	NA,C	NA,0.982143	NA,-0.00269579	NA,0.0322783	NA,0.0299134	0.000244761	0.000489735
2	rs117362615	45934798	NA,T	NA,C	NA,0.956349	NA,-0.0130535	NA,0.0209218	NA,0.273533	0.000244715	0.000489611
2	rs11959541	46213462	T,T	C,C	0.66501,0.530754	0.0181538,0.0243287	0.00418899,0.00856557	4.8338,2.34609	0.000244652	0.000488389
2	rs11953025	46213456	T,T	A,A	0.66501,0.530754	0.0181538,0.0243287	0.00418899,0.00856557	4.8338,2.34609	0.000244652	0.000488389
2	rs375736520	46392578	NA,A	NA,T	NA,0.916667	NA,-0.0154668	NA,0.0154664	NA,0.498534	0.000244616	0.000489401
2	rs150075388	45675798	NA,G	NA,T	NA,0.980159	NA,0.0243056	NA,0.0306528	NA,0.368742	0.000244612	0.000489418
2	rs143594789	45980280	NA,G	NA,A	NA,0.983135	NA,-0.00274133	NA,0.0331973	NA,0.0295658	0.000244605	0.000489428
2	rs146426223	44527623	NA,C	NA,A	NA,0.96131	NA,-0.0163563	NA,0.0221651	NA,0.336717	0.000244582	0.00048935
2	rs145878232	45985094	NA,G	NA,C	NA,0.983135	NA,-0.00272488	NA,0.0331973	NA,0.0293826	0.000244559	0.000489335
2	rs7444405	45915475	A,A	T,T	0.592445,0.52877	0.023346,0.029971	0.00402367,0.00856354	8.18399,3.33204	0.000244555	0.000512001
2	rs118001832	45793599	NA,T	NA,C	NA,0.876984	NA,-0.0160077	NA,0.0130145	NA,0.660149	0.000244344	0.000488846
2	rs75846016	45385306	T,T	G,G	0.960239,0.886905	0.0361433,0.0343175	0.0101186,0.0134972	3.45064,1.95844	0.000244296	0.00048828
2	rs13362078	46013453	C,C	G,G	0.597416,0.517857	0.0235537,0.0296002	0.00403156,0.00855481	8.2884,3.26757	0.000244102	0.000511945
2	rs11949119	46246155	T,T	C,C	0.970179,0.871032	0.0393214,0.0293398	0.0116239,0.012754	3.14418,1.66912	0.000244011	0.000487615
2	rs9686580	46114611	C,C	T,T	0.310139,0.468254	-0.0194302,-0.0259913	0.00427445,0.00856664	5.26151,2.6174	0.000243941	0.000486975
2	rs139395014	44754691	NA,A	NA,G	NA,0.964286	NA,-0.0165414	NA,0.0230345	NA,0.325427	0.000243708	0.000487604
2	rs117838529	46336238	NA,A	NA,C	NA,0.871032	NA,-0.015607	NA,0.012754	NA,0.655478	0.000243645	0.000487446
2	rs76290736	45421618	NA,G	NA,A	NA,0.985119	NA,0.0235154	NA,0.0353055	NA,0.296385	0.000243397	0.000486979
2	rs140666979	45216377	NA,G	NA,A	NA,0.988095	NA,0.0323169	NA,0.0394133	NA,0.384844	0.000243298	0.000486784
2	rs62367555	45365071	G,G	A,A	0.960239,0.885913	0.0358188,0.0346298	0.0101186,0.0134459	3.39764,1.99958	0.000243277	0.000486244
2	rs142730899	46121403	NA,G	NA,A	NA,0.874008	NA,0.0188192	NA,0.0128817	NA,0.841527	0.000243268	0.000486709
2	rs116896607	46217503	NA,C	NA,T	NA,0.873016	NA,-0.0155145	NA,0.0128386	NA,0.644199	0.000243112	0.000486382
2	rs4629609	45747938	C,C	A,A	0.577535,0.520833	0.0247532,0.0303238	0.00400272,0.00855678	9.20442,3.40412	0.00024284	0.000685333
2	rs146650857	45478752	A,NA	C,NA	0.978131,NA	0.0300909,NA	0.0135185,NA	1.58468,NA	0.000242839	0.000485932
2	rs75223439	45940729	NA,T	NA,A	NA,0.956349	NA,-0.0125686	NA,0.0209218	NA,0.261209	0.000242597	0.000485375
2	rs8185248	46398959	G,G	A,A	0.445328,0.474206	-0.0123679,-0.024912	0.00397815,0.00856075	2.72642,2.44201	0.000242581	0.000484466
2	rs80184858	45000917	NA,A	NA,G	NA,0.849206	NA,0.0155697	NA,0.0119455	NA,0.715703	0.000242346	0.000484869
2	rs34186466	46115901	C,C	G,G	0.688867,0.531746	0.0193705,0.0257511	0.0042707,0.00856664	5.24095,2.57719	0.000242213	0.00048353
2	rs138568089	45318211	NA,T	NA,C	NA,0.925595	NA,-0.00984363	NA,0.0162889	NA,0.263098	0.000242203	0.000484591
2	rs75207879	45590669	NA,C	NA,T	NA,0.923611	NA,-0.0161591	NA,0.0160932	NA,0.501229	0.000241742	0.000483654
2	rs35730142	45927555	G,G	A,A	0.592445,0.52877	0.0232214,0.0301951	0.00402367,0.00856354	8.10394,3.37482	0.000241535	0.000504005
2	rs144504715	45802305	NA,A	NA,C	NA,0.979167	NA,-0.0298936	NA,0.0299292	NA,0.497727	0.000241478	0.000483152
2	rs7709262	45342044	G,G	A,A	0.806163,0.537698	0.0302413,0.0330009	0.00500161,0.00857375	8.82915,3.92603	0.000241361	0.000914581
2	rs78052972	45334054	NA,A	NA,G	NA,0.980159	NA,-0.000695958	NA,0.0306528	NA,0.00793896	0.00024129	0.000482786
2	rs16902197	45644658	NA,C	NA,T	NA,0.923611	NA,0.00422903	NA,0.0160932	NA,0.100881	0.000241212	0.000482658
2	rs34040576	46005698	G,G	T,T	0.597416,0.525794	0.0232577,0.0299883	0.00403156,0.00856075	8.09809,3.33719	0.000241136	0.000499929
2	rs140788239	46221285	NA,C	NA,G	NA,0.873016	NA,-0.015273	NA,0.0128386	NA,0.630418	0.000241079	0.000482318
2	rs77167824	46109850	T,T	C,C	0.689861,0.531746	0.0193875,0.0260385	0.00427445,0.00856664	5.24095,2.62535	0.000240904	0.000480916
2	rs4357046	46106331	C,C	T,T	0.689861,0.530754	0.0192566,0.0265677	0.00427445,0.00856557	5.1781,2.71574	0.000240541	0.000480192
2	rs58853822	44878036	NA,T	NA,A	NA,0.980159	NA,-0.0233829	NA,0.0306528	NA,0.35109	0.000240351	0.000480888
2	rs7714713	46114117	G,G	A,A	0.310139,0.47123	-0.0193848,-0.0259357	0.00427445,0.00856354	5.23963,2.60965	0.000240211	0.000479536
2	rs61182003	45982656	G,NA	A,NA	0.989066,NA	0.047356,NA	0.0190121,NA	1.89469,NA	0.000240211	0.000480541
2	rs189067717	44594078	NA,G	NA,C	NA,0.988095	NA,0.00669975	NA,0.0394133	NA,0.0629737	0.00023994	0.000480093
2	rs181383140	46230647	NA,A	NA,C	NA,0.991071	NA,-0.00233568	NA,0.0454422	NA,0.0181779	0.000239839	0.000479893
2	rs149362951	44938392	NA,A	NA,T	NA,0.827381	NA,-0.00847526	NA,0.0113111	NA,0.343245	0.000239837	0.000479905
2	rs115821288	46120443	C,NA	T,NA	0.961233,NA	-0.0231993,NA	0.0102422,NA	1.62878,NA	0.000239791	0.000479687
2	rs117715261	45846206	NA,A	NA,C	NA,0.90873	NA,-0.0140198	NA,0.014843	NA,0.462315	0.000239635	0.000479439
2	rs143285294	46167503	NA,G	NA,T	NA,0.946429	NA,0.00219248	NA,0.0189842	NA,0.041887	0.00023962	0.000479463
2	rs189703916	45523285	NA,C	NA,T	NA,0.981151	NA,0.0220573	NA,0.0314332	NA,0.316183	0.000239445	0.000479081
2	rs149952297	45152662	NA,A	NA,G	NA,0.983135	NA,0.0250167	NA,0.0331973	NA,0.345724	0.000239391	0.000478977
2	rs11958516	46202997	G,G	T,T	0.66501,0.530754	0.0180219,0.0247117	0.00418899,0.00856557	4.77186,2.40738	0.000239365	0.000477839
2	rs7702731	44914285	G,G	A,A	0.311133,0.491071	-0.0264503,0.00201701	0.0042707,0.00855071	9.23011,0.0896319	0.000239063	0.000498144
2	rs78067946	45800138	NA,A	NA,G	NA,0.925595	NA,0.00298895	NA,0.0162889	NA,0.0683343	0.000238875	0.000477977
2	rs77951506	44542783	NA,C	NA,T	NA,0.982143	NA,-0.0213314	NA,0.0322783	NA,0.293536	0.00023885	0.000477889
2	rs147028068	45980900	NA,A	NA,C	NA,0.988095	NA,0.0226197	NA,0.0394133	NA,0.247162	0.000238549	0.000477283
2	rs117486629	45161910	NA,A	NA,G	NA,0.988095	NA,0.0300615	NA,0.0394133	NA,0.351028	0.000238545	0.000477279
2	rs10062508	45961866	A,A	T,T	0.596421,0.537698	0.0234875,0.0297884	0.00402994,0.00857375	8.25174,3.29069	0.000238518	0.000499773
2	rs7293346	46204088	G,G	T,T	0.66501,0.530754	0.0180219,0.0246652	0.00418899,0.00856557	4.77186,2.39988	0.000238335	0.000475785
2	rs8188239	46204427	A,A	G,G	0.66501,0.530754	0.0180219,0.0246652	0.00418899,0.00856557	4.77186,2.39988	0.000238335	0.000475785
2	rs149456059	45921718	NA,A	NA,G	NA,0.956349	NA,-0.0114434	NA,0.0209218	NA,0.233285	0.000238214	0.00047661
2	rs116873697	45790075	NA,A	NA,T	NA,0.978175	NA,-0.00248438	NA,0.0292559	NA,0.0304322	0.000238178	0.000476567
2	rs142328069	45740382	NA,A	NA,C	NA,0.980159	NA,-0.0296054	NA,0.0306528	NA,0.476087	0.000238071	0.000476336
2	rs147534413	45976263	C,NA	A,NA	0.976143,NA	0.00784996,NA	0.0129561,NA	0.26393,NA	0.000237963	0.000476206
2	rs7725537	45927293	G,G	A,A	0.592445,0.52877	0.0231798,0.0301951	0.00402367,0.00856354	8.07737,3.37482	0.000237864	0.000495554
2	rs74803377	45032718	NA,A	NA,G	NA,0.872024	NA,0.0189961	NA,0.012796	NA,0.861166	0.000237696	0.000475572
2	rs13189439	46232484	G,G	A,A	0.672962,0.427579	0.0186934,0.0204908	0.00421449,0.00864047	5.0369,1.75162	0.000237642	0.000474477
2	rs147863075	45484607	NA,A	NA,C	NA,0.992063	NA,-0.0243954	NA,0.0481747	NA,0.212838	0.000237533	0.00047526
2	rs35173943	45904548	G,NA	A,NA	0.982107,NA	-0.0289247,NA	0.014915,NA	1.28013,NA	0.000237357	0.000474943
2	rs117314001	45751455	NA,T	NA,C	NA,0.982143	NA,-0.00421702	NA,0.0322783	NA,0.0476651	0.000237289	0.000474784
2	rs117500988	46179180	NA,T	NA,G	NA,0.975198	NA,-0.00495858	NA,0.0274863	NA,0.0671017	0.000237205	0.000474611
2	rs141021418	46106071	NA,T	NA,A	NA,0.981151	NA,0.0222669	NA,0.0314332	NA,0.319933	0.000237113	0.000474419
2	rs4274988	45926441	G,G	A,A	0.591451,0.52877	0.0232126,0.0301951	0.00402215,0.00856354	8.10394,3.37482	0.000237007	0.000495063
2	rs6451843	45946785	C,C	T,T	0.584493,0.521825	0.0235911,0.0311996	0.004012,0.00855751	8.38728,3.57433	0.00023695	0.000529174
2	rs62388185	46353260	G,G	A,A	0.970179,0.865079	0.0397226,0.0283049	0.0116239,0.0125123	3.19901,1.6255	0.000236694	0.000472998
2	rs7714540	46113931	A,A	C,C	0.310139,0.468254	-0.0193435,-0.026042	0.00427445,0.00856664	5.21978,2.62593	0.000236664	0.000472456
2	rs4569881	46011769	C,C	T,T	0.596421,0.516865	0.0235846,0.0291434	0.00402994,0.00855422	8.31454,3.1824	0.000236501	0.000494857
2	rs145293565	44809408	NA,A	NA,T	NA,0.988095	NA,-0.0195955	NA,0.0394133	NA,0.208265	0.000236466	0.000473122
2	rs141902044	45485335	T,NA	C,NA	0.978131,NA	0.0297406,NA	0.0135185,NA	1.55584,NA	0.000235773	0.000471793
2	rs117965403	46308833	NA,G	NA,A	NA,0.968254	NA,-0.0145344	NA,0.0243817	NA,0.258774	0.00023573	0.000471649
2	rs79756396	44603422	NA,A	NA,T	NA,0.800595	NA,-0.00468023	NA,0.0106986	NA,0.179288	0.000235685	0.000471589
2	rs143860384	45679825	NA,C	NA,A	NA,0.980159	NA,0.020871	NA,0.0306528	NA,0.304566	0.00023567	0.000471531
2	rs140404271	45042938	NA,T	NA,C	NA,0.973214	NA,-0.00218538	NA,0.0264757	NA,0.0295531	0.000235644	0.000471499
2	rs8175436	46401185	T,T	C,C	0.444334,0.474206	-0.0121538,-0.0249599	0.00397904,0.00856075	2.64693,2.4498	0.000235598	0.000470527
2	rs4975910	46294799	NA,T	NA,G	NA,0.146825	NA,-0.0165199	NA,0.0120777	NA,0.766056	0.000235581	0.000471334
2	rs185728853	46349795	NA,A	NA,G	NA,0.990079	NA,0.00632977	NA,0.0431319	NA,0.0538788	0.000235423	0.000471047
2	rs13360955	46005944	A,A	G,G	0.597416,0.525794	0.0232129,0.0299368	0.00403156,0.00856075	8.06947,3.3274	0.00023535	0.00048707
2	rs80200339	45064390	NA,G	NA,T	NA,0.869048	NA,0.0182195	NA,0.0126714	NA,0.822523	0.000235274	0.000470728
2	rs139211895	45152206	NA,T	NA,C	NA,0.936508	NA,-0.0166601	NA,0.0175302	NA,0.466067	0.000235264	0.000470711
2	rs140052418	46181189	NA,C	NA,T	NA,0.920635	NA,-0.0147351	NA,0.0158141	NA,0.454131	0.000235136	0.000470445
2	rs146472958	46106068	NA,T	NA,C	NA,0.962302	NA,0.000357645	NA,0.0224433	NA,0.0055571	0.000235118	0.000470444
2	rs191141099	45838077	NA,G	NA,A	NA,0.979167	NA,0.00189041	NA,0.0299292	NA,0.0224424	0.000234977	0.000470163
2	rs142427110	46394371	A,NA	G,NA	0.870775,NA	-0.00387444,NA	0.00589404,NA	0.291616,NA	0.000234835	0.000470045
2	rs139146356	44652503	NA,T	NA,C	NA,0.947421	NA,0.0166706	NA,0.0191524	NA,0.415588	0.000234706	0.000469603
2	rs74436539	44513632	NA,A	NA,G	NA,0.982143	NA,-0.0194056	NA,0.0322783	NA,0.26145	0.000234701	0.000469592
2	rs62372631	46296313	A,A	G,G	0.970179,0.87004	0.0390277,0.0294668	0.0116239,0.0127124	3.10436,1.68926	0.000234367	0.000468351
2	rs376364151	45746038	NA,T	NA,C	NA,0.992063	NA,-0.0217278	NA,0.0481747	NA,0.18577	0.000234308	0.00046881
2	rs79745020	44872566	NA,G	NA,T	NA,0.981151	NA,-0.0217195	NA,0.0314332	NA,0.310174	0.000234139	0.000468462
2	rs142072434	46074659	NA,A	NA,G	NA,0.983135	NA,-0.022912	NA,0.0331973	NA,0.309731	0.000233832	0.000467853
2	rs150903484	44576310	NA,A	NA,G	NA,0.935516	NA,-0.00618231	NA,0.0174041	NA,0.141208	0.000233595	0.000467401
2	rs76651943	46293139	NA,T	NA,C	NA,0.876984	NA,-0.0143865	NA,0.0130145	NA,0.570287	0.000233588	0.000467345
2	rs147467476	45943327	NA,A	NA,T	NA,0.962302	NA,-0.0173451	NA,0.0224433	NA,0.356926	0.000233559	0.000467301
2	rs77658617	46350853	A,A	G,G	0.970179,0.865079	0.0396558,0.0282595	0.0116239,0.0125123	3.18985,1.62139	0.000233529	0.000466677
2	rs79588845	44651778	NA,T	NA,C	NA,0.946429	NA,0.0165751	NA,0.0189842	NA,0.417244	0.000233377	0.000466944
2	rs77616869	44629753	NA,C	NA,T	NA,0.941468	NA,0.0139241	NA,0.0182098	NA,0.352147	0.000233313	0.00046682
2	rs116766741	45332212	G,NA	A,NA	0.957256,NA	0.0202373,NA	0.00977441,NA	1.41554,NA	0.000233313	0.00046675
2	rs77165557	44652895	NA,T	NA,C	NA,0.946429	NA,0.0165242	NA,0.0189842	NA,0.415588	0.000233224	0.000466639
2	rs114598693	46136935	G,NA	A,NA	0.981113,NA	0.0246324,NA	0.0145245,NA	1.04623,NA	0.000233223	0.000466561
2	rs201599743	46317930	NA,A	NA,G	NA,0.964286	NA,-5.10692e-05	NA,0.0230345	NA,0.000768933	0.000233204	0.000466612
2	rs61133325	44628810	NA,C	NA,G	NA,0.941468	NA,0.0138745	NA,0.0182098	NA,0.350564	0.000233159	0.000466512
2	rs142860675	45194681	NA,G	NA,A	NA,0.985119	NA,-0.00508443	NA,0.0353055	NA,0.052816	0.000233125	0.000466444
2	rs4573007	44654191	NA,T	NA,C	NA,0.946429	NA,0.0164784	NA,0.0189842	NA,0.414099	0.000233089	0.000466368
2	rs75256527	44723054	NA,T	NA,C	NA,0.875992	NA,0.0160072	NA,0.0129696	NA,0.663284	0.000232945	0.000466073
2	rs3885701	44588581	NA,T	NA,A	NA,0.800595	NA,-0.00519358	NA,0.0106986	NA,0.202482	0.00023279	0.000465794
2	rs181621266	45806200	NA,C	NA,T	NA,0.985119	NA,0.0255792	NA,0.0353055	NA,0.329056	0.000232653	0.000465495
2	rs149874411	44945125	NA,G	NA,A	NA,0.960318	NA,-0.00448359	NA,0.0218976	NA,0.0768776	0.000232652	0.000465514
2	rs78098328	44725795	C,NA	G,NA	0.960239,NA	-0.0215143,NA	0.0101186,NA	1.47515,NA	0.000232589	0.000465322
2	rs8185319	46265122	A,A	G,G	0.970179,0.872024	0.0389298,0.0297591	0.0116239,0.012796	3.09115,1.69817	0.000232585	0.00046479
2	rs4331910	44654437	NA,G	NA,A	NA,0.946429	NA,0.0162837	NA,0.0189842	NA,0.407789	0.000232527	0.000465244
2	rs78464865	44651426	NA,G	NA,A	NA,0.946429	NA,0.0162801	NA,0.0189842	NA,0.407674	0.000232517	0.000465224
2	rs77432450	46038472	NA,A	NA,T	NA,0.984127	NA,0.0160999	NA,0.0342017	NA,0.195295	0.000232516	0.000465216
2	rs138723986	46198059	C,NA	G,NA	0.919483,NA	-0.0154802,NA	0.00726648,NA	1.47962,NA	0.000232418	0.000464924
2	rs117945829	44657118	NA,C	NA,A	NA,0.946429	NA,0.0162293	NA,0.0189842	NA,0.406033	0.000232374	0.000464939
2	rs2589162	45655893	G,G	A,A	0.581511,0.536706	0.0245083,0.0287932	0.00400792,0.00857248	9.01518,3.10634	0.000232311	0.000541404
2	rs147638445	45443329	NA,G	NA,T	NA,0.985119	NA,0.00097878	NA,0.0353055	NA,0.00971312	0.000232269	0.000464746
2	rs75389533	45842948	NA,C	NA,T	NA,0.986111	NA,0.01902	NA,0.0365264	NA,0.219998	0.000232258	0.000464702
2	rs150399042	45329575	NA,T	NA,A	NA,0.990079	NA,0.00487042	NA,0.0431319	NA,0.0409135	0.000232243	0.000464692
2	rs187251173	44932836	NA,A	NA,G	NA,0.96627	NA,-0.0187984	NA,0.023678	NA,0.369325	0.000232241	0.000464672
2	rs188620490	45121563	NA,T	NA,C	NA,0.959325	NA,0.0110348	NA,0.0216401	NA,0.214596	0.000232199	0.000464605
2	rs193103955	45838246	NA,A	NA,G	NA,0.979167	NA,0.00337986	NA,0.0299292	NA,0.0409169	0.000232112	0.00046443
2	rs74407696	44658099	NA,A	NA,T	NA,0.946429	NA,0.0161327	NA,0.0189842	NA,0.402922	0.000232108	0.000464406
2	rs77859579	44658785	NA,A	NA,T	NA,0.946429	NA,0.0161327	NA,0.0189842	NA,0.402922	0.000232108	0.000464406
2	rs117373408	44975381	NA,A	NA,G	NA,0.933532	NA,0.0104422	NA,0.0171606	NA,0.265315	0.000232079	0.000464349
2	rs187626379	46129877	NA,A	NA,C	NA,0.963294	NA,-0.000990709	NA,0.0227328	NA,0.0153652	0.000232076	0.000464358
2	rs74552215	44656833	NA,G	NA,A	NA,0.946429	NA,0.016091	NA,0.0189842	NA,0.401581	0.000231995	0.00046418
2	rs8185137	46208805	C,C	A,A	0.970179,0.872024	0.0392141,0.0293146	0.0116239,0.012796	3.1296,1.6582	0.000231945	0.000463512
2	rs148080297	46132204	NA,G	NA,A	NA,0.963294	NA,-0.00108126	NA,0.0227328	NA,0.016796	0.000231872	0.00046395
2	rs145241937	45118571	A,NA	G,NA	0.967197,NA	0.000388307,NA	0.0111,NA	0.0122919,NA	0.000231862	0.00046393
2	rs13165909	46034363	A,A	G,G	0.694831,0.527778	0.0179886,0.0293158	0.00429368,0.00856258	4.5536,3.2092	0.000231848	0.000462871
2	rs78829159	44935845	NA,T	NA,C	NA,0.850198	NA,0.0116759	NA,0.011978	NA,0.481918	0.000231827	0.000463837
2	rs61261601	44654078	NA,C	NA,T	NA,0.946429	NA,0.0160269	NA,0.0189842	NA,0.399522	0.000231823	0.000463836
2	rs190572196	46343030	T,NA	G,NA	0.983101,NA	0.0375772,NA	0.0153396,NA	1.84471,NA	0.000231788	0.000463583
2	rs79881187	45286708	NA,T	NA,C	NA,0.967262	NA,-0.0104316	NA,0.0240217	NA,0.177765	0.000231785	0.000463764
2	rs75382491	44659819	NA,G	NA,A	NA,0.946429	NA,0.0159854	NA,0.0189842	NA,0.398191	0.000231713	0.000463616
2	rs117662954	44853998	NA,T	NA,A	NA,0.850198	NA,0.00617777	NA,0.011978	NA,0.217512	0.000231539	0.000463288
2	rs79844943	45860571	NA,A	NA,T	NA,0.979167	NA,0.00379311	NA,0.0299292	NA,0.0461681	0.000231419	0.000463042
2	rs71621979	46401485	A,NA	G,NA	0.883698,NA	0.00808148,NA	0.00616728,NA	0.721091,NA	0.000231302	0.000462742
2	rs4464708	44640791	NA,A	NA,G	NA,0.941468	NA,0.0132211	NA,0.0182098	NA,0.329929	0.000231289	0.00046277
2	rs79969269	44643195	NA,A	NA,C	NA,0.941468	NA,0.0132211	NA,0.0182098	NA,0.329929	0.000231289	0.00046277
2	rs76561928	44643090	NA,C	NA,A	NA,0.941468	NA,0.0132211	NA,0.0182098	NA,0.329929	0.000231289	0.00046277
2	rs78886986	44642998	NA,T	NA,C	NA,0.941468	NA,0.0131713	NA,0.0182098	NA,0.328375	0.000231158	0.00046251
2	rs78722740	44875025	NA,T	NA,A	NA,0.933532	NA,0.000472592	NA,0.0171606	NA,0.00964806	0.000231052	0.000462304
2	rs3935185	44640279	NA,G	NA,A	NA,0.941468	NA,0.0131265	NA,0.0182098	NA,0.326978	0.000231042	0.000462278
2	rs185776504	45230105	NA,A	NA,G	NA,0.988095	NA,-0.00184376	NA,0.0394133	NA,0.0165143	0.000230922	0.000462047
2	rs78729108	44639748	NA,T	NA,C	NA,0.941468	NA,0.0130768	NA,0.0182098	NA,0.325429	0.000230915	0.000462023
2	rs117084256	44663571	NA,A	NA,G	NA,0.946429	NA,0.015549	NA,0.0189842	NA,0.384302	0.000230623	0.000461437
2	rs10061974	46213326	G,G	A,A	0.66501,0.530754	0.0180219,0.0243185	0.00418899,0.00856557	4.77186,2.34447	0.000230609	0.000460372
2	rs10076982	46213311	A,A	G,G	0.66501,0.530754	0.0180219,0.0243185	0.00418899,0.00856557	4.77186,2.34447	0.000230609	0.000460372
2	rs187152126	45932122	NA,A	NA,G	NA,0.979167	NA,-0.0248271	NA,0.0299292	NA,0.390612	0.000230583	0.000461358
2	rs7293516	46261143	T,T	C,C	0.66501,0.426587	0.0180219,0.0207129	0.00418899,0.00864302	4.77186,1.78112	0.000230563	0.000460329
2	rs145370387	45214374	NA,G	NA,A	NA,0.988095	NA,0.0086102	NA,0.0394133	NA,0.0824571	0.000230539	0.000461281
2	rs149821933	46143327	NA,T	NA,G	NA,0.963294	NA,-0.00172595	NA,0.0227328	NA,0.0271124	0.000230525	0.000461253
2	rs182048645	44636983	NA,T	NA,C	NA,0.941468	NA,0.0128828	NA,0.0182098	NA,0.319413	0.000230435	0.000461063
2	rs74930300	44635849	NA,A	NA,G	NA,0.941468	NA,0.0128828	NA,0.0182098	NA,0.319413	0.000230435	0.000461063
2	rs112919244	45988395	NA,A	NA,T	NA,0.861111	NA,-0.0133179	NA,0.0123606	NA,0.550859	0.000230393	0.00046096
2	rs572887812	45695116	NA,A	NA,G	NA,0.991071	NA,-0.0121808	NA,0.0454422	NA,0.10311	0.000230382	0.000460954
2	rs74796084	44644337	NA,T	NA,C	NA,0.941468	NA,0.012833	NA,0.0182098	NA,0.317877	0.000230317	0.000460826
2	rs76096914	44642568	NA,C	NA,T	NA,0.941468	NA,0.012833	NA,0.0182098	NA,0.317877	0.000230317	0.000460826
2	rs77843367	44644527	NA,T	NA,C	NA,0.941468	NA,0.012833	NA,0.0182098	NA,0.317877	0.000230317	0.000460826
2	rs78985332	44643020	NA,C	NA,T	NA,0.941468	NA,0.012833	NA,0.0182098	NA,0.317877	0.000230317	0.000460826
2	rs113390753	44641444	NA,A	NA,G	NA,0.941468	NA,0.0128174	NA,0.0182098	NA,0.317394	0.000230279	0.000460752
2	rs76246456	44641565	NA,A	NA,G	NA,0.941468	NA,0.0128174	NA,0.0182098	NA,0.317394	0.000230279	0.000460752
2	rs12109801	44642471	NA,C	NA,G	NA,0.941468	NA,0.0128174	NA,0.0182098	NA,0.317394	0.000230279	0.000460752
2	rs10059350	46035901	T,T	A,A	0.694831,0.527778	0.0179886,0.0292695	0.00429368,0.00856258	4.5536,3.20057	0.000230254	0.000459689
2	rs12054804	44962484	NA,C	NA,T	NA,0.978175	NA,-0.016782	NA,0.0292559	NA,0.247015	0.000230228	0.000460646
2	rs77921356	44645115	NA,T	NA,G	NA,0.941468	NA,0.0127833	NA,0.0182098	NA,0.316343	0.000230199	0.000460591
2	rs78118130	44645607	NA,C	NA,T	NA,0.941468	NA,0.0127833	NA,0.0182098	NA,0.316343	0.000230199	0.000460591
2	rs58586143	44647190	NA,A	NA,C	NA,0.941468	NA,0.0127833	NA,0.0182098	NA,0.316343	0.000230199	0.000460591
2	rs77192059	44644870	NA,A	NA,G	NA,0.941468	NA,0.0127833	NA,0.0182098	NA,0.316343	0.000230199	0.000460591
2	rs117759674	44975206	NA,A	NA,G	NA,0.852183	NA,0.012943	NA,0.0120441	NA,0.54892	0.000230192	0.000460566
2	rs77475077	45621911	NA,C	NA,T	NA,0.984127	NA,0.0226855	NA,0.0342017	NA,0.294866	0.000230153	0.000460495
2	rs112128194	46270289	A,A	T,T	0.970179,0.872024	0.0385774,0.0301417	0.0116239,0.012796	3.04381,1.73294	0.000230149	0.000459924
2	rs79095183	45954901	NA,T	NA,A	NA,0.986111	NA,0.0171909	NA,0.0365264	NA,0.195251	0.000230005	0.000460197
2	rs74922167	45014323	NA,A	NA,G	NA,0.981151	NA,0.0081385	NA,0.0314332	NA,0.0992497	0.000229987	0.000460171
2	rs4569880	46011475	C,C	T,T	0.596421,0.514881	0.0235443,0.0291397	0.00402994,0.00855314	8.2884,3.1824	0.000229962	0.000480721
2	rs76910127	44658750	NA,G	NA,A	NA,0.946429	NA,0.0152441	NA,0.0189842	NA,0.374708	0.000229933	0.000460057
2	rs76665981	44627642	NA,T	NA,C	NA,0.804563	NA,-0.00597679	NA,0.01078	NA,0.237109	0.00022987	0.000459948
2	rs368551691	46363080	NA,T	NA,G	NA,0.900794	NA,-0.0136767	NA,0.0142995	NA,0.469997	0.000229826	0.000459829
2	rs143183438	46010467	NA,T	NA,A	NA,0.985119	NA,0.0162392	NA,0.0353055	NA,0.190074	0.000229806	0.000459798
2	rs6867402	45723636	T,T	A,A	0.957256,0.867063	0.0322481,0.033431	0.00977441,0.0125908	3.01347,2.10092	0.000229795	0.000459242
2	rs62367550	45352387	T,T	G,G	0.960239,0.886905	0.035569,0.0344626	0.0101186,0.0134972	3.35715,1.97183	0.000229781	0.000459281
2	rs57393653	44638125	NA,T	NA,A	NA,0.941468	NA,0.0125894	NA,0.0182098	NA,0.310387	0.000229758	0.000459709
2	rs76483146	44881955	NA,A	NA,G	NA,0.85119	NA,0.0109588	NA,0.0120109	NA,0.441825	0.000229664	0.000459512
2	rs141817936	46337762	NA,G	NA,A	NA,0.965278	NA,0.00174086	NA,0.0233493	NA,0.0266104	0.000229639	0.000459478
2	rs139976515	45837649	NA,A	NA,C	NA,0.939484	NA,0.00502711	NA,0.0179277	NA,0.108372	0.000229622	0.00045945
2	rs78458852	44665965	NA,T	NA,C	NA,0.946429	NA,0.0150971	NA,0.0189842	NA,0.370109	0.000229621	0.000459432
2	rs372995748	46366481	NA,A	NA,G	NA,0.990079	NA,0.00140584	NA,0.0431319	NA,0.0114418	0.000229511	0.000459218
2	rs1501359	45337972	C,C	T,T	0.960239,0.887897	0.035314,0.0347077	0.0101186,0.0135492	3.31606,1.98218	0.000229494	0.000458714
2	rs57535568	44667356	NA,C	NA,T	NA,0.831349	NA,-0.0140829	NA,0.0114161	NA,0.66284	0.000229409	0.000458999
2	rs117906573	45452950	NA,G	NA,A	NA,0.985119	NA,0.00321413	NA,0.0353055	NA,0.0327035	0.000229401	0.000459004
2	rs78841023	44631172	NA,C	NA,T	NA,0.941468	NA,0.0124006	NA,0.0182098	NA,0.304622	0.000229353	0.000458898
2	rs147450333	44668656	NA,T	NA,C	NA,0.945437	NA,0.0147378	NA,0.0188207	NA,0.362921	0.000229295	0.00045878
2	rs78707394	46348403	C,C	T,T	0.970179,0.865079	0.0395531,0.0282141	0.0116239,0.0125123	3.17578,1.61729	0.000229266	0.000458162
2	rs75317876	44635814	NA,A	NA,G	NA,0.941468	NA,0.0123509	NA,0.0182098	NA,0.303112	0.00022925	0.000458693
2	rs116901715	44808024	NA,T	NA,A	NA,0.919643	NA,-0.0131906	NA,0.0157247	NA,0.396255	0.000229249	0.000458685
2	rs79742323	44667256	NA,A	NA,G	NA,0.946429	NA,0.0149114	NA,0.0189842	NA,0.364332	0.000229245	0.000458681
2	rs148793370	44544688	NA,G	NA,A	NA,0.992063	NA,0.0169917	NA,0.0481747	NA,0.140078	0.000229209	0.000458608
2	rs3923826	45072777	T,NA	G,NA	0.889662,NA	-0.0189688,NA	0.00631051,NA	2.5771,NA	0.000229202	0.000458501
2	rs142593267	46198447	NA,T	NA,C	NA,0.96627	NA,-0.00408814	NA,0.023678	NA,0.0640284	0.000229187	0.000458575
2	rs79973866	44635184	NA,C	NA,T	NA,0.941468	NA,0.0123012	NA,0.0182098	NA,0.301603	0.000229149	0.000458491
2	rs75923538	44631247	NA,T	NA,G	NA,0.941468	NA,0.0123012	NA,0.0182098	NA,0.301603	0.000229149	0.000458491
2	rs79480538	44634558	NA,C	NA,A	NA,0.941468	NA,0.0123012	NA,0.0182098	NA,0.301603	0.000229149	0.000458491
2	rs78481447	45080672	NA,T	NA,C	NA,0.872024	NA,0.0165173	NA,0.012796	NA,0.706044	0.000229142	0.00045847
2	rs117178666	45983725	NA,C	NA,T	NA,0.953373	NA,0.0172129	NA,0.0202746	NA,0.402427	0.00022909	0.000458366
2	rs75360456	44635312	NA,T	NA,C	NA,0.941468	NA,0.0122515	NA,0.0182098	NA,0.300098	0.00022905	0.000458292
2	rs74813939	44633984	NA,T	NA,C	NA,0.941468	NA,0.0122515	NA,0.0182098	NA,0.300098	0.00022905	0.000458292
2	rs148596813	44869550	NA,A	NA,G	NA,0.987103	NA,4.66028e-05	NA,0.0378862	NA,0.000426451	0.00022904	0.000458275
2	rs146723394	45371878	NA,C	NA,T	NA,0.952381	NA,-0.00676348	NA,0.0200728	NA,0.13303	0.000229025	0.000458252
2	rs79974306	45102762	NA,C	NA,G	NA,0.950397	NA,-0.0139313	NA,0.0196877	NA,0.319496	0.000229007	0.000458201
2	rs76049424	45485388	G,NA	A,NA	0.984095,NA	-0.0224879,NA	0.0158037,NA	0.810368,NA	0.000228977	0.00045822
2	rs12657229	45585208	NA,G	NA,A	NA,0.845238	NA,-0.0105309	NA,0.011819	NA,0.428382	0.000228973	0.000458162
2	rs115825538	45214699	A,NA	T,NA	0.866799,NA	0.0142819,NA	0.00581871,NA	1.85052,NA	0.000228964	0.000458146
2	rs115155604	45842900	NA,A	NA,G	NA,0.990079	NA,0.000705641	NA,0.0431319	NA,0.00570611	0.000228909	0.000458014
2	rs138566119	45901367	NA,G	NA,A	NA,0.991071	NA,-0.0144036	NA,0.0454422	NA,0.124204	0.000228903	0.000458
2	rs4613716	44669029	NA,A	NA,G	NA,0.946429	NA,0.0147142	NA,0.0189842	NA,0.358233	0.00022887	0.00045793
2	rs10075544	46200346	C,C	A,A	0.666004,0.530754	0.0180353,0.0248101	0.00419209,0.00856557	4.77186,2.42324	0.000228837	0.000456832
2	rs142163875	45440913	NA,G	NA,A	NA,0.990079	NA,0.000481241	NA,0.0431319	NA,0.00388347	0.000228729	0.000457653
2	rs551382531	45837248	NA,A	NA,G	NA,0.977182	NA,-0.0217041	NA,0.0286274	NA,0.348378	0.000228718	0.000457629
2	rs117464276	46241293	NA,T	NA,C	NA,0.990079	NA,0.00842726	NA,0.0431319	NA,0.0730956	0.000228692	0.000457585
2	rs76378232	44633833	NA,A	NA,T	NA,0.941468	NA,0.0120132	NA,0.0182098	NA,0.292907	0.000228596	0.000457383
2	rs113377048	44631585	NA,T	NA,G	NA,0.941468	NA,0.0120132	NA,0.0182098	NA,0.292907	0.000228596	0.000457383
2	rs375456771	45496742	NA,T	NA,C	NA,0.922619	NA,-0.0124115	NA,0.0159983	NA,0.358658	0.000228591	0.000457364
2	rs4308494	44641380	NA,C	NA,T	NA,0.941468	NA,0.0119776	NA,0.0182098	NA,0.291839	0.000228531	0.000457254
2	rs76736736	44661158	NA,A	NA,G	NA,0.946429	NA,0.0145091	NA,0.0189842	NA,0.351928	0.000228504	0.000457199
2	rs139844501	45065894	NA,G	NA,A	NA,0.967262	NA,0.0130273	NA,0.0240217	NA,0.230916	0.000228479	0.000457164
2	rs80212061	46208901	G,NA	T,NA	0.981113,NA	-0.0192136,NA	0.0145245,NA	0.730745,NA	0.000228445	0.000457053
2	rs191027672	44669344	NA,T	NA,C	NA,0.946429	NA,0.0144716	NA,0.0189842	NA,0.350779	0.00022844	0.000457071
2	rs182489028	44670460	NA,A	NA,G	NA,0.946429	NA,0.0144716	NA,0.0189842	NA,0.350779	0.00022844	0.000457071
2	rs75760365	46303500	NA,A	NA,G	NA,0.965278	NA,0.00952242	NA,0.0233493	NA,0.165324	0.000228425	0.000457039
2	rs4451055	44669094	NA,T	NA,C	NA,0.948413	NA,0.014881	NA,0.0193256	NA,0.355276	0.000228393	0.000456976
2	rs192697526	44670347	NA,T	NA,A	NA,0.946429	NA,0.0144211	NA,0.0189842	NA,0.349234	0.000228355	0.000456901
2	rs78247545	44633608	NA,A	NA,G	NA,0.941468	NA,0.0118643	NA,0.0182098	NA,0.288444	0.000228331	0.000456854
2	rs190737993	44671537	NA,T	NA,C	NA,0.946429	NA,0.0143706	NA,0.0189842	NA,0.347691	0.000228272	0.000456734
2	rs184992019	44670530	NA,T	NA,C	NA,0.946429	NA,0.0143706	NA,0.0189842	NA,0.347691	0.000228272	0.000456734
2	rs117683361	46206560	NA,T	NA,G	NA,0.990079	NA,0.00903533	NA,0.0431319	NA,0.0787962	0.000228236	0.000456673
2	rs142016615	45823433	NA,G	NA,T	NA,0.980159	NA,0.0139039	NA,0.0306528	NA,0.187006	0.000228156	0.000456499
2	rs77182247	44682840	NA,G	NA,C	NA,0.947421	NA,0.0143508	NA,0.0191524	NA,0.343249	0.000228124	0.000456437
2	rs375171680	44671772	NA,C	NA,T	NA,0.946429	NA,0.0142746	NA,0.0189842	NA,0.344766	0.000228118	0.000456426
2	rs552663568	45932109	NA,A	NA,C	NA,0.986111	NA,0.0152305	NA,0.0365264	NA,0.169605	0.000228112	0.000456412
2	rs147494835	45062733	NA,G	NA,A	NA,0.985119	NA,0.0200395	NA,0.0353055	NA,0.243893	0.000228097	0.000456385
2	rs80335816	45677122	NA,C	NA,T	NA,0.972222	NA,0.00615476	NA,0.0260119	NA,0.0899326	0.000228035	0.000456269
2	rs75561331	45970612	NA,G	NA,C	NA,0.950397	NA,0.00474929	NA,0.0196877	NA,0.0918495	0.000227977	0.000456141
2	rs117193339	44665590	NA,C	NA,A	NA,0.946429	NA,0.0141787	NA,0.0189842	NA,0.341851	0.000227969	0.000456129
2	rs145687576	45923231	NA,A	NA,G	NA,0.985119	NA,0.0142766	NA,0.0353055	NA,0.163715	0.000227895	0.000455978
2	rs147009769	44676338	NA,A	NA,G	NA,0.946429	NA,0.0141058	NA,0.0189842	NA,0.339641	0.00022786	0.00045591
2	rs370885651	44674059	NA,A	NA,G	NA,0.948413	NA,0.0145313	NA,0.0193256	NA,0.344766	0.000227851	0.000455893
2	rs117201027	46314306	A,A	G,G	0.970179,0.865079	0.0391309,0.0287797	0.0116239,0.0125123	3.11833,1.66874	0.000227835	0.000455302
2	rs79473963	44993465	NA,T	NA,A	NA,0.837302	NA,-0.0160166	NA,0.0115817	NA,0.778099	0.000227823	0.000455827
2	rs76572217	45864703	NA,T	NA,A	NA,0.990079	NA,0.0208073	NA,0.0431319	NA,0.200994	0.000227802	0.000455792
2	rs191729551	45815261	NA,G	NA,T	NA,0.99504	NA,0.0224552	NA,0.0608454	NA,0.147466	0.000227744	0.000455678
2	rs74688734	44664414	NA,A	NA,G	NA,0.946429	NA,0.014018	NA,0.0189842	NA,0.336988	0.000227733	0.000455656
2	rs111970082	44674524	NA,C	NA,T	NA,0.948413	NA,0.0144336	NA,0.0193256	NA,0.341851	0.000227713	0.000455617
2	rs116918648	44676337	NA,A	NA,G	NA,0.946429	NA,0.0139818	NA,0.0189842	NA,0.335895	0.000227681	0.000455554
2	rs138182379	44504060	NA,C	NA,G	NA,0.987103	NA,-0.000414186	NA,0.0378862	NA,0.00380479	0.000227555	0.000455305
2	rs141353057	44970770	NA,T	NA,G	NA,0.97123	NA,-0.0055714	NA,0.0255725	NA,0.0822146	0.000227527	0.000455253
2	rs117132470	46102845	NA,G	NA,A	NA,0.954365	NA,0.0118363	NA,0.0204832	NA,0.249212	0.000227515	0.00045523
2	rs139349505	45801781	NA,A	NA,T	NA,0.992063	NA,0.0128517	NA,0.0481747	NA,0.102568	0.000227482	0.000455162
2	rs118134844	45344721	NA,T	NA,C	NA,0.979167	NA,-0.00176482	NA,0.0299292	NA,0.0209167	0.000227414	0.000455025
2	rs138208337	45250476	NA,A	NA,G	NA,0.840278	NA,-0.0136372	NA,0.0116683	NA,0.61527	0.000227366	0.000454936
2	rs142685027	45547046	NA,T	NA,C	NA,0.983135	NA,0.013634	NA,0.0331973	NA,0.166665	0.00022733	0.000454848
2	rs369368974	46337212	G,NA	A,NA	0.888668,NA	0.00911355,NA	0.00628579,NA	0.8324,NA	0.000227319	0.00045478
2	rs76882238	46102819	NA,T	NA,C	NA,0.950397	NA,-0.00254372	NA,0.0196877	NA,0.0471122	0.00022731	0.000454821
2	rs190169526	46077964	NA,A	NA,G	NA,0.967262	NA,0.0115641	NA,0.0240217	NA,0.200501	0.000227308	0.000454816
2	rs78881804	46279905	NA,C	NA,T	NA,0.972222	NA,0.0069447	NA,0.0260119	NA,0.102657	0.000227293	0.000454779
2	rs10070596	46004231	A,A	G,G	0.59841,0.525794	0.0232223,0.0298442	0.00403319,0.00856075	8.06947,3.30981	0.000227239	0.000470342
2	rs80010589	45054127	NA,A	NA,G	NA,0.972222	NA,-0.0133769	NA,0.0260119	NA,0.216763	0.000227216	0.000454621
2	rs118115501	45434486	NA,T	NA,C	NA,0.923611	NA,-0.00845832	NA,0.0160932	NA,0.222444	0.000227134	0.00045447
2	rs10805711	46267204	C,C	A,A	0.333996,0.46627	-0.0179908,-0.0247288	0.00419209,0.00856887	4.7511,2.40858	0.000227075	0.000453319
2	rs79824678	45553753	NA,T	NA,C	NA,0.988095	NA,0.0132457	NA,0.0394133	NA,0.132641	0.000227048	0.000454285
2	rs2589181	45612033	T,T	A,A	0.698807,0.537698	0.0197671,0.0293532	0.00430962,0.00857375	5.34656,3.20904	0.000227044	0.000453334
2	rs62372595	46276962	T,T	C,C	0.970179,0.872024	0.0384366,0.0301895	0.0116239,0.012796	3.025,1.73731	0.000226971	0.000453577
2	rs185359011	46216021	NA,A	NA,G	NA,0.965278	NA,-0.0076855	NA,0.0233493	NA,0.129573	0.000226925	0.00045404
2	rs566268101	45980762	NA,G	NA,T	NA,0.990079	NA,-0.00244186	NA,0.0431319	NA,0.0200635	0.000226916	0.000454026
2	rs558179101	45980769	NA,G	NA,A	NA,0.990079	NA,-0.00249058	NA,0.0431319	NA,0.020473	0.000226894	0.000453983
2	rs538339024	45980763	NA,T	NA,C	NA,0.990079	NA,-0.00249358	NA,0.0431319	NA,0.0204982	0.000226893	0.00045398
2	rs150022107	45813459	NA,T	NA,A	NA,0.986111	NA,0.0134802	NA,0.0365264	NA,0.147466	0.000226874	0.000453937
2	rs77306771	45821698	NA,T	NA,A	NA,0.986111	NA,0.0133809	NA,0.0365264	NA,0.146232	0.000226823	0.000453835
2	rs7293390	46259465	C,C	T,T	0.66501,0.44246	0.0180219,0.0218767	0.00418899,0.00860653	4.77186,1.95759	0.000226773	0.000452756
2	rs8188049	46201317	A,A	G,G	0.666004,0.530754	0.0180353,0.0247117	0.00419209,0.00856557	4.77186,2.40738	0.000226742	0.000452654
2	rs117996113	45998911	NA,C	NA,G	NA,0.948413	NA,-0.00572415	NA,0.0193256	NA,0.115159	0.000226701	0.00045359
2	rs77025567	45532348	NA,A	NA,C	NA,0.698413	NA,-0.0100922	NA,0.0093141	NA,0.555066	0.000226681	0.000453542
2	rs12697541	46235779	A,A	C,C	0.667992,0.530754	0.0178845,0.0244728	0.00419836,0.00856557	4.68924,2.36904	0.000226608	0.000452396
2	rs148450391	46191816	NA,A	NA,C	NA,0.982143	NA,-0.0173934	NA,0.0322783	NA,0.229159	0.000226596	0.000453386
2	rs117441511	44842237	NA,G	NA,A	NA,0.968254	NA,-0.0124969	NA,0.0243817	NA,0.215907	0.000226567	0.000453326
2	rs77379787	46245662	NA,G	NA,A	NA,0.877976	NA,0.0139347	NA,0.0130599	NA,0.543666	0.000226561	0.000453311
2	rs117359443	46193273	NA,A	NA,G	NA,0.990079	NA,0.0122847	NA,0.0431319	NA,0.110259	0.00022653	0.000453255
2	rs186329670	46270453	NA,C	NA,T	NA,0.967262	NA,-0.0100507	NA,0.0240217	NA,0.170276	0.00022651	0.00045321
2	rs188726294	46269758	NA,C	NA,A	NA,0.967262	NA,-0.01004	NA,0.0240217	NA,0.170066	0.000226503	0.000453197
2	rs148926061	45937259	NA,T	NA,C	NA,0.990079	NA,-0.0035315	NA,0.0431319	NA,0.029307	0.000226494	0.000453181
2	rs149106380	45255776	NA,G	NA,T	NA,0.975198	NA,0.014886	NA,0.0274863	NA,0.230543	0.000226447	0.000453087
2	rs4492122	45983054	C,C	A,A	0.597416,0.527778	0.0235459,0.0292859	0.00403156,0.00856258	8.28337,3.20364	0.00022641	0.000474425
2	rs145234579	44988615	NA,A	NA,G	NA,0.988095	NA,0.0144567	NA,0.0394133	NA,0.146441	0.000226374	0.000452943
2	rs2589161	45653912	C,C	T,T	0.581511,0.536706	0.0244598,0.0287452	0.00400792,0.00857248	8.9822,3.09754	0.000226357	0.000523473
2	rs1405918	45655070	C,C	T,T	0.581511,0.536706	0.0244598,0.0287452	0.00400792,0.00857248	8.9822,3.09754	0.000226357	0.000523473
2	rs554856916	44884129	NA,T	NA,G	NA,0.987103	NA,-0.00230517	NA,0.0378862	NA,0.021599	0.000226311	0.000452815
2	rs79637927	44861819	NA,T	NA,G	NA,0.9375	NA,0.00255184	NA,0.0176595	NA,0.053006	0.000226307	0.000452808
2	rs141902652	46140396	NA,T	NA,G	NA,0.989087	NA,0.0100266	NA,0.0411453	NA,0.0928721	0.000226293	0.000452781
2	rs150516598	45894809	NA,C	NA,T	NA,0.97619	NA,-0.00113193	NA,0.0280389	NA,0.0142152	0.000226282	0.000452759
2	rs182639101	45889259	NA,G	NA,A	NA,0.97619	NA,-0.00113416	NA,0.0280389	NA,0.0142436	0.000226281	0.000452757
2	rs139112978	46261887	NA,A	NA,T	NA,0.965278	NA,0.00495761	NA,0.0233493	NA,0.0799527	0.000226238	0.000452669
2	rs77198011	45796390	NA,T	NA,A	NA,0.978175	NA,0.0101234	NA,0.0292559	NA,0.137082	0.000226234	0.000452659
2	rs80275887	44683925	NA,T	NA,C	NA,0.945437	NA,0.0121267	NA,0.0188207	NA,0.284529	0.000226234	0.000452659
2	rs139979167	45863962	NA,T	NA,C	NA,0.990079	NA,0.0170727	NA,0.0431319	NA,0.159747	0.000226222	0.000452634
2	rs80017634	45557412	NA,C	NA,T	NA,0.986111	NA,0.0115849	NA,0.0365264	NA,0.124292	0.000226178	0.000452546
2	rs10461759	45394339	NA,T	NA,C	NA,0.712302	NA,-0.0119317	NA,0.00944284	NA,0.685325	0.000226176	0.000452549
2	rs147698588	45803793	NA,C	NA,T	NA,0.986111	NA,0.0115596	NA,0.0365264	NA,0.123988	0.000226172	0.000452536
2	rs139868214	45943605	NA,A	NA,T	NA,0.979167	NA,0.00942032	NA,0.0299292	NA,0.123234	0.000226169	0.000452533
2	rs146088012	46179027	NA,C	NA,G	NA,0.991071	NA,0.0122943	NA,0.0454422	NA,0.10417	0.000226151	0.000452496
2	rs141313914	45913272	NA,G	NA,C	NA,0.97619	NA,-0.00156483	NA,0.0280389	NA,0.0197721	0.000226148	0.00045249
2	rs76635262	44707490	NA,A	NA,G	NA,0.947421	NA,0.0111455	NA,0.0191524	NA,0.251341	0.000226109	0.000452411
2	rs80292610	44709494	NA,A	NA,G	NA,0.945437	NA,0.0118029	NA,0.0188207	NA,0.275251	0.000226105	0.000452403
2	rs79989353	44678165	NA,C	NA,A	NA,0.935516	NA,0.00376825	NA,0.0174041	NA,0.0816624	0.000226103	0.000452399
2	rs116853716	44707634	NA,G	NA,A	NA,0.947421	NA,0.0111958	NA,0.0191524	NA,0.252711	0.000226094	0.000452383
2	rs139253674	46158692	NA,T	NA,G	NA,0.989087	NA,0.0107833	NA,0.0411453	NA,0.100584	0.00022609	0.000452372
2	rs148787549	45926450	NA,C	NA,T	NA,0.973214	NA,0.00973707	NA,0.0264757	NA,0.146885	0.000226088	0.000452369
2	rs117911570	44705800	NA,A	NA,G	NA,0.945437	NA,0.0109081	NA,0.0188207	NA,0.25011	0.000226077	0.000452348
2	rs149271893	44517036	NA,G	NA,A	NA,0.987103	NA,0.00488403	NA,0.0378862	NA,0.0470012	0.000226074	0.00045234
2	rs80102234	44707394	NA,T	NA,C	NA,0.945437	NA,0.0109525	NA,0.0188207	NA,0.251341	0.000226068	0.000452329
2	rs74454101	44687475	NA,C	NA,T	NA,0.945437	NA,0.0116395	NA,0.0188207	NA,0.270606	0.000226065	0.000452321
2	rs117864314	44687950	NA,C	NA,T	NA,0.945437	NA,0.0116395	NA,0.0188207	NA,0.270606	0.000226065	0.000452321
2	rs145898342	46067069	NA,G	NA,A	NA,0.965278	NA,0.00552486	NA,0.0233493	NA,0.0899345	0.000226057	0.000452307
2	rs74587756	44719846	NA,C	NA,A	NA,0.853175	NA,0.00877706	NA,0.0120777	NA,0.330311	0.000226057	0.000452307
2	rs76969559	44715531	NA,C	NA,T	NA,0.933532	NA,0.00387461	NA,0.0171606	NA,0.0854622	0.000226056	0.000452305
2	rs79614508	44704684	NA,C	NA,T	NA,0.945437	NA,0.0110301	NA,0.0188207	NA,0.253496	0.000226053	0.000452299
2	rs117542925	44704935	NA,G	NA,A	NA,0.945437	NA,0.0110301	NA,0.0188207	NA,0.253496	0.000226053	0.000452299
2	rs78768741	44704677	NA,G	NA,C	NA,0.945437	NA,0.0110796	NA,0.0188207	NA,0.254874	0.000226046	0.000452285
2	rs144404842	46222932	NA,T	NA,G	NA,0.967262	NA,-0.00747349	NA,0.0240217	NA,0.121642	0.000226044	0.000452281
2	rs79376078	44707149	NA,G	NA,A	NA,0.945437	NA,0.0111006	NA,0.0188207	NA,0.255458	0.000226043	0.000452279
2	rs140104971	46276849	NA,T	NA,C	NA,0.96627	NA,0.00567668	NA,0.023678	NA,0.0912321	0.000226043	0.000452278
2	rs74463909	44692384	NA,C	NA,A	NA,0.945437	NA,0.0114955	NA,0.0188207	NA,0.26653	0.000226042	0.000452276
2	rs117336197	44705459	NA,T	NA,A	NA,0.945437	NA,0.0111292	NA,0.0188207	NA,0.256253	0.00022604	0.000452273
2	rs150720135	44577998	NA,A	NA,T	NA,0.885913	NA,-0.0041097	NA,0.0134459	NA,0.119259	0.000226038	0.00045227
2	rs75822509	44667527	NA,T	NA,C	NA,0.964286	NA,0.0164075	NA,0.0230345	NA,0.322138	0.000226038	0.000452269
2	rs117337175	44690982	NA,G	NA,A	NA,0.945437	NA,0.0114011	NA,0.0188207	NA,0.263871	0.000226034	0.00045226
2	rs74638214	44693923	NA,T	NA,G	NA,0.945437	NA,0.0114011	NA,0.0188207	NA,0.263871	0.000226034	0.00045226
2	rs143589210	44701997	NA,T	NA,C	NA,0.945437	NA,0.0112232	NA,0.0188207	NA,0.258881	0.000226033	0.000452258
2	rs4585455	46092800	NA,T	NA,C	NA,0.964286	NA,0.00564646	NA,0.0230345	NA,0.0934734	0.000226032	0.000452258
2	rs75164952	44696858	NA,A	NA,C	NA,0.945437	NA,0.0112522	NA,0.0188207	NA,0.25969	0.000226031	0.000452256
2	rs144363977	45967326	NA,G	NA,A	NA,0.990079	NA,0.0151307	NA,0.0431319	NA,0.13922	0.000226031	0.000452256
2	rs146047290	45965174	NA,G	NA,C	NA,0.990079	NA,0.0151848	NA,0.0431319	NA,0.139784	0.000226031	0.000452255
2	rs10428667	44688226	NA,T	NA,C	NA,0.945437	NA,0.0112812	NA,0.0188207	NA,0.260505	0.000226031	0.000452255
2	rs117615069	44709901	NA,T	NA,C	NA,0.945437	NA,0.0112932	NA,0.0188207	NA,0.260841	0.000226031	0.000452254
2	rs77818713	44696026	NA,T	NA,C	NA,0.945437	NA,0.0113018	NA,0.0188207	NA,0.261081	0.000226031	0.000452254
2	rs10055347	46162882	A,A	G,G	0.66501,0.532738	0.0178767,0.0253086	0.00418899,0.00856774	4.70411,2.50342	0.000225986	0.000451144
2	rs148048429	46193950	A,NA	G,NA	0.981113,NA	-0.0190698,NA	0.0145245,NA	0.723069,NA	0.000225984	0.000452131
2	rs75214427	46246023	C,C	T,T	0.970179,0.871032	0.0387893,0.0292864	0.0116239,0.012754	3.07222,1.66432	0.000225902	0.000451442
2	rs116179509	46157827	T,NA	C,NA	0.928429,NA	-0.0151787,NA	0.00767004,NA	1.32038,NA	0.000225365	0.000450828
2	rs113912309	45087864	T,NA	G,NA	0.971173,NA	0.0375258,NA	0.0118166,NA	2.82541,NA	0.000225323	0.000450765
2	rs4975889	46099071	C,C	A,A	0.310139,0.478175	-0.0192568,-0.0262539	0.00427445,0.00855751	5.1782,2.66646	0.000225253	0.000449692
2	rs59057359	46031926	A,A	G,G	0.594433,0.526786	0.0235257,0.0292663	0.00402677,0.00856165	8.2884,3.20057	0.000224838	0.000469457
2	rs12653188	46157233	G,G	C,C	0.666004,0.531746	0.01798,0.0249116	0.00419209,0.00856664	4.74604,2.43917	0.00022466	0.000448499
2	rs4362951	46047306	G,G	A,A	0.597416,0.515873	0.0235537,0.0289003	0.00403156,0.00855366	8.2884,3.1377	0.000224226	0.000467678
2	rs1564684	45436897	C,C	T,T	0.735586,0.545635	0.0204356,0.0286673	0.00448312,0.00858518	5.28769,3.07555	0.000224214	0.000447767
2	rs28824810	45505214	C,C	T,T	0.957256,0.867063	0.0338962,0.0296995	0.00977441,0.0125908	3.28014,1.73676	0.000224188	0.000448045
2	rs6451805	45504250	C,C	T,T	0.958251,0.858135	0.0358717,0.0276343	0.00988495,0.0122515	3.54575,1.61805	0.000224034	0.000447734
2	rs12520413	45314413	T,T	C,C	0.960239,0.888889	0.0349872,0.0348893	0.0101186,0.0136019	3.26379,1.98645	0.000223745	0.000447226
2	rs12110137	45727866	C,C	T,T	0.573559,0.53373	0.024533,0.0302176	0.0039978,0.00856887	9.07418,3.37553	0.000223645	0.000590816
2	rs7719401	45938815	A,A	G,G	0.583499,0.52877	0.0236704,0.0303409	0.00401062,0.00856354	8.44459,3.40279	0.000223543	0.000492847
2	rs36167896	46335770	G,NA	C,NA	0.888668,NA	0.00921752,NA	0.00628579,NA	0.84607,NA	0.000223271	0.000446683
2	rs28556627	46096967	G,G	A,A	0.989066,0.919643	-0.0392164,-0.00459333	0.0190121,0.0157247	1.40738,0.113395	0.000223179	0.000446532
2	rs7293421	46185153	T,T	A,A	0.61332,0.531746	0.020426,0.0247148	0.00405994,0.00856664	6.31187,2.40738	0.000223094	0.00044551
2	rs62367529	45333950	T,T	G,G	0.960239,0.886905	0.0356179,0.0340742	0.0101186,0.0134972	3.36505,1.93611	0.000222987	0.000445706
2	rs72748072	44489470	T,NA	C,NA	0.949304,NA	0.00442251,NA	0.00901262,NA	0.205068,NA	0.000222522	0.000445301
2	rs12654213	45759165	G,G	T,T	0.577535,0.520833	0.0244719,0.0304249	0.00400272,0.00855678	9.01203,3.4236	0.00022225	0.00058442
2	rs28841282	46164761	T,T	C,C	0.66501,0.532738	0.0178362,0.0253086	0.00418899,0.00856774	4.68531,2.50342	0.000222162	0.000443514
2	rs28836583	46164697	C,C	T,T	0.66501,0.532738	0.0178362,0.0253086	0.00418899,0.00856774	4.68531,2.50342	0.000222162	0.000443514
2	rs28882807	46164839	T,T	C,C	0.66501,0.532738	0.0178362,0.0253086	0.00418899,0.00856774	4.68531,2.50342	0.000222162	0.000443514
2	rs17345592	45666146	G,NA	A,NA	0.9334,NA	-0.0170445,NA	0.00792989,NA	1.50028,NA	0.000222025	0.000444168
2	rs147445858	46338407	G,G	T,T	0.969185,0.865079	0.0390608,0.0288758	0.0114407,0.0125123	3.194,1.67757	0.000221986	0.000443613
2	rs13184479	46266588	G,G	A,A	0.333996,0.46627	-0.0179489,-0.0246776	0.00419209,0.00856887	4.73157,2.40035	0.000221965	0.000443125
2	rs148064520	46083486	A,NA	G,NA	0.970179,NA	0.0270288,NA	0.0116239,NA	1.69774,NA	0.000221778	0.000443632
2	rs148564862	45316415	T,T	C,C	0.960239,0.886905	0.0352109,0.0346206	0.0101186,0.0134972	3.29953,1.98645	0.000221627	0.00044299
2	rs114329811	45416965	C,NA	T,NA	0.980119,NA	0.00648657,NA	0.0141639,NA	0.18911,NA	0.000221582	0.000443443
2	rs4407637	46105865	T,T	A,A	0.689861,0.521825	0.0192115,0.0262571	0.00427445,0.00855751	5.15653,2.66701	0.00022123	0.000441666
2	rs4975890	46113638	T,T	C,C	0.309145,0.477183	-0.0193152,-0.0252878	0.00427824,0.00855827	5.19798,2.5046	0.000221197	0.000441606
2	rs151117958	46082930	A,NA	G,NA	0.991054,NA	-0.0168542,NA	0.0209976,NA	0.374519,NA	0.000221052	0.000442285
2	rs10063007	46266431	A,A	G,G	0.333996,0.46627	-0.0179489,-0.024631	0.00419209,0.00856887	4.73157,2.39287	0.000220989	0.000441178
2	rs62372561	46248723	A,A	T,T	0.970179,0.871032	0.0387469,0.0290887	0.0116239,0.012754	3.06653,1.64661	0.000220525	0.000440701
2	rs62372592	46269053	T,T	C,C	0.970179,0.872024	0.0382469,0.0301417	0.0116239,0.012796	2.99976,1.73294	0.000220412	0.000440475
2	rs79777078	46279292	T,T	C,C	0.970179,0.872024	0.0382968,0.030072	0.0116239,0.012796	3.00639,1.72658	0.000220363	0.000440376
2	rs62367528	45328330	A,A	G,G	0.960239,0.886905	0.035569,0.0340213	0.0101186,0.0134972	3.35715,1.93126	0.000220302	0.000440341
2	rs75051736	45814273	T,T	A,A	0.969185,0.859127	0.0384544,0.028725	0.0114407,0.0122874	3.11008,1.7122	0.000220093	0.000439839
2	rs7293461	46211142	G,G	A,A	0.666004,0.530754	0.0180353,0.0243651	0.00419209,0.00856557	4.77186,2.35187	0.000219729	0.000438664
2	rs112439750	46247795	T,T	C,C	0.970179,0.871032	0.0387893,0.0289873	0.0116239,0.012754	3.07222,1.63756	0.000219706	0.000439065
2	rs77432313	46279088	T,NA	A,NA	0.985089,NA	0.0234254,NA	0.0163138,NA	0.820956,NA	0.000219409	0.000438954
2	rs62372644	46316172	T,T	G,G	0.970179,0.865079	0.0389264,0.0286694	0.0116239,0.0125123	3.09068,1.65865	0.000219356	0.000438365
2	rs62372642	46314609	A,A	G,G	0.970179,0.865079	0.0389264,0.0286694	0.0116239,0.0125123	3.09068,1.65865	0.000219356	0.000438365
2	rs7293427	46253437	C,C	T,T	0.666004,0.52877	0.0180353,0.0242145	0.00419209,0.00856354	4.77186,2.32888	0.000219356	0.000437921
2	rs62372641	46314068	A,A	C,C	0.970179,0.865079	0.0388855,0.0287286	0.0116239,0.0125123	3.08517,1.66406	0.000219355	0.000438363
2	rs77100380	46343190	T,NA	A,NA	0.888668,NA	0.0093264,NA	0.00628579,NA	0.860495,NA	0.000219172	0.000438484
2	rs8188279	46212992	T,T	C,C	0.666004,0.530754	0.0180353,0.0243185	0.00419209,0.00856557	4.77186,2.34447	0.000218829	0.00043687
2	rs7293323	46228251	C,C	T,T	0.667992,0.530754	0.0180314,0.0239721	0.00419836,0.00856557	4.75745,2.28975	0.000218662	0.000436541
2	rs7293466	46228333	T,T	G,G	0.667992,0.530754	0.0180314,0.0239721	0.00419836,0.00856557	4.75745,2.28975	0.000218662	0.000436541
2	rs12697499	46113265	C,C	T,T	0.689861,0.531746	0.0192115,0.0257973	0.00427445,0.00856664	5.15653,2.5849	0.000218437	0.000436093
2	rs78628507	45468012	T,NA	C,NA	0.942346,NA	-0.0191358,NA	0.00848241,NA	1.61844,NA	0.000218346	0.000436786
2	rs10941706	45808054	T,T	C,C	0.413519,0.472222	-0.0234051,-0.030795	0.00401481,0.00856258	8.25548,3.49137	0.000218183	0.000472985
2	rs35648163	45945880	C,C	T,T	0.585487,0.527778	0.0236453,0.0305118	0.00401339,0.00856258	8.41742,3.43641	0.00021812	0.000481404
2	rs4490592	45963019	C,C	T,T	0.586481,0.529762	0.0235726,0.0307351	0.00401481,0.00856454	8.36439,3.47834	0.000218026	0.00048005
2	rs4128583	46252087	T,T	C,C	0.666004,0.527778	0.0180353,0.0241601	0.00419209,0.00856258	4.77186,2.3207	0.000217836	0.00043489
2	rs13178889	46230498	G,G	A,A	0.666004,0.530754	0.0180918,0.0239721	0.00419209,0.00856557	4.79832,2.28975	0.000217683	0.000434586
2	rs74579389	46330810	C,NA	T,NA	0.888668,NA	0.0093772,NA	0.00628579,NA	0.867263,NA	0.000217307	0.000434754
2	rs4975949	46258099	A,A	T,T	0.666004,0.425595	0.0180353,0.0205779	0.00419209,0.00864561	4.77186,1.76182	0.00021724	0.000433744
2	rs8175409	46212652	G,G	T,T	0.666004,0.517857	0.0180353,0.0239027	0.00419209,0.00855481	4.77186,2.28358	0.00021697	0.000433165
2	rs62370797	46199520	G,G	T,T	0.970179,0.872024	0.0388766,0.0290742	0.0116239,0.012796	3.08397,1.63679	0.000216793	0.000433245
2	rs62372630	46295980	G,G	C,C	0.972167,0.87004	0.0384553,0.029775	0.0120196,0.0127124	2.86101,1.71737	0.000216357	0.000432383
2	rs10434580	46011012	G,G	A,A	0.596421,0.524802	0.0233291,0.0289676	0.00402994,0.00855989	8.14976,3.14623	0.000216348	0.000447022
2	rs8188058	46195001	T,T	C,C	0.666004,0.530754	0.0179033,0.0248101	0.00419209,0.00856557	4.71035,2.42324	0.000216309	0.000431839
2	rs8188008	46194119	G,G	A,A	0.666004,0.530754	0.0179033,0.0248101	0.00419209,0.00856557	4.71035,2.42324	0.000216309	0.000431839
2	rs79021811	45109000	G,NA	A,NA	0.859841,NA	0.0141082,NA	0.00569534,NA	1.878,NA	0.000216224	0.000432647
2	rs1501362	45378207	T,T	C,C	0.806163,0.539683	0.0303785,0.0316775	0.00500161,0.0085764	8.90325,3.65535	0.000216193	0.000742051
2	rs12657327	46157427	T,T	A,A	0.66501,0.531746	0.0178767,0.0249116	0.00418899,0.00856664	4.70411,2.43917	0.000216154	0.000431532
2	rs12110093	46258817	T,T	C,C	0.666004,0.424603	0.0179898,0.02068	0.00419209,0.00864824	4.7506,1.7749	0.000216061	0.00043139
2	rs140910691	45024571	C,NA	G,NA	0.976143,NA	0.0256272,NA	0.0129561,NA	1.3194,NA	0.00021596	0.000432131
2	rs6874127	45305615	G,G	A,A	0.806163,0.536706	0.0298738,0.032996	0.00500161,0.00857248	8.63236,3.92603	0.000215602	0.000722667
2	rs13354339	46349193	G,G	A,A	0.333996,0.47123	-0.0177961,-0.0251604	0.00419209,0.00856354	4.66066,2.48116	0.00021553	0.000430283
2	rs11958464	46211903	T,T	C,C	0.666004,0.530754	0.0179898,0.0243651	0.00419209,0.00856557	4.7506,2.35187	0.00021548	0.000430187
2	rs34361661	46211541	T,T	C,C	0.666004,0.530754	0.0179898,0.0243651	0.00419209,0.00856557	4.7506,2.35187	0.00021548	0.000430187
2	rs11951944	46212090	T,T	A,A	0.666004,0.530754	0.0179898,0.0243185	0.00419209,0.00856557	4.7506,2.34447	0.000214598	0.000428428
2	rs80053467	46293970	T,T	C,C	0.970179,0.87004	0.0383972,0.0294145	0.0116239,0.0127124	3.01975,1.68452	0.000214458	0.000428581
2	rs11953347	46162116	G,G	T,T	0.66501,0.532738	0.0177507,0.0253086	0.00418899,0.00856774	4.64576,2.50342	0.000214365	0.000427959
2	rs13165073	46162561	A,A	G,G	0.66501,0.532738	0.0177507,0.0253086	0.00418899,0.00856774	4.64576,2.50342	0.000214365	0.000427959
2	rs7293469	46228716	T,T	A,A	0.667992,0.530754	0.0179853,0.0239721	0.00419836,0.00856557	4.73601,2.28975	0.000214355	0.000427949
2	rs7293470	46228849	T,T	A,A	0.667992,0.530754	0.0179853,0.0239721	0.00419836,0.00856557	4.73601,2.28975	0.000214355	0.000427949
2	rs71620171	46328163	A,NA	C,NA	0.888668,NA	0.00946252,NA	0.00628579,NA	0.878685,NA	0.000214242	0.000428622
2	rs4283798	45866143	A,A	T,T	0.702783,0.52877	0.0196988,0.0297947	0.00432606,0.00856354	5.27774,3.2986	0.000214104	0.000427535
2	rs71618215	45862787	T,T	C,C	0.967197,0.916667	-0.0297712,0.00141578	0.0111,0.0154664	2.1357,0.0328903	0.000214072	0.000428373
2	rs10039509	46045900	C,C	T,T	0.565606,0.438492	0.0211505,0.0284517	0.00398879,0.00861478	6.9422,3.01875	0.000214017	0.000428637
2	rs10061030	46265887	G,G	C,C	0.333996,0.469246	-0.0179489,-0.0244725	0.00419209,0.00856557	4.73157,2.36901	0.000213796	0.000426827
2	rs12651760	46167447	C,C	A,A	0.66501,0.532738	0.0177912,0.0251116	0.00418899,0.00856774	4.66447,2.47118	0.000213788	0.000426809
2	rs35142578	46168095	T,T	C,C	0.66501,0.532738	0.0177912,0.0251116	0.00418899,0.00856774	4.66447,2.47118	0.000213788	0.000426809
2	rs62367669	45722709	G,G	C,C	0.958251,0.867063	0.0326943,0.0326583	0.00988495,0.0125908	3.02623,2.02265	0.000213615	0.000426916
2	rs10056653	46254628	A,A	T,T	0.666004,0.424603	0.0179898,0.0205842	0.00419209,0.00864824	4.7506,1.76182	0.000213574	0.000426429
2	rs4975936	46255857	G,G	A,A	0.666004,0.424603	0.0179898,0.0205842	0.00419209,0.00864824	4.7506,1.76182	0.000213574	0.000426429
2	rs10058430	46255015	C,C	T,T	0.666004,0.424603	0.0179898,0.0205842	0.00419209,0.00864824	4.7506,1.76182	0.000213574	0.000426429
2	rs13178571	46230296	T,T	A,A	0.666004,0.530754	0.0180458,0.0239721	0.00419209,0.00856557	4.77679,2.28975	0.0002134	0.000426041
2	rs8188250	46230088	G,G	A,A	0.666004,0.530754	0.0180458,0.0239721	0.00419209,0.00856557	4.77679,2.28975	0.0002134	0.000426041
2	rs140221870	45958832	A,NA	G,NA	0.991054,NA	-0.0258801,NA	0.0209976,NA	0.662038,NA	0.000213282	0.000426745
2	rs7293503	46256269	A,A	T,T	0.666004,0.426587	0.0180353,0.020471	0.00419209,0.00864302	4.77186,1.74811	0.000213258	0.000425797
2	rs28611436	46100349	T,T	C,C	0.688867,0.531746	0.0190232,0.0261875	0.0042707,0.00856664	5.07498,2.65047	0.000213132	0.000425509
2	rs7293505	46256449	C,C	T,T	0.666004,0.425595	0.0179898,0.0205779	0.00419209,0.00864561	4.7506,1.76182	0.00021304	0.000425362
2	rs7293504	46256385	C,C	T,T	0.666004,0.425595	0.0179898,0.0205779	0.00419209,0.00864561	4.7506,1.76182	0.00021304	0.000425362
2	rs183719762	45390911	A,NA	T,NA	0.994036,NA	-0.0374418,NA	0.0256781,NA	0.839212,NA	0.00021301	0.000426174
2	rs2878967	45454432	A,A	G,G	0.736581,0.548611	0.0203173,0.0287846	0.00448855,0.00859004	5.22201,3.09397	0.000212959	0.000425295
2	rs10941754	46264563	T,T	G,G	0.333996,0.469246	-0.0179489,-0.024426	0.00419209,0.00856557	4.73157,2.36158	0.000212907	0.000425054
2	rs62367715	45776170	C,C	T,T	0.958251,0.867063	0.0325275,0.0328241	0.00988495,0.0125908	3.00012,2.03932	0.000212842	0.000425372
2	rs13160523	46169980	A,A	T,T	0.66501,0.532738	0.0177912,0.025065	0.00418899,0.00856774	4.66447,2.46358	0.000212815	0.000424868
2	rs34492793	46208644	A,A	G,G	0.66501,0.530754	0.0180219,0.0246134	0.00418899,0.00856557	4.77186,2.39157	0.000212735	0.000424711
2	rs140936940	46298947	A,A	G,G	0.972167,0.87004	0.038277,0.029827	0.0120196,0.0127124	2.8387,1.72213	0.000212672	0.000425022
2	rs143698665	45350244	A,NA	C,NA	0.944334,NA	-0.0198679,NA	0.00862346,NA	1.67312,NA	0.000212364	0.000424825
2	rs58111642	46153507	G,G	C,C	0.666004,0.530754	0.0178493,0.0249155	0.00419209,0.00856557	4.68531,2.4403	0.00021221	0.000423662
2	rs4302598	46019167	G,G	A,A	0.578529,0.513889	0.0218532,0.029816	0.00400399,0.00855265	7.31702,3.30981	0.000212154	0.000427331
2	rs10805696	45647622	A,A	G,G	0.958251,0.867063	0.0330694,0.0316929	0.00988495,0.0125908	3.08536,1.92697	0.000212112	0.000423912
2	rs8185092	46225485	A,A	G,G	0.66998,0.530754	0.0177383,0.0240819	0.00420473,0.00856557	4.60949,2.30702	0.000211948	0.000423153
2	rs8175401	46208921	T,T	G,G	0.66501,0.530754	0.0180219,0.0245668	0.00418899,0.00856557	4.77186,2.3841	0.000211832	0.00042291
2	rs59516938	46158051	T,T	C,C	0.66501,0.530754	0.0178362,0.0248101	0.00418899,0.00856557	4.68531,2.42324	0.000211825	0.000422895
2	rs8188186	46215472	T,T	C,C	0.666004,0.530754	0.0180353,0.0239328	0.00419209,0.00856557	4.77186,2.28358	0.000211741	0.000422732
2	rs35905321	46325771	A,NA	T,NA	0.888668,NA	0.00953507,NA	0.00628579,NA	0.88845,NA	0.000211699	0.000423537
2	rs10052784	46221434	T,T	C,C	0.666004,0.529762	0.0179488,0.0243156	0.00419209,0.00856454	4.73151,2.34447	0.000211591	0.000422429
2	rs28823684	46349775	A,A	G,G	0.333996,0.47123	-0.0177509,-0.0251604	0.00419209,0.00856354	4.63983,2.48116	0.000211523	0.000422289
2	rs10066664	46169363	A,A	T,T	0.66501,0.531746	0.0177912,0.0250618	0.00418899,0.00856664	4.66447,2.46358	0.000211517	0.000422279
2	rs10073687	46352289	A,A	G,G	0.33499,0.47123	-0.0176439,-0.0252568	0.00418899,0.00856354	4.5966,2.49696	0.000211287	0.000421818
2	rs72759962	45305560	C,NA	G,NA	0.973161,NA	0.00555066,NA	0.0122339,NA	0.187062,NA	0.000211171	0.000422589
2	rs75489413	46090404	T,NA	C,NA	0.961233,NA	-0.0134658,NA	0.0102422,NA	0.724465,NA	0.000210964	0.000422058
2	rs115143490	44620293	A,NA	C,NA	0.972167,NA	0.0212456,NA	0.0120196,NA	1.11277,NA	0.000210934	0.000421997
2	rs112684775	45754257	T,T	C,C	0.957256,0.867063	0.0317783,0.0332017	0.00977441,0.0125908	2.93956,2.07754	0.000210848	0.000421392
2	rs190746886	45464938	A,NA	G,NA	0.996024,NA	-0.0165257,NA	0.0314177,NA	0.222655,NA	0.000210729	0.000421686
2	rs62367668	45722622	A,A	G,G	0.958251,0.867063	0.0325429,0.0327155	0.00988495,0.0125908	3.00253,2.02839	0.000210699	0.00042109
2	rs78137823	45968750	C,C	G,G	0.970179,0.875992	0.0397332,0.0280318	0.0116239,0.0129696	3.20045,1.5133	0.000210652	0.000420984
2	rs183531198	44572831	A,NA	G,NA	0.99503,NA	-0.0436672,NA	0.0281148,NA	0.919438,NA	0.000210647	0.00042144
2	rs8188026	46053564	T,T	C,C	0.599404,0.516865	0.0236986,0.0283342	0.00403484,0.00855422	8.36986,3.03373	0.000210514	0.000439909
2	rs35381866	45690187	G,G	A,A	0.573559,0.534722	0.0246307,0.0295916	0.0039978,0.00857004	9.1411,3.25605	0.000210417	0.000555657
2	rs13182201	46396088	A,NA	G,NA	0.873757,NA	0.0116524,NA	0.00595306,NA	1.29841,NA	0.000210345	0.000420892
2	rs112492423	46287889	G,G	A,A	0.970179,0.869048	0.0383241,0.029305	0.0116239,0.0126714	3.01002,1.6832	0.000210175	0.000420026
2	rs4975948	46257990	G,G	A,A	0.666004,0.425595	0.0179488,0.0206233	0.00419209,0.00864561	4.73151,1.76801	0.00021017	0.000419637
2	rs16902188	45614312	A,A	G,G	0.958251,0.872024	0.0339836,0.0314201	0.00988495,0.012796	3.23194,1.85169	0.000209994	0.00041968
2	rs4975928	46255113	G,G	C,C	0.666004,0.424603	0.0179898,0.0204834	0.00419209,0.00864824	4.7506,1.74811	0.000209956	0.000419209
2	rs28892397	46239425	T,T	C,C	0.666004,0.530754	0.0179488,0.0242668	0.00419209,0.00856557	4.73151,2.33626	0.000209929	0.000419113
2	rs376541080	46322193	A,NA	G,NA	0.89165,NA	0.0098802,NA	0.00636104,NA	0.919494,NA	0.000209881	0.000419904
2	rs10941761	46269680	T,T	C,C	0.333996,0.469246	-0.0178609,-0.0246681	0.00419209,0.00856557	4.69067,2.40035	0.000209681	0.000418615
2	rs79240028	46302452	C,NA	T,NA	0.89662,NA	0.00281946,NA	0.00649407,NA	0.177719,NA	0.000209539	0.000419068
2	rs2337953	45741123	A,A	G,G	0.958251,0.867063	0.0318839,0.0334135	0.00988495,0.0125908	2.90048,2.09913	0.000209529	0.000418756
2	rs10462093	45741359	C,C	T,T	0.958251,0.867063	0.0318839,0.0334135	0.00988495,0.0125908	2.90048,2.09913	0.000209529	0.000418756
2	rs12520275	45724280	G,G	T,T	0.958251,0.867063	0.0324065,0.0328241	0.00988495,0.0125908	2.98126,2.03932	0.000209486	0.000418667
2	rs368485844	46323325	G,NA	A,NA	0.888668,NA	0.00960401,NA	0.00628579,NA	0.897775,NA	0.000209337	0.000418811
2	rs141798203	45062004	A,NA	G,NA	0.976143,NA	0.025232,NA	0.0129561,NA	1.2884,NA	0.000209264	0.000418733
2	rs13178604	46170176	G,G	A,A	0.66501,0.532738	0.0177507,0.025065	0.00418899,0.00856774	4.64576,2.46358	0.000209255	0.000417765
2	rs12658590	46124854	T,T	A,A	0.664016,0.531746	0.0175623,0.0251607	0.00418592,0.00856664	4.56513,2.47973	0.000209092	0.000417441
2	rs8188196	46240677	G,G	A,A	0.666004,0.530754	0.0179488,0.0242203	0.00419209,0.00856557	4.73151,2.32888	0.000209082	0.000417423
2	rs12518235	45725246	A,A	C,C	0.958251,0.867063	0.0323916,0.0328241	0.00988495,0.0125908	2.97894,2.03932	0.000209078	0.000417853
2	rs7445563	45917244	C,NA	T,NA	0.949304,NA	-0.0188915,NA	0.00901262,NA	1.44283,NA	0.000208851	0.000417796
2	rs71620180	46334069	T,NA	C,NA	0.888668,NA	0.00961973,NA	0.00628579,NA	0.899908,NA	0.000208805	0.000417748
2	rs8185259	46263709	T,T	C,C	0.333996,0.469246	-0.0179028,-0.024426	0.00419209,0.00856557	4.71013,2.36158	0.000208784	0.000416827
2	rs10062325	45970534	A,A	G,G	0.59841,0.534722	0.0237675,0.0281597	0.00403319,0.00857004	8.42103,2.99275	0.000208755	0.000438156
2	rs113368850	45752054	T,T	A,A	0.958251,0.867063	0.0319865,0.0332532	0.00988495,0.0125908	2.91624,2.08278	0.00020837	0.000416441
2	rs6451798	45387854	T,T	C,C	0.806163,0.537698	0.0301898,0.0319637	0.00500161,0.00857375	8.80145,3.71458	0.00020829	0.000695987
2	rs10037766	45813317	C,C	T,T	0.413519,0.472222	-0.0234051,-0.0307432	0.00401481,0.00856258	8.25548,3.48129	0.000208192	0.000451883
2	rs36168382	46313687	A,NA	G,NA	0.888668,NA	0.00964343,NA	0.00628579,NA	0.903127,NA	0.000208009	0.000416155
2	rs4975926	46335594	T,T	C,C	0.333996,0.47123	-0.0175897,-0.0256404	0.00419209,0.00856354	4.5658,2.56032	0.000207994	0.000415246
2	rs4975923	46335290	A,A	T,T	0.333996,0.47123	-0.0175897,-0.0256404	0.00419209,0.00856354	4.5658,2.56032	0.000207994	0.000415246
2	rs36019653	46349051	C,C	T,T	0.333996,0.47123	-0.0177099,-0.0251604	0.00419209,0.00856354	4.62093,2.48116	0.000207966	0.000415191
2	rs8185067	46337824	C,C	A,A	0.33499,0.47123	-0.0174383,-0.0255919	0.00418899,0.00856354	4.50275,2.55226	0.000207964	0.000415189
2	rs10041478	46103289	T,T	C,C	0.421471,0.473214	-0.0230442,-0.0276289	0.00400399,0.00856165	8.06305,2.90284	0.000207933	0.000422734
2	rs6872419	45580196	C,C	T,T	0.958251,0.867063	0.0339123,0.0305641	0.00988495,0.0125908	3.22038,1.81805	0.000207842	0.000415381
2	rs4975930	46359490	C,C	A,A	0.333996,0.47123	-0.0175246,-0.0257857	0.00419209,0.00856354	4.5361,2.58453	0.000207836	0.000414931
2	rs10058281	46263948	A,A	C,C	0.333996,0.469246	-0.0179028,-0.0243748	0.00419209,0.00856557	4.71013,2.35342	0.000207835	0.000414935
2	rs4551075	46011812	T,T	A,A	0.592445,0.517857	0.0233778,0.029433	0.00402367,0.00855481	8.20448,3.23612	0.000207811	0.000435373
2	rs149434337	46202160	C,NA	G,NA	0.981113,NA	-0.0178993,NA	0.0145245,NA	0.661904,NA	0.000207654	0.000415463
2	rs13159863	46215997	T,T	C,C	0.666004,0.530754	0.0179898,0.0239328	0.00419209,0.00856557	4.7506,2.28358	0.000207647	0.000414563
2	rs10051107	46214991	A,A	G,G	0.666004,0.530754	0.0179898,0.0239328	0.00419209,0.00856557	4.7506,2.28358	0.000207647	0.000414563
2	rs10051125	46215157	T,T	C,C	0.666004,0.530754	0.0179898,0.0239328	0.00419209,0.00856557	4.7506,2.28358	0.000207647	0.000414563
2	rs113130486	46307962	T,T	C,C	0.970179,0.864087	0.0390361,0.0277801	0.0116239,0.0124737	3.10549,1.58602	0.000207399	0.000414482
2	rs139424826	45522979	A,NA	C,NA	0.853877,NA	-0.00566116,NA	0.00559735,NA	0.506088,NA	0.000207355	0.000415056
2	rs7447232	46116148	T,T	A,A	0.689861,0.522817	0.0193018,0.0251879	0.00427445,0.00855827	5.19973,2.4882	0.000207327	0.000413929
2	rs4266405	45747875	T,T	C,C	0.958251,0.867063	0.0318839,0.0333048	0.00988495,0.0125908	2.90048,2.08803	0.000206915	0.000413534
2	rs13165719	46217180	C,C	G,G	0.666004,0.530754	0.0179898,0.0238865	0.00419209,0.00856557	4.7506,2.27633	0.000206855	0.000412984
2	rs10063585	46217584	C,C	T,T	0.666004,0.530754	0.0179898,0.0238865	0.00419209,0.00856557	4.7506,2.27633	0.000206855	0.000412984
2	rs8188224	46216710	T,T	A,A	0.666004,0.530754	0.0179898,0.0238865	0.00419209,0.00856557	4.7506,2.27633	0.000206855	0.000412984
2	rs10434612	46216790	T,T	C,C	0.666004,0.530754	0.0179898,0.0238865	0.00419209,0.00856557	4.7506,2.27633	0.000206855	0.000412984
2	rs8188219	46216298	T,T	C,C	0.666004,0.530754	0.0179898,0.0238865	0.00419209,0.00856557	4.7506,2.27633	0.000206855	0.000412984
2	rs115054924	45580768	T,NA	C,NA	0.983101,NA	0.00715087,NA	0.0153396,NA	0.193078,NA	0.000206771	0.000413791
2	rs8185018	46218948	T,T	C,C	0.666004,0.529762	0.0179898,0.0238323	0.00419209,0.00856454	4.7506,2.2683	0.000206631	0.000412536
2	rs8188062	46220136	T,T	C,C	0.666004,0.529762	0.0179898,0.0238323	0.00419209,0.00856454	4.7506,2.2683	0.000206631	0.000412536
2	rs7293336	46131791	G,G	C,C	0.666004,0.52877	0.0177187,0.0252495	0.00419209,0.00856354	4.62501,2.49576	0.00020646	0.000412188
2	rs62367709	45752348	A,A	G,G	0.958251,0.866071	0.0319865,0.0328237	0.00988495,0.0125513	2.91624,2.04971	0.000206149	0.000412007
2	rs8188207	46133273	T,T	C,C	0.666004,0.531746	0.0177638,0.0249649	0.00419209,0.00856664	4.64576,2.44783	0.000206149	0.000411567
2	rs1384735	45516364	C,C	T,T	0.958251,0.867063	0.0343678,0.0297879	0.00988495,0.0125908	3.29458,1.74499	0.000206085	0.000411873
2	rs16902195	45638536	G,G	A,A	0.958251,0.869048	0.0335263,0.031057	0.00988495,0.0126714	3.15818,1.84625	0.000206066	0.000411833
2	rs8185008	46218539	G,G	A,A	0.666004,0.530754	0.0179898,0.0238351	0.00419209,0.00856557	4.7506,2.2683	0.000205986	0.000411249
2	rs55776184	45871725	A,A	G,G	0.705765,0.532738	0.0194103,0.029837	0.00433873,0.00856774	5.11427,3.30382	0.000205921	0.000411205
2	rs148946082	45444919	A,NA	T,NA	0.966203,NA	-0.0209939,NA	0.0109412,NA	1.25955,NA	0.000205915	0.000411954
2	rs8188104	46220292	T,T	A,A	0.666004,0.529762	0.0179898,0.023786	0.00419209,0.00856454	4.7506,2.26108	0.00020585	0.000410979
2	rs8188061	46220107	G,G	A,A	0.666004,0.529762	0.0179898,0.023786	0.00419209,0.00856454	4.7506,2.26108	0.00020585	0.000410979
2	rs12522459	45736307	C,C	G,G	0.958251,0.867063	0.0318839,0.0332532	0.00988495,0.0125908	2.90048,2.08278	0.000205694	0.000411094
2	rs12109014	46223502	T,T	C,C	0.667992,0.529762	0.0178845,0.0239227	0.00419836,0.00856454	4.68924,2.28246	0.000205597	0.000410475
2	rs78744516	45330427	A,NA	G,NA	0.944334,NA	-0.0195905,NA	0.00862346,NA	1.63637,NA	0.000205536	0.000411171
2	rs10078560	46219644	G,G	C,C	0.666004,0.52877	0.0179898,0.0236856	0.00419209,0.00856354	4.7506,2.24587	0.000205415	0.000410111
2	rs35750011	44980111	T,NA	A,NA	0.971173,NA	0.0328523,NA	0.0118166,NA	2.26498,NA	0.000205397	0.000410896
2	rs13179724	46230830	C,C	G,G	0.873757,0.91369	0.0225367,-0.000386828	0.00595306,0.0152221	3.81458,0.00889532	0.000205298	0.000410444
2	rs62369118	45621089	C,C	T,T	0.958251,0.868056	0.0338311,0.0306902	0.00988495,0.0126309	3.20725,1.82078	0.000205096	0.000409895
2	rs10805698	45725781	G,G	A,A	0.958251,0.869048	0.0317813,0.0331378	0.00988495,0.0126714	2.88476,2.04971	0.000205044	0.000409802
2	rs62369109	45578998	G,G	A,A	0.958251,0.868056	0.0339611,0.0304957	0.00988495,0.0126309	3.22829,1.80238	0.000205023	0.000409748
2	rs72750030	45903837	A,NA	G,NA	0.87674,NA	-0.00588971,NA	0.00601441,NA	0.484857,NA	0.000205023	0.000410375
2	rs10075550	46200373	G,G	A,A	0.666004,0.521825	0.0179898,0.0240477	0.00419209,0.00855751	4.7506,2.3052	0.000204893	0.000409068
2	rs35553774	46201839	G,G	A,A	0.666004,0.530754	0.0178578,0.0244265	0.00419209,0.00856557	4.68924,2.36165	0.000204867	0.000409013
2	rs10052940	46221502	A,A	G,G	0.666004,0.529762	0.0179488,0.0239227	0.00419209,0.00856454	4.73151,2.28246	0.000204577	0.000408437
2	rs13154320	46220828	G,G	C,C	0.666004,0.529762	0.0179488,0.0239227	0.00419209,0.00856454	4.73151,2.28246	0.000204577	0.000408437
2	rs10066140	46333000	T,T	C,C	0.333996,0.47123	-0.0175482,-0.0256404	0.00419209,0.00856354	4.54685,2.56032	0.000204534	0.000408342
2	rs12514177	45735587	A,A	T,T	0.958251,0.867063	0.0318839,0.0332017	0.00988495,0.0125908	2.90048,2.07754	0.000204483	0.000408675
2	rs72755677	46111367	A,A	G,G	0.543738,0.5625	-0.0187861,-0.0256663	0.00396952,0.00861694	5.6543,2.53823	0.000204434	0.000408482
2	rs4492125	45965439	T,T	G,G	0.59841,0.535714	0.0237217,0.0281118	0.00403319,0.00857124	8.39119,2.98343	0.000204414	0.000427906
2	rs78342067	46313323	A,NA	G,NA	0.921471,NA	-0.0139082,NA	0.00734995,NA	1.23319,NA	0.000204404	0.000408903
2	rs111235580	46131377	A,NA	G,NA	0.982107,NA	-0.0243495,NA	0.014915,NA	0.989008,NA	0.000204262	0.000408729
2	rs1819031	45766853	T,T	C,C	0.958251,0.867063	0.0318233,0.0332532	0.00988495,0.0125908	2.89118,2.08278	0.000204138	0.000407987
2	rs8188197	46201451	G,G	T,T	0.666004,0.521825	0.0179898,0.0240012	0.00419209,0.00855751	4.7506,2.29788	0.000204127	0.00040754
2	rs6878425	45843255	T,T	A,A	0.586481,0.526786	0.0235407,0.0304179	0.00401481,0.00856165	8.34364,3.41892	0.000204119	0.000446762
2	rs10941803	46348483	T,T	C,C	0.333996,0.47123	-0.0177099,-0.0249628	0.00419209,0.00856354	4.62093,2.44895	0.000203965	0.00040721
2	rs12655230	46113762	G,G	A,A	0.689861,0.530754	0.0190851,0.0255529	0.00427445,0.00856557	5.09637,2.54479	0.000203851	0.000406992
2	rs8175440	46175832	G,G	A,A	0.66501,0.522817	0.0179356,0.0242408	0.00418899,0.00855827	4.73151,2.33541	0.000203756	0.000406801
2	rs10068848	46149305	A,A	G,G	0.683897,0.530754	0.0164931,0.0248299	0.00425236,0.00856557	3.97851,2.42644	0.00020374	0.000406829
2	rs10066816	46148482	T,T	G,G	0.683897,0.530754	0.0164931,0.0248299	0.00425236,0.00856557	3.97851,2.42644	0.00020374	0.000406829
2	rs7293353	46177721	A,A	G,G	0.666004,0.521825	0.0179488,0.0240993	0.00419209,0.00855751	4.73151,2.31335	0.000203643	0.000406574
2	rs76356156	46146196	A,NA	C,NA	0.967197,NA	0.0255696,NA	0.0111,NA	1.6727,NA	0.000203639	0.000407362
2	rs71620170	46326165	A,NA	G,NA	0.883698,NA	0.0112256,NA	0.00616728,NA	1.16285,NA	0.000203561	0.000407271
2	rs11745763	46334133	A,A	G,G	0.333996,0.47123	-0.0175482,-0.0255942	0.00419209,0.00856354	4.54685,2.55265	0.00020354	0.000406361
2	rs10941791	46334365	C,C	T,T	0.333996,0.47123	-0.0175482,-0.0255942	0.00419209,0.00856354	4.54685,2.55265	0.00020354	0.000406361
2	rs114223220	46352857	C,C	A,A	0.333996,0.47123	-0.0176569,-0.0251604	0.00419209,0.00856354	4.5966,2.48116	0.000203491	0.000406264
2	rs10755272	45815536	T,T	G,G	0.413519,0.472222	-0.0233574,-0.0306961	0.00401481,0.00856258	8.2246,3.47213	0.000203399	0.000439616
2	rs12513467	45565663	C,C	A,A	0.958251,0.867063	0.0340871,0.0300802	0.00988495,0.0125908	3.24876,1.77233	0.000203293	0.000406294
2	rs58424904	45733662	T,T	A,A	0.958251,0.867063	0.0318839,0.0331445	0.00988495,0.0125908	2.90048,2.07172	0.00020315	0.000406012
2	rs11743949	46154412	G,G	A,A	0.666004,0.522817	0.0179349,0.0242461	0.00419209,0.00855827	4.72505,2.33626	0.000202984	0.000405258
2	rs16902213	45676997	A,A	G,G	0.958251,0.868056	0.0328628,0.0319026	0.00988495,0.0126309	3.05272,1.93761	0.000202958	0.000405625
2	rs12521519	45768224	G,G	A,A	0.958251,0.867063	0.0318233,0.0332017	0.00988495,0.0125908	2.89118,2.07754	0.000202937	0.000405586
2	rs8185115	46214011	T,T	A,A	0.666004,0.521825	0.0179898,0.0239102	0.00419209,0.00855751	4.7506,2.28358	0.000202652	0.000404599
2	rs34693648	46353225	G,G	T,T	0.333996,0.47123	-0.0176569,-0.0251098	0.00419209,0.00856354	4.5966,2.4729	0.000202473	0.000404233
2	rs55638678	46332720	G,G	C,C	0.333996,0.472222	-0.0175025,-0.0256375	0.00419209,0.00856258	4.52605,2.56032	0.00020243	0.000404145
2	rs7720735	46139661	G,G	A,A	0.666004,0.529762	0.0177187,0.024861	0.00419209,0.00856454	4.62501,2.43196	0.000202428	0.000404145
2	rs4975929	46359321	T,T	C,C	0.333996,0.472222	-0.0175246,-0.0255913	0.00419209,0.00856258	4.5361,2.55263	0.00020236	0.000404007
2	rs115544252	46319258	T,NA	G,NA	0.890656,NA	0.00987343,NA	0.00633559,NA	0.923954,NA	0.000202359	0.000404856
2	rs62372983	45969705	A,A	T,T	0.970179,0.875992	0.0398129,0.0273592	0.0116239,0.0129696	3.21141,1.45713	0.000202212	0.000404126
2	rs74705554	46311076	T,NA	G,NA	0.888668,NA	0.00982326,NA	0.00628579,NA	0.927728,NA	0.000202155	0.000404446
2	rs35354757	46310863	G,NA	T,NA	0.888668,NA	0.00982326,NA	0.00628579,NA	0.927728,NA	0.000202155	0.000404446
2	rs34171995	46308978	A,NA	G,NA	0.888668,NA	0.00982326,NA	0.00628579,NA	0.927728,NA	0.000202155	0.000404446
2	rs6873660	45732184	G,G	A,A	0.958251,0.867063	0.0319379,0.0330358	0.00988495,0.0125908	2.90877,2.0607	0.000202019	0.000403753
2	rs6873498	45732023	T,T	C,C	0.958251,0.867063	0.0319379,0.0330358	0.00988495,0.0125908	2.90877,2.0607	0.000202019	0.000403753
2	rs34347294	46151854	T,T	G,G	0.682903,0.530754	0.0164792,0.0248299	0.00424878,0.00856557	3.97851,2.42644	0.000201981	0.000403317
2	rs61296177	45746378	T,T	C,C	0.958251,0.867063	0.0316302,0.033362	0.00988495,0.0125908	2.86168,2.09387	0.000201823	0.000403362
2	rs4975994	46331845	C,C	T,T	0.333996,0.469246	-0.0175025,-0.0256465	0.00419209,0.00856557	4.52605,2.56032	0.00020182	0.00040293
2	rs7293345	46332383	T,T	C,C	0.333996,0.469246	-0.0175025,-0.0256465	0.00419209,0.00856557	4.52605,2.56032	0.00020182	0.00040293
2	rs7293362	46225497	T,T	C,C	0.667992,0.530754	0.0178435,0.0239721	0.00419836,0.00856557	4.67029,2.28975	0.000201764	0.000402827
2	rs1384734	45540407	A,A	T,T	0.958251,0.867063	0.0342942,0.0296803	0.00988495,0.0125908	3.28253,1.73498	0.000201742	0.000403195
2	rs4866982	45816856	A,A	G,G	0.413519,0.472222	-0.0233574,-0.0306443	0.00401481,0.00856258	8.2246,3.46207	0.000201726	0.000435702
2	rs6451819	45766380	G,G	T,T	0.958251,0.867063	0.0318233,0.0331445	0.00988495,0.0125908	2.89118,2.07172	0.000201614	0.000402943
2	rs4975984	46322827	G,G	A,A	0.333996,0.47123	-0.0175482,-0.0254973	0.00419209,0.00856354	4.54685,2.53658	0.000201488	0.000402267
2	rs35577984	46193826	G,G	T,T	0.666004,0.521825	0.0179488,0.0240477	0.00419209,0.00855751	4.73151,2.3052	0.000201344	0.000401987
2	rs76168823	45107945	A,NA	C,NA	0.970179,NA	-0.0215423,NA	0.0116239,NA	1.19489,NA	0.000201316	0.000402746
2	rs10043557	46236082	A,A	G,G	0.666004,0.530754	0.0178578,0.0242258	0.00419209,0.00856557	4.68924,2.32977	0.000201285	0.000401868
2	rs2589179	45573428	C,C	A,A	0.958251,0.859127	0.0348281,0.0284215	0.00988495,0.0122874	3.37045,1.68362	0.000201207	0.000402129
2	rs77135458	46215785	A,NA	G,NA	0.965209,NA	0.0248338,NA	0.0107893,NA	1.67057,NA	0.000200951	0.00040199
2	rs73107037	45731173	G,G	A,A	0.958251,0.867063	0.0319865,0.0329271	0.00988495,0.0125908	2.91624,2.04971	0.000200778	0.000401273
2	rs73107077	45752968	T,T	A,A	0.958251,0.867063	0.0316842,0.0332532	0.00988495,0.0125908	2.86991,2.08278	0.000200642	0.000401003
2	rs34009314	46174946	T,T	C,C	0.66501,0.522817	0.0178901,0.0242875	0.00418899,0.00855827	4.71035,2.34284	0.000200639	0.000400582
2	rs113548626	45968513	A,A	G,G	0.970179,0.875992	0.0398129,0.0272541	0.0116239,0.0129696	3.21141,1.44845	0.000200618	0.000400942
2	rs62367716	45776815	A,A	G,G	0.958251,0.867063	0.0321162,0.032767	0.00988495,0.0125908	2.93625,2.03357	0.000200479	0.000400676
2	rs6451852	46138103	A,A	T,T	0.666004,0.531746	0.0177187,0.0248671	0.00419209,0.00856664	4.62501,2.43196	0.000200472	0.000400242
2	rs6451853	46138158	G,G	C,C	0.666004,0.531746	0.0177187,0.0248671	0.00419209,0.00856664	4.62501,2.43196	0.000200472	0.000400242
2	rs142470132	46194530	T,NA	G,NA	0.970179,NA	0.0187881,NA	0.0116239,NA	0.974607,NA	0.000200367	0.000400844
2	rs545293864	44636618	A,NA	G,NA	0.99503,NA	0.0263667,NA	0.0281148,NA	0.458001,NA	0.000200297	0.000400729
2	rs12697557	46302558	A,A	G,G	0.333996,0.47123	-0.0176311,-0.0251047	0.00419209,0.00856354	4.58479,2.47205	0.00020025	0.000399798
2	rs1483305	45551735	A,A	G,G	0.958251,0.866071	0.0343923,0.0295363	0.00988495,0.0125513	3.2986,1.73025	0.000200125	0.000399965
2	rs1483304	45552124	G,G	T,T	0.958251,0.867063	0.0342397,0.0296803	0.00988495,0.0125908	3.27362,1.73498	0.000200105	0.000399925
2	rs4354052	46065215	T,T	A,A	0.689861,0.527778	0.0180819,0.0274792	0.00427445,0.00856258	4.63179,2.87584	0.000199836	0.000398986
2	rs10054000	46146464	T,T	C,C	0.682903,0.530754	0.016439,0.0248805	0.00424878,0.00856557	3.96167,2.43464	0.000199649	0.000398663
2	rs13161757	46146084	A,A	G,G	0.682903,0.530754	0.016439,0.0248805	0.00424878,0.00856557	3.96167,2.43464	0.000199649	0.000398663
2	rs11750263	46344817	T,T	C,C	0.333996,0.47123	-0.0175375,-0.0254496	0.00419209,0.00856354	4.54197,2.52871	0.000199634	0.000398568
2	rs11740690	46344889	G,G	T,T	0.333996,0.47123	-0.0175375,-0.0254496	0.00419209,0.00856354	4.54197,2.52871	0.000199634	0.000398568
2	rs78050275	45244929	T,NA	A,NA	0.862823,NA	0.0151938,NA	0.00574696,NA	2.08629,NA	0.00019963	0.000399447
2	rs76696358	46227598	C,NA	G,NA	0.968191,NA	0.0255814,NA	0.0112664,NA	1.63506,NA	0.000199547	0.000399184
2	rs13177011	46307567	A,NA	C,NA	0.888668,NA	0.00991263,NA	0.00628579,NA	0.940066,NA	0.000199367	0.00039887
2	rs12523279	46302471	G,G	A,A	0.333996,0.47123	-0.0176311,-0.0250585	0.00419209,0.00856354	4.58479,2.46451	0.00019934	0.000397982
2	rs73090028	45773102	T,T	C,C	0.958251,0.867063	0.0318716,0.0329843	0.00988495,0.0125908	2.8986,2.05549	0.000199177	0.000398076
2	rs191490954	45731767	C,NA	T,NA	0.99503,NA	-0.0168038,NA	0.0281148,NA	0.259598,NA	0.000199162	0.000398541
2	rs7293371	46350867	T,T	G,G	0.333996,0.47123	-0.0176163,-0.0251098	0.00419209,0.00856354	4.57799,2.4729	0.000199145	0.000397592
2	rs8185150	46351465	C,C	A,A	0.333996,0.47123	-0.0176163,-0.0251098	0.00419209,0.00856354	4.57799,2.4729	0.000199145	0.000397592
2	rs12521555	45768415	G,G	A,A	0.958251,0.867063	0.0318233,0.0330358	0.00988495,0.0125908	2.89118,2.0607	0.000199134	0.00039799
2	rs76983737	45307112	A,A	C,C	0.960239,0.884921	0.0349386,0.0338391	0.0101186,0.0133953	3.25605,1.93814	0.00019906	0.000397896
2	rs8185363	46182420	T,T	C,C	0.664016,0.531746	0.0179633,0.024865	0.00418592,0.00856664	4.7506,2.43162	0.000198998	0.000397303
2	rs4276421	45802079	T,T	C,C	0.414513,0.482143	-0.0232582,-0.0304659	0.00401339,0.00855481	8.16581,3.43288	0.000198994	0.000424978
2	rs79203689	45319049	T,NA	C,NA	0.945328,NA	-0.019682,NA	0.00869693,NA	1.62654,NA	0.000198941	0.000397983
2	rs4866972	45778652	A,A	G,G	0.958251,0.867063	0.0316617,0.0332017	0.00988495,0.0125908	2.86648,2.07754	0.000198909	0.00039754
2	rs8185182	46339817	G,G	A,A	0.333996,0.472222	-0.0174964,-0.0254927	0.00419209,0.00856258	4.52327,2.53629	0.000198797	0.000396898
2	rs8185380	46339335	G,G	T,T	0.333996,0.472222	-0.0174964,-0.0254927	0.00419209,0.00856258	4.52327,2.53629	0.000198797	0.000396898
2	rs7293508	46226825	C,C	T,T	0.667992,0.530754	0.017798,0.0240238	0.00419836,0.00856557	4.64927,2.29788	0.000198784	0.00039688
2	rs62372986	45973864	T,T	G,G	0.970179,0.875992	0.0397207,0.0273039	0.0116239,0.0129696	3.19875,1.45256	0.000198777	0.000397262
2	rs62370828	46224132	A,A	G,G	0.667992,0.530754	0.0178435,0.0237889	0.00419836,0.00856557	4.67029,2.26108	0.000198747	0.000396809
2	rs8188175	46130789	C,C	T,T	0.666004,0.531746	0.0176737,0.0249649	0.00419209,0.00856664	4.60431,2.44783	0.000198629	0.000396563
2	rs62372984	45971001	T,T	C,C	0.970179,0.875	0.0398129,0.0272108	0.0116239,0.0129254	3.21141,1.45256	0.000198578	0.000396867
2	rs10941789	46331292	A,A	G,G	0.333996,0.469246	-0.017461,-0.0256465	0.00419209,0.00856557	4.50718,2.56032	0.000198502	0.00039631
2	rs10063520	46298065	C,C	T,T	0.333996,0.47123	-0.0176311,-0.0250076	0.00419209,0.00856354	4.58479,2.45623	0.00019835	0.000396006
2	rs113198380	46322099	T,T	C,C	0.333996,0.47123	-0.0174964,-0.025546	0.00419209,0.00856354	4.52327,2.54465	0.000198348	0.000396001
2	rs78744747	46305223	T,NA	G,NA	0.888668,NA	0.00994955,NA	0.00628579,NA	0.945187,NA	0.000198238	0.000396612
2	rs77201990	46305245	T,NA	A,NA	0.888668,NA	0.00994955,NA	0.00628579,NA	0.945187,NA	0.000198238	0.000396612
2	rs78120259	46303922	A,NA	T,NA	0.888668,NA	0.00994955,NA	0.00628579,NA	0.945187,NA	0.000198238	0.000396612
2	rs8185240	46236638	G,G	T,T	0.666004,0.424603	0.0178578,0.0205842	0.00419209,0.00864824	4.68924,1.76182	0.000198174	0.0003957
2	rs10053240	46185964	A,A	G,G	0.664016,0.531746	0.0179633,0.0248132	0.00418592,0.00856664	4.7506,2.42324	0.000198033	0.000395378
2	rs181801832	45656313	G,NA	A,NA	0.99503,NA	-0.0166347,NA	0.0281148,NA	0.256434,NA	0.000198009	0.000396232
2	rs6451827	45879598	C,C	T,T	0.589463,0.524802	0.0231683,0.0306558	0.00401916,0.00855989	8.08665,3.46616	0.000197947	0.000422043
2	rs8185253	46303892	T,T	G,G	0.333996,0.47123	-0.0175897,-0.0251555	0.00419209,0.00856354	4.5658,2.48036	0.000197896	0.0003951
2	rs28840992	46164615	G,G	A,A	0.66501,0.52381	0.0177912,0.0245482	0.00418899,0.00855906	4.66447,2.3841	0.000197803	0.00039492
2	rs150321299	46004182	G,NA	A,NA	0.984095,NA	0.0308389,NA	0.0158037,NA	1.29232,NA	0.000197594	0.00039538
2	rs8185379	46339263	C,C	T,T	0.333996,0.47123	-0.0174964,-0.0254955	0.00419209,0.00856354	4.52327,2.53629	0.000197585	0.000394481
2	rs4975993	46330049	T,T	C,C	0.333996,0.469246	-0.017461,-0.0256003	0.00419209,0.00856557	4.50718,2.55265	0.000197533	0.000394376
2	rs10061916	46330923	T,T	G,G	0.333996,0.469246	-0.017461,-0.0256003	0.00419209,0.00856557	4.50718,2.55265	0.000197533	0.000394376
2	rs4975992	46329566	T,T	G,G	0.333996,0.469246	-0.017461,-0.0256003	0.00419209,0.00856557	4.50718,2.55265	0.000197533	0.000394376
2	rs10068278	46330846	C,C	T,T	0.333996,0.469246	-0.017461,-0.0256003	0.00419209,0.00856557	4.50718,2.55265	0.000197533	0.000394376
2	rs17293302	45512350	G,G	A,A	0.956262,0.867063	0.0329709,0.0292896	0.00966771,0.0125908	3.188,1.69887	0.000197356	0.000394442
2	rs10076230	46343270	A,A	G,G	0.333996,0.47123	-0.0174964,-0.0254955	0.00419209,0.00856354	4.52327,2.53629	0.000197307	0.000393925
2	rs35936595	46193809	C,C	A,A	0.66501,0.521825	0.0178037,0.0240592	0.00418899,0.00855751	4.67029,2.30702	0.000197249	0.000393817
2	rs111444997	46305003	G,G	C,C	0.972167,0.869048	0.0382253,0.0289826	0.0120196,0.0126714	2.83226,1.654	0.000197239	0.000394191
2	rs148474409	44690214	C,NA	T,NA	0.979125,NA	-0.0220201,NA	0.0138296,NA	0.953388,NA	0.000197026	0.000394189
2	rs76597398	45658543	A,A	G,G	0.958251,0.868056	0.0325583,0.032003	0.00988495,0.0126309	3.00494,1.94745	0.000196963	0.000393649
2	rs12522404	45736281	T,T	C,C	0.958251,0.867063	0.0315817,0.0332017	0.00988495,0.0125908	2.85428,2.07754	0.000196961	0.00039365
2	rs143491562	45195943	T,NA	A,NA	0.99006,NA	0.00888325,NA	0.01993,NA	0.18323,NA	0.000196849	0.000393882
2	rs10078261	46240130	C,C	T,T	0.666004,0.423611	0.0178578,0.0204897	0.00419209,0.00865091	4.68924,1.74811	0.000196793	0.000392945
2	rs10941797	46342889	G,G	A,A	0.333996,0.472222	-0.0174964,-0.0254927	0.00419209,0.00856258	4.52327,2.53629	0.000196742	0.000392799
2	rs148999138	46314424	G,G	A,A	0.333996,0.47123	-0.0175482,-0.0252568	0.00419209,0.00856354	4.54685,2.49696	0.000196589	0.000392492
2	rs10051371	46245637	T,T	C,C	0.666998,0.529762	0.0179167,0.0240209	0.00419521,0.00856454	4.71035,2.29788	0.000196573	0.000392469
2	rs34259003	46239665	T,T	C,C	0.666004,0.424603	0.0178578,0.0204834	0.00419209,0.00864824	4.68924,1.74811	0.000196525	0.000392409
2	rs28820612	46239179	C,C	T,T	0.666004,0.424603	0.0178578,0.0204834	0.00419209,0.00864824	4.68924,1.74811	0.000196525	0.000392409
2	rs35080434	46239651	T,T	C,C	0.666004,0.424603	0.0178578,0.0204834	0.00419209,0.00864824	4.68924,1.74811	0.000196525	0.000392409
2	rs112283283	46133022	A,A	G,G	0.66501,0.532738	0.0176607,0.0249681	0.00418899,0.00856774	4.60431,2.44783	0.000196512	0.000392342
2	rs189544392	45580996	G,NA	T,NA	0.983101,NA	0.00634473,NA	0.0153396,NA	0.168031,NA	0.00019639	0.000393015
2	rs10076113	46343234	T,T	C,C	0.333996,0.47123	-0.0174964,-0.0254496	0.00419209,0.00856354	4.52327,2.52871	0.000196371	0.000392058
2	rs10462115	46343863	C,C	T,T	0.333996,0.47123	-0.0174964,-0.0254496	0.00419209,0.00856354	4.52327,2.52871	0.000196371	0.000392058
2	rs10941801	46344427	T,T	C,C	0.333996,0.47123	-0.0174964,-0.0254496	0.00419209,0.00856354	4.52327,2.52871	0.000196371	0.000392058
2	rs13174894	46129301	T,T	C,C	0.666004,0.531746	0.0176332,0.0250165	0.00419209,0.00856664	4.58573,2.4562	0.000196331	0.000391978
2	rs8185059	46224796	A,A	G,G	0.667992,0.530754	0.017798,0.0238739	0.00419836,0.00856557	4.64927,2.27436	0.000196323	0.000391972
2	rs12513534	46338532	G,G	A,A	0.333996,0.472222	-0.0174512,-0.0255432	0.00419209,0.00856258	4.50275,2.54465	0.000196286	0.000391887
2	rs4501347	45974881	C,C	T,T	0.597416,0.524802	0.023632,0.0277708	0.00403156,0.00855989	8.33914,2.92907	0.000196269	0.00040817
2	rs188113461	45851871	T,NA	A,NA	0.992048,NA	-0.0269622,NA	0.0222601,NA	0.646266,NA	0.000196239	0.000392645
2	rs8175427	46311261	T,T	G,G	0.333996,0.47123	-0.0175897,-0.0250639	0.00419209,0.00856354	4.5658,2.4654	0.00019611	0.000391538
2	rs12658237	46167713	G,G	T,T	0.66501,0.532738	0.0176607,0.0247698	0.00418899,0.00856774	4.60431,2.41572	0.00019601	0.000391341
2	rs10053306	46155950	A,A	G,G	0.666004,0.521825	0.0178493,0.0242956	0.00419209,0.00855751	4.68531,2.34447	0.00019593	0.000391184
2	rs12522392	45736002	T,T	G,G	0.958251,0.867063	0.0315331,0.0332017	0.00988495,0.0125908	2.8469,2.07754	0.000195796	0.000391322
2	rs4975913	46313275	C,C	T,T	0.333996,0.47123	-0.0175482,-0.0252063	0.00419209,0.00856354	4.54685,2.48868	0.000195593	0.000390506
2	rs10462094	45760805	A,A	T,T	0.958251,0.867063	0.0315225,0.0332017	0.00988495,0.0125908	2.84529,2.07754	0.000195543	0.000390817
2	rs8188133	46187345	C,C	T,T	0.664016,0.530754	0.0179224,0.0248101	0.00418592,0.00856557	4.73151,2.42324	0.000195507	0.000390338
2	rs8175405	46244269	T,T	A,A	0.666004,0.426587	0.0178578,0.02033	0.00419209,0.00864302	4.68924,1.729	0.000195469	0.000390302
2	rs8188148	46244580	G,G	A,A	0.666004,0.426587	0.0178578,0.02033	0.00419209,0.00864302	4.68924,1.729	0.000195469	0.000390302
2	rs77469364	45188425	A,NA	G,NA	0.99006,NA	0.008515,NA	0.01993,NA	0.174443,NA	0.000195381	0.000390897
2	rs78319904	46136595	G,G	A,A	0.666004,0.531746	0.0176332,0.0249649	0.00419209,0.00856664	4.58573,2.44783	0.000195364	0.00039005
2	rs34101830	46349103	A,A	T,T	0.333996,0.480159	-0.0176647,-0.0249859	0.00419209,0.00855609	4.60018,2.45623	0.000195354	0.000390029
2	rs10461766	46313227	A,A	G,G	0.970179,0.865079	0.0387582,0.0276213	0.0116239,0.0125123	3.06805,1.56422	0.000195273	0.000390256
2	rs34462057	45900317	A,A	G,G	0.589463,0.527778	0.0233577,0.0302685	0.00401916,0.00856258	8.20844,3.38953	0.000195239	0.00041796
2	rs12656025	46167572	A,A	G,G	0.66501,0.532738	0.0176607,0.024718	0.00418899,0.00856774	4.60431,2.40738	0.000195065	0.000389454
2	rs13436333	46243854	C,C	A,A	0.666004,0.424603	0.0179033,0.0201961	0.00419209,0.00864824	4.71035,1.70933	0.000195059	0.000389484
2	rs8185256	46298403	G,G	A,A	0.333996,0.47123	-0.0175897,-0.0250076	0.00419209,0.00856354	4.5658,2.45623	0.000195031	0.000389386
2	rs9716588	46303298	A,A	G,G	0.333996,0.47123	-0.0175897,-0.0250076	0.00419209,0.00856354	4.5658,2.45623	0.000195031	0.000389386
2	rs8185192	46309824	A,A	G,G	0.333996,0.472222	-0.0175897,-0.02496	0.00419209,0.00856258	4.5658,2.44895	0.000194861	0.000389046
2	rs8188221	46311477	T,T	C,C	0.333996,0.472222	-0.0175897,-0.02496	0.00419209,0.00856258	4.5658,2.44895	0.000194861	0.000389046
2	rs8188233	46187120	T,T	C,C	0.664016,0.531746	0.0179224,0.0248132	0.00418592,0.00856664	4.73151,2.42324	0.000194731	0.000388791
2	rs13186251	46189195	T,T	G,G	0.664016,0.531746	0.0179224,0.0248132	0.00418592,0.00856664	4.73151,2.42324	0.000194731	0.000388791
2	rs115726941	44764581	T,NA	A,NA	0.99006,NA	0.0165553,NA	0.01993,NA	0.391305,NA	0.000194716	0.000389596
2	rs12654950	46243287	G,G	A,A	0.666004,0.423611	0.0178578,0.0202981	0.00419209,0.00865091	4.68924,1.72221	0.000194621	0.00038861
2	rs35550270	46210242	T,T	C,C	0.666004,0.530754	0.0178169,0.0240304	0.00419209,0.00856557	4.67029,2.29892	0.000194586	0.000388502
2	rs8188004	46193958	G,G	A,A	0.666004,0.521825	0.0178578,0.0240993	0.00419209,0.00855751	4.68924,2.31335	0.000194557	0.000388444
2	rs10045812	46026057	G,G	A,A	0.574553,0.516865	0.0217646,0.0298927	0.003999,0.00855422	7.27957,3.32335	0.000194463	0.000391684
2	rs34043196	46300009	T,NA	C,NA	0.888668,NA	0.0100773,NA	0.00628579,NA	0.963,NA	0.000194432	0.000388997
2	rs62372981	45966295	A,A	G,G	0.970179,0.874008	0.0397207,0.0272232	0.0116239,0.0128817	3.19875,1.46126	0.000194263	0.000388245
2	rs10941703	45781872	T,T	C,C	0.411531,0.482143	-0.0235563,-0.0300656	0.00401769,0.00855481	8.34279,3.35592	0.000194181	0.000421886
2	rs10056884	46153911	A,A	T,T	0.682903,0.521825	0.0166085,0.0240377	0.00424878,0.00855751	4.03305,2.30362	0.000194166	0.000387729
2	rs10462090	45644342	A,A	T,T	0.958251,0.868056	0.0331727,0.0310659	0.00988495,0.0126309	3.10175,1.8566	0.000194034	0.000387796
2	rs4975978	46308133	T,T	A,A	0.333996,0.472222	-0.0175897,-0.0249141	0.00419209,0.00856258	4.5658,2.44149	0.000193992	0.000387313
2	rs4975976	46307746	C,C	T,T	0.333996,0.472222	-0.0175897,-0.0249141	0.00419209,0.00856258	4.5658,2.44149	0.000193992	0.000387313
2	rs12514178	46309174	G,G	A,A	0.333996,0.472222	-0.0175897,-0.0249141	0.00419209,0.00856258	4.5658,2.44149	0.000193992	0.000387313
2	rs12514163	46309059	C,C	A,A	0.333996,0.472222	-0.0175897,-0.0249141	0.00419209,0.00856258	4.5658,2.44149	0.000193992	0.000387313
2	rs114054546	45860036	T,NA	G,NA	0.964215,NA	0.00351672,NA	0.0106439,NA	0.130124,NA	0.000193959	0.000388082
2	rs8185362	46182363	G,G	C,C	0.664016,0.531746	0.0179224,0.0247666	0.00418592,0.00856664	4.73151,2.41572	0.000193887	0.000387106
2	rs10052339	46020792	A,A	G,G	0.594433,0.517857	0.0232704,0.0295306	0.00402677,0.00855481	8.1239,3.25446	0.000193499	0.00040408
2	rs4541666	45857129	A,A	C,C	0.586481,0.527778	0.023414,0.0303923	0.00401481,0.00856258	8.26125,3.41334	0.000193437	0.000418878
2	rs62370851	46229689	T,NA	C,NA	0.982107,NA	0.0339282,NA	0.014915,NA	1.63979,NA	0.000193427	0.000386895
2	rs10462091	45650795	C,C	T,T	0.958251,0.868056	0.0330694,0.0311741	0.00988495,0.0126309	3.08536,1.86698	0.000193418	0.000386565
2	rs79576736	44550753	T,NA	C,NA	0.992048,NA	0.012629,NA	0.0222601,NA	0.243757,NA	0.000193414	0.000387024
2	rs62372040	45954028	A,NA	T,NA	0.993042,NA	0.0206966,NA	0.0237851,NA	0.415422,NA	0.000193285	0.000386685
2	rs8175363	46248525	G,G	A,A	0.666004,0.426587	0.0179033,0.0199423	0.00419209,0.00864302	4.71035,1.67703	0.000193244	0.000385863
2	rs10055263	46240036	C,C	A,A	0.666004,0.424603	0.0178169,0.0204834	0.00419209,0.00864824	4.67029,1.74811	0.00019318	0.000385735
2	rs10059495	46306905	T,T	A,A	0.333996,0.472222	-0.0175897,-0.0248635	0.00419209,0.00856258	4.5658,2.43329	0.000193047	0.000385428
2	rs4975974	46307566	A,A	G,G	0.333996,0.472222	-0.0175897,-0.0248635	0.00419209,0.00856258	4.5658,2.43329	0.000193047	0.000385428
2	rs4975975	46307649	A,A	C,C	0.333996,0.472222	-0.0175897,-0.0248635	0.00419209,0.00856258	4.5658,2.43329	0.000193047	0.000385428
2	rs35503553	46304368	G,G	A,A	0.333996,0.47123	-0.0175897,-0.0248204	0.00419209,0.00856354	4.5658,2.42586	0.000192966	0.000385266
2	rs116591946	45191100	T,NA	C,NA	0.963221,NA	0.0072907,NA	0.0105045,NA	0.311894,NA	0.000192874	0.000385924
2	rs13168838	46016917	C,C	G,G	0.578529,0.514881	0.0215389,0.029864	0.00400399,0.00855314	7.12636,3.3186	0.000192756	0.000387504
2	rs145267908	46228935	T,NA	A,NA	0.985089,NA	0.0348843,NA	0.0163138,NA	1.48825,NA	0.000192695	0.000385445
2	rs4975902	46353702	G,G	A,A	0.333996,0.47123	-0.0174863,-0.0253027	0.00419209,0.00856354	4.51867,2.5045	0.00019266	0.000384653
2	rs12515240	46354172	C,C	T,T	0.333996,0.47123	-0.0174863,-0.0253027	0.00419209,0.00856354	4.51867,2.5045	0.00019266	0.000384653
2	rs151165465	44975687	T,NA	C,NA	0.992048,NA	0.00919034,NA	0.0222601,NA	0.167678,NA	0.000192654	0.00038552
2	rs11949371	46362346	A,A	G,G	0.333996,0.473214	-0.0173909,-0.0255885	0.00419209,0.00856165	4.47539,2.55263	0.000192522	0.000384378
2	rs144868745	45940877	T,NA	A,NA	0.984095,NA	0.030926,NA	0.0158037,NA	1.2979,NA	0.000192502	0.000385214
2	rs13189671	46232349	A,A	G,G	0.664016,0.428571	0.0177907,0.020605	0.00418592,0.00863795	4.67029,1.76801	0.000192449	0.000384278
2	rs13171832	46232507	C,C	T,T	0.664016,0.426587	0.0177907,0.0205718	0.00418592,0.00864302	4.67029,1.76182	0.000192389	0.00038416
2	rs8185043	46261456	A,A	C,C	0.33499,0.573413	-0.0176299,-0.0205516	0.00418899,0.00864302	4.59017,1.75907	0.000192369	0.000384119
2	rs13166839	46298610	G,NA	A,NA	0.888668,NA	0.0101516,NA	0.00628579,NA	0.973431,NA	0.000192287	0.000384708
2	rs34696334	46297932	G,NA	A,NA	0.888668,NA	0.0101516,NA	0.00628579,NA	0.973431,NA	0.000192287	0.000384708
2	rs72751951	46009418	A,NA	C,NA	0.985089,NA	0.0371471,NA	0.0163138,NA	1.64236,NA	0.000192185	0.000384484
2	rs6451830	45893456	G,G	A,A	0.587475,0.527778	0.0234301,0.0302156	0.00401624,0.00856258	8.26627,3.37939	0.000192155	0.000414598
2	rs10055950	46147092	A,A	G,G	0.681909,0.521825	0.0164253,0.0243258	0.00424522,0.00855751	3.96167,2.34927	0.000192092	0.000383589
2	rs13175559	45854627	C,C	T,T	0.586481,0.527778	0.023414,0.0303444	0.00401481,0.00856258	8.26125,3.40412	0.000192002	0.000415501
2	rs4975991	46328647	C,C	G,G	0.333996,0.47123	-0.0174153,-0.0255435	0.00419209,0.00856354	4.48647,2.54423	0.000192	0.000383335
2	rs10037109	46328445	G,G	C,C	0.333996,0.47123	-0.0174153,-0.0255435	0.00419209,0.00856354	4.48647,2.54423	0.000192	0.000383335
2	rs13178648	46169915	A,A	G,G	0.66501,0.52381	0.0177507,0.0243982	0.00418899,0.00855906	4.64576,2.36011	0.000191987	0.000383317
2	rs8187589	46126288	G,G	A,A	0.664016,0.521825	0.0175623,0.0244497	0.00418592,0.00855751	4.56513,2.36904	0.000191983	0.00038331
2	rs61160862	46207782	A,A	T,T	0.66501,0.530754	0.0178446,0.0242773	0.00418899,0.00856557	4.68924,2.33792	0.000191669	0.000382681
2	rs4975979	46312705	G,G	C,C	0.333996,0.472222	-0.0175482,-0.02496	0.00419209,0.00856258	4.54685,2.44895	0.000191619	0.000382578
2	rs16902163	45537952	G,G	A,A	0.958251,0.867063	0.0339346,0.0296803	0.00988495,0.0125908	3.22399,1.73498	0.000191291	0.000382317
2	rs73101274	45545521	C,C	T,T	0.958251,0.867063	0.0339346,0.0296803	0.00988495,0.0125908	3.22399,1.73498	0.000191291	0.000382317
2	rs62386809	46340231	T,NA	A,NA	0.983101,NA	0.0346362,NA	0.0153396,NA	1.62072,NA	0.000191228	0.000382497
2	rs7293420	46192107	A,A	G,G	0.664016,0.531746	0.017877,0.0248132	0.00418592,0.00856664	4.71035,2.42324	0.000191149	0.000381642
2	rs7293423	46192220	A,A	G,G	0.664016,0.531746	0.017877,0.0248132	0.00418592,0.00856664	4.71035,2.42324	0.000191149	0.000381642
2	rs16902220	45728698	T,T	C,C	0.958251,0.867063	0.0315018,0.0330225	0.00988495,0.0125908	2.84214,2.05936	0.000191108	0.000381957
2	rs6880766	45838627	T,NA	C,NA	0.981113,NA	-0.0257948,NA	0.0145245,NA	1.12067,NA	0.000190687	0.000381562
2	rs62370625	45866914	A,A	C,C	0.973161,0.868056	0.0367475,0.0325251	0.0122339,0.0126309	2.57402,1.99901	0.00019063	0.000380991
2	rs62370626	45867272	A,A	C,C	0.973161,0.868056	0.0367475,0.0325251	0.0122339,0.0126309	2.57402,1.99901	0.00019063	0.000380991
2	rs8185064	46337526	T,T	C,C	0.333996,0.470238	-0.0174102,-0.0254526	0.00419209,0.00856454	4.48413,2.52871	0.000190559	0.000380463
2	rs116505866	45771614	T,NA	C,NA	0.977137,NA	0.00323057,NA	0.0132281,NA	0.0930941,NA	0.000190506	0.000381179
2	rs144146069	46078556	A,NA	G,NA	0.991054,NA	-0.0234429,NA	0.0209976,NA	0.578024,NA	0.000190377	0.00038092
2	rs8185180	46300393	A,A	T,T	0.333002,0.47123	-0.0176028,-0.0250585	0.00419521,0.00856354	4.5658,2.46451	0.000190031	0.00037941
2	rs12109652	45878308	T,T	C,C	0.592445,0.527778	0.0232372,0.0301204	0.00402367,0.00856258	8.11408,3.36117	0.000189907	0.000403075
2	rs59725169	46207692	G,G	A,A	0.66501,0.530754	0.0177583,0.0245668	0.00418899,0.00856557	4.64927,2.3841	0.00018982	0.00037899
2	rs114648524	44576040	A,NA	C,NA	0.972167,NA	-0.021174,NA	0.0120196,NA	1.10717,NA	0.00018976	0.000379668
2	rs10055898	46363515	A,A	G,G	0.333996,0.473214	-0.0173909,-0.0254455	0.00419209,0.00856165	4.47539,2.52896	0.000189651	0.00037865
2	rs13168483	46293424	A,A	G,G	0.333002,0.477183	-0.0179473,-0.023356	0.00419521,0.00855827	4.72458,2.19712	0.000189584	0.000378527
2	rs62370633	45878638	A,A	G,G	0.973161,0.869048	0.0364678,0.0327275	0.0122339,0.0126714	2.5415,2.00874	0.000189527	0.00037879
2	rs62372987	45979991	C,C	T,T	0.597416,0.522817	0.023632,0.0273744	0.00403156,0.00855827	8.33914,2.85981	0.00018947	0.000392979
2	rs115783327	44643475	T,NA	C,NA	0.988072,NA	-0.00326138,NA	0.0182119,NA	0.066576,NA	0.000189329	0.000378849
2	rs8185105	46163091	T,T	C,C	0.66501,0.52381	0.0177057,0.0244499	0.00418899,0.00855906	4.62501,2.36837	0.000189281	0.000377917
2	rs8185312	46299711	T,T	C,C	0.333002,0.47123	-0.0176028,-0.0250076	0.00419521,0.00856354	4.5658,2.45623	0.000189087	0.000377527
2	rs62370624	45865614	C,C	T,T	0.972167,0.868056	0.0359176,0.0326106	0.0120196,0.0126309	2.55195,2.00752	0.000189059	0.000377856
2	rs62369104	45547962	T,T	C,C	0.958251,0.867063	0.0338856,0.0296294	0.00988495,0.0125908	3.21606,1.73025	0.000189013	0.000377765
2	rs6863984	45717865	C,C	A,A	0.959245,0.868056	0.0329361,0.0316026	0.00999958,0.0126309	3.00498,1.90836	0.00018894	0.000377616
2	rs77769375	45620336	A,NA	T,NA	0.988072,NA	0.00706534,NA	0.0182119,NA	0.156113,NA	0.00018893	0.000378048
2	rs113499074	45181587	T,NA	C,NA	0.978131,NA	-0.0224479,NA	0.0135185,NA	1.01409,NA	0.000188796	0.000377718
2	rs10043270	45967948	G,G	A,A	0.596421,0.524802	0.0236156,0.0277245	0.00402994,0.00855989	8.33466,2.92082	0.000188707	0.000392585
2	rs28874955	46356419	A,A	T,T	0.333996,0.47123	-0.0173959,-0.0254496	0.00419209,0.00856354	4.47767,2.52871	0.000188682	0.000376715
2	rs150769887	46356755	T,T	G,G	0.333996,0.47123	-0.0173959,-0.0254496	0.00419209,0.00856354	4.47767,2.52871	0.000188682	0.000376715
2	rs10055176	46192880	T,T	C,C	0.664016,0.531746	0.0178315,0.024865	0.00418592,0.00856664	4.68924,2.43162	0.000188569	0.000376494
2	rs114071419	46378913	A,NA	G,NA	0.874751,NA	-0.00511516,NA	0.00597324,NA	0.406928,NA	0.000188562	0.000377408
2	rs1384733	45540309	C,C	A,A	0.958251,0.867063	0.0338311,0.0296803	0.00988495,0.0125908	3.20725,1.73498	0.000188431	0.000376603
2	rs74421764	46359795	A,NA	G,NA	0.898608,NA	0.00191969,NA	0.00655017,NA	0.113811,NA	0.00018843	0.000376874
2	rs34339324	46295598	T,NA	C,NA	0.888668,NA	0.0102965,NA	0.00628579,NA	0.993929,NA	0.000188247	0.000376626
2	rs8188068	46295341	G,G	A,A	0.333996,0.468254	-0.0175897,-0.0243924	0.00419209,0.00856664	4.5658,2.35573	0.000188181	0.000375724
2	rs4975960	46283140	C,C	T,T	0.333002,0.47123	-0.017656,-0.0247164	0.00419521,0.00856354	4.59017,2.40906	0.000187786	0.000374931
2	rs28753157	46356556	T,T	C,C	0.333996,0.47123	-0.0173959,-0.0253992	0.00419209,0.00856354	4.47767,2.52037	0.000187703	0.000374763
2	rs62372640	46311667	A,A	T,T	0.970179,0.864087	0.0388967,0.0268202	0.0116239,0.0124737	3.08668,1.50109	0.000187537	0.000374804
2	rs10056731	46223000	T,T	C,C	0.667992,0.521825	0.0178435,0.0232633	0.00419836,0.00855751	4.67029,2.18319	0.000186974	0.000373324
2	rs114562515	46314279	T,NA	C,NA	0.888668,NA	0.010345,NA	0.00628579,NA	1.00083,NA	0.000186935	0.000374002
2	rs8185011	46357510	C,C	T,T	0.333996,0.47123	-0.0173959,-0.0253523	0.00419209,0.00856354	4.47767,2.51266	0.000186805	0.000372972
2	rs113808169	46313912	C,C	T,T	0.336978,0.47123	-0.0173719,-0.0253027	0.00418287,0.00856354	4.48413,2.5045	0.000186537	0.000372441
2	rs16902216	45716245	A,A	G,G	0.958251,0.868056	0.0326129,0.031416	0.00988495,0.0126309	3.01347,1.89029	0.00018645	0.000372645
2	rs10434613	46216843	G,G	A,A	0.666004,0.530754	0.0177714,0.0237375	0.00419209,0.00856557	4.64927,2.25307	0.000186385	0.00037214
2	rs10060049	46337863	T,T	A,A	0.33499,0.481151	-0.0173973,-0.0249897	0.00418899,0.00855543	4.48413,2.45717	0.000186376	0.000372118
2	rs35894183	46154664	T,T	C,C	0.666004,0.530754	0.0176332,0.0244728	0.00419209,0.00856557	4.58573,2.36904	0.000186324	0.000372016
2	rs62367667	45718602	C,C	G,G	0.958251,0.868056	0.0325429,0.0314934	0.00988495,0.0126309	3.00253,1.89777	0.000186226	0.000372198
2	rs16902191	45630390	G,G	A,A	0.958251,0.868056	0.0330694,0.0307983	0.00988495,0.0126309	3.08536,1.83105	0.000186178	0.0003721
2	rs116557884	45920724	T,NA	A,NA	0.968191,NA	0.0252989,NA	0.0112664,NA	1.6067,NA	0.00018601	0.000372103
2	rs62386794	46335015	T,NA	G,NA	0.902585,NA	0.00172949,NA	0.00666778,NA	0.0994459,NA	0.000185906	0.000371829
2	rs13164666	46222711	T,T	A,A	0.667992,0.530754	0.0177114,0.0236399	0.00419836,0.00856557	4.60949,2.23789	0.000185809	0.000370994
2	rs4866975	45541181	C,C	T,T	0.958251,0.867063	0.0337331,0.0296803	0.00988495,0.0125908	3.19143,1.73498	0.000185779	0.000371306
2	rs72757501	46185428	A,NA	G,NA	0.970179,NA	0.0175189,NA	0.0116239,NA	0.880173,NA	0.000185755	0.000371628
2	rs12657760	46281241	T,T	C,C	0.333002,0.469246	-0.017656,-0.024676	0.00419521,0.00856557	4.59017,2.40162	0.000185734	0.000370837
2	rs8188070	46133296	C,C	T,T	0.666004,0.522817	0.0177187,0.0242566	0.00419209,0.00855827	4.62501,2.33792	0.000185332	0.000370037
2	rs7293400	46256402	T,T	C,C	0.666004,0.417659	0.0179488,0.0195604	0.00419209,0.00866769	4.73151,1.61931	0.000185192	0.000369797
2	rs114487350	46096340	A,NA	G,NA	0.991054,NA	-0.0130458,NA	0.0209976,NA	0.272132,NA	0.000185051	0.000370261
2	rs12519195	45719826	T,T	A,A	0.958251,0.868056	0.0323576,0.03166	0.00988495,0.0126309	2.97366,1.91395	0.000184961	0.000369672
2	rs10060528	46295003	C,C	G,G	0.333002,0.468254	-0.0176028,-0.0245396	0.00419521,0.00856664	4.5658,2.37924	0.00018467	0.000368714
2	rs4975925	46335589	A,A	G,G	0.333996,0.47123	-0.0172828,-0.0256424	0.00419209,0.00856354	4.42665,2.56065	0.000184186	0.000367746
2	rs10058962	46160726	C,C	T,T	0.66501,0.53373	0.0174897,0.0248715	0.00418899,0.00856887	4.52612,2.43162	0.00018418	0.000367737
2	rs12697539	46234389	A,A	C,C	0.666004,0.522817	0.0178578,0.0233273	0.00419209,0.00855827	4.68924,2.1927	0.000184178	0.000367741
2	rs13172845	46228898	A,A	G,G	0.667992,0.52877	0.0176249,0.0238295	0.00419836,0.00856354	4.56989,2.2683	0.000184083	0.000367549
2	rs62372152	46173444	C,C	T,T	0.66501,0.531746	0.0175752,0.0245181	0.00418899,0.00856664	4.56513,2.37581	0.000183986	0.00036735
2	rs11748089	45810835	T,T	C,C	0.414513,0.470238	-0.0233492,-0.0299017	0.00401339,0.00856454	8.2246,3.31821	0.000183831	0.000393467
2	rs58173433	46163594	A,A	G,G	0.66501,0.532738	0.0174897,0.0248164	0.00418899,0.00856774	4.52612,2.42324	0.000183684	0.000366748
2	rs62369141	45669044	G,G	T,T	0.958251,0.858135	0.0331727,0.0291674	0.00988495,0.0122515	3.10175,1.7625	0.000183661	0.000367076
2	rs8188290	46047317	T,T	G,G	0.597416,0.524802	0.0230155,0.0285826	0.00403156,0.00855989	7.94401,3.07551	0.000183432	0.000375154
2	rs115003195	45358649	T,NA	C,NA	0.978131,NA	0.000828534,NA	0.0135185,NA	0.0217605,NA	0.000183423	0.000367025
2	rs79781808	46222597	C,C	T,T	0.667992,0.521825	0.017798,0.0232633	0.00419836,0.00855751	4.64927,2.18319	0.000183417	0.000366226
2	rs4975919	46328845	G,G	A,A	0.333996,0.470238	-0.0174153,-0.0250163	0.00419209,0.00856454	4.48647,2.45717	0.000183089	0.000365559
2	rs10058065	46355567	C,C	T,T	0.333996,0.47123	-0.0173557,-0.0253027	0.00419209,0.00856354	4.45948,2.5045	0.000182947	0.000365274
2	rs111231946	45216292	A,NA	G,NA	0.984095,NA	0.0029206,NA	0.0158037,NA	0.0688564,NA	0.000182942	0.000366037
2	rs8185239	46363506	A,NA	G,NA	0.898608,NA	0.0016919,NA	0.00655017,NA	0.0989908,NA	0.000182663	0.000365347
2	rs34812524	46054132	A,A	G,G	0.599404,0.517857	0.0234117,0.0281456	0.00403484,0.00855481	8.1846,2.99924	0.000182554	0.00037718
2	rs74684268	46297727	T,NA	C,NA	0.928429,NA	-0.0131017,NA	0.00767004,NA	1.05747,NA	0.000182348	0.000364799
2	rs10058966	46281919	G,G	A,A	0.333002,0.469246	-0.0176099,-0.024676	0.00419521,0.00856557	4.56904,2.40162	0.000182315	0.000364014
2	rs4975912	46313145	C,C	T,T	0.333996,0.467262	-0.0172376,-0.0254116	0.00419209,0.00856774	4.40634,2.52037	0.0001823	0.000363986
2	rs62388176	46349890	A,A	G,G	0.968191,0.865079	0.0385952,0.027881	0.0112664,0.0125123	3.2124,1.58736	0.000182108	0.000363963
2	rs4975968	46295867	G,G	A,A	0.333002,0.472222	-0.0176028,-0.0245739	0.00419521,0.00856258	4.5658,2.38661	0.000182049	0.000363485
2	rs4975969	46295989	A,A	T,T	0.333002,0.472222	-0.0176028,-0.0245739	0.00419521,0.00856258	4.5658,2.38661	0.000182049	0.000363485
2	rs12518923	45553733	G,G	A,A	0.958251,0.866071	0.0335807,0.0295871	0.00988495,0.0125513	3.16691,1.73498	0.000181967	0.000363688
2	rs62389499	46381549	G,NA	A,NA	0.921471,NA	0.00368746,NA	0.00734995,NA	0.210504,NA	0.000181918	0.000363855
2	rs4975971	46296240	G,G	A,A	0.333002,0.480159	-0.0175612,-0.0243623	0.00419521,0.00855609	4.54685,2.35573	0.000181745	0.00036288
2	rs10054179	46357190	A,A	G,G	0.333996,0.479167	-0.0173959,-0.0252867	0.00419209,0.00855678	4.47767,2.50515	0.000181424	0.000362235
2	rs112288658	46336766	T,T	C,C	0.333996,0.480159	-0.0175482,-0.0246949	0.00419209,0.00855609	4.54685,2.40906	0.000181393	0.000362176
2	rs4975962	46284854	T,T	C,C	0.333002,0.47123	-0.0175679,-0.0247164	0.00419521,0.00856354	4.54988,2.40906	0.000181259	0.000361908
2	rs12523582	45718771	A,A	G,G	0.958251,0.867063	0.0323429,0.0314508	0.00988495,0.0125908	2.97138,1.90334	0.000181247	0.000362252
2	rs4866976	45579793	G,G	A,A	0.958251,0.867063	0.0330204,0.0304559	0.00988495,0.0125908	3.07761,1.80777	0.000181244	0.000362245
2	rs62371963	45887131	G,NA	A,NA	0.983101,NA	0.0337141,NA	0.0153396,NA	1.55346,NA	0.00018119	0.000362427
2	rs951396	45721287	G,G	C,C	0.958251,0.867063	0.0323429,0.0315596	0.00988495,0.0125908	2.97138,1.91395	0.000181124	0.000362005
2	rs8185049	46224582	G,G	A,A	0.667992,0.521825	0.017757,0.0233252	0.00419836,0.00855751	4.63041,2.1927	0.000181088	0.000361579
2	rs62370827	46224111	T,T	C,C	0.667992,0.521825	0.017757,0.0233097	0.00419836,0.00855751	4.63041,2.19032	0.000180887	0.000361179
2	rs146993769	44906048	T,NA	C,NA	0.972167,NA	0.000683114,NA	0.0120196,NA	0.0201432,NA	0.000180775	0.000361723
2	rs10035118	46227347	G,G	A,A	0.667992,0.530754	0.0176249,0.0237375	0.00419836,0.00856557	4.56989,2.25307	0.000180685	0.000360769
2	rs4428422	46017318	C,C	T,T	0.579523,0.52381	0.0212486,0.0298846	0.00400528,0.00855906	6.94855,3.3186	0.000180612	0.000362474
2	rs80093279	45560773	A,A	C,C	0.958251,0.867063	0.0341361,0.0287334	0.00988495,0.0125908	3.25674,1.64812	0.00018058	0.00036092
2	rs79798559	45229043	G,NA	A,NA	0.984095,NA	0.00317135,NA	0.0158037,NA	0.0752268,NA	0.000180432	0.000361016
2	rs8188113	46242031	A,A	T,T	0.666004,0.423611	0.017685,0.0202477	0.00419209,0.00865091	4.60949,1.71543	0.000180399	0.000360231
2	rs12521795	46330380	G,G	A,A	0.333996,0.469246	-0.0171965,-0.025699	0.00419209,0.00856557	4.38791,2.56904	0.000180012	0.000359419
2	rs4975970	46296214	T,T	C,C	0.333002,0.472222	-0.0175612,-0.0246245	0.00419521,0.00856258	4.54685,2.39473	0.000179896	0.000359189
2	rs8185283	46337808	C,C	T,T	0.33499,0.480159	-0.0173563,-0.0247457	0.00418899,0.00855609	4.46554,2.41727	0.000179882	0.000359161
2	rs77691931	45326333	C,C	A,A	0.960239,0.883929	0.0353628,0.0319056	0.0101186,0.0133454	3.32391,1.77433	0.00017983	0.000359468
2	rs10462092	45687680	C,C	T,T	0.958251,0.869048	0.0326617,0.0309202	0.00988495,0.0126714	3.02113,1.83324	0.000179826	0.000359412
2	rs12697507	46137495	G,G	T,T	0.666004,0.522817	0.0176737,0.0241076	0.00419209,0.00855827	4.60431,2.31432	0.00017972	0.00035884
2	rs59952198	45763681	T,T	G,G	0.958251,0.867063	0.0318233,0.0320984	0.00988495,0.0125908	2.89118,1.96688	0.000179505	0.000358773
2	rs62369147	45705665	A,A	C,C	0.958251,0.868056	0.0324942,0.0311987	0.00988495,0.0126309	2.99494,1.86933	0.000179468	0.000358697
2	rs35095616	46389341	T,T	C,C	0.916501,0.953373	0.0198286,-0.0121381	0.00714714,0.0202746	2.25716,0.260125	0.000179324	0.000358642
2	rs62369149	45714653	T,T	C,C	0.958251,0.868056	0.0323576,0.0313588	0.00988495,0.0126309	2.97366,1.88476	0.000179224	0.00035821
2	rs4975964	46290145	A,A	G,G	0.333002,0.47123	-0.0175155,-0.0248135	0.00419521,0.00856354	4.52605,2.42474	0.000179165	0.00035773
2	rs12108841	46179344	C,C	A,A	0.664016,0.531746	0.0177376,0.0247148	0.00418592,0.00856664	4.64576,2.40738	0.000179053	0.000357508
2	rs13184337	46347545	G,G	T,T	0.333996,0.470238	-0.0173603,-0.0250219	0.00419209,0.00856454	4.46158,2.45809	0.000178957	0.000357313
2	rs72754034	46050349	A,NA	C,NA	0.985089,NA	0.0358377,NA	0.0163138,NA	1.55227,NA	0.0001789	0.000357913
2	rs74482938	45879274	A,A	G,G	0.920477,0.955357	0.0231706,0.000690407	0.0073078,0.0206987	2.81789,0.0117125	0.000178723	0.000357406
2	rs115654971	46111118	A,NA	G,NA	0.978131,NA	0.0200415,NA	0.0135185,NA	0.859491,NA	0.000178688	0.000357488
2	rs8175408	46182522	A,A	T,T	0.664016,0.522817	0.0179224,0.0241014	0.00418592,0.00855827	4.73151,2.31335	0.00017865	0.000356709
2	rs114783399	45939491	A,NA	C,NA	0.966203,NA	0.0237329,NA	0.0109412,NA	1.52183,NA	0.000178646	0.00035738
2	rs181340479	44967438	A,NA	G,NA	0.991054,NA	0.00182709,NA	0.0209976,NA	0.031209,NA	0.00017864	0.000357426
2	rs10042199	46104048	T,T	C,C	0.421471,0.481151	-0.022915,-0.0270252	0.00400399,0.00855543	7.98035,2.80024	0.000178639	0.000362252
2	rs62370928	46087891	T,NA	C,NA	0.983101,NA	0.0334596,NA	0.0153396,NA	1.53514,NA	0.000178625	0.0003573
2	rs143503484	46303733	C,NA	A,NA	0.982107,NA	0.0341211,NA	0.014915,NA	1.65453,NA	0.000178622	0.00035729
2	rs115526881	46253457	T,NA	C,NA	0.959245,NA	-0.0197293,NA	0.00999958,NA	1.31431,NA	0.000178598	0.000357303
2	rs62367531	45344421	T,T	G,G	0.960239,0.886905	0.0352652,0.0321625	0.0101186,0.0134972	3.30823,1.76506	0.000178549	0.00035691
2	rs6451818	45766308	C,C	T,T	0.958251,0.867063	0.0318233,0.0320468	0.00988495,0.0125908	2.89118,1.96177	0.000178509	0.000356783
2	rs8185145	46287803	A,A	T,T	0.333002,0.47123	-0.0175155,-0.0247672	0.00419521,0.00856354	4.52605,2.41727	0.000178381	0.000356165
2	rs13161439	46288453	C,C	T,T	0.333002,0.47123	-0.0175155,-0.0247672	0.00419521,0.00856354	4.52605,2.41727	0.000178381	0.000356165
2	rs62370623	45865160	T,T	C,C	0.973161,0.869048	0.036133,0.0325789	0.0122339,0.0126714	2.50284,1.994	0.000178373	0.000356506
2	rs62369148	45706803	G,G	T,T	0.958251,0.868056	0.0324456,0.0311987	0.00988495,0.0126309	2.98735,1.86933	0.000178325	0.000356412
2	rs79202993	45969513	G,NA	T,NA	0.966203,NA	0.0237053,NA	0.0109412,NA	1.51906,NA	0.000178262	0.000356614
2	rs4370277	46048668	G,G	A,A	0.574553,0.515873	0.0218045,0.0290645	0.003999,0.00855366	7.30392,3.1681	0.000178169	0.000358549
2	rs4975924	46335500	T,T	C,C	0.333996,0.480159	-0.0175025,-0.0246949	0.00419209,0.00855609	4.52605,2.40906	0.000178096	0.000355597
2	rs6871092	45469153	C,C	T,T	0.733598,0.551587	0.0201509,0.0282965	0.00447241,0.00859522	5.17922,3.00246	0.000178059	0.000355631
2	rs12519016	45312554	T,T	C,C	0.962227,0.886905	0.0347082,0.0331427	0.0103707,0.0134972	3.08745,1.85178	0.000178051	0.000355921
2	rs34823687	46279279	C,NA	G,NA	0.88668,NA	0.0106677,NA	0.00623739,NA	1.05941,NA	0.000178034	0.000356194
2	rs35901008	46289051	T,NA	C,NA	0.888668,NA	0.0106966,NA	0.00628579,NA	1.05154,NA	0.00017801	0.000356148
2	rs8185184	46279726	C,C	A,A	0.333002,0.469246	-0.0175155,-0.0248193	0.00419521,0.00856557	4.52605,2.42474	0.000177954	0.000355312
2	rs7293474	46286807	G,G	A,A	0.333002,0.47123	-0.017474,-0.0249106	0.00419521,0.00856354	4.50718,2.44046	0.000177898	0.000355201
2	rs190925159	45331260	C,NA	T,NA	0.99006,NA	0.00664422,NA	0.01993,NA	0.131444,NA	0.000177844	0.000355856
2	rs10941806	46358370	T,T	C,C	0.333002,0.480159	-0.0174089,-0.0249014	0.00419521,0.00855609	4.47767,2.4425	0.000177401	0.00035421
2	rs10472415	46291356	C,C	A,A	0.332008,0.47123	-0.0174871,-0.0248135	0.00419836,0.00856354	4.50718,2.42474	0.000177301	0.000354012
2	rs6868984	46134071	C,C	T,T	0.666004,0.521825	0.0176332,0.024203	0.00419209,0.00855751	4.58573,2.32977	0.000177225	0.000353862
2	rs142051011	45930412	T,NA	A,NA	0.984095,NA	0.0289261,NA	0.0158037,NA	1.17263,NA	0.000177174	0.000354522
2	rs79583745	45456593	C,NA	T,NA	0.981113,NA	0.0345845,NA	0.0145245,NA	1.76295,NA	0.00017714	0.000354411
2	rs114665115	46003775	C,NA	T,NA	0.977137,NA	0.00432178,NA	0.0132281,NA	0.128494,NA	0.000177137	0.000354431
2	rs35335986	46345089	C,C	A,A	0.333996,0.47123	-0.0172343,-0.0254481	0.00419209,0.00856354	4.40484,2.52846	0.000177127	0.000353661
2	rs13340341	45860936	T,T	C,C	0.588469,0.526786	0.0231124,0.03024	0.00401769,0.00856165	8.05623,3.38471	0.000177108	0.000375793
2	rs12654375	46036554	G,G	A,A	0.578529,0.517857	0.0214546,0.0296519	0.00400399,0.00855481	7.07569,3.27732	0.00017707	0.00035578
2	rs62370628	45872250	T,NA	C,NA	0.993042,NA	0.0183416,NA	0.0237851,NA	0.35593,NA	0.000176995	0.000354103
2	rs13157222	46224433	C,C	T,T	0.667992,0.521825	0.0177114,0.0232633	0.00419836,0.00855751	4.60949,2.18319	0.000176901	0.000353223
2	rs72748079	44501712	T,NA	A,NA	0.975149,NA	0.00997218,NA	0.0127009,NA	0.364154,NA	0.000176826	0.00035383
2	rs12653713	46144019	C,C	T,T	0.682903,0.521825	0.0163499,0.0241842	0.00424878,0.00855751	3.92438,2.32679	0.000176761	0.000352991
2	rs143127643	45924781	G,NA	A,NA	0.966203,NA	0.0235938,NA	0.0109412,NA	1.50792,NA	0.000176736	0.000353561
2	rs13168085	46293465	T,T	A,A	0.333002,0.472222	-0.0175155,-0.0246245	0.00419521,0.00856258	4.52605,2.39473	0.000176661	0.000352734
2	rs150939820	45166021	T,NA	G,NA	0.981113,NA	0.00542946,NA	0.0145245,NA	0.149634,NA	0.000176588	0.000353354
2	rs28657933	45863699	A,A	C,C	0.589463,0.527778	0.0230305,0.0302433	0.00401916,0.00856258	7.99859,3.38471	0.000176568	0.000372232
2	rs138611961	46099629	A,NA	G,NA	0.986084,NA	0.00398363,NA	0.0168779,NA	0.0896894,NA	0.000176454	0.000353053
2	rs114319645	45540139	G,NA	A,NA	0.961233,NA	-0.0191786,NA	0.0102422,NA	1.21371,NA	0.000176395	0.000352908
2	rs183570531	45704122	C,NA	A,NA	0.978131,NA	0.0257423,NA	0.0135185,NA	1.24503,NA	0.000176363	0.000352911
2	rs6451807	45534423	G,G	C,C	0.584493,0.537698	0.0239355,0.0284452	0.004012,0.00857375	8.61408,3.04211	0.000176312	0.000384066
2	rs10065314	46290859	G,G	A,A	0.333002,0.47123	-0.017474,-0.0248135	0.00419521,0.00856354	4.50718,2.42474	0.000176251	0.000351916
2	rs111810259	45980056	G,G	A,A	0.597416,0.527778	0.023632,0.026993	0.00403156,0.00856258	8.33914,2.79072	0.000176212	0.000364969
2	rs116143194	46178397	C,NA	T,NA	0.988072,NA	0.0384706,NA	0.0182119,NA	1.46026,NA	0.000176187	0.000352483
2	rs62367530	45340170	G,G	A,A	0.959245,0.871032	0.0370686,0.0277866	0.00999958,0.012754	3.67838,1.53229	0.000176043	0.000351893
2	rs10053434	46149192	G,G	A,A	0.683897,0.530754	0.0161941,0.0245411	0.00425236,0.00856557	3.85405,2.37998	0.000175973	0.000351416
2	rs35845131	46282813	C,NA	A,NA	0.888668,NA	0.0107976,NA	0.00628579,NA	1.06633,NA	0.000175625	0.000351378
2	rs150335774	46061250	G,NA	A,NA	0.973161,NA	0.00564581,NA	0.0122339,NA	0.190813,NA	0.000175558	0.000351304
2	rs10054419	46036965	G,G	T,T	0.578529,0.516865	0.0214103,0.0296498	0.00400399,0.00855422	7.0491,3.27732	0.000175474	0.000352493
2	rs12109006	46047542	A,NA	C,NA	0.985089,NA	0.0354615,NA	0.0163138,NA	1.52685,NA	0.000175461	0.000351036
2	rs7293335	46180357	C,C	T,T	0.664016,0.522817	0.017877,0.0241014	0.00418592,0.00855827	4.71035,2.31335	0.000175364	0.000350151
2	rs6898824	45842160	T,T	C,C	0.413519,0.472222	-0.0235871,-0.0293426	0.00401481,0.00856258	8.37388,3.21422	0.000175245	0.000379043
2	rs8188012	46188442	G,G	A,A	0.664016,0.521825	0.017877,0.0240477	0.00418592,0.00855751	4.71035,2.3052	0.000175218	0.00034986
2	rs75011238	45551490	C,NA	T,NA	0.981113,NA	-0.024366,NA	0.0145245,NA	1.02951,NA	0.000174955	0.000350083
2	rs8185242	46236725	C,C	T,T	0.666004,0.415675	0.0178169,0.0196242	0.00419209,0.00867359	4.67029,1.62589	0.000174893	0.000349245
2	rs62370640	45885062	T,NA	G,NA	0.983101,NA	0.0330719,NA	0.0153396,NA	1.50744,NA	0.000174877	0.000349807
2	rs147589212	46299058	C,NA	G,NA	0.982107,NA	0.0337333,NA	0.014915,NA	1.62496,NA	0.000174769	0.000349589
2	rs10060661	46288265	G,G	A,A	0.333002,0.47123	-0.0174283,-0.0249106	0.00419521,0.00856354	4.48647,2.44046	0.000174737	0.000348894
2	rs72765759	45846620	T,NA	C,NA	0.873757,NA	-0.00674756,NA	0.00595306,NA	0.590031,NA	0.000174647	0.000349555
2	rs8185037	46285725	G,G	T,T	0.333002,0.47123	-0.017474,-0.0247164	0.00419521,0.00856354	4.50718,2.40906	0.000174641	0.000348702
2	rs4975963	46289918	G,G	A,A	0.333002,0.47123	-0.017474,-0.0247164	0.00419521,0.00856354	4.50718,2.40906	0.000174641	0.000348702
2	rs8185041	46285925	C,C	T,T	0.333002,0.47123	-0.017474,-0.0247164	0.00419521,0.00856354	4.50718,2.40906	0.000174641	0.000348702
2	rs76725399	46278849	T,NA	C,NA	0.88668,NA	0.0108121,NA	0.00623739,NA	1.08082,NA	0.000174621	0.000349367
2	rs2878988	45591401	C,C	T,T	0.958251,0.868056	0.0334773,0.0295078	0.00988495,0.0126309	3.15033,1.71035	0.000174577	0.000348925
2	rs8185103	46338791	G,G	A,A	0.333996,0.481151	-0.0174102,-0.02479	0.00419209,0.00855543	4.48413,2.42474	0.000174306	0.000348033
2	rs146493749	45875090	A,A	G,G	0.972167,0.869048	0.0350328,0.0327066	0.0120196,0.0126714	2.44843,2.00666	0.000174255	0.000348282
2	rs12521112	45600628	C,C	T,T	0.958251,0.867063	0.0333739,0.0295399	0.00988495,0.0125908	3.1338,1.72196	0.000174195	0.000348162
2	rs148456234	45922475	T,NA	C,NA	0.873757,NA	-0.00672438,NA	0.00595306,NA	0.587272,NA	0.000174047	0.000348354
2	rs8188031	45973214	A,A	G,G	0.599404,0.544643	0.0233928,0.0273111	0.00403484,0.00858363	8.17245,2.83452	0.00017394	0.000357324
2	rs191096312	44961054	C,NA	T,NA	0.992048,NA	0.0347529,NA	0.0222601,NA	0.926385,NA	0.000173794	0.000347718
2	rs13173746	46278258	A,NA	T,NA	0.88668,NA	0.0108501,NA	0.00623739,NA	1.08649,NA	0.000173749	0.000347623
2	rs75437660	46278851	T,NA	C,NA	0.88668,NA	0.0108501,NA	0.00623739,NA	1.08649,NA	0.000173749	0.000347623
2	rs13190590	46128818	C,C	T,T	0.666004,0.52381	0.0176332,0.023817	0.00419209,0.00855906	4.58573,2.2683	0.000173631	0.000346693
2	rs140010965	45817054	A,NA	G,NA	0.93837,NA	0.00892794,NA	0.00822159,NA	0.556711,NA	0.000173565	0.000347278
2	rs143816630	46387229	A,A	G,G	0.917495,0.953373	0.0197769,-0.011605	0.00718617,0.0202746	2.22754,0.246372	0.000173537	0.000347073
2	rs138963848	46175261	C,NA	A,NA	0.974155,NA	0.00100251,NA	0.0124606,NA	0.0287819,NA	0.000173435	0.000347076
2	rs141187245	46264125	A,NA	T,NA	0.981113,NA	0.0328013,NA	0.0145245,NA	1.62116,NA	0.000173407	0.000346863
2	rs74516956	45827338	A,NA	G,NA	0.967197,NA	0.0226945,NA	0.0111,NA	1.38827,NA	0.00017298	0.000346051
2	rs10039283	45864843	A,A	G,G	0.589463,0.527778	0.0229877,0.0301954	0.00401916,0.00856258	7.97137,3.37553	0.000172935	0.000363652
2	rs4282324	45865432	C,C	T,T	0.589463,0.527778	0.0229877,0.0301954	0.00401916,0.00856258	7.97137,3.37553	0.000172935	0.000363652
2	rs12657764	46281267	T,T	C,C	0.333002,0.469246	-0.017474,-0.024676	0.00419521,0.00856557	4.50718,2.40162	0.000172733	0.000344895
2	rs80085969	45975235	T,NA	C,NA	0.976143,NA	0.00465471,NA	0.0129561,NA	0.143032,NA	0.000172721	0.000345594
2	rs13184064	46279958	C,NA	T,NA	0.88668,NA	0.0108958,NA	0.00623739,NA	1.09333,NA	0.000172713	0.00034555
2	rs11955080	44640014	A,NA	G,NA	0.936382,NA	-0.0165529,NA	0.00810069,NA	1.38707,NA	0.000172708	0.000345555
2	rs12520240	45673018	A,A	C,C	0.958251,0.868056	0.0326129,0.0306613	0.00988495,0.0126309	3.01347,1.81805	0.000172658	0.00034509
2	rs4331911	45859375	G,G	T,T	0.589463,0.527778	0.0230305,0.0300944	0.00401916,0.00856258	7.99859,3.35621	0.00017259	0.000363358
2	rs113584871	44948002	A,NA	G,NA	0.982107,NA	0.00415912,NA	0.014915,NA	0.107707,NA	0.000172559	0.000345276
2	rs4133429	45403735	C,C	T,T	0.584493,0.53373	0.0248945,0.0282988	0.004012,0.00856887	9.26205,3.01853	0.000172404	0.000475711
2	rs12153005	46345127	A,A	T,T	0.579523,0.568452	-0.017356,-0.0259747	0.00400528,0.00863061	4.83299,2.58238	0.000172337	0.000344336
2	rs114220479	46314301	T,T	C,C	0.333996,0.480159	-0.0175025,-0.0243164	0.00419209,0.00855609	4.52605,2.34841	0.000172281	0.000343995
2	rs28769634	46128800	T,T	C,C	0.666004,0.532738	0.0173722,0.0246746	0.00419209,0.00856774	4.46694,2.40039	0.000172269	0.00034397
2	rs59660247	46207649	C,C	T,T	0.66501,0.521825	0.0177583,0.023669	0.00418899,0.00855751	4.64927,2.24587	0.000172066	0.000343573
2	rs146345906	44498008	G,NA	A,NA	0.985089,NA	0.0176597,NA	0.0163138,NA	0.55435,NA	0.00017198	0.000344093
2	rs9292936	46288968	T,T	C,C	0.333002,0.47123	-0.0173868,-0.0249106	0.00419521,0.00856354	4.46768,2.44046	0.00017193	0.000343292
2	rs62372115	46128726	A,A	T,T	0.666004,0.52381	0.0175882,0.0239146	0.00419209,0.00855906	4.56513,2.28358	0.000171798	0.000343035
2	rs11486611	46128475	T,T	C,C	0.666004,0.52381	0.0175882,0.0239146	0.00419209,0.00855906	4.56513,2.28358	0.000171798	0.000343035
2	rs115432163	45765361	A,NA	G,NA	0.987078,NA	-0.00491108,NA	0.0175062,NA	0.108425,NA	0.000171797	0.000343752
2	rs149089252	46136279	T,NA	C,NA	0.970179,NA	0.0157544,NA	0.0116239,NA	0.756197,NA	0.00017177	0.000343652
2	rs10461770	46344088	T,T	C,C	0.333996,0.480159	-0.0174512,-0.0245094	0.00419209,0.00855609	4.50275,2.37924	0.000171634	0.000342703
2	rs8185289	46287112	T,T	G,G	0.333002,0.47123	-0.0174283,-0.0247164	0.00419521,0.00856354	4.48647,2.40906	0.000171538	0.000342511
2	rs148396877	46189434	C,NA	T,NA	0.987078,NA	0.0370072,NA	0.0175062,NA	1.46194,NA	0.000171533	0.000343131
2	rs11750655	44494312	C,NA	T,NA	0.837972,NA	-0.00245182,NA	0.00536574,NA	0.188616,NA	0.000171436	0.000343089
2	rs10070136	46340497	T,T	C,C	0.333996,0.481151	-0.0174102,-0.024604	0.00419209,0.00855543	4.48413,2.39473	0.000171378	0.000342191
2	rs80184615	46367663	C,NA	G,NA	0.984095,NA	0.0335801,NA	0.0158037,NA	1.47364,NA	0.000171317	0.000342691
2	rs6895191	45877674	G,G	T,T	0.588469,0.527778	0.0229318,0.0302156	0.00401769,0.00856258	7.94119,3.37939	0.000171282	0.000359292
2	rs62369134	45636686	A,NA	G,NA	0.983101,NA	0.0309234,NA	0.0153396,NA	1.35844,NA	0.000171246	0.000342558
2	rs10065149	46297750	T,T	C,C	0.333996,0.480159	-0.0175482,-0.0240151	0.00419209,0.00855609	4.54685,2.3007	0.00017112	0.00034168
2	rs145483979	44708360	A,NA	G,NA	0.989066,NA	-0.0254473,NA	0.0190121,NA	0.742945,NA	0.000171115	0.000342355
2	rs12173253	46384621	G,G	C,C	0.970179,0.863095	0.0375235,0.0275179	0.0116239,0.0124355	2.90449,1.57011	0.000171085	0.000341937
2	rs13175193	45408996	T,T	C,C	0.586481,0.530754	0.0248204,0.0282352	0.00401481,0.00856557	9.19919,3.00901	0.000171084	0.000456252
2	rs145151954	46209180	G,NA	A,NA	0.991054,NA	0.0325984,NA	0.0209976,NA	0.918847,NA	0.000171021	0.000342163
2	rs10512878	45713622	C,C	G,G	0.958251,0.858135	0.0323576,0.0300433	0.00988495,0.0122515	2.97366,1.84778	0.000170762	0.000341307
2	rs144243419	44493483	T,NA	C,NA	0.991054,NA	0.00728418,NA	0.0209976,NA	0.137474,NA	0.000170677	0.000341525
2	rs8175389	46311257	C,C	T,T	0.333996,0.481151	-0.0175025,-0.0241674	0.00419209,0.00855543	4.52605,2.32505	0.000170654	0.00034075
2	rs4277924	46089444	T,T	G,G	0.421471,0.473214	-0.0225314,-0.0275829	0.00400399,0.00856165	7.73726,2.8947	0.000170461	0.000344332
2	rs13177458	46270534	G,NA	A,NA	0.88668,NA	0.0109983,NA	0.00623739,NA	1.10873,NA	0.000170447	0.000341019
2	rs114752601	46111741	A,NA	C,NA	0.966203,NA	0.0054027,NA	0.0109412,NA	0.206593,NA	0.000170413	0.000340978
2	rs4484447	46048859	T,T	A,A	0.573559,0.516865	0.021798,0.0287724	0.0039978,0.00855422	7.30392,3.11378	0.000170406	0.00034281
2	rs11750654	44494303	C,NA	T,NA	0.837972,NA	-0.00249382,NA	0.00536574,NA	0.192399,NA	0.000170367	0.00034095
2	rs138403107	45105033	T,NA	C,NA	0.988072,NA	0.0080837,NA	0.0182119,NA	0.182345,NA	0.000170328	0.000340823
2	rs75513092	44544909	T,NA	G,NA	0.78827,NA	-0.0025559,NA	0.00483962,NA	0.223723,NA	0.000170106	0.000340439
2	rs13185535	46283999	T,NA	C,NA	0.887674,NA	0.0107645,NA	0.00626142,NA	1.06762,NA	0.000170017	0.000340158
2	rs4409106	46038106	G,G	A,A	0.579523,0.517857	0.0214172,0.0296002	0.00400528,0.00855481	7.0491,3.26757	0.00017	0.000341519
2	rs13162651	45409900	C,C	T,T	0.585487,0.527778	0.0248116,0.0282253	0.00401339,0.00856258	9.19919,3.00901	0.000169737	0.000453253
2	rs142845986	46304148	G,NA	A,NA	0.983101,NA	0.0324672,NA	0.0153396,NA	1.46474,NA	0.000169401	0.000338859
2	rs181750097	44960948	C,NA	T,NA	0.992048,NA	0.0340432,NA	0.0222601,NA	0.899008,NA	0.000169399	0.000338926
2	rs62389521	46385496	A,A	C,C	0.970179,0.863095	0.0374404,0.0275179	0.0116239,0.0124355	2.89363,1.57011	0.000169328	0.000338427
2	rs113432056	46285430	T,T	C,C	0.970179,0.861111	0.0379875,0.0268954	0.0116239,0.0123606	2.96541,1.52925	0.000169302	0.000338376
2	rs114299506	45515067	A,NA	G,NA	0.974155,NA	0.00492063,NA	0.0124606,NA	0.159317,NA	0.000169293	0.000338738
2	rs8185095	46311897	A,A	T,T	0.333996,0.481151	-0.0175025,-0.0240708	0.00419209,0.00855543	4.52605,2.30977	0.000169288	0.000338025
2	rs189121037	44486432	A,NA	T,NA	0.992048,NA	-0.00495986,NA	0.0222601,NA	0.0842414,NA	0.000169221	0.000338611
2	rs4975927	46350429	T,T	C,C	0.33499,0.480159	-0.017518,-0.0245553	0.00418899,0.00855609	4.53902,2.38661	0.000168987	0.00033742
2	rs62367666	45718314	G,G	A,A	0.958251,0.859127	0.0323576,0.0302389	0.00988495,0.0122874	2.97366,1.85834	0.00016883	0.000337445
2	rs10068855	46149352	A,A	G,G	0.683897,0.530754	0.0161094,0.0244449	0.00425236,0.00856557	3.81914,2.3646	0.000168781	0.000337063
2	rs62370632	45877204	G,G	A,A	0.972167,0.869048	0.0347566,0.0326506	0.0120196,0.0126714	2.41657,2.00111	0.00016871	0.000337203
2	rs71620160	46258903	G,NA	C,NA	0.888668,NA	0.0111111,NA	0.00628579,NA	1.11284,NA	0.000168696	0.000337518
2	rs76610726	45879229	A,NA	C,NA	0.967197,NA	0.0222633,NA	0.0111,NA	1.34787,NA	0.000168672	0.000337439
2	rs4975908	46247278	C,C	T,T	0.666998,0.416667	0.0178711,0.0190831	0.00419521,0.00867062	4.68924,1.55683	0.000168661	0.000336811
2	rs111411048	46254280	C,NA	T,NA	0.983101,NA	-0.0208436,NA	0.0153396,NA	0.758933,NA	0.0001685	0.000337172
2	rs114621475	46112263	A,NA	G,NA	0.978131,NA	0.0190527,NA	0.0135185,NA	0.799361,NA	0.000168337	0.000336786
2	rs148706974	44974732	G,NA	C,NA	0.979125,NA	-0.0207048,NA	0.0138296,NA	0.871739,NA	0.000168172	0.000336497
2	rs8175432	46046834	G,G	A,A	0.576541,0.515873	0.0219466,0.0289149	0.00400146,0.00855366	7.38269,3.1404	0.000168126	0.000338781
2	rs7725171	45923786	A,A	T,T	0.582505,0.52877	0.0227937,0.030242	0.00400926,0.00856354	7.88399,3.3838	0.000168082	0.000350918
2	rs62371978	45918493	G,NA	A,NA	0.983101,NA	0.0323126,NA	0.0153396,NA	1.45391,NA	0.000168069	0.000336196
2	rs72760174	46217181	A,NA	G,NA	0.971173,NA	0.017503,NA	0.0118166,NA	0.858405,NA	0.000168046	0.0003362
2	rs4473778	45756195	G,G	T,T	0.958251,0.858135	0.032035,0.0306558	0.00988495,0.0122515	2.92373,1.90862	0.000167697	0.000335181
2	rs34506539	46282376	A,NA	G,NA	0.889662,NA	0.0110618,NA	0.00631051,NA	1.099,NA	0.000167592	0.00033531
2	rs114229840	46252372	G,NA	A,NA	0.956262,NA	-0.0187599,NA	0.00966771,NA	1.28131,NA	0.000167584	0.00033527
2	rs8188158	46310175	T,T	C,C	0.333996,0.481151	-0.0175025,-0.0239282	0.00419209,0.00855543	4.52605,2.28732	0.000167327	0.000334113
2	rs10512877	45740067	T,T	G,G	0.958251,0.858135	0.0318353,0.0308711	0.00988495,0.0122515	2.89303,1.93024	0.000167307	0.000334404
2	rs8185313	46283483	G,G	T,T	0.333002,0.480159	-0.0176099,-0.0238717	0.00419521,0.00855609	4.56904,2.27815	0.000167176	0.000333812
2	rs62372035	45945255	G,NA	A,NA	0.983101,NA	0.0321858,NA	0.0153396,NA	1.44507,NA	0.000166998	0.000334055
2	rs79814253	46128195	C,NA	A,NA	0.982107,NA	-0.0168397,NA	0.014915,NA	0.586904,NA	0.000166961	0.000334056
2	rs1384732	45553387	T,T	C,C	0.584493,0.535714	0.0236587,0.0288905	0.004012,0.00857124	8.43157,3.12497	0.000166957	0.000358775
2	rs4282323	45865343	C,C	T,T	0.702783,0.520833	0.0195342,0.0279115	0.00432606,0.00855678	5.19947,2.95599	0.000166821	0.000333157
2	rs76991363	45458814	T,NA	G,NA	0.967197,NA	0.0221324,NA	0.0111,NA	1.33571,NA	0.000166747	0.00033359
2	rs150033196	45026494	A,NA	G,NA	0.991054,NA	0.0160555,NA	0.0209976,NA	0.35214,NA	0.000166722	0.0003336
2	rs75638122	44512378	G,NA	A,NA	0.974155,NA	0.00520639,NA	0.0124606,NA	0.170007,NA	0.000166596	0.00033338
2	rs8188064	46045351	G,G	T,T	0.576541,0.517857	0.0219466,0.0287418	0.00400146,0.00855481	7.38269,3.10779	0.000166548	0.000335508
2	rs28799356	46128982	G,G	T,T	0.666004,0.531746	0.0172867,0.0246251	0.00419209,0.00856664	4.42839,2.39295	0.000166537	0.000332534
2	rs35874143	46148499	A,A	G,G	0.683897,0.530754	0.0160719,0.0244544	0.00425236,0.00856557	3.80376,2.36611	0.000166486	0.000332483
2	rs62367558	45403894	C,NA	T,NA	0.983101,NA	0.0321207,NA	0.0153396,NA	1.44054,NA	0.000166455	0.000332968
2	rs72755687	46114154	A,NA	G,NA	0.972167,NA	0.0144002,NA	0.0120196,NA	0.636587,NA	0.000166186	0.000332485
2	rs8185292	46311799	T,T	C,C	0.333996,0.481151	-0.017461,-0.0240248	0.00419209,0.00855543	4.50718,2.30252	0.000165876	0.000331216
2	rs10214016	46372754	T,T	G,G	0.333996,0.475198	-0.0161789,-0.0270202	0.00419209,0.00855989	3.94435,2.79692	0.000165871	0.000331211
2	rs7720482	46106163	G,G	T,T	0.421471,0.480159	-0.0229594,-0.0263002	0.00400399,0.00855609	8.00873,2.67508	0.000165862	0.000336002
2	rs62369108	45557972	A,NA	G,NA	0.985089,NA	0.0337977,NA	0.0163138,NA	1.4169,NA	0.000165669	0.000331405
2	rs34656837	46277318	A,NA	G,NA	0.885686,NA	0.0109566,NA	0.0062137,NA	1.10873,NA	0.000165647	0.000331418
2	rs2879075	45756240	A,A	T,T	0.958251,0.858135	0.0319379,0.0306558	0.00988495,0.0122515	2.90877,1.90862	0.000165647	0.000331086
2	rs10063187	46192708	G,G	T,T	0.664016,0.531746	0.0175623,0.0246165	0.00418592,0.00856664	4.56513,2.39157	0.000165581	0.000330626
2	rs62370866	46022443	G,NA	A,NA	0.983101,NA	0.0320126,NA	0.0153396,NA	1.43303,NA	0.000165563	0.000331185
2	rs4975920	46328852	T,T	C,C	0.333996,0.480159	-0.0173282,-0.0246486	0.00419209,0.00855609	4.44707,2.40162	0.000165535	0.000330533
2	rs139902231	45890147	A,NA	G,NA	0.966203,NA	0.0226829,NA	0.0109412,NA	1.41842,NA	0.000165374	0.000330841
2	rs149891860	45890148	A,NA	C,NA	0.966203,NA	0.0226829,NA	0.0109412,NA	1.41842,NA	0.000165374	0.000330841
2	rs114592655	45754725	T,NA	G,NA	0.966203,NA	0.0226628,NA	0.0109412,NA	1.41648,NA	0.000165145	0.000330383
2	rs116806673	45035056	A,NA	G,NA	0.824056,NA	0.015269,NA	0.00519247,NA	2.4847,NA	0.000165116	0.000330412
2	rs10078628	46189624	A,A	C,C	0.664016,0.531746	0.0175623,0.0245699	0.00418592,0.00856664	4.56513,2.3841	0.000164882	0.000329232
2	rs62369903	45085069	T,NA	G,NA	0.989066,NA	0.00978184,NA	0.0190121,NA	0.216885,NA	0.000164764	0.000329637
2	rs62369060	45413863	C,NA	T,NA	0.985089,NA	0.0336715,NA	0.0163138,NA	1.40873,NA	0.000164704	0.000329475
2	rs376286858	46341390	C,NA	A,NA	0.918489,NA	-0.0121905,NA	0.00722595,NA	1.03813,NA	0.000164566	0.000329234
2	rs192994691	44589582	A,NA	G,NA	0.992048,NA	0.00835808,NA	0.0222601,NA	0.150391,NA	0.000164486	0.00032914
2	rs114011599	45981827	A,NA	T,NA	0.966203,NA	0.0225965,NA	0.0109412,NA	1.41007,NA	0.000164394	0.00032888
2	rs62369150	45715628	T,T	C,C	0.958251,0.859127	0.0321513,0.0302389	0.00988495,0.0122874	2.94168,1.85834	0.000164389	0.000328571
2	rs35772263	46238518	A,NA	T,NA	0.893638,NA	0.011404,NA	0.00641306,NA	1.12283,NA	0.000164234	0.000328595
2	rs186370296	46106632	T,NA	G,NA	0.99006,NA	0.0300305,NA	0.01993,NA	0.879879,NA	0.000164199	0.000328518
2	rs6414906	45406321	C,C	T,T	0.583499,0.531746	0.0248378,0.0278909	0.00401062,0.00856664	9.22894,2.94658	0.000164167	0.000436558
2	rs143353789	46381459	A,A	G,G	0.970179,0.864087	0.03703,0.0277057	0.0116239,0.0124737	2.84039,1.57935	0.000164152	0.000328086
2	rs34889142	45612362	T,NA	A,NA	0.981113,NA	-0.0231752,NA	0.0145245,NA	0.95632,NA	0.000164026	0.000328215
2	rs116101274	45765543	A,NA	C,NA	0.966203,NA	0.0225634,NA	0.0109412,NA	1.40689,NA	0.000164023	0.000328138
2	rs62372597	46283915	C,NA	T,NA	0.985089,NA	0.0335563,NA	0.0163138,NA	1.40128,NA	0.000163836	0.000327739
2	rs189203640	45185027	G,NA	A,NA	0.987078,NA	0.0087661,NA	0.0175062,NA	0.210031,NA	0.000163811	0.000327797
2	rs13155239	46238100	T,NA	G,NA	0.888668,NA	0.0113581,NA	0.00628579,NA	1.15015,NA	0.000163711	0.000327547
2	rs13190242	46054545	A,A	G,G	0.599404,0.526786	0.0231585,0.0277169	0.00403484,0.00856165	8.02283,2.91846	0.00016366	0.000334668
2	rs11749656	44861664	A,NA	C,NA	0.944334,NA	0.0117647,NA	0.00862346,NA	0.763249,NA	0.000163528	0.000327212
2	rs17343612	45286358	C,NA	T,NA	0.949304,NA	-0.0176601,NA	0.00901262,NA	1.30055,NA	0.000163438	0.00032698
2	rs115378915	46047610	T,NA	G,NA	0.872763,NA	-0.00690478,NA	0.00593314,NA	0.611686,NA	0.000163325	0.000326882
2	rs6451831	45917420	C,C	T,T	0.582505,0.52877	0.0228214,0.0299974	0.00400926,0.00856354	7.90156,3.33707	0.000163283	0.00034067
2	rs4975891	46140353	A,NA	G,NA	0.981113,NA	-0.0139074,NA	0.0145245,NA	0.470687,NA	0.000163258	0.000326651
2	rs4499842	46034492	T,T	C,C	0.581511,0.517857	0.02156,0.0295537	0.00400792,0.00855481	7.12636,3.25881	0.00016313	0.000328079
2	rs142527833	46315522	A,NA	G,NA	0.964215,NA	0.01624,NA	0.0106439,NA	0.895957,NA	0.000163096	0.000326279
2	rs150580949	45782173	G,NA	T,NA	0.982107,NA	0.00282124,NA	0.014915,NA	0.0705955,NA	0.000162811	0.000325786
2	rs74905922	45995967	T,NA	C,NA	0.969185,NA	-0.0169326,NA	0.0114407,NA	0.857404,NA	0.000162772	0.000325655
2	rs62368553	44718509	A,A	G,G	0.934394,0.953373	0.00502812,0.0157513	0.00798549,0.0202746	0.276611,0.3593	0.000162707	0.000325684
2	rs75732517	45799651	T,NA	C,NA	0.951292,NA	-0.00497366,NA	0.00918509,NA	0.230499,NA	0.000162689	0.000325576
2	rs62373048	46009709	C,NA	T,NA	0.988072,NA	0.00839497,NA	0.0182119,NA	0.190557,NA	0.000162628	0.00032536
2	rs72757831	44901331	A,NA	G,NA	0.850895,NA	0.0214583,NA	0.0055508,NA	3.95576,NA	0.000162596	0.000325304
2	rs17268006	44538881	T,NA	C,NA	0.790258,NA	-0.00278825,NA	0.00485638,NA	0.247282,NA	0.000162593	0.000325399
2	rs151181764	45995717	G,NA	A,NA	0.983101,NA	0.0316315,NA	0.0153396,NA	1.40671,NA	0.000162521	0.000325104
2	rs150865141	45926507	C,NA	G,NA	0.984095,NA	0.0276886,NA	0.0158037,NA	1.09817,NA	0.000162302	0.000324777
2	rs145029024	44505395	T,NA	C,NA	0.972167,NA	0.0185818,NA	0.0120196,NA	0.913236,NA	0.000162284	0.000324692
2	rs62369079	45446115	A,NA	C,NA	0.981113,NA	0.0315478,NA	0.0145245,NA	1.52501,NA	0.000162201	0.00032446
2	rs116443643	44606969	A,NA	C,NA	0.845924,NA	-0.0037823,NA	0.00547654,NA	0.309987,NA	0.000162189	0.000324591
2	rs71616302	45633307	G,NA	A,NA	0.981113,NA	-0.0229289,NA	0.0145245,NA	0.941497,NA	0.000161986	0.000324132
2	rs77429683	44841555	G,NA	T,NA	0.987078,NA	0.00587662,NA	0.0175062,NA	0.13247,NA	0.000161856	0.000323855
2	rs13158953	44598274	A,NA	G,NA	0.93837,NA	0.00334923,NA	0.00822159,NA	0.165112,NA	0.00016182	0.000323824
2	rs11959186	45938300	C,NA	T,NA	0.873757,NA	-0.00738128,NA	0.00595306,NA	0.667546,NA	0.000161748	0.000323729
2	rs62389474	46377415	T,T	C,C	0.969185,0.863095	0.0363093,0.0277099	0.0114407,0.0124355	2.82241,1.58735	0.000161722	0.000323237
2	rs111604841	46297626	T,NA	G,NA	0.991054,NA	0.0276226,NA	0.0209976,NA	0.725065,NA	0.000161688	0.000323503
2	rs4975967	46293837	C,C	T,T	0.333002,0.47619	-0.0175612,-0.0234043	0.00419521,0.00855906	4.54685,2.20422	0.000161667	0.000322822
2	rs13167286	46235096	T,NA	C,NA	0.888668,NA	0.0114662,NA	0.00628579,NA	1.16666,NA	0.000161653	0.000323431
2	rs34791871	46236034	C,NA	A,NA	0.888668,NA	0.0114662,NA	0.00628579,NA	1.16666,NA	0.000161653	0.000323431
2	rs62370629	45874465	G,G	A,A	0.971173,0.869048	0.0338489,0.0324722	0.0118166,0.0126714	2.37921,1.98346	0.000161582	0.000322962
2	rs10055046	46192621	T,T	C,C	0.664016,0.531746	0.0175219,0.0245181	0.00418592,0.00856664	4.54663,2.37581	0.000161555	0.000322593
2	rs147412880	46393100	G,NA	T,NA	0.984095,NA	0.0323516,NA	0.0158037,NA	1.39094,NA	0.000161444	0.000322953
2	rs62369084	45484057	T,NA	C,NA	0.983101,NA	0.031491,NA	0.0153396,NA	1.39706,NA	0.000161437	0.000322938
2	rs116310589	46183850	C,NA	T,NA	0.977137,NA	0.0046567,NA	0.0132281,NA	0.139773,NA	0.00016138	0.000322906
2	rs72755664	46100884	A,NA	G,NA	0.972167,NA	0.0138971,NA	0.0120196,NA	0.606257,NA	0.000161098	0.000322309
2	rs144176341	45492239	T,NA	C,NA	0.983101,NA	0.0314451,NA	0.0153396,NA	1.39392,NA	0.000161088	0.00032224
2	rs35521134	46230115	A,NA	G,NA	0.888668,NA	0.0115055,NA	0.00628579,NA	1.17269,NA	0.000160924	0.000321972
2	rs8185265	46231959	C,NA	T,NA	0.888668,NA	0.0115055,NA	0.00628579,NA	1.17269,NA	0.000160924	0.000321972
2	rs71620157	46229721	A,NA	T,NA	0.888668,NA	0.0115055,NA	0.00628579,NA	1.17269,NA	0.000160924	0.000321972
2	rs13155164	46245308	A,NA	G,NA	0.888668,NA	0.0115103,NA	0.00628579,NA	1.17343,NA	0.000160835	0.000321793
2	rs72754209	44668015	C,NA	A,NA	0.978131,NA	0.0135193,NA	0.0135185,NA	0.498554,NA	0.000160779	0.000321726
2	rs73753970	45869429	A,NA	G,NA	0.99503,NA	-0.0096672,NA	0.0281148,NA	0.136106,NA	0.000160751	0.000321673
2	rs2337483	45608322	C,C	T,T	0.583499,0.536706	0.0236506,0.028489	0.00401062,0.00857248	8.43157,3.05083	0.000160739	0.000343359
2	rs72752197	44627323	T,NA	C,NA	0.789264,NA	-0.00317497,NA	0.00484796,NA	0.290283,NA	0.000160576	0.000321365
2	rs10462087	45295280	C,C	T,T	0.962227,0.883929	0.0346903,0.0338189	0.0103707,0.0133454	3.08474,1.94796	0.000160406	0.000320662
2	rs28798176	46179980	G,G	T,T	0.664016,0.531746	0.0175219,0.0244198	0.00418592,0.00856664	4.54663,2.36011	0.000160145	0.00031978
2	rs8185127	46356664	G,G	A,A	0.972167,0.865079	0.0365838,0.0286951	0.0120196,0.0125123	2.63134,1.661	0.000160026	0.000319847
2	rs138712914	45163210	A,NA	G,NA	0.989066,NA	0.00237979,NA	0.0190121,NA	0.0455708,NA	0.00015992	0.000319997
2	rs148807628	45981340	A,NA	T,NA	0.966203,NA	0.0221828,NA	0.0109412,NA	1.37043,NA	0.000159913	0.000319919
2	rs112285719	46220803	A,NA	G,NA	0.994036,NA	0.0282437,NA	0.0256781,NA	0.566439,NA	0.000159801	0.000319761
2	rs75098313	45331955	G,NA	T,NA	0.95328,NA	-0.0155868,NA	0.0093687,NA	1.01696,NA	0.000159788	0.000319687
2	rs10045429	46284105	T,T	C,C	0.333996,0.480159	-0.0174153,-0.0238208	0.00419209,0.00855609	4.48647,2.27018	0.000159769	0.000319032
2	rs79682226	44509496	T,NA	C,NA	0.960239,NA	0.00113943,NA	0.0101186,NA	0.0407956,NA	0.000159733	0.000319636
2	rs116465719	46023045	G,NA	A,NA	0.946322,NA	0.00891279,NA	0.00877248,NA	0.509154,NA	0.000159719	0.000319577
2	rs62372976	45962636	C,NA	T,NA	0.983101,NA	0.0312603,NA	0.0153396,NA	1.3813,NA	0.000159704	0.000319473
2	rs12658533	46124580	C,C	A,A	0.66501,0.530754	0.0170532,0.0248176	0.00418899,0.00856557	4.32956,2.42446	0.000159685	0.000318861
2	rs34159378	46296286	G,G	A,A	0.333002,0.484127	-0.0175155,-0.0236335	0.00419521,0.00855366	4.52605,2.242	0.00015966	0.000318815
2	rs34321815	46224343	G,NA	A,NA	0.888668,NA	0.0115756,NA	0.00628579,NA	1.18349,NA	0.000159644	0.000319411
2	rs13171646	44556434	A,NA	T,NA	0.929423,NA	0.00226015,NA	0.00771974,NA	0.113682,NA	0.000159527	0.000319228
2	rs8185384	46193406	A,A	G,G	0.664016,0.531746	0.0174769,0.0245699	0.00418592,0.00856664	4.52612,2.3841	0.000159517	0.000318526
2	rs17268996	44751744	C,NA	T,NA	0.957256,NA	0.00145414,NA	0.00977441,NA	0.054662,NA	0.00015944	0.000318961
2	rs8188256	46372506	C,C	G,G	0.333996,0.475198	-0.0160247,-0.0271151	0.00419209,0.00855989	3.87928,2.81345	0.000159241	0.000317983
2	rs72752202	44639852	A,NA	G,NA	0.978131,NA	0.0137104,NA	0.0135185,NA	0.507954,NA	0.000159166	0.0003185
2	rs143589311	45817127	A,NA	G,NA	0.983101,NA	0.0311765,NA	0.0153396,NA	1.3756,NA	0.000159088	0.00031824
2	rs8185335	46287984	T,T	C,C	0.333002,0.480159	-0.017474,-0.023918	0.00419521,0.00855609	4.50718,2.28542	0.000158976	0.00031745
2	rs72755668	46102760	A,A	G,G	0.421471,0.482143	-0.0225758,-0.0271704	0.00400399,0.00855481	7.76522,2.82593	0.000158868	0.000321033
2	rs149713794	46264315	C,NA	T,NA	0.982107,NA	-0.0199274,NA	0.014915,NA	0.741054,NA	0.000158831	0.000317823
2	rs149422794	45366057	C,NA	T,NA	0.95328,NA	-0.014914,NA	0.0093687,NA	0.953086,NA	0.000158812	0.000317735
2	rs10054896	46192456	T,T	C,C	0.664016,0.531746	0.0174769,0.0245181	0.00418592,0.00856664	4.52612,2.37581	0.000158774	0.000317045
2	rs138437258	44605818	A,NA	G,NA	0.981113,NA	0.0223168,NA	0.0145245,NA	0.905117,NA	0.000158762	0.000317661
2	rs6892594	45427173	T,T	C,C	0.584493,0.537698	0.0247115,0.0277752	0.004012,0.00857375	9.13657,2.92185	0.000158746	0.000403581
2	rs4263507	46088123	T,T	G,G	0.421471,0.473214	-0.0222942,-0.0276794	0.00400399,0.00856165	7.58892,2.91181	0.000158644	0.000319838
2	rs182045046	44976148	C,NA	T,NA	0.978131,NA	0.0304302,NA	0.0135185,NA	1.61287,NA	0.000158583	0.000317289
2	rs186342349	45706369	G,NA	A,NA	0.99503,NA	-0.00909871,NA	0.0281148,NA	0.127133,NA	0.000158461	0.000317091
2	rs144547629	44932758	T,NA	C,NA	0.978131,NA	-0.0203301,NA	0.0135185,NA	0.877408,NA	0.000158421	0.000316976
2	rs8185332	46287832	T,T	C,C	0.333002,0.480159	-0.017474,-0.0238717	0.00419521,0.00855609	4.50718,2.27815	0.00015839	0.000316279
2	rs111907535	46343818	T,NA	C,NA	0.99006,NA	0.035438,NA	0.01993,NA	1.12272,NA	0.000158383	0.000316887
2	rs71612328	46223437	C,NA	A,NA	0.888668,NA	0.0116507,NA	0.00628579,NA	1.1951,NA	0.000158307	0.000316737
2	rs71620156	46229666	A,NA	G,NA	0.889662,NA	0.0115507,NA	0.00631051,NA	1.17269,NA	0.000158299	0.000316722
2	rs71620158	46230468	G,NA	A,NA	0.889662,NA	0.0115507,NA	0.00631051,NA	1.17269,NA	0.000158299	0.000316722
2	rs34399231	46248881	T,NA	C,NA	0.890656,NA	0.0114186,NA	0.00633559,NA	1.14571,NA	0.000158184	0.000316492
2	rs72763943	45626413	T,NA	C,NA	0.992048,NA	0.0432249,NA	0.0222601,NA	1.28266,NA	0.000158171	0.000316459
2	rs16902164	45547547	T,T	C,C	0.958251,0.858135	0.0336787,0.0275281	0.00988495,0.0122515	3.18266,1.60828	0.000158149	0.000316105
2	rs77373889	44871379	T,NA	A,NA	0.945328,NA	0.0118649,NA	0.00869693,NA	0.763249,NA	0.000158094	0.000316337
2	rs72751935	45982680	A,NA	G,NA	0.993042,NA	0.0468424,NA	0.0237851,NA	1.31063,NA	0.000158087	0.000316289
2	rs75474168	45069819	T,NA	G,NA	0.947316,NA	-0.0142896,NA	0.0088502,NA	0.973075,NA	0.0001578	0.00031571
2	rs62372117	46131030	A,NA	G,NA	0.983101,NA	0.0309946,NA	0.0153396,NA	1.36325,NA	0.000157773	0.000315613
2	rs8188228	46372186	G,G	A,A	0.333996,0.474206	-0.0160247,-0.0270681	0.00419209,0.00856075	3.87928,2.80479	0.000157623	0.000314754
2	rs35216453	46222163	T,NA	C,NA	0.888668,NA	0.0116902,NA	0.00628579,NA	1.20124,NA	0.000157617	0.000315356
2	rs78966059	46221548	A,NA	G,NA	0.888668,NA	0.0116902,NA	0.00628579,NA	1.20124,NA	0.000157617	0.000315356
2	rs10214118	46374578	T,T	C,C	0.332008,0.475198	-0.0161278,-0.026931	0.00419836,0.00855989	3.91255,2.78143	0.000157571	0.000314649
2	rs62373046	46008845	A,NA	G,NA	0.983101,NA	0.030965,NA	0.0153396,NA	1.36125,NA	0.000157563	0.000315192
2	rs62369066	45445340	A,NA	G,NA	0.985089,NA	0.0326695,NA	0.0163138,NA	1.34463,NA	0.000157561	0.000315195
2	rs116267116	45059768	A,NA	G,NA	0.983101,NA	0.00835276,NA	0.0153396,NA	0.232041,NA	0.000157491	0.000315149
2	rs62367708	45749990	G,G	A,A	0.958251,0.858135	0.0317327,0.0304154	0.00988495,0.0122515	2.87733,1.88462	0.000157438	0.000314686
2	rs7445572	45920417	T,T	C,C	0.587475,0.529762	0.022731,0.0302477	0.00401624,0.00856454	7.81935,3.38422	0.000157247	0.000326911
2	rs2696018	45585723	T,T	C,C	0.583499,0.535714	0.0236506,0.0282342	0.00401062,0.00857124	8.43157,3.00546	0.000157054	0.000334678
2	rs62370902	46055083	G,NA	A,NA	0.983101,NA	0.0308851,NA	0.0153396,NA	1.35585,NA	0.000156999	0.000314064
2	rs13154480	46215029	C,NA	A,NA	0.88171,NA	0.0101908,NA	0.00612213,NA	1.01775,NA	0.00015699	0.000314098
2	rs8185144	46090865	A,A	G,G	0.421471,0.482143	-0.022491,-0.0273174	0.00400399,0.00855481	7.71189,2.85172	0.000156948	0.000316987
2	rs35337274	46217917	T,NA	C,NA	0.888668,NA	0.0117297,NA	0.00628579,NA	1.20739,NA	0.000156935	0.000313993
2	rs4975966	46291675	C,C	T,T	0.333002,0.480159	-0.0174283,-0.0239689	0.00419521,0.00855609	4.48647,2.29342	0.000156793	0.000313092
2	rs12513540	46373463	G,G	A,A	0.333996,0.474206	-0.0159834,-0.0270681	0.00419209,0.00856075	3.86192,2.80479	0.000156723	0.000312959
2	rs6873662	45732198	G,G	A,A	0.958251,0.858135	0.0317327,0.0303646	0.00988495,0.0122515	2.87733,1.87957	0.000156611	0.000313033
2	rs62370871	46030230	A,NA	G,NA	0.989066,NA	0.00908218,NA	0.0190121,NA	0.198693,NA	0.000156453	0.000313009
2	rs116535622	45666651	C,NA	T,NA	0.975149,NA	0.00629571,NA	0.0127009,NA	0.20753,NA	0.000156403	0.000312947
2	rs35172773	46218950	G,NA	T,NA	0.888668,NA	0.0117653,NA	0.00628579,NA	1.21294,NA	0.00015633	0.000312782
2	rs11748472	46377660	A,A	G,G	0.332008,0.475198	-0.0160864,-0.0269765	0.00419836,0.00855989	3.89511,2.78933	0.00015626	0.000312032
2	rs13157277	46378995	A,A	G,G	0.332008,0.475198	-0.0160864,-0.0269765	0.00419836,0.00855989	3.89511,2.78933	0.00015626	0.000312032
2	rs16901942	44728480	C,NA	T,NA	0.960239,NA	0.0169734,NA	0.0101186,NA	1.0294,NA	0.000156222	0.000312557
2	rs4431354	46051386	C,C	T,T	0.576541,0.514881	0.0219022,0.0284286	0.00400146,0.00855314	7.35548,3.05152	0.000156193	0.000314411
2	rs4533899	46091291	T,T	C,C	0.421471,0.482143	-0.022491,-0.0272669	0.00400399,0.00855481	7.71189,2.84284	0.000155995	0.000315033
2	rs142610191	45377725	A,NA	G,NA	0.992048,NA	0.00699287,NA	0.0222601,NA	0.122968,NA	0.000155917	0.000311983
2	rs115086672	46362656	A,NA	C,NA	0.87674,NA	-0.00664031,NA	0.00601441,NA	0.569338,NA	0.000155908	0.000312031
2	rs4498260	46079337	A,A	G,G	0.420477,0.482143	-0.0220494,-0.027997	0.00400528,0.00855481	7.43298,2.97249	0.000155895	0.000313893
2	rs7293405	46379505	T,T	C,C	0.332008,0.474206	-0.0160864,-0.0269337	0.00419836,0.00856075	3.89511,2.78143	0.000155861	0.000311235
2	rs10075102	46182685	A,NA	C,NA	0.968191,NA	0.0165679,NA	0.0112664,NA	0.849523,NA	0.000155756	0.000311622
2	rs144675654	45925591	T,NA	G,NA	0.963221,NA	-0.00556164,NA	0.0105045,NA	0.224396,NA	0.000155743	0.000311674
2	rs35780895	46219220	T,NA	C,NA	0.888668,NA	0.0118048,NA	0.00628579,NA	1.21911,NA	0.000155666	0.000311453
2	rs34107066	46213611	A,NA	G,NA	0.888668,NA	0.0118048,NA	0.00628579,NA	1.21911,NA	0.000155666	0.000311453
2	rs62369103	45534758	A,NA	G,NA	0.985089,NA	0.0323653,NA	0.0163138,NA	1.32546,NA	0.000155569	0.000311211
2	rs10512855	44511212	T,NA	G,NA	0.93837,NA	0.0028043,NA	0.00822159,NA	0.134875,NA	0.000155472	0.000311118
2	rs72750038	45912279	C,NA	T,NA	0.893638,NA	-0.00707977,NA	0.00641306,NA	0.569264,NA	0.000155268	0.00031075
2	rs4421114	46069343	T,T	C,C	0.424453,0.498016	-0.0217257,-0.0278714	0.00400022,0.00854942	7.25183,2.95313	0.000155123	0.000311582
2	rs13155776	46215878	G,NA	A,NA	0.888668,NA	0.0118443,NA	0.00628579,NA	1.22531,NA	0.00015501	0.000310142
2	rs10941808	46359394	T,T	C,C	0.972167,0.864087	0.0366603,0.0281383	0.0120196,0.0124737	2.64053,1.61831	0.000154861	0.000309528
2	rs114675740	45819446	T,NA	C,NA	0.973161,NA	0.00544346,NA	0.0122339,NA	0.18286,NA	0.000154829	0.000309804
2	rs185421321	44814966	T,NA	G,NA	0.985089,NA	0.0154859,NA	0.0163138,NA	0.465349,NA	0.000154829	0.000309787
2	rs11740651	45302476	A,NA	C,NA	0.848907,NA	-0.00835155,NA	0.00552061,NA	0.884948,NA	0.000154765	0.000309749
2	rs115560023	46203701	A,NA	T,NA	0.962227,NA	-0.0100979,NA	0.0103707,NA	0.481211,NA	0.000154521	0.000309157
2	rs13172144	46202649	C,NA	T,NA	0.888668,NA	0.0118745,NA	0.00628579,NA	1.23005,NA	0.000154515	0.000309152
3	rs150392113	46208688	NA,G	NA,A	NA,0.915675	NA,-0.0583009	NA,0.0153834	NA,3.82177	0.011176	0.0222206
3	rs79010845	45482986	NA,C	NA,T	NA,0.934524	NA,-0.059388	NA,0.0172809	NA,3.22988	0.00476972	0.00951256
3	rs114569861	46099326	C,NA	G,NA	0.972167,NA	-0.0279185,NA	0.0120196,NA	1.69481,NA	0.00470317	0.00938208
3	rs75106937	45419018	NA,G	NA,C	NA,0.933532	NA,-0.0581302	NA,0.0171606	NA,3.1515	0.00408504	0.00814992
3	rs375872680	46350581	NA,A	NA,T	NA,0.921627	NA,-0.0545663	NA,0.0159053	NA,3.22038	0.00399507	0.0079713
3	rs77521024	45870566	NA,T	NA,C	NA,0.978175	NA,-0.0721096	NA,0.0292559	NA,1.86298	0.00384391	0.00766737
3	rs13153848	46255498	G,NA	A,NA	0.969185,NA	0.0349463,NA	0.0114407,NA	2.64704,NA	0.00375629	0.00749831
3	rs4866789	45327157	NA,C	NA,T	NA,0.939484	NA,-0.0586726	NA,0.0179277	NA,2.97261	0.00367069	0.00732437
3	rs76100751	46366104	NA,T	NA,C	NA,0.925595	NA,-0.055079	NA,0.0162889	NA,3.14193	0.00362053	0.00722533
3	rs140057369	46381507	NA,T	NA,C	NA,0.983135	NA,0.0895327	NA,0.0331973	NA,2.15509	0.00342875	0.00684377
3	rs114479102	46117891	T,NA	C,NA	0.970179,NA	-0.0258853,NA	0.0116239,NA	1.5858,NA	0.00325083	0.00648936
3	rs77767383	45484608	NA,G	NA,A	NA,0.93254	NA,-0.0558403	NA,0.017043	NA,2.97829	0.00321075	0.00640844
3	rs79332954	46263825	NA,G	NA,C	NA,0.927579	NA,-0.0545983	NA,0.0164929	NA,3.03079	0.00315811	0.00630384
3	rs149289844	45616760	NA,C	NA,T	NA,0.978175	NA,-0.0692364	NA,0.0292559	NA,1.74585	0.00306899	0.00612403
3	rs75633602	45995702	NA,A	NA,C	NA,0.962302	NA,-0.0485124	NA,0.0224433	NA,1.51354	0.00305933	0.00610706
3	rs149265271	45802286	NA,C	NA,G	NA,0.938492	NA,-0.0570457	NA,0.0177919	NA,2.87138	0.00295069	0.00589012
3	rs76786173	46324183	NA,C	NA,T	NA,0.918651	NA,-0.0502022	NA,0.0156369	NA,2.87776	0.00294309	0.00587515
3	rs77927497	45578410	NA,A	NA,T	NA,0.979167	NA,-0.0701451	NA,0.0299292	NA,1.71911	0.00290951	0.00580637
3	rs144730761	45611245	T,NA	C,NA	0.982107,NA	-0.045525,NA	0.014915,NA	2.64379,NA	0.00285862	0.00570755
3	rs78218703	45820966	NA,G	NA,A	NA,0.946429	NA,-0.0592098	NA,0.0189842	NA,2.74105	0.00279129	0.00557228
3	rs77614697	45796851	NA,T	NA,G	NA,0.977182	NA,-0.0650623	NA,0.0286274	NA,1.63747	0.00275107	0.00549045
3	rs76782525	46080661	T,NA	C,NA	0.971173,NA	-0.0266325,NA	0.0118166,NA	1.61606,NA	0.00268527	0.00536191
3	rs115458330	44534771	T,NA	C,NA	0.971173,NA	-0.00936513,NA	0.0118166,NA	0.368511,NA	0.00266317	0.00531524
3	rs56295374	46012535	G,NA	C,NA	0.968191,NA	-0.0236451,NA	0.0112664,NA	1.44563,NA	0.00256852	0.00512914
3	rs182633738	45605350	C,NA	T,NA	0.981113,NA	-0.0443367,NA	0.0145245,NA	2.64414,NA	0.00248976	0.00497187
3	rs142164659	46154043	A,NA	G,NA	0.991054,NA	-0.0318203,NA	0.0209976,NA	0.887181,NA	0.00246685	0.00492552
3	rs59918341	46396459	NA,A	NA,T	NA,0.918651	NA,-0.0494103	NA,0.0156369	NA,2.80176	0.00238305	0.00475859
3	rs139555460	45874809	NA,T	NA,C	NA,0.938492	NA,-0.0546956	NA,0.0177919	NA,2.67556	0.00222632	0.00444573
3	rs144624827	45240710	NA,A	NA,G	NA,0.941468	NA,-0.0564845	NA,0.0182098	NA,2.71602	0.00220838	0.00440978
3	rs75286884	45828932	NA,A	NA,G	NA,0.9375	NA,-0.0536373	NA,0.0176595	NA,2.62215	0.00217766	0.00434865
3	rs145147258	45920828	A,NA	G,NA	0.969185,NA	0.0390071,NA	0.0114407,NA	3.18652,NA	0.00216246	0.00432021
3	rs74633972	45240657	NA,C	NA,T	NA,0.941468	NA,-0.0562744	NA,0.0182098	NA,2.69913	0.00215648	0.00430625
3	rs77151869	46399261	NA,A	NA,G	NA,0.922619	NA,-0.0504414	NA,0.0159983	NA,2.79143	0.00215071	0.0042951
3	rs115404919	45360061	T,NA	A,NA	0.949304,NA	-0.00364565,NA	0.00901262,NA	0.163776,NA	0.00208645	0.00416612
3	rs76211165	45285178	NA,A	NA,C	NA,0.941468	NA,-0.0558873	NA,0.0182098	NA,2.66813	0.00203302	0.00405996
3	rs79968077	45888335	NA,A	NA,G	NA,0.938492	NA,-0.0538527	NA,0.0177919	NA,2.60704	0.00202041	0.00403496
3	rs145928936	46404402	NA,A	NA,C	NA,0.925595	NA,-0.0503538	NA,0.0162889	NA,2.70052	0.00197455	0.00394361
3	rs74929555	45887941	NA,A	NA,G	NA,0.938492	NA,-0.0536464	NA,0.0177919	NA,2.59041	0.00197364	0.00394163
3	rs114149695	45335416	G,NA	A,NA	0.95328,NA	-0.00299721,NA	0.0093687,NA	0.1255,NA	0.0018489	0.00369216
3	rs1604320	45307593	A,NA	G,NA	0.95328,NA	-0.0029112,NA	0.0093687,NA	0.121478,NA	0.00181027	0.00361509
3	rs181284167	45348268	T,NA	C,NA	0.95328,NA	-0.00268892,NA	0.0093687,NA	0.111201,NA	0.0017148	0.00342459
3	rs75354369	45800267	NA,A	NA,G	NA,0.889881	NA,0.0424082	NA,0.0136555	NA,2.72147	0.00171132	0.00342033
3	rs114053163	45792222	T,NA	C,NA	0.94831,NA	-0.030811,NA	0.00893021,NA	3.25168,NA	0.0017046	0.00340486
3	rs192283640	45264099	T,NA	G,NA	0.99006,NA	-0.0548681,NA	0.01993,NA	2.22882,NA	0.00168579	0.00336752
3	rs75690388	46035774	G,NA	A,NA	0.980119,NA	-0.0219036,NA	0.0141639,NA	0.913641,NA	0.00163851	0.00327321
3	rs77772743	45827959	NA,T	NA,C	NA,0.96131	NA,-0.0426857	NA,0.0221651	NA,1.26657	0.00162119	0.00323853
3	rs114065373	45352734	G,NA	A,NA	0.95328,NA	-0.00233296,NA	0.0093687,NA	0.0950962,NA	0.00157408	0.0031438
3	rs13180276	46188040	T,NA	C,NA	0.958251,NA	0.0251007,NA	0.00988495,NA	1.95437,NA	0.00155649	0.00310983
3	rs4540184	45772322	T,NA	C,NA	0.034791,NA	-0.0359199,NA	0.0107894,NA	3.06,NA	0.00153298	0.00306345
3	rs143259381	45546647	T,NA	C,NA	0.974155,NA	-0.0383941,NA	0.0124606,NA	2.68584,NA	0.00152103	0.00303894
3	rs138809867	46373076	NA,T	NA,G	NA,0.980159	NA,0.0705116	NA,0.0306528	NA,1.66899	0.00149091	0.0029787
3	rs116320613	44616401	G,NA	A,NA	0.970179,NA	0.0360586,NA	0.0116239,NA	2.71637,NA	0.00146291	0.00292179
3	rs145430747	45601931	G,NA	C,NA	0.987078,NA	-0.0495295,NA	0.0175062,NA	2.3311,NA	0.00145425	0.00290538
3	rs112921665	45899345	G,NA	T,NA	0.94334,NA	-0.0286407,NA	0.00855199,NA	3.09097,NA	0.00142428	0.00284521
3	rs79817855	45901975	NA,T	NA,A	NA,0.936508	NA,-0.0496752	NA,0.0175302	NA,2.33711	0.00142315	0.002843
3	rs76949111	45643758	A,NA	C,NA	0.992048,NA	-0.0519304,NA	0.0222601,NA	1.70655,NA	0.00140503	0.00280693
3	rs115144971	46204796	T,NA	C,NA	0.99006,NA	0.0538924,NA	0.01993,NA	2.16435,NA	0.00138101	0.00275924
3	rs115097876	46371686	T,NA	C,NA	0.962227,NA	-0.009143,NA	0.0103707,NA	0.422528,NA	0.00136733	0.00273137
3	rs34948554	46235913	T,NA	C,NA	0.961233,NA	0.0331709,NA	0.0102422,NA	2.92048,NA	0.00136631	0.00273071
3	rs115983490	45150641	G,NA	C,NA	0.966203,NA	-0.0344548,NA	0.0109412,NA	2.78574,NA	0.00136583	0.00272898
3	rs77655443	46117611	G,NA	A,NA	0.973161,NA	-0.0201106,NA	0.0122339,NA	0.999096,NA	0.00135258	0.00270237
3	rs200892626	46384667	NA,T	NA,C	NA,0.980159	NA,0.0688194	NA,0.0306528	NA,1.60625	0.00134584	0.00268903
3	rs142754622	45445351	NA,A	NA,G	NA,0.986111	NA,-0.0641721	NA,0.0365264	NA,1.1027	0.00134427	0.00268536
3	rs61270764	46187396	NA,G	NA,C	NA,0.924603	NA,-0.0463799	NA,0.0161901	NA,2.37946	0.00132156	0.00264024
3	rs36035738	46228690	T,NA	C,NA	0.956262,NA	0.0321676,NA	0.00966771,NA	3.05708,NA	0.00131049	0.00261936
3	rs117632899	45985581	NA,G	NA,A	NA,0.890873	NA,0.0400224	NA,0.0137097	NA,2.45488	0.00130466	0.00260795
3	rs150966436	46197712	NA,T	NA,A	NA,0.943452	NA,-0.0519279	NA,0.018507	NA,2.29944	0.00129346	0.00258412
3	rs114630284	46310604	C,NA	T,NA	0.962227,NA	-0.00882542,NA	0.0103707,NA	0.403654,NA	0.00126827	0.00253368
3	rs113895509	45524970	T,NA	G,NA	0.947316,NA	-0.0290261,NA	0.0088502,NA	2.98332,NA	0.00125809	0.00251346
3	rs116144464	45088820	T,NA	C,NA	0.951292,NA	-0.00187357,NA	0.00918509,NA	0.0765644,NA	0.00124728	0.00249156
3	rs142600354	45125604	NA,G	NA,A	NA,0.985119	NA,-0.0777371	NA,0.0353055	NA,1.55789	0.00122812	0.00245355
3	rs117698936	46006345	NA,A	NA,G	NA,0.93254	NA,0.0411535	NA,0.017043	NA,1.80276	0.00115384	0.00230615
3	rs145356532	45942094	NA,A	NA,G	NA,0.940476	NA,-0.0488266	NA,0.0180669	NA,2.16234	0.00112804	0.00225376
3	rs111675946	45507320	T,NA	C,NA	0.946322,NA	-0.0284721,NA	0.00877248,NA	2.93108,NA	0.0010899	0.00217762
3	rs190973949	46110436	NA,A	NA,G	NA,0.970238	NA,-0.0403261	NA,0.0251555	NA,0.962896	0.00108308	0.00216402
3	rs139130662	45799599	A,NA	G,NA	0.99503,NA	0.0580292,NA	0.0281148,NA	1.40875,NA	0.00106452	0.00212742
3	rs113432759	45711956	A,NA	G,NA	0.946322,NA	-0.0286845,NA	0.00877248,NA	2.96814,NA	0.00105012	0.00209822
3	rs79616679	46052395	A,NA	G,NA	0.972167,NA	0.0384936,NA	0.0120196,NA	2.86581,NA	0.00104106	0.0020808
3	rs148141619	45598139	NA,T	NA,C	NA,0.934524	NA,0.042458	NA,0.0172809	NA,1.85347	0.00102203	0.00204285
3	rs10462100	46060114	NA,A	NA,T	NA,0.886905	NA,0.0370601	NA,0.0134972	NA,2.21919	0.00101703	0.00203319
3	rs183531940	45814848	T,NA	C,NA	0.976143,NA	-0.0189397,NA	0.0129561,NA	0.842278,NA	0.00101646	0.00203112
3	rs76252228	46015423	T,NA	G,NA	0.962227,NA	0.0366122,NA	0.0103707,NA	3.38195,NA	0.00100884	0.00201663
3	rs111233855	46006884	A,NA	G,NA	0.962227,NA	0.0365524,NA	0.0103707,NA	3.37248,NA	0.000997103	0.00199318
3	rs146209290	46168999	NA,A	NA,G	NA,0.980159	NA,0.0634354	NA,0.0306528	NA,1.41453	0.000990341	0.00197904
3	rs74714887	46011892	A,NA	G,NA	0.962227,NA	0.0365135,NA	0.0103707,NA	3.36633,NA	0.000989561	0.00197811
3	rs139885418	46112010	NA,A	NA,G	NA,0.964286	NA,-0.0376186	NA,0.0230345	NA,0.989534	0.000989355	0.00197695
3	rs78721929	46013601	T,NA	C,NA	0.961233,NA	0.036061,NA	0.0102422,NA	3.36633,NA	0.000974601	0.00194822
3	rs79796932	45935240	A,NA	G,NA	0.986084,NA	-0.045166,NA	0.0168779,NA	2.12787,NA	0.000955433	0.00190928
3	rs149203686	44988734	A,NA	C,NA	0.969185,NA	-0.0334778,NA	0.0114407,NA	2.46452,NA	0.000954975	0.00190838
3	rs76855774	45419343	A,NA	C,NA	0.973161,NA	-0.0346398,NA	0.0122339,NA	2.33409,NA	0.000953942	0.00190632
3	rs193264315	45808214	NA,A	NA,G	NA,0.978175	NA,0.0609094	NA,0.0292559	NA,1.42775	0.000951421	0.00190135
3	rs144131084	46074051	NA,T	NA,A	NA,0.980159	NA,0.0625006	NA,0.0306528	NA,1.38246	0.000940876	0.00188021
3	rs146273106	45421438	C,NA	A,NA	0.973161,NA	-0.0345459,NA	0.0122339,NA	2.32368,NA	0.000939421	0.00187731
3	rs146867195	46062176	A,NA	C,NA	0.99006,NA	-0.0242736,NA	0.01993,NA	0.651217,NA	0.000918609	0.00183559
3	rs117282626	45779647	NA,G	NA,C	NA,0.981151	NA,0.0635405	NA,0.0314332	NA,1.36418	0.000917735	0.00183399
3	rs116807736	45920276	G,NA	A,NA	0.975149,NA	-0.0188073,NA	0.0127009,NA	0.85804,NA	0.000917674	0.00183378
3	rs139994186	45413504	NA,A	NA,G	NA,0.975198	NA,-0.0474495	NA,0.0274863	NA,1.0742	0.000915784	0.00182944
3	rs115319706	45402509	T,NA	C,NA	0.973161,NA	-0.0343675,NA	0.0122339,NA	2.30396,NA	0.000912579	0.00182369
3	rs142697951	45121663	T,NA	C,NA	0.968191,NA	-0.0322523,NA	0.0112664,NA	2.37672,NA	0.000906795	0.00181212
3	rs10941710	45849729	T,T	A,A	0.55666,0.935516	-0.0180524,-0.0557756	0.00397994,0.0174041	5.2413,2.86908	0.00090544	0.00181077
3	rs112603744	46349710	T,NA	C,NA	0.960239,NA	0.0315356,NA	0.0101186,NA	2.73768,NA	0.000891093	0.00178128
3	rs74852642	45453701	NA,T	NA,C	NA,0.94246	NA,0.0455492	NA,0.0183564	NA,1.88314	0.000890199	0.00177939
3	rs115921200	45642624	C,NA	T,NA	0.914513,NA	-0.0256008,NA	0.00707122,NA	3.53146,NA	0.000887391	0.0017738
3	rs34028103	46348613	T,NA	A,NA	0.960239,NA	0.0314751,NA	0.0101186,NA	2.72888,NA	0.000880677	0.00176047
3	rs116225379	46178933	NA,A	NA,G	NA,0.981151	NA,0.0626583	NA,0.0314332	NA,1.33517	0.000874976	0.00174857
3	rs78089132	46139795	A,A	C,C	0.987078,0.872024	0.0603468,0.0289575	0.0175062,0.012796	3.24681,1.62644	0.000872133	0.00174459
3	rs115238150	45490908	C,NA	T,NA	0.973161,NA	-0.0349726,NA	0.0122339,NA	2.37118,NA	0.000865088	0.00172893
3	rs114653850	45509355	C,NA	T,NA	0.991054,NA	-0.0461782,NA	0.0209976,NA	1.55498,NA	0.000863277	0.00172512
3	rs187865988	45790407	NA,T	NA,G	NA,0.946429	NA,-0.0472526	NA,0.0189842	NA,1.8925	0.000856672	0.0017118
3	rs147851243	45150432	NA,G	NA,A	NA,0.973214	NA,0.0599373	NA,0.0264757	NA,1.62741	0.00083662	0.00167179
3	rs138080110	44792034	T,NA	C,NA	0.981113,NA	-0.0343857,NA	0.0145245,NA	1.74685,NA	0.000833048	0.00166466
3	rs143023621	45359360	A,NA	G,NA	0.988072,NA	-0.0452941,NA	0.0182119,NA	1.89008,NA	0.000832761	0.00166421
3	rs74742036	46016263	C,NA	T,NA	0.975149,NA	-0.0192164,NA	0.0127009,NA	0.885123,NA	0.000818768	0.00163622
3	rs80057645	46057198	NA,T	NA,C	NA,0.946429	NA,-0.0466446	NA,0.0189842	NA,1.85358	0.000817836	0.00163423
3	rs117175153	45529721	NA,C	NA,G	NA,0.981151	NA,0.0611522	NA,0.0314332	NA,1.28635	0.000813624	0.001626
3	rs114577685	45406099	A,NA	G,NA	0.958251,NA	-0.00357237,NA	0.00988495,NA	0.143994,NA	0.00081282	0.0016242
3	rs149043222	45017543	NA,T	NA,C	NA,0.980159	NA,-0.0418557	NA,0.0306528	NA,0.764212	0.000805585	0.00160949
3	rs117537852	45153895	NA,T	NA,C	NA,0.958333	NA,-0.0450332	NA,0.0213919	NA,1.45249	0.000802705	0.00160406
3	rs181898468	45221896	NA,G	NA,A	NA,0.989087	NA,-0.057652	NA,0.0411453	NA,0.792745	0.000800266	0.00159891
3	rs147418606	44489544	C,NA	T,NA	0.987078,NA	0.0470004,NA	0.0175062,NA	2.13922,NA	0.0007992	0.00159685
3	rs149655916	45230523	NA,T	NA,C	NA,0.989087	NA,-0.0575149	NA,0.0411453	NA,0.790062	0.000796177	0.00159075
3	rs77120057	46116070	T,T	C,C	0.987078,0.872024	0.0594873,0.0290425	0.0175062,0.012796	3.16838,1.63397	0.000786786	0.00157391
3	rs75487724	44957781	NA,T	NA,C	NA,0.980159	NA,-0.0412087	NA,0.0306528	NA,0.747564	0.000779932	0.00155826
3	rs79509696	45753922	A,NA	G,NA	0.960239,NA	0.0345101,NA	0.0101186,NA	3.18825,NA	0.000776692	0.00155269
3	rs116811665	46321553	T,NA	C,NA	0.966203,NA	0.0351097,NA	0.0109412,NA	2.87542,NA	0.000774862	0.00154905
3	rs142191107	45988398	NA,G	NA,C	NA,0.936508	NA,0.0392032	NA,0.0175302	NA,1.59635	0.000765847	0.0015309
3	rs74366100	46165126	C,NA	T,NA	0.952286,NA	0.0294531,NA	0.00927543,NA	2.82497,NA	0.000765292	0.00152998
3	rs186990204	45885295	NA,G	NA,A	NA,0.988095	NA,0.07323	NA,0.0394133	NA,1.1995	0.000753713	0.00150631
3	rs145954857	44926079	NA,A	NA,G	NA,0.97619	NA,-0.0383862	NA,0.0280389	NA,0.767033	0.000744502	0.00148769
3	rs113409164	46142054	T,T	G,G	0.987078,0.872024	0.0587626,0.0293459	0.0175062,0.012796	3.10302,1.661	0.000738118	0.00147658
3	rs189361744	46375564	C,NA	G,NA	0.994036,NA	0.0550662,NA	0.0256781,NA	1.49493,NA	0.000735018	0.00146898
3	rs76227093	46150198	A,A	G,G	0.987078,0.875	0.058686,0.029358	0.0175062,0.0129254	3.09615,1.63589	0.00073376	0.00146786
3	rs139734008	45492832	NA,A	NA,G	NA,0.94246	NA,0.0431177	NA,0.0183564	NA,1.72519	0.000725871	0.001451
3	rs115871094	46204951	T,NA	A,NA	0.975149,NA	0.0357422,NA	0.0127009,NA	2.31064,NA	0.000721914	0.00144304
3	rs77952592	45728192	G,NA	A,NA	0.914513,NA	-0.0248292,NA	0.00707122,NA	3.35074,NA	0.000720172	0.00143964
3	rs185646832	44958671	NA,G	NA,T	NA,0.953373	NA,-0.0304498	NA,0.0202746	NA,0.875721	0.000719831	0.00143835
3	rs142043681	46240444	NA,G	NA,A	NA,0.935516	NA,0.0384538	NA,0.0174041	NA,1.56636	0.000719544	0.00143838
3	rs143083416	46144119	T,T	C,C	0.987078,0.872024	0.0586112,0.0291056	0.0175062,0.012796	3.08944,1.63958	0.000708629	0.0014176
3	rs75898068	45571110	C,NA	T,NA	0.960239,NA	0.033995,NA	0.0101186,NA	3.1077,NA	0.000706002	0.0014114
3	rs79558325	44528074	NA,G	NA,A	NA,0.946429	NA,-0.0439357	NA,0.0189842	NA,1.68508	0.000703075	0.001405
3	rs76690713	45889265	A,A	T,T	0.962227,0.998016	0.0376773,-0.099823	0.0103707,0.0960615	3.55271,0.524719	0.000698974	0.00139748
3	rs74496359	45149610	NA,G	NA,A	NA,0.950397	NA,0.0186675	NA,0.0196877	NA,0.464657	0.0006978	0.00139414
3	rs75222504	46309346	NA,A	NA,G	NA,0.924603	NA,0.0109612	NA,0.0161901	NA,0.302434	0.000694322	0.00138698
3	rs144467776	45402364	NA,T	NA,G	NA,0.982143	NA,-0.0604355	NA,0.0322783	NA,1.21352	0.000687824	0.00137454
3	rs10058550	45421240	C,NA	A,NA	0.088469,NA	0.0252371,NA	0.00696239,NA	3.53878,NA	0.000685399	0.00137009
3	rs112393404	46009737	A,NA	G,NA	0.936382,NA	-0.0254667,NA	0.00810069,NA	2.77784,NA	0.000684819	0.00136898
3	rs7293402	45990381	A,A	G,G	0.958251,0.868056	0.0413768,0.0325755	0.00988495,0.0126309	4.54651,2.00402	0.000684361	0.00136964
3	rs75821034	46043469	G,NA	A,NA	0.909543,NA	-0.0172606,NA	0.00689297,NA	1.91091,NA	0.000682988	0.00136523
3	rs116620271	44512761	A,NA	C,NA	0.989066,NA	-0.0445633,NA	0.0190121,NA	1.7194,NA	0.000678818	0.00135665
3	rs140597780	45304186	NA,C	NA,T	NA,0.983135	NA,-0.0400139	NA,0.0331973	NA,0.641926	0.000676637	0.00135198
3	rs141512686	45498492	NA,G	NA,C	NA,0.960318	NA,-0.0322013	NA,0.0218976	NA,0.849505	0.00067508	0.00134904
3	rs17271569	45286977	T,NA	C,NA	0.909543,NA	-0.0245505,NA	0.00689297,NA	3.43357,NA	0.000671048	0.00134137
3	rs148447598	45805014	G,NA	T,NA	0.976143,NA	-0.0161338,NA	0.0129561,NA	0.671546,NA	0.000669591	0.0013382
3	rs142264156	45535596	C,NA	T,NA	0.956262,NA	-0.00241603,NA	0.00966771,NA	0.095469,NA	0.000663982	0.0013269
3	rs146894054	45014827	NA,A	NA,G	NA,0.978175	NA,-0.0363917	NA,0.0292559	NA,0.670534	0.000663598	0.00132592
3	rs74776161	45513112	NA,C	NA,T	NA,0.934524	NA,0.0376286	NA,0.0172809	NA,1.53098	0.000662635	0.00132463
3	rs116881136	46131217	NA,G	NA,A	NA,0.972222	NA,-0.0527707	NA,0.0260119	NA,1.37174	0.000660465	0.00131998
3	rs141331190	45225402	NA,C	NA,T	NA,0.969246	NA,-0.0494788	NA,0.0247591	NA,1.34034	0.000658279	0.00131558
3	rs77157787	45855192	T,NA	G,NA	0.960239,NA	0.0335998,NA	0.0101186,NA	3.04661,NA	0.000657292	0.00131404
3	rs138700139	45245712	NA,G	NA,A	NA,0.969246	NA,-0.049439	NA,0.0247591	NA,1.33869	0.000656786	0.0013126
3	rs149992967	46308194	NA,T	NA,C	NA,0.924603	NA,0.010201	NA,0.0161901	NA,0.276836	0.000649292	0.00129707
3	rs148633014	45870753	G,NA	A,NA	0.961233,NA	-0.0293382,NA	0.0102422,NA	2.37911,NA	0.000640585	0.00128045
3	rs146976696	45436250	T,NA	C,NA	0.986084,NA	0.0471651,NA	0.0168779,NA	2.28416,NA	0.000634139	0.00126712
3	rs141382561	46129035	NA,C	NA,G	NA,0.981151	NA,0.0572873	NA,0.0314332	NA,1.16508	0.000630086	0.00125918
3	rs74506389	46061501	NA,C	NA,T	NA,0.935516	NA,0.0365303	NA,0.0174041	NA,1.44586	0.000628972	0.00125734
3	rs76530823	45426260	NA,G	NA,A	NA,0.958333	NA,-0.030612	NA,0.0213919	NA,0.816934	0.000627205	0.00125341
3	rs144893848	44975238	NA,T	NA,C	NA,0.97619	NA,-0.0324718	NA,0.0280389	NA,0.607612	0.000626754	0.0012523
3	rs149543634	45860369	NA,C	NA,A	NA,0.972222	NA,0.0514169	NA,0.0260119	NA,1.31805	0.000625505	0.00125023
3	rs7293299	46130312	T,T	A,A	0.989066,0.919643	-0.0481845,-0.00360107	0.0190121,0.0157247	1.94833,0.0867888	0.000625153	0.00124932
3	rs140245876	45307477	NA,T	NA,G	NA,0.981151	NA,-0.0571057	NA,0.0314332	NA,1.15953	0.00062338	0.00124579
3	rs79980043	45072096	NA,A	NA,G	NA,0.980159	NA,-0.0363453	NA,0.0306528	NA,0.627573	0.000619746	0.00123833
3	rs117692400	44497861	NA,C	NA,G	NA,0.972222	NA,-0.0290732	NA,0.0260119	NA,0.578891	0.000618693	0.00123628
3	rs192530127	46194550	A,NA	G,NA	0.971173,NA	0.0340184,NA	0.0118166,NA	2.39892,NA	0.000614081	0.00122762
3	rs6892286	45928575	NA,C	NA,A	NA,0.055556	NA,0.0330506	NA,0.0186616	NA,1.11604	0.000612483	0.00122422
3	rs138346549	45206756	NA,G	NA,C	NA,0.99504	NA,-0.0745004	NA,0.0608454	NA,0.656014	0.000611781	0.00122246
3	rs189749148	46194652	NA,C	NA,T	NA,0.939484	NA,0.0377637	NA,0.0179277	NA,1.45388	0.000611151	0.00122172
3	rs10041767	45767419	A,A	G,G	0.700795,0.527778	0.0215898,0.0308447	0.00431777,0.00856258	6.24212,3.50107	0.000609966	0.00122255
3	rs10036411	45755115	A,NA	C,NA	0.988072,NA	0.0520241,NA	0.0182119,NA	2.36835,NA	0.000609874	0.00121899
3	rs55775708	45719790	A,NA	G,NA	0.976143,NA	-0.0141715,NA	0.0129561,NA	0.562184,NA	0.000603837	0.00120683
3	rs117971116	45809105	NA,G	NA,A	NA,0.935516	NA,0.0371	NA,0.0174041	NA,1.48106	0.000601902	0.00120324
3	rs55706118	45313905	C,C	G,G	0.545726,0.931548	-0.0195519,-0.0557392	0.00397094,0.016928	6.07105,3.00339	0.000601151	0.00120255
3	rs6880568	44975815	NA,A	NA,G	NA,0.980159	NA,-0.0355464	NA,0.0306528	NA,0.608725	0.000598125	0.00119514
3	rs75980938	44976584	NA,A	NA,G	NA,0.980159	NA,-0.0355407	NA,0.0306528	NA,0.608592	0.000597975	0.00119484
3	rs6870215	44971090	NA,G	NA,C	NA,0.980159	NA,-0.035525	NA,0.0306528	NA,0.608224	0.000597562	0.00119402
3	rs191991119	45348826	NA,G	NA,T	NA,0.938492	NA,0.040837	NA,0.0177919	NA,1.66317	0.000597384	0.00119413
3	rs74689748	44973916	NA,T	NA,A	NA,0.980159	NA,-0.0354867	NA,0.0306528	NA,0.607325	0.000596554	0.001192
3	rs114170663	46332715	T,NA	C,NA	0.965209,NA	0.0366061,NA	0.0107893,NA	3.16003,NA	0.000594708	0.001189
3	rs59041019	45635062	NA,C	NA,T	NA,0.947421	NA,-0.0429852	NA,0.0191524	NA,1.6054	0.000594288	0.00118765
3	rs6879861	44975382	NA,A	NA,G	NA,0.980159	NA,-0.0353855	NA,0.0306528	NA,0.604959	0.00059391	0.00118672
3	rs149428448	44922232	NA,T	NA,A	NA,0.990079	NA,0.0753186	NA,0.0431319	NA,1.09275	0.00059281	0.00118471
3	rs79625041	44978208	NA,A	NA,G	NA,0.980159	NA,-0.0353419	NA,0.0306528	NA,0.60394	0.000592775	0.00118445
3	rs114946348	44623700	G,NA	C,NA	0.967197,NA	-0.000821403,NA	0.0111,NA	0.0264056,NA	0.000591525	0.00118188
3	rs76137720	46306941	NA,T	NA,C	NA,0.928571	NA,0.00937393	NA,0.0165981	NA,0.242423	0.000588614	0.00117594
3	rs76298941	44977954	NA,C	NA,G	NA,0.980159	NA,-0.0351133	NA,0.0306528	NA,0.598609	0.000586878	0.00117268
3	rs79403471	44978592	NA,A	NA,G	NA,0.980159	NA,-0.0351133	NA,0.0306528	NA,0.598609	0.000586878	0.00117268
3	rs116610236	44979135	NA,T	NA,C	NA,0.980159	NA,-0.0350777	NA,0.0306528	NA,0.597779	0.000585967	0.00117086
3	rs76452503	44976665	NA,T	NA,A	NA,0.980159	NA,-0.0350777	NA,0.0306528	NA,0.597779	0.000585967	0.00117086
3	rs75671250	44976648	NA,A	NA,G	NA,0.980159	NA,-0.0350777	NA,0.0306528	NA,0.597779	0.000585967	0.00117086
3	rs116306307	45890789	T,NA	C,NA	0.954274,NA	-0.00216291,NA	0.00946506,NA	0.0865857,NA	0.000584412	0.00116792
3	rs4367308	45715753	A,A	T,T	0.698807,0.535714	0.0215932,0.030602	0.00430962,0.00857124	6.26522,3.44787	0.000582328	0.00116713
3	rs147749712	44664294	NA,T	NA,G	NA,0.969246	NA,-0.0281494	NA,0.0247591	NA,0.592495	0.000577013	0.00115305
3	rs56388524	45757561	T,NA	C,NA	0.974155,NA	-0.0141156,NA	0.0124606,NA	0.589577,NA	0.000577009	0.00115322
3	rs74628473	45620065	NA,T	NA,C	NA,0.967262	NA,-0.0454041	NA,0.0240217	NA,1.23106	0.000574293	0.00114778
3	rs35595362	46217397	A,NA	G,NA	0.991054,NA	0.0290163,NA	0.0209976,NA	0.77727,NA	0.000570709	0.00114059
3	rs116347668	44838699	T,NA	A,NA	0.99006,NA	-0.0459781,NA	0.01993,NA	1.67662,NA	0.000570161	0.00113956
3	rs77989818	44969064	NA,A	NA,G	NA,0.957341	NA,-0.0456564	NA,0.0211527	NA,1.51011	0.000567689	0.00113448
3	rs62372990	45988038	A,A	G,G	0.959245,0.87004	0.0413786,0.0328421	0.00999958,0.0127124	4.45556,2.0096	0.000567562	0.00113592
3	rs147670067	45939551	NA,A	NA,G	NA,0.97123	NA,0.0493655	NA,0.0255725	NA,1.27119	0.000564464	0.00112825
3	rs117443525	46284472	NA,G	NA,C	NA,0.940476	NA,-0.0411372	NA,0.0180669	NA,1.64225	0.000561145	0.00112145
3	rs145380931	44969420	NA,T	NA,C	NA,0.980159	NA,-0.0340437	NA,0.0306528	NA,0.573928	0.000560449	0.00111988
3	rs58125782	45035696	NA,T	NA,C	NA,0.973214	NA,0.0323694	NA,0.0264757	NA,0.65467	0.000559318	0.00111765
3	rs148415520	45317307	A,A	G,G	0.54672,0.93254	-0.0194276,-0.0558549	0.00397168,0.017043	5.99975,2.97962	0.000558353	0.00111683
3	rs188389640	44790671	T,NA	C,NA	0.989066,NA	-0.0424411,NA	0.0190121,NA	1.59187,NA	0.000556892	0.00111303
3	rs77670908	46039117	NA,A	NA,T	NA,0.912698	NA,-0.0226794	NA,0.0151436	NA,0.872146	0.000555809	0.00111095
3	rs75841864	45035142	NA,T	NA,G	NA,0.980159	NA,-0.0338136	NA,0.0306528	NA,0.568675	0.000555004	0.00110901
3	rs75016250	44535686	NA,T	NA,C	NA,0.880952	NA,0.0298466	NA,0.0131998	NA,1.62433	0.000553712	0.00110675
3	rs116495539	44523306	NA,A	NA,T	NA,0.880952	NA,0.0298466	NA,0.0131998	NA,1.62433	0.000553712	0.00110675
3	rs145779281	45749291	T,NA	G,NA	0.974155,NA	-0.0138129,NA	0.0124606,NA	0.572461,NA	0.000553304	0.00110586
3	rs72762283	46292784	A,NA	G,NA	0.963221,NA	0.0351817,NA	0.0105045,NA	3.09128,NA	0.000552398	0.00110442
3	rs139615907	46291075	NA,A	NA,G	NA,0.956349	NA,-0.026038	NA,0.0209218	NA,0.671008	0.000551021	0.00110129
3	rs75512727	44546982	NA,A	NA,T	NA,0.880952	NA,0.029795	NA,0.0131998	NA,1.61991	0.000550919	0.00110117
3	rs148905276	44982396	G,NA	C,NA	0.991054,NA	-0.0435026,NA	0.0209976,NA	1.41697,NA	0.00055017	0.0010995
3	rs138536775	44969095	NA,G	NA,A	NA,0.980159	NA,-0.0335761	NA,0.0306528	NA,0.563273	0.000549469	0.00109795
3	rs74452757	44533603	NA,T	NA,C	NA,0.880952	NA,0.0297485	NA,0.0131998	NA,1.61593	0.000548424	0.00109618
3	rs77399825	44532509	NA,C	NA,T	NA,0.880952	NA,0.0297485	NA,0.0131998	NA,1.61593	0.000548424	0.00109618
3	rs140529167	44523542	NA,T	NA,G	NA,0.880952	NA,0.0297485	NA,0.0131998	NA,1.61593	0.000548424	0.00109618
3	rs116943149	44545640	NA,C	NA,A	NA,0.880952	NA,0.0297485	NA,0.0131998	NA,1.61593	0.000548424	0.00109618
3	rs146006026	44522304	NA,A	NA,G	NA,0.880952	NA,0.0296969	NA,0.0131998	NA,1.61152	0.000545673	0.00109068
3	rs80142907	44520014	NA,G	NA,T	NA,0.880952	NA,0.0296969	NA,0.0131998	NA,1.61152	0.000545673	0.00109068
3	rs10041772	45767488	A,A	G,G	0.700795,0.521825	0.0214965,0.0306243	0.00431777,0.00855751	6.19351,3.4617	0.000544631	0.00109156
3	rs78271434	44549822	NA,G	NA,C	NA,0.880952	NA,0.0296505	NA,0.0131998	NA,1.60756	0.000543215	0.00108577
3	rs149431763	44547602	NA,G	NA,C	NA,0.974206	NA,-0.0268976	NA,0.0269663	NA,0.496829	0.000542514	0.00108409
3	rs144027950	44970235	NA,A	NA,G	NA,0.980159	NA,-0.0332653	NA,0.0306528	NA,0.556237	0.000542356	0.00108374
3	rs137971166	44969527	NA,G	NA,T	NA,0.980159	NA,-0.0332342	NA,0.0306528	NA,0.555534	0.000541651	0.00108233
3	rs145341850	44970951	NA,T	NA,G	NA,0.980159	NA,-0.0332342	NA,0.0306528	NA,0.555534	0.000541651	0.00108233
3	rs146649033	44975002	NA,A	NA,G	NA,0.980159	NA,-0.0332312	NA,0.0306528	NA,0.555467	0.000541584	0.0010822
3	rs138344058	44601793	NA,A	NA,T	NA,0.972222	NA,0.0449088	NA,0.0260119	NA,1.07437	0.00054134	0.00108192
3	rs114384115	45880032	A,NA	T,NA	0.986084,NA	-0.0399888,NA	0.0168779,NA	1.74905,NA	0.000541184	0.00108166
3	rs148018191	44972715	NA,G	NA,A	NA,0.980159	NA,-0.033203	NA,0.0306528	NA,0.554831	0.000540947	0.00108093
3	rs74938811	44482225	NA,G	NA,A	NA,0.880952	NA,0.0296041	NA,0.0131998	NA,1.6036	0.000540775	0.0010809
3	rs116129040	45906203	A,NA	C,NA	0.954274,NA	-0.00173266,NA	0.00946506,NA	0.0681597,NA	0.000540364	0.00107991
3	rs72764106	46313261	NA,T	NA,C	NA,0.924603	NA,0.00797207	NA,0.0161901	NA,0.205907	0.000540123	0.00107908
3	rs79097567	44556484	NA,G	NA,A	NA,0.880952	NA,0.0295881	NA,0.0131998	NA,1.60224	0.000539943	0.00107923
3	rs117250221	44533993	NA,G	NA,A	NA,0.883929	NA,0.0299667	NA,0.0133454	NA,1.60663	0.000538616	0.00107658
3	rs78528704	44479794	NA,A	NA,G	NA,0.880952	NA,0.0295419	NA,0.0131998	NA,1.59831	0.000537534	0.00107442
3	rs10044408	45388789	C,C	T,T	0.814115,0.537698	0.0325729,0.0319637	0.00508247,0.00857375	9.83386,3.71458	0.000536819	0.0030521
3	rs139994424	45466162	NA,T	NA,C	NA,0.969246	NA,0.0460047	NA,0.0247591	NA,1.19958	0.000536083	0.00107151
3	rs148826004	45885348	T,NA	C,NA	0.94334,NA	-0.0245888,NA	0.00855199,NA	2.39388,NA	0.000535472	0.00107045
3	rs79966993	44554638	NA,A	NA,G	NA,0.880952	NA,0.0294956	NA,0.0131998	NA,1.59437	0.000535143	0.00106964
3	rs144099389	44481388	NA,G	NA,A	NA,0.880952	NA,0.0294956	NA,0.0131998	NA,1.59437	0.000535143	0.00106964
3	rs117532944	44481396	NA,C	NA,A	NA,0.880952	NA,0.0294956	NA,0.0131998	NA,1.59437	0.000535143	0.00106964
3	rs139481231	44978661	NA,A	NA,G	NA,0.980159	NA,-0.0328808	NA,0.0306528	NA,0.547581	0.000533753	0.00106656
3	rs115886168	46299904	G,NA	A,NA	0.963221,NA	0.0349686,NA	0.0105045,NA	3.05957,NA	0.000533632	0.0010669
3	rs181375775	44524315	NA,G	NA,A	NA,0.880952	NA,0.0294442	NA,0.0131998	NA,1.59001	0.000532507	0.00106437
3	rs76275307	44551306	NA,C	NA,T	NA,0.880952	NA,0.0294442	NA,0.0131998	NA,1.59001	0.000532507	0.00106437
3	rs145848922	44969033	NA,C	NA,T	NA,0.980159	NA,-0.0327946	NA,0.0306528	NA,0.545649	0.000531855	0.00106276
3	rs148036172	44483861	NA,T	NA,A	NA,0.880952	NA,0.0294081	NA,0.0131998	NA,1.58695	0.000530665	0.00106069
3	rs79102645	44487978	NA,G	NA,A	NA,0.880952	NA,0.0294081	NA,0.0131998	NA,1.58695	0.000530665	0.00106069
3	rs150102294	44973031	NA,A	NA,G	NA,0.980159	NA,-0.0327297	NA,0.0306528	NA,0.544196	0.000530433	0.00105992
3	rs114885569	45857696	G,NA	T,NA	0.95328,NA	-0.00135981,NA	0.0093687,NA	0.0532543,NA	0.000528545	0.00105629
3	rs184831150	46388043	NA,G	NA,C	NA,0.949405	NA,-0.0410798	NA,0.019504	NA,1.45365	0.000526868	0.00105294
3	rs75412157	44485725	NA,T	NA,G	NA,0.880952	NA,0.0293101	NA,0.0131998	NA,1.57865	0.000525723	0.00105081
3	rs79350479	44504519	NA,G	NA,A	NA,0.880952	NA,0.0293101	NA,0.0131998	NA,1.57865	0.000525723	0.00105081
3	rs140434685	45586665	C,NA	T,NA	0.987078,NA	0.0230992,NA	0.0175062,NA	0.728147,NA	0.000525443	0.0010498
3	rs151051614	46004795	A,NA	T,NA	0.981113,NA	0.0406693,NA	0.0145245,NA	2.29161,NA	0.000524832	0.00104871
3	rs76214773	44964267	NA,T	NA,C	NA,0.980159	NA,-0.0324682	NA,0.0306528	NA,0.538356	0.000524761	0.00104859
3	rs142393554	44968554	NA,G	NA,A	NA,0.980159	NA,-0.0324626	NA,0.0306528	NA,0.538231	0.00052464	0.00104835
3	rs150793140	45022803	NA,T	NA,C	NA,0.978175	NA,-0.0311509	NA,0.0292559	NA,0.54215	0.000522955	0.00104499
3	rs4866984	46014468	G,NA	A,NA	0.913519,NA	-0.0178118,NA	0.00703429,NA	1.9455,NA	0.00052092	0.00104136
3	rs76918470	44493948	NA,A	NA,G	NA,0.880952	NA,0.0292122	NA,0.0131998	NA,1.57038	0.000520854	0.00104108
3	rs79755955	44510268	NA,A	NA,G	NA,0.880952	NA,0.0292122	NA,0.0131998	NA,1.57038	0.000520854	0.00104108
3	rs4577699	45789800	A,A	C,C	0.289264,0.481151	-0.0209689,-0.0299689	0.00436052,0.00855543	5.81863,3.33704	0.000519585	0.0010412
3	rs74896548	45911779	G,NA	A,NA	0.961233,NA	-0.0280931,NA	0.0102422,NA	2.21536,NA	0.000518612	0.00103668
3	rs76083135	45576198	T,NA	C,NA	0.955268,NA	-0.000940752,NA	0.00956466,NA	0.0354345,NA	0.000516753	0.00103274
3	rs139489846	44983790	NA,G	NA,C	NA,0.980159	NA,-0.0320577	NA,0.0306528	NA,0.529241	0.000516052	0.0010312
3	rs150876167	44983226	NA,C	NA,T	NA,0.980159	NA,-0.0320577	NA,0.0306528	NA,0.529241	0.000516052	0.0010312
3	rs149961144	44984762	NA,T	NA,C	NA,0.980159	NA,-0.0320577	NA,0.0306528	NA,0.529241	0.000516052	0.0010312
3	rs142979390	46376186	A,NA	G,NA	0.988072,NA	0.0320969,NA	0.0182119,NA	1.10791,NA	0.000516027	0.00103142
3	rs79619877	44490529	NA,A	NA,C	NA,0.880952	NA,0.0290679	NA,0.0131998	NA,1.55824	0.000513812	0.00102701
3	rs78327666	44501402	NA,G	NA,T	NA,0.880952	NA,0.0290679	NA,0.0131998	NA,1.55824	0.000513812	0.00102701
3	rs76452182	44507983	NA,A	NA,T	NA,0.880952	NA,0.0290679	NA,0.0131998	NA,1.55824	0.000513812	0.00102701
3	rs10052736	45890282	T,T	G,G	0.712724,0.53869	0.0209809,0.0304133	0.00436947,0.00857506	5.8032,3.40886	0.000513278	0.00102858
3	rs10064278	45786598	C,C	T,T	0.289264,0.481151	-0.0209201,-0.0300207	0.00436052,0.00855543	5.79436,3.34692	0.000512558	0.00102712
3	rs117438345	44493017	NA,A	NA,G	NA,0.880952	NA,0.0290216	NA,0.0131998	NA,1.55434	0.000511582	0.00102255
3	rs148913985	44676214	A,NA	G,NA	0.985089,NA	0.017278,NA	0.0163138,NA	0.53827,NA	0.000509855	0.00101867
3	rs4975932	46359749	C,C	T,T	0.254473,0.422619	-0.0164638,-0.0307046	0.00453928,0.00865361	3.54245,3.41128	0.000508484	0.00101848
3	rs12654872	46371489	NA,T	NA,C	NA,0.931548	NA,0.00799252	NA,0.016928	NA,0.195982	0.000504525	0.00100801
3	rs140432524	44987600	NA,C	NA,T	NA,0.97619	NA,-0.0281415	NA,0.0280389	NA,0.500941	0.000502599	0.00100433
3	rs184443574	44996535	A,NA	T,NA	0.991054,NA	0.0291477,NA	0.0209976,NA	0.782272,NA	0.000500163	0.000999647
3	rs7446649	45891419	T,T	C,C	0.710736,0.537698	0.0208047,0.0304086	0.00436052,0.00857375	5.73715,3.40886	0.000497302	0.000996548
3	rs112987929	45829215	G,NA	A,NA	0.982107,NA	-0.0343379,NA	0.014915,NA	1.67118,NA	0.000495927	0.000990969
3	rs116853282	44675496	NA,C	NA,T	NA,0.968254	NA,-0.0248542	NA,0.0243817	NA,0.511416	0.000492896	0.000985
3	rs115826273	45397209	A,NA	C,NA	0.992048,NA	-0.0433363,NA	0.0222601,NA	1.28771,NA	0.000488853	0.000977072
3	rs149729866	46286666	NA,T	NA,G	NA,0.980159	NA,0.0482832	NA,0.0306528	NA,0.938479	0.000487901	0.000975183
3	rs4368738	45892788	A,A	G,G	0.71173,0.537698	0.0208689,0.0304086	0.00436498,0.00857375	5.75833,3.40886	0.000487369	0.000976648
3	rs62371967	45897808	A,A	C,C	0.707753,0.537698	0.0205144,0.0304278	0.00434734,0.00857375	5.62487,3.41254	0.000485721	0.000973297
3	rs147886225	45923057	NA,T	NA,C	NA,0.936508	NA,0.0334039	NA,0.0175302	NA,1.24631	0.000483562	0.000966682
3	rs375736125	44583962	NA,G	NA,C	NA,0.970238	NA,-0.0405096	NA,0.0251555	NA,0.969326	0.000483269	0.000965832
3	rs114559701	45873775	G,NA	A,NA	0.95328,NA	-0.000853914,NA	0.0093687,NA	0.0327437,NA	0.000483169	0.000965623
3	rs62370762	46180728	A,A	C,C	0.972167,0.872024	0.0445357,0.0291229	0.0120196,0.012796	3.67537,1.64112	0.000482199	0.000965003
3	rs78361251	44970564	G,NA	C,NA	0.920477,NA	-0.024512,NA	0.0073078,NA	3.09915,NA	0.000481447	0.000962425
3	rs145767256	46357398	NA,C	NA,G	NA,0.929563	NA,0.00703706	NA,0.0167057	NA,0.171609	0.000481046	0.000961115
3	rs112633911	45073242	NA,C	NA,T	NA,0.980159	NA,-0.0302669	NA,0.0306528	NA,0.490205	0.000480661	0.000960498
3	rs111585446	46112002	G,G	T,T	0.547714,0.907738	-0.0188611,-0.0397034	0.00397243,0.0147711	5.68733,2.14328	0.000480353	0.000961028
3	rs186131320	45121088	NA,A	NA,G	NA,0.968254	NA,0.0213915	NA,0.0243817	NA,0.419883	0.000476763	0.000952689
3	rs117726848	45302669	NA,T	NA,C	NA,0.94246	NA,0.0387848	NA,0.0183564	NA,1.46078	0.000476265	0.000952032
3	rs10056889	45987226	T,T	G,G	0.71173,0.53373	0.0207339,0.0309182	0.00436498,0.00856887	5.69172,3.51099	0.000474776	0.000951417
3	rs111699443	46007255	T,T	C,C	0.954274,0.943452	0.0332513,0.00306873	0.00946506,0.018507	3.35361,0.0613287	0.000473393	0.000946573
3	rs74738525	44978982	NA,A	NA,C	NA,0.980159	NA,-0.029863	NA,0.0306528	NA,0.481565	0.00047323	0.000945652
3	rs77807633	45685052	NA,A	NA,T	NA,0.973214	NA,0.0482695	NA,0.0264757	NA,1.16571	0.000472977	0.000945418
3	rs8188011	46248427	A,A	C,C	0.970179,0.871032	0.0440239,0.0286469	0.0116239,0.012754	3.81743,1.60736	0.000472516	0.000945644
3	rs146576488	45935611	NA,A	NA,G	NA,0.947421	NA,-0.0394893	NA,0.0191524	NA,1.40646	0.000472179	0.000943672
3	rs79358990	44976635	NA,A	NA,G	NA,0.977182	NA,-0.0281927	NA,0.0286274	NA,0.488499	0.000471532	0.000942267
3	rs76150035	46231954	A,NA	G,NA	0.970179,NA	0.0329374,NA	0.0116239,NA	2.33698,NA	0.000469746	0.000939099
3	rs76329869	44964717	NA,A	NA,T	NA,0.980159	NA,-0.0296603	NA,0.0306528	NA,0.477252	0.000469573	0.000938346
3	rs7445730	45941832	C,C	T,T	0.707753,0.532738	0.0208064,0.0302568	0.00434734,0.00856774	5.76923,3.3838	0.000463272	0.000928351
3	rs118165667	45147394	NA,G	NA,A	NA,0.969246	NA,-0.0425504	NA,0.0247591	NA,1.06706	0.000459592	0.000918572
3	rs142236002	45339608	NA,T	NA,C	NA,0.986111	NA,-0.0383586	NA,0.0365264	NA,0.53218	0.000459403	0.00091805
3	rs2134045	45346984	A,NA	C,NA	0.911531,NA	-0.0233755,NA	0.00696238,NA	3.10413,NA	0.000459185	0.000917942
3	rs77887770	45068043	NA,A	NA,T	NA,0.979167	NA,0.0516645	NA,0.0299292	NA,1.07413	0.000458792	0.000916945
3	rs116552574	45999729	A,NA	G,NA	0.951292,NA	-0.000165754,NA	0.00918509,NA	0.00629837,NA	0.000458518	0.000916362
3	rs115744861	45641694	T,NA	G,NA	0.99006,NA	0.0536379,NA	0.01993,NA	2.14769,NA	0.000457783	0.00091505
3	rs12655987	46373130	NA,C	NA,G	NA,0.931548	NA,0.00694648	NA,0.016928	NA,0.166505	0.000456769	0.000912639
3	rs113599096	45989257	G,NA	T,NA	0.982107,NA	-0.0335533,NA	0.014915,NA	1.61133,NA	0.000455285	0.000909779
3	rs17268417	44700201	C,NA	T,NA	0.957256,NA	0.00251424,NA	0.00977441,NA	0.0985398,NA	0.000454793	0.000908775
3	rs62370854	46232327	T,T	A,A	0.972167,0.872024	0.0436477,0.0300427	0.0120196,0.012796	3.5499,1.72391	0.000454425	0.000909426
3	rs72762295	46308854	G,NA	C,NA	0.941352,NA	0.0240234,NA	0.00841466,NA	2.36609,NA	0.000454386	0.0009085
3	rs13170159	46360114	C,C	T,T	0.249503,0.422619	-0.0167044,-0.0301566	0.00456906,0.00865361	3.59141,3.30769	0.000454181	0.000909716
3	rs62372562	46251575	T,T	C,C	0.970179,0.871032	0.0437648,0.0286469	0.0116239,0.012754	3.77857,1.60736	0.000452086	0.000904758
3	rs145822219	45568561	NA,T	NA,C	NA,0.963294	NA,0.0200994	NA,0.0227328	NA,0.424106	0.000451548	0.000902312
3	rs62370855	46234382	G,G	A,A	0.972167,0.872024	0.0435759,0.030091	0.0120196,0.012796	3.53985,1.72831	0.00045132	0.000903213
3	rs186038486	44579473	NA,C	NA,G	NA,0.965278	NA,0.0440116	NA,0.0233493	NA,1.22592	0.000449896	0.000899253
3	rs11747846	45968664	T,NA	A,NA	0.600398,NA	-0.01901,NA	0.00403651,NA	5.60501,NA	0.000449695	0.000899532
3	rs10805718	46360605	G,G	A,A	0.249503,0.422619	-0.0166695,-0.0301566	0.00456906,0.00865361	3.57848,3.30769	0.000448173	0.000897681
3	rs10076636	45942154	G,G	C,C	0.707753,0.530754	0.0208064,0.0299525	0.00434734,0.00856557	5.76923,3.32717	0.000446988	0.000895707
3	rs74696508	46365811	T,NA	A,NA	0.967197,NA	0.0314522,NA	0.0111,NA	2.33688,NA	0.000446828	0.000893306
3	rs12519313	45453335	A,A	G,G	0.962227,0.874008	0.0399775,0.0309716	0.0103707,0.0128817	3.93629,1.7904	0.000446243	0.000892959
3	rs4626346	45857537	T,T	C,C	0.709742,0.537698	0.0206683,0.0303361	0.00435609,0.00857375	5.68019,3.39492	0.000443993	0.000889691
3	rs201938154	45835503	NA,C	NA,T	NA,0.972222	NA,0.0457667	NA,0.0260119	NA,1.10513	0.000442049	0.00088361
3	rs6885184	45756935	T,NA	G,NA	0.989066,NA	0.0533337,NA	0.0190121,NA	2.29863,NA	0.000441329	0.000882195
3	rs13436599	46009738	T,T	C,C	0.708748,0.64881	0.0204661,0.0263868	0.0043517,0.00895516	5.59118,2.49304	0.000440675	0.000882855
3	rs9292929	45894270	A,A	G,G	0.710736,0.537698	0.0206193,0.0303557	0.00436052,0.00857375	5.64583,3.39868	0.000440378	0.000882443
3	rs192486112	45312318	NA,T	NA,C	NA,0.985119	NA,-0.0359151	NA,0.0353055	NA,0.510004	0.000440279	0.000879846
3	rs147762917	45871482	NA,T	NA,C	NA,0.990079	NA,-0.0418314	NA,0.0431319	NA,0.478703	0.000440134	0.000879565
3	rs12055259	45894380	C,C	A,A	0.969185,0.859127	0.0393782,0.033741	0.0114407,0.0122874	3.23838,2.21947	0.000439462	0.000879508
3	rs117079880	46219584	NA,T	NA,C	NA,0.962302	NA,-0.0242862	NA,0.0224433	NA,0.554083	0.000439215	0.000877851
3	rs7445658	45941615	G,G	T,T	0.707753,0.530754	0.0207599,0.0299525	0.00434734,0.00856557	5.74613,3.32717	0.000438212	0.000878113
3	rs7448901	45941584	T,T	C,C	0.707753,0.530754	0.0207599,0.0299525	0.00434734,0.00856557	5.74613,3.32717	0.000438212	0.000878113
3	rs150276216	44889423	C,NA	T,NA	0.961233,NA	0.00330849,NA	0.0102422,NA	0.126868,NA	0.000438187	0.000875613
3	rs191721629	45898741	A,NA	T,NA	0.980119,NA	0.0372439,NA	0.0141639,NA	2.06796,NA	0.000437353	0.000873886
3	rs7733616	45798723	T,T	C,C	0.291252,0.481151	-0.0205989,-0.0300678	0.0043517,0.00855543	5.65631,3.35592	0.000436698	0.000875064
3	rs77280601	45006454	NA,T	NA,C	NA,0.97619	NA,-0.028823	NA,0.0280389	NA,0.517176	0.000436219	0.00087174
3	rs76732994	45989679	NA,T	NA,C	NA,0.974206	NA,-0.0441413	NA,0.0269663	NA,0.992893	0.000435594	0.000870612
3	rs72760182	46233453	T,NA	C,NA	0.969185,NA	0.0353315,NA	0.0114407,NA	2.69602,NA	0.000435277	0.000870231
3	rs4518411	46015430	C,C	T,T	0.707753,0.517857	0.0206623,0.0297258	0.00434734,0.00855481	5.69778,3.2913	0.000435226	0.000872116
3	rs145727453	44609166	NA,A	NA,G	NA,0.974206	NA,0.0426228	NA,0.0269663	NA,0.94321	0.000435046	0.000869515
3	rs13180478	46361986	C,C	T,T	0.249503,0.424603	-0.0166099,-0.0301791	0.00456906,0.00864824	3.55649,3.31543	0.000434849	0.000870987
3	rs139172494	45962480	A,NA	G,NA	0.95328,NA	-0.000236671,NA	0.0093687,NA	0.00884215,NA	0.000434728	0.000868834
3	rs10223123	45893656	T,T	C,C	0.710736,0.537698	0.0206193,0.030255	0.00436052,0.00857375	5.64583,3.37939	0.000433417	0.000868491
3	rs75211132	45891794	A,A	G,G	0.970179,0.868056	0.0415459,0.0323475	0.0116239,0.0126309	3.45429,1.98139	0.000432961	0.000866501
3	rs112163549	44960044	NA,G	NA,A	NA,0.980159	NA,-0.027428	NA,0.0306528	NA,0.430749	0.00043229	0.000863864
3	rs149972880	45973478	NA,G	NA,A	NA,0.972222	NA,-0.0435031	NA,0.0260119	NA,1.02485	0.000431399	0.00086224
3	rs77959648	45698713	T,NA	G,NA	0.971173,NA	-0.0283313,NA	0.0118166,NA	1.78243,NA	0.000430923	0.000861344
3	rs183767048	45230524	NA,A	NA,G	NA,0.96627	NA,-0.0194874	NA,0.023678	NA,0.386689	0.00042936	0.000858065
3	rs4975937	46365635	A,A	T,T	0.249503,0.423611	-0.0166099,-0.0301472	0.00456906,0.00865091	3.55649,3.30769	0.000428798	0.000858869
3	rs144158672	45016177	NA,T	NA,C	NA,0.977182	NA,-0.024611	NA,0.0286274	NA,0.408987	0.000428314	0.000855915
3	rs78660635	46090232	NA,T	NA,C	NA,0.907738	NA,-0.0183834	NA,0.0147711	NA,0.671017	0.000428205	0.000855928
3	rs72762271	46282324	A,NA	C,NA	0.956262,NA	0.0318394,NA	0.00966771,NA	3.0044,NA	0.000428006	0.000855765
3	rs112760519	45747199	A,NA	G,NA	0.982107,NA	-0.032949,NA	0.014915,NA	1.56597,NA	0.000427052	0.000853377
3	rs144753974	45884036	T,T	C,C	0.970179,0.869048	0.0411637,0.032745	0.0116239,0.0126714	3.39995,2.01048	0.000426776	0.000854119
3	rs111730907	46330253	NA,T	NA,G	NA,0.927579	NA,0.00538564	NA,0.0164929	NA,0.128419	0.00042665	0.000852478
3	rs5003385	44907327	C,NA	A,NA	0.961233,NA	0.00348875,NA	0.0102422,NA	0.134668,NA	0.000426264	0.000851792
3	rs147553189	46297813	C,NA	T,NA	0.955268,NA	0.0315215,NA	0.00956466,NA	3.00787,NA	0.000425683	0.000851122
3	rs79009919	46352524	C,NA	T,NA	0.979125,NA	0.0288515,NA	0.0138296,NA	1.43228,NA	0.00042559	0.000850745
3	rs8188173	45991809	G,G	C,C	0.71173,0.517857	0.0207751,0.0298235	0.00436498,0.00855481	5.71201,3.30981	0.000425312	0.000852261
3	rs72763959	45707287	A,NA	C,NA	0.99006,NA	0.0526944,NA	0.01993,NA	2.08651,NA	0.000424796	0.000849122
3	rs13356313	45963889	T,T	C,C	0.71173,0.539683	0.0207214,0.0298445	0.00436498,0.0085764	5.6856,3.29954	0.000424161	0.00084994
3	rs7730617	45840303	G,G	A,A	0.289264,0.462302	-0.0205519,-0.030262	0.00436052,0.00857375	5.61283,3.38072	0.000422323	0.000846246
3	rs72762280	46290246	A,NA	G,NA	0.941352,NA	0.0236203,NA	0.00841466,NA	2.30105,NA	0.00042144	0.00084263
3	rs12655211	45724857	NA,T	NA,C	NA,0.920635	NA,0.00587048	NA,0.0158141	NA,0.148451	0.000420991	0.000841188
3	rs147650261	45699901	NA,T	NA,C	NA,0.972222	NA,-0.0235441	NA,0.0260119	NA,0.437236	0.000420793	0.000840992
3	rs140638383	45814209	A,NA	G,NA	0.985089,NA	-0.0354382,NA	0.0163138,NA	1.52528,NA	0.000420089	0.000839665
3	rs115962694	46373700	G,NA	A,NA	0.966203,NA	0.031501,NA	0.0109412,NA	2.39926,NA	0.0004189	0.000837478
3	rs184563043	45269899	NA,T	NA,C	NA,0.97619	NA,-0.0250395	NA,0.0280389	NA,0.42964	0.00041852	0.000836429
3	rs7702844	44951744	NA,C	NA,A	NA,0.979167	NA,-0.0302259	NA,0.0299292	NA,0.505097	0.000418318	0.000835972
3	rs140509217	46335722	NA,C	NA,T	NA,0.927579	NA,0.00542842	NA,0.0164929	NA,0.129566	0.000418237	0.000835674
3	rs117371577	45096510	NA,A	NA,G	NA,0.964286	NA,-0.0180165	NA,0.0230345	NA,0.362385	0.000418237	0.000835841
3	rs16902100	45305521	NA,C	NA,T	NA,0.873016	NA,0.0291867	NA,0.0128386	NA,1.63819	0.000417468	0.000834447
3	rs182845674	45979562	T,NA	C,NA	0.992048,NA	0.0467965,NA	0.0222601,NA	1.4494,NA	0.000416737	0.000832822
3	rs78913668	46005664	A,A	T,T	0.970179,0.865079	0.039933,0.0329702	0.0116239,0.0125123	3.22795,2.07506	0.000416502	0.000833551
3	rs116497679	46005743	A,A	G,G	0.970179,0.865079	0.039933,0.0329702	0.0116239,0.0125123	3.22795,2.07506	0.000416502	0.000833551
3	rs56116416	45906144	G,NA	A,NA	0.942346,NA	-0.0238548,NA	0.00848241,NA	2.30808,NA	0.000416275	0.000832203
3	rs146095504	46378998	A,NA	G,NA	0.967197,NA	0.0309497,NA	0.0111,NA	2.27578,NA	0.000415684	0.000831045
3	rs73752419	44949030	NA,G	NA,A	NA,0.979167	NA,-0.0300121	NA,0.0299292	NA,0.500351	0.000415133	0.000829608
3	rs72763975	45767075	A,NA	G,NA	0.99006,NA	0.0523796,NA	0.01993,NA	2.06629,NA	0.000414527	0.000828598
3	rs142940436	44605867	NA,C	NA,T	NA,0.962302	NA,0.0193808	NA,0.0224433	NA,0.411351	0.000413813	0.000826941
3	rs139490928	45971322	NA,A	NA,T	NA,0.973214	NA,-0.0240201	NA,0.0264757	NA,0.438571	0.000412826	0.000825078
3	rs113725290	44949282	NA,C	NA,T	NA,0.979167	NA,-0.0298435	NA,0.0299292	NA,0.49662	0.000412652	0.000824652
3	rs4827574	45886691	T,T	A,A	0.970179,0.868056	0.0411637,0.0324334	0.0116239,0.0126309	3.39995,1.9899	0.00041238	0.000825308
3	rs77955248	45772052	G,NA	T,NA	0.922465,NA	-0.0225832,NA	0.00739292,NA	2.64727,NA	0.000412185	0.000824013
3	rs138201544	46385465	NA,T	NA,C	NA,0.970238	NA,0.0398478	NA,0.0251555	NA,0.946225	0.000411393	0.000822321
3	rs73752420	44955388	NA,C	NA,T	NA,0.97619	NA,-0.0273789	NA,0.0280389	NA,0.483022	0.000410541	0.000820434
3	rs8185238	46340258	NA,A	NA,G	NA,0.922619	NA,0.00428013	NA,0.0159983	NA,0.102892	0.000410246	0.000819696
3	rs7706116	45742624	T,T	G,G	0.587475,0.526786	0.0251146,0.0307935	0.00401624,0.00856165	9.39581,3.49172	0.000410192	0.00113559
3	rs953783	45423606	NA,G	NA,C	NA,0.962302	NA,0.0178766	NA,0.0224433	NA,0.370867	0.000408217	0.00081575
3	rs7722864	44951658	NA,C	NA,T	NA,0.979167	NA,-0.0295051	NA,0.0299292	NA,0.489163	0.000407752	0.000814862
3	rs149277450	45966321	NA,T	NA,C	NA,0.973214	NA,-0.0237057	NA,0.0264757	NA,0.43111	0.00040768	0.000814794
3	rs59968174	46028041	T,T	C,C	0.707753,0.518849	0.0209198,0.029579	0.00434734,0.00855543	5.82578,3.26316	0.000407037	0.000815655
3	rs143870787	46092527	T,T	C,C	0.972167,0.87004	0.0424933,0.0307373	0.0120196,0.0127124	3.39014,1.80658	0.000406016	0.00081255
3	rs62370618	45847184	A,A	T,T	0.970179,0.868056	0.041069,0.0324115	0.0116239,0.0126309	3.38654,1.98774	0.000405572	0.000811682
3	rs62370870	46029626	C,C	T,T	0.972167,0.863095	0.04077,0.031855	0.0120196,0.0124355	3.15868,1.98218	0.000405155	0.000810827
3	rs184462228	44737895	NA,A	NA,G	NA,0.978175	NA,-0.0262173	NA,0.0292559	NA,0.431587	0.000404911	0.000809241
3	rs78293990	44590149	NA,C	NA,T	NA,0.969246	NA,-0.0390744	NA,0.0247591	NA,0.941105	0.0004047	0.000808851
3	rs138281964	45981015	A,NA	G,NA	0.916501,NA	-0.0177544,NA	0.00714714,NA	1.88649,NA	0.000404352	0.000808347
3	rs201883142	46380704	NA,T	NA,A	NA,0.970238	NA,0.0394142	NA,0.0251555	NA,0.931233	0.00040401	0.000807565
3	rs75700427	45260537	NA,T	NA,A	NA,0.873016	NA,0.0296945	NA,0.0128386	NA,1.68345	0.000402462	0.00080445
3	rs148119169	45769287	G,NA	A,NA	0.991054,NA	-0.0125199,NA	0.0209976,NA	0.258846,NA	0.00040228	0.000804023
3	rs145769735	45760549	T,NA	A,NA	0.922465,NA	-0.0224617,NA	0.00739292,NA	2.62353,NA	0.000401952	0.000803557
3	rs115558537	46059053	A,NA	C,NA	0.955268,NA	-0.000459834,NA	0.00956466,NA	0.0169805,NA	0.0004019	0.000803233
3	rs142523437	45254720	NA,T	NA,C	NA,0.960318	NA,-0.0370542	NA,0.0218976	NA,1.0428	0.000401595	0.000802689
3	rs74774803	45891015	T,T	C,C	0.970179,0.868056	0.0409231,0.0325118	0.0116239,0.0126309	3.36595,1.99768	0.000401225	0.000802981
3	rs80098871	45857326	T,NA	C,NA	0.980119,NA	-0.0308305,NA	0.0141639,NA	1.53012,NA	0.000401205	0.000801727
3	rs111598649	45622105	A,NA	G,NA	0.978131,NA	-0.0294424,NA	0.0135185,NA	1.53149,NA	0.000400615	0.000800521
3	rs7724350	45939674	T,T	C,C	0.707753,0.539683	0.0207181,0.0292095	0.00434734,0.0085764	5.72538,3.18064	0.000399937	0.000801377
3	rs76883620	45844420	G,G	A,A	0.970179,0.868056	0.0409267,0.0324411	0.0116239,0.0126309	3.36646,1.99067	0.000398327	0.000797181
3	rs78272431	44640307	NA,T	NA,C	NA,0.981151	NA,-0.0267045	NA,0.0314332	NA,0.402778	0.0003982	0.00079582
3	rs186326471	44497008	G,NA	C,NA	0.99006,NA	-0.0366335,NA	0.01993,NA	1.18015,NA	0.000395658	0.000790828
3	rs62373040	45998002	T,T	G,G	0.970179,0.869048	0.0406839,0.032416	0.0116239,0.0126714	3.33234,1.97792	0.000395153	0.000790828
3	rs116860684	45998410	T,T	C,C	0.970179,0.869048	0.0406839,0.032416	0.0116239,0.0126714	3.33234,1.97792	0.000395153	0.000790828
3	rs141456563	44792405	NA,A	NA,G	NA,0.97123	NA,-0.0373987	NA,0.0255725	NA,0.842796	0.000394801	0.00078905
3	rs112526769	46034274	T,T	A,A	0.972167,0.866071	0.0408677,0.0315824	0.0120196,0.0125513	3.17158,1.92589	0.000392309	0.000785115
3	rs79983607	46007648	T,T	A,A	0.970179,0.865079	0.0398184,0.0326052	0.0116239,0.0125123	3.21216,2.0379	0.000392285	0.000785081
3	rs149660212	46389134	NA,C	NA,G	NA,0.946429	NA,-0.0357829	NA,0.0189842	NA,1.22587	0.00039191	0.00078328
3	rs4643969	45119124	T,NA	C,NA	0.914513,NA	-0.0220371,NA	0.00707122,NA	2.73744,NA	0.000391757	0.000783154
3	rs138014792	45103608	NA,C	NA,G	NA,0.984127	NA,0.0492259	NA,0.0342017	NA,0.823704	0.000391225	0.000781961
3	rs117767518	44607068	NA,A	NA,C	NA,0.974206	NA,0.0192069	NA,0.0269663	NA,0.322114	0.000391002	0.000781363
3	rs116461642	44861772	C,NA	T,NA	0.958251,NA	0.00399831,NA	0.00988495,NA	0.163767,NA	0.000390473	0.000780273
3	rs8188185	46252594	A,A	G,G	0.970179,0.871032	0.0431559,0.0281383	0.0116239,0.012754	3.68809,1.56277	0.000390284	0.000781066
3	rs144673166	44938406	NA,T	NA,A	NA,0.954365	NA,-0.0395033	NA,0.0204832	NA,1.26935	0.00038942	0.000778304
3	rs185631069	45217843	NA,G	NA,A	NA,0.989087	NA,0.0586874	NA,0.0411453	NA,0.813134	0.000389365	0.000778234
3	rs62372031	45938421	C,C	A,A	0.968191,0.867063	0.0389033,0.0311361	0.0112664,0.0125908	3.25627,1.87284	0.00038905	0.000778573
3	rs138539990	44812710	NA,T	NA,A	NA,0.977182	NA,-0.0249584	NA,0.0286274	NA,0.416465	0.000389024	0.000777495
3	rs184894552	45290128	NA,T	NA,G	NA,0.986111	NA,-0.0308844	NA,0.0365264	NA,0.400323	0.000388353	0.000776093
3	rs140000001	46273465	NA,T	NA,C	NA,0.973214	NA,0.0408133	NA,0.0264757	NA,0.909439	0.000387467	0.000774505
3	rs189270093	45258750	A,NA	G,NA	0.988072,NA	-0.0421388,NA	0.0182119,NA	1.68449,NA	0.000385783	0.000771121
3	rs4516858	44954832	NA,A	NA,C	NA,0.979167	NA,-0.027737	NA,0.0299292	NA,0.450929	0.000383835	0.000767077
3	rs35887056	46335836	A,A	G,G	0.951292,0.952381	0.0273976,-0.0109979	0.00918509,0.0200728	2.54425,0.233765	0.000383381	0.000766498
3	rs11948152	45954627	A,NA	C,NA	0.605368,NA	-0.018572,NA	0.00404514,NA	5.35581,NA	0.000383321	0.000766746
3	rs144781719	44626292	NA,A	NA,G	NA,0.916667	NA,0.0295144	NA,0.0154664	NA,1.24908	0.000382222	0.000764001
3	rs57224710	45957409	NA,C	NA,G	NA,0.965278	NA,-0.0320618	NA,0.0233493	NA,0.770294	0.000381814	0.00076316
3	rs4478331	46005425	A,A	C,C	0.71173,0.52877	0.0203972,0.029854	0.00436498,0.00856354	5.52731,3.30981	0.000381643	0.000764702
3	rs188136477	45291046	NA,C	NA,A	NA,0.986111	NA,-0.0302423	NA,0.0365264	NA,0.389666	0.000381598	0.000762598
3	rs79852348	46170972	A,NA	C,NA	0.959245,NA	-0.0241957,NA	0.00999958,NA	1.8087,NA	0.000381205	0.000762052
3	rs76505202	44490326	NA,T	NA,C	NA,0.982143	NA,-0.0412814	NA,0.0322783	NA,0.696967	0.000380797	0.000761074
3	rs187410880	45313517	NA,G	NA,A	NA,0.944444	NA,0.0342874	NA,0.0186617	NA,1.17938	0.000380599	0.000760712
3	rs144188071	46009567	A,NA	G,NA	0.982107,NA	0.0223726,NA	0.014915,NA	0.874152,NA	0.00038053	0.000760421
3	rs187907937	45244428	NA,G	NA,T	NA,0.873016	NA,0.0289869	NA,0.0128386	NA,1.62054	0.000379782	0.000759123
3	rs76096560	46133910	T,T	C,C	0.970179,0.881944	0.0418298,0.0306674	0.0116239,0.0132476	3.49495,1.68579	0.00037956	0.000759594
3	rs555489936	45242528	G,NA	A,NA	0.991054,NA	-0.0360793,NA	0.0209976,NA	1.06677,NA	0.000377973	0.000755475
3	rs181808581	46106615	T,NA	A,NA	0.99006,NA	-0.020839,NA	0.01993,NA	0.529089,NA	0.000377899	0.000755252
3	rs13182070	46301084	T,NA	C,NA	0.993042,NA	0.0267621,NA	0.0237851,NA	0.584156,NA	0.000376911	0.000753331
3	rs140570724	45751357	NA,G	NA,C	NA,0.972222	NA,-0.0398973	NA,0.0260119	NA,0.902826	0.00037679	0.000753103
3	rs62373039	45997217	T,T	C,C	0.970179,0.869048	0.0403108,0.0324722	0.0116239,0.0126714	3.28026,1.98346	0.000376572	0.000753638
3	rs140316542	45829865	T,NA	C,NA	0.980119,NA	0.0358525,NA	0.0141639,NA	1.9444,NA	0.000376441	0.000752207
3	rs139786425	45787176	NA,A	NA,G	NA,0.958333	NA,-0.0282682	NA,0.0213919	NA,0.729662	0.000376326	0.000752205
3	rs148895808	45944161	NA,A	NA,G	NA,0.924603	NA,0.00500303	NA,0.0161901	NA,0.120728	0.000376083	0.000751478
3	rs79011481	45889123	A,A	C,C	0.964215,0.868056	0.0394589,0.0326137	0.0106439,0.0126309	3.67866,2.00783	0.000375325	0.000751054
3	rs148701775	45305387	T,NA	C,NA	0.980119,NA	0.0387058,NA	0.0141639,NA	2.20192,NA	0.000375088	0.000749539
3	rs150228449	46355019	NA,A	NA,G	NA,0.923611	NA,0.0289275	NA,0.0160932	NA,1.14112	0.000374851	0.000749374
3	rs2337414	45568669	C,NA	A,NA	0.922465,NA	-0.0221109,NA	0.00739292,NA	2.55559,NA	0.000374371	0.000748422
3	rs16902112	45331722	NA,C	NA,T	NA,0.875	NA,0.0278335	NA,0.0129254	NA,1.50463	0.000372093	0.000743752
3	rs9687949	45881640	A,NA	G,NA	0.989066,NA	0.0511949,NA	0.0190121,NA	2.14958,NA	0.000371741	0.000743106
3	rs138460612	45088920	NA,T	NA,C	NA,0.984127	NA,0.0474204	NA,0.0342017	NA,0.780949	0.000371332	0.000742203
3	rs190055919	46106614	C,NA	G,NA	0.99006,NA	-0.0205918,NA	0.01993,NA	0.520702,NA	0.000371047	0.000741561
3	rs10473392	45710061	T,T	G,G	0.583499,0.534722	0.025172,0.0300944	0.00401062,0.00857004	9.46009,3.35121	0.000371026	0.00102518
3	rs76175118	45405149	NA,C	NA,G	NA,0.972222	NA,0.0422913	NA,0.0260119	NA,0.98304	0.000370963	0.000741521
3	rs142077110	45357811	NA,C	NA,T	NA,0.97619	NA,-0.0213615	NA,0.0280389	NA,0.350522	0.000369113	0.000737706
3	rs7717890	45309477	C,C	T,T	0.816103,0.537698	0.0312273,0.033198	0.00510364,0.00857375	9.02513,3.96689	0.000368842	0.00135507
3	rs6888352	45325915	A,A	G,G	0.816103,0.537698	0.0313663,0.0328998	0.00510364,0.00857375	9.09948,3.90513	0.000368495	0.00137146
3	rs138599427	45024952	NA,C	NA,T	NA,0.989087	NA,0.0496334	NA,0.0411453	NA,0.642631	0.000368433	0.000736357
3	rs143677575	45294058	NA,C	NA,G	NA,0.986111	NA,-0.0286954	NA,0.0365264	NA,0.364418	0.000366237	0.000731906
3	rs151035487	45294725	NA,T	NA,G	NA,0.986111	NA,-0.0286613	NA,0.0365264	NA,0.363868	0.000365912	0.000731258
3	rs4254919	45984998	T,T	G,G	0.970179,0.87004	0.0401678,0.0323126	0.0116239,0.0127124	3.26041,1.9575	0.000365452	0.000731377
3	rs138581670	45295935	NA,C	NA,G	NA,0.986111	NA,-0.0285589	NA,0.0365264	NA,0.36222	0.000364941	0.000729318
3	rs10036065	45702028	T,T	A,A	0.583499,0.534722	0.0252158,0.029843	0.00401062,0.00857004	9.49061,3.30344	0.000364774	0.00100707
3	rs75189763	46067941	NA,C	NA,G	NA,0.940476	NA,-0.0252937	NA,0.0180669	NA,0.791792	0.000364468	0.000728537
3	rs7735655	45309513	G,G	A,A	0.815109,0.536706	0.0311622,0.0332411	0.005093,0.00857248	9.02513,3.97686	0.00036423	0.00136041
3	rs58445656	46039924	T,T	C,C	0.707753,0.527778	0.0209198,0.0285279	0.00434734,0.00856258	5.82578,3.0639	0.000364175	0.00072972
3	rs183526839	45107442	C,NA	T,NA	0.969185,NA	0.0414712,NA	0.0114407,NA	3.53894,NA	0.000362816	0.000725285
3	rs189800493	45297149	NA,G	NA,A	NA,0.986111	NA,-0.0282548	NA,0.0365264	NA,0.357338	0.000362088	0.000723616
3	rs187048989	45297391	NA,A	NA,G	NA,0.986111	NA,-0.0282548	NA,0.0365264	NA,0.357338	0.000362088	0.000723616
3	rs62370604	45843007	C,C	T,T	0.970179,0.868056	0.0402947,0.0324115	0.0116239,0.0126309	3.27801,1.98774	0.000361878	0.000724228
3	rs4455566	45752862	C,C	T,T	0.587475,0.520833	0.025022,0.0304727	0.00401624,0.00855678	9.33178,3.43284	0.000361463	0.000976817
3	rs9687260	45759876	G,G	A,A	0.587475,0.520833	0.025022,0.0304727	0.00401624,0.00855678	9.33178,3.43284	0.000361463	0.000976817
3	rs183411839	45301372	NA,C	NA,T	NA,0.986111	NA,-0.0281635	NA,0.0365264	NA,0.355878	0.00036124	0.000721923
3	rs189711337	45302066	NA,A	NA,G	NA,0.986111	NA,-0.0281294	NA,0.0365264	NA,0.355332	0.000360925	0.000721292
3	rs114918988	45177890	C,NA	A,NA	0.977137,NA	-0.0286183,NA	0.0132281,NA	1.5156,NA	0.000360738	0.00072104
3	rs7705696	45712489	G,G	A,A	0.583499,0.534722	0.0251233,0.0300463	0.00401062,0.00857004	9.42623,3.34203	0.000360506	0.000981365
3	rs138995382	45237796	NA,A	NA,G	NA,0.975198	NA,0.0177569	NA,0.0274863	NA,0.285451	0.00036044	0.000720309
3	rs10053694	46318478	C,C	T,T	0.335984,0.544643	-0.0173483,-0.0270168	0.00418592,0.00858363	4.46768,2.78335	0.000360125	0.000721424
3	rs77998385	44696606	NA,A	NA,G	NA,0.920635	NA,-0.0259576	NA,0.0158141	NA,0.996926	0.000359624	0.000718797
3	rs10044479	45751536	C,C	G,G	0.587475,0.52877	0.0248292,0.0305979	0.00401624,0.00856354	9.19919,3.45241	0.000359122	0.000918555
3	rs78236498	45017519	T,NA	A,NA	0.916501,NA	-0.0229149,NA	0.00714714,NA	2.87121,NA	0.000359019	0.000717726
3	rs1501361	45326773	G,G	T,T	0.816103,0.537698	0.031272,0.0329477	0.00510364,0.00857375	9.04899,3.91502	0.000358201	0.00129923
3	rs2337952	45722124	G,G	T,T	0.584493,0.534722	0.0250881,0.0302978	0.004012,0.00857004	9.39581,3.3901	0.000358201	0.000981206
3	rs4504391	46035780	T,T	C,C	0.71173,0.517857	0.02066,0.0292892	0.00436498,0.00855481	5.65545,3.2092	0.000358005	0.000717343
3	rs143625721	45025028	NA,C	NA,T	NA,0.973214	NA,-0.0191705	NA,0.0264757	NA,0.328811	0.000357827	0.000715145
3	rs67996578	45097483	T,T	C,C	0.712724,0.997024	-0.0227145,-0.0947119	0.00436947,0.078473	6.69688,0.643101	0.000356656	0.000713384
3	rs144506346	45242034	T,NA	G,NA	0.913519,NA	-0.0218964,NA	0.00703429,NA	2.7321,NA	0.000356385	0.000712435
3	rs13187565	45707538	T,T	G,G	0.583499,0.534722	0.0250795,0.0300944	0.00401062,0.00857004	9.39581,3.35121	0.000356094	0.000960946
3	rs117959492	44956376	NA,T	NA,C	NA,0.945437	NA,0.00720426	NA,0.0188207	NA,0.153737	0.000355992	0.000711414
3	rs6895055	45321408	A,A	G,G	0.816103,0.537698	0.031272,0.0328998	0.00510364,0.00857375	9.04899,3.90513	0.000355953	0.00128448
3	rs62370804	46208176	G,G	C,C	0.970179,0.872024	0.0422465,0.0291094	0.0116239,0.012796	3.55507,1.63992	0.000355638	0.000711731
3	rs10078625	45707117	G,G	C,C	0.583499,0.534722	0.0251233,0.0299446	0.00401062,0.00857004	9.42623,3.32271	0.000355193	0.000962295
3	rs4576156	45986569	A,A	G,G	0.970179,0.87004	0.0398871,0.0324139	0.0116239,0.0127124	3.22162,1.96742	0.000355092	0.000710642
3	rs62372989	45987296	G,G	A,A	0.970179,0.87004	0.0398411,0.0324703	0.0116239,0.0127124	3.2153,1.97294	0.000355015	0.000710488
3	rs6867827	45317216	T,T	G,G	0.816103,0.537698	0.0312273,0.0330009	0.00510364,0.00857375	9.02513,3.92603	0.000354902	0.00127613
3	rs143780959	45237085	T,NA	A,NA	0.980119,NA	0.0381591,NA	0.0141639,NA	2.15132,NA	0.000354573	0.000708555
3	rs12109205	45876678	G,G	A,A	0.712724,0.529762	0.0198695,0.0300268	0.00436947,0.00856454	5.26499,3.34199	0.000354424	0.000710086
3	rs13168931	45332824	T,T	A,A	0.816103,0.537698	0.0313166,0.0326974	0.00510364,0.00857375	9.07289,3.86353	0.000352448	0.00126275
3	rs72750006	45862423	G,NA	A,NA	0.989066,NA	0.0504898,NA	0.0190121,NA	2.10154,NA	0.000352251	0.000704149
3	rs79258220	44621582	NA,A	NA,G	NA,0.90873	NA,0.025714	NA,0.014843	NA,1.07986	0.000352027	0.000703635
3	rs145234801	46171900	NA,T	NA,C	NA,0.925595	NA,0.00198583	NA,0.0162889	NA,0.0443277	0.000351682	0.000702729
3	rs7442735	45917549	T,T	C,C	0.710736,0.537698	0.0205432,0.0289239	0.00436052,0.00857375	5.60856,3.12955	0.000350993	0.000703272
3	rs146559221	44618885	NA,C	NA,T	NA,0.909722	NA,0.0256412	NA,0.0149162	NA,1.06747	0.000350727	0.000701039
3	rs79814056	45795276	G,G	A,A	0.969185,0.868056	0.0393006,0.032659	0.0114407,0.0126309	3.22749,2.01234	0.000350666	0.00070179
3	rs77699138	46037785	T,T	G,G	0.972167,0.87004	0.04077,0.0316223	0.0120196,0.0127124	3.15868,1.89062	0.000349871	0.000700178
3	rs34609793	46290646	A,NA	G,NA	0.991054,NA	0.0224928,NA	0.0209976,NA	0.546567,NA	0.000349283	0.000698124
3	rs79474942	45365423	G,NA	A,NA	0.968191,NA	0.0312062,NA	0.0112664,NA	2.25118,NA	0.000349259	0.000698197
3	rs75651719	45009500	NA,A	NA,G	NA,0.97619	NA,-0.0227047	NA,0.0280389	NA,0.378742	0.000348732	0.000696939
3	rs6892627	45722994	C,C	A,A	0.584493,0.53373	0.0250881,0.0300422	0.004012,0.00856887	9.39581,3.34203	0.000348298	0.000940836
3	rs9764211	45761754	C,C	T,T	0.587475,0.520833	0.0249294,0.0304727	0.00401624,0.00855678	9.26798,3.43284	0.000347337	0.000918013
3	rs62372030	45934183	G,G	A,A	0.969185,0.867063	0.039597,0.0312108	0.0114407,0.0125908	3.26915,1.88006	0.000347204	0.000694844
3	rs10473384	45343810	A,A	G,G	0.816103,0.537698	0.031272,0.0326906	0.00510364,0.00857375	9.04899,3.86213	0.000346424	0.00122292
3	rs62372996	45991309	C,C	T,T	0.970179,0.869048	0.0398871,0.0322588	0.0116239,0.0126714	3.22162,1.96246	0.000346151	0.000692749
3	rs2337951	45717936	T,T	C,C	0.584493,0.534722	0.0250394,0.0301961	0.004012,0.00857004	9.36208,3.37062	0.000345389	0.000930096
3	rs7736561	45716396	T,T	C,C	0.584493,0.534722	0.0250394,0.0301961	0.004012,0.00857004	9.36208,3.37062	0.000345389	0.000930096
3	rs77047578	44620333	NA,A	NA,G	NA,0.910714	NA,0.0257217	NA,0.0149907	NA,1.06454	0.000345003	0.000689599
3	rs79132395	45401686	G,G	A,A	0.958251,0.873016	0.0368963,0.0324944	0.00988495,0.0128386	3.72231,1.94409	0.000344775	0.000689909
3	rs74859464	45951751	A,A	C,C	0.969185,0.880952	0.0393038,0.0316924	0.0114407,0.0131998	3.22795,1.78645	0.000344539	0.000689489
3	rs62370890	46032669	G,G	C,C	0.970179,0.863095	0.0398009,0.0311891	0.0116239,0.0124355	3.20976,1.91581	0.000343827	0.000688098
3	rs7705330	45893925	G,G	A,A	0.447316,0.438492	0.0174863,0.0316795	0.00397643,0.00861478	4.96055,3.62768	0.00034382	0.000688349
3	rs116705596	46342302	G,NA	A,NA	0.983101,NA	-0.0264112,NA	0.0153396,NA	1.07001,NA	0.000342955	0.000685481
3	rs2879074	45716209	C,C	A,A	0.584493,0.534722	0.0250394,0.0301479	0.004012,0.00857004	9.36208,3.36142	0.00034293	0.000921444
3	rs62367717	45779553	C,C	A,A	0.969185,0.868056	0.0384854,0.0334682	0.0114407,0.0126309	3.11434,2.09387	0.000342816	0.000686075
3	rs12519133	45425160	G,G	A,A	0.959245,0.867063	0.0384764,0.0294684	0.00999958,0.0125908	3.92379,1.71535	0.000342271	0.000684904
3	rs75504252	46282533	NA,T	NA,C	NA,0.928571	NA,0.00164104	NA,0.0165981	NA,0.0356261	0.000342051	0.000683488
3	rs200389056	44580225	NA,A	NA,G	NA,0.974206	NA,0.0153791	NA,0.0269663	NA,0.245294	0.000341858	0.00068318
3	rs11525750	46245219	A,A	G,G	0.970179,0.871032	0.0418531,0.0289873	0.0116239,0.012754	3.49829,1.63756	0.000341699	0.000683831
3	rs117563249	45016041	NA,C	NA,T	NA,0.672619	NA,0.0239558	NA,0.00910944	NA,2.06833	0.00034128	0.000682198
3	rs150174154	45790931	A,A	T,T	0.969185,0.868056	0.0390616,0.0327106	0.0114407,0.0126309	3.19411,2.01749	0.000340858	0.000682159
3	rs115841677	46178932	NA,T	NA,C	NA,0.925595	NA,0.00172626	NA,0.0162889	NA,0.0382942	0.000339841	0.00067908
3	rs144854948	44981122	A,NA	G,NA	0.981113,NA	0.0281456,NA	0.0145245,NA	1.27862,NA	0.000339639	0.000678757
3	rs78718798	44609167	NA,T	NA,C	NA,0.90873	NA,0.0251031	NA,0.014843	NA,1.04196	0.00033935	0.000678297
3	rs146895847	45801592	T,NA	G,NA	0.980119,NA	0.0348294,NA	0.0141639,NA	1.856,NA	0.000339181	0.000677772
3	rs76199284	44611021	NA,A	NA,G	NA,0.911706	NA,0.025582	NA,0.0150664	NA,1.04809	0.000338959	0.000677519
3	rs1501357	45364875	C,C	T,T	0.816103,0.537698	0.031411,0.0321017	0.00510364,0.00857375	9.12346,3.74236	0.000338797	0.00117539
3	rs192634877	45970396	NA,G	NA,A	NA,0.968254	NA,0.0160955	NA,0.0243817	NA,0.293146	0.000338744	0.000676957
3	rs4455564	45789024	T,T	C,C	0.402584,0.482143	-0.0242811,-0.0301692	0.00403156,0.00855481	8.76583,3.37576	0.000338636	0.000755292
3	rs62370796	46199454	T,T	C,C	0.970179,0.872024	0.0420977,0.0288142	0.0116239,0.012796	3.53354,1.61378	0.000338309	0.000677048
3	rs62373042	46001467	A,A	T,T	0.970179,0.868056	0.0398871,0.0319432	0.0116239,0.0126309	3.22162,1.94158	0.00033775	0.000675933
3	rs13179818	45869861	C,C	G,G	0.454274,0.440476	0.0172908,0.0317073	0.00397094,0.00861059	4.87462,3.63623	0.000337302	0.000675273
3	rs117908210	44608195	NA,G	NA,A	NA,0.911706	NA,0.025481	NA,0.0150664	NA,1.04196	0.000336993	0.00067359
3	rs13179496	45392542	T,T	A,A	0.816103,0.537698	0.0314971,0.03178	0.00510364,0.00857375	9.16978,3.67776	0.000336717	0.00116092
3	rs148206037	44587902	NA,G	NA,T	NA,0.90873	NA,0.0249407	NA,0.014843	NA,1.03199	0.000336146	0.000671894
3	rs62372114	46128425	A,A	G,G	0.970179,0.874008	0.0413407,0.0298129	0.0116239,0.0128817	3.42506,1.68512	0.000336111	0.000672649
3	rs113659993	45608658	G,NA	A,NA	0.981113,NA	-0.0289684,NA	0.0145245,NA	1.33627,NA	0.000335862	0.000671164
3	rs8185254	46240542	NA,T	NA,C	NA,0.949405	NA,-0.0337789	NA,0.019504	NA,1.0794	0.000335645	0.000670837
3	rs35358364	46345880	C,NA	T,NA	0.89165,NA	0.00702747,NA	0.00636104,NA	0.569828,NA	0.000335606	0.000670827
3	rs7447717	45770252	G,G	A,A	0.412525,0.478175	-0.0247815,-0.0305978	0.00401624,0.00855751	9.16651,3.45657	0.000335603	0.00086115
3	rs62370859	46244922	C,C	A,A	0.970179,0.871032	0.0417263,0.0289873	0.0116239,0.012754	3.48009,1.63756	0.000335037	0.000670497
3	rs114863982	45233317	C,NA	G,NA	0.909543,NA	-0.021563,NA	0.00689297,NA	2.75487,NA	0.000334333	0.000668362
3	rs138499186	45853658	A,NA	C,NA	0.965209,NA	-0.0263071,NA	0.0107893,NA	1.83096,NA	0.000334091	0.000667851
3	rs4128261	46318814	A,A	G,G	0.33499,0.544643	-0.0170565,-0.0271585	0.00418899,0.00858363	4.33105,2.80792	0.000333289	0.000667639
3	rs79357949	44594604	NA,A	NA,T	NA,0.90873	NA,0.0247883	NA,0.014843	NA,1.02268	0.000333204	0.000666013
3	rs183644248	44589493	NA,T	NA,G	NA,0.90873	NA,0.0247883	NA,0.014843	NA,1.02268	0.000333204	0.000666013
3	rs35002629	46345041	T,NA	C,NA	0.89165,NA	0.00706149,NA	0.00636104,NA	0.573571,NA	0.000333107	0.000665833
3	rs35521855	46344710	T,NA	C,NA	0.89165,NA	0.00706149,NA	0.00636104,NA	0.573571,NA	0.000333107	0.000665833
3	rs34537665	46345105	A,NA	G,NA	0.89165,NA	0.00706149,NA	0.00636104,NA	0.573571,NA	0.000333107	0.000665833
3	rs62370799	46201708	G,G	C,C	0.970179,0.872024	0.0419683,0.0288683	0.0116239,0.012796	3.51486,1.61856	0.0003331	0.000666622
3	rs56030172	45933533	A,NA	G,NA	0.601392,NA	-0.0184708,NA	0.0040382,NA	5.32018,NA	0.000332776	0.000665633
3	rs1392973	45307233	T,T	C,C	0.816103,0.537698	0.0310834,0.0328998	0.00510364,0.00857375	8.94847,3.90513	0.000332476	0.00113177
3	rs187261158	44584606	NA,T	NA,C	NA,0.90873	NA,0.0247358	NA,0.014843	NA,1.01947	0.000332203	0.000664012
3	rs75380477	44593802	NA,G	NA,T	NA,0.90873	NA,0.0247358	NA,0.014843	NA,1.01947	0.000332203	0.000664012
3	rs72751917	45949866	A,NA	G,NA	0.99006,NA	0.0493459,NA	0.01993,NA	1.87654,NA	0.000331596	0.000662842
3	rs62370798	46200743	C,C	G,G	0.970179,0.872024	0.0419683,0.0288142	0.0116239,0.012796	3.51486,1.61378	0.000331501	0.000663422
3	rs77608414	45968538	T,T	C,C	0.71173,0.537698	0.0208555,0.0278158	0.00436498,0.00857375	5.75171,2.92907	0.000331326	0.000663854
3	rs185393944	44583282	NA,T	NA,C	NA,0.90873	NA,0.0246886	NA,0.014843	NA,1.0166	0.000331308	0.000662224
3	rs6451796	45356634	T,T	C,C	0.816103,0.537698	0.0313166,0.0322027	0.00510364,0.00857375	9.07289,3.76276	0.000331255	0.00112834
3	rs6414908	45879434	G,G	A,A	0.715706,0.52877	0.0202065,0.029574	0.00438317,0.00856354	5.39509,3.25695	0.000331218	0.000663619
3	rs112997669	45897708	T,NA	G,NA	0.966203,NA	-0.0247044,NA	0.0109412,NA	1.62068,NA	0.000330998	0.00066151
3	rs62369080	45451052	A,A	G,G	0.959245,0.874008	0.0383724,0.0297659	0.00999958,0.0128817	3.90538,1.68092	0.000330818	0.000661995
3	rs7725203	45785031	G,G	A,A	0.969185,0.869048	0.0388399,0.0328155	0.0114407,0.0126714	3.16329,2.01749	0.000330639	0.0006617
3	rs145343626	44923928	NA,T	NA,C	NA,0.988095	NA,-0.0238084	NA,0.0394133	NA,0.262968	0.000330402	0.000660328
3	rs78119084	44593483	NA,G	NA,A	NA,0.911706	NA,0.0251082	NA,0.0150664	NA,1.01947	0.000329958	0.000659527
3	rs35804423	45354799	A,A	G,G	0.816103,0.53869	0.031272,0.0322555	0.00510364,0.00857506	9.04899,3.77245	0.000329768	0.00111161
3	rs62372560	46248489	T,T	C,C	0.970179,0.871032	0.0417686,0.0287364	0.0116239,0.012754	3.48615,1.61528	0.000329598	0.00065961
3	rs377153813	44580017	NA,T	NA,C	NA,0.90873	NA,0.0245888	NA,0.014843	NA,1.01054	0.000329438	0.000658485
3	rs12522039	45462637	T,T	G,G	0.959245,0.875	0.0382191,0.0301423	0.00999958,0.0129254	3.87833,1.70554	0.000329194	0.000658746
3	rs114949992	44567391	G,NA	A,NA	0.99006,NA	-0.0135612,NA	0.01993,NA	0.304321,NA	0.000329162	0.000657867
3	rs62372113	46126360	T,T	C,C	0.970179,0.873016	0.0412466,0.0298334	0.0116239,0.0128386	3.41169,1.69594	0.000328516	0.000657451
3	rs151101334	44582954	NA,G	NA,T	NA,0.90873	NA,0.0245363	NA,0.014843	NA,1.00736	0.000328463	0.000656537
3	rs376951845	44671187	NA,T	NA,C	NA,0.958333	NA,0.0125185	NA,0.0213919	NA,0.253043	0.000328223	0.000655931
3	rs62372037	45952057	A,A	G,G	0.969185,0.880952	0.0389824,0.0316675	0.0114407,0.0131998	3.18309,1.78421	0.000327812	0.000656013
3	rs62370581	45793718	A,A	G,G	0.969185,0.868056	0.038776,0.0327106	0.0114407,0.0126309	3.15444,2.01749	0.000327424	0.000655269
3	rs7721486	45389574	T,T	A,A	0.816103,0.537698	0.0314036,0.0318325	0.00510364,0.00857375	9.11949,3.68827	0.000327206	0.00110283
3	rs142109463	45681292	NA,G	NA,C	NA,0.969246	NA,0.0164839	NA,0.0247591	NA,0.296229	0.000326944	0.000653382
3	rs140418549	44580067	NA,T	NA,C	NA,0.90873	NA,0.0244366	NA,0.014843	NA,1.00133	0.00032663	0.000652874
3	rs147175808	44580064	NA,A	NA,T	NA,0.90873	NA,0.0244366	NA,0.014843	NA,1.00133	0.00032663	0.000652874
3	rs139584140	44576870	NA,C	NA,G	NA,0.90873	NA,0.0244366	NA,0.014843	NA,1.00133	0.00032663	0.000652874
3	rs75293065	44969124	NA,T	NA,C	NA,0.963294	NA,-0.036477	NA,0.0227328	NA,0.964238	0.000326572	0.000652697
3	rs75877225	44700225	NA,C	NA,T	NA,0.957341	NA,0.0121547	NA,0.0211527	NA,0.247529	0.000326268	0.000652026
3	rs112042458	45432004	A,A	G,G	0.959245,0.875	0.0384764,0.0294734	0.00999958,0.0129254	3.92379,1.64605	0.000326224	0.0006528
3	rs12332458	45789888	G,G	A,A	0.969185,0.868056	0.0387461,0.0327106	0.0114407,0.0126309	3.1503,2.01749	0.000326059	0.000652538
3	rs6874279	45393261	NA,A	NA,G	NA,0.983135	NA,-0.0229872	NA,0.0331973	NA,0.310994	0.000325796	0.000651098
3	rs201681642	46404314	NA,A	NA,C	NA,0.958333	NA,-0.011376	NA,0.0213919	NA,0.225577	0.000325725	0.000650934
3	rs74907209	45797071	A,A	G,G	0.969185,0.868056	0.0388227,0.0326016	0.0114407,0.0126309	3.16091,2.00663	0.000325599	0.000651617
3	rs75212852	45805592	T,T	C,C	0.969185,0.867063	0.0389681,0.0322868	0.0114407,0.0125908	3.1811,1.98556	0.000325432	0.000651281
3	rs62372146	46157310	T,T	C,C	0.970179,0.874008	0.0418652,0.0285657	0.0116239,0.0128817	3.50003,1.57534	0.00032538	0.000651167
3	rs2247112	45629010	G,G	A,A	0.698807,0.537698	0.0207211,0.0292825	0.00430962,0.00857375	5.81709,3.19588	0.000325103	0.000651394
3	rs10461763	45839207	G,G	A,A	0.969185,0.868056	0.0390616,0.0322806	0.0114407,0.0126309	3.19411,1.97478	0.000325066	0.00065055
3	rs9637799	45902608	G,G	A,A	0.970179,0.867063	0.0395807,0.0306554	0.0116239,0.0125908	3.17956,1.82674	0.000324409	0.000649211
3	rs62370582	45796842	G,G	T,T	0.969185,0.868056	0.0387461,0.032659	0.0114407,0.0126309	3.1503,2.01234	0.000324189	0.000648795
3	rs34501453	45947440	T,T	C,C	0.596421,0.52877	0.0240065,0.0307091	0.00402994,0.00856354	8.59031,3.47397	0.000324069	0.000713759
3	rs374389054	44579580	NA,T	NA,C	NA,0.90873	NA,0.0242897	NA,0.014843	NA,0.992474	0.000323974	0.000647564
3	rs62370579	45792329	T,T	A,A	0.969185,0.868056	0.0386992,0.0327106	0.0114407,0.0126309	3.14382,2.01749	0.000323936	0.000648288
3	rs62370580	45793164	T,T	G,G	0.969185,0.868056	0.0386992,0.0327106	0.0114407,0.0126309	3.14382,2.01749	0.000323936	0.000648288
3	rs62372119	46135419	T,T	C,C	0.970179,0.873016	0.0420354,0.0283273	0.0116239,0.0128386	3.52453,1.56296	0.000323743	0.000647892
3	rs3923055	45391923	G,G	C,C	0.816103,0.537698	0.0313593,0.0318798	0.00510364,0.00857375	9.09573,3.69775	0.000323691	0.00108192
3	rs79584111	46033560	T,NA	G,NA	0.959245,NA	-0.0176867,NA	0.00999958,NA	1.11386,NA	0.000323543	0.000646761
3	rs6451814	45735083	T,T	C,C	0.586481,0.532738	0.0245892,0.0309646	0.00401481,0.00856774	9.04144,3.52085	0.000323264	0.000807602
3	rs113792509	46174304	A,A	G,G	0.970179,0.872024	0.0419889,0.0284792	0.0116239,0.012796	3.51783,1.58438	0.000322941	0.000646287
3	rs62372977	45964123	C,C	G,G	0.970179,0.868056	0.0402577,0.0313922	0.0116239,0.0126309	3.27287,1.88798	0.000322806	0.000646027
3	rs117177430	44854600	NA,C	NA,G	NA,0.956349	NA,-0.0347033	NA,0.0209218	NA,1.01245	0.000322562	0.000644699
3	rs994092	45335759	C,C	T,T	0.816103,0.537698	0.0312273,0.0322505	0.00510364,0.00857375	9.02513,3.77245	0.000322501	0.00107512
3	rs7707561	45784993	A,A	T,T	0.969185,0.869048	0.0386992,0.0327637	0.0114407,0.0126714	3.14382,2.01234	0.000322344	0.000645098
3	rs7703405	45872320	T,T	A,A	0.714712,0.537698	0.0198195,0.0300591	0.00437857,0.00857375	5.22201,3.34199	0.000322028	0.000645179
3	rs187450721	45029769	NA,G	NA,A	NA,0.973214	NA,-0.015961	NA,0.0264757	NA,0.262326	0.000322001	0.000643555
3	rs147308682	45232075	T,NA	C,NA	0.988072,NA	-0.0398326,NA	0.0182119,NA	1.54168,NA	0.000321783	0.000643207
3	rs7718785	45725597	T,T	C,C	0.586481,0.53373	0.0247793,0.0304436	0.00401481,0.00856887	9.17107,3.41892	0.000321772	0.000820241
3	rs6872937	45789504	G,G	A,A	0.969185,0.868056	0.0386471,0.0327106	0.0114407,0.0126309	3.13662,2.01749	0.000321599	0.000643611
3	rs144362060	45290986	NA,T	NA,G	NA,0.967262	NA,0.011669	NA,0.0240217	NA,0.202642	0.000321157	0.000641818
3	rs62372083	46112401	T,T	G,G	0.970179,0.871032	0.0417099,0.0286712	0.0116239,0.012754	3.47775,1.60951	0.000321033	0.000642468
3	rs145435369	44877469	NA,A	NA,T	NA,0.964286	NA,-0.0117466	NA,0.0230345	NA,0.214612	0.000320729	0.000640993
3	rs79983226	45595655	C,NA	G,NA	0.977137,NA	-0.0274429,NA	0.0132281,NA	1.41994,NA	0.000320635	0.000640741
3	rs75964308	45946479	C,C	G,G	0.969185,0.857143	0.0393449,0.0297209	0.0114407,0.0122159	3.23371,1.82461	0.000320429	0.000641243
3	rs73090063	45800996	C,C	T,T	0.969185,0.868056	0.0387461,0.03255	0.0114407,0.0126309	3.1503,2.00149	0.000320293	0.000640997
3	rs12332696	45392685	T,T	C,C	0.816103,0.537698	0.0313593,0.03178	0.00510364,0.00857375	9.09573,3.67776	0.000319918	0.00105918
3	rs10072466	45910075	T,NA	C,NA	0.989066,NA	0.0491753,NA	0.0190121,NA	2.01347,NA	0.000319759	0.000639201
3	rs79447893	45822642	G,G	A,A	0.969185,0.868056	0.0389389,0.0322806	0.0114407,0.0126309	3.17704,1.97478	0.000319476	0.000639361
3	rs59870620	45821798	G,G	A,A	0.969185,0.868056	0.0389389,0.0322806	0.0114407,0.0126309	3.17704,1.97478	0.000319476	0.000639361
3	rs7727331	45945301	G,G	A,A	0.595427,0.520833	0.0239091,0.0306848	0.00402835,0.00855678	8.53247,3.47397	0.000319429	0.00069872
3	rs62370584	45800656	A,A	G,G	0.969185,0.868056	0.0387241,0.03255	0.0114407,0.0126309	3.14726,2.00149	0.000319312	0.000639034
3	rs1483310	45414358	C,C	T,T	0.959245,0.867063	0.0379674,0.0297313	0.00999958,0.0125908	3.83412,1.73972	0.000319086	0.000638507
3	rs117759435	45275439	NA,T	NA,C	NA,0.968254	NA,0.0107067	NA,0.0243817	NA,0.180083	0.000319073	0.000637652
3	rs62370587	45805721	T,T	C,C	0.969185,0.868056	0.0388399,0.0323895	0.0114407,0.0126309	3.16329,1.98556	0.000318834	0.000638077
3	rs59790351	45804817	T,T	C,C	0.969185,0.868056	0.0388399,0.0323895	0.0114407,0.0126309	3.16329,1.98556	0.000318834	0.000638077
3	rs192233791	45881082	NA,A	NA,G	NA,0.97619	NA,0.0147587	NA,0.0280389	NA,0.222839	0.000317961	0.000635436
3	rs10213679	45954308	T,T	C,C	0.597416,0.539683	0.0236709,0.030551	0.00403156,0.0085764	8.36439,3.43445	0.00031795	0.000678295
3	rs62372147	46159485	T,T	C,C	0.970179,0.873016	0.0417931,0.0285247	0.0116239,0.0128386	3.48968,1.58009	0.000317906	0.000636208
3	rs62372085	46113454	A,A	G,G	0.970179,0.872024	0.0417549,0.0287107	0.0116239,0.012796	3.48419,1.60467	0.000317744	0.000635887
3	rs61734825	45800506	T,T	A,A	0.969185,0.868056	0.0386471,0.0326016	0.0114407,0.0126309	3.13662,2.00663	0.000317724	0.000635853
3	rs12513449	45411926	G,G	A,A	0.959245,0.867063	0.0379182,0.0297817	0.00999958,0.0125908	3.8255,1.74441	0.000317684	0.000635702
3	rs7708189	45788381	A,A	G,G	0.969185,0.868056	0.0386002,0.032659	0.0114407,0.0126309	3.13015,2.01234	0.000317684	0.000635774
3	rs117529442	45957756	NA,T	NA,A	NA,0.963294	NA,0.0118339	NA,0.0227328	NA,0.219921	0.000317597	0.000634706
3	rs62367713	45775010	A,A	G,G	0.957256,0.867063	0.0342094,0.0328756	0.00977441,0.0125908	3.33214,2.04451	0.000316862	0.000634096
3	rs78725790	45814069	G,G	A,A	0.969185,0.867063	0.0388227,0.0322297	0.0114407,0.0125908	3.16091,1.97988	0.000316819	0.000634042
3	rs62373047	46008996	T,T	C,C	0.970179,0.869048	0.0397269,0.0316501	0.0116239,0.0126714	3.19959,1.90315	0.000316808	0.00063402
3	rs72760185	46235462	C,NA	A,NA	0.939364,NA	0.0217932,NA	0.00828432,NA	2.06945,NA	0.000316794	0.000633397
3	rs77086177	45106989	NA,C	NA,G	NA,0.989087	NA,0.0471556	NA,0.0411453	NA,0.599007	0.000316517	0.000632642
3	rs62370596	45816608	A,A	G,G	0.969185,0.868056	0.0388694,0.0322806	0.0114407,0.0126309	3.16739,1.97478	0.000316368	0.000633141
3	rs62370594	45816356	C,C	A,A	0.969185,0.868056	0.0388694,0.0322806	0.0114407,0.0126309	3.16739,1.97478	0.000316368	0.000633141
3	rs62370595	45816562	A,A	G,G	0.969185,0.868056	0.0388694,0.0322806	0.0114407,0.0126309	3.16739,1.97478	0.000316368	0.000633141
3	rs8185138	46120886	T,T	C,C	0.970179,0.873016	0.0418656,0.0284424	0.0116239,0.0128386	3.50008,1.57294	0.000316137	0.000632668
3	rs62370592	45812441	G,G	C,C	0.969185,0.868056	0.0388227,0.0323322	0.0114407,0.0126309	3.16091,1.97988	0.000316077	0.000632558
3	rs62372121	46140675	T,T	A,A	0.970179,0.872024	0.0420061,0.0281841	0.0116239,0.012796	3.52031,1.55869	0.000315704	0.000631802
3	rs75797663	45025790	A,NA	G,NA	0.983101,NA	0.000851256,NA	0.0153396,NA	0.019658,NA	0.000315665	0.000630867
3	rs112575737	46054124	C,C	T,T	0.970179,0.863095	0.0399377,0.0302672	0.0116239,0.0124355	3.2286,1.82577	0.000315573	0.000631548
3	rs6862657	45905997	A,A	C,C	0.600398,0.53373	0.0238131,0.0301901	0.00403651,0.00856887	8.43801,3.37027	0.000315538	0.000672059
3	rs74986854	45829518	T,NA	C,NA	0.965209,NA	-0.0258518,NA	0.0107893,NA	1.78061,NA	0.000315242	0.000630174
3	rs61735895	45800439	G,G	A,A	0.969185,0.859127	0.040521,0.0293598	0.0114407,0.0122874	3.40078,1.77276	0.000315187	0.000630772
3	rs62370856	46237625	A,A	G,G	0.970179,0.872024	0.0413488,0.0293005	0.0116239,0.012796	3.42621,1.65694	0.000314774	0.000629944
3	rs73090094	45814221	C,C	T,T	0.969185,0.868056	0.038793,0.0323322	0.0114407,0.0126309	3.1568,1.97988	0.000314764	0.000629931
3	rs114938993	45181608	T,NA	C,NA	0.976143,NA	0.00730727,NA	0.0129561,NA	0.242032,NA	0.000314707	0.000628866
3	rs10213756	45952600	A,A	T,T	0.597416,0.539683	0.0237991,0.0301875	0.00403156,0.0085764	8.44793,3.3647	0.00031465	0.00067366
3	rs75906938	45815787	G,G	A,A	0.969185,0.868056	0.0388227,0.0322806	0.0114407,0.0126309	3.16091,1.97478	0.000314301	0.000629004
3	rs10941696	45428640	C,C	T,T	0.959245,0.869048	0.0384764,0.0288942	0.00999958,0.0126714	3.92379,1.64605	0.000314145	0.000628616
3	rs62372082	46110915	G,G	T,T	0.970179,0.872024	0.04162,0.0288152	0.0116239,0.012796	3.46488,1.61387	0.000314078	0.00062855
3	rs143926422	45433120	T,NA	C,NA	0.977137,NA	-0.0126572,NA	0.0132281,NA	0.470255,NA	0.000313989	0.000627594
3	rs62370597	45816732	C,C	A,A	0.969185,0.868056	0.0387461,0.0323322	0.0114407,0.0126309	3.1503,1.97988	0.000312709	0.000625817
3	rs62370589	45808697	T,T	G,G	0.969185,0.868056	0.0386992,0.0323895	0.0114407,0.0126309	3.14382,1.98556	0.000312629	0.000625657
3	rs62370588	45808154	G,G	A,A	0.969185,0.868056	0.0386992,0.0323895	0.0114407,0.0126309	3.14382,1.98556	0.000312629	0.000625657
3	rs140262338	44668263	NA,C	NA,A	NA,0.958333	NA,0.0112161	NA,0.0213919	NA,0.221804	0.000312493	0.000624503
3	rs145125329	46120652	A,NA	G,NA	0.951292,NA	-0.021647,NA	0.00918509,NA	1.73435,NA	0.000311917	0.000623547
3	rs62369082	45469658	A,A	G,G	0.959245,0.874008	0.0378143,0.0302579	0.00999958,0.0128817	3.80735,1.72518	0.000311742	0.000623821
3	rs79230815	46068121	C,C	T,T	0.970179,0.864087	0.0398921,0.0303053	0.0116239,0.0124737	3.22231,1.82051	0.000311401	0.000623198
3	rs144665568	44629485	NA,C	NA,T	NA,0.984127	NA,-0.0164587	NA,0.0342017	NA,0.200413	0.000311271	0.000622079
3	rs12055272	45829842	G,G	A,A	0.969185,0.868056	0.0387461,0.0322806	0.0114407,0.0126309	3.1503,1.97478	0.000310952	0.000622301
3	rs4289566	45955601	A,A	G,G	0.596421,0.539683	0.0237484,0.0303319	0.00402994,0.0085764	8.42103,3.39233	0.000310814	0.000665939
3	rs62370593	45815353	A,A	G,G	0.969185,0.868056	0.0386992,0.0323322	0.0114407,0.0126309	3.14382,1.97988	0.000310673	0.000621741
3	rs62370591	45812379	T,T	G,G	0.969185,0.868056	0.0386992,0.0323322	0.0114407,0.0126309	3.14382,1.97988	0.000310673	0.000621741
3	rs192667284	45013312	NA,C	NA,A	NA,0.972222	NA,-0.0147137	NA,0.0260119	NA,0.242885	0.000310636	0.000620844
3	rs185227067	45974119	A,NA	G,NA	0.959245,NA	-0.0247565,NA	0.00999958,NA	1.87629,NA	0.000310341	0.000620397
3	rs141339144	45278353	NA,C	NA,T	NA,0.979167	NA,-0.0434177	NA,0.0299292	NA,0.833067	0.00031013	0.000619846
3	rs112754523	45555327	G,NA	A,NA	0.977137,NA	-0.0271094,NA	0.0132281,NA	1.39336,NA	0.000309865	0.000619224
3	rs62370863	46020751	C,C	G,G	0.970179,0.869048	0.039915,0.0311813	0.0116239,0.0126714	3.22547,1.8581	0.000309649	0.000619692
3	rs6893390	46037882	A,A	T,T	0.970179,0.869048	0.0399653,0.0311024	0.0116239,0.0126714	3.23241,1.85057	0.000309329	0.00061905
3	rs57299032	45998264	G,G	A,A	0.597416,0.516865	0.0237181,0.030691	0.00403156,0.00855422	8.39512,3.47696	0.000309013	0.00066236
3	rs146203609	44965527	NA,T	NA,C	NA,0.972222	NA,-0.0143823	NA,0.0260119	NA,0.23633	0.000308754	0.000617085
3	rs75621330	46071873	T,T	C,C	0.970179,0.868056	0.0398745,0.0302328	0.0116239,0.0126309	3.21988,1.77765	0.00030845	0.000617287
3	rs79397254	45815132	C,NA	T,NA	0.968191,NA	-0.0259618,NA	0.0112664,NA	1.67362,NA	0.000307561	0.000614805
3	rs9292918	45301035	G,G	T,T	0.817097,0.529762	0.0311985,0.0324656	0.00511437,0.00856454	8.97486,3.82327	0.000307285	0.00107199
3	rs62369083	45471993	T,T	A,A	0.959245,0.874008	0.0378143,0.030092	0.00999958,0.0128817	3.80735,1.71018	0.000307284	0.0006149
3	rs141364446	45007023	NA,C	NA,T	NA,0.972222	NA,-0.0143063	NA,0.0260119	NA,0.234834	0.000306944	0.000613465
3	rs145036682	45830471	NA,C	NA,T	NA,0.983135	NA,-0.0394563	NA,0.0331973	NA,0.629634	0.000306715	0.000613037
3	rs10059377	46185556	C,C	T,T	0.65507,0.531746	0.0194655,0.0248132	0.0041594,0.00856664	5.54207,2.42324	0.000305954	0.000612968
3	rs72751946	46005316	A,NA	G,NA	0.991054,NA	0.0508942,NA	0.0209976,NA	1.81365,NA	0.000305849	0.00061138
3	rs74633817	46245053	T,NA	C,NA	0.944334,NA	0.0219455,NA	0.00862346,NA	1.9613,NA	0.000305754	0.000611306
3	rs62371979	45921030	A,A	T,T	0.972167,0.884921	0.0409173,0.0311529	0.0120196,0.0133953	3.17813,1.69817	0.000305538	0.000611423
3	rs13359665	46039782	A,A	G,G	0.71173,0.527778	0.0204126,0.0286198	0.00436498,0.00856258	5.53478,3.08067	0.000304927	0.00061094
3	rs149661840	44576725	NA,T	NA,C	NA,0.906746	NA,0.0227941	NA,0.0147003	NA,0.917211	0.000303765	0.000607171
3	rs4632807	46019077	T,T	C,C	0.970179,0.869048	0.0397726,0.0311813	0.0116239,0.0126714	3.20587,1.8581	0.000303491	0.000607365
3	rs114489727	44790110	T,NA	C,NA	0.964215,NA	-0.0236783,NA	0.0106439,NA	1.58321,NA	0.000303216	0.000606083
3	rs77503717	46017346	A,A	T,T	0.970179,0.869048	0.0397269,0.0312315	0.0116239,0.0126714	3.19959,1.8629	0.000303127	0.000606637
3	rs62372087	46121790	G,G	A,A	0.970179,0.872024	0.0416814,0.0282986	0.0116239,0.012796	3.47366,1.56864	0.000303096	0.000606567
3	rs62370858	46240641	G,G	A,A	0.970179,0.872024	0.0411363,0.0292329	0.0116239,0.012796	3.39606,1.65091	0.000302941	0.00060626
3	rs72750035	45907414	T,NA	C,NA	0.989066,NA	0.0483864,NA	0.0190121,NA	1.96151,NA	0.000302395	0.000604492
3	rs6451812	45692308	T,T	C,C	0.583499,0.534722	0.0248021,0.0297948	0.00401062,0.00857004	9.20442,3.29434	0.00030235	0.000758362
3	rs116898249	45975459	NA,T	NA,C	NA,0.987103	NA,0.0384645	NA,0.0378862	NA,0.508667	0.000302296	0.000604219
3	rs76286159	45216076	NA,C	NA,A	NA,0.94246	NA,0.0308836	NA,0.0183564	NA,1.03394	0.000302282	0.000604241
3	rs190742688	45787848	G,NA	T,NA	0.991054,NA	-0.0082571,NA	0.0209976,NA	0.158552,NA	0.000301388	0.000602398
3	rs62370904	46058740	T,T	C,C	0.970179,0.865079	0.0396423,0.0303991	0.0116239,0.0125123	3.188,1.82051	0.000301306	0.000602989
3	rs150735419	46092395	NA,T	NA,C	NA,0.880952	NA,0.0233484	NA,0.0131998	NA,1.11396	0.000301104	0.000601863
3	rs188023114	45313187	NA,T	NA,C	NA,0.987103	NA,-0.0206885	NA,0.0378862	NA,0.23283	0.000301045	0.000601648
3	rs62370861	46015583	G,G	C,C	0.970179,0.869048	0.0396354,0.0312817	0.0116239,0.0126714	3.18705,1.8677	0.000300844	0.000602067
3	rs59450171	45790426	T,T	A,A	0.969185,0.868056	0.0382002,0.032659	0.0114407,0.0126309	3.07524,2.01234	0.00030075	0.000601881
3	rs7723218	45943118	C,C	T,T	0.593439,0.529762	0.0238443,0.0301466	0.00402521,0.00856454	8.50211,3.36486	0.000300673	0.000647831
3	rs145365333	45838825	NA,A	NA,G	NA,0.945437	NA,0.00672422	NA,0.0188207	NA,0.142135	0.000300552	0.000600636
3	rs143951261	44617644	NA,C	NA,T	NA,0.993056	NA,0.0519277	NA,0.0514752	NA,0.504352	0.000300415	0.000600431
3	rs72750027	45899603	A,NA	G,NA	0.99006,NA	0.0478709,NA	0.01993,NA	1.7876,NA	0.000299947	0.000599582
3	rs140943982	45388492	NA,A	NA,G	NA,0.981151	NA,-0.0438196	NA,0.0314332	NA,0.787011	0.000299779	0.000599159
3	rs376117391	45835171	NA,A	NA,T	NA,0.946429	NA,0.00658805	NA,0.0189842	NA,0.137528	0.000299048	0.000597631
3	rs183870779	44584458	A,NA	G,NA	0.986084,NA	0.024737,NA	0.0168779,NA	0.84544,NA	0.000298677	0.000596994
3	rs57575351	45804384	C,C	T,T	0.969185,0.868056	0.0384544,0.0322806	0.0114407,0.0126309	3.11008,1.97478	0.000298647	0.000597672
3	rs8188044	46258227	C,C	T,T	0.970179,0.871032	0.0409683,0.0289873	0.0116239,0.012754	3.37233,1.63756	0.000298567	0.000597504
3	rs62370590	45809983	C,C	A,A	0.969185,0.868056	0.0383607,0.0323895	0.0114407,0.0126309	3.09721,1.98556	0.000298371	0.000597118
3	rs6875925	45448580	G,G	C,C	0.959245,0.874008	0.037869,0.0296058	0.00999958,0.0128817	3.81689,1.66664	0.000297766	0.000595848
3	rs112450387	46040246	G,G	A,A	0.970179,0.865079	0.0396135,0.0303711	0.0116239,0.0125123	3.18405,1.81783	0.000297691	0.000595758
3	rs138271510	46224344	C,NA	T,NA	0.946322,NA	0.021947,NA	0.00877248,NA	1.90811,NA	0.000297686	0.000595175
3	rs148616735	45896515	NA,T	NA,C	NA,0.964286	NA,0.0101428	NA,0.0230345	NA,0.180654	0.000297507	0.000594569
3	rs78038455	45034506	NA,A	NA,G	NA,0.922619	NA,-0.0252401	NA,0.0159983	NA,0.940659	0.000297451	0.000594549
3	rs537297673	45494051	NA,T	NA,C	NA,0.988095	NA,0.0413681	NA,0.0394133	NA,0.531797	0.000297079	0.000593796
3	rs6864928	45298611	C,C	G,G	0.817097,0.530754	0.031104,0.0325174	0.00511437,0.00856557	8.92475,3.83304	0.000296935	0.00101354
3	rs7444228	45907227	G,G	A,A	0.970179,0.867063	0.0402757,0.0303853	0.0116239,0.0125908	3.27538,1.80108	0.000296844	0.000594058
3	rs62370922	46074349	C,C	A,A	0.969185,0.864087	0.0390624,0.0300485	0.0114407,0.0124737	3.19422,1.79593	0.000296344	0.000593052
3	rs115480835	46389795	A,NA	G,NA	0.963221,NA	0.0308513,NA	0.0105045,NA	2.47959,NA	0.00029618	0.000592169
3	rs77892853	44529997	NA,C	NA,T	NA,0.97619	NA,-0.0137652	NA,0.0280389	NA,0.205181	0.000296021	0.000591633
3	rs76633495	45781308	NA,A	NA,G	NA,0.941468	NA,-0.0204597	NA,0.0182098	NA,0.583025	0.000295994	0.000591655
3	rs62370924	46081224	T,T	G,G	0.970179,0.872024	0.0404508,0.0302797	0.0116239,0.012796	3.29976,1.74557	0.000295935	0.000592242
3	rs10045420	45393754	C,C	G,G	0.816103,0.553571	0.0315858,0.029432	0.00510364,0.00859885	9.21756,3.20772	0.000295511	0.000850461
3	rs144490833	45787850	C,NA	G,NA	0.991054,NA	-0.00793904,NA	0.0209976,NA	0.151588,NA	0.000295443	0.000590517
3	rs200721921	45664946	NA,A	NA,G	NA,0.944444	NA,-0.0227984	NA,0.0186617	NA,0.653974	0.000295015	0.00058969
3	rs4613721	45425079	A,A	C,C	0.959245,0.874008	0.0381206,0.0289161	0.00999958,0.0128817	3.86099,1.60582	0.000294596	0.000589501
3	rs11749553	44956360	A,NA	C,NA	0.975149,NA	0.0379638,NA	0.0127009,NA	2.55312,NA	0.00029443	0.000588547
3	rs8185198	46175858	C,C	T,T	0.970179,0.871032	0.0415031,0.0283367	0.0116239,0.012754	3.44818,1.58009	0.000293632	0.000587625
3	rs6874677	45393552	C,C	G,G	0.816103,0.553571	0.0315414,0.0295311	0.00510364,0.00859885	9.19365,3.22616	0.000293449	0.000842197
3	rs7711240	45831550	G,G	A,A	0.969185,0.868056	0.0383138,0.0322806	0.0114407,0.0126309	3.09079,1.97478	0.000292959	0.000586286
3	rs150013251	45467192	NA,A	NA,C	NA,0.979167	NA,-0.0408667	NA,0.0299292	NA,0.764185	0.000292925	0.000585465
3	rs7725177	45784939	T,T	C,C	0.969185,0.869048	0.0379756,0.0327637	0.0114407,0.0126714	3.04462,2.01234	0.000292036	0.000584435
3	rs150182972	45579298	NA,T	NA,C	NA,0.947421	NA,0.00268871	NA,0.0191524	NA,0.051413	0.000292006	0.000583553
3	rs75166874	45171161	NA,T	NA,C	NA,0.970238	NA,0.0320006	NA,0.0251555	NA,0.691788	0.000291783	0.000583204
3	rs76533698	46141908	G,G	A,A	0.970179,0.872024	0.0414692,0.0282333	0.0116239,0.012796	3.44335,1.56296	0.000291737	0.000583832
3	rs62370895	46049893	A,A	G,G	0.970179,0.869048	0.0399653,0.0305249	0.0116239,0.0126714	3.23241,1.79593	0.000291668	0.000583701
3	rs146695006	45103357	A,NA	C,NA	0.981113,NA	0.00148958,NA	0.0145245,NA	0.0370083,NA	0.000291654	0.000582891
3	rs77506269	45827799	G,G	A,A	0.969185,0.867063	0.038392,0.0320126	0.0114407,0.0125908	3.10151,1.9584	0.00029136	0.000583085
3	rs150892746	46073697	NA,C	NA,T	NA,0.988095	NA,0.0402018	NA,0.0394133	NA,0.511837	0.000290983	0.000581611
3	rs117830530	45838644	NA,T	NA,C	NA,0.941468	NA,-0.0200098	NA,0.0182098	NA,0.565695	0.000290932	0.000581535
3	rs111551556	46169141	C,C	T,T	0.970179,0.871032	0.0413235,0.0285432	0.0116239,0.012754	3.42262,1.59822	0.000290838	0.000582033
3	rs77736385	45486216	T,NA	C,NA	0.989066,NA	-0.0217171,NA	0.0190121,NA	0.596301,NA	0.000290454	0.00058053
3	rs75730939	45901603	A,A	G,G	0.970179,0.867063	0.0397216,0.0309707	0.0116239,0.0125908	3.19886,1.85691	0.000289959	0.00058028
3	rs117153754	45145764	NA,G	NA,A	NA,0.941468	NA,0.029465	NA,0.0182098	NA,0.976156	0.000289465	0.000578618
3	rs140839406	44910863	NA,A	NA,T	NA,0.960318	NA,-0.0092556	NA,0.0218976	NA,0.172288	0.000289355	0.000578312
3	rs74964143	45216659	NA,G	NA,A	NA,0.749008	NA,-0.00799444	NA,0.00985893	NA,0.379413	0.000288377	0.000576254
3	rs111852919	45870839	G,NA	C,NA	0.976143,NA	-0.0253308,NA	0.0129561,NA	1.29612,NA	0.000287817	0.000575174
3	rs151071630	44894904	NA,G	NA,T	NA,0.978175	NA,-0.0307802	NA,0.0292559	NA,0.533499	0.000287744	0.000575113
3	rs12659028	46401707	G,G	A,A	0.444334,0.474206	-0.0125582,-0.0250963	0.00397904,0.00856075	2.79616,2.47202	0.000287439	0.000575594
3	rs181591960	44599080	NA,G	NA,T	NA,0.969246	NA,-0.0227455	NA,0.0247591	NA,0.445793	0.000287073	0.00057378
3	rs139376311	45026063	NA,T	NA,G	NA,0.987103	NA,0.0432513	NA,0.0378862	NA,0.595824	0.000286769	0.000573169
3	rs6451838	45935162	T,T	C,C	0.593439,0.52877	0.023715,0.0302692	0.00402521,0.00856354	8.41742,3.38903	0.000286753	0.000614327
3	rs4371763	45983222	G,G	A,A	0.596421,0.518849	0.0234957,0.0305746	0.00402994,0.00855543	8.25703,3.4535	0.000286541	0.000605994
3	rs78488490	45468234	NA,T	NA,G	NA,0.883929	NA,0.0224875	NA,0.0133454	NA,1.03629	0.000286504	0.000572676
3	rs117219193	45418940	NA,C	NA,A	NA,0.877976	NA,0.022581	NA,0.0130599	NA,1.07674	0.000286409	0.000572489
3	rs117390482	46041081	NA,C	NA,T	NA,0.878968	NA,0.022161	NA,0.0131059	NA,1.04167	0.000285761	0.000571192
3	rs6865621	45482235	G,G	A,A	0.959245,0.874008	0.0375628,0.0297659	0.00999958,0.0128817	3.76359,1.68092	0.000285754	0.000571811
3	rs74769181	44586157	NA,A	NA,G	NA,0.873016	NA,0.0148405	NA,0.0128386	NA,0.606054	0.000285708	0.000571049
3	rs12519431	45382918	A,A	G,G	0.959245,0.883929	0.0356702,0.034041	0.00999958,0.0133454	3.44266,1.96864	0.000285516	0.000571255
3	rs62372985	45971249	T,NA	A,NA	0.955268,NA	0.0144585,NA	0.00956466,NA	0.883986,NA	0.000285176	0.000570209
3	rs6451829	45893362	T,T	C,C	0.59841,0.527778	0.0238833,0.0302156	0.00403319,0.00856258	8.49671,3.37939	0.000284885	0.000616389
3	rs77867477	45462451	NA,G	NA,A	NA,0.843254	NA,-0.00403327	NA,0.0117578	NA,0.13574	0.000284859	0.000569225
3	rs6451842	45936533	C,C	T,T	0.589463,0.52877	0.0235041,0.0301685	0.00401916,0.00856354	8.30322,3.36973	0.000284801	0.000602682
3	rs76235588	44704887	NA,T	NA,A	NA,0.985119	NA,-0.0159188	NA,0.0353055	NA,0.185705	0.000284408	0.000568421
3	rs548669764	44888705	NA,A	NA,G	NA,0.983135	NA,-0.0356917	NA,0.0331973	NA,0.549271	0.000284336	0.000568301
3	rs140412475	45403525	NA,T	NA,C	NA,0.990079	NA,-0.0181512	NA,0.0431319	NA,0.171418	0.000284037	0.000567671
3	rs116867393	46072247	NA,G	NA,T	NA,0.927579	NA,-0.00196541	NA,0.0164929	NA,0.0432828	0.000283907	0.000567354
3	rs75970377	45435058	NA,C	NA,T	NA,0.878968	NA,0.0227219	NA,0.0131059	NA,1.08109	0.000283821	0.000567316
3	rs192948818	45809479	NA,T	NA,A	NA,0.963294	NA,0.00822809	NA,0.0227328	NA,0.144244	0.000283185	0.000565952
3	rs73105418	46232852	C,C	T,T	0.970179,0.872024	0.0403072,0.0298224	0.0116239,0.012796	3.27976,1.7039	0.000283141	0.000566631
3	rs143868938	45813766	C,NA	T,NA	0.984095,NA	0.0320989,NA	0.0158037,NA	1.37423,NA	0.000283057	0.000565642
3	rs12518135	45818687	T,T	A,A	0.403579,0.472222	-0.023676,-0.0305972	0.00402994,0.00856258	8.37388,3.45293	0.000282605	0.000606609
3	rs148860999	44833742	NA,T	NA,G	NA,0.968254	NA,0.0283602	NA,0.0243817	NA,0.611263	0.000282585	0.000564821
3	rs79813670	45556303	A,NA	G,NA	0.94334,NA	-0.0209083,NA	0.00855199,NA	1.8389,NA	0.000282362	0.000564489
3	rs74569442	46089941	A,NA	G,NA	0.959245,NA	-0.0240282,NA	0.00999958,NA	1.78875,NA	0.000282132	0.000564004
3	rs114121371	45898584	G,NA	T,NA	0.970179,NA	-0.0229365,NA	0.0116239,NA	1.31452,NA	0.000282108	0.000563902
3	rs117313242	45717076	NA,G	NA,A	NA,0.890873	NA,0.0216568	NA,0.0137097	NA,0.942397	0.000281779	0.000563228
3	rs6451840	45935686	C,C	A,A	0.589463,0.52877	0.023458,0.0302151	0.00401916,0.00856354	8.27331,3.37865	0.00028166	0.000594976
3	rs149230269	45343941	NA,C	NA,A	NA,0.845238	NA,-0.00695524	NA,0.011819	NA,0.25476	0.000280929	0.00056138
3	rs80205111	45441740	NA,C	NA,T	NA,0.938492	NA,-0.000102828	NA,0.0177919	NA,0.00200731	0.00028061	0.000560784
3	rs62373045	46007416	T,NA	C,NA	0.958251,NA	0.0128521,NA	0.00988495,NA	0.713221,NA	0.000280462	0.000560774
3	rs146998409	45314485	NA,A	NA,G	NA,0.957341	NA,0.00606923	NA,0.0211527	NA,0.111164	0.000280461	0.000560498
3	rs76835095	46405067	A,NA	G,NA	0.888668,NA	0.00800215,NA	0.00628579,NA	0.692506,NA	0.000280348	0.00056039
3	rs183839733	46078420	NA,A	NA,G	NA,0.981151	NA,0.0334997	NA,0.0314332	NA,0.542814	0.000280269	0.00056018
3	rs79713119	45550849	T,NA	A,NA	0.94334,NA	-0.0208566,NA	0.00855199,NA	1.83162,NA	0.000280199	0.000560166
3	rs150272429	45237399	NA,A	NA,G	NA,0.988095	NA,0.0399892	NA,0.0394133	NA,0.508231	0.000279977	0.000559607
3	rs6897926	45492785	A,A	G,G	0.959245,0.874008	0.037869,0.028846	0.00999958,0.0128817	3.81689,1.59969	0.000279904	0.0005601
3	rs79526722	44687091	NA,T	NA,A	NA,0.97123	NA,-0.0270101	NA,0.0255725	NA,0.536303	0.000279769	0.00055917
3	rs150705607	45625371	NA,T	NA,C	NA,0.981151	NA,-0.0333757	NA,0.0314332	NA,0.540114	0.000279543	0.000558723
3	rs4516859	45860382	NA,C	NA,T	NA,0.983135	NA,-0.0347986	NA,0.0331973	NA,0.530871	0.000279514	0.000558669
3	rs35279969	46391226	G,NA	A,NA	0.888668,NA	0.00801756,NA	0.00628579,NA	0.694368,NA	0.000279479	0.000558652
3	rs6885309	45814855	G,G	C,C	0.969185,0.859127	0.0396794,0.029416	0.0114407,0.0122874	3.28079,1.77817	0.000279417	0.000559178
3	rs6451834	45927310	G,G	A,A	0.592445,0.537698	0.0232675,0.0307682	0.00402367,0.00857375	8.13352,3.47834	0.000279383	0.000586343
3	rs182504408	45340141	NA,A	NA,C	NA,0.987103	NA,-0.0165003	NA,0.0378862	NA,0.178366	0.000279247	0.000558095
3	rs117890954	45537367	NA,T	NA,A	NA,0.94246	NA,0.00122501	NA,0.0183564	NA,0.023745	0.000279191	0.000557949
3	rs188622562	45845695	NA,A	NA,G	NA,0.963294	NA,0.00769881	NA,0.0227328	NA,0.133794	0.000279012	0.000557613
3	rs139544110	45820569	NA,A	NA,G	NA,0.963294	NA,0.00766017	NA,0.0227328	NA,0.133038	0.000278715	0.00055702
3	rs62372125	46151290	G,G	A,A	0.970179,0.872024	0.0411075,0.0283265	0.0116239,0.012796	3.39199,1.57107	0.000278382	0.000557103
3	rs10941707	45830896	C,C	T,T	0.969185,0.868056	0.0379756,0.0322233	0.0114407,0.0126309	3.04462,1.96913	0.00027814	0.000556625
3	rs62370923	46080953	G,G	A,A	0.970179,0.87004	0.0400108,0.0300819	0.0116239,0.0127124	3.23868,1.74557	0.000278003	0.000556352
3	rs78649716	46023693	C,NA	A,NA	0.986084,NA	0.0125091,NA	0.0168779,NA	0.338564,NA	0.00027784	0.000555269
3	rs188311985	45891179	NA,T	NA,C	NA,0.964286	NA,0.00777366	NA,0.0230345	NA,0.133266	0.000277748	0.00055509
3	rs80232260	45910324	NA,T	NA,C	NA,0.949405	NA,0.000936259	NA,0.019504	NA,0.0169543	0.000277736	0.000555039
3	rs113889713	46048547	A,A	T,T	0.970179,0.868056	0.0395969,0.0304273	0.0116239,0.0126309	3.18178,1.79593	0.000277533	0.000555408
3	rs6451836	45928918	C,C	T,T	0.591451,0.52877	0.0235216,0.0303409	0.00402215,0.00856354	8.30322,3.40279	0.000277365	0.000588996
3	rs138429585	46107211	T,NA	C,NA	0.958251,NA	-0.02399,NA	0.00988495,NA	1.81737,NA	0.000277229	0.000554207
3	rs77539567	45396428	NA,T	NA,C	NA,0.933532	NA,0.0255033	NA,0.0171606	NA,0.862526	0.000276501	0.000552686
3	rs79187413	46077433	A,A	G,G	0.970179,0.871032	0.0398745,0.0303049	0.0116239,0.012754	3.21988,1.75706	0.000276363	0.000553068
3	rs7443189	45912967	A,A	G,G	0.970179,0.884921	0.0399189,0.0312755	0.0116239,0.0133953	3.22601,1.70878	0.000276072	0.000552471
3	rs146941445	46385459	T,NA	G,NA	0.888668,NA	0.00807874,NA	0.00628579,NA	0.701783,NA	0.00027607	0.000551839
3	rs75923866	45086684	NA,T	NA,C	NA,0.977182	NA,-0.0291432	NA,0.0286274	NA,0.510507	0.00027606	0.000551764
3	rs13170479	46390413	A,NA	T,NA	0.888668,NA	0.00808333,NA	0.00628579,NA	0.70234,NA	0.000275818	0.000551334
3	rs10462102	46075957	A,A	G,G	0.969185,0.87004	0.0390624,0.0301506	0.0114407,0.0127124	3.19422,1.75191	0.000275239	0.000550802
3	rs13157926	46400519	C,NA	T,NA	0.888668,NA	0.00810041,NA	0.00628579,NA	0.704417,NA	0.00027488	0.000549459
3	rs35175635	46393242	A,NA	C,NA	0.888668,NA	0.00810448,NA	0.00628579,NA	0.704912,NA	0.000274657	0.000549014
3	rs6865429	45830508	A,A	G,G	0.403579,0.472222	-0.0237238,-0.0302956	0.00402994,0.00856258	8.40503,3.39475	0.000274629	0.000589131
3	rs76613896	46300927	A,NA	G,NA	0.983101,NA	-0.0206402,NA	0.0153396,NA	0.748488,NA	0.00027461	0.000548888
3	rs117554737	45308375	NA,A	NA,C	NA,0.987103	NA,0.0384773	NA,0.0378862	NA,0.508893	0.000274549	0.000548761
3	rs71621977	46399361	G,NA	A,NA	0.888668,NA	0.00810866,NA	0.00628579,NA	0.705421,NA	0.000274428	0.000548557
3	rs146920840	45184397	NA,T	NA,C	NA,0.988095	NA,0.0386742	NA,0.0394133	NA,0.486156	0.000274279	0.000548218
3	rs62370905	46061260	T,T	C,C	0.968191,0.864087	0.0379879,0.0300485	0.0112664,0.0124737	3.12681,1.79593	0.000274242	0.00054881
3	rs36090405	46402739	A,NA	G,NA	0.888668,NA	0.00811277,NA	0.00628579,NA	0.705922,NA	0.000274204	0.000548108
3	rs71621980	46401527	A,NA	G,NA	0.888668,NA	0.00812099,NA	0.00628579,NA	0.706923,NA	0.000273756	0.000547213
3	rs190296030	45602053	NA,C	NA,T	NA,0.980159	NA,-0.00830805	NA,0.0306528	NA,0.104377	0.000273682	0.000546973
3	rs146260413	45831831	NA,G	NA,T	NA,0.963294	NA,0.00698148	NA,0.0227328	NA,0.119896	0.000273675	0.00054695
3	rs183478780	45905332	NA,G	NA,A	NA,0.97619	NA,0.00868032	NA,0.0280389	NA,0.120973	0.000273366	0.000546335
3	rs114349048	46382103	C,NA	A,NA	0.888668,NA	0.0081296,NA	0.00628579,NA	0.707973,NA	0.000273288	0.000546278
3	rs79044389	44678095	NA,A	NA,T	NA,0.978175	NA,-0.0283817	NA,0.0292559	NA,0.478878	0.000273195	0.000546035
3	rs150656922	45143511	NA,A	NA,G	NA,0.988095	NA,0.0383972	NA,0.0394133	NA,0.481555	0.000273129	0.000545921
3	rs35931781	46403303	C,NA	T,NA	0.888668,NA	0.00813311,NA	0.00628579,NA	0.7084,NA	0.000273098	0.000545898
3	rs184903754	45503909	NA,T	NA,C	NA,0.973214	NA,0.0107583	NA,0.0264757	NA,0.164634	0.000272943	0.000545492
3	rs79043976	46045467	T,T	C,C	0.970179,0.87004	0.0398921,0.0301506	0.0116239,0.0127124	3.22231,1.75191	0.000272806	0.000545948
3	rs76814380	45483549	NA,T	NA,G	NA,0.843254	NA,-0.00485063	NA,0.0117578	NA,0.16753	0.000272756	0.000545055
3	rs62367532	45350279	T,T	C,C	0.959245,0.886905	0.0354995,0.0349574	0.00999958,0.0134972	3.41445,2.01781	0.000272703	0.000545616
3	rs71621978	46399597	G,NA	A,NA	0.888668,NA	0.00814091,NA	0.00628579,NA	0.709352,NA	0.000272676	0.000545054
3	rs140485981	45272418	C,NA	T,NA	0.980119,NA	0.0353801,NA	0.0141639,NA	1.90332,NA	0.000272496	0.000544567
3	rs147310707	44668765	NA,T	NA,C	NA,0.855159	NA,0.0160462	NA,0.012146	NA,0.7294	0.00027224	0.000544154
3	rs118073991	44586908	NA,T	NA,C	NA,0.983135	NA,0.0162202	NA,0.0331973	NA,0.204034	0.000272166	0.000543959
3	rs75580595	46214843	NA,A	NA,G	NA,0.799603	NA,0.0181912	NA,0.0106787	NA,1.05318	0.000272164	0.000544038
3	rs4426926	45994343	G,G	A,A	0.61332,0.526786	0.0221368,0.0306316	0.00405994,0.00856165	7.30392,3.46025	0.000271842	0.000551019
3	rs7443384	45960893	G,G	A,A	0.612326,0.518849	0.0224072,0.0302311	0.00405803,0.00855543	7.47401,3.3872	0.000271779	0.00055308
3	rs6861183	45366926	C,C	T,T	0.960239,0.885913	0.0363784,0.0349046	0.0101186,0.0134459	3.48928,2.02533	0.000271632	0.000543488
3	rs147751758	44745143	A,NA	G,NA	0.99006,NA	-0.0363314,NA	0.01993,NA	1.16551,NA	0.000271602	0.000542871
3	rs78244060	46070390	A,A	C,C	0.970179,0.863095	0.0401067,0.0277987	0.0116239,0.0124355	3.25195,1.59534	0.000271508	0.000543352
3	rs62371981	45924507	C,C	G,G	0.970179,0.869048	0.0401106,0.0297784	0.0116239,0.0126714	3.25249,1.72651	0.000271238	0.000542808
3	rs150747211	45241102	NA,G	NA,C	NA,0.988095	NA,0.037908	NA,0.0394133	NA,0.473472	0.000271142	0.000541949
3	rs202144568	46329751	NA,A	NA,T	NA,0.951389	NA,0.00889761	NA,0.0198773	NA,0.184142	0.000271034	0.00054166
3	rs4975995	46335154	NA,C	NA,T	NA,0.186508	NA,-0.0188905	NA,0.0109743	NA,1.06961	0.000270783	0.000541278
3	rs4257782	45750394	G,G	A,A	0.577535,0.526786	0.0248455,0.0305912	0.00400272,0.00856165	9.26798,3.45241	0.000270765	0.000786438
3	rs1527831	45656923	A,A	C,C	0.581511,0.536706	0.0247854,0.0290977	0.00400792,0.00857248	9.20442,3.1624	0.000270547	0.00066662
3	rs10064160	46397102	A,A	G,G	0.445328,0.474206	-0.0125613,-0.025135	0.00397815,0.00856075	2.79837,2.47834	0.000270544	0.000541756
3	rs57281202	45504042	T,T	C,C	0.958251,0.866071	0.0347151,0.0320255	0.00988495,0.0125513	3.35174,1.96964	0.00027021	0.000540728
3	rs145107244	46013180	NA,C	NA,G	NA,0.985119	NA,0.031299	NA,0.0353055	NA,0.425576	0.000270067	0.000539804
3	rs75567374	45526464	A,NA	C,NA	0.94334,NA	-0.0206024,NA	0.00855199,NA	1.79607,NA	0.000269957	0.000539688
3	rs10069793	45803151	A,A	G,G	0.403579,0.472222	-0.0234933,-0.0307432	0.00402994,0.00856258	8.25548,3.48129	0.000269822	0.000574026
3	rs4473779	45960703	C,C	A,A	0.969185,0.868056	0.0390382,0.0296099	0.0114407,0.0126309	3.19085,1.71975	0.000269773	0.000539868
3	rs117392261	44957864	NA,A	NA,G	NA,0.960318	NA,0.0253738	NA,0.0218976	NA,0.608079	0.000269673	0.000539015
3	rs141737294	45055969	NA,C	NA,A	NA,0.987103	NA,0.0336232	NA,0.0378862	NA,0.426176	0.000269457	0.000538576
3	rs76532459	44864057	NA,A	NA,T	NA,0.825397	NA,-0.0056692	NA,0.0112602	NA,0.211385	0.000269274	0.000538124
3	rs79536381	46044385	T,NA	C,NA	0.983101,NA	0.0370866,NA	0.0153396,NA	1.80635,NA	0.000269267	0.000538281
3	rs62369087	45500764	G,G	C,C	0.959245,0.873016	0.0376777,0.0284705	0.00999958,0.0128386	3.78355,1.57538	0.000269206	0.00053869
3	rs147052664	46375786	C,NA	G,NA	0.888668,NA	0.0082063,NA	0.00628579,NA	0.717352,NA	0.000269178	0.000538062
3	rs34097293	46386268	T,NA	C,NA	0.888668,NA	0.00820898,NA	0.00628579,NA	0.71768,NA	0.000269036	0.000537779
3	rs143994741	45140582	NA,C	NA,T	NA,0.968254	NA,0.0287389	NA,0.0243817	NA,0.622484	0.000268452	0.000536572
3	rs79086423	45054769	G,NA	A,NA	0.920477,NA	-0.0215218,NA	0.0073078,NA	2.49091,NA	0.000268065	0.000535889
3	rs116415445	46382276	T,NA	C,NA	0.888668,NA	0.00822744,NA	0.00628579,NA	0.719946,NA	0.000268063	0.000535833
3	rs8188180	45992174	T,T	C,C	0.599404,0.520833	0.0236513,0.0303361	0.00403484,0.00855678	8.33914,3.40649	0.00026786	0.000571096
3	rs79369906	46112936	A,NA	G,NA	0.959245,NA	-0.0236093,NA	0.00999958,NA	1.73935,NA	0.000267714	0.000535183
3	rs140905717	46375710	A,NA	G,NA	0.888668,NA	0.00823683,NA	0.00628579,NA	0.721099,NA	0.00026757	0.000534849
3	rs13184551	46384490	A,NA	C,NA	0.888668,NA	0.00825173,NA	0.00628579,NA	0.722932,NA	0.000266791	0.000533291
3	rs138576387	46008859	NA,T	NA,C	NA,0.953373	NA,-0.00203889	NA,0.0202746	NA,0.0362608	0.000266641	0.000532873
3	rs76378923	44644943	NA,A	NA,G	NA,0.951389	NA,-0.0279171	NA,0.0198773	NA,0.795398	0.000266577	0.000532812
3	rs117370848	44518714	NA,G	NA,A	NA,0.978175	NA,0.0262216	NA,0.0292559	NA,0.43168	0.000266403	0.000532463
3	rs7443410	45960933	T,T	C,C	0.595427,0.52877	0.023652,0.0303409	0.00402835,0.00856354	8.36439,3.40279	0.000266395	0.000569688
3	rs182592502	45906526	NA,T	NA,A	NA,0.97619	NA,0.00738673	NA,0.0280389	NA,0.101161	0.000266224	0.000532066
3	rs74533663	44850712	NA,G	NA,T	NA,0.985119	NA,-0.0118396	NA,0.0353055	NA,0.132319	0.000265919	0.000531472
3	rs78790281	45169485	C,NA	T,NA	0.909543,NA	-0.020358,NA	0.00689297,NA	2.50272,NA	0.000265821	0.000531402
3	rs139231052	46044343	NA,A	NA,G	NA,0.994048	NA,-0.0239587	NA,0.0555718	NA,0.176283	0.00026567	0.000530973
3	rs77357606	44585194	NA,G	NA,T	NA,0.963294	NA,0.0076548	NA,0.0227328	NA,0.132933	0.000265605	0.000530832
3	rs6895453	45850236	C,C	T,T	0.699801,0.527778	0.0203758,0.0298924	0.00431368,0.00856258	5.63494,3.31774	0.000265481	0.00053189
3	rs75880196	46264013	A,NA	G,NA	0.919483,NA	-0.0155329,NA	0.00726648,NA	1.48747,NA	0.000265064	0.000529902
3	rs151163004	44574828	NA,G	NA,T	NA,0.985119	NA,0.0265917	NA,0.0353055	NA,0.345499	0.000264972	0.000529615
3	rs141345249	45116957	NA,C	NA,A	NA,0.988095	NA,0.0362451	NA,0.0394133	NA,0.446392	0.000264781	0.000529235
3	rs189602553	46141348	NA,G	NA,A	NA,0.986111	NA,0.0296258	NA,0.0365264	NA,0.379531	0.000264771	0.000529219
3	rs10085117	46375221	T,NA	C,NA	0.942346,NA	0.0208534,NA	0.00848241,NA	1.85528,NA	0.000264613	0.000529058
3	rs7716296	45895885	A,A	G,G	0.597416,0.527778	0.0236517,0.0302685	0.00403156,0.00856258	8.3519,3.38953	0.000264122	0.000563655
3	rs7443976	45936425	T,T	A,A	0.589463,0.537698	0.0232829,0.0299823	0.00401916,0.00857375	8.16018,3.3274	0.000263922	0.000550548
3	rs71618219	45950700	C,C	T,T	0.595427,0.536706	0.0235194,0.0302736	0.00402835,0.00857248	8.27834,3.3838	0.000263722	0.000556926
3	rs146775619	46158411	NA,C	NA,T	NA,0.985119	NA,0.029729	NA,0.0353055	NA,0.398201	0.000263482	0.000526641
3	rs7442769	45917703	T,T	C,C	0.970179,0.884921	0.0397325,0.031047	0.0116239,0.0133953	3.20036,1.68903	0.000263351	0.000527011
3	rs76166555	46283185	NA,C	NA,A	NA,0.90873	NA,-0.00916507	NA,0.014843	NA,0.270085	0.000263307	0.000526308
3	rs10071996	46399149	G,G	A,A	0.445328,0.474206	-0.0125222,-0.0250445	0.00397815,0.00856075	2.78373,2.46357	0.000263233	0.00052711
3	rs10056175	45934605	G,G	A,A	0.589463,0.52877	0.0232829,0.0302151	0.00401916,0.00856354	8.16018,3.37865	0.000263093	0.000551512
3	rs117653892	46298426	NA,G	NA,T	NA,0.914682	NA,-0.0189046	NA,0.015302	NA,0.664199	0.000262827	0.000525357
3	rs192960801	45747782	NA,C	NA,T	NA,0.989087	NA,0.0352768	NA,0.0411453	NA,0.407557	0.00026263	0.000524938
3	rs62372975	45961578	T,T	G,G	0.970179,0.87004	0.0400947,0.0294328	0.0116239,0.0127124	3.25028,1.68618	0.000262393	0.000525106
3	rs190196937	44791608	NA,T	NA,A	NA,0.97123	NA,-0.0238924	NA,0.0255725	NA,0.455747	0.000262314	0.000524287
3	rs144620215	46128790	NA,G	NA,A	NA,0.918651	NA,-0.00357771	NA,0.0156369	NA,0.0867027	0.000262129	0.00052385
3	rs62367556	45393260	T,T	C,C	0.960239,0.885913	0.0372534,0.0330744	0.0101186,0.0134459	3.63507,1.85696	0.00026211	0.000524438
3	rs117399422	45145029	NA,A	NA,G	NA,0.925595	NA,-0.022736	NA,0.0162889	NA,0.788409	0.000262	0.000523688
3	rs4502836	45956719	C,C	T,T	0.595427,0.517857	0.0235651,0.0302112	0.00402835,0.00855481	8.30796,3.3838	0.000261962	0.000555587
3	rs144188601	46135530	NA,C	NA,G	NA,0.988095	NA,0.0333331	NA,0.0394133	NA,0.400442	0.000261861	0.000523401
3	rs143491193	45876544	C,NA	G,NA	0.980119,NA	0.0320274,NA	0.0141639,NA	1.62438,NA	0.000261719	0.000523015
3	rs71621972	46385143	A,NA	C,NA	0.887674,NA	0.00807735,NA	0.00626142,NA	0.705437,NA	0.000261594	0.000522907
3	rs147340550	46137226	NA,T	NA,G	NA,0.988095	NA,0.0331792	NA,0.0394133	NA,0.398066	0.000261329	0.000522336
3	rs137869077	45838831	NA,T	NA,C	NA,0.872024	NA,0.0196737	NA,0.012796	NA,0.905965	0.000261326	0.000522345
3	rs62371968	45900948	G,G	A,A	0.969185,0.868056	0.0386697,0.0306965	0.0114407,0.0126309	3.13974,1.82138	0.000260757	0.000521832
3	rs138279086	45446365	NA,T	NA,C	NA,0.990079	NA,0.0195206	NA,0.0431319	NA,0.186517	0.000260629	0.000520903
3	rs6882139	45897251	G,G	A,A	0.597416,0.527778	0.0236517,0.030168	0.00403156,0.00856258	8.3519,3.37027	0.000260444	0.000555471
3	rs117289378	45573997	NA,G	NA,A	NA,0.874008	NA,0.0202286	NA,0.0128817	NA,0.934282	0.000260255	0.000520208
3	rs7293482	46004086	G,G	A,A	0.597416,0.516865	0.0235088,0.0301822	0.00403156,0.00855422	8.25941,3.37865	0.000260251	0.000549181
3	rs75119064	44917239	NA,G	NA,A	NA,0.984127	NA,-0.00599229	NA,0.0342017	NA,0.0650376	0.000260239	0.000520117
3	rs9885503	44851552	NA,C	NA,T	NA,0.034722	NA,-0.00524607	NA,0.0233493	NA,0.0850065	0.000260163	0.000519952
3	rs16902160	45528912	NA,A	NA,T	NA,0.882937	NA,0.0201735	NA,0.0132962	NA,0.888711	0.000259797	0.000519288
3	rs145090613	45987093	NA,C	NA,T	NA,0.973214	NA,-0.032311	NA,0.0264757	NA,0.653036	0.000259503	0.000518669
3	rs117543014	45340319	NA,A	NA,G	NA,0.986111	NA,0.0104346	NA,0.0365264	NA,0.110626	0.000259447	0.00051853
3	rs181316594	45961774	NA,G	NA,A	NA,0.984127	NA,0.0342626	NA,0.0342017	NA,0.499695	0.000259234	0.000518139
3	rs147186236	45241905	NA,G	NA,T	NA,0.936508	NA,-0.0213408	NA,0.0175302	NA,0.650795	0.0002589	0.000517488
3	rs10941826	46396971	G,G	A,A	0.445328,0.483135	-0.0125613,-0.0249349	0.00397815,0.00855422	2.79837,2.44883	0.000257956	0.000516538
3	rs147899444	46286682	T,NA	C,NA	0.984095,NA	-0.0211096,NA	0.0158037,NA	0.7408,NA	0.000257694	0.00051509
3	rs117095150	45484628	NA,T	NA,C	NA,0.881944	NA,0.0200534	NA,0.0132476	NA,0.885743	0.000257243	0.000514182
3	rs80214949	46014237	NA,T	NA,A	NA,0.876984	NA,0.0198979	NA,0.0130145	NA,0.898641	0.000256799	0.000513295
3	rs12522771	45576786	T,T	C,C	0.988072,0.889881	0.0317054,0.0409675	0.0182119,0.0136555	1.08779,2.56878	0.000256715	0.000513477
3	rs117731490	45200838	NA,T	NA,A	NA,0.97619	NA,-0.00186892	NA,0.0280389	NA,0.0237158	0.000256673	0.000513004
3	rs114827084	46294163	A,NA	C,NA	0.980119,NA	-0.00349013,NA	0.0141639,NA	0.0940071,NA	0.000256365	0.000512399
3	rs141087627	45861286	NA,A	NA,G	NA,0.985119	NA,0.0296709	NA,0.0353055	NA,0.3972	0.000256299	0.000512287
3	rs191647443	44649957	A,NA	G,NA	0.992048,NA	0.0396098,NA	0.0222601,NA	1.12394,NA	0.00025602	0.000511745
3	rs117155192	44856554	NA,A	NA,G	NA,0.980159	NA,-0.0354974	NA,0.0306528	NA,0.607578	0.000256008	0.000511685
3	rs76866088	45463702	NA,C	NA,T	NA,0.90873	NA,0.0189069	NA,0.014843	NA,0.693067	0.000255383	0.000510467
3	rs146995798	46203756	NA,A	NA,G	NA,0.889881	NA,-0.017097	NA,0.0136555	NA,0.676626	0.000255275	0.000510268
3	rs71620200	46374802	T,NA	A,NA	0.888668,NA	0.00848164,NA	0.00628579,NA	0.751465,NA	0.000255233	0.000510188
3	rs71621960	46374820	G,NA	A,NA	0.888668,NA	0.00848164,NA	0.00628579,NA	0.751465,NA	0.000255233	0.000510188
3	rs117795863	44837954	NA,T	NA,C	NA,0.964286	NA,-0.0189759	NA,0.0230345	NA,0.387162	0.000255168	0.000510017
3	rs74774767	45990597	NA,G	NA,A	NA,0.87004	NA,-0.0175187	NA,0.0127124	NA,0.774226	0.000255071	0.000509865
3	rs541763388	45548754	NA,T	NA,C	NA,0.988095	NA,0.0310774	NA,0.0394133	NA,0.366123	0.000254524	0.000508735
3	rs531499624	45548751	NA,A	NA,T	NA,0.988095	NA,0.0310774	NA,0.0394133	NA,0.366123	0.000254524	0.000508735
3	rs561530775	45548760	NA,G	NA,A	NA,0.988095	NA,0.0310774	NA,0.0394133	NA,0.366123	0.000254524	0.000508735
3	rs6895871	44896044	NA,G	NA,C	NA,0.042659	NA,-0.0027523	NA,0.0211526	NA,0.0474621	0.000253971	0.000507578
3	rs111278737	45750595	T,T	A,A	0.957256,0.867063	0.0332536,0.0330358	0.00977441,0.0125908	3.17478,2.0607	0.000253916	0.000508106
3	rs35287698	44990574	T,NA	C,NA	0.980119,NA	0.0383372,NA	0.0141639,NA	2.16774,NA	0.000253643	0.000507048
3	rs145932395	46081864	A,NA	G,NA	0.959245,NA	-0.0231607,NA	0.00999958,NA	1.6872,NA	0.000253573	0.000506914
3	rs117396593	45274484	NA,A	NA,G	NA,0.922619	NA,-0.0213209	NA,0.0159983	NA,0.738424	0.000253326	0.000506351
3	rs113352141	46038432	A,NA	G,NA	0.981113,NA	-0.0269778,NA	0.0145245,NA	1.19891,NA	0.000253323	0.000506278
3	rs150945071	45712047	NA,G	NA,A	NA,0.979167	NA,0.00424418	NA,0.0299292	NA,0.0519626	0.000253109	0.000505861
3	rs10043876	46400054	G,G	A,A	0.445328,0.474206	-0.0124461,-0.025002	0.00397815,0.00856075	2.75539,2.45664	0.000253028	0.00050667
3	rs80209325	46204687	NA,C	NA,T	NA,0.950397	NA,0.00526482	NA,0.0196877	NA,0.102841	0.00025296	0.000505549
3	rs79498246	45491572	NA,T	NA,C	NA,0.97619	NA,-0.00344212	NA,0.0280389	NA,0.0446513	0.000252864	0.000505376
3	rs76500374	45112213	NA,A	NA,C	NA,0.875	NA,0.0217685	NA,0.0129254	NA,1.03551	0.000252715	0.000505127
3	rs201152532	45995412	NA,C	NA,T	NA,0.991071	NA,-0.00542373	NA,0.0454422	NA,0.043354	0.000252676	0.000504993
3	rs78046426	45451232	T,NA	A,NA	0.964215,NA	0.0314351,NA	0.0106439,NA	2.50259,NA	0.000252535	0.000504874
3	rs78492584	44661718	NA,A	NA,T	NA,0.945437	NA,0.021076	NA,0.0188207	NA,0.580397	0.000252493	0.000504665
3	rs117819982	45416615	NA,A	NA,G	NA,0.876984	NA,0.0194223	NA,0.0130145	NA,0.867728	0.000252228	0.000504157
3	rs150122291	44558020	NA,G	NA,C	NA,0.962302	NA,-0.0176162	NA,0.0224433	NA,0.364013	0.000252026	0.000503737
3	rs142370604	45238398	NA,T	NA,C	NA,0.927579	NA,-0.0218175	NA,0.0164929	NA,0.730752	0.000251986	0.000503671
3	rs58940531	44846602	NA,G	NA,A	NA,0.978175	NA,-0.0244266	NA,0.0292559	NA,0.39388	0.000251934	0.000503552
3	rs143512690	45051583	NA,T	NA,C	NA,0.980159	NA,0.00118667	NA,0.0306528	NA,0.0136229	0.000251436	0.000502511
3	rs138024273	46050364	NA,G	NA,A	NA,0.988095	NA,0.0299879	NA,0.0394133	NA,0.349943	0.000251331	0.000502351
3	rs117644996	45038062	NA,A	NA,G	NA,0.988095	NA,0.0352935	NA,0.0394133	NA,0.431172	0.000251145	0.000501974
3	rs80225299	46165987	NA,G	NA,C	NA,0.918651	NA,-0.0166375	NA,0.0156369	NA,0.541612	0.000251097	0.000501902
3	rs6451835	45928837	G,G	A,A	0.591451,0.52877	0.0232587,0.0303409	0.00402215,0.00856354	8.13352,3.40279	0.000250928	0.000526373
3	rs180759899	44657243	NA,A	NA,T	NA,0.965278	NA,-0.018526	NA,0.0233493	NA,0.369035	0.000250829	0.000501345
3	rs142680180	45461261	A,NA	C,NA	0.960239,NA	0.0205267,NA	0.0101186,NA	1.37163,NA	0.000250536	0.00050085
3	rs117992198	44693881	NA,C	NA,T	NA,0.964286	NA,-0.0180205	NA,0.0230345	NA,0.362486	0.000250394	0.000500475
3	rs150293029	46085114	NA,A	NA,C	NA,0.980159	NA,-0.0336099	NA,0.0306528	NA,0.564041	0.000250262	0.0005002
3	rs13188585	46110711	C,C	T,T	0.689861,0.531746	0.0194734,0.0260899	0.00427445,0.00856664	5.28235,2.634	0.000250164	0.000501169
3	rs142739685	46349757	A,NA	T,NA	0.884692,NA	0.00641493,NA	0.00619033,NA	0.522777,NA	0.000249704	0.000499149
3	rs80230980	44754174	NA,T	NA,C	NA,0.980159	NA,-0.0264528	NA,0.0306528	NA,0.411004	0.000249542	0.000498774
3	rs34288063	45025097	T,NA	C,NA	0.980119,NA	0.0381308,NA	0.0141639,NA	2.14873,NA	0.000249316	0.0004984
3	rs181330521	44809157	NA,A	NA,G	NA,0.983135	NA,0.0268507	NA,0.0331973	NA,0.378183	0.000249308	0.000498297
3	rs4395641	44905343	NA,C	NA,A	NA,0.043651	NA,-0.00185491	NA,0.0209217	NA,0.0318194	0.00024887	0.000497387
3	rs75295438	45484550	NA,A	NA,G	NA,0.983135	NA,0.0314452	NA,0.0331973	NA,0.464041	0.000248599	0.000496884
3	rs74478101	44902503	NA,C	NA,T	NA,0.96627	NA,0.0257211	NA,0.023678	NA,0.556968	0.000248592	0.000496874
3	rs62388184	46353241	G,G	C,C	0.970179,0.865079	0.0395191,0.0291493	0.0116239,0.0125123	3.17113,1.70281	0.000248493	0.000497284
3	rs4975954	46400296	C,C	T,T	0.446322,0.483135	-0.0124046,-0.0249401	0.00397729,0.00855422	2.74099,2.44967	0.000248427	0.000497449
3	rs138368082	45578037	NA,C	NA,T	NA,0.991071	NA,0.0157426	NA,0.0454422	NA,0.137262	0.000248351	0.00049637
3	rs11953028	46213475	T,T	A,A	0.66501,0.530754	0.0181948,0.0243287	0.00418899,0.00856557	4.85311,2.34609	0.00024828	0.000497382
3	rs117375621	44727933	NA,A	NA,T	NA,0.964286	NA,-0.0174589	NA,0.0230345	NA,0.348253	0.000247817	0.000495323
3	rs116891726	46161427	NA,G	NA,A	NA,0.875992	NA,-0.0158687	NA,0.0129696	NA,0.655353	0.000247777	0.000495276
3	rs12515470	45367109	T,T	C,C	0.960239,0.885913	0.0360197,0.0345187	0.0101186,0.0134459	3.43041,1.98922	0.000247693	0.000495585
3	rs12517615	45366788	C,C	T,T	0.960239,0.885913	0.0360197,0.0345187	0.0101186,0.0134459	3.43041,1.98922	0.000247693	0.000495585
3	rs80312206	44821807	A,NA	T,NA	0.992048,NA	-0.0362354,NA	0.0222601,NA	0.984795,NA	0.000247677	0.000495084
3	rs77151373	44890888	NA,C	NA,T	NA,0.979167	NA,-0.00444857	NA,0.0299292	NA,0.0546098	0.000246912	0.000493496
3	rs12188518	46087066	G,G	A,A	0.310139,0.481151	-0.0191288,-0.0275124	0.00427445,0.00855543	5.11714,2.88575	0.000246859	0.00049455
3	rs139616689	46121875	NA,C	NA,T	NA,0.922619	NA,0.0197773	NA,0.0159983	NA,0.664781	0.000246779	0.000493257
3	rs76063574	45355331	NA,C	NA,T	NA,0.985119	NA,0.0318751	NA,0.0353055	NA,0.435792	0.000246714	0.000493112
3	rs150706907	45532067	NA,A	NA,G	NA,0.986111	NA,0.0096077	NA,0.0365264	NA,0.100988	0.000246579	0.000492819
3	rs28885449	45994205	A,A	G,G	0.59841,0.529762	0.0233832,0.0301457	0.00403319,0.00856454	8.17245,3.3647	0.00024655	0.000516174
3	rs4489075	46019005	T,T	G,G	0.59841,0.514881	0.0235184,0.0297663	0.00403319,0.00855314	8.25941,3.30006	0.000246091	0.000517414
3	rs146933708	45790580	NA,A	NA,C	NA,0.791667	NA,0.0171753	NA,0.0105257	NA,0.988291	0.000245726	0.000491175
3	rs137950146	45790588	NA,A	NA,G	NA,0.791667	NA,0.0171753	NA,0.0105257	NA,0.988291	0.000245726	0.000491175
3	rs148731796	45957754	T,NA	G,NA	0.967197,NA	0.0271585,NA	0.0111,NA	1.84113,NA	0.000245692	0.000491202
3	rs140644452	45242009	NA,C	NA,G	NA,0.982143	NA,0.024851	NA,0.0322783	NA,0.355208	0.000245448	0.000490581
3	rs139872748	45627499	NA,A	NA,C	NA,0.991071	NA,0.0115979	NA,0.0454422	NA,0.0976975	0.00024531	0.000490292
3	rs191828667	45483057	NA,A	NA,C	NA,0.977182	NA,0.00923322	NA,0.0286274	NA,0.12665	0.000245272	0.00049021
3	rs144806612	45359844	NA,G	NA,C	NA,0.982143	NA,-0.00269579	NA,0.0322783	NA,0.0299134	0.000245034	0.000489735
3	rs117362615	45934798	NA,T	NA,C	NA,0.956349	NA,-0.0130535	NA,0.0209218	NA,0.273533	0.000244955	0.000489611
3	rs143594789	45980280	NA,G	NA,A	NA,0.983135	NA,-0.00274133	NA,0.0331973	NA,0.0295658	0.000244883	0.000489428
3	rs150075388	45675798	NA,G	NA,T	NA,0.980159	NA,0.0243056	NA,0.0306528	NA,0.368742	0.000244865	0.000489418
3	rs375736520	46392578	NA,A	NA,T	NA,0.916667	NA,-0.0154668	NA,0.0154664	NA,0.498534	0.000244845	0.000489401
3	rs145878232	45985094	NA,G	NA,C	NA,0.983135	NA,-0.00272488	NA,0.0331973	NA,0.0293826	0.000244836	0.000489335
3	rs146426223	44527623	NA,C	NA,A	NA,0.96131	NA,-0.0163563	NA,0.0221651	NA,0.336717	0.000244829	0.00048935
3	rs12516996	45362180	T,T	A,A	0.960239,0.885913	0.0358676,0.0346298	0.0101186,0.0134459	3.4056,1.99958	0.000244789	0.000489773
3	rs118001832	45793599	NA,T	NA,C	NA,0.876984	NA,-0.0160077	NA,0.0130145	NA,0.660149	0.000244561	0.000488846
3	rs35163964	45904962	C,C	T,T	0.597416,0.52877	0.0235195,0.0300233	0.00403156,0.00856354	8.26627,3.34199	0.000244441	0.000516813
3	rs10043248	46026032	C,C	T,T	0.555666,0.516865	0.02209,0.0296539	0.00397904,0.00855422	7.54809,3.27809	0.000244189	0.000494467
3	rs75846016	45385306	T,T	G,G	0.960239,0.886905	0.0361433,0.0343175	0.0101186,0.0134972	3.45064,1.95844	0.000244042	0.00048828
3	rs139395014	44754691	NA,A	NA,G	NA,0.964286	NA,-0.0165414	NA,0.0230345	NA,0.325427	0.000243955	0.000487604
3	rs117838529	46336238	NA,A	NA,C	NA,0.871032	NA,-0.015607	NA,0.012754	NA,0.655478	0.000243861	0.000487446
3	rs7444405	45915475	A,A	T,T	0.592445,0.52877	0.023346,0.029971	0.00402367,0.00856354	8.18399,3.33204	0.000243839	0.000512001
3	rs11959541	46213462	T,T	C,C	0.66501,0.530754	0.0181538,0.0243287	0.00418899,0.00856557	4.8338,2.34609	0.000243793	0.000488389
3	rs11953025	46213456	T,T	A,A	0.66501,0.530754	0.0181538,0.0243287	0.00418899,0.00856557	4.8338,2.34609	0.000243793	0.000488389
3	rs11949119	46246155	T,T	C,C	0.970179,0.871032	0.0393214,0.0293398	0.0116239,0.012754	3.14418,1.66912	0.000243663	0.000487615
3	rs76290736	45421618	NA,G	NA,A	NA,0.985119	NA,0.0235154	NA,0.0353055	NA,0.296385	0.000243641	0.000486979
3	rs140666979	45216377	NA,G	NA,A	NA,0.988095	NA,0.0323169	NA,0.0394133	NA,0.384844	0.000243546	0.000486784
3	rs142730899	46121403	NA,G	NA,A	NA,0.874008	NA,0.0188192	NA,0.0128817	NA,0.841527	0.0002435	0.000486709
3	rs13362078	46013453	C,C	G,G	0.597416,0.517857	0.0235537,0.0296002	0.00403156,0.00855481	8.2884,3.26757	0.000243378	0.000511945
3	rs116896607	46217503	NA,C	NA,T	NA,0.873016	NA,-0.0155145	NA,0.0128386	NA,0.644199	0.000243329	0.000486382
3	rs146650857	45478752	A,NA	C,NA	0.978131,NA	0.0300909,NA	0.0135185,NA	1.58468,NA	0.000243152	0.000485932
3	rs9686580	46114611	C,C	T,T	0.310139,0.468254	-0.0194302,-0.0259913	0.00427445,0.00856664	5.26151,2.6174	0.000243082	0.000486975
3	rs62367555	45365071	G,G	A,A	0.960239,0.885913	0.0358188,0.0346298	0.0101186,0.0134459	3.39764,1.99958	0.000243026	0.000486244
3	rs75223439	45940729	NA,T	NA,A	NA,0.956349	NA,-0.0125686	NA,0.0209218	NA,0.261209	0.000242836	0.000485375
3	rs80184858	45000917	NA,A	NA,G	NA,0.849206	NA,0.0155697	NA,0.0119455	NA,0.715703	0.000242582	0.000484869
3	rs138568089	45318211	NA,T	NA,C	NA,0.925595	NA,-0.00984363	NA,0.0162889	NA,0.263098	0.000242447	0.000484591
3	rs4629609	45747938	C,C	A,A	0.577535,0.520833	0.0247532,0.0303238	0.00400272,0.00855678	9.20442,3.40412	0.000242143	0.000685333
3	rs75207879	45590669	NA,C	NA,T	NA,0.923611	NA,-0.0161591	NA,0.0160932	NA,0.501229	0.000241971	0.000483654
3	rs8185248	46398959	G,G	A,A	0.445328,0.474206	-0.0123679,-0.024912	0.00397815,0.00856075	2.72642,2.44201	0.000241943	0.000484466
3	rs144504715	45802305	NA,A	NA,C	NA,0.979167	NA,-0.0298936	NA,0.0299292	NA,0.497727	0.000241732	0.000483152
3	rs78052972	45334054	NA,A	NA,G	NA,0.980159	NA,-0.000695958	NA,0.0306528	NA,0.00793896	0.000241555	0.000482786
3	rs16902197	45644658	NA,C	NA,T	NA,0.923611	NA,0.00422903	NA,0.0160932	NA,0.100881	0.000241504	0.000482658
3	rs34186466	46115901	C,C	G,G	0.688867,0.531746	0.0193705,0.0257511	0.0042707,0.00856664	5.24095,2.57719	0.000241365	0.00048353
3	rs140788239	46221285	NA,C	NA,G	NA,0.873016	NA,-0.015273	NA,0.0128386	NA,0.630418	0.000241297	0.000482318
3	rs7709262	45342044	G,G	A,A	0.806163,0.537698	0.0302413,0.0330009	0.00500161,0.00857375	8.82915,3.92603	0.000240916	0.000914581
3	rs35730142	45927555	G,G	A,A	0.592445,0.52877	0.0232214,0.0301951	0.00402367,0.00856354	8.10394,3.37482	0.000240833	0.000504005
3	rs58853822	44878036	NA,T	NA,A	NA,0.980159	NA,-0.0233829	NA,0.0306528	NA,0.35109	0.000240595	0.000480888
3	rs34040576	46005698	G,G	T,T	0.597416,0.525794	0.0232577,0.0299883	0.00403156,0.00856075	8.09809,3.33719	0.000240432	0.000499929
3	rs61182003	45982656	G,NA	A,NA	0.989066,NA	0.047356,NA	0.0190121,NA	1.89469,NA	0.000240388	0.000480541
3	rs189067717	44594078	NA,G	NA,C	NA,0.988095	NA,0.00669975	NA,0.0394133	NA,0.0629737	0.000240211	0.000480093
3	rs149362951	44938392	NA,A	NA,T	NA,0.827381	NA,-0.00847526	NA,0.0113111	NA,0.343245	0.000240126	0.000479905
3	rs181383140	46230647	NA,A	NA,C	NA,0.991071	NA,-0.00233568	NA,0.0454422	NA,0.0181779	0.000240112	0.000479893
3	rs77167824	46109850	T,T	C,C	0.689861,0.531746	0.0193875,0.0260385	0.00427445,0.00856664	5.24095,2.62535	0.000240058	0.000480916
3	rs115821288	46120443	C,NA	T,NA	0.961233,NA	-0.0231993,NA	0.0102422,NA	1.62878,NA	0.000239954	0.000479687
3	rs143285294	46167503	NA,G	NA,T	NA,0.946429	NA,0.00219248	NA,0.0189842	NA,0.041887	0.000239901	0.000479463
3	rs117715261	45846206	NA,A	NA,C	NA,0.90873	NA,-0.0140198	NA,0.014843	NA,0.462315	0.000239862	0.000479439
3	rs4357046	46106331	C,C	T,T	0.689861,0.530754	0.0192566,0.0265677	0.00427445,0.00856557	5.1781,2.71574	0.000239696	0.000480192
3	rs189703916	45523285	NA,C	NA,T	NA,0.981151	NA,0.0220573	NA,0.0314332	NA,0.316183	0.000239693	0.000479081
3	rs149952297	45152662	NA,A	NA,G	NA,0.983135	NA,0.0250167	NA,0.0331973	NA,0.345724	0.000239643	0.000478977
3	rs7714713	46114117	G,G	A,A	0.310139,0.47123	-0.0193848,-0.0259357	0.00427445,0.00856354	5.23963,2.60965	0.000239371	0.000479536
3	rs78067946	45800138	NA,A	NA,G	NA,0.925595	NA,0.00298895	NA,0.0162889	NA,0.0683343	0.000239159	0.000477977
3	rs7702731	44914285	G,G	A,A	0.311133,0.491071	-0.0264503,0.00201701	0.0042707,0.00855071	9.23011,0.0896319	0.000239098	0.000498144
3	rs77951506	44542783	NA,C	NA,T	NA,0.982143	NA,-0.0213314	NA,0.0322783	NA,0.293536	0.000239096	0.000477889
3	rs147028068	45980900	NA,A	NA,C	NA,0.988095	NA,0.0226197	NA,0.0394133	NA,0.247162	0.000238791	0.000477283
3	rs117486629	45161910	NA,A	NA,G	NA,0.988095	NA,0.0300615	NA,0.0394133	NA,0.351028	0.000238791	0.000477279
3	rs11958516	46202997	G,G	T,T	0.66501,0.530754	0.0180219,0.0247117	0.00418899,0.00856557	4.77186,2.40738	0.000238528	0.000477839
3	rs149456059	45921718	NA,A	NA,G	NA,0.956349	NA,-0.0114434	NA,0.0209218	NA,0.233285	0.000238452	0.00047661
3	rs116873697	45790075	NA,A	NA,T	NA,0.978175	NA,-0.00248438	NA,0.0292559	NA,0.0304322	0.000238445	0.000476567
3	rs142328069	45740382	NA,A	NA,C	NA,0.980159	NA,-0.0296054	NA,0.0306528	NA,0.476087	0.000238322	0.000476336
3	rs147534413	45976263	C,NA	A,NA	0.976143,NA	0.00784996,NA	0.0129561,NA	0.26393,NA	0.000238299	0.000476206
3	rs74803377	45032718	NA,A	NA,G	NA,0.872024	NA,0.0189961	NA,0.012796	NA,0.861166	0.000237932	0.000475572
3	rs10062508	45961866	A,A	T,T	0.596421,0.537698	0.0234875,0.0297884	0.00402994,0.00857375	8.25174,3.29069	0.000237822	0.000499773
3	rs147863075	45484607	NA,A	NA,C	NA,0.992063	NA,-0.0243954	NA,0.0481747	NA,0.212838	0.000237784	0.00047526
3	rs35173943	45904548	G,NA	A,NA	0.982107,NA	-0.0289247,NA	0.014915,NA	1.28013,NA	0.000237642	0.000474943
3	rs117314001	45751455	NA,T	NA,C	NA,0.982143	NA,-0.00421702	NA,0.0322783	NA,0.0476651	0.000237551	0.000474784
3	rs7293346	46204088	G,G	T,T	0.66501,0.530754	0.0180219,0.0246652	0.00418899,0.00856557	4.77186,2.39988	0.000237503	0.000475785
3	rs8188239	46204427	A,A	G,G	0.66501,0.530754	0.0180219,0.0246652	0.00418899,0.00856557	4.77186,2.39988	0.000237503	0.000475785
3	rs117500988	46179180	NA,T	NA,G	NA,0.975198	NA,-0.00495858	NA,0.0274863	NA,0.0671017	0.000237463	0.000474611
3	rs141021418	46106071	NA,T	NA,A	NA,0.981151	NA,0.0222669	NA,0.0314332	NA,0.319933	0.000237361	0.000474419
3	rs7725537	45927293	G,G	A,A	0.592445,0.52877	0.0231798,0.0301951	0.00402367,0.00856354	8.07737,3.37482	0.000237177	0.000495554
3	rs13189439	46232484	G,G	A,A	0.672962,0.427579	0.0186934,0.0204908	0.00421449,0.00864047	5.0369,1.75162	0.000236889	0.000474477
3	rs145293565	44809408	NA,A	NA,T	NA,0.988095	NA,-0.0195955	NA,0.0394133	NA,0.208265	0.000236712	0.000473122
3	rs62388185	46353260	G,G	A,A	0.970179,0.865079	0.0397226,0.0283049	0.0116239,0.0125123	3.19901,1.6255	0.000236361	0.000472998
3	rs4274988	45926441	G,G	A,A	0.591451,0.52877	0.0232126,0.0301951	0.00402215,0.00856354	8.10394,3.37482	0.000236324	0.000495063
3	rs6451843	45946785	C,C	T,T	0.584493,0.521825	0.0235911,0.0311996	0.004012,0.00855751	8.38728,3.57433	0.000236294	0.000529174
3	rs141902044	45485335	T,NA	C,NA	0.978131,NA	0.0297406,NA	0.0135185,NA	1.55584,NA	0.000236076	0.000471793
3	rs117965403	46308833	NA,G	NA,A	NA,0.968254	NA,-0.0145344	NA,0.0243817	NA,0.258774	0.000235974	0.000471649
3	rs79756396	44603422	NA,A	NA,T	NA,0.800595	NA,-0.00468023	NA,0.0106986	NA,0.179288	0.00023596	0.000471589
3	rs143860384	45679825	NA,C	NA,A	NA,0.980159	NA,0.020871	NA,0.0306528	NA,0.304566	0.000235916	0.000471531
3	rs140404271	45042938	NA,T	NA,C	NA,0.973214	NA,-0.00218538	NA,0.0264757	NA,0.0295531	0.00023591	0.000471499
3	rs7714540	46113931	A,A	C,C	0.310139,0.468254	-0.0193435,-0.026042	0.00427445,0.00856664	5.21978,2.62593	0.000235837	0.000472456
3	rs4975910	46294799	NA,T	NA,G	NA,0.146825	NA,-0.0165199	NA,0.0120777	NA,0.766056	0.000235809	0.000471334
3	rs4569881	46011769	C,C	T,T	0.596421,0.516865	0.0235846,0.0291434	0.00402994,0.00855422	8.31454,3.1824	0.000235808	0.000494857
3	rs185728853	46349795	NA,A	NA,G	NA,0.990079	NA,0.00632977	NA,0.0431319	NA,0.0538788	0.000235679	0.000471047
3	rs80200339	45064390	NA,G	NA,T	NA,0.869048	NA,0.0182195	NA,0.0126714	NA,0.822523	0.00023551	0.000470728
3	rs139211895	45152206	NA,T	NA,C	NA,0.936508	NA,-0.0166601	NA,0.0175302	NA,0.466067	0.000235502	0.000470711
3	rs146472958	46106068	NA,T	NA,C	NA,0.962302	NA,0.000357645	NA,0.0224433	NA,0.0055571	0.000235382	0.000470444
3	rs140052418	46181189	NA,C	NA,T	NA,0.920635	NA,-0.0147351	NA,0.0158141	NA,0.454131	0.000235365	0.000470445
3	rs142427110	46394371	A,NA	G,NA	0.870775,NA	-0.00387444,NA	0.00589404,NA	0.291616,NA	0.000235265	0.000470045
3	rs191141099	45838077	NA,G	NA,A	NA,0.979167	NA,0.00189041	NA,0.0299292	NA,0.0224424	0.000235241	0.000470163
3	rs8175436	46401185	T,T	C,C	0.444334,0.474206	-0.0121538,-0.0249599	0.00397904,0.00856075	2.64693,2.4498	0.000234985	0.000470527
3	rs139146356	44652503	NA,T	NA,C	NA,0.947421	NA,0.0166706	NA,0.0191524	NA,0.415588	0.000234953	0.000469603
3	rs74436539	44513632	NA,A	NA,G	NA,0.982143	NA,-0.0194056	NA,0.0322783	NA,0.26145	0.000234946	0.000469592
3	rs13360955	46005944	A,A	G,G	0.597416,0.525794	0.0232129,0.0299368	0.00403156,0.00856075	8.06947,3.3274	0.000234668	0.00048707
3	rs376364151	45746038	NA,T	NA,C	NA,0.992063	NA,-0.0217278	NA,0.0481747	NA,0.18577	0.000234557	0.00046881
3	rs79745020	44872566	NA,G	NA,T	NA,0.981151	NA,-0.0217195	NA,0.0314332	NA,0.310174	0.000234379	0.000468462
3	rs142072434	46074659	NA,A	NA,G	NA,0.983135	NA,-0.022912	NA,0.0331973	NA,0.309731	0.000234076	0.000467853
3	rs62372631	46296313	A,A	G,G	0.970179,0.87004	0.0390277,0.0294668	0.0116239,0.0127124	3.10436,1.68926	0.000234038	0.000468351
3	rs150903484	44576310	NA,A	NA,G	NA,0.935516	NA,-0.00618231	NA,0.0174041	NA,0.141208	0.000233861	0.000467401
3	rs76651943	46293139	NA,T	NA,C	NA,0.876984	NA,-0.0143865	NA,0.0130145	NA,0.570287	0.000233812	0.000467345
3	rs147467476	45943327	NA,A	NA,T	NA,0.962302	NA,-0.0173451	NA,0.0224433	NA,0.356926	0.000233797	0.000467301
3	rs79588845	44651778	NA,T	NA,C	NA,0.946429	NA,0.0165751	NA,0.0189842	NA,0.417244	0.000233622	0.000466944
3	rs77616869	44629753	NA,C	NA,T	NA,0.941468	NA,0.0139241	NA,0.0182098	NA,0.352147	0.000233561	0.00046682
3	rs116766741	45332212	G,NA	A,NA	0.957256,NA	0.0202373,NA	0.00977441,NA	1.41554,NA	0.000233492	0.00046675
3	rs77165557	44652895	NA,T	NA,C	NA,0.946429	NA,0.0165242	NA,0.0189842	NA,0.415588	0.000233469	0.000466639
3	rs201599743	46317930	NA,A	NA,G	NA,0.964286	NA,-5.10692e-05	NA,0.0230345	NA,0.000768933	0.000233463	0.000466612
3	rs61133325	44628810	NA,C	NA,G	NA,0.941468	NA,0.0138745	NA,0.0182098	NA,0.350564	0.000233407	0.000466512
3	rs114598693	46136935	G,NA	A,NA	0.981113,NA	0.0246324,NA	0.0145245,NA	1.04623,NA	0.000233393	0.000466561
3	rs142860675	45194681	NA,G	NA,A	NA,0.985119	NA,-0.00508443	NA,0.0353055	NA,0.052816	0.000233373	0.000466444
3	rs4573007	44654191	NA,T	NA,C	NA,0.946429	NA,0.0164784	NA,0.0189842	NA,0.414099	0.000233334	0.000466368
3	rs77658617	46350853	A,A	G,G	0.970179,0.865079	0.0396558,0.0282595	0.0116239,0.0125123	3.18985,1.62139	0.000233203	0.000466677
3	rs75256527	44723054	NA,T	NA,C	NA,0.875992	NA,0.0160072	NA,0.0129696	NA,0.663284	0.000233182	0.000466073
3	rs3885701	44588581	NA,T	NA,A	NA,0.800595	NA,-0.00519358	NA,0.0106986	NA,0.202482	0.000233058	0.000465794
3	rs149874411	44945125	NA,G	NA,A	NA,0.960318	NA,-0.00448359	NA,0.0218976	NA,0.0768776	0.000232916	0.000465514
3	rs181621266	45806200	NA,C	NA,T	NA,0.985119	NA,0.0255792	NA,0.0353055	NA,0.329056	0.000232897	0.000465495
3	rs78098328	44725795	C,NA	G,NA	0.960239,NA	-0.0215143,NA	0.0101186,NA	1.47515,NA	0.000232787	0.000465322
3	rs4331910	44654437	NA,G	NA,A	NA,0.946429	NA,0.0162837	NA,0.0189842	NA,0.407789	0.000232771	0.000465244
3	rs78464865	44651426	NA,G	NA,A	NA,0.946429	NA,0.0162801	NA,0.0189842	NA,0.407674	0.000232761	0.000465224
3	rs77432450	46038472	NA,A	NA,T	NA,0.984127	NA,0.0160999	NA,0.0342017	NA,0.195295	0.000232755	0.000465216
3	rs117945829	44657118	NA,C	NA,A	NA,0.946429	NA,0.0162293	NA,0.0189842	NA,0.406033	0.000232619	0.000464939
3	rs138723986	46198059	C,NA	G,NA	0.919483,NA	-0.0154802,NA	0.00726648,NA	1.47962,NA	0.00023256	0.000464924
3	rs147638445	45443329	NA,G	NA,T	NA,0.985119	NA,0.00097878	NA,0.0353055	NA,0.00971312	0.000232531	0.000464746
3	rs150399042	45329575	NA,T	NA,A	NA,0.990079	NA,0.00487042	NA,0.0431319	NA,0.0409135	0.000232504	0.000464692
3	rs75389533	45842948	NA,C	NA,T	NA,0.986111	NA,0.01902	NA,0.0365264	NA,0.219998	0.000232497	0.000464702
3	rs187251173	44932836	NA,A	NA,G	NA,0.96627	NA,-0.0187984	NA,0.023678	NA,0.369325	0.000232485	0.000464672
3	rs188620490	45121563	NA,T	NA,C	NA,0.959325	NA,0.0110348	NA,0.0216401	NA,0.214596	0.000232461	0.000464605
3	rs193103955	45838246	NA,A	NA,G	NA,0.979167	NA,0.00337986	NA,0.0299292	NA,0.0409169	0.000232372	0.00046443
3	rs74407696	44658099	NA,A	NA,T	NA,0.946429	NA,0.0161327	NA,0.0189842	NA,0.402922	0.000232352	0.000464406
3	rs77859579	44658785	NA,A	NA,T	NA,0.946429	NA,0.0161327	NA,0.0189842	NA,0.402922	0.000232352	0.000464406
3	rs187626379	46129877	NA,A	NA,C	NA,0.963294	NA,-0.000990709	NA,0.0227328	NA,0.0153652	0.000232336	0.000464358
3	rs117373408	44975381	NA,A	NA,G	NA,0.933532	NA,0.0104422	NA,0.0171606	NA,0.265315	0.000232324	0.000464349
3	rs8185319	46265122	A,A	G,G	0.970179,0.872024	0.0389298,0.0297591	0.0116239,0.012796	3.09115,1.69817	0.000232259	0.00046479
3	rs74552215	44656833	NA,G	NA,A	NA,0.946429	NA,0.016091	NA,0.0189842	NA,0.401581	0.000232239	0.00046418
3	rs148080297	46132204	NA,G	NA,A	NA,0.963294	NA,-0.00108126	NA,0.0227328	NA,0.016796	0.000232131	0.00046395
3	rs145241937	45118571	A,NA	G,NA	0.967197,NA	0.000388307,NA	0.0111,NA	0.0122919,NA	0.000232122	0.00046393
3	rs61261601	44654078	NA,C	NA,T	NA,0.946429	NA,0.0160269	NA,0.0189842	NA,0.399522	0.000232067	0.000463836
3	rs78829159	44935845	NA,T	NA,C	NA,0.850198	NA,0.0116759	NA,0.011978	NA,0.481918	0.000232064	0.000463837
3	rs79881187	45286708	NA,T	NA,C	NA,0.967262	NA,-0.0104316	NA,0.0240217	NA,0.177765	0.000232033	0.000463764
3	rs75382491	44659819	NA,G	NA,A	NA,0.946429	NA,0.0159854	NA,0.0189842	NA,0.398191	0.000231957	0.000463616
3	rs190572196	46343030	T,NA	G,NA	0.983101,NA	0.0375772,NA	0.0153396,NA	1.84471,NA	0.000231849	0.000463583
3	rs117662954	44853998	NA,T	NA,A	NA,0.850198	NA,0.00617777	NA,0.011978	NA,0.217512	0.000231802	0.000463288
3	rs79844943	45860571	NA,A	NA,T	NA,0.979167	NA,0.00379311	NA,0.0299292	NA,0.0461681	0.000231677	0.000463042
3	rs2589162	45655893	G,G	A,A	0.581511,0.536706	0.0245083,0.0287932	0.00400792,0.00857248	9.01518,3.10634	0.000231639	0.000541404
3	rs8185137	46208805	C,C	A,A	0.970179,0.872024	0.0392141,0.0293146	0.0116239,0.012796	3.1296,1.6582	0.000231621	0.000463512
3	rs76561928	44643090	NA,C	NA,A	NA,0.941468	NA,0.0132211	NA,0.0182098	NA,0.329929	0.000231535	0.00046277
3	rs79969269	44643195	NA,A	NA,C	NA,0.941468	NA,0.0132211	NA,0.0182098	NA,0.329929	0.000231535	0.00046277
3	rs4464708	44640791	NA,A	NA,G	NA,0.941468	NA,0.0132211	NA,0.0182098	NA,0.329929	0.000231535	0.00046277
3	rs71621979	46401485	A,NA	G,NA	0.883698,NA	0.00808148,NA	0.00616728,NA	0.721091,NA	0.000231493	0.000462742
3	rs78886986	44642998	NA,T	NA,C	NA,0.941468	NA,0.0131713	NA,0.0182098	NA,0.328375	0.000231405	0.00046251
3	rs78722740	44875025	NA,T	NA,A	NA,0.933532	NA,0.000472592	NA,0.0171606	NA,0.00964806	0.000231305	0.000462304
3	rs3935185	44640279	NA,G	NA,A	NA,0.941468	NA,0.0131265	NA,0.0182098	NA,0.326978	0.000231289	0.000462278
3	rs185776504	45230105	NA,A	NA,G	NA,0.988095	NA,-0.00184376	NA,0.0394133	NA,0.0165143	0.000231178	0.000462047
3	rs78729108	44639748	NA,T	NA,C	NA,0.941468	NA,0.0130768	NA,0.0182098	NA,0.325429	0.000231161	0.000462023
3	rs13165909	46034363	A,A	G,G	0.694831,0.527778	0.0179886,0.0293158	0.00429368,0.00856258	4.5536,3.2092	0.000231067	0.000462871
3	rs117084256	44663571	NA,A	NA,G	NA,0.946429	NA,0.015549	NA,0.0189842	NA,0.384302	0.000230867	0.000461437
3	rs187152126	45932122	NA,A	NA,G	NA,0.979167	NA,-0.0248271	NA,0.0299292	NA,0.390612	0.000230828	0.000461358
3	rs145370387	45214374	NA,G	NA,A	NA,0.988095	NA,0.0086102	NA,0.0394133	NA,0.0824571	0.000230795	0.000461281
3	rs149821933	46143327	NA,T	NA,G	NA,0.963294	NA,-0.00172595	NA,0.0227328	NA,0.0271124	0.000230782	0.000461253
3	rs182048645	44636983	NA,T	NA,C	NA,0.941468	NA,0.0128828	NA,0.0182098	NA,0.319413	0.000230681	0.000461063
3	rs74930300	44635849	NA,A	NA,G	NA,0.941468	NA,0.0128828	NA,0.0182098	NA,0.319413	0.000230681	0.000461063
3	rs572887812	45695116	NA,A	NA,G	NA,0.991071	NA,-0.0121808	NA,0.0454422	NA,0.10311	0.000230625	0.000460954
3	rs112919244	45988395	NA,A	NA,T	NA,0.861111	NA,-0.0133179	NA,0.0123606	NA,0.550859	0.00023062	0.00046096
3	rs77843367	44644527	NA,T	NA,C	NA,0.941468	NA,0.012833	NA,0.0182098	NA,0.317877	0.000230562	0.000460826
3	rs78985332	44643020	NA,C	NA,T	NA,0.941468	NA,0.012833	NA,0.0182098	NA,0.317877	0.000230562	0.000460826
3	rs76096914	44642568	NA,C	NA,T	NA,0.941468	NA,0.012833	NA,0.0182098	NA,0.317877	0.000230562	0.000460826
3	rs74796084	44644337	NA,T	NA,C	NA,0.941468	NA,0.012833	NA,0.0182098	NA,0.317877	0.000230562	0.000460826
3	rs12109801	44642471	NA,C	NA,G	NA,0.941468	NA,0.0128174	NA,0.0182098	NA,0.317394	0.000230525	0.000460752
3	rs76246456	44641565	NA,A	NA,G	NA,0.941468	NA,0.0128174	NA,0.0182098	NA,0.317394	0.000230525	0.000460752
3	rs113390753	44641444	NA,A	NA,G	NA,0.941468	NA,0.0128174	NA,0.0182098	NA,0.317394	0.000230525	0.000460752
3	rs12054804	44962484	NA,C	NA,T	NA,0.978175	NA,-0.016782	NA,0.0292559	NA,0.247015	0.000230471	0.000460646
3	rs77921356	44645115	NA,T	NA,G	NA,0.941468	NA,0.0127833	NA,0.0182098	NA,0.316343	0.000230445	0.000460591
3	rs78118130	44645607	NA,C	NA,T	NA,0.941468	NA,0.0127833	NA,0.0182098	NA,0.316343	0.000230445	0.000460591
3	rs58586143	44647190	NA,A	NA,C	NA,0.941468	NA,0.0127833	NA,0.0182098	NA,0.316343	0.000230445	0.000460591
3	rs77192059	44644870	NA,A	NA,G	NA,0.941468	NA,0.0127833	NA,0.0182098	NA,0.316343	0.000230445	0.000460591
3	rs117759674	44975206	NA,A	NA,G	NA,0.852183	NA,0.012943	NA,0.0120441	NA,0.54892	0.000230427	0.000460566
3	rs77475077	45621911	NA,C	NA,T	NA,0.984127	NA,0.0226855	NA,0.0342017	NA,0.294866	0.000230395	0.000460495
3	rs79095183	45954901	NA,T	NA,A	NA,0.986111	NA,0.0171909	NA,0.0365264	NA,0.195251	0.000230245	0.000460197
3	rs74922167	45014323	NA,A	NA,G	NA,0.981151	NA,0.0081385	NA,0.0314332	NA,0.0992497	0.000230237	0.000460171
3	rs76910127	44658750	NA,G	NA,A	NA,0.946429	NA,0.0152441	NA,0.0189842	NA,0.374708	0.000230176	0.000460057
3	rs76665981	44627642	NA,T	NA,C	NA,0.804563	NA,-0.00597679	NA,0.01078	NA,0.237109	0.000230131	0.000459948
3	rs368551691	46363080	NA,T	NA,G	NA,0.900794	NA,-0.0136767	NA,0.0142995	NA,0.469997	0.000230056	0.000459829
3	rs143183438	46010467	NA,T	NA,A	NA,0.985119	NA,0.0162392	NA,0.0353055	NA,0.190074	0.000230045	0.000459798
3	rs57393653	44638125	NA,T	NA,A	NA,0.941468	NA,0.0125894	NA,0.0182098	NA,0.310387	0.000230003	0.000459709
3	rs76483146	44881955	NA,A	NA,G	NA,0.85119	NA,0.0109588	NA,0.0120109	NA,0.441825	0.000229901	0.000459512
3	rs141817936	46337762	NA,G	NA,A	NA,0.965278	NA,0.00174086	NA,0.0233493	NA,0.0266104	0.000229892	0.000459478
3	rs139976515	45837649	NA,A	NA,C	NA,0.939484	NA,0.00502711	NA,0.0179277	NA,0.108372	0.000229881	0.00045945
3	rs78458852	44665965	NA,T	NA,C	NA,0.946429	NA,0.0150971	NA,0.0189842	NA,0.370109	0.000229864	0.000459432
3	rs112128194	46270289	A,A	T,T	0.970179,0.872024	0.0385774,0.0301417	0.0116239,0.012796	3.04381,1.73294	0.000229828	0.000459924
3	rs7293516	46261143	T,T	C,C	0.66501,0.426587	0.0180219,0.0207129	0.00418899,0.00864302	4.77186,1.78112	0.000229818	0.000460329
3	rs10076982	46213311	A,A	G,G	0.66501,0.530754	0.0180219,0.0243185	0.00418899,0.00856557	4.77186,2.34447	0.000229814	0.000460372
3	rs10061974	46213326	G,G	A,A	0.66501,0.530754	0.0180219,0.0243185	0.00418899,0.00856557	4.77186,2.34447	0.000229814	0.000460372
3	rs372995748	46366481	NA,A	NA,G	NA,0.990079	NA,0.00140584	NA,0.0431319	NA,0.0114418	0.00022976	0.000459218
3	rs117906573	45452950	NA,G	NA,A	NA,0.985119	NA,0.00321413	NA,0.0353055	NA,0.0327035	0.000229657	0.000459004
3	rs57535568	44667356	NA,C	NA,T	NA,0.831349	NA,-0.0140829	NA,0.0114161	NA,0.66284	0.000229643	0.000458999
3	rs78841023	44631172	NA,C	NA,T	NA,0.941468	NA,0.0124006	NA,0.0182098	NA,0.304622	0.000229598	0.000458898
3	rs62367550	45352387	T,T	G,G	0.960239,0.886905	0.035569,0.0344626	0.0101186,0.0134972	3.35715,1.97183	0.000229552	0.000459281
3	rs147450333	44668656	NA,T	NA,C	NA,0.945437	NA,0.0147378	NA,0.0188207	NA,0.362921	0.000229538	0.00045878
3	rs6867402	45723636	T,T	A,A	0.957256,0.867063	0.0322481,0.033431	0.00977441,0.0125908	3.01347,2.10092	0.000229499	0.000459242
3	rs75317876	44635814	NA,A	NA,G	NA,0.941468	NA,0.0123509	NA,0.0182098	NA,0.303112	0.000229495	0.000458693
3	rs116901715	44808024	NA,T	NA,A	NA,0.919643	NA,-0.0131906	NA,0.0157247	NA,0.396255	0.000229489	0.000458685
3	rs79742323	44667256	NA,A	NA,G	NA,0.946429	NA,0.0149114	NA,0.0189842	NA,0.364332	0.000229488	0.000458681
3	rs10059350	46035901	T,T	A,A	0.694831,0.527778	0.0179886,0.0292695	0.00429368,0.00856258	4.5536,3.20057	0.00022948	0.000459689
3	rs148793370	44544688	NA,G	NA,A	NA,0.992063	NA,0.0169917	NA,0.0481747	NA,0.140078	0.000229452	0.000458608
3	rs142593267	46198447	NA,T	NA,C	NA,0.96627	NA,-0.00408814	NA,0.023678	NA,0.0640284	0.00022944	0.000458575
3	rs79973866	44635184	NA,C	NA,T	NA,0.941468	NA,0.0123012	NA,0.0182098	NA,0.301603	0.000229394	0.000458491
3	rs75923538	44631247	NA,T	NA,G	NA,0.941468	NA,0.0123012	NA,0.0182098	NA,0.301603	0.000229394	0.000458491
3	rs79480538	44634558	NA,C	NA,A	NA,0.941468	NA,0.0123012	NA,0.0182098	NA,0.301603	0.000229394	0.000458491
3	rs78481447	45080672	NA,T	NA,C	NA,0.872024	NA,0.0165173	NA,0.012796	NA,0.706044	0.00022938	0.00045847
3	rs3923826	45072777	T,NA	G,NA	0.889662,NA	-0.0189688,NA	0.00631051,NA	2.5771,NA	0.000229352	0.000458501
3	rs117178666	45983725	NA,C	NA,T	NA,0.953373	NA,0.0172129	NA,0.0202746	NA,0.402427	0.000229329	0.000458366
3	rs4569880	46011475	C,C	T,T	0.596421,0.514881	0.0235443,0.0291397	0.00402994,0.00855314	8.2884,3.1824	0.000229296	0.000480721
3	rs76049424	45485388	G,NA	A,NA	0.984095,NA	-0.0224879,NA	0.0158037,NA	0.810368,NA	0.000229296	0.00045822
3	rs75360456	44635312	NA,T	NA,C	NA,0.941468	NA,0.0122515	NA,0.0182098	NA,0.300098	0.000229295	0.000458292
3	rs74813939	44633984	NA,T	NA,C	NA,0.941468	NA,0.0122515	NA,0.0182098	NA,0.300098	0.000229295	0.000458292
3	rs148596813	44869550	NA,A	NA,G	NA,0.987103	NA,4.66028e-05	NA,0.0378862	NA,0.000426451	0.000229288	0.000458275
3	rs146723394	45371878	NA,C	NA,T	NA,0.952381	NA,-0.00676348	NA,0.0200728	NA,0.13303	0.00022928	0.000458252
3	rs1501359	45337972	C,C	T,T	0.960239,0.887897	0.035314,0.0347077	0.0101186,0.0135492	3.31606,1.98218	0.000229272	0.000458714
3	rs79974306	45102762	NA,C	NA,G	NA,0.950397	NA,-0.0139313	NA,0.0196877	NA,0.319496	0.000229247	0.000458201
3	rs12657229	45585208	NA,G	NA,A	NA,0.845238	NA,-0.0105309	NA,0.011819	NA,0.428382	0.000229241	0.000458162
3	rs115825538	45214699	A,NA	T,NA	0.866799,NA	0.0142819,NA	0.00581871,NA	1.85052,NA	0.000229234	0.000458146
3	rs115155604	45842900	NA,A	NA,G	NA,0.990079	NA,0.000705641	NA,0.0431319	NA,0.00570611	0.000229157	0.000458014
3	rs138566119	45901367	NA,G	NA,A	NA,0.991071	NA,-0.0144036	NA,0.0454422	NA,0.124204	0.00022915	0.000458
3	rs4613716	44669029	NA,A	NA,G	NA,0.946429	NA,0.0147142	NA,0.0189842	NA,0.358233	0.000229112	0.00045793
3	rs142163875	45440913	NA,G	NA,A	NA,0.990079	NA,0.000481241	NA,0.0431319	NA,0.00388347	0.000228977	0.000457653
3	rs551382531	45837248	NA,A	NA,G	NA,0.977182	NA,-0.0217041	NA,0.0286274	NA,0.348378	0.000228963	0.000457629
3	rs78707394	46348403	C,C	T,T	0.970179,0.865079	0.0395531,0.0282141	0.0116239,0.0125123	3.17578,1.61729	0.000228948	0.000458162
3	rs117464276	46241293	NA,T	NA,C	NA,0.990079	NA,0.00842726	NA,0.0431319	NA,0.0730956	0.000228946	0.000457585
3	rs76378232	44633833	NA,A	NA,T	NA,0.941468	NA,0.0120132	NA,0.0182098	NA,0.292907	0.00022884	0.000457383
3	rs113377048	44631585	NA,T	NA,G	NA,0.941468	NA,0.0120132	NA,0.0182098	NA,0.292907	0.00022884	0.000457383
3	rs375456771	45496742	NA,T	NA,C	NA,0.922619	NA,-0.0124115	NA,0.0159983	NA,0.358658	0.000228825	0.000457364
3	rs4308494	44641380	NA,C	NA,T	NA,0.941468	NA,0.0119776	NA,0.0182098	NA,0.291839	0.000228776	0.000457254
3	rs76736736	44661158	NA,A	NA,G	NA,0.946429	NA,0.0145091	NA,0.0189842	NA,0.351928	0.000228747	0.000457199
3	rs139844501	45065894	NA,G	NA,A	NA,0.967262	NA,0.0130273	NA,0.0240217	NA,0.230916	0.000228737	0.000457164
3	rs191027672	44669344	NA,T	NA,C	NA,0.946429	NA,0.0144716	NA,0.0189842	NA,0.350779	0.000228683	0.000457071
3	rs182489028	44670460	NA,A	NA,G	NA,0.946429	NA,0.0144716	NA,0.0189842	NA,0.350779	0.000228683	0.000457071
3	rs75760365	46303500	NA,A	NA,G	NA,0.965278	NA,0.00952242	NA,0.0233493	NA,0.165324	0.000228667	0.000457039
3	rs80212061	46208901	G,NA	T,NA	0.981113,NA	-0.0192136,NA	0.0145245,NA	0.730745,NA	0.000228661	0.000457053
3	rs4451055	44669094	NA,T	NA,C	NA,0.948413	NA,0.014881	NA,0.0193256	NA,0.355276	0.000228635	0.000456976
3	rs192697526	44670347	NA,T	NA,A	NA,0.946429	NA,0.0144211	NA,0.0189842	NA,0.349234	0.000228598	0.000456901
3	rs78247545	44633608	NA,A	NA,G	NA,0.941468	NA,0.0118643	NA,0.0182098	NA,0.288444	0.000228575	0.000456854
3	rs190737993	44671537	NA,T	NA,C	NA,0.946429	NA,0.0143706	NA,0.0189842	NA,0.347691	0.000228514	0.000456734
3	rs184992019	44670530	NA,T	NA,C	NA,0.946429	NA,0.0143706	NA,0.0189842	NA,0.347691	0.000228514	0.000456734
3	rs117683361	46206560	NA,T	NA,G	NA,0.990079	NA,0.00903533	NA,0.0431319	NA,0.0787962	0.000228489	0.000456673
3	rs142016615	45823433	NA,G	NA,T	NA,0.980159	NA,0.0139039	NA,0.0306528	NA,0.187006	0.000228395	0.000456499
3	rs77182247	44682840	NA,G	NA,C	NA,0.947421	NA,0.0143508	NA,0.0191524	NA,0.343249	0.000228366	0.000456437
3	rs375171680	44671772	NA,C	NA,T	NA,0.946429	NA,0.0142746	NA,0.0189842	NA,0.344766	0.00022836	0.000456426
3	rs552663568	45932109	NA,A	NA,C	NA,0.986111	NA,0.0152305	NA,0.0365264	NA,0.169605	0.000228352	0.000456412
3	rs147494835	45062733	NA,G	NA,A	NA,0.985119	NA,0.0200395	NA,0.0353055	NA,0.243893	0.00022834	0.000456385
3	rs80335816	45677122	NA,C	NA,T	NA,0.972222	NA,0.00615476	NA,0.0260119	NA,0.0899326	0.000228286	0.000456269
3	rs75561331	45970612	NA,G	NA,C	NA,0.950397	NA,0.00474929	NA,0.0196877	NA,0.0918495	0.000228216	0.000456141
3	rs117193339	44665590	NA,C	NA,A	NA,0.946429	NA,0.0141787	NA,0.0189842	NA,0.341851	0.000228212	0.000456129
3	rs145687576	45923231	NA,A	NA,G	NA,0.985119	NA,0.0142766	NA,0.0353055	NA,0.163715	0.000228135	0.000455978
3	rs147009769	44676338	NA,A	NA,G	NA,0.946429	NA,0.0141058	NA,0.0189842	NA,0.339641	0.000228102	0.00045591
3	rs370885651	44674059	NA,A	NA,G	NA,0.948413	NA,0.0145313	NA,0.0193256	NA,0.344766	0.000228094	0.000455893
3	rs79473963	44993465	NA,T	NA,A	NA,0.837302	NA,-0.0160166	NA,0.0115817	NA,0.778099	0.000228056	0.000455827
3	rs10075544	46200346	C,C	A,A	0.666004,0.530754	0.0180353,0.0248101	0.00419209,0.00856557	4.77186,2.42324	0.000228044	0.000456832
3	rs76572217	45864703	NA,T	NA,A	NA,0.990079	NA,0.0208073	NA,0.0431319	NA,0.200994	0.000228042	0.000455792
3	rs191729551	45815261	NA,G	NA,T	NA,0.99504	NA,0.0224552	NA,0.0608454	NA,0.147466	0.000227987	0.000455678
3	rs74688734	44664414	NA,A	NA,G	NA,0.946429	NA,0.014018	NA,0.0189842	NA,0.336988	0.000227975	0.000455656
3	rs111970082	44674524	NA,C	NA,T	NA,0.948413	NA,0.0144336	NA,0.0193256	NA,0.341851	0.000227955	0.000455617
3	rs116918648	44676337	NA,A	NA,G	NA,0.946429	NA,0.0139818	NA,0.0189842	NA,0.335895	0.000227924	0.000455554
3	rs138182379	44504060	NA,C	NA,G	NA,0.987103	NA,-0.000414186	NA,0.0378862	NA,0.00380479	0.000227801	0.000455305
3	rs141353057	44970770	NA,T	NA,G	NA,0.97123	NA,-0.0055714	NA,0.0255725	NA,0.0822146	0.000227777	0.000455253
3	rs117132470	46102845	NA,G	NA,A	NA,0.954365	NA,0.0118363	NA,0.0204832	NA,0.249212	0.000227767	0.00045523
3	rs139349505	45801781	NA,A	NA,T	NA,0.992063	NA,0.0128517	NA,0.0481747	NA,0.102568	0.000227732	0.000455162
3	rs118134844	45344721	NA,T	NA,C	NA,0.979167	NA,-0.00176482	NA,0.0299292	NA,0.0209167	0.000227663	0.000455025
3	rs138208337	45250476	NA,A	NA,G	NA,0.840278	NA,-0.0136372	NA,0.0116683	NA,0.61527	0.000227622	0.000454936
3	rs142685027	45547046	NA,T	NA,C	NA,0.983135	NA,0.013634	NA,0.0331973	NA,0.166665	0.00022757	0.000454848
3	rs76882238	46102819	NA,T	NA,C	NA,0.950397	NA,-0.00254372	NA,0.0196877	NA,0.0471122	0.000227562	0.000454821
3	rs190169526	46077964	NA,A	NA,G	NA,0.967262	NA,0.0115641	NA,0.0240217	NA,0.200501	0.000227559	0.000454816
3	rs78881804	46279905	NA,C	NA,T	NA,0.972222	NA,0.0069447	NA,0.0260119	NA,0.102657	0.000227538	0.000454779
3	rs117201027	46314306	A,A	G,G	0.970179,0.865079	0.0391309,0.0287797	0.0116239,0.0125123	3.11833,1.66874	0.000227519	0.000455302
3	rs369368974	46337212	G,NA	A,NA	0.888668,NA	0.00911355,NA	0.00628579,NA	0.8324,NA	0.000227513	0.00045478
3	rs80010589	45054127	NA,A	NA,G	NA,0.972222	NA,-0.0133769	NA,0.0260119	NA,0.216763	0.000227457	0.000454621
3	rs118115501	45434486	NA,T	NA,C	NA,0.923611	NA,-0.00845832	NA,0.0160932	NA,0.222444	0.000227387	0.00045447
3	rs79824678	45553753	NA,T	NA,C	NA,0.988095	NA,0.0132457	NA,0.0394133	NA,0.132641	0.000227289	0.000454285
3	rs185359011	46216021	NA,A	NA,G	NA,0.965278	NA,-0.0076855	NA,0.0233493	NA,0.129573	0.000227167	0.00045404
3	rs566268101	45980762	NA,G	NA,T	NA,0.990079	NA,-0.00244186	NA,0.0431319	NA,0.0200635	0.000227162	0.000454026
3	rs558179101	45980769	NA,G	NA,A	NA,0.990079	NA,-0.00249058	NA,0.0431319	NA,0.020473	0.00022714	0.000453983
3	rs538339024	45980763	NA,T	NA,C	NA,0.990079	NA,-0.00249358	NA,0.0431319	NA,0.0204982	0.000227139	0.00045398
3	rs150022107	45813459	NA,T	NA,A	NA,0.986111	NA,0.0134802	NA,0.0365264	NA,0.147466	0.000227114	0.000453937
3	rs77306771	45821698	NA,T	NA,A	NA,0.986111	NA,0.0133809	NA,0.0365264	NA,0.146232	0.000227064	0.000453835
3	rs117996113	45998911	NA,C	NA,G	NA,0.948413	NA,-0.00572415	NA,0.0193256	NA,0.115159	0.000226941	0.00045359
3	rs77025567	45532348	NA,A	NA,C	NA,0.698413	NA,-0.0100922	NA,0.0093141	NA,0.555066	0.000226913	0.000453542
3	rs148450391	46191816	NA,A	NA,C	NA,0.982143	NA,-0.0173934	NA,0.0322783	NA,0.229159	0.000226842	0.000453386
3	rs117441511	44842237	NA,G	NA,A	NA,0.968254	NA,-0.0124969	NA,0.0243817	NA,0.215907	0.00022681	0.000453326
3	rs77379787	46245662	NA,G	NA,A	NA,0.877976	NA,0.0139347	NA,0.0130599	NA,0.543666	0.000226801	0.000453311
3	rs117359443	46193273	NA,A	NA,G	NA,0.990079	NA,0.0122847	NA,0.0431319	NA,0.110259	0.000226777	0.000453255
3	rs186329670	46270453	NA,C	NA,T	NA,0.967262	NA,-0.0100507	NA,0.0240217	NA,0.170276	0.000226752	0.00045321
3	rs188726294	46269758	NA,C	NA,A	NA,0.967262	NA,-0.01004	NA,0.0240217	NA,0.170066	0.000226745	0.000453197
3	rs148926061	45937259	NA,T	NA,C	NA,0.990079	NA,-0.0035315	NA,0.0431319	NA,0.029307	0.000226739	0.000453181
3	rs149106380	45255776	NA,G	NA,T	NA,0.975198	NA,0.014886	NA,0.0274863	NA,0.230543	0.000226691	0.000453087
3	rs62372595	46276962	T,T	C,C	0.970179,0.872024	0.0384366,0.0301895	0.0116239,0.012796	3.025,1.73731	0.000226657	0.000453577
3	rs145234579	44988615	NA,A	NA,G	NA,0.988095	NA,0.0144567	NA,0.0394133	NA,0.146441	0.00022662	0.000452943
3	rs10070596	46004231	A,A	G,G	0.59841,0.525794	0.0232223,0.0298442	0.00403319,0.00856075	8.06947,3.30981	0.000226589	0.000470342
3	rs554856916	44884129	NA,T	NA,G	NA,0.987103	NA,-0.00230517	NA,0.0378862	NA,0.021599	0.000226556	0.000452815
3	rs79637927	44861819	NA,T	NA,G	NA,0.9375	NA,0.00255184	NA,0.0176595	NA,0.053006	0.000226552	0.000452808
3	rs141902652	46140396	NA,T	NA,G	NA,0.989087	NA,0.0100266	NA,0.0411453	NA,0.0928721	0.00022654	0.000452781
3	rs150516598	45894809	NA,C	NA,T	NA,0.97619	NA,-0.00113193	NA,0.0280389	NA,0.0142152	0.000226528	0.000452759
3	rs182639101	45889259	NA,G	NA,A	NA,0.97619	NA,-0.00113416	NA,0.0280389	NA,0.0142436	0.000226527	0.000452757
3	rs139112978	46261887	NA,A	NA,T	NA,0.965278	NA,0.00495761	NA,0.0233493	NA,0.0799527	0.000226483	0.000452669
3	rs80275887	44683925	NA,T	NA,C	NA,0.945437	NA,0.0121267	NA,0.0188207	NA,0.284529	0.000226477	0.000452659
3	rs77198011	45796390	NA,T	NA,A	NA,0.978175	NA,0.0101234	NA,0.0292559	NA,0.137082	0.000226476	0.000452659
3	rs139979167	45863962	NA,T	NA,C	NA,0.990079	NA,0.0170727	NA,0.0431319	NA,0.159747	0.000226464	0.000452634
3	rs10461759	45394339	NA,T	NA,C	NA,0.712302	NA,-0.0119317	NA,0.00944284	NA,0.685325	0.000226425	0.000452549
3	rs80017634	45557412	NA,C	NA,T	NA,0.986111	NA,0.0115849	NA,0.0365264	NA,0.124292	0.00022642	0.000452546
3	rs139868214	45943605	NA,A	NA,T	NA,0.979167	NA,0.00942032	NA,0.0299292	NA,0.123234	0.000226415	0.000452533
3	rs147698588	45803793	NA,C	NA,T	NA,0.986111	NA,0.0115596	NA,0.0365264	NA,0.123988	0.000226415	0.000452536
3	rs146088012	46179027	NA,C	NA,G	NA,0.991071	NA,0.0122943	NA,0.0454422	NA,0.10417	0.000226396	0.000452496
3	rs141313914	45913272	NA,G	NA,C	NA,0.97619	NA,-0.00156483	NA,0.0280389	NA,0.0197721	0.000226393	0.00045249
3	rs76635262	44707490	NA,A	NA,G	NA,0.947421	NA,0.0111455	NA,0.0191524	NA,0.251341	0.000226354	0.000452411
3	rs80292610	44709494	NA,A	NA,G	NA,0.945437	NA,0.0118029	NA,0.0188207	NA,0.275251	0.000226349	0.000452403
3	rs79989353	44678165	NA,C	NA,A	NA,0.935516	NA,0.00376825	NA,0.0174041	NA,0.0816624	0.000226347	0.000452399
3	rs116853716	44707634	NA,G	NA,A	NA,0.947421	NA,0.0111958	NA,0.0191524	NA,0.252711	0.000226339	0.000452383
3	rs139253674	46158692	NA,T	NA,G	NA,0.989087	NA,0.0107833	NA,0.0411453	NA,0.100584	0.000226333	0.000452372
3	rs148787549	45926450	NA,C	NA,T	NA,0.973214	NA,0.00973707	NA,0.0264757	NA,0.146885	0.000226331	0.000452369
3	rs117911570	44705800	NA,A	NA,G	NA,0.945437	NA,0.0109081	NA,0.0188207	NA,0.25011	0.000226322	0.000452348
3	rs149271893	44517036	NA,G	NA,A	NA,0.987103	NA,0.00488403	NA,0.0378862	NA,0.0470012	0.000226318	0.00045234
3	rs80102234	44707394	NA,T	NA,C	NA,0.945437	NA,0.0109525	NA,0.0188207	NA,0.251341	0.000226312	0.000452329
3	rs74454101	44687475	NA,C	NA,T	NA,0.945437	NA,0.0116395	NA,0.0188207	NA,0.270606	0.000226308	0.000452321
3	rs117864314	44687950	NA,C	NA,T	NA,0.945437	NA,0.0116395	NA,0.0188207	NA,0.270606	0.000226308	0.000452321
3	rs74587756	44719846	NA,C	NA,A	NA,0.853175	NA,0.00877706	NA,0.0120777	NA,0.330311	0.000226302	0.000452307
3	rs2589181	45612033	T,T	A,A	0.698807,0.537698	0.0197671,0.0293532	0.00430962,0.00857375	5.34656,3.20904	0.000226301	0.000453334
3	rs145898342	46067069	NA,G	NA,A	NA,0.965278	NA,0.00552486	NA,0.0233493	NA,0.0899345	0.000226301	0.000452307
3	rs76969559	44715531	NA,C	NA,T	NA,0.933532	NA,0.00387461	NA,0.0171606	NA,0.0854622	0.0002263	0.000452305
3	rs117542925	44704935	NA,G	NA,A	NA,0.945437	NA,0.0110301	NA,0.0188207	NA,0.253496	0.000226298	0.000452299
3	rs79614508	44704684	NA,C	NA,T	NA,0.945437	NA,0.0110301	NA,0.0188207	NA,0.253496	0.000226298	0.000452299
3	rs10805711	46267204	C,C	A,A	0.333996,0.46627	-0.0179908,-0.0247288	0.00419209,0.00856887	4.7511,2.40858	0.000226292	0.000453319
3	rs78768741	44704677	NA,G	NA,C	NA,0.945437	NA,0.0110796	NA,0.0188207	NA,0.254874	0.00022629	0.000452285
3	rs144404842	46222932	NA,T	NA,G	NA,0.967262	NA,-0.00747349	NA,0.0240217	NA,0.121642	0.000226288	0.000452281
3	rs79376078	44707149	NA,G	NA,A	NA,0.945437	NA,0.0111006	NA,0.0188207	NA,0.255458	0.000226287	0.000452279
3	rs140104971	46276849	NA,T	NA,C	NA,0.96627	NA,0.00567668	NA,0.023678	NA,0.0912321	0.000226286	0.000452278
3	rs74463909	44692384	NA,C	NA,A	NA,0.945437	NA,0.0114955	NA,0.0188207	NA,0.26653	0.000226286	0.000452276
3	rs117336197	44705459	NA,T	NA,A	NA,0.945437	NA,0.0111292	NA,0.0188207	NA,0.256253	0.000226284	0.000452273
3	rs150720135	44577998	NA,A	NA,T	NA,0.885913	NA,-0.0041097	NA,0.0134459	NA,0.119259	0.000226283	0.00045227
3	rs75822509	44667527	NA,T	NA,C	NA,0.964286	NA,0.0164075	NA,0.0230345	NA,0.322138	0.000226283	0.000452269
3	rs74638214	44693923	NA,T	NA,G	NA,0.945437	NA,0.0114011	NA,0.0188207	NA,0.263871	0.000226277	0.00045226
3	rs117337175	44690982	NA,G	NA,A	NA,0.945437	NA,0.0114011	NA,0.0188207	NA,0.263871	0.000226277	0.00045226
3	rs143589210	44701997	NA,T	NA,C	NA,0.945437	NA,0.0112232	NA,0.0188207	NA,0.258881	0.000226277	0.000452258
3	rs4585455	46092800	NA,T	NA,C	NA,0.964286	NA,0.00564646	NA,0.0230345	NA,0.0934734	0.000226276	0.000452258
3	rs75164952	44696858	NA,A	NA,C	NA,0.945437	NA,0.0112522	NA,0.0188207	NA,0.25969	0.000226276	0.000452256
3	rs144363977	45967326	NA,G	NA,A	NA,0.990079	NA,0.0151307	NA,0.0431319	NA,0.13922	0.000226276	0.000452256
3	rs146047290	45965174	NA,G	NA,C	NA,0.990079	NA,0.0151848	NA,0.0431319	NA,0.139784	0.000226275	0.000452255
3	rs10428667	44688226	NA,T	NA,C	NA,0.945437	NA,0.0112812	NA,0.0188207	NA,0.260505	0.000226275	0.000452255
3	rs117615069	44709901	NA,T	NA,C	NA,0.945437	NA,0.0112932	NA,0.0188207	NA,0.260841	0.000226275	0.000452254
3	rs77818713	44696026	NA,T	NA,C	NA,0.945437	NA,0.0113018	NA,0.0188207	NA,0.261081	0.000226275	0.000452254
3	rs148048429	46193950	A,NA	G,NA	0.981113,NA	-0.0190698,NA	0.0145245,NA	0.723069,NA	0.000226198	0.000452131
3	rs7293390	46259465	C,C	T,T	0.66501,0.44246	0.0180219,0.0218767	0.00418899,0.00860653	4.77186,1.95759	0.000226032	0.000452756
3	rs8188049	46201317	A,A	G,G	0.666004,0.530754	0.0180353,0.0247117	0.00419209,0.00856557	4.77186,2.40738	0.00022596	0.000452654
3	rs12697541	46235779	A,A	C,C	0.667992,0.530754	0.0178845,0.0244728	0.00419836,0.00856557	4.68924,2.36904	0.000225837	0.000452396
3	rs4492122	45983054	C,C	A,A	0.597416,0.527778	0.0235459,0.0292859	0.00403156,0.00856258	8.28337,3.20364	0.000225759	0.000474425
3	rs2589161	45653912	C,C	T,T	0.581511,0.536706	0.0244598,0.0287452	0.00400792,0.00857248	8.9822,3.09754	0.000225708	0.000523473
3	rs1405918	45655070	C,C	T,T	0.581511,0.536706	0.0244598,0.0287452	0.00400792,0.00857248	8.9822,3.09754	0.000225708	0.000523473
3	rs75214427	46246023	C,C	T,T	0.970179,0.871032	0.0387893,0.0292864	0.0116239,0.012754	3.07222,1.66432	0.000225591	0.000451442
3	rs116179509	46157827	T,NA	C,NA	0.928429,NA	-0.0151787,NA	0.00767004,NA	1.32038,NA	0.000225513	0.000450828
3	rs113912309	45087864	T,NA	G,NA	0.971173,NA	0.0375258,NA	0.0118166,NA	2.82541,NA	0.000225492	0.000450765
3	rs10055347	46162882	A,A	G,G	0.66501,0.532738	0.0178767,0.0253086	0.00418899,0.00856774	4.70411,2.50342	0.000225205	0.000451144
3	rs4975889	46099071	C,C	A,A	0.310139,0.478175	-0.0192568,-0.0262539	0.00427445,0.00855751	5.1782,2.66646	0.000224478	0.000449692
3	rs59057359	46031926	A,A	G,G	0.594433,0.526786	0.0235257,0.0292663	0.00402677,0.00856165	8.2884,3.20057	0.000224186	0.000469457
3	rs28824810	45505214	C,C	T,T	0.957256,0.867063	0.0338962,0.0296995	0.00977441,0.0125908	3.28014,1.73676	0.000223907	0.000448045
3	rs12653188	46157233	G,G	C,C	0.666004,0.531746	0.01798,0.0249116	0.00419209,0.00856664	4.74604,2.43917	0.000223886	0.000448499
3	rs6451805	45504250	C,C	T,T	0.958251,0.858135	0.0358717,0.0276343	0.00988495,0.0122515	3.54575,1.61805	0.00022375	0.000447734
3	rs4362951	46047306	G,G	A,A	0.597416,0.515873	0.0235537,0.0289003	0.00403156,0.00855366	8.2884,3.1377	0.00022358	0.000467678
3	rs1564684	45436897	C,C	T,T	0.735586,0.545635	0.0204356,0.0286673	0.00448312,0.00858518	5.28769,3.07555	0.000223565	0.000447767
3	rs12520413	45314413	T,T	C,C	0.960239,0.888889	0.0349872,0.0348893	0.0101186,0.0136019	3.26379,1.98645	0.000223531	0.000447226
3	rs36167896	46335770	G,NA	C,NA	0.888668,NA	0.00921752,NA	0.00628579,NA	0.84607,NA	0.000223462	0.000446683
3	rs28556627	46096967	G,G	A,A	0.989066,0.919643	-0.0392164,-0.00459333	0.0190121,0.0157247	1.40738,0.113395	0.000223403	0.000446532
3	rs12110137	45727866	C,C	T,T	0.573559,0.53373	0.024533,0.0302176	0.0039978,0.00856887	9.07418,3.37553	0.000223021	0.000590816
3	rs7719401	45938815	A,A	G,G	0.583499,0.52877	0.0236704,0.0303409	0.00401062,0.00856354	8.44459,3.40279	0.000222923	0.000492847
3	rs72748072	44489470	T,NA	C,NA	0.949304,NA	0.00442251,NA	0.00901262,NA	0.205068,NA	0.000222829	0.000445301
3	rs62367529	45333950	T,T	G,G	0.960239,0.886905	0.0356179,0.0340742	0.0101186,0.0134972	3.36505,1.93611	0.000222768	0.000445706
3	rs7293421	46185153	T,T	A,A	0.61332,0.531746	0.020426,0.0247148	0.00405994,0.00856664	6.31187,2.40738	0.000222386	0.00044551
3	rs17345592	45666146	G,NA	A,NA	0.9334,NA	-0.0170445,NA	0.00792989,NA	1.50028,NA	0.000222192	0.000444168
3	rs114329811	45416965	C,NA	T,NA	0.980119,NA	0.00648657,NA	0.0141639,NA	0.18911,NA	0.00022191	0.000443443
3	rs148064520	46083486	A,NA	G,NA	0.970179,NA	0.0270288,NA	0.0116239,NA	1.69774,NA	0.000221904	0.000443632
3	rs147445858	46338407	G,G	T,T	0.969185,0.865079	0.0390608,0.0288758	0.0114407,0.0125123	3.194,1.67757	0.000221676	0.000443613
3	rs12654213	45759165	G,G	T,T	0.577535,0.520833	0.0244719,0.0304249	0.00400272,0.00855678	9.01203,3.4236	0.000221633	0.00058442
3	rs148564862	45316415	T,T	C,C	0.960239,0.886905	0.0352109,0.0346206	0.0101186,0.0134972	3.29953,1.98645	0.000221412	0.00044299
3	rs28882807	46164839	T,T	C,C	0.66501,0.532738	0.0178362,0.0253086	0.00418899,0.00856774	4.68531,2.50342	0.000221398	0.000443514
3	rs28836583	46164697	C,C	T,T	0.66501,0.532738	0.0178362,0.0253086	0.00418899,0.00856774	4.68531,2.50342	0.000221398	0.000443514
3	rs28841282	46164761	T,T	C,C	0.66501,0.532738	0.0178362,0.0253086	0.00418899,0.00856774	4.68531,2.50342	0.000221398	0.000443514
3	rs151117958	46082930	A,NA	G,NA	0.991054,NA	-0.0168542,NA	0.0209976,NA	0.374519,NA	0.000221282	0.000442285
3	rs13184479	46266588	G,G	A,A	0.333996,0.46627	-0.0179489,-0.0246776	0.00419209,0.00856887	4.73157,2.40035	0.000221205	0.000443125
3	rs4407637	46105865	T,T	A,A	0.689861,0.521825	0.0192115,0.0262571	0.00427445,0.00855751	5.15653,2.66701	0.000220473	0.000441666
3	rs4975890	46113638	T,T	C,C	0.309145,0.477183	-0.0193152,-0.0252878	0.00427824,0.00855827	5.19798,2.5046	0.000220448	0.000441606
3	rs10063007	46266431	A,A	G,G	0.333996,0.46627	-0.0179489,-0.024631	0.00419209,0.00856887	4.73157,2.39287	0.000220234	0.000441178
3	rs62372561	46248723	A,A	T,T	0.970179,0.871032	0.0387469,0.0290887	0.0116239,0.012754	3.06653,1.64661	0.000220225	0.000440701
3	rs62372592	46269053	T,T	C,C	0.970179,0.872024	0.0382469,0.0301417	0.0116239,0.012796	2.99976,1.73294	0.000220111	0.000440475
3	rs62367528	45328330	A,A	G,G	0.960239,0.886905	0.035569,0.0340213	0.0101186,0.0134972	3.35715,1.93126	0.000220087	0.000440341
3	rs79777078	46279292	T,T	C,C	0.970179,0.872024	0.0382968,0.030072	0.0116239,0.012796	3.00639,1.72658	0.000220061	0.000440376
3	rs75051736	45814273	T,T	A,A	0.969185,0.859127	0.0384544,0.028725	0.0114407,0.0122874	3.11008,1.7122	0.000219793	0.000439839
3	rs77432313	46279088	T,NA	A,NA	0.985089,NA	0.0234254,NA	0.0163138,NA	0.820956,NA	0.000219593	0.000438954
3	rs112439750	46247795	T,T	C,C	0.970179,0.871032	0.0387893,0.0289873	0.0116239,0.012754	3.07222,1.63756	0.000219407	0.000439065
3	rs77100380	46343190	T,NA	A,NA	0.888668,NA	0.0093264,NA	0.00628579,NA	0.860495,NA	0.00021936	0.000438484
3	rs62372644	46316172	T,T	G,G	0.970179,0.865079	0.0389264,0.0286694	0.0116239,0.0125123	3.09068,1.65865	0.000219057	0.000438365
3	rs62372642	46314609	A,A	G,G	0.970179,0.865079	0.0389264,0.0286694	0.0116239,0.0125123	3.09068,1.65865	0.000219057	0.000438365
3	rs62372641	46314068	A,A	C,C	0.970179,0.865079	0.0388855,0.0287286	0.0116239,0.0125123	3.08517,1.66406	0.000219056	0.000438363
3	rs7293461	46211142	G,G	A,A	0.666004,0.530754	0.0180353,0.0243651	0.00419209,0.00856557	4.77186,2.35187	0.00021898	0.000438664
3	rs7293427	46253437	C,C	T,T	0.666004,0.52877	0.0180353,0.0242145	0.00419209,0.00856354	4.77186,2.32888	0.00021861	0.000437921
3	rs78628507	45468012	T,NA	C,NA	0.942346,NA	-0.0191358,NA	0.00848241,NA	1.61844,NA	0.000218487	0.000436786
3	rs8188279	46212992	T,T	C,C	0.666004,0.530754	0.0180353,0.0243185	0.00419209,0.00856557	4.77186,2.34447	0.000218085	0.00043687
3	rs7293466	46228333	T,T	G,G	0.667992,0.530754	0.0180314,0.0239721	0.00419836,0.00856557	4.75745,2.28975	0.000217924	0.000436541
3	rs7293323	46228251	C,C	T,T	0.667992,0.530754	0.0180314,0.0239721	0.00419836,0.00856557	4.75745,2.28975	0.000217924	0.000436541
3	rs12697499	46113265	C,C	T,T	0.689861,0.531746	0.0192115,0.0257973	0.00427445,0.00856664	5.15653,2.5849	0.000217694	0.000436093
3	rs10941706	45808054	T,T	C,C	0.413519,0.472222	-0.0234051,-0.030795	0.00401481,0.00856258	8.25548,3.49137	0.00021759	0.000472985
3	rs35648163	45945880	C,C	T,T	0.585487,0.527778	0.0236453,0.0305118	0.00401339,0.00856258	8.41742,3.43641	0.000217522	0.000481404
3	rs74579389	46330810	C,NA	T,NA	0.888668,NA	0.0093772,NA	0.00628579,NA	0.867263,NA	0.000217494	0.000434754
3	rs4490592	45963019	C,C	T,T	0.586481,0.529762	0.0235726,0.0307351	0.00401481,0.00856454	8.36439,3.47834	0.000217431	0.00048005
3	rs4128583	46252087	T,T	C,C	0.666004,0.527778	0.0180353,0.0241601	0.00419209,0.00856258	4.77186,2.3207	0.000217098	0.00043489
3	rs13178889	46230498	G,G	A,A	0.666004,0.530754	0.0180918,0.0239721	0.00419209,0.00856557	4.79832,2.28975	0.000216947	0.000434586
3	rs4975949	46258099	A,A	T,T	0.666004,0.425595	0.0180353,0.0205779	0.00419209,0.00864561	4.77186,1.76182	0.000216549	0.000433744
3	rs62370797	46199520	G,G	T,T	0.970179,0.872024	0.0388766,0.0290742	0.0116239,0.012796	3.08397,1.63679	0.000216499	0.000433245
3	rs79021811	45109000	G,NA	A,NA	0.859841,NA	0.0141082,NA	0.00569534,NA	1.878,NA	0.00021647	0.000432647
3	rs8175409	46212652	G,G	T,T	0.666004,0.517857	0.0180353,0.0239027	0.00419209,0.00855481	4.77186,2.28358	0.000216239	0.000433165
3	rs140910691	45024571	C,NA	G,NA	0.976143,NA	0.0256272,NA	0.0129561,NA	1.3194,NA	0.000216218	0.000432131
3	rs62372630	46295980	G,G	C,C	0.972167,0.87004	0.0384553,0.029775	0.0120196,0.0127124	2.86101,1.71737	0.000216072	0.000432383
3	rs1501362	45378207	T,T	C,C	0.806163,0.539683	0.0303785,0.0316775	0.00500161,0.0085764	8.90325,3.65535	0.000215814	0.000742051
3	rs10434580	46011012	G,G	A,A	0.596421,0.524802	0.0233291,0.0289676	0.00402994,0.00855989	8.14976,3.14623	0.000215738	0.000447022
3	rs8188058	46195001	T,T	C,C	0.666004,0.530754	0.0179033,0.0248101	0.00419209,0.00856557	4.71035,2.42324	0.000215573	0.000431839
3	rs8188008	46194119	G,G	A,A	0.666004,0.530754	0.0179033,0.0248101	0.00419209,0.00856557	4.71035,2.42324	0.000215573	0.000431839
3	rs12657327	46157427	T,T	A,A	0.66501,0.531746	0.0178767,0.0249116	0.00418899,0.00856664	4.70411,2.43917	0.00021542	0.000431532
3	rs12110093	46258817	T,T	C,C	0.666004,0.424603	0.0179898,0.02068	0.00419209,0.00864824	4.7506,1.7749	0.000215375	0.00043139
3	rs6874127	45305615	G,G	A,A	0.806163,0.536706	0.0298738,0.032996	0.00500161,0.00857248	8.63236,3.92603	0.000215223	0.000722667
3	rs13354339	46349193	G,G	A,A	0.333996,0.47123	-0.0177961,-0.0251604	0.00419209,0.00856354	4.66066,2.48116	0.000214796	0.000430283
3	rs11958464	46211903	T,T	C,C	0.666004,0.530754	0.0179898,0.0243651	0.00419209,0.00856557	4.7506,2.35187	0.000214751	0.000430187
3	rs34361661	46211541	T,T	C,C	0.666004,0.530754	0.0179898,0.0243651	0.00419209,0.00856557	4.7506,2.35187	0.000214751	0.000430187
3	rs71620171	46328163	A,NA	C,NA	0.888668,NA	0.00946252,NA	0.00628579,NA	0.878685,NA	0.000214427	0.000428622
3	rs71618215	45862787	T,T	C,C	0.967197,0.916667	-0.0297712,0.00141578	0.0111,0.0154664	2.1357,0.0328903	0.000214346	0.000428373
3	rs80053467	46293970	T,T	C,C	0.970179,0.87004	0.0383972,0.0294145	0.0116239,0.0127124	3.01975,1.68452	0.000214169	0.000428581
3	rs11951944	46212090	T,T	A,A	0.666004,0.530754	0.0179898,0.0243185	0.00419209,0.00856557	4.7506,2.34447	0.000213873	0.000428428
3	rs11953347	46162116	G,G	T,T	0.66501,0.532738	0.0177507,0.0253086	0.00418899,0.00856774	4.64576,2.50342	0.000213637	0.000427959
3	rs13165073	46162561	A,A	G,G	0.66501,0.532738	0.0177507,0.0253086	0.00418899,0.00856774	4.64576,2.50342	0.000213637	0.000427959
3	rs7293469	46228716	T,T	A,A	0.667992,0.530754	0.0179853,0.0239721	0.00419836,0.00856557	4.73601,2.28975	0.000213637	0.000427949
3	rs7293470	46228849	T,T	A,A	0.667992,0.530754	0.0179853,0.0239721	0.00419836,0.00856557	4.73601,2.28975	0.000213637	0.000427949
3	rs140221870	45958832	A,NA	G,NA	0.991054,NA	-0.0258801,NA	0.0209976,NA	0.662038,NA	0.000213508	0.000426745
3	rs10039509	46045900	C,C	T,T	0.565606,0.438492	0.0211505,0.0284517	0.00398879,0.00861478	6.9422,3.01875	0.000213502	0.000428637
3	rs4283798	45866143	A,A	T,T	0.702783,0.52877	0.0196988,0.0297947	0.00432606,0.00856354	5.27774,3.2986	0.000213432	0.000427535
3	rs62367669	45722709	G,G	C,C	0.958251,0.867063	0.0326943,0.0326583	0.00988495,0.0125908	3.02623,2.02265	0.000213347	0.000426916
3	rs183719762	45390911	A,NA	T,NA	0.994036,NA	-0.0374418,NA	0.0256781,NA	0.839212,NA	0.000213209	0.000426174
3	rs10061030	46265887	G,G	C,C	0.333996,0.469246	-0.0179489,-0.0244725	0.00419209,0.00856557	4.73157,2.36901	0.000213073	0.000426827
3	rs35142578	46168095	T,T	C,C	0.66501,0.532738	0.0177912,0.0251116	0.00418899,0.00856774	4.66447,2.47118	0.000213063	0.000426809
3	rs12651760	46167447	C,C	A,A	0.66501,0.532738	0.0177912,0.0251116	0.00418899,0.00856774	4.66447,2.47118	0.000213063	0.000426809
3	rs10056653	46254628	A,A	T,T	0.666004,0.424603	0.0179898,0.0205842	0.00419209,0.00864824	4.7506,1.76182	0.000212899	0.000426429
3	rs4975936	46255857	G,G	A,A	0.666004,0.424603	0.0179898,0.0205842	0.00419209,0.00864824	4.7506,1.76182	0.000212899	0.000426429
3	rs10058430	46255015	C,C	T,T	0.666004,0.424603	0.0179898,0.0205842	0.00419209,0.00864824	4.7506,1.76182	0.000212899	0.000426429
3	rs13178571	46230296	T,T	A,A	0.666004,0.530754	0.0180458,0.0239721	0.00419209,0.00856557	4.77679,2.28975	0.000212683	0.000426041
3	rs8188250	46230088	G,G	A,A	0.666004,0.530754	0.0180458,0.0239721	0.00419209,0.00856557	4.77679,2.28975	0.000212683	0.000426041
3	rs7293503	46256269	A,A	T,T	0.666004,0.426587	0.0180353,0.020471	0.00419209,0.00864302	4.77186,1.74811	0.000212583	0.000425797
3	rs62367715	45776170	C,C	T,T	0.958251,0.867063	0.0325275,0.0328241	0.00988495,0.0125908	3.00012,2.03932	0.000212575	0.000425372
3	rs143698665	45350244	A,NA	C,NA	0.944334,NA	-0.0198679,NA	0.00862346,NA	1.67312,NA	0.000212507	0.000424825
3	rs28611436	46100349	T,T	C,C	0.688867,0.531746	0.0190232,0.0261875	0.0042707,0.00856664	5.07498,2.65047	0.000212414	0.000425509
3	rs140936940	46298947	A,A	G,G	0.972167,0.87004	0.038277,0.029827	0.0120196,0.0127124	2.8387,1.72213	0.000212395	0.000425022
3	rs7293504	46256385	C,C	T,T	0.666004,0.425595	0.0179898,0.0205779	0.00419209,0.00864561	4.7506,1.76182	0.000212367	0.000425362
3	rs7293505	46256449	C,C	T,T	0.666004,0.425595	0.0179898,0.0205779	0.00419209,0.00864561	4.7506,1.76182	0.000212367	0.000425362
3	rs2878967	45454432	A,A	G,G	0.736581,0.548611	0.0203173,0.0287846	0.00448855,0.00859004	5.22201,3.09397	0.000212348	0.000425295
3	rs10941754	46264563	T,T	G,G	0.333996,0.469246	-0.0179489,-0.024426	0.00419209,0.00856557	4.73157,2.36158	0.000212189	0.000425054
3	rs13160523	46169980	A,A	T,T	0.66501,0.532738	0.0177912,0.025065	0.00418899,0.00856774	4.66447,2.46358	0.000212095	0.000424868
3	rs34492793	46208644	A,A	G,G	0.66501,0.530754	0.0180219,0.0246134	0.00418899,0.00856557	4.77186,2.39157	0.000212017	0.000424711
3	rs35905321	46325771	A,NA	T,NA	0.888668,NA	0.00953507,NA	0.00628579,NA	0.88845,NA	0.000211882	0.000423537
3	rs10805696	45647622	A,A	G,G	0.958251,0.867063	0.0330694,0.0316929	0.00988495,0.0125908	3.08536,1.92697	0.000211844	0.000423912
3	rs4302598	46019167	G,G	A,A	0.578529,0.513889	0.0218532,0.029816	0.00400399,0.00855265	7.31702,3.30981	0.000211556	0.000427331
3	rs58111642	46153507	G,G	C,C	0.666004,0.530754	0.0178493,0.0249155	0.00419209,0.00856557	4.68531,2.4403	0.000211493	0.000423662
3	rs72759962	45305560	C,NA	G,NA	0.973161,NA	0.00555066,NA	0.0122339,NA	0.187062,NA	0.000211463	0.000422589
3	rs8185092	46225485	A,A	G,G	0.66998,0.530754	0.0177383,0.0240819	0.00420473,0.00856557	4.60949,2.30702	0.000211248	0.000423153
3	rs75489413	46090404	T,NA	C,NA	0.961233,NA	-0.0134658,NA	0.0102422,NA	0.724465,NA	0.000211139	0.000422058
3	rs8175401	46208921	T,T	G,G	0.66501,0.530754	0.0180219,0.0245668	0.00418899,0.00856557	4.77186,2.3841	0.000211119	0.00042291
3	rs59516938	46158051	T,T	C,C	0.66501,0.530754	0.0178362,0.0248101	0.00418899,0.00856557	4.68531,2.42324	0.000211111	0.000422895
3	rs115143490	44620293	A,NA	C,NA	0.972167,NA	0.0212456,NA	0.0120196,NA	1.11277,NA	0.000211108	0.000421997
3	rs8188186	46215472	T,T	C,C	0.666004,0.530754	0.0180353,0.0239328	0.00419209,0.00856557	4.77186,2.28358	0.000211032	0.000422732
3	rs190746886	45464938	A,NA	G,NA	0.996024,NA	-0.0165257,NA	0.0314177,NA	0.222655,NA	0.000211001	0.000421686
3	rs10052784	46221434	T,T	C,C	0.666004,0.529762	0.0179488,0.0243156	0.00419209,0.00856454	4.73151,2.34447	0.00021088	0.000422429
3	rs183531198	44572831	A,NA	G,NA	0.99503,NA	-0.0436672,NA	0.0281148,NA	0.919438,NA	0.000210837	0.00042144
3	rs28823684	46349775	A,A	G,G	0.333996,0.47123	-0.0177509,-0.0251604	0.00419209,0.00856354	4.63983,2.48116	0.000210807	0.000422289
3	rs10066664	46169363	A,A	T,T	0.66501,0.531746	0.0177912,0.0250618	0.00418899,0.00856664	4.66447,2.46358	0.000210803	0.000422279
3	rs13182201	46396088	A,NA	G,NA	0.873757,NA	0.0116524,NA	0.00595306,NA	1.29841,NA	0.000210591	0.000420892
3	rs112684775	45754257	T,T	C,C	0.957256,0.867063	0.0317783,0.0332017	0.00977441,0.0125908	2.93956,2.07754	0.000210589	0.000421392
3	rs10073687	46352289	A,A	G,G	0.33499,0.47123	-0.0176439,-0.0252568	0.00418899,0.00856354	4.5966,2.49696	0.000210573	0.000421818
3	rs62367668	45722622	A,A	G,G	0.958251,0.867063	0.0325429,0.0327155	0.00988495,0.0125908	3.00253,2.02839	0.000210436	0.00042109
3	rs78137823	45968750	C,C	G,G	0.970179,0.875992	0.0397332,0.0280318	0.0116239,0.0129696	3.20045,1.5133	0.000210376	0.000420984
3	rs376541080	46322193	A,NA	G,NA	0.89165,NA	0.0098802,NA	0.00636104,NA	0.919494,NA	0.000210067	0.000419904
3	rs8188026	46053564	T,T	C,C	0.599404,0.516865	0.0236986,0.0283342	0.00403484,0.00855422	8.36986,3.03373	0.000209917	0.000439909
3	rs112492423	46287889	G,G	A,A	0.970179,0.869048	0.0383241,0.029305	0.0116239,0.0126714	3.01002,1.6832	0.000209894	0.000420026
3	rs35381866	45690187	G,G	A,A	0.573559,0.534722	0.0246307,0.0295916	0.0039978,0.00857004	9.1411,3.25605	0.000209843	0.000555657
3	rs16902188	45614312	A,A	G,G	0.958251,0.872024	0.0339836,0.0314201	0.00988495,0.012796	3.23194,1.85169	0.00020973	0.00041968
3	rs79240028	46302452	C,NA	T,NA	0.89662,NA	0.00281946,NA	0.00649407,NA	0.177719,NA	0.000209573	0.000419068
3	rs368485844	46323325	G,NA	A,NA	0.888668,NA	0.00960401,NA	0.00628579,NA	0.897775,NA	0.000209518	0.000418811
3	rs141798203	45062004	A,NA	G,NA	0.976143,NA	0.025232,NA	0.0129561,NA	1.2884,NA	0.000209513	0.000418733
3	rs4975948	46257990	G,G	A,A	0.666004,0.425595	0.0179488,0.0206233	0.00419209,0.00864561	4.73151,1.76801	0.000209509	0.000419637
3	rs4975928	46255113	G,G	C,C	0.666004,0.424603	0.0179898,0.0204834	0.00419209,0.00864824	4.7506,1.74811	0.000209296	0.000419209
3	rs2337953	45741123	A,A	G,G	0.958251,0.867063	0.0318839,0.0334135	0.00988495,0.0125908	2.90048,2.09913	0.000209271	0.000418756
3	rs10462093	45741359	C,C	T,T	0.958251,0.867063	0.0318839,0.0334135	0.00988495,0.0125908	2.90048,2.09913	0.000209271	0.000418756
3	rs12520275	45724280	G,G	T,T	0.958251,0.867063	0.0324065,0.0328241	0.00988495,0.0125908	2.98126,2.03932	0.000209226	0.000418667
3	rs28892397	46239425	T,T	C,C	0.666004,0.530754	0.0179488,0.0242668	0.00419209,0.00856557	4.73151,2.33626	0.000209225	0.000419113
3	rs7445563	45917244	C,NA	T,NA	0.949304,NA	-0.0188915,NA	0.00901262,NA	1.44283,NA	0.000208989	0.000417796
3	rs71620180	46334069	T,NA	C,NA	0.888668,NA	0.00961973,NA	0.00628579,NA	0.899908,NA	0.000208986	0.000417748
3	rs10941761	46269680	T,T	C,C	0.333996,0.469246	-0.0178609,-0.0246681	0.00419209,0.00856557	4.69067,2.40035	0.000208975	0.000418615
3	rs12518235	45725246	A,A	C,C	0.958251,0.867063	0.0323916,0.0328241	0.00988495,0.0125908	2.97894,2.03932	0.000208819	0.000417853
3	rs13178604	46170176	G,G	A,A	0.66501,0.532738	0.0177507,0.025065	0.00418899,0.00856774	4.64576,2.46358	0.000208551	0.000417765
3	rs12658590	46124854	T,T	A,A	0.664016,0.531746	0.0175623,0.0251607	0.00418592,0.00856664	4.56513,2.47973	0.00020839	0.000417441
3	rs8188196	46240677	G,G	A,A	0.666004,0.530754	0.0179488,0.0242203	0.00419209,0.00856557	4.73151,2.32888	0.000208382	0.000417423
3	rs36168382	46313687	A,NA	G,NA	0.888668,NA	0.00964343,NA	0.00628579,NA	0.903127,NA	0.000208189	0.000416155
3	rs10062325	45970534	A,A	G,G	0.59841,0.534722	0.0237675,0.0281597	0.00403319,0.00857004	8.42103,2.99275	0.000208171	0.000438156
3	rs113368850	45752054	T,T	A,A	0.958251,0.867063	0.0319865,0.0332532	0.00988495,0.0125908	2.91624,2.08278	0.000208114	0.000416441
3	rs8185259	46263709	T,T	C,C	0.333996,0.469246	-0.0179028,-0.024426	0.00419209,0.00856557	4.71013,2.36158	0.000208084	0.000416827
3	rs6451798	45387854	T,T	C,C	0.806163,0.537698	0.0301898,0.0319637	0.00500161,0.00857375	8.80145,3.71458	0.000207931	0.000695987
3	rs149434337	46202160	C,NA	G,NA	0.981113,NA	-0.0178993,NA	0.0145245,NA	0.661904,NA	0.000207852	0.000415463
3	rs139424826	45522979	A,NA	C,NA	0.853877,NA	-0.00566116,NA	0.00559735,NA	0.506088,NA	0.000207745	0.000415056
3	rs10037766	45813317	C,C	T,T	0.413519,0.472222	-0.0234051,-0.0307432	0.00401481,0.00856258	8.25548,3.48129	0.000207635	0.000451883
3	rs6872419	45580196	C,C	T,T	0.958251,0.867063	0.0339123,0.0305641	0.00988495,0.0125908	3.22038,1.81805	0.000207583	0.000415381
3	rs10041478	46103289	T,T	C,C	0.421471,0.473214	-0.0230442,-0.0276289	0.00400399,0.00856165	8.06305,2.90284	0.000207332	0.000422734
3	rs4975926	46335594	T,T	C,C	0.333996,0.47123	-0.0175897,-0.0256404	0.00419209,0.00856354	4.5658,2.56032	0.000207292	0.000415246
3	rs4975923	46335290	A,A	T,T	0.333996,0.47123	-0.0175897,-0.0256404	0.00419209,0.00856354	4.5658,2.56032	0.000207292	0.000415246
3	rs36019653	46349051	C,C	T,T	0.333996,0.47123	-0.0177099,-0.0251604	0.00419209,0.00856354	4.62093,2.48116	0.000207266	0.000415191
3	rs8185067	46337824	C,C	A,A	0.33499,0.47123	-0.0174383,-0.0255919	0.00418899,0.00856354	4.50275,2.55226	0.000207265	0.000415189
3	rs4551075	46011812	T,T	A,A	0.592445,0.517857	0.0233778,0.029433	0.00402367,0.00855481	8.20448,3.23612	0.000207237	0.000435373
3	rs10058281	46263948	A,A	C,C	0.333996,0.469246	-0.0179028,-0.0243748	0.00419209,0.00856557	4.71013,2.35342	0.00020714	0.000414935
3	rs4975930	46359490	C,C	A,A	0.333996,0.47123	-0.0175246,-0.0257857	0.00419209,0.00856354	4.5361,2.58453	0.000207135	0.000414931
3	rs113130486	46307962	T,T	C,C	0.970179,0.864087	0.0390361,0.0277801	0.0116239,0.0124737	3.10549,1.58602	0.000207125	0.000414482
3	rs115054924	45580768	T,NA	C,NA	0.983101,NA	0.00715087,NA	0.0153396,NA	0.193078,NA	0.000207063	0.000413791
3	rs13159863	46215997	T,T	C,C	0.666004,0.530754	0.0179898,0.0239328	0.00419209,0.00856557	4.7506,2.28358	0.000206956	0.000414563
3	rs10051107	46214991	A,A	G,G	0.666004,0.530754	0.0179898,0.0239328	0.00419209,0.00856557	4.7506,2.28358	0.000206956	0.000414563
3	rs10051125	46215157	T,T	C,C	0.666004,0.530754	0.0179898,0.0239328	0.00419209,0.00856557	4.7506,2.28358	0.000206956	0.000414563
3	rs4266405	45747875	T,T	C,C	0.958251,0.867063	0.0318839,0.0333048	0.00988495,0.0125908	2.90048,2.08803	0.000206662	0.000413534
3	rs7447232	46116148	T,T	A,A	0.689861,0.522817	0.0193018,0.0251879	0.00427445,0.00855827	5.19973,2.4882	0.000206636	0.000413929
3	rs13165719	46217180	C,C	G,G	0.666004,0.530754	0.0179898,0.0238865	0.00419209,0.00856557	4.7506,2.27633	0.000206168	0.000412984
3	rs8188219	46216298	T,T	C,C	0.666004,0.530754	0.0179898,0.0238865	0.00419209,0.00856557	4.7506,2.27633	0.000206168	0.000412984
3	rs8188224	46216710	T,T	A,A	0.666004,0.530754	0.0179898,0.0238865	0.00419209,0.00856557	4.7506,2.27633	0.000206168	0.000412984
3	rs10063585	46217584	C,C	T,T	0.666004,0.530754	0.0179898,0.0238865	0.00419209,0.00856557	4.7506,2.27633	0.000206168	0.000412984
3	rs10434612	46216790	T,T	C,C	0.666004,0.530754	0.0179898,0.0238865	0.00419209,0.00856557	4.7506,2.27633	0.000206168	0.000412984
3	rs148946082	45444919	A,NA	T,NA	0.966203,NA	-0.0209939,NA	0.0109412,NA	1.25955,NA	0.000206082	0.000411954
3	rs8185018	46218948	T,T	C,C	0.666004,0.529762	0.0179898,0.0238323	0.00419209,0.00856454	4.7506,2.2683	0.000205945	0.000412536
3	rs8188062	46220136	T,T	C,C	0.666004,0.529762	0.0179898,0.0238323	0.00419209,0.00856454	4.7506,2.2683	0.000205945	0.000412536
3	rs62367709	45752348	A,A	G,G	0.958251,0.866071	0.0319865,0.0328237	0.00988495,0.0125513	2.91624,2.04971	0.0002059	0.000412007
3	rs1384735	45516364	C,C	T,T	0.958251,0.867063	0.0343678,0.0297879	0.00988495,0.0125908	3.29458,1.74499	0.00020583	0.000411873
3	rs16902195	45638536	G,G	A,A	0.958251,0.869048	0.0335263,0.031057	0.00988495,0.0126714	3.15818,1.84625	0.00020581	0.000411833
3	rs7293336	46131791	G,G	C,C	0.666004,0.52877	0.0177187,0.0252495	0.00419209,0.00856354	4.62501,2.49576	0.000205767	0.000412188
3	rs78744516	45330427	A,NA	G,NA	0.944334,NA	-0.0195905,NA	0.00862346,NA	1.63637,NA	0.000205677	0.000411171
3	rs35750011	44980111	T,NA	A,NA	0.971173,NA	0.0328523,NA	0.0118166,NA	2.26498,NA	0.000205541	0.000410896
3	rs8188207	46133273	T,T	C,C	0.666004,0.531746	0.0177638,0.0249649	0.00419209,0.00856664	4.64576,2.44783	0.000205457	0.000411567
3	rs12522459	45736307	C,C	G,G	0.958251,0.867063	0.0318839,0.0332532	0.00988495,0.0125908	2.90048,2.08278	0.000205443	0.000411094
3	rs72750030	45903837	A,NA	G,NA	0.87674,NA	-0.00588971,NA	0.00601441,NA	0.484857,NA	0.000205394	0.000410375
3	rs8185008	46218539	G,G	A,A	0.666004,0.530754	0.0179898,0.0238351	0.00419209,0.00856557	4.7506,2.2683	0.000205303	0.000411249
3	rs55776184	45871725	A,A	G,G	0.705765,0.532738	0.0194103,0.029837	0.00433873,0.00856774	5.11427,3.30382	0.000205293	0.000411205
3	rs13179724	46230830	C,C	G,G	0.873757,0.91369	0.0225367,-0.000386828	0.00595306,0.0152221	3.81458,0.00889532	0.000205188	0.000410444
3	rs8188104	46220292	T,T	A,A	0.666004,0.529762	0.0179898,0.023786	0.00419209,0.00856454	4.7506,2.26108	0.000205168	0.000410979
3	rs8188061	46220107	G,G	A,A	0.666004,0.529762	0.0179898,0.023786	0.00419209,0.00856454	4.7506,2.26108	0.000205168	0.000410979
3	rs12109014	46223502	T,T	C,C	0.667992,0.529762	0.0178845,0.0239227	0.00419836,0.00856454	4.68924,2.28246	0.000204918	0.000410475
3	rs62369118	45621089	C,C	T,T	0.958251,0.868056	0.0338311,0.0306902	0.00988495,0.0126309	3.20725,1.82078	0.00020484	0.000409895
3	rs10805698	45725781	G,G	A,A	0.958251,0.869048	0.0317813,0.0331378	0.00988495,0.0126714	2.88476,2.04971	0.0002048	0.000409802
3	rs62369109	45578998	G,G	A,A	0.958251,0.868056	0.0339611,0.0304957	0.00988495,0.0126309	3.22829,1.80238	0.000204767	0.000409748
3	rs10078560	46219644	G,G	C,C	0.666004,0.52877	0.0179898,0.0236856	0.00419209,0.00856354	4.7506,2.24587	0.000204735	0.000410111
3	rs78342067	46313323	A,NA	G,NA	0.921471,NA	-0.0139082,NA	0.00734995,NA	1.23319,NA	0.000204541	0.000408903
3	rs111235580	46131377	A,NA	G,NA	0.982107,NA	-0.0243495,NA	0.014915,NA	0.989008,NA	0.000204508	0.000408729
3	rs12514177	45735587	A,A	T,T	0.958251,0.867063	0.0318839,0.0332017	0.00988495,0.0125908	2.90048,2.07754	0.000204234	0.000408675
3	rs10075550	46200373	G,G	A,A	0.666004,0.521825	0.0179898,0.0240477	0.00419209,0.00855751	4.7506,2.3052	0.000204214	0.000409068
3	rs35553774	46201839	G,G	A,A	0.666004,0.530754	0.0178578,0.0244265	0.00419209,0.00856557	4.68924,2.36165	0.000204185	0.000409013
3	rs72755677	46111367	A,A	G,G	0.543738,0.5625	-0.0187861,-0.0256663	0.00396952,0.00861694	5.6543,2.53823	0.000204023	0.000408482
3	rs10052940	46221502	A,A	G,G	0.666004,0.529762	0.0179488,0.0239227	0.00419209,0.00856454	4.73151,2.28246	0.000203899	0.000408437
3	rs13154320	46220828	G,G	C,C	0.666004,0.529762	0.0179488,0.0239227	0.00419209,0.00856454	4.73151,2.28246	0.000203899	0.000408437
3	rs1819031	45766853	T,T	C,C	0.958251,0.867063	0.0318233,0.0332532	0.00988495,0.0125908	2.89118,2.08278	0.00020389	0.000407987
3	rs4492125	45965439	T,T	G,G	0.59841,0.535714	0.0237217,0.0281118	0.00403319,0.00857124	8.39119,2.98343	0.000203848	0.000427906
3	rs10066140	46333000	T,T	C,C	0.333996,0.47123	-0.0175482,-0.0256404	0.00419209,0.00856354	4.54685,2.56032	0.000203848	0.000408342
3	rs76356156	46146196	A,NA	C,NA	0.967197,NA	0.0255696,NA	0.0111,NA	1.6727,NA	0.000203764	0.000407362
3	rs71620170	46326165	A,NA	G,NA	0.883698,NA	0.0112256,NA	0.00616728,NA	1.16285,NA	0.000203752	0.000407271
3	rs6878425	45843255	T,T	A,A	0.586481,0.526786	0.0235407,0.0304179	0.00401481,0.00856165	8.34364,3.41892	0.000203575	0.000446762
3	rs8188197	46201451	G,G	T,T	0.666004,0.521825	0.0179898,0.0240012	0.00419209,0.00855751	4.7506,2.29788	0.000203452	0.00040754
3	rs10941803	46348483	T,T	C,C	0.333996,0.47123	-0.0177099,-0.0249628	0.00419209,0.00856354	4.62093,2.44895	0.000203284	0.00040721
3	rs12655230	46113762	G,G	A,A	0.689861,0.530754	0.0190851,0.0255529	0.00427445,0.00856557	5.09637,2.54479	0.000203175	0.000406992
3	rs10068848	46149305	A,A	G,G	0.683897,0.530754	0.0164931,0.0248299	0.00425236,0.00856557	3.97851,2.42644	0.000203129	0.000406829
3	rs10066816	46148482	T,T	G,G	0.683897,0.530754	0.0164931,0.0248299	0.00425236,0.00856557	3.97851,2.42644	0.000203129	0.000406829
3	rs8175440	46175832	G,G	A,A	0.66501,0.522817	0.0179356,0.0242408	0.00418899,0.00855827	4.73151,2.33541	0.000203083	0.000406801
3	rs12513467	45565663	C,C	A,A	0.958251,0.867063	0.0340871,0.0300802	0.00988495,0.0125908	3.24876,1.77233	0.000203042	0.000406294
3	rs7293353	46177721	A,A	G,G	0.666004,0.521825	0.0179488,0.0240993	0.00419209,0.00855751	4.73151,2.31335	0.000202969	0.000406574
3	rs58424904	45733662	T,T	A,A	0.958251,0.867063	0.0318839,0.0331445	0.00988495,0.0125908	2.90048,2.07172	0.000202903	0.000406012
3	rs10755272	45815536	T,T	G,G	0.413519,0.472222	-0.0233574,-0.0306961	0.00401481,0.00856258	8.2246,3.47213	0.000202859	0.000439616
3	rs11745763	46334133	A,A	G,G	0.333996,0.47123	-0.0175482,-0.0255942	0.00419209,0.00856354	4.54685,2.55265	0.000202859	0.000406361
3	rs10941791	46334365	C,C	T,T	0.333996,0.47123	-0.0175482,-0.0255942	0.00419209,0.00856354	4.54685,2.55265	0.000202859	0.000406361
3	rs114223220	46352857	C,C	A,A	0.333996,0.47123	-0.0176569,-0.0251604	0.00419209,0.00856354	4.5966,2.48116	0.000202811	0.000406264
3	rs16902213	45676997	A,A	G,G	0.958251,0.868056	0.0328628,0.0319026	0.00988495,0.0126309	3.05272,1.93761	0.000202708	0.000405625
3	rs12521519	45768224	G,G	A,A	0.958251,0.867063	0.0318233,0.0332017	0.00988495,0.0125908	2.89118,2.07754	0.000202691	0.000405586
3	rs115544252	46319258	T,NA	G,NA	0.890656,NA	0.00987343,NA	0.00633559,NA	0.923954,NA	0.000202539	0.000404856
3	rs34171995	46308978	A,NA	G,NA	0.888668,NA	0.00982326,NA	0.00628579,NA	0.927728,NA	0.000202332	0.000404446
3	rs35354757	46310863	G,NA	T,NA	0.888668,NA	0.00982326,NA	0.00628579,NA	0.927728,NA	0.000202332	0.000404446
3	rs74705554	46311076	T,NA	G,NA	0.888668,NA	0.00982326,NA	0.00628579,NA	0.927728,NA	0.000202332	0.000404446
3	rs11743949	46154412	G,G	A,A	0.666004,0.522817	0.0179349,0.0242461	0.00419209,0.00855827	4.72505,2.33626	0.000202312	0.000405258
3	rs8185115	46214011	T,T	A,A	0.666004,0.521825	0.0179898,0.0239102	0.00419209,0.00855751	4.7506,2.28358	0.000201985	0.000404599
3	rs62372983	45969705	A,A	T,T	0.970179,0.875992	0.0398129,0.0273592	0.0116239,0.0129696	3.21141,1.45713	0.000201954	0.000404126
3	rs34693648	46353225	G,G	T,T	0.333996,0.47123	-0.0176569,-0.0251098	0.00419209,0.00856354	4.5966,2.4729	0.000201798	0.000404233
3	rs6873660	45732184	G,G	A,A	0.958251,0.867063	0.0319379,0.0330358	0.00988495,0.0125908	2.90877,2.0607	0.000201774	0.000403753
3	rs6873498	45732023	T,T	C,C	0.958251,0.867063	0.0319379,0.0330358	0.00988495,0.0125908	2.90877,2.0607	0.000201774	0.000403753
3	rs7720735	46139661	G,G	A,A	0.666004,0.529762	0.0177187,0.024861	0.00419209,0.00856454	4.62501,2.43196	0.000201755	0.000404145
3	rs55638678	46332720	G,G	C,C	0.333996,0.472222	-0.0175025,-0.0256375	0.00419209,0.00856258	4.52605,2.56032	0.000201753	0.000404145
3	rs4975929	46359321	T,T	C,C	0.333996,0.472222	-0.0175246,-0.0255913	0.00419209,0.00856258	4.5361,2.55263	0.000201685	0.000404007
3	rs61296177	45746378	T,T	C,C	0.958251,0.867063	0.0316302,0.033362	0.00988495,0.0125908	2.86168,2.09387	0.00020158	0.000403362
3	rs1384734	45540407	A,A	T,T	0.958251,0.867063	0.0342942,0.0296803	0.00988495,0.0125908	3.28253,1.73498	0.000201494	0.000403195
3	rs76168823	45107945	A,NA	C,NA	0.970179,NA	-0.0215423,NA	0.0116239,NA	1.19489,NA	0.000201471	0.000402746
3	rs34347294	46151854	T,T	G,G	0.682903,0.530754	0.0164792,0.0248299	0.00424878,0.00856557	3.97851,2.42644	0.000201376	0.000403317
3	rs6451819	45766380	G,G	T,T	0.958251,0.867063	0.0318233,0.0331445	0.00988495,0.0125908	2.89118,2.07172	0.00020137	0.000402943
3	rs4866982	45816856	A,A	G,G	0.413519,0.472222	-0.0233574,-0.0306443	0.00401481,0.00856258	8.2246,3.46207	0.000201192	0.000435702
3	rs7293345	46332383	T,T	C,C	0.333996,0.469246	-0.0175025,-0.0256465	0.00419209,0.00856557	4.52605,2.56032	0.000201147	0.00040293
3	rs4975994	46331845	C,C	T,T	0.333996,0.469246	-0.0175025,-0.0256465	0.00419209,0.00856557	4.52605,2.56032	0.000201147	0.00040293
3	rs7293362	46225497	T,T	C,C	0.667992,0.530754	0.0178435,0.0239721	0.00419836,0.00856557	4.67029,2.28975	0.000201101	0.000402827
3	rs77135458	46215785	A,NA	G,NA	0.965209,NA	0.0248338,NA	0.0107893,NA	1.67057,NA	0.000201079	0.00040199
3	rs2589179	45573428	C,C	A,A	0.958251,0.859127	0.0348281,0.0284215	0.00988495,0.0122874	3.37045,1.68362	0.000200962	0.000402129
3	rs4975984	46322827	G,G	A,A	0.333996,0.47123	-0.0175482,-0.0254973	0.00419209,0.00856354	4.54685,2.53658	0.000200816	0.000402267
3	rs35577984	46193826	G,G	T,T	0.666004,0.521825	0.0179488,0.0240477	0.00419209,0.00855751	4.73151,2.3052	0.000200681	0.000401987
3	rs10043557	46236082	A,A	G,G	0.666004,0.530754	0.0178578,0.0242258	0.00419209,0.00856557	4.68924,2.32977	0.00020062	0.000401868
3	rs73107037	45731173	G,G	A,A	0.958251,0.867063	0.0319865,0.0329271	0.00988495,0.0125908	2.91624,2.04971	0.000200535	0.000401273
3	rs142470132	46194530	T,NA	G,NA	0.970179,NA	0.0187881,NA	0.0116239,NA	0.974607,NA	0.000200517	0.000400844
3	rs545293864	44636618	A,NA	G,NA	0.99503,NA	0.0263667,NA	0.0281148,NA	0.458001,NA	0.000200472	0.000400729
3	rs73107077	45752968	T,T	A,A	0.958251,0.867063	0.0316842,0.0332532	0.00988495,0.0125908	2.86991,2.08278	0.000200401	0.000401003
3	rs113548626	45968513	A,A	G,G	0.970179,0.875992	0.0398129,0.0272541	0.0116239,0.0129696	3.21141,1.44845	0.000200363	0.000400942
3	rs62367716	45776815	A,A	G,G	0.958251,0.867063	0.0321162,0.032767	0.00988495,0.0125908	2.93625,2.03357	0.000200236	0.000400676
3	rs34009314	46174946	T,T	C,C	0.66501,0.522817	0.0178901,0.0242875	0.00418899,0.00855827	4.71035,2.34284	0.000199979	0.000400582
3	rs1483305	45551735	A,A	G,G	0.958251,0.866071	0.0343923,0.0295363	0.00988495,0.0125513	3.2986,1.73025	0.00019988	0.000399965
3	rs1483304	45552124	G,G	T,T	0.958251,0.867063	0.0342397,0.0296803	0.00988495,0.0125908	3.27362,1.73498	0.00019986	0.000399925
3	rs78050275	45244929	T,NA	A,NA	0.862823,NA	0.0151938,NA	0.00574696,NA	2.08629,NA	0.000199857	0.000399447
3	rs6451852	46138103	A,A	T,T	0.666004,0.531746	0.0177187,0.0248671	0.00419209,0.00856664	4.62501,2.43196	0.000199807	0.000400242
3	rs6451853	46138158	G,G	C,C	0.666004,0.531746	0.0177187,0.0248671	0.00419209,0.00856664	4.62501,2.43196	0.000199807	0.000400242
3	rs76696358	46227598	C,NA	G,NA	0.968191,NA	0.0255814,NA	0.0112664,NA	1.63506,NA	0.000199677	0.000399184
3	rs12697557	46302558	A,A	G,G	0.333996,0.47123	-0.0176311,-0.0251047	0.00419209,0.00856354	4.58479,2.47205	0.000199585	0.000399798
3	rs13177011	46307567	A,NA	C,NA	0.888668,NA	0.00991263,NA	0.00628579,NA	0.940066,NA	0.000199542	0.00039887
3	rs191490954	45731767	C,NA	T,NA	0.99503,NA	-0.0168038,NA	0.0281148,NA	0.259598,NA	0.000199418	0.000398541
3	rs4354052	46065215	T,T	A,A	0.689861,0.527778	0.0180819,0.0274792	0.00427445,0.00856258	4.63179,2.87584	0.000199184	0.000398986
3	rs79203689	45319049	T,NA	C,NA	0.945328,NA	-0.019682,NA	0.00869693,NA	1.62654,NA	0.000199082	0.000397983
3	rs13161757	46146084	A,A	G,G	0.682903,0.530754	0.016439,0.0248805	0.00424878,0.00856557	3.96167,2.43464	0.000199053	0.000398663
3	rs10054000	46146464	T,T	C,C	0.682903,0.530754	0.016439,0.0248805	0.00424878,0.00856557	3.96167,2.43464	0.000199053	0.000398663
3	rs11740690	46344889	G,G	T,T	0.333996,0.47123	-0.0175375,-0.0254496	0.00419209,0.00856354	4.54197,2.52871	0.000198971	0.000398568
3	rs11750263	46344817	T,T	C,C	0.333996,0.47123	-0.0175375,-0.0254496	0.00419209,0.00856354	4.54197,2.52871	0.000198971	0.000398568
3	rs73090028	45773102	T,T	C,C	0.958251,0.867063	0.0318716,0.0329843	0.00988495,0.0125908	2.8986,2.05549	0.000198938	0.000398076
3	rs12521555	45768415	G,G	A,A	0.958251,0.867063	0.0318233,0.0330358	0.00988495,0.0125908	2.89118,2.0607	0.000198895	0.00039799
3	rs76983737	45307112	A,A	C,C	0.960239,0.884921	0.0349386,0.0338391	0.0101186,0.0133953	3.25605,1.93814	0.000198875	0.000397896
3	rs12523279	46302471	G,G	A,A	0.333996,0.47123	-0.0176311,-0.0250585	0.00419209,0.00856354	4.58479,2.46451	0.000198679	0.000397982
3	rs4866972	45778652	A,A	G,G	0.958251,0.867063	0.0316617,0.0332017	0.00988495,0.0125908	2.86648,2.07754	0.000198671	0.00039754
3	rs62372986	45973864	T,T	G,G	0.970179,0.875992	0.0397207,0.0273039	0.0116239,0.0129696	3.19875,1.45256	0.000198525	0.000397262
3	rs8185150	46351465	C,C	A,A	0.333996,0.47123	-0.0176163,-0.0251098	0.00419209,0.00856354	4.57799,2.4729	0.000198484	0.000397592
3	rs7293371	46350867	T,T	G,G	0.333996,0.47123	-0.0176163,-0.0251098	0.00419209,0.00856354	4.57799,2.4729	0.000198484	0.000397592
3	rs4276421	45802079	T,T	C,C	0.414513,0.482143	-0.0232582,-0.0304659	0.00401339,0.00855481	8.16581,3.43288	0.000198472	0.000424978
3	rs78120259	46303922	A,NA	T,NA	0.888668,NA	0.00994955,NA	0.00628579,NA	0.945187,NA	0.000198413	0.000396612
3	rs78744747	46305223	T,NA	G,NA	0.888668,NA	0.00994955,NA	0.00628579,NA	0.945187,NA	0.000198413	0.000396612
3	rs77201990	46305245	T,NA	A,NA	0.888668,NA	0.00994955,NA	0.00628579,NA	0.945187,NA	0.000198413	0.000396612
3	rs8185363	46182420	T,T	C,C	0.664016,0.531746	0.0179633,0.024865	0.00418592,0.00856664	4.7506,2.43162	0.000198341	0.000397303
3	rs62372984	45971001	T,T	C,C	0.970179,0.875	0.0398129,0.0272108	0.0116239,0.0129254	3.21141,1.45256	0.000198328	0.000396867
3	rs181801832	45656313	G,NA	A,NA	0.99503,NA	-0.0166347,NA	0.0281148,NA	0.256434,NA	0.000198263	0.000396232
3	rs8185182	46339817	G,G	A,A	0.333996,0.472222	-0.0174964,-0.0254927	0.00419209,0.00856258	4.52327,2.53629	0.000198137	0.000396898
3	rs8185380	46339335	G,G	T,T	0.333996,0.472222	-0.0174964,-0.0254927	0.00419209,0.00856258	4.52327,2.53629	0.000198137	0.000396898
3	rs7293508	46226825	C,C	T,T	0.667992,0.530754	0.017798,0.0240238	0.00419836,0.00856557	4.64927,2.29788	0.000198134	0.00039688
3	rs62370828	46224132	A,A	G,G	0.667992,0.530754	0.0178435,0.0237889	0.00419836,0.00856557	4.67029,2.26108	0.000198099	0.000396809
3	rs8188175	46130789	C,C	T,T	0.666004,0.531746	0.0176737,0.0249649	0.00419209,0.00856664	4.60431,2.44783	0.000197971	0.000396563
3	rs10941789	46331292	A,A	G,G	0.333996,0.469246	-0.017461,-0.0256465	0.00419209,0.00856557	4.50718,2.56032	0.000197844	0.00039631
3	rs150321299	46004182	G,NA	A,NA	0.984095,NA	0.0308389,NA	0.0158037,NA	1.29232,NA	0.000197825	0.00039538
3	rs10063520	46298065	C,C	T,T	0.333996,0.47123	-0.0176311,-0.0250076	0.00419209,0.00856354	4.58479,2.45623	0.000197693	0.000396006
3	rs113198380	46322099	T,T	C,C	0.333996,0.47123	-0.0174964,-0.025546	0.00419209,0.00856354	4.52327,2.54465	0.00019769	0.000396001
3	rs8185240	46236638	G,G	T,T	0.666004,0.424603	0.0178578,0.0205842	0.00419209,0.00864824	4.68924,1.76182	0.000197564	0.0003957
3	rs6451827	45879598	C,C	T,T	0.589463,0.524802	0.0231683,0.0306558	0.00401916,0.00855989	8.08665,3.46616	0.000197437	0.000422043
3	rs10053240	46185964	A,A	G,G	0.664016,0.531746	0.0179633,0.0248132	0.00418592,0.00856664	4.7506,2.42324	0.000197381	0.000395378
3	rs8185253	46303892	T,T	G,G	0.333996,0.47123	-0.0175897,-0.0251555	0.00419209,0.00856354	4.5658,2.48036	0.000197241	0.0003951
3	rs148474409	44690214	C,NA	T,NA	0.979125,NA	-0.0220201,NA	0.0138296,NA	0.953388,NA	0.000197202	0.000394189
3	rs28840992	46164615	G,G	A,A	0.66501,0.52381	0.0177912,0.0245482	0.00418899,0.00855906	4.66447,2.3841	0.000197153	0.00039492
3	rs17293302	45512350	G,G	A,A	0.956262,0.867063	0.0329709,0.0292896	0.00966771,0.0125908	3.188,1.69887	0.000197125	0.000394442
3	rs143491562	45195943	T,NA	A,NA	0.99006,NA	0.00888325,NA	0.01993,NA	0.18323,NA	0.000197072	0.000393882
3	rs111444997	46305003	G,G	C,C	0.972167,0.869048	0.0382253,0.0289826	0.0120196,0.0126714	2.83226,1.654	0.000196991	0.000394191
3	rs8185379	46339263	C,C	T,T	0.333996,0.47123	-0.0174964,-0.0254955	0.00419209,0.00856354	4.52327,2.53629	0.000196931	0.000394481
3	rs10061916	46330923	T,T	G,G	0.333996,0.469246	-0.017461,-0.0256003	0.00419209,0.00856557	4.50718,2.55265	0.000196879	0.000394376
3	rs4975992	46329566	T,T	G,G	0.333996,0.469246	-0.017461,-0.0256003	0.00419209,0.00856557	4.50718,2.55265	0.000196879	0.000394376
3	rs10068278	46330846	C,C	T,T	0.333996,0.469246	-0.017461,-0.0256003	0.00419209,0.00856557	4.50718,2.55265	0.000196879	0.000394376
3	rs4975993	46330049	T,T	C,C	0.333996,0.469246	-0.017461,-0.0256003	0.00419209,0.00856557	4.50718,2.55265	0.000196879	0.000394376
3	rs12522404	45736281	T,T	C,C	0.958251,0.867063	0.0315817,0.0332017	0.00988495,0.0125908	2.85428,2.07754	0.000196727	0.00039365
3	rs76597398	45658543	A,A	G,G	0.958251,0.868056	0.0325583,0.032003	0.00988495,0.0126309	3.00494,1.94745	0.000196725	0.000393649
3	rs189544392	45580996	G,NA	T,NA	0.983101,NA	0.00634473,NA	0.0153396,NA	0.168031,NA	0.000196664	0.000393015
3	rs10076230	46343270	A,A	G,G	0.333996,0.47123	-0.0174964,-0.0254955	0.00419209,0.00856354	4.52327,2.53629	0.000196654	0.000393925
3	rs35936595	46193809	C,C	A,A	0.66501,0.521825	0.0178037,0.0240592	0.00418899,0.00855751	4.67029,2.30702	0.000196605	0.000393817
3	rs188113461	45851871	T,NA	A,NA	0.992048,NA	-0.0269622,NA	0.0222601,NA	0.646266,NA	0.000196444	0.000392645
3	rs10078261	46240130	C,C	T,T	0.666004,0.423611	0.0178578,0.0204897	0.00419209,0.00865091	4.68924,1.74811	0.00019619	0.000392945
3	rs10941797	46342889	G,G	A,A	0.333996,0.472222	-0.0174964,-0.0254927	0.00419209,0.00856258	4.52327,2.53629	0.000196092	0.000392799
3	rs148999138	46314424	G,G	A,A	0.333996,0.47123	-0.0175482,-0.0252568	0.00419209,0.00856354	4.54685,2.49696	0.000195939	0.000392492
3	rs10051371	46245637	T,T	C,C	0.666998,0.529762	0.0179167,0.0240209	0.00419521,0.00856454	4.71035,2.29788	0.000195931	0.000392469
3	rs34259003	46239665	T,T	C,C	0.666004,0.424603	0.0178578,0.0204834	0.00419209,0.00864824	4.68924,1.74811	0.000195922	0.000392409
3	rs28820612	46239179	C,C	T,T	0.666004,0.424603	0.0178578,0.0204834	0.00419209,0.00864824	4.68924,1.74811	0.000195922	0.000392409
3	rs35080434	46239651	T,T	C,C	0.666004,0.424603	0.0178578,0.0204834	0.00419209,0.00864824	4.68924,1.74811	0.000195922	0.000392409
3	rs112283283	46133022	A,A	G,G	0.66501,0.532738	0.0176607,0.0249681	0.00418899,0.00856774	4.60431,2.44783	0.000195865	0.000392342
3	rs4501347	45974881	C,C	T,T	0.597416,0.524802	0.023632,0.0277708	0.00403156,0.00855989	8.33914,2.92907	0.000195735	0.00040817
3	rs10076113	46343234	T,T	C,C	0.333996,0.47123	-0.0174964,-0.0254496	0.00419209,0.00856354	4.52327,2.52871	0.000195722	0.000392058
3	rs10462115	46343863	C,C	T,T	0.333996,0.47123	-0.0174964,-0.0254496	0.00419209,0.00856354	4.52327,2.52871	0.000195722	0.000392058
3	rs10941801	46344427	T,T	C,C	0.333996,0.47123	-0.0174964,-0.0254496	0.00419209,0.00856354	4.52327,2.52871	0.000195722	0.000392058
3	rs8185059	46224796	A,A	G,G	0.667992,0.530754	0.017798,0.0238739	0.00419836,0.00856557	4.64927,2.27436	0.000195685	0.000391972
3	rs13174894	46129301	T,T	C,C	0.666004,0.531746	0.0176332,0.0250165	0.00419209,0.00856664	4.58573,2.4562	0.000195683	0.000391978
3	rs12513534	46338532	G,G	A,A	0.333996,0.472222	-0.0174512,-0.0255432	0.00419209,0.00856258	4.50275,2.54465	0.000195637	0.000391887
3	rs12522392	45736002	T,T	G,G	0.958251,0.867063	0.0315331,0.0332017	0.00988495,0.0125908	2.8469,2.07754	0.000195564	0.000391322
3	rs77469364	45188425	A,NA	G,NA	0.99006,NA	0.008515,NA	0.01993,NA	0.174443,NA	0.000195554	0.000390897
3	rs8175427	46311261	T,T	G,G	0.333996,0.47123	-0.0175897,-0.0250639	0.00419209,0.00856354	4.5658,2.4654	0.000195464	0.000391538
3	rs12658237	46167713	G,G	T,T	0.66501,0.532738	0.0176607,0.0247698	0.00418899,0.00856774	4.60431,2.41572	0.000195366	0.000391341
3	rs10462094	45760805	A,A	T,T	0.958251,0.867063	0.0315225,0.0332017	0.00988495,0.0125908	2.84529,2.07754	0.000195312	0.000390817
3	rs10053306	46155950	A,A	G,G	0.666004,0.521825	0.0178493,0.0242956	0.00419209,0.00855751	4.68531,2.34447	0.000195289	0.000391184
3	rs10461766	46313227	A,A	G,G	0.970179,0.865079	0.0387582,0.0276213	0.0116239,0.0125123	3.06805,1.56422	0.000195021	0.000390256
3	rs4975913	46313275	C,C	T,T	0.333996,0.47123	-0.0175482,-0.0252063	0.00419209,0.00856354	4.54685,2.48868	0.000194948	0.000390506
3	rs115726941	44764581	T,NA	A,NA	0.99006,NA	0.0165553,NA	0.01993,NA	0.391305,NA	0.000194918	0.000389596
3	rs8188148	46244580	G,G	A,A	0.666004,0.426587	0.0178578,0.02033	0.00419209,0.00864302	4.68924,1.729	0.00019487	0.000390302
3	rs8175405	46244269	T,T	A,A	0.666004,0.426587	0.0178578,0.02033	0.00419209,0.00864302	4.68924,1.729	0.00019487	0.000390302
3	rs8188133	46187345	C,C	T,T	0.664016,0.530754	0.0179224,0.0248101	0.00418592,0.00856557	4.73151,2.42324	0.000194866	0.000390338
3	rs34462057	45900317	A,A	G,G	0.589463,0.527778	0.0233577,0.0302685	0.00401916,0.00856258	8.20844,3.38953	0.000194725	0.00041796
3	rs78319904	46136595	G,G	A,A	0.666004,0.531746	0.0176332,0.0249649	0.00419209,0.00856664	4.58573,2.44783	0.000194721	0.00039005
3	rs34101830	46349103	A,A	T,T	0.333996,0.480159	-0.0176647,-0.0249859	0.00419209,0.00855609	4.60018,2.45623	0.000194711	0.000390029
3	rs34043196	46300009	T,NA	C,NA	0.888668,NA	0.0100773,NA	0.00628579,NA	0.963,NA	0.000194603	0.000388997
3	rs13436333	46243854	C,C	A,A	0.666004,0.424603	0.0179033,0.0201961	0.00419209,0.00864824	4.71035,1.70933	0.000194462	0.000389484
3	rs12656025	46167572	A,A	G,G	0.66501,0.532738	0.0176607,0.024718	0.00418899,0.00856774	4.60431,2.40738	0.000194425	0.000389454
3	rs8185256	46298403	G,G	A,A	0.333996,0.47123	-0.0175897,-0.0250076	0.00419209,0.00856354	4.5658,2.45623	0.00019439	0.000389386
3	rs9716588	46303298	A,A	G,G	0.333996,0.47123	-0.0175897,-0.0250076	0.00419209,0.00856354	4.5658,2.45623	0.00019439	0.000389386
3	rs8185192	46309824	A,A	G,G	0.333996,0.472222	-0.0175897,-0.02496	0.00419209,0.00856258	4.5658,2.44895	0.000194221	0.000389046
3	rs8188221	46311477	T,T	C,C	0.333996,0.472222	-0.0175897,-0.02496	0.00419209,0.00856258	4.5658,2.44895	0.000194221	0.000389046
3	rs114054546	45860036	T,NA	G,NA	0.964215,NA	0.00351672,NA	0.0106439,NA	0.130124,NA	0.000194161	0.000388082
3	rs13186251	46189195	T,T	G,G	0.664016,0.531746	0.0179224,0.0248132	0.00418592,0.00856664	4.73151,2.42324	0.000194094	0.000388791
3	rs8188233	46187120	T,T	C,C	0.664016,0.531746	0.0179224,0.0248132	0.00418592,0.00856664	4.73151,2.42324	0.000194094	0.000388791
3	rs12654950	46243287	G,G	A,A	0.666004,0.423611	0.0178578,0.0202981	0.00419209,0.00865091	4.68924,1.72221	0.000194026	0.00038861
3	rs62372981	45966295	A,A	G,G	0.970179,0.874008	0.0397207,0.0272232	0.0116239,0.0128817	3.19875,1.46126	0.000194019	0.000388245
3	rs35550270	46210242	T,T	C,C	0.666004,0.530754	0.0178169,0.0240304	0.00419209,0.00856557	4.67029,2.29892	0.000193951	0.000388502
3	rs10045812	46026057	G,G	A,A	0.574553,0.516865	0.0217646,0.0298927	0.003999,0.00855422	7.27957,3.32335	0.000193927	0.000391684
3	rs8188004	46193958	G,G	A,A	0.666004,0.521825	0.0178578,0.0240993	0.00419209,0.00855751	4.68924,2.31335	0.000193923	0.000388444
3	rs10462090	45644342	A,A	T,T	0.958251,0.868056	0.0331727,0.0310659	0.00988495,0.0126309	3.10175,1.8566	0.000193799	0.000387796
3	rs10941703	45781872	T,T	C,C	0.411531,0.482143	-0.0235563,-0.0300656	0.00401769,0.00855481	8.34279,3.35592	0.00019367	0.000421886
3	rs79576736	44550753	T,NA	C,NA	0.992048,NA	0.012629,NA	0.0222601,NA	0.243757,NA	0.000193648	0.000387024
3	rs10056884	46153911	A,A	T,T	0.682903,0.521825	0.0166085,0.0240377	0.00424878,0.00855751	4.03305,2.30362	0.0001936	0.000387729
3	rs62370851	46229689	T,NA	C,NA	0.982107,NA	0.0339282,NA	0.014915,NA	1.63979,NA	0.000193505	0.000386895
3	rs62372040	45954028	A,NA	T,NA	0.993042,NA	0.0206966,NA	0.0237851,NA	0.415422,NA	0.000193438	0.000386685
3	rs12514178	46309174	G,G	A,A	0.333996,0.472222	-0.0175897,-0.0249141	0.00419209,0.00856258	4.5658,2.44149	0.000193356	0.000387313
3	rs12514163	46309059	C,C	A,A	0.333996,0.472222	-0.0175897,-0.0249141	0.00419209,0.00856258	4.5658,2.44149	0.000193356	0.000387313
3	rs4975978	46308133	T,T	A,A	0.333996,0.472222	-0.0175897,-0.0249141	0.00419209,0.00856258	4.5658,2.44149	0.000193356	0.000387313
3	rs4975976	46307746	C,C	T,T	0.333996,0.472222	-0.0175897,-0.0249141	0.00419209,0.00856258	4.5658,2.44149	0.000193356	0.000387313
3	rs8185362	46182363	G,G	C,C	0.664016,0.531746	0.0179224,0.0247666	0.00418592,0.00856664	4.73151,2.41572	0.000193253	0.000387106
3	rs10462091	45650795	C,C	T,T	0.958251,0.868056	0.0330694,0.0311741	0.00988495,0.0126309	3.08536,1.86698	0.000193184	0.000386565
3	rs116591946	45191100	T,NA	C,NA	0.963221,NA	0.0072907,NA	0.0105045,NA	0.311894,NA	0.000193088	0.000385924
3	rs10052339	46020792	A,A	G,G	0.594433,0.517857	0.0232704,0.0295306	0.00402677,0.00855481	8.1239,3.25446	0.000192978	0.00040408
3	rs4541666	45857129	A,A	C,C	0.586481,0.527778	0.023414,0.0303923	0.00401481,0.00856258	8.26125,3.41334	0.000192932	0.000418878
3	rs151165465	44975687	T,NA	C,NA	0.992048,NA	0.00919034,NA	0.0222601,NA	0.167678,NA	0.000192904	0.00038552
3	rs145267908	46228935	T,NA	A,NA	0.985089,NA	0.0348843,NA	0.0163138,NA	1.48825,NA	0.000192788	0.000385445
3	rs144868745	45940877	T,NA	A,NA	0.984095,NA	0.030926,NA	0.0158037,NA	1.2979,NA	0.000192748	0.000385214
3	rs8175363	46248525	G,G	A,A	0.666004,0.426587	0.0179033,0.0199423	0.00419209,0.00864302	4.71035,1.67703	0.000192655	0.000385863
3	rs10055263	46240036	C,C	A,A	0.666004,0.424603	0.0178169,0.0204834	0.00419209,0.00864824	4.67029,1.74811	0.000192591	0.000385735
3	rs34696334	46297932	G,NA	A,NA	0.888668,NA	0.0101516,NA	0.00628579,NA	0.973431,NA	0.000192458	0.000384708
3	rs13166839	46298610	G,NA	A,NA	0.888668,NA	0.0101516,NA	0.00628579,NA	0.973431,NA	0.000192458	0.000384708
3	rs4975974	46307566	A,A	G,G	0.333996,0.472222	-0.0175897,-0.0248635	0.00419209,0.00856258	4.5658,2.43329	0.000192415	0.000385428
3	rs4975975	46307649	A,A	C,C	0.333996,0.472222	-0.0175897,-0.0248635	0.00419209,0.00856258	4.5658,2.43329	0.000192415	0.000385428
3	rs10059495	46306905	T,T	A,A	0.333996,0.472222	-0.0175897,-0.0248635	0.00419209,0.00856258	4.5658,2.43329	0.000192415	0.000385428
3	rs72751951	46009418	A,NA	C,NA	0.985089,NA	0.0371471,NA	0.0163138,NA	1.64236,NA	0.000192336	0.000384484
3	rs35503553	46304368	G,G	A,A	0.333996,0.47123	-0.0175897,-0.0248204	0.00419209,0.00856354	4.5658,2.42586	0.000192335	0.000385266
3	rs13168838	46016917	C,C	G,G	0.578529,0.514881	0.0215389,0.029864	0.00400399,0.00855314	7.12636,3.3186	0.000192235	0.000387504
3	rs12515240	46354172	C,C	T,T	0.333996,0.47123	-0.0174863,-0.0253027	0.00419209,0.00856354	4.51867,2.5045	0.000192028	0.000384653
3	rs4975902	46353702	G,G	A,A	0.333996,0.47123	-0.0174863,-0.0253027	0.00419209,0.00856354	4.51867,2.5045	0.000192028	0.000384653
3	rs11949371	46362346	A,A	G,G	0.333996,0.473214	-0.0173909,-0.0255885	0.00419209,0.00856165	4.47539,2.55263	0.000191891	0.000384378
3	rs13189671	46232349	A,A	G,G	0.664016,0.428571	0.0177907,0.020605	0.00418592,0.00863795	4.67029,1.76801	0.000191865	0.000384278
3	rs13171832	46232507	C,C	T,T	0.664016,0.426587	0.0177907,0.0205718	0.00418592,0.00864302	4.67029,1.76182	0.000191806	0.00038416
3	rs8185043	46261456	A,A	C,C	0.33499,0.573413	-0.0176299,-0.0205516	0.00418899,0.00864302	4.59017,1.75907	0.000191786	0.000384119
3	rs6451830	45893456	G,G	A,A	0.587475,0.527778	0.0234301,0.0302156	0.00401624,0.00856258	8.26627,3.37939	0.000191652	0.000414598
3	rs10055950	46147092	A,A	G,G	0.681909,0.521825	0.0164253,0.0243258	0.00424522,0.00855751	3.96167,2.34927	0.000191533	0.000383589
3	rs13175559	45854627	C,C	T,T	0.586481,0.527778	0.023414,0.0303444	0.00401481,0.00856258	8.26125,3.40412	0.000191501	0.000415501
3	rs4975991	46328647	C,C	G,G	0.333996,0.47123	-0.0174153,-0.0255435	0.00419209,0.00856354	4.48647,2.54423	0.00019137	0.000383335
3	rs10037109	46328445	G,G	C,C	0.333996,0.47123	-0.0174153,-0.0255435	0.00419209,0.00856354	4.48647,2.54423	0.00019137	0.000383335
3	rs13178648	46169915	A,A	G,G	0.66501,0.52381	0.0177507,0.0243982	0.00418899,0.00855906	4.64576,2.36011	0.000191364	0.000383317
3	rs8187589	46126288	G,G	A,A	0.664016,0.521825	0.0175623,0.0244497	0.00418592,0.00855751	4.56513,2.36904	0.000191361	0.00038331
3	rs62386809	46340231	T,NA	A,NA	0.983101,NA	0.0346362,NA	0.0153396,NA	1.62072,NA	0.000191306	0.000382497
3	rs16902163	45537952	G,G	A,A	0.958251,0.867063	0.0339346,0.0296803	0.00988495,0.0125908	3.22399,1.73498	0.000191062	0.000382317
3	rs73101274	45545521	C,C	T,T	0.958251,0.867063	0.0339346,0.0296803	0.00988495,0.0125908	3.22399,1.73498	0.000191062	0.000382317
3	rs61160862	46207782	A,A	T,T	0.66501,0.530754	0.0178446,0.0242773	0.00418899,0.00856557	4.68924,2.33792	0.000191046	0.000382681
3	rs4975979	46312705	G,G	C,C	0.333996,0.472222	-0.0175482,-0.02496	0.00419209,0.00856258	4.54685,2.44895	0.000190993	0.000382578
3	rs6880766	45838627	T,NA	C,NA	0.981113,NA	-0.0257948,NA	0.0145245,NA	1.12067,NA	0.000190911	0.000381562
3	rs16902220	45728698	T,T	C,C	0.958251,0.867063	0.0315018,0.0330225	0.00988495,0.0125908	2.84214,2.05936	0.000190885	0.000381957
3	rs116505866	45771614	T,NA	C,NA	0.977137,NA	0.00323057,NA	0.0132281,NA	0.0930941,NA	0.000190709	0.000381179
3	rs144146069	46078556	A,NA	G,NA	0.991054,NA	-0.0234429,NA	0.0209976,NA	0.578024,NA	0.000190579	0.00038092
3	rs7293420	46192107	A,A	G,G	0.664016,0.531746	0.017877,0.0248132	0.00418592,0.00856664	4.71035,2.42324	0.000190527	0.000381642
3	rs7293423	46192220	A,A	G,G	0.664016,0.531746	0.017877,0.0248132	0.00418592,0.00856664	4.71035,2.42324	0.000190527	0.000381642
3	rs62370625	45866914	A,A	C,C	0.973161,0.868056	0.0367475,0.0325251	0.0122339,0.0126309	2.57402,1.99901	0.000190398	0.000380991
3	rs62370626	45867272	A,A	C,C	0.973161,0.868056	0.0367475,0.0325251	0.0122339,0.0126309	2.57402,1.99901	0.000190398	0.000380991
3	rs114648524	44576040	A,NA	C,NA	0.972167,NA	-0.021174,NA	0.0120196,NA	1.10717,NA	0.000189944	0.000379668
3	rs8185064	46337526	T,T	C,C	0.333996,0.470238	-0.0174102,-0.0254526	0.00419209,0.00856454	4.48413,2.52871	0.000189937	0.000380463
3	rs115783327	44643475	T,NA	C,NA	0.988072,NA	-0.00326138,NA	0.0182119,NA	0.066576,NA	0.000189556	0.000378849
3	rs12109652	45878308	T,T	C,C	0.592445,0.527778	0.0232372,0.0301204	0.00402367,0.00856258	8.11408,3.36117	0.00018942	0.000403075
3	rs8185180	46300393	A,A	T,T	0.333002,0.47123	-0.0176028,-0.0250585	0.00419521,0.00856354	4.5658,2.46451	0.000189412	0.00037941
3	rs62370633	45878638	A,A	G,G	0.973161,0.869048	0.0364678,0.0327275	0.0122339,0.0126714	2.5415,2.00874	0.000189299	0.00037879
3	rs59725169	46207692	G,G	A,A	0.66501,0.530754	0.0177583,0.0245668	0.00418899,0.00856557	4.64927,2.3841	0.000189204	0.00037899
3	rs77769375	45620336	A,NA	T,NA	0.988072,NA	0.00706534,NA	0.0182119,NA	0.156113,NA	0.000189154	0.000378048
3	rs10055898	46363515	A,A	G,G	0.333996,0.473214	-0.0173909,-0.0254455	0.00419209,0.00856165	4.47539,2.52896	0.000189033	0.00037865
3	rs13168483	46293424	A,A	G,G	0.333002,0.477183	-0.0179473,-0.023356	0.00419521,0.00855827	4.72458,2.19712	0.000188977	0.000378527
3	rs62372987	45979991	C,C	T,T	0.597416,0.522817	0.023632,0.0273744	0.00403156,0.00855827	8.33914,2.85981	0.000188962	0.000392979
3	rs113499074	45181587	T,NA	C,NA	0.978131,NA	-0.0224479,NA	0.0135185,NA	1.01409,NA	0.000188957	0.000377718
3	rs114071419	46378913	A,NA	G,NA	0.874751,NA	-0.00511516,NA	0.00597324,NA	0.406928,NA	0.000188881	0.000377408
3	rs62370624	45865614	C,C	T,T	0.972167,0.868056	0.0359176,0.0326106	0.0120196,0.0126309	2.55195,2.00752	0.000188832	0.000377856
3	rs62369104	45547962	T,T	C,C	0.958251,0.867063	0.0338856,0.0296294	0.00988495,0.0125908	3.21606,1.73025	0.000188788	0.000377765
3	rs6863984	45717865	C,C	A,A	0.959245,0.868056	0.0329361,0.0316026	0.00999958,0.0126309	3.00498,1.90836	0.000188711	0.000377616
3	rs8185105	46163091	T,T	C,C	0.66501,0.52381	0.0177057,0.0244499	0.00418899,0.00855906	4.62501,2.36837	0.000188669	0.000377917
3	rs74421764	46359795	A,NA	G,NA	0.898608,NA	0.00191969,NA	0.00655017,NA	0.113811,NA	0.000188479	0.000376874
3	rs8185312	46299711	T,T	C,C	0.333002,0.47123	-0.0176028,-0.0250076	0.00419521,0.00856354	4.5658,2.45623	0.000188473	0.000377527
3	rs34339324	46295598	T,NA	C,NA	0.888668,NA	0.0102965,NA	0.00628579,NA	0.993929,NA	0.000188414	0.000376626
3	rs1384733	45540309	C,C	A,A	0.958251,0.867063	0.0338311,0.0296803	0.00988495,0.0125908	3.20725,1.73498	0.000188207	0.000376603
3	rs10043270	45967948	G,G	A,A	0.596421,0.524802	0.0236156,0.0277245	0.00402994,0.00855989	8.33466,2.92082	0.000188199	0.000392585
3	rs150769887	46356755	T,T	G,G	0.333996,0.47123	-0.0173959,-0.0254496	0.00419209,0.00856354	4.47767,2.52871	0.000188067	0.000376715
3	rs28874955	46356419	A,A	T,T	0.333996,0.47123	-0.0173959,-0.0254496	0.00419209,0.00856354	4.47767,2.52871	0.000188067	0.000376715
3	rs10055176	46192880	T,T	C,C	0.664016,0.531746	0.0178315,0.024865	0.00418592,0.00856664	4.68924,2.43162	0.000187958	0.000376494
3	rs8188068	46295341	G,G	A,A	0.333996,0.468254	-0.0175897,-0.0243924	0.00419209,0.00856664	4.5658,2.35573	0.000187575	0.000375724
3	rs62372640	46311667	A,A	T,T	0.970179,0.864087	0.0388967,0.0268202	0.0116239,0.0124737	3.08668,1.50109	0.000187302	0.000374804
3	rs4975960	46283140	C,C	T,T	0.333002,0.47123	-0.017656,-0.0247164	0.00419521,0.00856354	4.59017,2.40906	0.000187177	0.000374931
3	rs114562515	46314279	T,NA	C,NA	0.888668,NA	0.010345,NA	0.00628579,NA	1.00083,NA	0.000187102	0.000374002
3	rs28753157	46356556	T,T	C,C	0.333996,0.47123	-0.0173959,-0.0253992	0.00419209,0.00856354	4.47767,2.52037	0.000187093	0.000374763
3	rs10056731	46223000	T,T	C,C	0.667992,0.521825	0.0178435,0.0232633	0.00419836,0.00855751	4.67029,2.18319	0.000186383	0.000373324
3	rs16902216	45716245	A,A	G,G	0.958251,0.868056	0.0326129,0.031416	0.00988495,0.0126309	3.01347,1.89029	0.00018623	0.000372645
3	rs8185011	46357510	C,C	T,T	0.333996,0.47123	-0.0173959,-0.0253523	0.00419209,0.00856354	4.47767,2.51266	0.000186199	0.000372972
3	rs116557884	45920724	T,NA	A,NA	0.968191,NA	0.0252989,NA	0.0112664,NA	1.6067,NA	0.000186127	0.000372103
3	rs62367667	45718602	C,C	G,G	0.958251,0.868056	0.0325429,0.0314934	0.00988495,0.0126309	3.00253,1.89777	0.000186006	0.000372198
3	rs62386794	46335015	T,NA	G,NA	0.902585,NA	0.00172949,NA	0.00666778,NA	0.0994459,NA	0.000185957	0.000371829
3	rs16902191	45630390	G,G	A,A	0.958251,0.868056	0.0330694,0.0307983	0.00988495,0.0126309	3.08536,1.83105	0.000185957	0.0003721
3	rs113808169	46313912	C,C	T,T	0.336978,0.47123	-0.0173719,-0.0253027	0.00418287,0.00856354	4.48413,2.5045	0.000185936	0.000372441
3	rs72757501	46185428	A,NA	G,NA	0.970179,NA	0.0175189,NA	0.0116239,NA	0.880173,NA	0.000185907	0.000371628
3	rs10434613	46216843	G,G	A,A	0.666004,0.530754	0.0177714,0.0237375	0.00419209,0.00856557	4.64927,2.25307	0.000185788	0.00037214
3	rs10060049	46337863	T,T	A,A	0.33499,0.481151	-0.0173973,-0.0249897	0.00418899,0.00855543	4.48413,2.45717	0.000185774	0.000372118
3	rs35894183	46154664	T,T	C,C	0.666004,0.530754	0.0176332,0.0244728	0.00419209,0.00856557	4.58573,2.36904	0.000185724	0.000372016
3	rs4866975	45541181	C,C	T,T	0.958251,0.867063	0.0337331,0.0296803	0.00988495,0.0125908	3.19143,1.73498	0.000185561	0.000371306
3	rs114487350	46096340	A,NA	G,NA	0.991054,NA	-0.0130458,NA	0.0209976,NA	0.272132,NA	0.000185245	0.000370261
3	rs13164666	46222711	T,T	A,A	0.667992,0.530754	0.0177114,0.0236399	0.00419836,0.00856557	4.60949,2.23789	0.000185218	0.000370994
3	rs12657760	46281241	T,T	C,C	0.333002,0.469246	-0.017656,-0.024676	0.00419521,0.00856557	4.59017,2.40162	0.000185135	0.000370837
3	rs12519195	45719826	T,T	A,A	0.958251,0.868056	0.0323576,0.03166	0.00988495,0.0126309	2.97366,1.91395	0.000184744	0.000369672
3	rs8188070	46133296	C,C	T,T	0.666004,0.522817	0.0177187,0.0242566	0.00419209,0.00855827	4.62501,2.33792	0.000184737	0.000370037
3	rs7293400	46256402	T,T	C,C	0.666004,0.417659	0.0179488,0.0195604	0.00419209,0.00866769	4.73151,1.61931	0.000184638	0.000369797
3	rs10060528	46295003	C,C	G,G	0.333002,0.468254	-0.0176028,-0.0245396	0.00419521,0.00856664	4.5658,2.37924	0.000184076	0.000368714
3	rs115003195	45358649	T,NA	C,NA	0.978131,NA	0.000828534,NA	0.0135185,NA	0.0217605,NA	0.000183636	0.000367025
3	rs12697539	46234389	A,A	C,C	0.666004,0.522817	0.0178578,0.0233273	0.00419209,0.00855827	4.68924,2.1927	0.000183595	0.000367741
3	rs4975925	46335589	A,A	G,G	0.333996,0.47123	-0.0172828,-0.0256424	0.00419209,0.00856354	4.42665,2.56065	0.000183591	0.000367746
3	rs10058962	46160726	C,C	T,T	0.66501,0.53373	0.0174897,0.0248715	0.00418899,0.00856887	4.52612,2.43162	0.000183589	0.000367737
3	rs13172845	46228898	A,A	G,G	0.667992,0.52877	0.0176249,0.0238295	0.00419836,0.00856354	4.56989,2.2683	0.000183498	0.000367549
3	rs62369141	45669044	G,G	T,T	0.958251,0.858135	0.0331727,0.0291674	0.00988495,0.0122515	3.10175,1.7625	0.000183449	0.000367076
3	rs62372152	46173444	C,C	T,T	0.66501,0.531746	0.0175752,0.0245181	0.00418899,0.00856664	4.56513,2.37581	0.000183396	0.00036735
3	rs11748089	45810835	T,T	C,C	0.414513,0.470238	-0.0233492,-0.0299017	0.00401339,0.00856454	8.2246,3.31821	0.000183363	0.000393467
3	rs111231946	45216292	A,NA	G,NA	0.984095,NA	0.0029206,NA	0.0158037,NA	0.0688564,NA	0.000183128	0.000366037
3	rs58173433	46163594	A,A	G,G	0.66501,0.532738	0.0174897,0.0248164	0.00418899,0.00856774	4.52612,2.42324	0.000183095	0.000366748
3	rs8188290	46047317	T,T	G,G	0.597416,0.524802	0.0230155,0.0285826	0.00403156,0.00855989	7.94401,3.07551	0.000182945	0.000375154
3	rs79781808	46222597	C,C	T,T	0.667992,0.521825	0.017798,0.0232633	0.00419836,0.00855751	4.64927,2.18319	0.000182841	0.000366226
3	rs8185239	46363506	A,NA	G,NA	0.898608,NA	0.0016919,NA	0.00655017,NA	0.0989908,NA	0.000182717	0.000365347
3	rs4975919	46328845	G,G	A,A	0.333996,0.470238	-0.0174153,-0.0250163	0.00419209,0.00856454	4.48647,2.45717	0.0001825	0.000365559
3	rs74684268	46297727	T,NA	C,NA	0.928429,NA	-0.0131017,NA	0.00767004,NA	1.05747,NA	0.000182484	0.000364799
3	rs10058065	46355567	C,C	T,T	0.333996,0.47123	-0.0173557,-0.0253027	0.00419209,0.00856354	4.45948,2.5045	0.000182358	0.000365274
3	rs34812524	46054132	A,A	G,G	0.599404,0.517857	0.0234117,0.0281456	0.00403484,0.00855481	8.1846,2.99924	0.000182063	0.00037718
3	rs62389499	46381549	G,NA	A,NA	0.921471,NA	0.00368746,NA	0.00734995,NA	0.210504,NA	0.00018197	0.000363855
3	rs62388176	46349890	A,A	G,G	0.968191,0.865079	0.0385952,0.027881	0.0112664,0.0125123	3.2124,1.58736	0.000181888	0.000363963
3	rs12518923	45553733	G,G	A,A	0.958251,0.866071	0.0335807,0.0295871	0.00988495,0.0125513	3.16691,1.73498	0.000181754	0.000363688
3	rs10058966	46281919	G,G	A,A	0.333002,0.469246	-0.0176099,-0.024676	0.00419521,0.00856557	4.56904,2.40162	0.00018173	0.000364014
3	rs4975912	46313145	C,C	T,T	0.333996,0.467262	-0.0172376,-0.0254116	0.00419209,0.00856774	4.40634,2.52037	0.000181717	0.000363986
3	rs4975968	46295867	G,G	A,A	0.333002,0.472222	-0.0176028,-0.0245739	0.00419521,0.00856258	4.5658,2.38661	0.000181466	0.000363485
3	rs4975969	46295989	A,A	T,T	0.333002,0.472222	-0.0176028,-0.0245739	0.00419521,0.00856258	4.5658,2.38661	0.000181466	0.000363485
3	rs62371963	45887131	G,NA	A,NA	0.983101,NA	0.0337141,NA	0.0153396,NA	1.55346,NA	0.000181271	0.000362427
3	rs4975971	46296240	G,G	A,A	0.333002,0.480159	-0.0175612,-0.0243623	0.00419521,0.00855609	4.54685,2.35573	0.000181166	0.00036288
3	rs12523582	45718771	A,A	G,G	0.958251,0.867063	0.0323429,0.0314508	0.00988495,0.0125908	2.97138,1.90334	0.000181038	0.000362252
3	rs4866976	45579793	G,G	A,A	0.958251,0.867063	0.0330204,0.0304559	0.00988495,0.0125908	3.07761,1.80777	0.000181034	0.000362245
3	rs146993769	44906048	T,NA	C,NA	0.972167,NA	0.000683114,NA	0.0120196,NA	0.0201432,NA	0.000180981	0.000361723
3	rs951396	45721287	G,G	C,C	0.958251,0.867063	0.0323429,0.0315596	0.00988495,0.0125908	2.97138,1.91395	0.000180914	0.000362005
3	rs10054179	46357190	A,A	G,G	0.333996,0.479167	-0.0173959,-0.0252867	0.00419209,0.00855678	4.47767,2.50515	0.000180841	0.000362235
3	rs112288658	46336766	T,T	C,C	0.333996,0.480159	-0.0175482,-0.0246949	0.00419209,0.00855609	4.54685,2.40906	0.000180813	0.000362176
3	rs4975962	46284854	T,T	C,C	0.333002,0.47123	-0.0175679,-0.0247164	0.00419521,0.00856354	4.54988,2.40906	0.000180679	0.000361908
3	rs79798559	45229043	G,NA	A,NA	0.984095,NA	0.00317135,NA	0.0158037,NA	0.0752268,NA	0.000180616	0.000361016
3	rs8185049	46224582	G,G	A,A	0.667992,0.521825	0.017757,0.0233252	0.00419836,0.00855751	4.63041,2.1927	0.000180522	0.000361579
3	rs80093279	45560773	A,A	C,C	0.958251,0.867063	0.0341361,0.0287334	0.00988495,0.0125908	3.25674,1.64812	0.000180372	0.00036092
3	rs62370827	46224111	T,T	C,C	0.667992,0.521825	0.017757,0.0233097	0.00419836,0.00855751	4.63041,2.19032	0.000180322	0.000361179
3	rs4428422	46017318	C,C	T,T	0.579523,0.52381	0.0212486,0.0298846	0.00400528,0.00855906	6.94855,3.3186	0.000180143	0.000362474
3	rs10035118	46227347	G,G	A,A	0.667992,0.530754	0.0176249,0.0237375	0.00419836,0.00856557	4.56989,2.25307	0.000180115	0.000360769
3	rs8188113	46242031	A,A	T,T	0.666004,0.423611	0.017685,0.0202477	0.00419209,0.00865091	4.60949,1.71543	0.000179863	0.000360231
3	rs77691931	45326333	C,C	A,A	0.960239,0.883929	0.0353628,0.0319056	0.0101186,0.0133454	3.32391,1.77433	0.00017967	0.000359468
3	rs10462092	45687680	C,C	T,T	0.958251,0.869048	0.0326617,0.0309202	0.00988495,0.0126714	3.02113,1.83324	0.000179617	0.000359412
3	rs12521795	46330380	G,G	A,A	0.333996,0.469246	-0.0171965,-0.025699	0.00419209,0.00856557	4.38791,2.56904	0.000179437	0.000359419
3	rs35095616	46389341	T,T	C,C	0.916501,0.953373	0.0198286,-0.0121381	0.00714714,0.0202746	2.25716,0.260125	0.00017935	0.000358642
3	rs4975970	46296214	T,T	C,C	0.333002,0.472222	-0.0175612,-0.0246245	0.00419521,0.00856258	4.54685,2.39473	0.000179323	0.000359189
3	rs8185283	46337808	C,C	T,T	0.33499,0.480159	-0.0173563,-0.0247457	0.00418899,0.00855609	4.46554,2.41727	0.000179309	0.000359161
3	rs59952198	45763681	T,T	G,G	0.958251,0.867063	0.0318233,0.0320984	0.00988495,0.0125908	2.89118,1.96688	0.0001793	0.000358773
3	rs62369147	45705665	A,A	C,C	0.958251,0.868056	0.0324942,0.0311987	0.00988495,0.0126309	2.99494,1.86933	0.000179261	0.000358697
3	rs12697507	46137495	G,G	T,T	0.666004,0.522817	0.0176737,0.0241076	0.00419209,0.00855827	4.60431,2.31432	0.00017915	0.00035884
3	rs72754034	46050349	A,NA	C,NA	0.985089,NA	0.0358377,NA	0.0163138,NA	1.55227,NA	0.000179045	0.000357913
3	rs62369149	45714653	T,T	C,C	0.958251,0.868056	0.0323576,0.0313588	0.00988495,0.0126309	2.97366,1.88476	0.000179017	0.00035821
3	rs115654971	46111118	A,NA	G,NA	0.978131,NA	0.0200415,NA	0.0135185,NA	0.859491,NA	0.000178832	0.000357488
3	rs181340479	44967438	A,NA	G,NA	0.991054,NA	0.00182709,NA	0.0209976,NA	0.031209,NA	0.000178818	0.000357426
3	rs114783399	45939491	A,NA	C,NA	0.966203,NA	0.0237329,NA	0.0109412,NA	1.52183,NA	0.000178767	0.00035738
3	rs115526881	46253457	T,NA	C,NA	0.959245,NA	-0.0197293,NA	0.00999958,NA	1.31431,NA	0.000178738	0.000357303
3	rs74482938	45879274	A,A	G,G	0.920477,0.955357	0.0231706,0.000690407	0.0073078,0.0206987	2.81789,0.0117125	0.000178715	0.000357406
3	rs62370928	46087891	T,NA	C,NA	0.983101,NA	0.0334596,NA	0.0153396,NA	1.53514,NA	0.000178707	0.0003573
3	rs143503484	46303733	C,NA	A,NA	0.982107,NA	0.0341211,NA	0.014915,NA	1.65453,NA	0.000178701	0.00035729
3	rs4975964	46290145	A,A	G,G	0.333002,0.47123	-0.0175155,-0.0248135	0.00419521,0.00856354	4.52605,2.42474	0.000178594	0.00035773
3	rs12108841	46179344	C,C	A,A	0.664016,0.531746	0.0177376,0.0247148	0.00418592,0.00856664	4.64576,2.40738	0.000178484	0.000357508
3	rs62367531	45344421	T,T	G,G	0.960239,0.886905	0.0352652,0.0321625	0.0101186,0.0134972	3.30823,1.76506	0.000178393	0.00035691
3	rs13184337	46347545	G,G	T,T	0.333996,0.470238	-0.0173603,-0.0250219	0.00419209,0.00856454	4.46158,2.45809	0.000178386	0.000357313
3	rs79202993	45969513	G,NA	T,NA	0.966203,NA	0.0237053,NA	0.0109412,NA	1.51906,NA	0.000178383	0.000356614
3	rs6451818	45766308	C,C	T,T	0.958251,0.867063	0.0318233,0.0320468	0.00988495,0.0125908	2.89118,1.96177	0.000178306	0.000356783
3	rs34823687	46279279	C,NA	G,NA	0.88668,NA	0.0106677,NA	0.00623739,NA	1.05941,NA	0.000178192	0.000356194
3	rs35901008	46289051	T,NA	C,NA	0.888668,NA	0.0106966,NA	0.00628579,NA	1.05154,NA	0.00017817	0.000356148
3	rs62370623	45865160	T,T	C,C	0.973161,0.869048	0.036133,0.0325789	0.0122339,0.0126714	2.50284,1.994	0.000178165	0.000356506
3	rs10042199	46104048	T,T	C,C	0.421471,0.481151	-0.022915,-0.0270252	0.00400399,0.00855543	7.98035,2.80024	0.00017815	0.000362252
3	rs62369148	45706803	G,G	T,T	0.958251,0.868056	0.0324456,0.0311987	0.00988495,0.0126309	2.98735,1.86933	0.000178119	0.000356412
3	rs8175408	46182522	A,A	T,T	0.664016,0.522817	0.0179224,0.0241014	0.00418592,0.00855827	4.73151,2.31335	0.000178087	0.000356709
3	rs190925159	45331260	C,NA	T,NA	0.99006,NA	0.00664422,NA	0.01993,NA	0.131444,NA	0.000178044	0.000355856
3	rs12519016	45312554	T,T	C,C	0.962227,0.886905	0.0347082,0.0331427	0.0103707,0.0134972	3.08745,1.85178	0.000177902	0.000355921
3	rs13161439	46288453	C,C	T,T	0.333002,0.47123	-0.0175155,-0.0247672	0.00419521,0.00856354	4.52605,2.41727	0.000177814	0.000356165
3	rs8185145	46287803	A,A	T,T	0.333002,0.47123	-0.0175155,-0.0247672	0.00419521,0.00856354	4.52605,2.41727	0.000177814	0.000356165
3	rs4370277	46048668	G,G	A,A	0.574553,0.515873	0.0218045,0.0290645	0.003999,0.00855366	7.30392,3.1681	0.000177692	0.000358549
3	rs6871092	45469153	C,C	T,T	0.733598,0.551587	0.0201509,0.0282965	0.00447241,0.00859522	5.17922,3.00246	0.000177577	0.000355631
3	rs4975924	46335500	T,T	C,C	0.333996,0.480159	-0.0175025,-0.0246949	0.00419209,0.00855609	4.52605,2.40906	0.00017753	0.000355597
3	rs8185184	46279726	C,C	A,A	0.333002,0.469246	-0.0175155,-0.0248193	0.00419521,0.00856557	4.52605,2.42474	0.000177387	0.000355312
3	rs142051011	45930412	T,NA	A,NA	0.984095,NA	0.0289261,NA	0.0158037,NA	1.17263,NA	0.000177379	0.000354522
3	rs7293474	46286807	G,G	A,A	0.333002,0.47123	-0.017474,-0.0249106	0.00419521,0.00856354	4.50718,2.44046	0.000177332	0.000355201
3	rs114665115	46003775	C,NA	T,NA	0.977137,NA	0.00432178,NA	0.0132281,NA	0.128494,NA	0.000177326	0.000354431
3	rs79583745	45456593	C,NA	T,NA	0.981113,NA	0.0345845,NA	0.0145245,NA	1.76295,NA	0.000177302	0.000354411
3	rs62370628	45872250	T,NA	C,NA	0.993042,NA	0.0183416,NA	0.0237851,NA	0.35593,NA	0.00017714	0.000354103
3	rs72748079	44501712	T,NA	A,NA	0.975149,NA	0.00997218,NA	0.0127009,NA	0.364154,NA	0.000177035	0.00035383
3	rs143127643	45924781	G,NA	A,NA	0.966203,NA	0.0235938,NA	0.0109412,NA	1.50792,NA	0.000176857	0.000353561
3	rs10941806	46358370	T,T	C,C	0.333002,0.480159	-0.0174089,-0.0249014	0.00419521,0.00855609	4.47767,2.4425	0.000176838	0.00035421
3	rs150939820	45166021	T,NA	G,NA	0.981113,NA	0.00542946,NA	0.0145245,NA	0.149634,NA	0.000176797	0.000353354
3	rs10472415	46291356	C,C	A,A	0.332008,0.47123	-0.0174871,-0.0248135	0.00419836,0.00856354	4.50718,2.42474	0.000176741	0.000354012
3	rs13340341	45860936	T,T	C,C	0.588469,0.526786	0.0231124,0.03024	0.00401769,0.00856165	8.05623,3.38471	0.00017667	0.000375793
3	rs6868984	46134071	C,C	T,T	0.666004,0.521825	0.0176332,0.024203	0.00419209,0.00855751	4.58573,2.32977	0.000176666	0.000353862
3	rs138611961	46099629	A,NA	G,NA	0.986084,NA	0.00398363,NA	0.0168779,NA	0.0896894,NA	0.00017663	0.000353053
3	rs12654375	46036554	G,G	A,A	0.578529,0.517857	0.0214546,0.0296519	0.00400399,0.00855481	7.07569,3.27732	0.000176604	0.00035578
3	rs183570531	45704122	C,NA	A,NA	0.978131,NA	0.0257423,NA	0.0135185,NA	1.24503,NA	0.00017658	0.000352911
3	rs35335986	46345089	C,C	A,A	0.333996,0.47123	-0.0172343,-0.0254481	0.00419209,0.00856354	4.40484,2.52846	0.000176563	0.000353661
3	rs114319645	45540139	G,NA	A,NA	0.961233,NA	-0.0191786,NA	0.0102422,NA	1.21371,NA	0.000176544	0.000352908
3	rs13157222	46224433	C,C	T,T	0.667992,0.521825	0.0177114,0.0232633	0.00419836,0.00855751	4.60949,2.18319	0.000176352	0.000353223
3	rs116143194	46178397	C,NA	T,NA	0.988072,NA	0.0384706,NA	0.0182119,NA	1.46026,NA	0.000176327	0.000352483
3	rs12653713	46144019	C,C	T,T	0.682903,0.521825	0.0163499,0.0241842	0.00424878,0.00855751	3.92438,2.32679	0.000176261	0.000352991
3	rs28657933	45863699	A,A	C,C	0.589463,0.527778	0.0230305,0.0302433	0.00401916,0.00856258	7.99859,3.38471	0.000176131	0.000372232
3	rs13168085	46293465	T,T	A,A	0.333002,0.472222	-0.0175155,-0.0246245	0.00419521,0.00856258	4.52605,2.39473	0.000176102	0.000352734
3	rs62367530	45340170	G,G	A,A	0.959245,0.871032	0.0370686,0.0277866	0.00999958,0.012754	3.67838,1.53229	0.000175881	0.000351893
3	rs6451807	45534423	G,G	C,C	0.584493,0.537698	0.0239355,0.0284452	0.004012,0.00857375	8.61408,3.04211	0.000175855	0.000384066
3	rs35845131	46282813	C,NA	A,NA	0.888668,NA	0.0107976,NA	0.00628579,NA	1.06633,NA	0.000175784	0.000351378
3	rs150335774	46061250	G,NA	A,NA	0.973161,NA	0.00564581,NA	0.0122339,NA	0.190813,NA	0.000175776	0.000351304
3	rs111810259	45980056	G,G	A,A	0.597416,0.527778	0.023632,0.026993	0.00403156,0.00856258	8.33914,2.79072	0.000175754	0.000364969
3	rs10065314	46290859	G,G	A,A	0.333002,0.47123	-0.017474,-0.0248135	0.00419521,0.00856354	4.50718,2.42474	0.000175693	0.000351916
3	rs12109006	46047542	A,NA	C,NA	0.985089,NA	0.0354615,NA	0.0163138,NA	1.52685,NA	0.000175605	0.000351036
3	rs10053434	46149192	G,G	A,A	0.683897,0.530754	0.0161941,0.0245411	0.00425236,0.00856557	3.85405,2.37998	0.000175474	0.000351416
3	rs75011238	45551490	C,NA	T,NA	0.981113,NA	-0.024366,NA	0.0145245,NA	1.02951,NA	0.000175159	0.000350083
3	rs10054419	46036965	G,G	T,T	0.578529,0.516865	0.0214103,0.0296498	0.00400399,0.00855422	7.0491,3.27732	0.000175015	0.000352493
3	rs62370640	45885062	T,NA	G,NA	0.983101,NA	0.0330719,NA	0.0153396,NA	1.50744,NA	0.00017496	0.000349807
3	rs72765759	45846620	T,NA	C,NA	0.873757,NA	-0.00674756,NA	0.00595306,NA	0.590031,NA	0.000174939	0.000349555
3	rs147589212	46299058	C,NA	G,NA	0.982107,NA	0.0337333,NA	0.014915,NA	1.62496,NA	0.00017485	0.000349589
3	rs7293335	46180357	C,C	T,T	0.664016,0.522817	0.017877,0.0241014	0.00418592,0.00855827	4.71035,2.31335	0.000174815	0.000350151
3	rs6898824	45842160	T,T	C,C	0.413519,0.472222	-0.0235871,-0.0293426	0.00401481,0.00856258	8.37388,3.21422	0.0001748	0.000379043
3	rs76725399	46278849	T,NA	C,NA	0.88668,NA	0.0108121,NA	0.00623739,NA	1.08082,NA	0.000174777	0.000349367
3	rs8188012	46188442	G,G	A,A	0.664016,0.521825	0.017877,0.0240477	0.00418592,0.00855751	4.71035,2.3052	0.00017467	0.00034986
3	rs8185242	46236725	C,C	T,T	0.666004,0.415675	0.0178169,0.0196242	0.00419209,0.00867359	4.67029,1.62589	0.000174381	0.000349245
3	rs2878988	45591401	C,C	T,T	0.958251,0.868056	0.0334773,0.0295078	0.00988495,0.0126309	3.15033,1.71035	0.000174379	0.000348925
3	rs148456234	45922475	T,NA	C,NA	0.873757,NA	-0.00672438,NA	0.00595306,NA	0.587272,NA	0.000174338	0.000348354
3	rs10060661	46288265	G,G	A,A	0.333002,0.47123	-0.0174283,-0.0249106	0.00419521,0.00856354	4.48647,2.44046	0.000174185	0.000348894
3	rs4975963	46289918	G,G	A,A	0.333002,0.47123	-0.017474,-0.0247164	0.00419521,0.00856354	4.50718,2.40906	0.00017409	0.000348702
3	rs8185037	46285725	G,G	T,T	0.333002,0.47123	-0.017474,-0.0247164	0.00419521,0.00856354	4.50718,2.40906	0.00017409	0.000348702
3	rs8185041	46285925	C,C	T,T	0.333002,0.47123	-0.017474,-0.0247164	0.00419521,0.00856354	4.50718,2.40906	0.00017409	0.000348702
3	rs146493749	45875090	A,A	G,G	0.972167,0.869048	0.0350328,0.0327066	0.0120196,0.0126714	2.44843,2.00666	0.000174057	0.000348282
3	rs12521112	45600628	C,C	T,T	0.958251,0.867063	0.0333739,0.0295399	0.00988495,0.0125908	3.1338,1.72196	0.000173997	0.000348162
3	rs191096312	44961054	C,NA	T,NA	0.992048,NA	0.0347529,NA	0.0222601,NA	0.926385,NA	0.000173954	0.000347718
3	rs13173746	46278258	A,NA	T,NA	0.88668,NA	0.0108501,NA	0.00623739,NA	1.08649,NA	0.000173904	0.000347623
3	rs75437660	46278851	T,NA	C,NA	0.88668,NA	0.0108501,NA	0.00623739,NA	1.08649,NA	0.000173904	0.000347623
3	rs8185103	46338791	G,G	A,A	0.333996,0.481151	-0.0174102,-0.02479	0.00419209,0.00855543	4.48413,2.42474	0.000173756	0.000348033
3	rs140010965	45817054	A,NA	G,NA	0.93837,NA	0.00892794,NA	0.00822159,NA	0.556711,NA	0.000173742	0.000347278
3	rs138963848	46175261	C,NA	A,NA	0.974155,NA	0.00100251,NA	0.0124606,NA	0.0287819,NA	0.000173671	0.000347076
3	rs143816630	46387229	A,A	G,G	0.917495,0.953373	0.0197769,-0.011605	0.00718617,0.0202746	2.22754,0.246372	0.000173566	0.000347073
3	rs8188031	45973214	A,A	G,G	0.599404,0.544643	0.0233928,0.0273111	0.00403484,0.00858363	8.17245,2.83452	0.000173491	0.000357324
3	rs141187245	46264125	A,NA	T,NA	0.981113,NA	0.0328013,NA	0.0145245,NA	1.62116,NA	0.000173486	0.000346863
3	rs74516956	45827338	A,NA	G,NA	0.967197,NA	0.0226945,NA	0.0111,NA	1.38827,NA	0.000173101	0.000346051
3	rs13190590	46128818	C,C	T,T	0.666004,0.52381	0.0176332,0.023817	0.00419209,0.00855906	4.58573,2.2683	0.00017309	0.000346693
3	rs80085969	45975235	T,NA	C,NA	0.976143,NA	0.00465471,NA	0.0129561,NA	0.143032,NA	0.000172903	0.000345594
3	rs11955080	44640014	A,NA	G,NA	0.936382,NA	-0.0165529,NA	0.00810069,NA	1.38707,NA	0.000172877	0.000345555
3	rs13184064	46279958	C,NA	T,NA	0.88668,NA	0.0108958,NA	0.00623739,NA	1.09333,NA	0.000172867	0.00034555
3	rs113584871	44948002	A,NA	G,NA	0.982107,NA	0.00415912,NA	0.014915,NA	0.107707,NA	0.000172747	0.000345276
3	rs10039283	45864843	A,A	G,G	0.589463,0.527778	0.0229877,0.0301954	0.00401916,0.00856258	7.97137,3.37553	0.000172512	0.000363652
3	rs4282324	45865432	C,C	T,T	0.589463,0.527778	0.0229877,0.0301954	0.00401916,0.00856258	7.97137,3.37553	0.000172512	0.000363652
3	rs12520240	45673018	A,A	C,C	0.958251,0.868056	0.0326129,0.0306613	0.00988495,0.0126309	3.01347,1.81805	0.000172461	0.00034509
3	rs12657764	46281267	T,T	C,C	0.333002,0.469246	-0.017474,-0.024676	0.00419521,0.00856557	4.50718,2.40162	0.00017219	0.000344895
3	rs4331911	45859375	G,G	T,T	0.589463,0.527778	0.0230305,0.0300944	0.00401916,0.00856258	7.99859,3.35621	0.000172167	0.000363358
3	rs146345906	44498008	G,NA	A,NA	0.985089,NA	0.0176597,NA	0.0163138,NA	0.55435,NA	0.000172143	0.000344093
3	rs12153005	46345127	A,A	T,T	0.579523,0.568452	-0.017356,-0.0259747	0.00400528,0.00863061	4.83299,2.58238	0.000172014	0.000344336
3	rs115432163	45765361	A,NA	G,NA	0.987078,NA	-0.00491108,NA	0.0175062,NA	0.108425,NA	0.000171985	0.000343752
3	rs4133429	45403735	C,C	T,T	0.584493,0.53373	0.0248945,0.0282988	0.004012,0.00856887	9.26205,3.01853	0.000171984	0.000475711
3	rs149089252	46136279	T,NA	C,NA	0.970179,NA	0.0157544,NA	0.0116239,NA	0.756197,NA	0.000171912	0.000343652
3	rs114220479	46314301	T,T	C,C	0.333996,0.480159	-0.0175025,-0.0243164	0.00419209,0.00855609	4.52605,2.34841	0.000171742	0.000343995
3	rs28769634	46128800	T,T	C,C	0.666004,0.532738	0.0173722,0.0246746	0.00419209,0.00856774	4.46694,2.40039	0.000171728	0.00034397
3	rs11750655	44494312	C,NA	T,NA	0.837972,NA	-0.00245182,NA	0.00536574,NA	0.188616,NA	0.000171683	0.000343089
3	rs148396877	46189434	C,NA	T,NA	0.987078,NA	0.0370072,NA	0.0175062,NA	1.46194,NA	0.000171628	0.000343131
3	rs59660247	46207649	C,C	T,T	0.66501,0.521825	0.0177583,0.023669	0.00418899,0.00855751	4.64927,2.24587	0.000171534	0.000343573
3	rs80184615	46367663	C,NA	G,NA	0.984095,NA	0.0335801,NA	0.0158037,NA	1.47364,NA	0.000171403	0.000342691
3	rs9292936	46288968	T,T	C,C	0.333002,0.47123	-0.0173868,-0.0249106	0.00419521,0.00856354	4.46768,2.44046	0.00017139	0.000343292
3	rs62369134	45636686	A,NA	G,NA	0.983101,NA	0.0309234,NA	0.0153396,NA	1.35844,NA	0.000171342	0.000342558
3	rs145483979	44708360	A,NA	G,NA	0.989066,NA	-0.0254473,NA	0.0190121,NA	0.742945,NA	0.000171269	0.000342355
3	rs62372115	46128726	A,A	T,T	0.666004,0.52381	0.0175882,0.0239146	0.00419209,0.00855906	4.56513,2.28358	0.000171264	0.000343035
3	rs11486611	46128475	T,T	C,C	0.666004,0.52381	0.0175882,0.0239146	0.00419209,0.00855906	4.56513,2.28358	0.000171264	0.000343035
3	rs145151954	46209180	G,NA	A,NA	0.991054,NA	0.0325984,NA	0.0209976,NA	0.918847,NA	0.000171171	0.000342163
3	rs10461770	46344088	T,T	C,C	0.333996,0.480159	-0.0174512,-0.0245094	0.00419209,0.00855609	4.50275,2.37924	0.000171096	0.000342703
3	rs8185289	46287112	T,T	G,G	0.333002,0.47123	-0.0174283,-0.0247164	0.00419521,0.00856354	4.48647,2.40906	0.000171	0.000342511
3	rs12173253	46384621	G,G	C,C	0.970179,0.863095	0.0375235,0.0275179	0.0116239,0.0124355	2.90449,1.57011	0.000170881	0.000341937
3	rs144243419	44493483	T,NA	C,NA	0.991054,NA	0.00728418,NA	0.0209976,NA	0.137474,NA	0.000170877	0.000341525
3	rs6895191	45877674	G,G	T,T	0.588469,0.527778	0.0229318,0.0302156	0.00401769,0.00856258	7.94119,3.37939	0.000170864	0.000359292
3	rs10070136	46340497	T,T	C,C	0.333996,0.481151	-0.0174102,-0.024604	0.00419209,0.00855543	4.48413,2.39473	0.000170841	0.000342191
3	rs13175193	45408996	T,T	C,C	0.586481,0.530754	0.0248204,0.0282352	0.00401481,0.00856557	9.19919,3.00901	0.000170668	0.000456252
3	rs11750654	44494303	C,NA	T,NA	0.837972,NA	-0.00249382,NA	0.00536574,NA	0.192399,NA	0.000170612	0.00034095
3	rs13177458	46270534	G,NA	A,NA	0.88668,NA	0.0109983,NA	0.00623739,NA	1.10873,NA	0.000170601	0.000341019
3	rs114752601	46111741	A,NA	C,NA	0.966203,NA	0.0054027,NA	0.0109412,NA	0.206593,NA	0.000170594	0.000340978
3	rs10065149	46297750	T,T	C,C	0.333996,0.480159	-0.0175482,-0.0240151	0.00419209,0.00855609	4.54685,2.3007	0.000170588	0.00034168
3	rs10512878	45713622	C,C	G,G	0.958251,0.858135	0.0323576,0.0300433	0.00988495,0.0122515	2.97366,1.84778	0.000170574	0.000341307
3	rs138403107	45105033	T,NA	C,NA	0.988072,NA	0.0080837,NA	0.0182119,NA	0.182345,NA	0.000170523	0.000340823
3	rs75513092	44544909	T,NA	G,NA	0.78827,NA	-0.0025559,NA	0.00483962,NA	0.223723,NA	0.000170362	0.000340439
3	rs13185535	46283999	T,NA	C,NA	0.887674,NA	0.0107645,NA	0.00626142,NA	1.06762,NA	0.000170171	0.000340158
3	rs8175389	46311257	C,C	T,T	0.333996,0.481151	-0.0175025,-0.0241674	0.00419209,0.00855543	4.52605,2.32505	0.000170123	0.00034075
3	rs4277924	46089444	T,T	G,G	0.421471,0.473214	-0.0225314,-0.0275829	0.00400399,0.00856165	7.73726,2.8947	0.000170006	0.000344332
3	rs4484447	46048859	T,T	A,A	0.573559,0.516865	0.021798,0.0287724	0.0039978,0.00855422	7.30392,3.11378	0.000169956	0.00034281
3	rs4409106	46038106	G,G	A,A	0.579523,0.517857	0.0214172,0.0296002	0.00400528,0.00855481	7.0491,3.26757	0.00016956	0.000341519
3	rs181750097	44960948	C,NA	T,NA	0.992048,NA	0.0340432,NA	0.0222601,NA	0.899008,NA	0.000169556	0.000338926
3	rs142845986	46304148	G,NA	A,NA	0.983101,NA	0.0324672,NA	0.0153396,NA	1.46474,NA	0.000169486	0.000338859
3	rs114299506	45515067	A,NA	G,NA	0.974155,NA	0.00492063,NA	0.0124606,NA	0.159317,NA	0.000169473	0.000338738
3	rs189121037	44486432	A,NA	T,NA	0.992048,NA	-0.00495986,NA	0.0222601,NA	0.0842414,NA	0.000169418	0.000338611
3	rs13162651	45409900	C,C	T,T	0.585487,0.527778	0.0248116,0.0282253	0.00401339,0.00856258	9.19919,3.00901	0.000169327	0.000453253
3	rs62389521	46385496	A,A	C,C	0.970179,0.863095	0.0374404,0.0275179	0.0116239,0.0124355	2.89363,1.57011	0.000169128	0.000338427
3	rs113432056	46285430	T,T	C,C	0.970179,0.861111	0.0379875,0.0268954	0.0116239,0.0123606	2.96541,1.52925	0.000169102	0.000338376
3	rs71620160	46258903	G,NA	C,NA	0.888668,NA	0.0111111,NA	0.00628579,NA	1.11284,NA	0.000168851	0.000337518
3	rs76610726	45879229	A,NA	C,NA	0.967197,NA	0.0222633,NA	0.0111,NA	1.34787,NA	0.000168795	0.000337439
3	rs8185095	46311897	A,A	T,T	0.333996,0.481151	-0.0175025,-0.0240708	0.00419209,0.00855543	4.52605,2.30977	0.000168763	0.000338025
3	rs111411048	46254280	C,NA	T,NA	0.983101,NA	-0.0208436,NA	0.0153396,NA	0.758933,NA	0.0001687	0.000337172
3	rs62367666	45718314	G,G	A,A	0.958251,0.859127	0.0323576,0.0302389	0.00988495,0.0122874	2.97366,1.85834	0.000168643	0.000337445
3	rs62370632	45877204	G,G	A,A	0.972167,0.869048	0.0347566,0.0326506	0.0120196,0.0126714	2.41657,2.00111	0.000168522	0.000337203
3	rs114621475	46112263	A,NA	G,NA	0.978131,NA	0.0190527,NA	0.0135185,NA	0.799361,NA	0.000168477	0.000336786
3	rs4975927	46350429	T,T	C,C	0.33499,0.480159	-0.017518,-0.0245553	0.00418899,0.00855609	4.53902,2.38661	0.000168459	0.00033742
3	rs148706974	44974732	G,NA	C,NA	0.979125,NA	-0.0207048,NA	0.0138296,NA	0.871739,NA	0.000168353	0.000336497
3	rs10068855	46149352	A,A	G,G	0.683897,0.530754	0.0161094,0.0244449	0.00425236,0.00856557	3.81914,2.3646	0.00016831	0.000337063
3	rs72760174	46217181	A,NA	G,NA	0.971173,NA	0.017503,NA	0.0118166,NA	0.858405,NA	0.000168182	0.0003362
3	rs4975908	46247278	C,C	T,T	0.666998,0.416667	0.0178711,0.0190831	0.00419521,0.00867062	4.68924,1.55683	0.000168177	0.000336811
3	rs62371978	45918493	G,NA	A,NA	0.983101,NA	0.0323126,NA	0.0153396,NA	1.45391,NA	0.000168155	0.000336196
3	rs34506539	46282376	A,NA	G,NA	0.889662,NA	0.0110618,NA	0.00631051,NA	1.099,NA	0.000167746	0.00033531
3	rs114229840	46252372	G,NA	A,NA	0.956262,NA	-0.0187599,NA	0.00966771,NA	1.28131,NA	0.000167715	0.00033527
3	rs8175432	46046834	G,G	A,A	0.576541,0.515873	0.0219466,0.0289149	0.00400146,0.00855366	7.38269,3.1404	0.000167684	0.000338781
3	rs7725171	45923786	A,A	T,T	0.582505,0.52877	0.0227937,0.030242	0.00400926,0.00856354	7.88399,3.3838	0.000167674	0.000350918
3	rs4473778	45756195	G,G	T,T	0.958251,0.858135	0.032035,0.0306558	0.00988495,0.0122515	2.92373,1.90862	0.000167513	0.000335181
3	rs10512877	45740067	T,T	G,G	0.958251,0.858135	0.0318353,0.0308711	0.00988495,0.0122515	2.89303,1.93024	0.000167125	0.000334404
3	rs79814253	46128195	C,NA	A,NA	0.982107,NA	-0.0168397,NA	0.014915,NA	0.586904,NA	0.000167123	0.000334056
3	rs62372035	45945255	G,NA	A,NA	0.983101,NA	0.0321858,NA	0.0153396,NA	1.44507,NA	0.000167085	0.000334055
3	rs150033196	45026494	A,NA	G,NA	0.991054,NA	0.0160555,NA	0.0209976,NA	0.35214,NA	0.000166905	0.0003336
3	rs76991363	45458814	T,NA	G,NA	0.967197,NA	0.0221324,NA	0.0111,NA	1.33571,NA	0.00016687	0.00033359
3	rs8188158	46310175	T,T	C,C	0.333996,0.481151	-0.0175025,-0.0239282	0.00419209,0.00855543	4.52605,2.28732	0.000166812	0.000334113
3	rs75638122	44512378	G,NA	A,NA	0.974155,NA	0.00520639,NA	0.0124606,NA	0.170007,NA	0.000166811	0.00033338
3	rs8185313	46283483	G,G	T,T	0.333002,0.480159	-0.0176099,-0.0238717	0.00419521,0.00855609	4.56904,2.27815	0.000166662	0.000333812
3	rs62367558	45403894	C,NA	T,NA	0.983101,NA	0.0321207,NA	0.0153396,NA	1.44054,NA	0.000166541	0.000332968
3	rs1384732	45553387	T,T	C,C	0.584493,0.535714	0.0236587,0.0288905	0.004012,0.00857124	8.43157,3.12497	0.000166534	0.000358775
3	rs4282323	45865343	C,C	T,T	0.702783,0.520833	0.0195342,0.0279115	0.00432606,0.00855678	5.19947,2.95599	0.000166342	0.000333157
3	rs72755687	46114154	A,NA	G,NA	0.972167,NA	0.0144002,NA	0.0120196,NA	0.636587,NA	0.000166326	0.000332485
3	rs8188064	46045351	G,G	T,T	0.576541,0.517857	0.0219466,0.0287418	0.00400146,0.00855481	7.38269,3.10779	0.000166113	0.000335508
3	rs35874143	46148499	A,A	G,G	0.683897,0.530754	0.0160719,0.0244544	0.00425236,0.00856557	3.80376,2.36611	0.000166024	0.000332483
3	rs28799356	46128982	G,G	T,T	0.666004,0.531746	0.0172867,0.0246251	0.00419209,0.00856664	4.42839,2.39295	0.000166022	0.000332534
3	rs34656837	46277318	A,NA	G,NA	0.885686,NA	0.0109566,NA	0.0062137,NA	1.10873,NA	0.000165798	0.000331418
3	rs62369108	45557972	A,NA	G,NA	0.985089,NA	0.0337977,NA	0.0163138,NA	1.4169,NA	0.000165763	0.000331405
3	rs62370866	46022443	G,NA	A,NA	0.983101,NA	0.0320126,NA	0.0153396,NA	1.43303,NA	0.00016565	0.000331185
3	rs139902231	45890147	A,NA	G,NA	0.966203,NA	0.0226829,NA	0.0109412,NA	1.41842,NA	0.000165494	0.000330841
3	rs149891860	45890148	A,NA	C,NA	0.966203,NA	0.0226829,NA	0.0109412,NA	1.41842,NA	0.000165494	0.000330841
3	rs2879075	45756240	A,A	T,T	0.958251,0.858135	0.0319379,0.0306558	0.00988495,0.0122515	2.90877,1.90862	0.000165466	0.000331086
3	rs7720482	46106163	G,G	T,T	0.421471,0.480159	-0.0229594,-0.0263002	0.00400399,0.00855609	8.00873,2.67508	0.000165423	0.000336002
3	rs10214016	46372754	T,T	G,G	0.333996,0.475198	-0.0161789,-0.0270202	0.00419209,0.00855989	3.94435,2.79692	0.000165367	0.000331211
3	rs8185292	46311799	T,T	C,C	0.333996,0.481151	-0.017461,-0.0240248	0.00419209,0.00855543	4.50718,2.30252	0.000165366	0.000331216
3	rs116806673	45035056	A,NA	G,NA	0.824056,NA	0.015269,NA	0.00519247,NA	2.4847,NA	0.000165323	0.000330412
3	rs114592655	45754725	T,NA	G,NA	0.966203,NA	0.0226628,NA	0.0109412,NA	1.41648,NA	0.000165265	0.000330383
3	rs10063187	46192708	G,G	T,T	0.664016,0.531746	0.0175623,0.0246165	0.00418592,0.00856664	4.56513,2.39157	0.00016507	0.000330626
3	rs4975920	46328852	T,T	C,C	0.333996,0.480159	-0.0173282,-0.0246486	0.00419209,0.00855609	4.44707,2.40162	0.000165023	0.000330533
3	rs62369903	45085069	T,NA	G,NA	0.989066,NA	0.00978184,NA	0.0190121,NA	0.216885,NA	0.0001649	0.000329637
3	rs62369060	45413863	C,NA	T,NA	0.985089,NA	0.0336715,NA	0.0163138,NA	1.40873,NA	0.000164798	0.000329475
3	rs376286858	46341390	C,NA	A,NA	0.918489,NA	-0.0121905,NA	0.00722595,NA	1.03813,NA	0.000164694	0.000329234
3	rs192994691	44589582	A,NA	G,NA	0.992048,NA	0.00835808,NA	0.0222601,NA	0.150391,NA	0.000164681	0.00032914
3	rs114011599	45981827	A,NA	T,NA	0.966203,NA	0.0225965,NA	0.0109412,NA	1.41007,NA	0.000164513	0.00032888
3	rs35772263	46238518	A,NA	T,NA	0.893638,NA	0.011404,NA	0.00641306,NA	1.12283,NA	0.000164388	0.000328595
3	rs10078628	46189624	A,A	C,C	0.664016,0.531746	0.0175623,0.0245699	0.00418592,0.00856664	4.56513,2.3841	0.000164375	0.000329232
3	rs186370296	46106632	T,NA	G,NA	0.99006,NA	0.0300305,NA	0.01993,NA	0.879879,NA	0.000164346	0.000328518
3	rs34889142	45612362	T,NA	A,NA	0.981113,NA	-0.0231752,NA	0.0145245,NA	0.95632,NA	0.000164215	0.000328215
3	rs62369150	45715628	T,T	C,C	0.958251,0.859127	0.0321513,0.0302389	0.00988495,0.0122874	2.94168,1.85834	0.000164209	0.000328571
3	rs116101274	45765543	A,NA	C,NA	0.966203,NA	0.0225634,NA	0.0109412,NA	1.40689,NA	0.000164142	0.000328138
3	rs189203640	45185027	G,NA	A,NA	0.987078,NA	0.0087661,NA	0.0175062,NA	0.210031,NA	0.000164012	0.000327797
3	rs143353789	46381459	A,A	G,G	0.970179,0.864087	0.03703,0.0277057	0.0116239,0.0124737	2.84039,1.57935	0.000163961	0.000328086
3	rs62372597	46283915	C,NA	T,NA	0.985089,NA	0.0335563,NA	0.0163138,NA	1.40128,NA	0.00016393	0.000327739
3	rs13155239	46238100	T,NA	G,NA	0.888668,NA	0.0113581,NA	0.00628579,NA	1.15015,NA	0.000163863	0.000327547
3	rs6414906	45406321	C,C	T,T	0.583499,0.531746	0.0248378,0.0278909	0.00401062,0.00856664	9.22894,2.94658	0.000163775	0.000436558
3	rs11749656	44861664	A,NA	C,NA	0.944334,NA	0.0117647,NA	0.00862346,NA	0.763249,NA	0.00016371	0.000327212
3	rs115378915	46047610	T,NA	G,NA	0.872763,NA	-0.00690478,NA	0.00593314,NA	0.611686,NA	0.000163584	0.000326882
3	rs17343612	45286358	C,NA	T,NA	0.949304,NA	-0.0176601,NA	0.00901262,NA	1.30055,NA	0.000163569	0.00032698
3	rs4975891	46140353	A,NA	G,NA	0.981113,NA	-0.0139074,NA	0.0145245,NA	0.470687,NA	0.00016342	0.000326651
3	rs13190242	46054545	A,A	G,G	0.599404,0.526786	0.0231585,0.0277169	0.00403484,0.00856165	8.02283,2.91846	0.000163242	0.000334668
3	rs142527833	46315522	A,NA	G,NA	0.964215,NA	0.01624,NA	0.0106439,NA	0.895957,NA	0.00016321	0.000326279
3	rs62368553	44718509	A,A	G,G	0.934394,0.953373	0.00502812,0.0157513	0.00798549,0.0202746	0.276611,0.3593	0.000163004	0.000325684
3	rs150580949	45782173	G,NA	T,NA	0.982107,NA	0.00282124,NA	0.014915,NA	0.0705955,NA	0.000163002	0.000325786
3	rs75732517	45799651	T,NA	C,NA	0.951292,NA	-0.00497366,NA	0.00918509,NA	0.230499,NA	0.000162913	0.000325576
3	rs74905922	45995967	T,NA	C,NA	0.969185,NA	-0.0169326,NA	0.0114407,NA	0.857404,NA	0.000162909	0.000325655
3	rs6451831	45917420	C,C	T,T	0.582505,0.52877	0.0228214,0.0299974	0.00400926,0.00856354	7.90156,3.33707	0.000162891	0.00034067
3	rs17268006	44538881	T,NA	C,NA	0.790258,NA	-0.00278825,NA	0.00485638,NA	0.247282,NA	0.000162832	0.000325399
3	rs62373048	46009709	C,NA	T,NA	0.988072,NA	0.00839497,NA	0.0182119,NA	0.190557,NA	0.000162758	0.00032536
3	rs72757831	44901331	A,NA	G,NA	0.850895,NA	0.0214583,NA	0.0055508,NA	3.95576,NA	0.000162733	0.000325304
3	rs4499842	46034492	T,T	C,C	0.581511,0.517857	0.02156,0.0295537	0.00400792,0.00855481	7.12636,3.25881	0.000162714	0.000328079
3	rs151181764	45995717	G,NA	A,NA	0.983101,NA	0.0316315,NA	0.0153396,NA	1.40671,NA	0.000162609	0.000325104
3	rs150865141	45926507	C,NA	G,NA	0.984095,NA	0.0276886,NA	0.0158037,NA	1.09817,NA	0.000162502	0.000324777
3	rs145029024	44505395	T,NA	C,NA	0.972167,NA	0.0185818,NA	0.0120196,NA	0.913236,NA	0.000162434	0.000324692
3	rs116443643	44606969	A,NA	C,NA	0.845924,NA	-0.0037823,NA	0.00547654,NA	0.309987,NA	0.000162429	0.000324591
3	rs62369079	45446115	A,NA	C,NA	0.981113,NA	0.0315478,NA	0.0145245,NA	1.52501,NA	0.000162286	0.00032446
3	rs71616302	45633307	G,NA	A,NA	0.981113,NA	-0.0229289,NA	0.0145245,NA	0.941497,NA	0.000162173	0.000324132
3	rs13158953	44598274	A,NA	G,NA	0.93837,NA	0.00334923,NA	0.00822159,NA	0.165112,NA	0.00016203	0.000323824
3	rs77429683	44841555	G,NA	T,NA	0.987078,NA	0.00587662,NA	0.0175062,NA	0.13247,NA	0.000162026	0.000323855
3	rs11959186	45938300	C,NA	T,NA	0.873757,NA	-0.00738128,NA	0.00595306,NA	0.667546,NA	0.000162007	0.000323729
3	rs111604841	46297626	T,NA	G,NA	0.991054,NA	0.0276226,NA	0.0209976,NA	0.725065,NA	0.000161841	0.000323503
3	rs34791871	46236034	C,NA	A,NA	0.888668,NA	0.0114662,NA	0.00628579,NA	1.16666,NA	0.000161804	0.000323431
3	rs13167286	46235096	T,NA	C,NA	0.888668,NA	0.0114662,NA	0.00628579,NA	1.16666,NA	0.000161804	0.000323431
3	rs116310589	46183850	C,NA	T,NA	0.977137,NA	0.0046567,NA	0.0132281,NA	0.139773,NA	0.000161552	0.000322906
3	rs62389474	46377415	T,T	C,C	0.969185,0.863095	0.0363093,0.0277099	0.0114407,0.0124355	2.82241,1.58735	0.000161541	0.000323237
3	rs147412880	46393100	G,NA	T,NA	0.984095,NA	0.0323516,NA	0.0158037,NA	1.39094,NA	0.000161534	0.000322953
3	rs62369084	45484057	T,NA	C,NA	0.983101,NA	0.031491,NA	0.0153396,NA	1.39706,NA	0.000161526	0.000322938
3	rs62370629	45874465	G,G	A,A	0.971173,0.869048	0.0338489,0.0324722	0.0118166,0.0126714	2.37921,1.98346	0.000161407	0.000322962
3	rs72755664	46100884	A,NA	G,NA	0.972167,NA	0.0138971,NA	0.0120196,NA	0.606257,NA	0.000161236	0.000322309
3	rs4975967	46293837	C,C	T,T	0.333002,0.47619	-0.0175612,-0.0234043	0.00419521,0.00855906	4.54685,2.20422	0.000161179	0.000322822
3	rs144176341	45492239	T,NA	C,NA	0.983101,NA	0.0314451,NA	0.0153396,NA	1.39392,NA	0.000161177	0.00032224
3	rs71620157	46229721	A,NA	T,NA	0.888668,NA	0.0115055,NA	0.00628579,NA	1.17269,NA	0.000161074	0.000321972
3	rs8185265	46231959	C,NA	T,NA	0.888668,NA	0.0115055,NA	0.00628579,NA	1.17269,NA	0.000161074	0.000321972
3	rs35521134	46230115	A,NA	G,NA	0.888668,NA	0.0115055,NA	0.00628579,NA	1.17269,NA	0.000161074	0.000321972
3	rs10055046	46192621	T,T	C,C	0.664016,0.531746	0.0175219,0.0245181	0.00418592,0.00856664	4.54663,2.37581	0.000161062	0.000322593
3	rs13155164	46245308	A,NA	G,NA	0.888668,NA	0.0115103,NA	0.00628579,NA	1.17343,NA	0.000160984	0.000321793
3	rs72754209	44668015	C,NA	A,NA	0.978131,NA	0.0135193,NA	0.0135185,NA	0.498554,NA	0.000160974	0.000321726
3	rs73753970	45869429	A,NA	G,NA	0.99503,NA	-0.0096672,NA	0.0281148,NA	0.136106,NA	0.000160949	0.000321673
3	rs72752197	44627323	T,NA	C,NA	0.789264,NA	-0.00317497,NA	0.00484796,NA	0.290283,NA	0.000160814	0.000321365
3	rs2337483	45608322	C,C	T,T	0.583499,0.536706	0.0236506,0.028489	0.00401062,0.00857248	8.43157,3.05083	0.000160337	0.000343359
3	rs10462087	45295280	C,C	T,T	0.962227,0.883929	0.0346903,0.0338189	0.0103707,0.0133454	3.08474,1.94796	0.000160282	0.000320662
3	rs138712914	45163210	A,NA	G,NA	0.989066,NA	0.00237979,NA	0.0190121,NA	0.0455708,NA	0.000160102	0.000319997
3	rs148807628	45981340	A,NA	T,NA	0.966203,NA	0.0221828,NA	0.0109412,NA	1.37043,NA	0.000160032	0.000319919
3	rs112285719	46220803	A,NA	G,NA	0.994036,NA	0.0282437,NA	0.0256781,NA	0.566439,NA	0.000159985	0.000319761
3	rs79682226	44509496	T,NA	C,NA	0.960239,NA	0.00113943,NA	0.0101186,NA	0.0407956,NA	0.000159928	0.000319636
3	rs75098313	45331955	G,NA	T,NA	0.95328,NA	-0.0155868,NA	0.0093687,NA	1.01696,NA	0.000159924	0.000319687
3	rs116465719	46023045	G,NA	A,NA	0.946322,NA	0.00891279,NA	0.00877248,NA	0.509154,NA	0.000159884	0.000319577
3	rs8185127	46356664	G,G	A,A	0.972167,0.865079	0.0365838,0.0286951	0.0120196,0.0125123	2.63134,1.661	0.000159846	0.000319847
3	rs62372976	45962636	C,NA	T,NA	0.983101,NA	0.0312603,NA	0.0153396,NA	1.3813,NA	0.000159794	0.000319473
3	rs34321815	46224343	G,NA	A,NA	0.888668,NA	0.0115756,NA	0.00628579,NA	1.18349,NA	0.000159793	0.000319411
3	rs13171646	44556434	A,NA	T,NA	0.929423,NA	0.00226015,NA	0.00771974,NA	0.113682,NA	0.000159726	0.000319228
3	rs28798176	46179980	G,G	T,T	0.664016,0.531746	0.0175219,0.0244198	0.00418592,0.00856664	4.54663,2.36011	0.000159659	0.00031978
3	rs17268996	44751744	C,NA	T,NA	0.957256,NA	0.00145414,NA	0.00977441,NA	0.054662,NA	0.000159546	0.000318961
3	rs72752202	44639852	A,NA	G,NA	0.978131,NA	0.0137104,NA	0.0135185,NA	0.507954,NA	0.000159359	0.0003185
3	rs10045429	46284105	T,T	C,C	0.333996,0.480159	-0.0174153,-0.0238208	0.00419209,0.00855609	4.48647,2.27018	0.000159286	0.000319032
3	rs12658533	46124580	C,C	A,A	0.66501,0.530754	0.0170532,0.0248176	0.00418899,0.00856557	4.32956,2.42446	0.000159199	0.000318861
3	rs34159378	46296286	G,G	A,A	0.333002,0.484127	-0.0175155,-0.0236335	0.00419521,0.00855366	4.52605,2.242	0.000159179	0.000318815
3	rs143589311	45817127	A,NA	G,NA	0.983101,NA	0.0311765,NA	0.0153396,NA	1.3756,NA	0.000159178	0.00031824
3	rs8185384	46193406	A,A	G,G	0.664016,0.531746	0.0174769,0.0245699	0.00418592,0.00856664	4.52612,2.3841	0.000159032	0.000318526
3	rs149713794	46264315	C,NA	T,NA	0.982107,NA	-0.0199274,NA	0.014915,NA	0.741054,NA	0.000159017	0.000317823
3	rs149422794	45366057	C,NA	T,NA	0.95328,NA	-0.014914,NA	0.0093687,NA	0.953086,NA	0.000158948	0.000317735
3	rs138437258	44605818	A,NA	G,NA	0.981113,NA	0.0223168,NA	0.0145245,NA	0.905117,NA	0.000158924	0.000317661
3	rs8188256	46372506	C,C	G,G	0.333996,0.475198	-0.0160247,-0.0271151	0.00419209,0.00855989	3.87928,2.81345	0.000158766	0.000317983
3	rs182045046	44976148	C,NA	T,NA	0.978131,NA	0.0304302,NA	0.0135185,NA	1.61287,NA	0.000158732	0.000317289
3	rs186342349	45706369	G,NA	A,NA	0.99503,NA	-0.00909871,NA	0.0281148,NA	0.127133,NA	0.000158655	0.000317091
3	rs144547629	44932758	T,NA	C,NA	0.978131,NA	-0.0203301,NA	0.0135185,NA	0.877408,NA	0.00015858	0.000316976
3	rs111907535	46343818	T,NA	C,NA	0.99006,NA	0.035438,NA	0.01993,NA	1.12272,NA	0.000158529	0.000316887
3	rs8185335	46287984	T,T	C,C	0.333002,0.480159	-0.017474,-0.023918	0.00419521,0.00855609	4.50718,2.28542	0.000158496	0.00031745
3	rs71612328	46223437	C,NA	A,NA	0.888668,NA	0.0116507,NA	0.00628579,NA	1.1951,NA	0.000158455	0.000316737
3	rs72755668	46102760	A,A	G,G	0.421471,0.482143	-0.0225758,-0.0271704	0.00400399,0.00855481	7.76522,2.82593	0.000158453	0.000321033
3	rs71620158	46230468	G,NA	A,NA	0.889662,NA	0.0115507,NA	0.00631051,NA	1.17269,NA	0.000158448	0.000316722
3	rs71620156	46229666	A,NA	G,NA	0.889662,NA	0.0115507,NA	0.00631051,NA	1.17269,NA	0.000158448	0.000316722
3	rs6892594	45427173	T,T	C,C	0.584493,0.537698	0.0247115,0.0277752	0.004012,0.00857375	9.13657,2.92185	0.00015837	0.000403581
3	rs34399231	46248881	T,NA	C,NA	0.890656,NA	0.0114186,NA	0.00633559,NA	1.14571,NA	0.000158333	0.000316492
3	rs72763943	45626413	T,NA	C,NA	0.992048,NA	0.0432249,NA	0.0222601,NA	1.28266,NA	0.000158313	0.000316459
3	rs10054896	46192456	T,T	C,C	0.664016,0.531746	0.0174769,0.0245181	0.00418592,0.00856664	4.52612,2.37581	0.000158293	0.000317045
3	rs77373889	44871379	T,NA	A,NA	0.945328,NA	0.0118649,NA	0.00869693,NA	0.763249,NA	0.000158268	0.000316337
3	rs4263507	46088123	T,T	G,G	0.421471,0.473214	-0.0222942,-0.0276794	0.00400399,0.00856165	7.58892,2.91181	0.000158233	0.000319838
3	rs72751935	45982680	A,NA	G,NA	0.993042,NA	0.0468424,NA	0.0237851,NA	1.31063,NA	0.000158227	0.000316289
3	rs16902164	45547547	T,T	C,C	0.958251,0.858135	0.0336787,0.0275281	0.00988495,0.0122515	3.18266,1.60828	0.000157981	0.000316105
3	rs75474168	45069819	T,NA	G,NA	0.947316,NA	-0.0142896,NA	0.0088502,NA	0.973075,NA	0.000157935	0.00031571
3	rs8185332	46287832	T,T	C,C	0.333002,0.480159	-0.017474,-0.0238717	0.00419521,0.00855609	4.50718,2.27815	0.000157912	0.000316279
3	rs62372117	46131030	A,NA	G,NA	0.983101,NA	0.0309946,NA	0.0153396,NA	1.36325,NA	0.000157864	0.000315613
3	rs78966059	46221548	A,NA	G,NA	0.888668,NA	0.0116902,NA	0.00628579,NA	1.20124,NA	0.000157764	0.000315356
3	rs35216453	46222163	T,NA	C,NA	0.888668,NA	0.0116902,NA	0.00628579,NA	1.20124,NA	0.000157764	0.000315356
3	rs116267116	45059768	A,NA	G,NA	0.983101,NA	0.00835276,NA	0.0153396,NA	0.232041,NA	0.000157682	0.000315149
3	rs62369066	45445340	A,NA	G,NA	0.985089,NA	0.0326695,NA	0.0163138,NA	1.34463,NA	0.000157658	0.000315195
3	rs62373046	46008845	A,NA	G,NA	0.983101,NA	0.030965,NA	0.0153396,NA	1.36125,NA	0.000157654	0.000315192
3	rs62367708	45749990	G,G	A,A	0.958251,0.858135	0.0317327,0.0304154	0.00988495,0.0122515	2.87733,1.88462	0.000157272	0.000314686
3	rs8188228	46372186	G,G	A,A	0.333996,0.474206	-0.0160247,-0.0270681	0.00419209,0.00856075	3.87928,2.80479	0.000157154	0.000314754
3	rs13154480	46215029	C,NA	A,NA	0.88171,NA	0.0101908,NA	0.00612213,NA	1.01775,NA	0.000157132	0.000314098
3	rs10214118	46374578	T,T	C,C	0.332008,0.475198	-0.0161278,-0.026931	0.00419836,0.00855989	3.91255,2.78143	0.000157101	0.000314649
3	rs62370902	46055083	G,NA	A,NA	0.983101,NA	0.0308851,NA	0.0153396,NA	1.35585,NA	0.00015709	0.000314064
3	rs35337274	46217917	T,NA	C,NA	0.888668,NA	0.0117297,NA	0.00628579,NA	1.20739,NA	0.000157083	0.000313993
3	rs7445572	45920417	T,T	C,C	0.587475,0.529762	0.022731,0.0302477	0.00401624,0.00856454	7.81935,3.38422	0.000156876	0.000326911
3	rs2696018	45585723	T,T	C,C	0.583499,0.535714	0.0236506,0.0282342	0.00401062,0.00857124	8.43157,3.00546	0.000156667	0.000334678
3	rs62370871	46030230	A,NA	G,NA	0.989066,NA	0.00908218,NA	0.0190121,NA	0.198693,NA	0.000156581	0.000313009
3	rs116535622	45666651	C,NA	T,NA	0.975149,NA	0.00629571,NA	0.0127009,NA	0.20753,NA	0.000156568	0.000312947
3	rs8185144	46090865	A,A	G,G	0.421471,0.482143	-0.022491,-0.0273174	0.00400399,0.00855481	7.71189,2.85172	0.000156541	0.000316987
3	rs35172773	46218950	G,NA	T,NA	0.888668,NA	0.0117653,NA	0.00628579,NA	1.21294,NA	0.000156477	0.000312782
3	rs6873662	45732198	G,G	A,A	0.958251,0.858135	0.0317327,0.0303646	0.00988495,0.0122515	2.87733,1.87957	0.000156446	0.000313033
3	rs16901942	44728480	C,NA	T,NA	0.960239,NA	0.0169734,NA	0.0101186,NA	1.0294,NA	0.00015636	0.000312557
3	rs4975966	46291675	C,C	T,T	0.333002,0.480159	-0.0174283,-0.0239689	0.00419521,0.00855609	4.48647,2.29342	0.000156322	0.000313092
3	rs12513540	46373463	G,G	A,A	0.333996,0.474206	-0.0159834,-0.0270681	0.00419209,0.00856075	3.86192,2.80479	0.00015626	0.000312959
3	rs115086672	46362656	A,NA	C,NA	0.87674,NA	-0.00664031,NA	0.00601441,NA	0.569338,NA	0.000156147	0.000312031
3	rs142610191	45377725	A,NA	G,NA	0.992048,NA	0.00699287,NA	0.0222601,NA	0.122968,NA	0.00015609	0.000311983
3	rs144675654	45925591	T,NA	G,NA	0.963221,NA	-0.00556164,NA	0.0105045,NA	0.224396,NA	0.000155955	0.000311674
3	rs10075102	46182685	A,NA	C,NA	0.968191,NA	0.0165679,NA	0.0112664,NA	0.849523,NA	0.00015589	0.000311622
3	rs34107066	46213611	A,NA	G,NA	0.888668,NA	0.0118048,NA	0.00628579,NA	1.21911,NA	0.000155812	0.000311453
3	rs35780895	46219220	T,NA	C,NA	0.888668,NA	0.0118048,NA	0.00628579,NA	1.21911,NA	0.000155812	0.000311453
3	rs13157277	46378995	A,A	G,G	0.332008,0.475198	-0.0160864,-0.0269765	0.00419836,0.00855989	3.89511,2.78933	0.000155795	0.000312032
3	rs11748472	46377660	A,A	G,G	0.332008,0.475198	-0.0160864,-0.0269765	0.00419836,0.00855989	3.89511,2.78933	0.000155795	0.000312032
3	rs4431354	46051386	C,C	T,T	0.576541,0.514881	0.0219022,0.0284286	0.00400146,0.00855314	7.35548,3.05152	0.000155794	0.000314411
3	rs10512855	44511212	T,NA	G,NA	0.93837,NA	0.0028043,NA	0.00822159,NA	0.134875,NA	0.00015567	0.000311118
3	rs62369103	45534758	A,NA	G,NA	0.985089,NA	0.0323653,NA	0.0163138,NA	1.32546,NA	0.000155667	0.000311211
3	rs4533899	46091291	T,T	C,C	0.421471,0.482143	-0.022491,-0.0272669	0.00400399,0.00855481	7.71189,2.84284	0.000155592	0.000315033
3	rs72750038	45912279	C,NA	T,NA	0.893638,NA	-0.00707977,NA	0.00641306,NA	0.569264,NA	0.000155506	0.00031075
3	rs4498260	46079337	A,A	G,G	0.420477,0.482143	-0.0220494,-0.027997	0.00400528,0.00855481	7.43298,2.97249	0.000155494	0.000313893
3	rs7293405	46379505	T,T	C,C	0.332008,0.474206	-0.0160864,-0.0269337	0.00419836,0.00856075	3.89511,2.78143	0.000155397	0.000311235
3	rs13155776	46215878	G,NA	A,NA	0.888668,NA	0.0118443,NA	0.00628579,NA	1.22531,NA	0.000155156	0.000310142
3	rs11740651	45302476	A,NA	C,NA	0.848907,NA	-0.00835155,NA	0.00552061,NA	0.884948,NA	0.000155008	0.000309749
3	rs114675740	45819446	T,NA	C,NA	0.973161,NA	0.00544346,NA	0.0122339,NA	0.18286,NA	0.000154998	0.000309804
3	rs185421321	44814966	T,NA	G,NA	0.985089,NA	0.0154859,NA	0.0163138,NA	0.465349,NA	0.000154982	0.000309787
3	rs4421114	46069343	T,T	C,C	0.424453,0.498016	-0.0217257,-0.0278714	0.00400022,0.00854942	7.25183,2.95313	0.000154736	0.000311582
3	rs10941808	46359394	T,T	C,C	0.972167,0.864087	0.0366603,0.0281383	0.0120196,0.0124737	2.64053,1.61831	0.000154691	0.000309528
3	rs13172144	46202649	C,NA	T,NA	0.888668,NA	0.0118745,NA	0.00628579,NA	1.23005,NA	0.000154661	0.000309152
3	rs115560023	46203701	A,NA	T,NA	0.962227,NA	-0.0100979,NA	0.0103707,NA	0.481211,NA	0.00015466	0.000309157
3	rs62372596	46283703	T,NA	C,NA	0.920477,NA	0.00263238,NA	0.0073078,NA	0.143461,NA	0.000154537	0.000308977
```
