## Supplementary material for "Characterization of shared and ancestry-specific signals driving complex traits using multi-ancestry fine-mapping": susiex_nc3.cs80.snp

```
BP	SNP	PIP(CS1)	LogBF(CS1,Pop1)	LogBF(CS1,Pop2)	PIP(CS2)	LogBF(CS2,Pop1)	LogBF(CS2,Pop2)	PIP(CS3)	LogBF(CS3,Pop1)	LogBF(CS3,Pop2)
44476800	rs72748056	4.18358e-11	1.26306	-2.74753e-10	0.000127332	-1.96131	-2.74753e-10	0.000127478	-1.96125	-2.74753e-10
44476872	rs12520604	7.34004e-13	-1.39921	-1.38072	3.76294e-05	-1.79385	-1.38648	3.76723e-05	-1.79379	-1.38647
44477015	rs7449090	2.42022e-12	-1.58684	-2.74753e-10	0.00012738	-1.96094	-2.74753e-10	0.000127518	-1.96093	-2.74753e-10
44477202	rs66704172	1.69097e-12	-1.94539	-2.74753e-10	0.000146884	-1.81846	-2.74753e-10	0.000147066	-1.81831	-2.74753e-10
44477232	rs747187	4.6135e-13	-1.986	-1.25829	3.89091e-05	-1.8351	-1.31178	3.89515e-05	-1.83505	-1.31182
44478572	rs55880927	1.71063e-12	-1.93383	-2.74753e-10	0.000150108	-1.79675	-2.74753e-10	0.000150295	-1.79659	-2.74753e-10
44478742	rs1482684	4.96251e-12	0.348961	-1.21774	3.63237e-05	-1.87453	-1.34111	3.63629e-05	-1.8745	-1.34114
44479794	rs78528704	1.90297e-11	-2.06105e-10	0.475307	0.000537172	-2.06105e-10	-0.521792	0.000537534	-2.06105e-10	-0.522198
44479945	rs16901868	3.73301e-11	1.14911	-2.74753e-10	0.000128892	-1.94914	-2.74753e-10	0.000129041	-1.94906	-2.74753e-10
44480144	rs1384450	4.5628e-13	-1.98435	-1.27099	3.91166e-05	-1.81697	-1.32459	3.91595e-05	-1.81691	-1.32463
44480787	rs35530450	1.66591e-12	-1.96032	-2.74753e-10	0.000142522	-1.84861	-2.74753e-10	0.000142696	-1.84847	-2.74753e-10
44481017	rs10512853	1.72598e-12	-1.9249	-2.74753e-10	0.000152545	-1.78065	-2.74753e-10	0.000152736	-1.78048	-2.74753e-10
44481274	rs11950046	4.47729e-13	-1.98719	-1.28707	3.77294e-05	-1.84142	-1.33625	3.77707e-05	-1.84137	-1.33628
44481388	rs144099389	1.89056e-11	-2.06105e-10	0.468763	0.000534782	-2.06105e-10	-0.526251	0.000535143	-2.06105e-10	-0.526656
44481396	rs117532944	1.89056e-11	-2.06105e-10	0.468763	0.000534782	-2.06105e-10	-0.526251	0.000535143	-2.06105e-10	-0.526656
44481542	rs34810292	1.69725e-12	-1.94168	-2.74753e-10	0.00014793	-1.81137	-2.74753e-10	0.000148113	-1.81121	-2.74753e-10
44482225	rs74938811	1.91982e-11	-2.06105e-10	0.484122	0.000540412	-2.06105e-10	-0.515779	0.000540775	-2.06105e-10	-0.516186
44482345	rs17266699	2.05239e-12	-1.75169	-2.74753e-10	0.00012528	-1.97756	-2.74753e-10	0.000125421	-1.97752	-2.74753e-10
44482425	rs74958950	1.7803e-12	-1.89392	-2.74753e-10	0.000146033	-1.82428	-2.74753e-10	0.000146214	-1.82412	-2.74753e-10
44482784	rs13171351	1.68203e-12	-1.95069	-2.74753e-10	0.000145369	-1.82884	-2.74753e-10	0.000145548	-1.82869	-2.74753e-10
44482929	rs72748063	4.43236e-11	1.32082	-2.74753e-10	0.000126655	-1.96664	-2.74753e-10	0.000126799	-1.96658	-2.74753e-10
44483299	rs117249617	6.59289e-12	0.564443	-1.14915	5.5194e-05	-1.48793	-1.30932	5.52284e-05	-1.48835	-1.30936
44483598	rs72748065	4.18358e-11	1.26306	-2.74753e-10	0.000127332	-1.96131	-2.74753e-10	0.000127478	-1.96125	-2.74753e-10
44483861	rs148036172	1.86735e-11	-2.06105e-10	0.456411	0.000530306	-2.06105e-10	-0.534658	0.000530665	-2.06105e-10	-0.53506
44485725	rs75412157	1.84181e-11	-2.06105e-10	0.442638	0.000525366	-2.06105e-10	-0.544017	0.000525723	-2.06105e-10	-0.544417
44486432	rs189121037	1.67581e-12	-1.9544	-2.74753e-10	0.000169221	-1.6769	-2.74753e-10	0.000169418	-1.67682	-2.74753e-10
44486733	rs72748067	1.63785e-12	-1.97731	-2.74753e-10	0.000143487	-1.84187	-2.74753e-10	0.000143636	-1.84191	-2.74753e-10
44486748	rs10461757	4.43679e-13	-1.98895	-1.2944	3.75984e-05	-1.8429	-1.33825	3.76397e-05	-1.84285	-1.33828
44487358	rs16901870	1.74238e-11	0.616289	-0.229147	4.65566e-05	-1.99193	-0.97551	4.65938e-05	-1.99193	-0.97579
44487477	rs1482691	4.75943e-12	0.315771	-1.22634	3.61506e-05	-1.87206	-1.34836	3.61898e-05	-1.87203	-1.34839
44487501	rs16901871	1.64396e-11	0.552238	-0.223239	4.67251e-05	-1.99185	-0.971984	4.67624e-05	-1.99185	-0.972265
44487978	rs79102645	1.86735e-11	-2.06105e-10	0.456411	0.000530306	-2.06105e-10	-0.534658	0.000530665	-2.06105e-10	-0.53506
44488103	rs13174174	1.77492e-12	-1.89694	-2.74753e-10	0.000123532	-1.99161	-2.74753e-10	0.000123665	-1.99162	-2.74753e-10
44488156	rs12516346	4.60545e-12	0.266682	-1.21014	3.5601e-05	-1.89239	-1.34335	3.56393e-05	-1.89236	-1.34338
44488840	rs1482690	4.41251e-12	0.227142	-1.21339	3.52544e-05	-1.90056	-1.34496	3.52923e-05	-1.90053	-1.34499
44489470	rs72748072	1.88626e-12	-1.8361	-2.74753e-10	0.000222522	-1.40308	-2.74753e-10	0.000222829	-1.40279	-2.74753e-10
44489544	rs147418606	5.54295e-11	1.54442	-2.74753e-10	0.000798289	-0.125641	-2.74753e-10	0.0007992	-0.125579	-2.74753e-10
44489695	rs34119371	1.65373e-11	0.552238	-0.217316	4.68908e-05	-1.99185	-0.968443	4.69283e-05	-1.99185	-0.968725
44490326	rs76505202	6.04256e-12	-2.06105e-10	-0.671867	0.000380422	-2.06105e-10	-0.866831	0.000380797	-2.06105e-10	-0.866924
44490470	rs6865230	1.64396e-11	0.552238	-0.223239	4.67251e-05	-1.99185	-0.971984	4.67624e-05	-1.99185	-0.972265
44490529	rs79619877	1.78053e-11	-2.06105e-10	0.4088	0.000513461	-2.06105e-10	-0.566938	0.000513812	-2.06105e-10	-0.567332
44490550	rs6865011	1.63266e-11	0.552238	-0.230139	4.65331e-05	-1.99185	-0.976102	4.65703e-05	-1.99185	-0.976382
44490799	rs6865330	1.63266e-11	0.552238	-0.230139	4.65331e-05	-1.99185	-0.976102	4.65703e-05	-1.99185	-0.976382
44491457	rs76267497	3.79352e-12	-1.1374	-2.74753e-10	0.000126515	-1.96775	-2.74753e-10	0.00012666	-1.96768	-2.74753e-10
44491906	rs57068965	1.63266e-11	0.552238	-0.230139	4.65331e-05	-1.99185	-0.976102	4.65703e-05	-1.99185	-0.976382
44491975	rs16901875	1.63266e-11	0.552238	-0.230139	4.65331e-05	-1.99185	-0.976102	4.65703e-05	-1.99185	-0.976382
44492340	rs72748075	1.63266e-11	0.552238	-0.230139	4.65331e-05	-1.99185	-0.976102	4.65703e-05	-1.99185	-0.976382
44492884	rs72748076	4.04065e-11	1.2283	-2.74753e-10	0.000128318	-1.9536	-2.74753e-10	0.000128466	-1.95353	-2.74753e-10
44492998	rs1384454	4.59319e-12	0.2737	-1.21982	3.58199e-05	-1.8815	-1.34811	3.58587e-05	-1.88147	-1.34814
44493017	rs117438345	1.76909e-11	-2.06105e-10	0.402358	0.000511231	-2.06105e-10	-0.571289	0.000511582	-2.06105e-10	-0.571683
44493483	rs144243419	1.72768e-12	-1.92391	-2.74753e-10	0.000170677	-1.66834	-2.74753e-10	0.000170877	-1.66824	-2.74753e-10
44493802	rs56323939	1.63291e-11	0.552238	-0.229981	4.57163e-05	-1.99185	-0.993811	4.57528e-05	-1.99185	-0.994091
44493948	rs76918470	1.81671e-11	-2.06105e-10	0.428918	0.0005205	-2.06105e-10	-0.553322	0.000520854	-2.06105e-10	-0.55372
44493979	rs72748077	1.51511e-12	-1.9679	-0.0873036	6.17082e-05	-1.79643	-0.889269	6.17681e-05	-1.79623	-0.889576
44494303	rs11750654	1.70919e-12	-1.93468	-2.74753e-10	0.000170367	-1.67015	-2.74753e-10	0.000170612	-1.6698	-2.74753e-10
44494312	rs11750655	1.70476e-12	-1.93727	-2.74753e-10	0.000171436	-1.6639	-2.74753e-10	0.000171683	-1.66354	-2.74753e-10
44494681	rs10941667	4.46027e-13	-1.99115	-1.28692	3.67553e-05	-1.87106	-1.33277	3.67953e-05	-1.87102	-1.3328
44496112	rs2062141	1.69231e-12	-1.9446	-2.74753e-10	0.000148535	-1.80729	-2.74753e-10	0.000148721	-1.80712	-2.74753e-10
44496114	rs1384453	4.50763e-12	0.254897	-1.21982	3.56726e-05	-1.88562	-1.34811	3.57112e-05	-1.88559	-1.34814
44496415	rs2062140	1.66956e-12	-1.95814	-2.74753e-10	0.000144459	-1.83512	-2.74753e-10	0.000144638	-1.83496	-2.74753e-10
44496612	rs111381284	3.8655e-12	-1.1186	-2.74753e-10	0.000134739	-1.90477	-2.74753e-10	0.000134883	-1.90478	-2.74753e-10
44497008	rs186326471	7.46414e-12	-0.460585	-2.74753e-10	0.000395326	-0.8284	-2.74753e-10	0.000395658	-0.82864	-2.74753e-10
44497307	rs16901879	1.68623e-12	-1.9482	-2.74753e-10	0.000147474	-1.81446	-2.74753e-10	0.000147658	-1.81429	-2.74753e-10
44497861	rs117692400	5.23333e-12	-2.06105e-10	-0.815646	0.000617973	-2.06105e-10	-0.381666	0.000618693	-2.06105e-10	-0.381582
44498008	rs146345906	2.76959e-12	-1.452	-2.74753e-10	0.00017198	-1.66073	-2.74753e-10	0.000172143	-1.66086	-2.74753e-10
44498735	rs75442098	3.41035e-12	-1.24388	-2.74753e-10	0.000147642	-1.81332	-2.74753e-10	0.000147778	-1.81348	-2.74753e-10
44499291	rs17320222	3.84349e-12	-1.12431	-2.74753e-10	0.000134497	-1.90657	-2.74753e-10	0.000134641	-1.90658	-2.74753e-10
44500469	rs7730866	1.70688e-11	0.573497	-0.206937	4.71779e-05	-1.99196	-0.962223	4.72154e-05	-1.99196	-0.962507
44501402	rs78327666	1.78053e-11	-2.06105e-10	0.4088	0.000513461	-2.06105e-10	-0.566938	0.000513812	-2.06105e-10	-0.567332
44501480	rs73752037	2.90278e-11	0.897558	-2.74753e-10	0.00012896	-1.94861	-2.74753e-10	0.000129109	-1.94854	-2.74753e-10
44501712	rs72748079	2.10629e-12	-1.72576	-2.74753e-10	0.000176826	-1.63294	-2.74753e-10	0.000177035	-1.63284	-2.74753e-10
44502502	rs34617631	1.68924e-12	-1.94642	-2.74753e-10	0.000148001	-1.81089	-2.74753e-10	0.000148186	-1.81072	-2.74753e-10
44503164	rs10941668	4.46383e-13	-1.98824	-1.28903	3.7555e-05	-1.84761	-1.3347	3.7596e-05	-1.84756	-1.33473
44504060	rs138182379	2.95442e-12	-2.06105e-10	-1.38739	0.000227555	-2.06105e-10	-1.38072	0.000227801	-2.06105e-10	-1.38072
44504199	rs1825237	4.47628e-13	-1.98977	-1.28471	3.74921e-05	-1.84906	-1.33492	3.75331e-05	-1.84901	-1.33496
44504519	rs79350479	1.84181e-11	-2.06105e-10	0.442638	0.000525366	-2.06105e-10	-0.544017	0.000525723	-2.06105e-10	-0.544417
44504803	rs1905188	1.59565e-11	0.505192	-0.206019	4.72368e-05	-1.99127	-0.961672	4.72744e-05	-1.99127	-0.961956
44505395	rs145029024	4.82105e-12	-0.897702	-2.74753e-10	0.000162284	-1.71876	-2.74753e-10	0.000162434	-1.71892	-2.74753e-10
44505806	rs72748082	2.50229e-11	0.749097	-2.74753e-10	0.000136959	-1.88843	-2.74753e-10	0.000137124	-1.88831	-2.74753e-10
44505931	rs16901883	1.14497e-11	0.167921	-0.200648	4.81695e-05	-1.97494	-0.958445	4.82082e-05	-1.97493	-0.958731
44506323	rs3898543	1.14497e-11	0.167921	-0.200648	4.81695e-05	-1.97494	-0.958445	4.82082e-05	-1.97493	-0.958731
44506414	rs957739	2.54819e-11	0.767274	-2.74753e-10	0.00013648	-1.89193	-2.74753e-10	0.000136645	-1.89181	-2.74753e-10
44506691	rs960060	1.15708e-11	0.167921	-0.190132	4.84755e-05	-1.97494	-0.952113	4.85144e-05	-1.97493	-0.952401
44506898	rs59836876	1.15708e-11	0.167921	-0.190132	4.84755e-05	-1.97494	-0.952113	4.85144e-05	-1.97493	-0.952401
44507248	rs72748085	2.40872e-12	-0.490438	-1.10116	3.64514e-05	-1.91625	-1.29588	3.64884e-05	-1.91627	-1.29593
44507369	rs35108601	1.68623e-12	-1.9482	-2.74753e-10	0.000147474	-1.81446	-2.74753e-10	0.000147658	-1.81429	-2.74753e-10
44507983	rs76452182	1.78053e-11	-2.06105e-10	0.4088	0.000513461	-2.06105e-10	-0.566938	0.000513812	-2.06105e-10	-0.567332
44509496	rs79682226	1.63788e-12	-1.97729	-2.74753e-10	0.000159733	-1.73461	-2.74753e-10	0.000159928	-1.73447	-2.74753e-10
44509956	rs1384447	4.53864e-13	-1.9793	-1.28135	3.95642e-05	-1.80116	-1.32903	3.9608e-05	-1.80109	-1.32907
44510128	rs34410497	1.79741e-12	-1.88435	-2.74753e-10	0.000123675	-1.99045	-2.74753e-10	0.000123808	-1.99046	-2.74753e-10
44510268	rs79755955	1.81671e-11	-2.06105e-10	0.428918	0.0005205	-2.06105e-10	-0.553322	0.000520854	-2.06105e-10	-0.55372
44510769	rs13160582	1.15028e-11	0.150556	-0.178657	4.88898e-05	-1.97336	-0.945184	4.89289e-05	-1.97335	-0.945473
44510942	rs13184756	1.70867e-12	-1.93498	-2.74753e-10	0.000151317	-1.78873	-2.74753e-10	0.000151508	-1.78855	-2.74753e-10
44511097	rs10512854	1.15028e-11	0.150556	-0.178657	4.88898e-05	-1.97336	-0.945184	4.89289e-05	-1.97335	-0.945473
44511212	rs10512855	1.73405e-12	-1.92024	-2.74753e-10	0.000155472	-1.76165	-2.74753e-10	0.00015567	-1.76145	-2.74753e-10
44511291	rs16901889	1.65539e-12	-1.96666	-2.74753e-10	0.000141732	-1.85417	-2.74753e-10	0.000141906	-1.85402	-2.74753e-10
44511528	rs6883915	1.10876e-11	0.107726	-0.172595	4.91699e-05	-1.97132	-0.941514	4.92092e-05	-1.9713	-0.941805
44511534	rs6884170	2.31878e-11	0.672931	-2.74753e-10	0.00013852	-1.87709	-2.74753e-10	0.000138689	-1.87696	-2.74753e-10
44511878	rs12108957	1.13526e-11	0.131346	-0.172595	4.91599e-05	-1.97152	-0.941514	4.91992e-05	-1.97151	-0.941805
44512378	rs75638122	1.79542e-12	-1.88546	-2.74753e-10	0.000166596	-1.69254	-2.74753e-10	0.000166811	-1.69233	-2.74753e-10
44512515	rs16901890	9.96991e-13	-1.22916	-1.24454	3.13426e-05	-1.99199	-1.37115	3.13759e-05	-1.99199	-1.37117
44512761	rs116620271	1.98854e-11	0.51929	-2.74753e-10	0.00067829	-0.288536	-2.74753e-10	0.000678818	-0.288837	-2.74753e-10
44513069	rs16901892	1.65144e-12	-1.96905	-2.74753e-10	0.00014021	-1.86497	-2.74753e-10	0.000140381	-1.86483	-2.74753e-10
44513304	rs6864776	4.12682e-12	0.172296	-1.22548	3.49699e-05	-1.90299	-1.35063	3.50077e-05	-1.90296	-1.35066
44513632	rs74436539	3.36904e-12	-2.06105e-10	-1.25607	0.000234701	-2.06105e-10	-1.3498	0.000234946	-2.06105e-10	-1.34984
44513809	rs2128434	4.53068e-13	-1.98289	-1.27951	3.8495e-05	-1.8264	-1.33118	3.85372e-05	-1.82634	-1.33122
44513918	rs12109250	1.17323e-11	0.187199	-0.195547	4.81523e-05	-1.97837	-0.955376	4.8191e-05	-1.97836	-0.955662
44514095	rs7706806	1.33998e-11	0.240155	-0.115607	5.03372e-05	-1.98221	-0.907155	5.0377e-05	-1.9822	-0.907454
44514350	rs7710996	4.09724e-12	0.161979	-1.22236	3.50928e-05	-1.90098	-1.34914	3.51309e-05	-1.90095	-1.34916
44514648	rs6870835	2.41575e-11	0.713901	-2.74753e-10	0.000133555	-1.91359	-2.74753e-10	0.000133714	-1.91348	-2.74753e-10
44514858	rs17320917	1.8409e-12	-1.86044	-2.74753e-10	0.000129093	-1.94758	-2.74753e-10	0.000129242	-1.94751	-2.74753e-10
44515072	rs12657591	6.57533e-13	-1.9918	-0.898157	7.15203e-05	-1.60604	-0.932086	7.1612e-05	-1.60586	-0.932071
44515935	rs13153459	1.22142e-11	0.169688	-0.13778	5.13717e-05	-1.98346	-0.885561	5.14123e-05	-1.98345	-0.885859
44516106	rs150513288	2.32124e-12	-1.6286	-2.74753e-10	0.000124553	-1.98338	-2.74753e-10	0.000124686	-1.98339	-2.74753e-10
44517036	rs149271893	2.97768e-12	-2.06105e-10	-1.37955	0.000226074	-2.06105e-10	-1.38725	0.000226318	-2.06105e-10	-1.38725
44517211	rs2128435	4.58267e-13	-1.97864	-1.27235	3.96312e-05	-1.81311	-1.31538	3.96752e-05	-1.81304	-1.31542
44517392	rs922855	2.3305e-11	0.677972	-2.74753e-10	0.000134394	-1.90734	-2.74753e-10	0.000134554	-1.90722	-2.74753e-10
44518362	rs56203280	1.26512e-11	0.186776	-0.11972	5.19719e-05	-1.98332	-0.874092	5.20128e-05	-1.98331	-0.874393
44518409	rs56724254	1.26512e-11	0.186776	-0.11972	5.19719e-05	-1.98332	-0.874092	5.20128e-05	-1.98331	-0.874393
44518568	rs67667620	1.22155e-11	0.151733	-0.11972	5.21457e-05	-1.97998	-0.874092	5.21869e-05	-1.97996	-0.874393
44518714	rs117370848	3.97088e-12	-2.06105e-10	-1.09171	0.000266131	-2.06105e-10	-1.22412	0.000266403	-2.06105e-10	-1.22418
44519097	rs72748092	2.99103e-11	0.927509	-2.74753e-10	0.000131354	-1.93021	-2.74753e-10	0.000131511	-1.9301	-2.74753e-10
44519826	rs35420014	1.43744e-11	0.309268	-0.114513	5.20631e-05	-1.9829	-0.872754	5.21043e-05	-1.98289	-0.873057
44520014	rs80142907	1.94533e-11	-2.06105e-10	0.497324	0.000545307	-2.06105e-10	-0.506762	0.000545673	-2.06105e-10	-0.507171
44520927	rs62368487	1.8899e-12	-1.83417	-2.74753e-10	0.000136702	-1.89031	-2.74753e-10	0.000136814	-1.89057	-2.74753e-10
44521321	rs66479031	1.67855e-12	-1.95276	-2.74753e-10	0.000144918	-1.83194	-2.74753e-10	0.000145098	-1.83178	-2.74753e-10
44521686	rs13173094	1.46452e-11	0.309268	-0.0958498	5.27915e-05	-1.9829	-0.858862	5.28331e-05	-1.98289	-0.859167
44522128	rs6871730	4.72855e-13	-1.98724	-1.23242	4.08089e-05	-1.8097	-1.28952	4.08548e-05	-1.8096	-1.28956
44522304	rs146006026	1.94533e-11	-2.06105e-10	0.497324	0.000545307	-2.06105e-10	-0.506762	0.000545673	-2.06105e-10	-0.507171
44522822	rs13158765	1.6946e-12	-1.94325	-2.74753e-10	0.000149405	-1.80145	-2.74753e-10	0.000149593	-1.80127	-2.74753e-10
44522877	rs78504245	5.57357e-12	-0.752659	-2.74753e-10	0.000132197	-1.92381	-2.74753e-10	0.000132361	-1.92366	-2.74753e-10
44523174	rs74473290	1.68259e-12	-1.95036	-2.74753e-10	0.000146471	-1.82129	-2.74753e-10	0.000146583	-1.8216	-2.74753e-10
44523271	rs34462071	1.68544e-12	-1.94867	-2.74753e-10	0.000147789	-1.81233	-2.74753e-10	0.000147974	-1.81215	-2.74753e-10
44523306	rs116495539	1.98736e-11	-2.06105e-10	0.518698	0.000553343	-2.06105e-10	-0.492133	0.000553712	-2.06105e-10	-0.492545
44523542	rs140529167	1.9597e-11	-2.06105e-10	0.50468	0.000548057	-2.06105e-10	-0.501732	0.000548424	-2.06105e-10	-0.502142
44524315	rs181375775	1.87689e-11	-2.06105e-10	0.461506	0.000532147	-2.06105e-10	-0.531192	0.000532507	-2.06105e-10	-0.531595
44525282	rs35074718	1.68252e-12	-1.9504	-2.74753e-10	0.000147264	-1.81588	-2.74753e-10	0.000147449	-1.81571	-2.74753e-10
44525496	rs34180349	1.68252e-12	-1.9504	-2.74753e-10	0.000147264	-1.81588	-2.74753e-10	0.000147449	-1.81571	-2.74753e-10
44525589	rs4866776	3.92539e-12	0.126259	-1.22949	3.45145e-05	-1.91706	-1.34967	3.4552e-05	-1.91703	-1.34969
44526154	rs12516986	1.22132e-12	-0.883989	-1.38677	4.66705e-05	-1.58038	-1.38462	4.67229e-05	-1.58034	-1.38462
44526729	rs7709753	4.82441e-13	-1.98706	-1.21254	4.17189e-05	-1.80925	-1.26791	4.17659e-05	-1.80915	-1.26796
44526730	rs193262231	3.63445e-12	-1.18024	-2.74753e-10	0.000126302	-1.96944	-2.74753e-10	0.000126444	-1.96939	-2.74753e-10
44526816	rs72748094	1.67966e-12	-1.9521	-2.74753e-10	0.000146747	-1.8194	-2.74753e-10	0.000146931	-1.81923	-2.74753e-10
44527050	rs58761628	3.86791e-12	0.107745	-1.22572	3.41482e-05	-1.91684	-1.36056	3.41855e-05	-1.9168	-1.36058
44527623	rs146426223	3.71351e-12	-2.06105e-10	-1.15872	0.000244582	-2.06105e-10	-1.30856	0.000244829	-2.06105e-10	-1.30863
44527841	rs6451763	3.96127e-12	0.128473	-1.2226	3.46385e-05	-1.90387	-1.35928	3.46764e-05	-1.90383	-1.3593
44528074	rs79558325	1.94924e-11	-2.06105e-10	0.499331	0.000702417	-2.06105e-10	-0.253584	0.000703075	-2.06105e-10	-0.253726
44528543	rs1531803	3.65949e-11	0.835237	0.293977	6.7975e-05	-1.94504	-0.643928	6.8029e-05	-1.94495	-0.644303
44529971	rs1004720	1.66386e-12	-1.96156	-2.74753e-10	0.000143791	-1.83975	-2.74753e-10	0.000143969	-1.83959	-2.74753e-10
44529997	rs77892853	3.29243e-12	-2.06105e-10	-1.27907	0.000295699	-2.06105e-10	-1.11877	0.000296021	-2.06105e-10	-1.11876
44530484	rs66570818	1.67687e-12	-1.95377	-2.74753e-10	0.000146237	-1.82288	-2.74753e-10	0.00014642	-1.82271	-2.74753e-10
44531232	rs2128437	1.68544e-12	-1.94867	-2.74753e-10	0.000147789	-1.81233	-2.74753e-10	0.000147974	-1.81215	-2.74753e-10
44531355	rs2330570	3.38122e-11	0.710356	0.339771	7.13345e-05	-1.92736	-0.613372	7.13917e-05	-1.92725	-0.613756
44531538	rs1905192	3.78449e-12	0.0881927	-1.22798	3.43689e-05	-1.91192	-1.35904	3.44064e-05	-1.91189	-1.35906
44531600	rs34057718	1.67414e-12	-1.9554	-2.74753e-10	0.000145734	-1.82633	-2.74753e-10	0.000145916	-1.82616	-2.74753e-10
44531923	rs34611602	1.67414e-12	-1.9554	-2.74753e-10	0.000145734	-1.82633	-2.74753e-10	0.000145916	-1.82616	-2.74753e-10
44532509	rs77399825	1.9597e-11	-2.06105e-10	0.50468	0.000548057	-2.06105e-10	-0.501732	0.000548424	-2.06105e-10	-0.502142
44533123	rs1482695	2.67917e-11	0.817399	-2.74753e-10	0.000133637	-1.91298	-2.74753e-10	0.000133799	-1.91285	-2.74753e-10
44533425	rs13188583	1.64839e-12	-1.9709	-2.74753e-10	0.000136808	-1.88953	-2.74753e-10	0.000136973	-1.8894	-2.74753e-10
44533603	rs74452757	1.9597e-11	-2.06105e-10	0.50468	0.000548057	-2.06105e-10	-0.501732	0.000548424	-2.06105e-10	-0.502142
44533993	rs117250221	1.92045e-11	-2.06105e-10	0.484452	0.000538258	-2.06105e-10	-0.519773	0.000538616	-2.06105e-10	-0.520187
44534024	rs35262233	1.67414e-12	-1.9554	-2.74753e-10	0.000145734	-1.82633	-2.74753e-10	0.000145916	-1.82616	-2.74753e-10
44534145	rs873475	1.43147e-11	0.256393	-0.0657998	5.38282e-05	-1.9807	-0.841613	5.38703e-05	-1.98069	-0.841924
44534364	rs62368490	1.61491e-12	-1.99142	-2.74753e-10	0.000142202	-1.85086	-2.74753e-10	0.000142333	-1.85102	-2.74753e-10
44534387	rs111542975	2.18305e-12	-1.68997	-2.74753e-10	0.000124621	-1.98284	-2.74753e-10	0.000124757	-1.98282	-2.74753e-10
44534771	rs115458330	2.16162e-12	-1.69984	-2.74753e-10	0.00265915	1.07765	-2.74753e-10	0.00266317	1.07808	-2.74753e-10
44535686	rs75016250	1.98736e-11	-2.06105e-10	0.518698	0.000553343	-2.06105e-10	-0.492133	0.000553712	-2.06105e-10	-0.492545
44536036	rs35483918	1.66995e-12	-1.9579	-2.74753e-10	0.000143265	-1.84342	-2.74753e-10	0.000143443	-1.84326	-2.74753e-10
44536383	rs13166702	1.68668e-12	-1.94794	-2.74753e-10	0.000146176	-1.8233	-2.74753e-10	0.000146359	-1.82313	-2.74753e-10
44537114	rs1552184	2.78217e-11	0.855121	-2.74753e-10	0.000132814	-1.91916	-2.74753e-10	0.000132974	-1.91904	-2.74753e-10
44538304	rs112870002	1.96559e-12	-1.7949	-2.74753e-10	0.000123497	-1.99189	-2.74753e-10	0.00012363	-1.9919	-2.74753e-10
44538513	rs6866555	1.44036e-11	0.256393	-0.0596095	5.41534e-05	-1.9807	-0.835588	5.41959e-05	-1.98069	-0.8359
44538881	rs17268006	1.77243e-12	-1.89834	-2.74753e-10	0.000162593	-1.71686	-2.74753e-10	0.000162832	-1.71647	-2.74753e-10
44538990	rs4866777	4.77224e-13	-1.98814	-1.22233	4.12557e-05	-1.82691	-1.26141	4.13021e-05	-1.82681	-1.26146
44539267	rs116418759	1.94466e-12	-1.80561	-2.74753e-10	0.000123541	-1.99154	-2.74753e-10	0.000123674	-1.99154	-2.74753e-10
44539453	rs1482698	9.35849e-13	-1.14971	-1.38729	5.0309e-05	-1.51259	-1.37734	5.03768e-05	-1.51232	-1.37734
44539753	rs34512854	1.68084e-12	-1.9514	-2.74753e-10	0.000145178	-1.83015	-2.74753e-10	0.00014536	-1.82998	-2.74753e-10
44539953	rs10512860	3.91859e-12	0.127932	-1.23289	3.42501e-05	-1.91298	-1.36144	3.42875e-05	-1.91295	-1.36146
44540621	rs75482559	1.91539e-12	-1.82077	-2.74753e-10	0.000123675	-1.99045	-2.74753e-10	0.000123809	-1.99045	-2.74753e-10
44541479	rs6451764	2.66713e-11	0.812893	-2.74753e-10	0.000133289	-1.91559	-2.74753e-10	0.000133451	-1.91546	-2.74753e-10
44542265	rs13190489	1.33634e-11	0.23634	-0.114513	5.22544e-05	-1.97923	-0.872754	5.22959e-05	-1.97922	-0.873057
44542783	rs77951506	3.4761e-12	-2.06105e-10	-1.22478	0.00023885	-2.06105e-10	-1.33228	0.000239096	-2.06105e-10	-1.33232
44542925	rs35517954	1.66738e-12	-1.95944	-2.74753e-10	0.000142803	-1.84665	-2.74753e-10	0.00014298	-1.84648	-2.74753e-10
44542953	rs78297490	4.04314e-12	-1.07367	-2.74753e-10	0.000135405	-1.89984	-2.74753e-10	0.000135551	-1.89984	-2.74753e-10
44543102	rs1482663	3.61294e-12	0.0497614	-1.23593	3.37153e-05	-1.92748	-1.36268	3.37521e-05	-1.92745	-1.3627
44543532	rs71590650	1.83411e-12	-1.86414	-2.74753e-10	0.00012407	-1.98727	-2.74753e-10	0.000124203	-1.98728	-2.74753e-10
44543851	rs1351633	3.68556e-12	0.0696621	-1.23593	3.38361e-05	-1.9239	-1.36268	3.3873e-05	-1.92387	-1.3627
44544136	rs983940	3.68556e-12	0.0696621	-1.23593	3.38361e-05	-1.9239	-1.36268	3.3873e-05	-1.92387	-1.3627
44544688	rs148793370	3.05697e-12	-2.06105e-10	-1.35327	0.000229209	-2.06105e-10	-1.37348	0.000229452	-2.06105e-10	-1.3735
44544720	rs4866902	4.61063e-13	-1.98907	-1.25584	3.98304e-05	-1.83339	-1.29009	3.98753e-05	-1.8333	-1.29014
44544889	rs4866903	4.76004e-13	-1.98814	-1.22488	4.11805e-05	-1.82691	-1.26324	4.12268e-05	-1.82681	-1.26329
44544909	rs75513092	1.73732e-12	-1.91835	-2.74753e-10	0.000170106	-1.67169	-2.74753e-10	0.000170362	-1.67126	-2.74753e-10
44544927	rs4866904	4.76512e-13	-1.98707	-1.22488	4.14537e-05	-1.8203	-1.26324	4.15004e-05	-1.8202	-1.26329
44545592	rs13169165	1.3255e-11	0.23382	-0.120144	5.20777e-05	-1.97904	-0.876333	5.21191e-05	-1.97902	-0.876635
44545640	rs116943149	1.9597e-11	-2.06105e-10	0.50468	0.000548057	-2.06105e-10	-0.501732	0.000548424	-2.06105e-10	-0.502142
44545776	rs62368491	1.45117e-12	-0.883639	-1.21469	3.56213e-05	-1.89556	-1.33961	3.56607e-05	-1.89551	-1.33964
44546554	rs1482664	1.28424e-11	0.214051	-0.13199	5.17684e-05	-1.97749	-0.883846	5.18097e-05	-1.97747	-0.884145
44546628	rs1482665	3.74636e-12	0.087657	-1.23757	3.39257e-05	-1.9206	-1.36334	3.39628e-05	-1.92057	-1.36336
44546982	rs75512727	1.97274e-11	-2.06105e-10	0.511313	0.000550551	-2.06105e-10	-0.497192	0.000550919	-2.06105e-10	-0.497603
44547602	rs149431763	4.67788e-12	-2.06105e-10	-0.927849	0.000541875	-2.06105e-10	-0.513076	0.000542514	-2.06105e-10	-0.512977
44547815	rs7727980	1.3335e-11	0.25169	-0.13199	5.16195e-05	-1.98037	-0.883846	5.16606e-05	-1.98035	-0.884145
44549237	rs12187906	1.33149e-11	0.256393	-0.138201	5.13997e-05	-1.9807	-0.887777	5.14407e-05	-1.98069	-0.888075
44549331	rs57060529	1.35103e-11	0.276539	-0.143778	5.11483e-05	-1.98208	-0.891301	5.1189e-05	-1.98207	-0.891598
44549403	rs66815332	1.69913e-12	-1.94058	-2.74753e-10	0.000148256	-1.80917	-2.74753e-10	0.000148443	-1.80899	-2.74753e-10
44549480	rs67485736	1.38355e-11	0.294748	-0.138201	5.12691e-05	-1.98325	-0.887777	5.13099e-05	-1.98323	-0.888075
44549491	rs75680198	5.52802e-13	-1.77698	-1.28647	3.85769e-05	-1.98359	-1.17187	3.86215e-05	-1.98356	-1.17182
44549822	rs78271434	1.93252e-11	-2.06105e-10	0.490717	0.000542851	-2.06105e-10	-0.511277	0.000543215	-2.06105e-10	-0.511685
44550254	rs60740100	1.66007e-12	-1.96384	-2.74753e-10	0.000141457	-1.85611	-2.74753e-10	0.000141632	-1.85596	-2.74753e-10
44550753	rs79576736	1.92537e-12	-1.81558	-2.74753e-10	0.000193414	-1.54328	-2.74753e-10	0.000193648	-1.54315	-2.74753e-10
44551245	rs10805684	4.57907e-13	-1.98814	-1.26365	3.98197e-05	-1.82691	-1.29684	3.98648e-05	-1.82681	-1.29688
44551306	rs76275307	1.87689e-11	-2.06105e-10	0.461506	0.000532147	-2.06105e-10	-0.531192	0.000532507	-2.06105e-10	-0.531595
44552884	rs60010565	1.20341e-11	0.23634	-0.219288	4.89265e-05	-1.97923	-0.938559	4.89663e-05	-1.97922	-0.938842
44553120	rs13155151	1.18983e-11	0.23634	-0.230641	4.85839e-05	-1.97923	-0.945586	4.86236e-05	-1.97922	-0.945866
44553124	rs74892078	2.81719e-11	0.867632	-2.74753e-10	0.000132131	-1.92431	-2.74753e-10	0.00013229	-1.92419	-2.74753e-10
44553372	rs4645339	3.24802e-11	0.795087	0.21485	6.46764e-05	-1.94249	-0.696226	6.4729e-05	-1.94239	-0.696588
44553611	rs4634356	3.6523e-12	0.087657	-1.26299	3.36053e-05	-1.9206	-1.37283	3.36422e-05	-1.92057	-1.37284
44553649	rs4346775	1.16176e-11	0.21247	-0.230641	4.86365e-05	-1.97815	-0.945586	4.86763e-05	-1.97813	-0.945866
44553983	rs34412224	1.66738e-12	-1.95944	-2.74753e-10	0.000142803	-1.84665	-2.74753e-10	0.00014298	-1.84648	-2.74753e-10
44554264	rs6897255	1.16176e-11	0.21247	-0.230641	4.86365e-05	-1.97815	-0.945586	4.86763e-05	-1.97813	-0.945866
44554638	rs79966993	1.89056e-11	-2.06105e-10	0.468763	0.000534782	-2.06105e-10	-0.526251	0.000535143	-2.06105e-10	-0.526656
44554719	rs13179281	1.18517e-11	0.232414	-0.230641	4.85621e-05	-1.97968	-0.945586	4.86017e-05	-1.97967	-0.945866
44554751	rs34391578	1.18517e-11	0.232414	-0.230641	4.85621e-05	-1.97968	-0.945586	4.86017e-05	-1.97967	-0.945866
44554781	rs6897963	3.72394e-12	0.107082	-1.26299	3.37277e-05	-1.91697	-1.37283	3.37647e-05	-1.91693	-1.37284
44554797	rs35656601	1.19155e-11	0.232414	-0.22527	4.87236e-05	-1.97968	-0.942265	4.87634e-05	-1.97967	-0.942546
44554942	rs55912972	4.62209e-13	-1.98898	-1.25345	3.99161e-05	-1.82893	-1.29241	3.99613e-05	-1.82883	-1.29245
44555586	rs10055724	1.19155e-11	0.232414	-0.22527	4.87236e-05	-1.97968	-0.942265	4.87634e-05	-1.97967	-0.942546
44555867	rs4866905	3.93661e-12	0.165329	-1.2657	3.40809e-05	-1.90563	-1.37374	3.41184e-05	-1.90559	-1.37376
44556313	rs13189602	1.24038e-11	0.272577	-0.22527	4.85876e-05	-1.98248	-0.942265	4.86272e-05	-1.98246	-0.942546
44556434	rs13171646	1.70015e-12	-1.93998	-2.74753e-10	0.000159527	-1.7359	-2.74753e-10	0.000159726	-1.73573	-2.74753e-10
44556484	rs79097567	1.91549e-11	-2.06105e-10	0.481863	0.000539579	-2.06105e-10	-0.517321	0.000539943	-2.06105e-10	-0.517728
44557110	rs36092993	1.66995e-12	-1.9579	-2.74753e-10	0.000143265	-1.84342	-2.74753e-10	0.000143443	-1.84326	-2.74753e-10
44557178	rs56209069	4.07925e-13	-1.98447	-1.3829	3.76103e-05	-1.80218	-1.37866	3.76546e-05	-1.80207	-1.37866
44557180	rs56008450	4.07925e-13	-1.98447	-1.3829	3.76103e-05	-1.80218	-1.37866	3.76546e-05	-1.80207	-1.37866
44557553	rs4435876	5.7992e-12	0.252449	-0.965424	3.45613e-05	-1.98112	-1.28425	3.45953e-05	-1.98111	-1.28436
44557753	rs11745223	4.06256e-13	-1.98804	-1.38342	3.68291e-05	-1.82243	-1.37939	3.68723e-05	-1.82233	-1.3794
44557994	rs56264037	4.06256e-13	-1.98804	-1.38342	3.68291e-05	-1.82243	-1.37939	3.68723e-05	-1.82233	-1.3794
44558020	rs150122291	3.83228e-12	-2.06105e-10	-1.12723	0.000251775	-2.06105e-10	-1.27958	0.000252026	-2.06105e-10	-1.27966
44558458	rs56163722	4.06689e-13	-1.98698	-1.38342	3.70739e-05	-1.81581	-1.37939	3.71174e-05	-1.81571	-1.3794
44558986	rs4493679	5.57192e-12	0.21247	-0.965424	3.46642e-05	-1.97815	-1.28425	3.46985e-05	-1.97813	-1.28436
44559389	rs4274985	5.457e-12	0.194599	-0.968395	3.46638e-05	-1.9767	-1.28572	3.46981e-05	-1.97668	-1.28583
44560093	rs10061860	5.457e-12	0.194599	-0.968395	3.46638e-05	-1.9767	-1.28572	3.46981e-05	-1.97668	-1.28583
44560424	rs13355205	5.40027e-12	0.187438	-0.971684	3.49959e-05	-1.96555	-1.28734	3.50308e-05	-1.96552	-1.28744
44560659	rs35797502	5.47323e-12	0.194599	-0.965424	3.47147e-05	-1.9767	-1.28425	3.4749e-05	-1.97668	-1.28436
44560848	rs34031096	5.35018e-12	0.17483	-0.968395	3.47229e-05	-1.97499	-1.28572	3.47573e-05	-1.97497	-1.28583
44561244	rs10079194	5.60172e-13	-1.7709	-1.2793	3.35304e-05	-1.98474	-1.31092	3.35677e-05	-1.98471	-1.31092
44561473	rs10079222	3.65058e-12	0.0871862	-1.26299	3.36024e-05	-1.92069	-1.37283	3.36392e-05	-1.92065	-1.37284
44561919	rs34277429	1.65257e-12	-1.96836	-2.74753e-10	0.000137562	-1.88404	-2.74753e-10	0.000137729	-1.88391	-2.74753e-10
44562551	rs78916244	1.63938e-12	-1.97638	-2.74753e-10	0.000134334	-1.90778	-2.74753e-10	0.000134492	-1.90769	-2.74753e-10
44562983	rs10061166	2.51306e-11	0.75339	-2.74753e-10	0.000135045	-1.9025	-2.74753e-10	0.000135211	-1.90236	-2.74753e-10
44563886	rs79990728	2.01474e-12	-1.7702	-2.74753e-10	0.000123829	-1.98921	-2.74753e-10	0.000123962	-1.98921	-2.74753e-10
44564796	rs10040045	1.2456e-11	0.717293	-0.665786	4.19298e-05	-1.929	-1.14312	4.19723e-05	-1.92889	-1.1433
44565567	rs72750279	2.38191e-11	0.699793	-2.74753e-10	0.000136401	-1.89251	-2.74753e-10	0.000136569	-1.89236	-2.74753e-10
44565635	rs7729423	4.06285e-13	-1.98797	-1.38342	3.6454e-05	-1.83267	-1.37939	3.64967e-05	-1.83257	-1.3794
44565638	rs4627994	5.14777e-12	0.155152	-0.987284	3.44668e-05	-1.9732	-1.29491	3.45011e-05	-1.97318	-1.29502
44565705	rs4594862	5.23323e-12	0.17483	-0.990495	3.43521e-05	-1.97499	-1.29646	3.43863e-05	-1.97497	-1.29656
44566328	rs13176611	1.65139e-12	-1.96908	-2.74753e-10	0.000139794	-1.86794	-2.74753e-10	0.000139966	-1.86779	-2.74753e-10
44566543	rs13176804	1.66738e-12	-1.95944	-2.74753e-10	0.000142803	-1.84665	-2.74753e-10	0.00014298	-1.84648	-2.74753e-10
44567145	rs12188390	1.2626e-11	0.700716	-0.635649	4.27319e-05	-1.92644	-1.12673	4.2775e-05	-1.92633	-1.12691
44567391	rs114949992	1.93098e-12	-1.81266	-2.74753e-10	0.000328813	-1.01262	-2.74753e-10	0.000329162	-1.01264	-2.74753e-10
44567410	rs13182481	3.72569e-12	0.131768	-1.28721	3.23626e-05	-1.95082	-1.38029	3.24007e-05	-1.95071	-1.3803
44567772	rs114380160	3.54471e-12	-1.20524	-2.74753e-10	0.000127659	-1.95875	-2.74753e-10	0.000127803	-1.9587	-2.74753e-10
44567793	rs13182739	1.66488e-12	-1.96094	-2.74753e-10	0.000142348	-1.84984	-2.74753e-10	0.000142524	-1.84968	-2.74753e-10
44567933	rs12186589	2.52208e-11	0.756975	-2.74753e-10	0.000132652	-1.92039	-2.74753e-10	0.000132811	-1.92026	-2.74753e-10
44568655	rs4463187	3.46729e-12	0.0598909	-1.28721	3.27662e-05	-1.93843	-1.38029	3.28053e-05	-1.9383	-1.3803
44569127	rs67771916	1.65798e-12	-1.96509	-2.74753e-10	0.000141065	-1.85889	-2.74753e-10	0.000141239	-1.85874	-2.74753e-10
44569226	rs7708449	4.48589e-13	-1.89425	-1.3781	3.15033e-05	-1.9857	-1.37232	3.15382e-05	-1.98567	-1.37232
44569860	rs7713139	4.53522e-13	-1.8841	-1.3773	3.14639e-05	-1.98796	-1.37131	3.14985e-05	-1.98793	-1.37132
44570040	rs13169538	1.68084e-12	-1.9514	-2.74753e-10	0.000145178	-1.83015	-2.74753e-10	0.00014536	-1.82998	-2.74753e-10
44570774	rs4273616	5.52546e-12	0.194599	-0.955927	3.48541e-05	-1.9767	-1.28024	3.48885e-05	-1.97668	-1.28036
44570801	rs72750289	1.25518e-11	0.682359	-0.623192	4.31725e-05	-1.92354	-1.11937	4.3216e-05	-1.92342	-1.11956
44571214	rs57607823	4.53828e-13	-1.87884	-1.38189	3.12073e-05	-1.9889	-1.37856	3.12416e-05	-1.98888	-1.37856
44572138	rs6884594	3.9095e-12	-0.122758	-0.984526	3.57727e-05	-1.93668	-1.29425	3.58088e-05	-1.93664	-1.29436
44572594	rs6889725	3.88422e-12	-0.122758	-0.991016	3.56617e-05	-1.93668	-1.29736	3.56978e-05	-1.93664	-1.29746
44572809	rs6889804	3.89541e-12	-0.122758	-0.988138	3.57107e-05	-1.93668	-1.29598	3.57469e-05	-1.93664	-1.29609
44572831	rs183531198	4.87659e-12	-0.886248	-2.74753e-10	0.000210647	-1.45793	-2.74753e-10	0.000210837	-1.4581	-2.74753e-10
44572998	rs10063359	3.96683e-12	-0.104589	-0.988138	3.56011e-05	-1.93975	-1.29598	3.56371e-05	-1.93971	-1.29609
44573113	rs34815748	3.96683e-12	-0.104589	-0.988138	3.56011e-05	-1.93975	-1.29598	3.56371e-05	-1.93971	-1.29609
44573149	rs35581367	3.96683e-12	-0.104589	-0.988138	3.56011e-05	-1.93975	-1.29598	3.56371e-05	-1.93971	-1.29609
44573253	rs34164548	3.96683e-12	-0.104589	-0.988138	3.56011e-05	-1.93975	-1.29598	3.56371e-05	-1.93971	-1.29609
44574323	rs114900018	4.55854e-12	-0.953693	-2.74753e-10	0.000150723	-1.79267	-2.74753e-10	0.000150878	-1.79272	-2.74753e-10
44574828	rs151163004	3.54903e-12	-2.06105e-10	-1.20402	0.000264712	-2.06105e-10	-1.22947	0.000264972	-2.06105e-10	-1.22956
44574965	rs72750292	7.60837e-13	-1.72185	-1.02218	6.53723e-05	-1.67167	-0.956345	6.54754e-05	-1.67116	-0.956353
44574988	rs4642379	3.95543e-12	-0.104589	-0.991016	3.55522e-05	-1.93975	-1.29736	3.55882e-05	-1.93971	-1.29746
44575226	rs34577718	3.95543e-12	-0.104589	-0.991016	3.55522e-05	-1.93975	-1.29736	3.55882e-05	-1.93971	-1.29746
44575750	rs28438634	4.00817e-12	-0.0881606	-0.994201	3.5403e-05	-1.94244	-1.29887	3.54388e-05	-1.94241	-1.29898
44575778	rs35321661	1.61411e-12	-1.99191	-2.74753e-10	0.000129045	-1.94795	-2.74753e-10	0.000129196	-1.94786	-2.74753e-10
44575804	rs28561538	2.93616e-11	0.908994	-2.74753e-10	0.000131637	-1.92806	-2.74753e-10	0.000131795	-1.92794	-2.74753e-10
44575832	rs28483338	4.02095e-12	-0.0881606	-0.991016	3.54567e-05	-1.94244	-1.29736	3.54925e-05	-1.94241	-1.29746
44575838	rs28488464	4.00817e-12	-0.0881606	-0.994201	3.5403e-05	-1.94244	-1.29887	3.54388e-05	-1.94241	-1.29898
44576033	rs10054457	3.99547e-12	-0.0881606	-0.997372	3.53499e-05	-1.94244	-1.30038	3.53856e-05	-1.94241	-1.30048
44576040	rs114648524	6.55153e-12	-0.590996	-2.74753e-10	0.00018976	-1.56235	-2.74753e-10	0.000189944	-1.56246	-2.74753e-10
44576068	rs10069792	3.53506e-12	-0.301943	-0.906022	3.76628e-05	-1.92475	-1.25469	3.76999e-05	-1.92472	-1.25481
44576131	rs10069750	3.99547e-12	-0.0881606	-0.997372	3.53499e-05	-1.94244	-1.30038	3.53856e-05	-1.94241	-1.30048
44576171	rs10054521	2.93491e-12	-0.118417	-1.2756	3.37549e-05	-1.91368	-1.37531	3.37959e-05	-1.91353	-1.37532
44576310	rs150903484	3.04478e-12	-2.06105e-10	-1.35727	0.000233595	-2.06105e-10	-1.35452	0.000233861	-2.06105e-10	-1.35447
44576450	rs148509025	1.2633e-12	-0.893113	-1.34386	3.36791e-05	-1.94684	-1.34439	3.37197e-05	-1.94671	-1.3444
44576725	rs149661840	6.60202e-12	-2.06105e-10	-0.583319	0.000303498	-2.06105e-10	-1.09274	0.000303765	-2.06105e-10	-1.09294
44576870	rs139584140	7.46091e-12	-2.06105e-10	-0.461018	0.00032635	-2.06105e-10	-1.02014	0.00032663	-2.06105e-10	-1.02036
44577879	rs12187122	9.01687e-13	-1.19168	-1.3825	3.99752e-05	-1.75817	-1.36168	4.00195e-05	-1.75814	-1.36169
44577998	rs150720135	3.07612e-12	-2.06105e-10	-1.34703	0.000226038	-2.06105e-10	-1.38741	0.000226283	-2.06105e-10	-1.38741
44578351	rs10062844	5.64774e-12	0.229896	-0.969336	3.4527e-05	-1.97949	-1.28687	3.45611e-05	-1.97948	-1.28698
44578360	rs4329026	4.39007e-13	-1.91078	-1.38316	3.14178e-05	-1.98055	-1.38019	3.1453e-05	-1.9805	-1.38019
44578415	rs191659184	1.647e-12	-1.97174	-2.74753e-10	0.000138916	-1.87424	-2.74753e-10	0.000139086	-1.8741	-2.74753e-10
44578950	rs10064677	5.84792e-12	0.267674	-0.972283	3.43856e-05	-1.98216	-1.28832	3.44195e-05	-1.98214	-1.28843
44579082	rs10064870	5.64663e-12	0.210144	-0.949781	3.49169e-05	-1.97797	-1.27717	3.49514e-05	-1.97795	-1.27728
44579366	rs6869262	1.60844e-11	0.961196	-0.654044	4.06052e-05	-1.96671	-1.13751	4.06444e-05	-1.96664	-1.13769
44579404	rs140479474	1.92039e-12	-1.81817	-2.74753e-10	0.000123638	-1.99076	-2.74753e-10	0.000123771	-1.99076	-2.74753e-10
44579468	rs4505960	2.56719e-12	-0.307284	-1.2206	3.56123e-05	-1.88411	-1.35131	3.56545e-05	-1.88398	-1.35134
44579473	rs186038486	1.10342e-11	-2.06105e-10	-0.0696937	0.000449559	-2.06105e-10	-0.699843	0.000449896	-2.06105e-10	-0.700174
44579580	rs374389054	7.36453e-12	-2.06105e-10	-0.474019	0.000323695	-2.06105e-10	-1.02831	0.000323974	-2.06105e-10	-1.02853
44579812	rs114367823	2.06285e-12	-1.74661	-2.74753e-10	0.000124218	-1.98607	-2.74753e-10	0.000124353	-1.98606	-2.74753e-10
44580017	rs377153813	7.56282e-12	-2.06105e-10	-0.447451	0.000329156	-2.06105e-10	-1.01158	0.000329438	-2.06105e-10	-1.0118
44580064	rs147175808	7.46091e-12	-2.06105e-10	-0.461018	0.00032635	-2.06105e-10	-1.02014	0.00032663	-2.06105e-10	-1.02036
44580067	rs140418549	7.46091e-12	-2.06105e-10	-0.461018	0.00032635	-2.06105e-10	-1.02014	0.00032663	-2.06105e-10	-1.02036
44580225	rs200389056	3.56947e-12	-2.06105e-10	-1.19828	0.000341439	-2.06105e-10	-0.974943	0.000341858	-2.06105e-10	-0.974796
44582954	rs151101334	7.52743e-12	-2.06105e-10	-0.452141	0.000328182	-2.06105e-10	-1.01454	0.000328463	-2.06105e-10	-1.01477
44583282	rs185393944	7.63076e-12	-2.06105e-10	-0.438507	0.000331025	-2.06105e-10	-1.00592	0.000331308	-2.06105e-10	-1.00614
44583962	rs375736125	9.27851e-12	-2.06105e-10	-0.242994	0.000482796	-2.06105e-10	-0.628518	0.000483269	-2.06105e-10	-0.628616
44584458	rs183870779	4.48363e-12	-0.970261	-2.74753e-10	0.000298407	-1.10965	-2.74753e-10	0.000298677	-1.10983	-2.74753e-10
44584606	rs187261158	7.66328e-12	-2.06105e-10	-0.434255	0.00033192	-2.06105e-10	-1.00322	0.000332203	-2.06105e-10	-1.00344
44585089	rs62368523	4.38574e-13	-1.91078	-1.38414	3.13769e-05	-1.98055	-1.38149	3.14121e-05	-1.9805	-1.38149
44585194	rs77357606	3.14631e-12	-2.06105e-10	-1.32446	0.000265297	-2.06105e-10	-1.22726	0.000265605	-2.06105e-10	-1.22718
44585369	rs62368524	4.38574e-13	-1.91078	-1.38414	3.13769e-05	-1.98055	-1.38149	3.14121e-05	-1.9805	-1.38149
44585534	rs10462078	4.4282e-13	-1.90162	-1.38367	3.12996e-05	-1.98365	-1.38085	3.13345e-05	-1.98361	-1.38086
44585552	rs7448715	4.36767e-13	-1.91517	-1.38388	3.1409e-05	-1.97882	-1.3822	3.14443e-05	-1.97877	-1.38221
44585815	rs77719555	5.8807e-12	0.249557	-0.948576	5.12633e-05	-1.6214	-1.24973	5.12959e-05	-1.62173	-1.24985
44586077	rs4640800	6.08259e-12	0.307792	-0.973056	3.42882e-05	-1.98462	-1.28869	3.43219e-05	-1.9846	-1.2888
44586157	rs74769181	4.62446e-12	-2.06105e-10	-0.939335	0.000285422	-2.06105e-10	-1.15414	0.000285708	-2.06105e-10	-1.15422
44586168	rs7445263	6.3302e-12	0.34624	-0.971602	3.44616e-05	-1.98662	-1.28164	3.44954e-05	-1.98661	-1.28175
44586740	rs4866911	4.38574e-13	-1.91078	-1.38414	3.13769e-05	-1.98055	-1.38149	3.14121e-05	-1.9805	-1.38149
44586908	rs118073991	3.28196e-12	-2.06105e-10	-1.28225	0.000271867	-2.06105e-10	-1.2028	0.000272166	-2.06105e-10	-1.20278
44587161	rs10035625	6.1561e-12	0.325964	-0.979215	3.41518e-05	-1.98561	-1.29169	3.41854e-05	-1.98559	-1.2918
44587165	rs10038534	6.1561e-12	0.325964	-0.979215	3.41518e-05	-1.98561	-1.29169	3.41854e-05	-1.98559	-1.2918
44587238	rs10059745	3.79535e-12	0.131034	-1.26795	3.26614e-05	-1.94922	-1.3727	3.26998e-05	-1.9491	-1.37272
44587423	rs72752106	1.68897e-12	-1.94657	-2.74753e-10	0.000138228	-1.87921	-2.74753e-10	0.000138373	-1.87924	-2.74753e-10
44587716	rs6885437	6.26199e-12	0.34624	-0.982437	3.4064e-05	-1.98662	-1.29325	3.40975e-05	-1.98661	-1.29335
44587902	rs148206037	7.80669e-12	-2.06105e-10	-0.415714	0.000335861	-2.06105e-10	-0.991415	0.000336146	-2.06105e-10	-0.991644
44587965	rs34593982	1.69613e-12	-1.94235	-2.74753e-10	0.000150577	-1.79364	-2.74753e-10	0.000150768	-1.79344	-2.74753e-10
44588211	rs10050660	3.10304e-11	0.964273	-2.74753e-10	0.0001306	-1.93597	-2.74753e-10	0.000130756	-1.93585	-2.74753e-10
44588346	rs13153769	1.82583e-12	-1.86866	-2.74753e-10	0.000124815	-1.98128	-2.74753e-10	0.000124949	-1.98129	-2.74753e-10
44588494	rs6890819	6.26199e-12	0.34624	-0.982437	3.4064e-05	-1.98662	-1.29325	3.40975e-05	-1.98661	-1.29335
44588581	rs3885701	3.20094e-12	-2.06105e-10	-1.30725	0.00023279	-2.06105e-10	-1.35797	0.000233058	-2.06105e-10	-1.3579
44588793	rs6890908	6.24392e-12	0.34624	-0.985326	3.40166e-05	-1.98662	-1.29464	3.40502e-05	-1.98661	-1.29474
44589348	rs12697471	3.21842e-11	1.00078	-2.74753e-10	0.000129962	-1.94087	-2.74753e-10	0.000130117	-1.94076	-2.74753e-10
44589422	rs4469202	6.22399e-12	0.34624	-0.988523	3.39645e-05	-1.98662	-1.29617	3.3998e-05	-1.98661	-1.29627
44589493	rs183644248	7.69966e-12	-2.06105e-10	-0.429519	0.00033292	-2.06105e-10	-1.00021	0.000333204	-2.06105e-10	-1.00044
44589582	rs192994691	1.75115e-12	-1.91042	-2.74753e-10	0.000164486	-1.70529	-2.74753e-10	0.000164681	-1.70518	-2.74753e-10
44589780	rs4866912	1.88924e-12	-0.658273	-1.17625	3.93835e-05	-1.82079	-1.31398	3.94273e-05	-1.82072	-1.31401
44590149	rs78293990	9.13283e-12	-2.06105e-10	-0.258819	0.000404315	-2.06105e-10	-0.805917	0.0004047	-2.06105e-10	-0.806045
44590257	rs34709098	6.33462e-12	0.366606	-0.99127	3.36583e-05	-1.98755	-1.3043	3.36916e-05	-1.98754	-1.3044
44590408	rs61469554	6.33186e-12	0.366606	-0.991707	3.38815e-05	-1.98755	-1.29769	3.39149e-05	-1.98754	-1.29779
44590910	rs6862655	3.87816e-12	0.152617	-1.26795	3.25635e-05	-1.95222	-1.3727	3.26016e-05	-1.95211	-1.37272
44591079	rs6862704	6.31381e-12	0.366606	-0.994562	3.38355e-05	-1.98755	-1.29905	3.38689e-05	-1.98754	-1.29915
44591196	rs55935938	1.68017e-12	-1.9518	-2.74753e-10	0.000145062	-1.83095	-2.74753e-10	0.000145243	-1.83078	-2.74753e-10
44591815	rs4348227	3.97281e-12	0.17673	-1.26795	3.24592e-05	-1.95542	-1.3727	3.24971e-05	-1.95532	-1.37272
44591995	rs4639238	3.97205e-12	0.17673	-1.26814	3.24576e-05	-1.95542	-1.37275	3.24955e-05	-1.95532	-1.37277
44592084	rs4481354	6.42397e-12	0.387063	-0.997721	3.37566e-05	-1.9884	-1.30054	3.37899e-05	-1.98839	-1.30064
44592274	rs4386739	6.40379e-12	0.387063	-1.00087	3.37066e-05	-1.9884	-1.30202	3.37398e-05	-1.98839	-1.30212
44593167	rs4392631	4.36277e-13	-1.91517	-1.385	3.13945e-05	-1.97882	-1.38266	3.14298e-05	-1.97877	-1.38267
44593483	rs78119084	7.62663e-12	-2.06105e-10	-0.439049	0.000329678	-2.06105e-10	-1.01	0.000329958	-2.06105e-10	-1.01023
44593565	rs36043771	1.69825e-12	-1.9411	-2.74753e-10	0.00014811	-1.81015	-2.74753e-10	0.000148297	-1.80997	-2.74753e-10
44593782	rs4365845	3.47139e-11	1.07645	-2.74753e-10	0.000128752	-1.95022	-2.74753e-10	0.000128904	-1.95012	-2.74753e-10
44593802	rs75380477	7.66328e-12	-2.06105e-10	-0.434255	0.00033192	-2.06105e-10	-1.00322	0.000332203	-2.06105e-10	-1.00344
44593915	rs4485935	6.40379e-12	0.387063	-1.00087	3.37066e-05	-1.9884	-1.30202	3.37398e-05	-1.98839	-1.30212
44594078	rs189067717	3.0139e-12	-2.06105e-10	-1.36746	0.00023994	-2.06105e-10	-1.32772	0.000240211	-2.06105e-10	-1.32767
44594081	rs138096085	6.07849e-13	-1.99199	-0.976533	6.52839e-05	-1.60225	-1.02711	6.53656e-05	-1.60209	-1.0271
44594217	rs4608931	6.52329e-12	0.405551	-1.00087	3.36836e-05	-1.98908	-1.30202	3.37168e-05	-1.98907	-1.30212
44594324	rs4401578	6.54384e-12	0.405551	-0.997721	3.37335e-05	-1.98908	-1.30054	3.37668e-05	-1.98907	-1.30064
44594604	rs79357949	7.69966e-12	-2.06105e-10	-0.429519	0.00033292	-2.06105e-10	-1.00021	0.000333204	-2.06105e-10	-1.00044
44595075	rs76339973	2.03346e-12	-1.76096	-2.74753e-10	0.000123573	-1.99128	-2.74753e-10	0.000123707	-1.99127	-2.74753e-10
44595157	rs76499941	1.69708e-12	-1.94179	-2.74753e-10	0.00014063	-1.86198	-2.74753e-10	0.000140802	-1.86184	-2.74753e-10
44595624	rs144704670	2.98343e-12	-1.37762	-2.74753e-10	0.000125006	-1.97975	-2.74753e-10	0.000125138	-1.97977	-2.74753e-10
44595831	rs6860469	3.28117e-11	1.02009	-2.74753e-10	0.000129639	-1.94336	-2.74753e-10	0.000129793	-1.94325	-2.74753e-10
44596693	rs4457086	2.05031e-12	-1.7527	-2.74753e-10	0.000123639	-1.99075	-2.74753e-10	0.000123773	-1.99074	-2.74753e-10
44596708	rs4499841	2.05031e-12	-1.7527	-2.74753e-10	0.000123639	-1.99075	-2.74753e-10	0.000123773	-1.99074	-2.74753e-10
44596757	rs34350134	1.72729e-12	-1.92414	-2.74753e-10	0.000152768	-1.77919	-2.74753e-10	0.000152962	-1.779	-2.74753e-10
44597364	rs4416611	6.82009e-12	0.446899	-0.997721	3.36911e-05	-1.99034	-1.30054	3.37242e-05	-1.99033	-1.30064
44598274	rs13158953	1.78703e-12	-1.89014	-2.74753e-10	0.00016182	-1.72163	-2.74753e-10	0.00016203	-1.72141	-2.74753e-10
44598946	rs10054541	6.98554e-12	0.467709	-0.994562	3.37247e-05	-1.99083	-1.29905	3.37579e-05	-1.99083	-1.29915
44598959	rs10054544	7.0055e-12	0.467709	-0.991707	3.37705e-05	-1.99083	-1.29769	3.38037e-05	-1.99083	-1.29779
44599080	rs181591960	4.32735e-12	-2.06105e-10	-1.00574	0.000286789	-2.06105e-10	-1.14936	0.000287073	-2.06105e-10	-1.14945
44599170	rs10054677	7.0055e-12	0.467709	-0.991707	3.37705e-05	-1.99083	-1.29769	3.38037e-05	-1.99083	-1.29779
44599440	rs7722103	7.0055e-12	0.467709	-0.991707	3.37705e-05	-1.99083	-1.29769	3.38037e-05	-1.99083	-1.29779
44599762	rs7722716	7.0055e-12	0.467709	-0.991707	3.37705e-05	-1.99083	-1.29769	3.38037e-05	-1.99083	-1.29779
44599807	rs13355269	3.44263e-11	1.06813	-2.74753e-10	0.000127382	-1.96092	-2.74753e-10	0.00012753	-1.96084	-2.74753e-10
44599991	rs13358061	1.70607e-11	1.0677	-0.701619	3.93701e-05	-1.97015	-1.16495	3.94084e-05	-1.97009	-1.16512
44600085	rs10941669	7.02785e-12	0.467709	-0.988523	3.38219e-05	-1.99083	-1.29617	3.3855e-05	-1.99083	-1.29627
44600668	rs13190202	7.0055e-12	0.467709	-0.991707	3.37705e-05	-1.99083	-1.29769	3.38037e-05	-1.99083	-1.29779
44600996	rs10066953	3.98354e-12	0.17673	-1.26525	3.24903e-05	-1.95542	-1.37174	3.25282e-05	-1.95532	-1.37176
44601557	rs10941670	7.02785e-12	0.467709	-0.988523	3.38219e-05	-1.99083	-1.29617	3.3855e-05	-1.99083	-1.29627
44601605	rs10941671	7.0055e-12	0.467709	-0.991707	3.37705e-05	-1.99083	-1.29769	3.38037e-05	-1.99083	-1.29779
44601793	rs138344058	1.07899e-11	-2.06105e-10	-0.0920875	0.000540875	-2.06105e-10	-0.514924	0.00054134	-2.06105e-10	-0.515143
44601807	rs10941672	1.6736e-11	1.0305	-0.683631	3.99077e-05	-1.96689	-1.15466	3.99466e-05	-1.96682	-1.15483
44601904	rs10941673	3.34285e-11	1.03872	-2.74753e-10	0.000128446	-1.9526	-2.74753e-10	0.000128597	-1.95251	-2.74753e-10
44601931	rs10941674	6.76356e-12	0.42618	-0.985326	3.39105e-05	-1.98975	-1.29464	3.39437e-05	-1.98974	-1.29474
44602089	rs10941675	7.02785e-12	0.467709	-0.988523	3.38219e-05	-1.99083	-1.29617	3.3855e-05	-1.99083	-1.29627
44602173	rs13179960	1.70149e-12	-1.93919	-2.74753e-10	0.000148643	-1.80656	-2.74753e-10	0.000148831	-1.80638	-2.74753e-10
44603422	rs79756396	3.14532e-12	-2.06105e-10	-1.32478	0.000235685	-2.06105e-10	-1.34562	0.00023596	-2.06105e-10	-1.34553
44603535	rs10155570	7.00292e-12	0.467709	-0.992077	3.37646e-05	-1.99083	-1.29786	3.37977e-05	-1.99083	-1.29797
44604099	rs55899909	7.05097e-12	0.467709	-0.985238	3.41587e-05	-1.99083	-1.28626	3.4192e-05	-1.99083	-1.28637
44604313	rs12374507	4.01209e-12	0.181142	-1.26253	3.24515e-05	-1.95761	-1.37076	3.24892e-05	-1.95751	-1.37077
44604890	rs7446551	6.84721e-13	-1.8758	-0.973637	0.000110467	-1.09402	-1.00937	0.000110618	-1.09376	-1.00936
44605176	rs6882381	3.7479e-11	1.15309	-2.74753e-10	0.000127673	-1.95864	-2.74753e-10	0.000127822	-1.95855	-2.74753e-10
44605205	rs55732165	7.19213e-12	0.494369	-0.992077	3.37626e-05	-1.99089	-1.29786	3.37957e-05	-1.99089	-1.29797
44605280	rs10067591	7.15082e-12	0.488609	-0.992077	3.37508e-05	-1.99124	-1.29786	3.37839e-05	-1.99124	-1.29797
44605585	rs10075615	3.89186e-11	1.19078	-2.74753e-10	0.000127194	-1.96239	-2.74753e-10	0.000127342	-1.96231	-2.74753e-10
44605718	rs4594863	8.47978e-12	0.488609	-0.821619	3.68968e-05	-1.99124	-1.20875	3.69313e-05	-1.99124	-1.20889
44605818	rs138437258	5.03155e-12	-0.854966	-2.74753e-10	0.000158762	-1.74071	-2.74753e-10	0.000158924	-1.74076	-2.74753e-10
44605867	rs142940436	4.29225e-12	-2.06105e-10	-1.01388	0.000413299	-2.06105e-10	-0.78394	0.000413813	-2.06105e-10	-0.783777
44605952	rs13163423	1.69507e-12	-1.94297	-2.74753e-10	0.000147585	-1.81371	-2.74753e-10	0.00014777	-1.81353	-2.74753e-10
44606233	rs6887936	7.15082e-12	0.488609	-0.992077	3.37508e-05	-1.99124	-1.29786	3.37839e-05	-1.99124	-1.29797
44606379	rs6892239	3.99442e-12	0.17673	-1.26253	3.25224e-05	-1.95542	-1.37076	3.25603e-05	-1.95532	-1.37077
44606969	rs116443643	1.86193e-12	-1.84908	-2.74753e-10	0.000162189	-1.71935	-2.74753e-10	0.000162429	-1.71895	-2.74753e-10
44607068	rs117767518	3.92125e-12	-2.06105e-10	-1.10428	0.000390514	-2.06105e-10	-0.840648	0.000391002	-2.06105e-10	-0.840478
44607186	rs10071836	3.76916e-11	1.15874	-2.74753e-10	0.000127795	-1.95768	-2.74753e-10	0.000127945	-1.95759	-2.74753e-10
44608195	rs117908210	7.88477e-12	-2.06105e-10	-0.405762	0.00033671	-2.06105e-10	-0.98889	0.000336993	-2.06105e-10	-0.989127
44608353	rs10045149	7.31031e-12	0.507497	-0.988905	3.3792e-05	-1.99153	-1.29635	3.38251e-05	-1.99153	-1.29646
44608390	rs12517698	6.62875e-13	-1.64869	-1.23317	4.76295e-05	-1.75523	-1.18943	4.77011e-05	-1.7548	-1.18943
44609166	rs145727453	8.74566e-12	-2.06105e-10	-0.302137	0.000434658	-2.06105e-10	-0.733551	0.000435046	-2.06105e-10	-0.733738
44609167	rs78718798	7.92332e-12	-2.06105e-10	-0.400884	0.000339062	-2.06105e-10	-0.981927	0.00033935	-2.06105e-10	-0.982159
44609392	rs73093976	6.66714e-12	0.694394	-1.2679	3.42489e-05	-1.92232	-1.35214	3.42819e-05	-1.92243	-1.35214
44609501	rs10079849	7.31031e-12	0.507497	-0.988905	3.3792e-05	-1.99153	-1.29635	3.38251e-05	-1.99153	-1.29646
44609841	rs10065325	4.2859e-12	0.24989	-1.26525	3.22052e-05	-1.96424	-1.37174	3.22423e-05	-1.96415	-1.37176
44610101	rs10051789	7.31031e-12	0.507497	-0.988905	3.3792e-05	-1.99153	-1.29635	3.38251e-05	-1.99153	-1.29646
44610569	rs62368526	4.30681e-13	-1.92762	-1.38546	3.15607e-05	-1.97288	-1.38332	3.15966e-05	-1.97282	-1.38332
44610676	rs6896819	7.31031e-12	0.507497	-0.988905	3.3792e-05	-1.99153	-1.29635	3.38251e-05	-1.99153	-1.29646
44610900	rs6875990	4.04228e-11	1.2287	-2.74753e-10	0.000126746	-1.96593	-2.74753e-10	0.000126892	-1.96585	-2.74753e-10
44610966	rs34833195	1.6795e-12	-1.9522	-2.74753e-10	0.000144947	-1.83174	-2.74753e-10	0.000145128	-1.83157	-2.74753e-10
44611021	rs76199284	7.95701e-12	-2.06105e-10	-0.396642	0.000338675	-2.06105e-10	-0.983071	0.000338959	-2.06105e-10	-0.98331
44611285	rs10076870	7.31031e-12	0.507497	-0.988905	3.3792e-05	-1.99153	-1.29635	3.38251e-05	-1.99153	-1.29646
44611579	rs10069458	4.28508e-11	1.28703	-2.74753e-10	0.000126118	-1.97089	-2.74753e-10	0.000126263	-1.97082	-2.74753e-10
44611650	rs4573006	3.79482e-12	0.131034	-1.26809	3.26087e-05	-1.94922	-1.37432	3.2647e-05	-1.9491	-1.37433
44612543	rs77240205	1.83686e-12	-1.86264	-2.74753e-10	0.000128496	-1.95222	-2.74753e-10	0.000128639	-1.95218	-2.74753e-10
44613018	rs72752185	4.1995e-11	1.26686	-2.74753e-10	0.000126327	-1.96924	-2.74753e-10	0.000126472	-1.96917	-2.74753e-10
44613430	rs78574272	1.85872e-12	-1.8508	-2.74753e-10	0.000124421	-1.98444	-2.74753e-10	0.000124554	-1.98445	-2.74753e-10
44613496	rs56101501	7.33129e-12	0.507497	-0.986039	3.38384e-05	-1.99153	-1.29498	3.38715e-05	-1.99153	-1.29508
44613812	rs4441882	3.89715e-12	0.15597	-1.26642	3.22802e-05	-1.95834	-1.37532	3.23177e-05	-1.95824	-1.37533
44613819	rs4485936	3.89715e-12	0.15597	-1.26642	3.22802e-05	-1.95834	-1.37532	3.23177e-05	-1.95824	-1.37533
44613971	rs4529201	3.88864e-12	0.152617	-1.26525	3.25947e-05	-1.95222	-1.37174	3.26328e-05	-1.95211	-1.37176
44613993	rs115910454	1.87169e-12	-1.84385	-2.74753e-10	0.000127126	-1.96293	-2.74753e-10	0.000127271	-1.96287	-2.74753e-10
44614084	rs72752187	1.6639e-12	-1.96153	-2.74753e-10	0.000142167	-1.85111	-2.74753e-10	0.000142343	-1.85095	-2.74753e-10
44614798	rs9292910	7.35477e-12	0.507497	-0.982843	3.38905e-05	-1.99153	-1.29344	3.39236e-05	-1.99153	-1.29355
44614828	rs13179393	1.68232e-12	-1.95052	-2.74753e-10	0.000145433	-1.82839	-2.74753e-10	0.000145615	-1.82822	-2.74753e-10
44615121	rs13183252	1.68232e-12	-1.95052	-2.74753e-10	0.000145433	-1.82839	-2.74753e-10	0.000145615	-1.82822	-2.74753e-10
44615547	rs34810763	7.51139e-12	0.528569	-0.982843	3.38824e-05	-1.99178	-1.29344	3.39154e-05	-1.99177	-1.29355
44615745	rs35202030	1.66634e-12	-1.96006	-2.74753e-10	0.000142615	-1.84797	-2.74753e-10	0.000142791	-1.84781	-2.74753e-10
44616247	rs10079592	7.48742e-12	0.528569	-0.986039	3.38303e-05	-1.99178	-1.29498	3.38633e-05	-1.99177	-1.29508
44616401	rs116320613	2.01972e-10	2.83743	-2.74753e-10	0.00146101	0.478773	-2.74753e-10	0.00146291	0.478995	-2.74753e-10
44616546	rs28613887	4.28508e-11	1.28703	-2.74753e-10	0.000126118	-1.97089	-2.74753e-10	0.000126263	-1.97082	-2.74753e-10
44617075	rs10472397	7.4845e-12	0.528569	-0.986429	3.3824e-05	-1.99178	-1.29517	3.3857e-05	-1.99177	-1.29527
44617644	rs143951261	4.5843e-12	-2.06105e-10	-0.948058	0.000300106	-2.06105e-10	-1.10398	0.000300415	-2.06105e-10	-1.10402
44617765	rs13157418	1.7106e-12	-1.93385	-2.74753e-10	0.000150121	-1.79667	-2.74753e-10	0.000150311	-1.79648	-2.74753e-10
44618885	rs146559221	8.24279e-12	-2.06105e-10	-0.361355	0.000350434	-2.06105e-10	-0.948938	0.000350727	-2.06105e-10	-0.949181
44619754	rs146902546	4.38565e-12	-0.992358	-2.74753e-10	0.000123838	-1.98914	-2.74753e-10	0.000123975	-1.98911	-2.74753e-10
44619810	rs55636639	7.73759e-12	0.570986	-0.99559	3.36693e-05	-1.99199	-1.29953	3.37022e-05	-1.99199	-1.29964
44620293	rs115143490	6.69218e-12	-0.569755	-2.74753e-10	0.000210934	-1.45657	-2.74753e-10	0.000211108	-1.45682	-2.74753e-10
44620333	rs77047578	8.15769e-12	-2.06105e-10	-0.371734	0.000344714	-2.06105e-10	-0.965395	0.000345003	-2.06105e-10	-0.965636
44620819	rs9654396	5.06289e-12	0.419145	-1.2679	3.19632e-05	-1.97512	-1.36841	3.19993e-05	-1.97505	-1.36843
44621050	rs4866915	4.1497e-13	-1.96658	-1.38367	3.1926e-05	-1.96158	-1.38311	3.19627e-05	-1.96151	-1.38312
44621582	rs79258220	8.3862e-12	-2.06105e-10	-0.344108	0.000351732	-2.06105e-10	-0.945241	0.000352027	-2.06105e-10	-0.945483
44621833	rs4279345	8.08987e-12	0.624559	-1.00464	3.35339e-05	-1.99176	-1.30379	3.35666e-05	-1.99177	-1.30389
44621939	rs4286685	8.08987e-12	0.624559	-1.00464	3.35339e-05	-1.99176	-1.30379	3.35666e-05	-1.99177	-1.30389
44622786	rs34306496	7.98342e-12	0.605395	-0.998723	3.36223e-05	-1.99191	-1.30101	3.36551e-05	-1.99191	-1.30112
44623201	rs4866778	5.01162e-12	0.419145	-1.27808	3.1838e-05	-1.97512	-1.37233	3.18741e-05	-1.97505	-1.37235
44623350	rs4866779	4.42362e-13	-1.90218	-1.38414	3.13767e-05	-1.97843	-1.38362	3.14121e-05	-1.97838	-1.38362
44623407	rs10053452	4.68162e-11	1.37554	-2.74753e-10	0.000125161	-1.97851	-2.74753e-10	0.000125304	-1.97845	-2.74753e-10
44623421	rs60408016	8.05708e-12	0.608299	-0.992443	3.37286e-05	-1.99173	-1.29804	3.37614e-05	-1.99173	-1.29814
44623700	rs114946348	1.61656e-12	-1.99039	-2.74753e-10	0.000590707	-0.426791	-2.74753e-10	0.000591525	-0.426486	-2.74753e-10
44623745	rs4623153	2.09235e-11	1.27131	-0.701135	3.88129e-05	-1.98468	-1.16468	3.88496e-05	-1.98464	-1.16485
44623888	rs4481355	8.10567e-12	0.608299	-0.986429	3.38257e-05	-1.99173	-1.29517	3.38585e-05	-1.99173	-1.29527
44624056	rs4254914	1.7072e-12	-1.93584	-2.74753e-10	0.000149572	-1.80034	-2.74753e-10	0.000149761	-1.80015	-2.74753e-10
44624747	rs12233997	4.35874e-13	-1.91611	-1.38499	3.16009e-05	-1.97039	-1.38454	3.1637e-05	-1.97033	-1.38454
44625818	rs4315927	7.8672e-12	0.565947	-0.973939	3.40219e-05	-1.99198	-1.28912	3.40549e-05	-1.99198	-1.28923
44626105	rs11745385	4.54593e-13	-1.88269	-1.37636	3.18093e-05	-1.97614	-1.37222	3.18452e-05	-1.97608	-1.37223
44626292	rs144781719	1.06211e-11	-2.06105e-10	-0.107849	0.000381926	-2.06105e-10	-0.862885	0.000382222	-2.06105e-10	-0.863189
44626545	rs34512724	7.97357e-12	0.587078	-0.981641	3.39296e-05	-1.9919	-1.29193	3.39625e-05	-1.9919	-1.29204
44626810	rs6866354	4.79582e-12	0.372944	-1.27589	3.20207e-05	-1.96833	-1.37339	3.20574e-05	-1.96825	-1.37341
44627284	rs11952948	4.56023e-13	-1.87751	-1.37839	3.16264e-05	-1.97802	-1.3761	3.1662e-05	-1.97797	-1.3761
44627323	rs72752197	1.83415e-12	-1.86411	-2.74753e-10	0.000160576	-1.72934	-2.74753e-10	0.000160814	-1.72894	-2.74753e-10
44627642	rs76665981	3.28447e-12	-2.06105e-10	-1.28149	0.00022987	-2.06105e-10	-1.3706	0.000230131	-2.06105e-10	-1.37054
44627654	rs112124397	1.93051e-12	-1.81291	-2.74753e-10	0.000124153	-1.9866	-2.74753e-10	0.000124289	-1.98658	-2.74753e-10
44627658	rs11953011	4.53671e-12	-0.958493	-2.74753e-10	0.000143941	-1.83871	-2.74753e-10	0.000144094	-1.83873	-2.74753e-10
44628005	rs12652273	1.3448e-11	1.51182	-1.38368	3.74495e-05	-1.98865	-1.19647	3.74949e-05	-1.98862	-1.19636
44628098	rs6872069	1.62318e-11	1.70204	-1.38576	3.56972e-05	-1.99184	-1.2412	3.57386e-05	-1.99185	-1.24111
44628288	rs148558449	2.49636e-12	-1.55586	-2.74753e-10	0.000150236	-1.7959	-2.74753e-10	0.00015038	-1.79602	-2.74753e-10
44628810	rs61133325	3.57694e-12	-2.06105e-10	-1.19619	0.000233159	-2.06105e-10	-1.35639	0.000233407	-2.06105e-10	-1.35641
44629485	rs144665568	3.37258e-12	-2.06105e-10	-1.25502	0.000310905	-2.06105e-10	-1.06862	0.000311271	-2.06105e-10	-1.06853
44629545	rs75209549	3.09273e-12	-0.359574	-0.982067	3.4517e-05	-1.99196	-1.2747	3.4552e-05	-1.99196	-1.27477
44629753	rs77616869	3.58279e-12	-2.06105e-10	-1.19455	0.000233313	-2.06105e-10	-1.35573	0.000233561	-2.06105e-10	-1.35575
44629871	rs71616265	1.6207e-12	-1.98784	-2.74753e-10	0.000125234	-1.97793	-2.74753e-10	0.000125372	-1.97791	-2.74753e-10
44630291	rs4549535	1.39478e-12	-0.81442	-1.32354	4.18103e-05	-1.6887	-1.38627	4.18578e-05	-1.68864	-1.38627
44631172	rs78841023	3.41817e-12	-2.06105e-10	-1.24159	0.000229353	-2.06105e-10	-1.37285	0.000229598	-2.06105e-10	-1.37286
44631247	rs75923538	3.40848e-12	-2.06105e-10	-1.24443	0.000229149	-2.06105e-10	-1.37374	0.000229394	-2.06105e-10	-1.37375
44631585	rs113377048	3.38107e-12	-2.06105e-10	-1.2525	0.000228596	-2.06105e-10	-1.37616	0.00022884	-2.06105e-10	-1.37617
44631795	rs28705196	1.80692e-12	-0.605707	-1.27336	5.28087e-05	-1.67235	-1.16909	5.28678e-05	-1.67232	-1.16908
44632008	rs5004228	1.52769e-12	-0.701673	-1.34526	4.45728e-05	-1.63021	-1.38078	4.46238e-05	-1.63015	-1.38077
44632173	rs112697096	3.42165e-12	-1.24057	-2.74753e-10	0.000135417	-1.89976	-2.74753e-10	0.000135569	-1.89971	-2.74753e-10
44632713	rs13357090	1.37644e-12	-0.802633	-1.34856	4.23529e-05	-1.6827	-1.37937	4.24012e-05	-1.68265	-1.37936
44633384	rs12520601	8.12485e-12	0.877277	-1.25304	4.39931e-05	-1.72659	-1.29749	4.40572e-05	-1.72621	-1.2975
44633608	rs78247545	3.36729e-12	-2.06105e-10	-1.25659	0.000228331	-2.06105e-10	-1.37731	0.000228575	-2.06105e-10	-1.37732
44633833	rs76378232	3.38107e-12	-2.06105e-10	-1.2525	0.000228596	-2.06105e-10	-1.37616	0.00022884	-2.06105e-10	-1.37617
44633984	rs74813939	3.40368e-12	-2.06105e-10	-1.24584	0.00022905	-2.06105e-10	-1.37417	0.000229295	-2.06105e-10	-1.37418
44634558	rs79480538	3.40848e-12	-2.06105e-10	-1.24443	0.000229149	-2.06105e-10	-1.37374	0.000229394	-2.06105e-10	-1.37375
44635184	rs79973866	3.40848e-12	-2.06105e-10	-1.24443	0.000229149	-2.06105e-10	-1.37374	0.000229394	-2.06105e-10	-1.37375
44635312	rs75360456	3.40368e-12	-2.06105e-10	-1.24584	0.00022905	-2.06105e-10	-1.37417	0.000229295	-2.06105e-10	-1.37418
44635814	rs75317876	3.41331e-12	-2.06105e-10	-1.24301	0.00022925	-2.06105e-10	-1.3733	0.000229495	-2.06105e-10	-1.37331
44635849	rs74930300	3.46698e-12	-2.06105e-10	-1.22741	0.000230435	-2.06105e-10	-1.36814	0.000230681	-2.06105e-10	-1.36815
44635861	rs62368528	3.2002e-12	-1.30748	-2.74753e-10	0.000124697	-1.98222	-2.74753e-10	0.000124822	-1.9823	-2.74753e-10
44636098	rs72752200	7.74442e-13	-1.3621	-1.3642	3.62852e-05	-1.84009	-1.37661	3.63367e-05	-1.83976	-1.3766
44636618	rs545293864	2.36244e-12	-1.611	-2.74753e-10	0.000200297	-1.50831	-2.74753e-10	0.000200472	-1.50851	-2.74753e-10
44636983	rs182048645	3.46698e-12	-2.06105e-10	-1.22741	0.000230435	-2.06105e-10	-1.36814	0.000230681	-2.06105e-10	-1.36815
44637887	rs34565884	1.61602e-12	-1.99073	-2.74753e-10	0.000126215	-1.97012	-2.74753e-10	0.000126356	-1.97009	-2.74753e-10
44638125	rs57393653	3.43693e-12	-2.06105e-10	-1.23612	0.000229758	-2.06105e-10	-1.37108	0.000230003	-2.06105e-10	-1.3711
44639748	rs78729108	3.48746e-12	-2.06105e-10	-1.22152	0.000230915	-2.06105e-10	-1.36606	0.000231161	-2.06105e-10	-1.36607
44639852	rs72752202	2.5123e-12	-1.5495	-2.74753e-10	0.000159166	-1.73816	-2.74753e-10	0.000159359	-1.73803	-2.74753e-10
44640014	rs11955080	1.04977e-11	-0.119542	-2.74753e-10	0.000172708	-1.65651	-2.74753e-10	0.000172877	-1.65661	-2.74753e-10
44640279	rs3935185	3.49279e-12	-2.06105e-10	-1.21999	0.000231042	-2.06105e-10	-1.36551	0.000231289	-2.06105e-10	-1.36552
44640307	rs78272431	4.08545e-12	-2.06105e-10	-1.06326	0.000397778	-2.06105e-10	-0.822217	0.0003982	-2.06105e-10	-0.822235
44640791	rs4464708	3.50301e-12	-2.06105e-10	-1.21707	0.000231289	-2.06105e-10	-1.36444	0.000231535	-2.06105e-10	-1.36446
44641380	rs4308494	3.37775e-12	-2.06105e-10	-1.25348	0.000228531	-2.06105e-10	-1.37644	0.000228776	-2.06105e-10	-1.37645
44641444	rs113390753	3.46019e-12	-2.06105e-10	-1.22937	0.000230279	-2.06105e-10	-1.36882	0.000230525	-2.06105e-10	-1.36883
44641565	rs76246456	3.46019e-12	-2.06105e-10	-1.22937	0.000230279	-2.06105e-10	-1.36882	0.000230525	-2.06105e-10	-1.36883
44642471	rs12109801	3.46019e-12	-2.06105e-10	-1.22937	0.000230279	-2.06105e-10	-1.36882	0.000230525	-2.06105e-10	-1.36883
44642568	rs76096914	3.46181e-12	-2.06105e-10	-1.2289	0.000230317	-2.06105e-10	-1.36866	0.000230562	-2.06105e-10	-1.36867
44642670	rs4463188	3.28981e-09	6.7664	-1.13851	3.37956e-05	-1.96812	-1.31966	3.38361e-05	-1.96798	-1.31968
44642998	rs78886986	3.49762e-12	-2.06105e-10	-1.21861	0.000231158	-2.06105e-10	-1.36501	0.000231405	-2.06105e-10	-1.36502
44643020	rs78985332	3.46181e-12	-2.06105e-10	-1.2289	0.000230317	-2.06105e-10	-1.36866	0.000230562	-2.06105e-10	-1.36867
44643090	rs76561928	3.50301e-12	-2.06105e-10	-1.21707	0.000231289	-2.06105e-10	-1.36444	0.000231535	-2.06105e-10	-1.36446
44643195	rs79969269	3.50301e-12	-2.06105e-10	-1.21707	0.000231289	-2.06105e-10	-1.36444	0.000231535	-2.06105e-10	-1.36446
44643475	rs115783327	1.64874e-12	-1.97068	-2.74753e-10	0.000189329	-1.56462	-2.74753e-10	0.000189556	-1.56451	-2.74753e-10
44644006	rs4479849	1.79882e-09	6.30136	-1.27717	3.42095e-05	-1.93499	-1.34062	3.42535e-05	-1.93478	-1.34062
44644337	rs74796084	3.46181e-12	-2.06105e-10	-1.2289	0.000230317	-2.06105e-10	-1.36866	0.000230562	-2.06105e-10	-1.36867
44644495	rs12516900	2.81626e-09	6.62642	-1.15394	3.39035e-05	-1.96022	-1.32438	3.39449e-05	-1.96006	-1.32439
44644527	rs77843367	3.46181e-12	-2.06105e-10	-1.2289	0.000230317	-2.06105e-10	-1.36866	0.000230562	-2.06105e-10	-1.36867
44644870	rs77192059	3.45667e-12	-2.06105e-10	-1.23039	0.000230199	-2.06105e-10	-1.36917	0.000230445	-2.06105e-10	-1.36918
44644943	rs76378923	5.05884e-12	-2.06105e-10	-0.849557	0.000266306	-2.06105e-10	-1.22347	0.000266577	-2.06105e-10	-1.22353
44645115	rs77921356	3.45667e-12	-2.06105e-10	-1.23039	0.000230199	-2.06105e-10	-1.36917	0.000230445	-2.06105e-10	-1.36918
44645530	rs115371176	1.63143e-12	-1.98124	-2.74753e-10	0.000141547	-1.85548	-2.74753e-10	0.00014171	-1.8554	-2.74753e-10
44645607	rs78118130	3.45667e-12	-2.06105e-10	-1.23039	0.000230199	-2.06105e-10	-1.36917	0.000230445	-2.06105e-10	-1.36918
44645998	rs36068815	1.72685e-09	6.26053	-1.27717	3.42834e-05	-1.93283	-1.34062	3.43275e-05	-1.93262	-1.34062
44646195	rs4321755	3.16993e-09	6.71646	-1.12569	3.41347e-05	-1.9646	-1.3132	3.4176e-05	-1.96446	-1.31321
44646625	rs4492118	3.72825e-09	6.89151	-1.13851	3.35158e-05	-1.97643	-1.31966	3.3555e-05	-1.97633	-1.31968
44647190	rs58586143	3.45667e-12	-2.06105e-10	-1.23039	0.000230199	-2.06105e-10	-1.36917	0.000230445	-2.06105e-10	-1.36918
44648666	rs6890556	3.54354e-09	6.84082	-1.13863	3.3665e-05	-1.97154	-1.32011	3.3705e-05	-1.97142	-1.32012
44649149	rs145801338	8.14597e-12	-0.373171	-2.74753e-10	0.000129626	-1.94346	-2.74753e-10	0.000129757	-1.94353	-2.74753e-10
44649397	rs66996829	3.07311e-09	6.83651	-1.27675	3.33364e-05	-1.95252	-1.34895	3.33783e-05	-1.95233	-1.34895
44649944	rs4613718	2.08915e-10	3.99326	-1.12202	3.61236e-05	-1.91256	-1.30861	3.61606e-05	-1.91259	-1.30862
44649957	rs191647443	7.10618e-12	-0.50973	-2.74753e-10	0.000255791	-1.26375	-2.74753e-10	0.00025602	-1.26394	-2.74753e-10
44650176	rs7735881	3.76409e-09	6.91266	-1.1501	3.34821e-05	-1.97109	-1.32601	3.35221e-05	-1.97096	-1.32602
44651426	rs78464865	3.76025e-12	-2.06105e-10	-1.14621	0.000232517	-2.06105e-10	-1.35915	0.000232761	-2.06105e-10	-1.35918
44651778	rs79588845	3.80018e-12	-2.06105e-10	-1.13565	0.000233377	-2.06105e-10	-1.35546	0.000233622	-2.06105e-10	-1.35549
44652503	rs139146356	3.81812e-12	-2.06105e-10	-1.13094	0.000234706	-2.06105e-10	-1.34978	0.000234953	-2.06105e-10	-1.34981
44652895	rs77165557	3.7932e-12	-2.06105e-10	-1.13748	0.000233224	-2.06105e-10	-1.35611	0.000233469	-2.06105e-10	-1.35614
44652966	rs62368531	3.85078e-12	-1.12242	-2.74753e-10	0.00012889	-1.94915	-2.74753e-10	0.000129008	-1.94932	-2.74753e-10
44654078	rs61261601	3.72697e-12	-2.06105e-10	-1.1551	0.000231823	-2.06105e-10	-1.36214	0.000232067	-2.06105e-10	-1.36216
44654191	rs4573007	3.78695e-12	-2.06105e-10	-1.13913	0.000233089	-2.06105e-10	-1.35669	0.000233334	-2.06105e-10	-1.35672
44654437	rs4331910	3.76072e-12	-2.06105e-10	-1.14608	0.000232527	-2.06105e-10	-1.35911	0.000232771	-2.06105e-10	-1.35913
44655371	rs62368532	3.39914e-12	-1.24717	-2.74753e-10	0.000125739	-1.9739	-2.74753e-10	0.000125862	-1.97401	-2.74753e-10
44656783	rs60999383	1.61468e-12	-1.99156	-2.74753e-10	0.000125693	-1.97427	-2.74753e-10	0.000125832	-1.97424	-2.74753e-10
44656833	rs74552215	3.73531e-12	-2.06105e-10	-1.15286	0.000231995	-2.06105e-10	-1.3614	0.000232239	-2.06105e-10	-1.36142
44657118	rs117945829	3.75349e-12	-2.06105e-10	-1.14801	0.000232374	-2.06105e-10	-1.35976	0.000232619	-2.06105e-10	-1.35979
44657243	rs180759899	3.86348e-12	-2.06105e-10	-1.11913	0.000250579	-2.06105e-10	-1.28434	0.000250829	-2.06105e-10	-1.28442
44658099	rs74407696	3.74077e-12	-2.06105e-10	-1.1514	0.000232108	-2.06105e-10	-1.36091	0.000232352	-2.06105e-10	-1.36094
44658243	rs78313667	2.36706e-12	-1.60905	-2.74753e-10	0.000123611	-1.99097	-2.74753e-10	0.000123743	-1.99099	-2.74753e-10
44658750	rs76910127	3.6298e-12	-2.06105e-10	-1.18152	0.000229933	-2.06105e-10	-1.37032	0.000230176	-2.06105e-10	-1.37034
44658785	rs77859579	3.74077e-12	-2.06105e-10	-1.1514	0.000232108	-2.06105e-10	-1.36091	0.000232352	-2.06105e-10	-1.36094
44659819	rs75382491	3.7216e-12	-2.06105e-10	-1.15654	0.000231713	-2.06105e-10	-1.36261	0.000231957	-2.06105e-10	-1.36264
44660603	rs115965548	2.36525e-12	-1.60981	-2.74753e-10	0.000123559	-1.9914	-2.74753e-10	0.000123691	-1.9914	-2.74753e-10
44661158	rs76736736	3.54599e-12	-2.06105e-10	-1.20488	0.000228504	-2.06105e-10	-1.37656	0.000228747	-2.06105e-10	-1.37657
44661718	rs78492584	4.62752e-12	-2.06105e-10	-0.938673	0.000252236	-2.06105e-10	-1.27775	0.000252493	-2.06105e-10	-1.27781
44661958	rs10805685	1.72159e-09	6.27964	-1.29933	3.40659e-05	-1.934	-1.34581	3.41098e-05	-1.9338	-1.34581
44662128	rs10805686	2.41907e-09	6.48143	-1.16098	3.36222e-05	-1.96118	-1.33175	3.3663e-05	-1.96103	-1.33176
44662399	rs10941677	2.98775e-09	6.69256	-1.16098	3.36498e-05	-1.96036	-1.33175	3.36908e-05	-1.96021	-1.33176
44662515	rs4415084	3.29903e-09	6.79167	-1.16098	3.33567e-05	-1.96911	-1.33175	3.33966e-05	-1.96898	-1.33176
44663137	rs7701466	1.70641e-09	6.27964	-1.30819	3.38569e-05	-1.934	-1.35196	3.39006e-05	-1.9338	-1.35196
44663571	rs117084256	3.66664e-12	-2.06105e-10	-1.17142	0.000230623	-2.06105e-10	-1.36733	0.000230867	-2.06105e-10	-1.36735
44664294	rs147749712	5.33308e-12	-2.06105e-10	-0.796765	0.000576371	-2.06105e-10	-0.451359	0.000577013	-2.06105e-10	-0.451325
44664414	rs74688734	3.49382e-12	-2.06105e-10	-1.2197	0.000227733	-2.06105e-10	-1.37994	0.000227975	-2.06105e-10	-1.37995
44664477	rs7720551	1.71428e-09	6.27964	-1.30358	3.39621e-05	-1.934	-1.34886	3.40059e-05	-1.9338	-1.34886
44664898	rs76768074	1.90667e-12	-1.82534	-2.74753e-10	0.000128056	-1.95564	-2.74753e-10	0.000128187	-1.9557	-2.74753e-10
44665590	rs117193339	3.51056e-12	-2.06105e-10	-1.21492	0.000227969	-2.06105e-10	-1.3789	0.000228212	-2.06105e-10	-1.37892
44665965	rs78458852	3.61246e-12	-2.06105e-10	-1.18631	0.000229621	-2.06105e-10	-1.37168	0.000229864	-2.06105e-10	-1.3717
44666965	rs6874055	3.27064e-09	6.79167	-1.16963	3.32154e-05	-1.96911	-1.33599	3.32552e-05	-1.96898	-1.336
44667256	rs79742323	3.59099e-12	-2.06105e-10	-1.19227	0.000229245	-2.06105e-10	-1.37332	0.000229488	-2.06105e-10	-1.37334
44667356	rs57535568	5.35627e-12	-2.06105e-10	-0.792427	0.000229409	-2.06105e-10	-1.3726	0.000229643	-2.06105e-10	-1.37267
44667527	rs75822509	3.35923e-12	-2.06105e-10	-1.25898	0.000226038	-2.06105e-10	-1.38741	0.000226283	-2.06105e-10	-1.38741
44668015	rs72754209	2.47965e-12	-1.56258	-2.74753e-10	0.000160779	-1.72808	-2.74753e-10	0.000160974	-1.72795	-2.74753e-10
44668263	rs140262338	3.44845e-12	-2.06105e-10	-1.23277	0.000312108	-2.06105e-10	-1.06476	0.000312493	-2.06105e-10	-1.06461
44668623	rs6863598	1.78967e-09	6.32728	-1.30819	3.37246e-05	-1.93792	-1.35196	3.37679e-05	-1.93772	-1.35196
44668656	rs147450333	3.5875e-12	-2.06105e-10	-1.19324	0.000229295	-2.06105e-10	-1.3731	0.000229538	-2.06105e-10	-1.37312
44668765	rs147310707	5.69136e-12	-2.06105e-10	-0.731746	0.000271988	-2.06105e-10	-1.20235	0.00027224	-2.06105e-10	-1.20251
44669029	rs4613716	3.56867e-12	-2.06105e-10	-1.1985	0.00022887	-2.06105e-10	-1.37496	0.000229112	-2.06105e-10	-1.37498
44669094	rs4451055	3.54972e-12	-2.06105e-10	-1.20382	0.000228393	-2.06105e-10	-1.37704	0.000228635	-2.06105e-10	-1.37706
44669344	rs191027672	3.54191e-12	-2.06105e-10	-1.20603	0.00022844	-2.06105e-10	-1.37684	0.000228683	-2.06105e-10	-1.37685
44670011	rs191368148	1.75435e-12	-1.90859	-2.74753e-10	0.000136523	-1.89162	-2.74753e-10	0.000136667	-1.89164	-2.74753e-10
44670232	rs146652590	1.73118e-12	-1.92189	-2.74753e-10	0.000123788	-1.98954	-2.74753e-10	0.000123922	-1.98954	-2.74753e-10
44670347	rs192697526	3.53642e-12	-2.06105e-10	-1.20758	0.000228355	-2.06105e-10	-1.37721	0.000228598	-2.06105e-10	-1.37723
44670460	rs182489028	3.54191e-12	-2.06105e-10	-1.20603	0.00022844	-2.06105e-10	-1.37684	0.000228683	-2.06105e-10	-1.37685
44670530	rs184992019	3.53097e-12	-2.06105e-10	-1.20912	0.000228272	-2.06105e-10	-1.37757	0.000228514	-2.06105e-10	-1.37759
44671187	rs376951845	3.5696e-12	-2.06105e-10	-1.19824	0.000327815	-2.06105e-10	-1.01566	0.000328223	-2.06105e-10	-1.0155
44671537	rs190737993	3.53097e-12	-2.06105e-10	-1.20912	0.000228272	-2.06105e-10	-1.37757	0.000228514	-2.06105e-10	-1.37759
44671772	rs375171680	3.52071e-12	-2.06105e-10	-1.21203	0.000228118	-2.06105e-10	-1.37825	0.00022836	-2.06105e-10	-1.37827
44672104	rs181516187	1.9547e-09	6.41818	-1.31089	3.34315e-05	-1.94498	-1.35363	3.3474e-05	-1.9448	-1.35363
44674059	rs370885651	3.51277e-12	-2.06105e-10	-1.21429	0.000227851	-2.06105e-10	-1.37942	0.000228094	-2.06105e-10	-1.37943
44674524	rs111970082	3.50271e-12	-2.06105e-10	-1.21716	0.000227713	-2.06105e-10	-1.38003	0.000227955	-2.06105e-10	-1.38004
44674816	rs74613532	2.48627e-12	-1.55991	-2.74753e-10	0.000126442	-1.96833	-2.74753e-10	0.000126571	-1.96838	-2.74753e-10
44675187	rs111385188	1.7423e-12	-0.633589	-1.2819	5.09601e-05	-1.67729	-1.19978	5.10134e-05	-1.67729	-1.19981
44675496	rs116853282	4.7111e-12	-2.06105e-10	-0.920773	0.000492347	-2.06105e-10	-0.608927	0.000492896	-2.06105e-10	-0.608893
44676197	rs58144701	1.95557e-09	6.41818	-1.31044	3.3437e-05	-1.94498	-1.35347	3.34795e-05	-1.9448	-1.35346
44676214	rs148913985	2.94685e-12	-1.38996	-2.74753e-10	0.000509077	-0.575512	-2.74753e-10	0.000509855	-0.575064	-2.74753e-10
44676305	rs6871484	3.52469e-09	6.88517	-1.18831	3.27815e-05	-1.97362	-1.34463	3.28203e-05	-1.9735	-1.34464
44676337	rs116918648	3.49009e-12	-2.06105e-10	-1.22077	0.000227681	-2.06105e-10	-1.38016	0.000227924	-2.06105e-10	-1.38018
44676338	rs147009769	3.50293e-12	-2.06105e-10	-1.2171	0.00022786	-2.06105e-10	-1.37938	0.000228102	-2.06105e-10	-1.3794
44678095	rs79044389	4.16846e-12	-2.06105e-10	-1.04315	0.000272915	-2.06105e-10	-1.19895	0.000273195	-2.06105e-10	-1.19901
44678165	rs79989353	3.0417e-12	-2.06105e-10	-1.35828	0.000226103	-2.06105e-10	-1.38712	0.000226347	-2.06105e-10	-1.38712
44678534	rs4419600	3.67329e-09	6.94369	-1.20554	3.23765e-05	-1.97827	-1.35241	3.24143e-05	-1.97817	-1.35242
44678776	rs79543294	2.33387e-12	-1.62317	-2.74753e-10	0.000124276	-1.9856	-2.74753e-10	0.00012441	-1.98561	-2.74753e-10
44680298	rs138711986	4.34307e-12	-1.00211	-2.74753e-10	0.000132568	-1.92102	-2.74753e-10	0.000132683	-1.92123	-2.74753e-10
44680687	rs13155752	3.24442e-09	6.83207	-1.21807	3.28948e-05	-1.95535	-1.35945	3.29353e-05	-1.95518	-1.35946
44681267	rs56248730	3.19818e-09	6.91655	-1.31691	3.31333e-05	-1.94142	-1.36616	3.3176e-05	-1.94121	-1.36616
44682589	rs6884702	1.67695e-09	6.26226	-1.30823	3.4873e-05	-1.90211	-1.35429	3.49199e-05	-1.90185	-1.35428
44682840	rs77182247	3.50117e-12	-2.06105e-10	-1.2176	0.000228124	-2.06105e-10	-1.37822	0.000228366	-2.06105e-10	-1.37824
44683488	rs13153820	2.81193e-12	-0.0783445	-1.35848	3.56658e-05	-1.9106	-1.32332	3.57097e-05	-1.91044	-1.32332
44683733	rs71616267	1.76495e-12	-1.90257	-2.74753e-10	0.000124771	-1.98163	-2.74753e-10	0.000124907	-1.98162	-2.74753e-10
44683819	rs12187196	1.68081e-09	6.26226	-1.30593	3.49251e-05	-1.90211	-1.35279	3.4972e-05	-1.90185	-1.35279
44683925	rs80275887	3.32282e-12	-2.06105e-10	-1.26988	0.000226234	-2.06105e-10	-1.38654	0.000226477	-2.06105e-10	-1.38655
44684243	rs60707950	2.90962e-09	6.81456	-1.30947	3.36948e-05	-1.92878	-1.36199	3.37391e-05	-1.92854	-1.36199
44685445	rs140650308	2.11615e-12	-1.7211	-2.74753e-10	0.000145858	-1.82548	-2.74753e-10	0.000146006	-1.82554	-2.74753e-10
44685698	rs12522626	2.49941e-09	6.55572	-1.20261	3.34744e-05	-1.94437	-1.35296	3.35163e-05	-1.94418	-1.35298
44685783	rs76059228	1.61745e-12	-1.98985	-2.74753e-10	0.000133445	-1.91442	-2.74753e-10	0.000133596	-1.91437	-2.74753e-10
44687091	rs79526722	4.76126e-12	-2.06105e-10	-0.910183	0.00027948	-2.06105e-10	-1.17518	0.000279769	-2.06105e-10	-1.17523
44687188	rs4571480	1.82449e-09	6.35759	-1.31923	3.42984e-05	-1.91176	-1.36126	3.4344e-05	-1.91151	-1.36125
44687475	rs74454101	3.28371e-12	-2.06105e-10	-1.28172	0.000226065	-2.06105e-10	-1.38729	0.000226308	-2.06105e-10	-1.38729
44687950	rs117864314	3.28371e-12	-2.06105e-10	-1.28172	0.000226065	-2.06105e-10	-1.38729	0.000226308	-2.06105e-10	-1.38729
44688226	rs10428667	3.25655e-12	-2.06105e-10	-1.29003	0.000226031	-2.06105e-10	-1.38744	0.000226275	-2.06105e-10	-1.38744
44689796	rs10447145	3.32276e-09	6.95612	-1.31827	3.31503e-05	-1.94016	-1.3669	3.31931e-05	-1.93995	-1.3669
44690214	rs148474409	4.9107e-12	-0.879279	-2.74753e-10	0.000197026	-1.52477	-2.74753e-10	0.000197202	-1.52496	-2.74753e-10
44690600	rs116549224	2.15551e-12	-1.70267	-2.74753e-10	0.000125843	-1.97308	-2.74753e-10	0.000125983	-1.97304	-2.74753e-10
44690964	rs13185555	1.20591e-09	5.94972	-1.32543	3.30782e-05	-1.94419	-1.36504	3.31199e-05	-1.94402	-1.36504
44690982	rs117337175	3.26549e-12	-2.06105e-10	-1.28729	0.000226034	-2.06105e-10	-1.38743	0.000226277	-2.06105e-10	-1.38743
44691395	rs6451770	1.57699e-09	6.13087	-1.23829	3.26602e-05	-1.95466	-1.36729	3.27003e-05	-1.95451	-1.3673
44692384	rs74463909	3.27263e-12	-2.06105e-10	-1.2851	0.000226042	-2.06105e-10	-1.38739	0.000226286	-2.06105e-10	-1.38739
44693881	rs117992198	3.84724e-12	-2.06105e-10	-1.12334	0.000250144	-2.06105e-10	-1.28608	0.000250394	-2.06105e-10	-1.28615
44693923	rs74638214	3.26549e-12	-2.06105e-10	-1.28729	0.000226034	-2.06105e-10	-1.38743	0.000226277	-2.06105e-10	-1.38743
44694535	rs12515012	2.19516e-09	6.54496	-1.32165	3.37695e-05	-1.92367	-1.36488	3.38136e-05	-1.92345	-1.36488
44695429	rs1898701	2.95519e-09	6.75027	-1.22964	3.27269e-05	-1.95377	-1.36615	3.27672e-05	-1.9536	-1.36616
44696026	rs77818713	3.25807e-12	-2.06105e-10	-1.28956	0.000226031	-2.06105e-10	-1.38744	0.000226275	-2.06105e-10	-1.38744
44696606	rs77998385	9.69523e-12	-2.06105e-10	-0.19906	0.000359302	-2.06105e-10	-0.923947	0.000359624	-2.06105e-10	-0.924132
44696858	rs75164952	3.2544e-12	-2.06105e-10	-1.29069	0.000226031	-2.06105e-10	-1.38744	0.000226276	-2.06105e-10	-1.38744
44697908	rs13176502	2.99947e-09	6.76514	-1.22964	3.24411e-05	-1.96254	-1.36615	3.24804e-05	-1.9624	-1.36616
44697916	rs2165009	2.12721e-09	6.51142	-1.31955	3.35412e-05	-1.93169	-1.36365	3.35845e-05	-1.93148	-1.36365
44698035	rs13156930	4.06309e-09	7.06541	-1.22641	3.24789e-05	-1.96257	-1.36495	3.25184e-05	-1.96242	-1.36496
44699051	rs920328	3.26608e-09	6.95612	-1.33547	3.28038e-05	-1.94016	-1.37741	3.28462e-05	-1.93995	-1.37741
44699482	rs1821936	2.94955e-09	6.75027	-1.23155	3.27001e-05	-1.95377	-1.36697	3.27404e-05	-1.9536	-1.36698
44699857	rs1371027	3.24407e-09	6.84353	-1.22964	3.25342e-05	-1.95967	-1.36615	3.25739e-05	-1.95952	-1.36616
44700110	rs10462079	2.10599e-09	6.42067	-1.23883	3.34509e-05	-1.9286	-1.36943	3.34938e-05	-1.92839	-1.36944
44700141	rs75568232	4.29383e-12	-1.01351	-2.74753e-10	0.000124666	-1.98247	-2.74753e-10	0.00012481	-1.9824	-2.74753e-10
44700201	rs17268417	1.68014e-12	-1.95182	-2.74753e-10	0.000454189	-0.689598	-2.74753e-10	0.000454793	-0.689348	-2.74753e-10
44700225	rs75877225	3.54306e-12	-2.06105e-10	-1.2057	0.000325864	-2.06105e-10	-1.02163	0.000326268	-2.06105e-10	-1.02147
44701418	rs714130	3.08848e-09	6.79438	-1.22964	3.26335e-05	-1.95663	-1.36615	3.26735e-05	-1.95647	-1.36616
44701997	rs143589210	3.25228e-12	-2.06105e-10	-1.29134	0.000226033	-2.06105e-10	-1.38743	0.000226277	-2.06105e-10	-1.38743
44702306	rs2013513	2.95519e-09	6.75027	-1.22964	3.27269e-05	-1.95377	-1.36615	3.27672e-05	-1.9536	-1.36616
44702507	rs920329	4.24982e-09	7.11035	-1.22641	3.23978e-05	-1.96507	-1.36495	3.24369e-05	-1.96493	-1.36496
44702692	rs13179137	2.30762e-09	6.5121	-1.23883	3.31954e-05	-1.93627	-1.36943	3.32375e-05	-1.93607	-1.36944
44704677	rs78768741	3.24185e-12	-2.06105e-10	-1.29455	0.000226046	-2.06105e-10	-1.38737	0.00022629	-2.06105e-10	-1.38737
44704684	rs79614508	3.2383e-12	-2.06105e-10	-1.29565	0.000226053	-2.06105e-10	-1.38734	0.000226298	-2.06105e-10	-1.38734
44704887	rs76235588	3.26636e-12	-2.06105e-10	-1.28702	0.000284093	-2.06105e-10	-1.15881	0.000284408	-2.06105e-10	-1.15878
44704935	rs117542925	3.2383e-12	-2.06105e-10	-1.29565	0.000226053	-2.06105e-10	-1.38734	0.000226298	-2.06105e-10	-1.38734
44705140	rs2218081	4.71339e-09	7.21061	-1.22315	3.22706e-05	-1.97024	-1.36372	3.23091e-05	-1.97011	-1.36373
44705459	rs117336197	3.24542e-12	-2.06105e-10	-1.29345	0.00022604	-2.06105e-10	-1.3874	0.000226284	-2.06105e-10	-1.3874
44705514	rs34762678	2.5453e-09	6.6089	-1.23759	3.29603e-05	-1.94381	-1.369	3.30016e-05	-1.94362	-1.36901
44705629	rs75432293	1.61405e-12	-1.99195	-2.74753e-10	0.000135043	-1.90252	-2.74753e-10	0.000135197	-1.90246	-2.74753e-10
44705800	rs117911570	3.22966e-12	-2.06105e-10	-1.29832	0.000226077	-2.06105e-10	-1.38723	0.000226322	-2.06105e-10	-1.38723
44706498	rs10941679	2.25815e-11	1.98948	-1.34304	3.1365e-05	-1.9834	-1.37902	3.14007e-05	-1.98333	-1.37902
44706780	rs2165010	4.12044e-09	7.08144	-1.22842	3.21377e-05	-1.97239	-1.3657	3.21758e-05	-1.97227	-1.36571
44706931	rs1438825	5.96791e-09	7.44865	-1.2252	3.18566e-05	-1.98237	-1.36449	3.18933e-05	-1.98229	-1.3645
44707149	rs79376078	3.24336e-12	-2.06105e-10	-1.29409	0.000226043	-2.06105e-10	-1.38739	0.000226287	-2.06105e-10	-1.38738
44707394	rs80102234	3.23279e-12	-2.06105e-10	-1.29735	0.000226068	-2.06105e-10	-1.38728	0.000226312	-2.06105e-10	-1.38728
44707490	rs76635262	3.22773e-12	-2.06105e-10	-1.29892	0.000226109	-2.06105e-10	-1.38709	0.000226354	-2.06105e-10	-1.38709
44707522	rs72754222	1.61783e-12	-1.98961	-2.74753e-10	0.000137799	-1.88232	-2.74753e-10	0.000137948	-1.88231	-2.74753e-10
44707634	rs116853716	3.23119e-12	-2.06105e-10	-1.29784	0.000226094	-2.06105e-10	-1.38716	0.000226339	-2.06105e-10	-1.38716
44707927	rs147920984	2.16286e-12	-1.69926	-2.74753e-10	0.000125735	-1.97393	-2.74753e-10	0.000125875	-1.9739	-2.74753e-10
44708360	rs145483979	3.46185e-12	-1.22889	-2.74753e-10	0.000171115	-1.66577	-2.74753e-10	0.000171269	-1.66595	-2.74753e-10
44708378	rs6861560	6.03677e-09	7.45358	-1.21865	3.19998e-05	-1.98039	-1.36199	3.2037e-05	-1.9803	-1.362
44709141	rs16901937	3.73326e-09	7.06379	-1.30945	3.23354e-05	-1.97442	-1.35753	3.2374e-05	-1.97431	-1.35752
44709494	rs80292610	3.29655e-12	-2.06105e-10	-1.27782	0.000226105	-2.06105e-10	-1.38711	0.000226349	-2.06105e-10	-1.38711
44709901	rs117615069	3.25744e-12	-2.06105e-10	-1.28975	0.000226031	-2.06105e-10	-1.38744	0.000226275	-2.06105e-10	-1.38744
44712742	rs112534819	2.47326e-12	-1.56516	-2.74753e-10	0.000129809	-1.94204	-2.74753e-10	0.000129954	-1.94201	-2.74753e-10
44714330	rs2218080	1.79497e-07	10.9844	-1.35719	3.27179e-05	-1.94137	-1.37882	3.27471e-05	-1.94157	-1.37881
44715263	rs35246196	1.74775e-12	-1.91237	-2.74753e-10	0.000134641	-1.9055	-2.74753e-10	0.000134793	-1.90545	-2.74753e-10
44715531	rs76969559	3.05458e-12	-2.06105e-10	-1.35405	0.000226056	-2.06105e-10	-1.38733	0.0002263	-2.06105e-10	-1.38733
44715555	rs35868527	1.61404e-12	-1.99195	-2.74753e-10	0.000124877	-1.98078	-2.74753e-10	0.000125015	-1.98076	-2.74753e-10
44716452	rs35564441	1.66792e-12	-1.95912	-2.74753e-10	0.000129332	-1.94573	-2.74753e-10	0.000129476	-1.9457	-2.74753e-10
44717289	rs34133773	1.68342e-12	-1.94987	-2.74753e-10	0.000130745	-1.93486	-2.74753e-10	0.000130891	-1.93483	-2.74753e-10
44717650	rs6882983	1.68342e-12	-1.94987	-2.74753e-10	0.000130745	-1.93486	-2.74753e-10	0.000130891	-1.93483	-2.74753e-10
44718359	rs76586153	1.27777e-12	-0.874266	-1.35131	3.2946e-05	-1.96114	-1.3521	3.29871e-05	-1.96097	-1.3521
44718509	rs62368553	5.95274e-13	-1.86958	-1.11985	0.000162707	-0.413824	-1.30234	0.000163004	-0.413004	-1.30241
44718520	rs58871041	1.67902e-12	-1.95248	-2.74753e-10	0.000130346	-1.93792	-2.74753e-10	0.000130492	-1.93788	-2.74753e-10
44718764	rs112754768	1.42977e-12	-0.727544	-1.38564	4.20182e-05	-1.72166	-1.34835	4.20662e-05	-1.7216	-1.34834
44719846	rs74587756	3.46515e-12	-2.06105e-10	-1.22794	0.000226057	-2.06105e-10	-1.38733	0.000226302	-2.06105e-10	-1.38732
44721337	rs34098474	1.68419e-12	-1.94941	-2.74753e-10	0.000130815	-1.93433	-2.74753e-10	0.000130961	-1.93429	-2.74753e-10
44721738	rs116473374	4.73551e-12	-0.915606	-2.74753e-10	0.000142528	-1.84857	-2.74753e-10	0.00014266	-1.84873	-2.74753e-10
44722000	rs16901939	1.61409e-12	-1.99192	-2.74753e-10	0.000125297	-1.97742	-2.74753e-10	0.000125435	-1.9774	-2.74753e-10
44722521	rs34216230	1.61665e-12	-1.99034	-2.74753e-10	0.00012641	-1.96858	-2.74753e-10	0.00012655	-1.96855	-2.74753e-10
44723054	rs75256527	5.19076e-12	-2.06105e-10	-0.823814	0.000232945	-2.06105e-10	-1.35731	0.000233182	-2.06105e-10	-1.35737
44723641	rs7726555	1.70005e-12	-1.94004	-2.74753e-10	0.000132239	-1.9235	-2.74753e-10	0.000132387	-1.92346	-2.74753e-10
44724634	rs115953456	1.75496e-12	-1.90825	-2.74753e-10	0.000123783	-1.98958	-2.74753e-10	0.000123917	-1.98958	-2.74753e-10
44725795	rs78098328	1.21749e-11	0.0286841	-2.74753e-10	0.000232589	-1.35884	-2.74753e-10	0.000232787	-1.35906	-2.74753e-10
44725897	rs13173899	1.6931e-12	-1.94414	-2.74753e-10	0.000131617	-1.92822	-2.74753e-10	0.000131764	-1.92818	-2.74753e-10
44727423	rs7710153	1.70204e-12	-1.93887	-2.74753e-10	0.000132417	-1.92216	-2.74753e-10	0.000132565	-1.92212	-2.74753e-10
44727706	rs6869608	1.70204e-12	-1.93887	-2.74753e-10	0.000132417	-1.92216	-2.74753e-10	0.000132565	-1.92212	-2.74753e-10
44727933	rs117375621	3.78285e-12	-2.06105e-10	-1.14022	0.000247568	-2.06105e-10	-1.29643	0.000247817	-2.06105e-10	-1.2965
44727935	rs6870104	1.65432e-12	-1.96731	-2.74753e-10	0.000128067	-1.95555	-2.74753e-10	0.00012821	-1.95552	-2.74753e-10
44728026	rs6870510	1.70609e-12	-1.93649	-2.74753e-10	0.000132778	-1.91943	-2.74753e-10	0.000132927	-1.91939	-2.74753e-10
44728086	rs76380213	1.79121e-12	-1.8878	-2.74753e-10	0.000135247	-1.90101	-2.74753e-10	0.000135388	-1.90104	-2.74753e-10
44728480	rs16901942	5.77143e-12	-0.717775	-2.74753e-10	0.000156222	-1.75683	-2.74753e-10	0.00015636	-1.75703	-2.74753e-10
44728680	rs60303396	1.69568e-12	-1.94261	-2.74753e-10	0.000130631	-1.93574	-2.74753e-10	0.000130776	-1.9357	-2.74753e-10
44728767	rs148946381	1.614e-12	-1.99198	-2.74753e-10	0.000124943	-1.98025	-2.74753e-10	0.000125081	-1.98023	-2.74753e-10
44729621	rs13163070	1.69556e-12	-1.94268	-2.74753e-10	0.000131838	-1.92654	-2.74753e-10	0.000131985	-1.9265	-2.74753e-10
44729840	rs77412338	2.41017e-12	-1.591	-2.74753e-10	0.000124093	-1.98708	-2.74753e-10	0.000124228	-1.98707	-2.74753e-10
44729897	rs6881573	1.72308e-12	-1.92658	-2.74753e-10	0.000134283	-1.90816	-2.74753e-10	0.000134434	-1.90812	-2.74753e-10
44730231	rs13167593	1.61944e-12	-1.98862	-2.74753e-10	0.000127124	-1.96295	-2.74753e-10	0.000127265	-1.96291	-2.74753e-10
44731817	rs141629979	1.61485e-12	-1.99145	-2.74753e-10	0.000125775	-1.97362	-2.74753e-10	0.000125914	-1.97359	-2.74753e-10
44732020	rs76597615	1.70682e-12	-1.93606	-2.74753e-10	0.000132842	-1.91895	-2.74753e-10	0.000132991	-1.91891	-2.74753e-10
44733695	rs35184716	1.72535e-12	-1.92527	-2.74753e-10	0.000134482	-1.90668	-2.74753e-10	0.000134634	-1.90663	-2.74753e-10
44736663	rs73752064	1.72008e-12	-1.92832	-2.74753e-10	0.000134018	-1.91014	-2.74753e-10	0.000134168	-1.9101	-2.74753e-10
44736910	rs55637377	1.71863e-12	-1.92917	-2.74753e-10	0.00013389	-1.91109	-2.74753e-10	0.00013404	-1.91105	-2.74753e-10
44737710	rs11747159	1.49878e-06	13.0992	-1.34976	3.94517e-05	-1.76052	-1.37251	3.9477e-05	-1.76097	-1.3725
44737895	rs184462228	4.18364e-12	-2.06105e-10	-1.03951	0.000404493	-2.06105e-10	-0.805476	0.000404911	-2.06105e-10	-0.805522
44739160	rs13187122	1.61854e-12	-1.98917	-2.74753e-10	0.000126911	-1.96462	-2.74753e-10	0.000127053	-1.96459	-2.74753e-10
44739493	rs34172556	1.71096e-12	-1.93364	-2.74753e-10	0.00013321	-1.91618	-2.74753e-10	0.00013336	-1.91614	-2.74753e-10
44740143	rs75593273	3.15713e-12	-1.32103	-2.74753e-10	0.000124037	-1.98753	-2.74753e-10	0.000124167	-1.98756	-2.74753e-10
44740589	rs2330571	1.72085e-12	-1.92788	-2.74753e-10	0.000134085	-1.90964	-2.74753e-10	0.000134236	-1.90959	-2.74753e-10
44740989	rs2330572	1.2091e-06	12.8849	-1.35021	3.84733e-05	-1.78217	-1.37598	3.84997e-05	-1.78257	-1.37597
44741372	rs13180428	1.72995e-12	-1.9226	-2.74753e-10	0.000134888	-1.90367	-2.74753e-10	0.00013504	-1.90362	-2.74753e-10
44741699	rs6860030	1.72455e-12	-1.92573	-2.74753e-10	0.000134412	-1.9072	-2.74753e-10	0.000134563	-1.90716	-2.74753e-10
44742337	rs60772043	1.71307e-12	-1.93241	-2.74753e-10	0.000133397	-1.91478	-2.74753e-10	0.000133547	-1.91474	-2.74753e-10
44743247	rs994793	1.56138e-06	13.1314	-1.34102	3.94363e-05	-1.752	-1.38142	3.94622e-05	-1.75243	-1.38142
44743528	rs116111000	3.63846e-12	-1.17914	-2.74753e-10	0.000136507	-1.89173	-2.74753e-10	0.00013664	-1.89184	-2.74753e-10
44743641	rs6881569	1.72535e-12	-1.92527	-2.74753e-10	0.000134482	-1.90668	-2.74753e-10	0.000134634	-1.90663	-2.74753e-10
44743855	rs13154152	1.72912e-12	-1.92308	-2.74753e-10	0.000134814	-1.90421	-2.74753e-10	0.000134966	-1.90417	-2.74753e-10
44745143	rs147751758	7.82016e-12	-0.41399	-2.74753e-10	0.000271343	-1.20473	-2.74753e-10	0.000271602	-1.20485	-2.74753e-10
44746424	rs6876888	1.72535e-12	-1.92527	-2.74753e-10	0.000134482	-1.90668	-2.74753e-10	0.000134634	-1.90663	-2.74753e-10
44747140	rs34942360	1.61698e-12	-1.99014	-2.74753e-10	0.000126503	-1.96784	-2.74753e-10	0.000126644	-1.96781	-2.74753e-10
44748062	rs116660113	4.0595e-12	-1.06963	-2.74753e-10	0.000142178	-1.85103	-2.74753e-10	0.000142314	-1.85116	-2.74753e-10
44751744	rs17268996	1.6144e-12	-1.99173	-2.74753e-10	0.00015944	-1.73644	-2.74753e-10	0.000159546	-1.73686	-2.74753e-10
44751956	rs1438827	1.4014e-06	12.9965	-1.31418	3.88586e-05	-1.76184	-1.38634	3.88835e-05	-1.76228	-1.38634
44752169	rs11949847	1.44903e-06	13.0663	-1.35062	3.93215e-05	-1.76014	-1.3762	3.93478e-05	-1.76056	-1.37619
44753510	rs62368558	1.61576e-12	-1.99089	-2.74753e-10	0.000153674	-1.77327	-2.74753e-10	0.000153785	-1.77364	-2.74753e-10
44754174	rs80230980	3.97489e-12	-2.06105e-10	-1.0907	0.000249294	-2.06105e-10	-1.28948	0.000249542	-2.06105e-10	-1.28957
44754691	rs139395014	3.68437e-12	-2.06105e-10	-1.16659	0.000243708	-2.06105e-10	-1.31214	0.000243955	-2.06105e-10	-1.31221
44757576	rs13153778	1.69649e-12	-1.94214	-2.74753e-10	0.000140371	-1.86382	-2.74753e-10	0.000140531	-1.86376	-2.74753e-10
44759074	rs190165557	1.72249e-12	-1.92693	-2.74753e-10	0.000131176	-1.93157	-2.74753e-10	0.000131323	-1.93153	-2.74753e-10
44762116	rs6893211	1.73706e-12	-1.9185	-2.74753e-10	0.000135512	-1.89905	-2.74753e-10	0.000135665	-1.899	-2.74753e-10
44763508	rs71616272	1.61732e-12	-1.98993	-2.74753e-10	0.000126597	-1.9671	-2.74753e-10	0.000126738	-1.96707	-2.74753e-10
44764581	rs115726941	2.30451e-12	-1.63582	-2.74753e-10	0.000194716	-1.53657	-2.74753e-10	0.000194918	-1.53661	-2.74753e-10
44766053	rs6885754	1.74818e-12	-1.91212	-2.74753e-10	0.000136486	-1.89189	-2.74753e-10	0.00013664	-1.89184	-2.74753e-10
44767085	rs71616273	1.71261e-12	-1.93267	-2.74753e-10	0.000140156	-1.86536	-2.74753e-10	0.000140318	-1.86528	-2.74753e-10
44767659	rs6877454	1.74415e-12	-1.91443	-2.74753e-10	0.000136133	-1.89448	-2.74753e-10	0.000136287	-1.89443	-2.74753e-10
44768121	rs139881710	1.65205e-12	-1.96868	-2.74753e-10	0.000151619	-1.78674	-2.74753e-10	0.000151799	-1.78663	-2.74753e-10
44768557	rs16901954	1.74818e-12	-1.91212	-2.74753e-10	0.000136486	-1.89189	-2.74753e-10	0.00013664	-1.89184	-2.74753e-10
44768752	rs34544432	1.6185e-12	-1.9892	-2.74753e-10	0.0001269	-1.96471	-2.74753e-10	0.000127042	-1.96467	-2.74753e-10
44770345	rs7712949	1.70919e-06	13.2231	-1.34231	3.97601e-05	-1.74495	-1.38029	3.97848e-05	-1.74542	-1.38029
44774251	rs17322315	6.68186e-12	-0.571299	-2.74753e-10	0.000132482	-1.92166	-2.74753e-10	0.000132649	-1.92148	-2.74753e-10
44774253	rs34282174	1.61893e-12	-1.98893	-2.74753e-10	0.000127005	-1.96389	-2.74753e-10	0.000127146	-1.96385	-2.74753e-10
44775027	rs13154781	2.04351e-06	13.4067	-1.34725	4.08022e-05	-1.72108	-1.3783	4.08267e-05	-1.72157	-1.37829
44776556	rs16901958	1.71261e-12	-1.93267	-2.74753e-10	0.000140156	-1.86536	-2.74753e-10	0.000140318	-1.86528	-2.74753e-10
44776604	rs35190075	1.24833e-11	0.958799	-0.905103	5.46463e-05	-1.49145	-1.31578	5.46752e-05	-1.49187	-1.31591
44777316	rs13186009	1.69197e-12	-1.9448	-2.74753e-10	0.000131515	-1.92899	-2.74753e-10	0.000131662	-1.92895	-2.74753e-10
44777745	rs77060381	5.09342e-12	-0.842746	-2.74753e-10	0.000123534	-1.99159	-2.74753e-10	0.000123667	-1.9916	-2.74753e-10
44777878	rs11746980	2.58958e-06	13.6681	-1.37174	4.32431e-05	-1.6813	-1.35997	4.32691e-05	-1.6818	-1.35996
44778108	rs62366778	4.33531e-12	-1.0039	-2.74753e-10	0.000132758	-1.91958	-2.74753e-10	0.000132871	-1.91981	-2.74753e-10
44779534	rs115464472	6.71942e-12	-0.565693	-2.74753e-10	0.000140768	-1.861	-2.74753e-10	0.00014091	-1.86107	-2.74753e-10
44780403	rs7711697	2.26188e-06	13.5273	-1.3663	4.07745e-05	-1.73382	-1.36623	4.08004e-05	-1.73428	-1.36622
44780630	rs74578609	5.48561e-12	-0.768567	-2.74753e-10	0.000123846	-1.98907	-2.74753e-10	0.000123978	-1.98909	-2.74753e-10
44782036	rs114732448	6.86008e-12	-0.544975	-2.74753e-10	0.00013447	-1.90677	-2.74753e-10	0.000134619	-1.90674	-2.74753e-10
44782295	rs67274820	2.14407e-06	13.4498	-1.34231	3.96044e-05	-1.74888	-1.38029	3.96288e-05	-1.74935	-1.38029
44782387	rs79885570	3.61174e-12	-1.1865	-2.74753e-10	0.000146697	-1.81974	-2.74753e-10	0.000146832	-1.8199	-2.74753e-10
44783102	rs16901963	2.14407e-06	13.4498	-1.34231	3.96044e-05	-1.74888	-1.38029	3.96288e-05	-1.74935	-1.38029
44783255	rs16901964	2.25901e-06	13.5092	-1.34943	4.01594e-05	-1.74138	-1.37387	4.01841e-05	-1.74186	-1.37386
44783358	rs16901965	2.27515e-06	13.5092	-1.34231	3.99024e-05	-1.74138	-1.38029	3.99267e-05	-1.74186	-1.38029
44783581	rs74485009	3.39369e-12	-1.24878	-2.74753e-10	0.000150644	-1.79319	-2.74753e-10	0.000150809	-1.79317	-2.74753e-10
44783838	rs6859157	2.00413e-06	13.384	-1.34401	3.93086e-05	-1.75707	-1.3796	3.93331e-05	-1.75753	-1.37959
44785375	rs35278372	1.71687e-12	-1.93019	-2.74753e-10	0.000140664	-1.86174	-2.74753e-10	0.000140827	-1.86166	-2.74753e-10
44785763	rs6451772	2.29565e-06	13.5092	-1.33334	3.97828e-05	-1.74138	-1.38329	3.9807e-05	-1.74186	-1.38329
44785791	rs7710952	2.29565e-06	13.5092	-1.33334	3.97828e-05	-1.74138	-1.38329	3.9807e-05	-1.74186	-1.38329
44785864	rs7710978	2.29138e-06	13.5092	-1.3352	3.98041e-05	-1.74138	-1.38276	3.98283e-05	-1.74186	-1.38275
44786141	rs11750119	2.2713e-06	13.5092	-1.34401	3.99302e-05	-1.74138	-1.3796	3.99545e-05	-1.74186	-1.37959
44786696	rs6875933	2.2713e-06	13.5092	-1.34401	3.99302e-05	-1.74138	-1.3796	3.99545e-05	-1.74186	-1.37959
44787546	rs2118763	4.45688e-12	0.360136	-1.33638	8.68403e-05	-0.97567	-1.36837	8.69079e-05	-0.976002	-1.36834
44787723	rs2118764	2.03562e-06	13.4231	-1.36746	4.14954e-05	-1.71748	-1.36504	4.15215e-05	-1.71795	-1.36503
44789172	rs1821934	1.79685e-06	13.2983	-1.36746	4.08192e-05	-1.73391	-1.36504	4.08454e-05	-1.73437	-1.36503
44789245	rs62366779	3.34561e-12	-1.26305	-2.74753e-10	0.00012396	-1.98815	-2.74753e-10	0.000124087	-1.98821	-2.74753e-10
44789974	rs72754296	7.52884e-10	4.15322	-2.74753e-10	0.000142382	-1.8496	-2.74753e-10	0.000142513	-1.84976	-2.74753e-10
44790110	rs114489727	1.51113e-11	0.244747	-2.74753e-10	0.000302959	-1.09451	-2.74753e-10	0.000303216	-1.09475	-2.74753e-10
44790379	rs7736952	2.37135e-06	13.5753	-1.36698	4.11042e-05	-1.73292	-1.35908	4.11293e-05	-1.7334	-1.35906
44790567	rs2877172	2.30477e-06	13.5484	-1.36858	4.22559e-05	-1.70054	-1.36382	4.22818e-05	-1.70102	-1.36381
44790671	rs188389640	1.56155e-11	0.277572	-2.74753e-10	0.000556448	-0.486537	-2.74753e-10	0.000556892	-0.486819	-2.74753e-10
44791335	rs140770404	1.61513e-12	-1.99128	-2.74753e-10	0.000126293	-1.9695	-2.74753e-10	0.000126432	-1.96948	-2.74753e-10
44791608	rs190196937	4.27967e-12	-2.06105e-10	-1.01682	0.000262042	-2.06105e-10	-1.23961	0.000262314	-2.06105e-10	-1.23965
44791791	rs13185174	2.26753e-06	13.5092	-1.34567	3.99594e-05	-1.74138	-1.37887	3.99837e-05	-1.74186	-1.37886
44791928	rs183143268	7.65313e-12	-0.43558	-2.74753e-10	0.000138296	-1.87871	-2.74753e-10	0.00013845	-1.87868	-2.74753e-10
44792034	rs138080110	2.15066e-11	0.597666	-2.74753e-10	0.000832308	-0.0839083	-2.74753e-10	0.000833048	-0.0840992	-2.74753e-10
44792405	rs141456563	7.57596e-12	-2.06105e-10	-0.445715	0.000394405	-2.06105e-10	-0.830733	0.000394801	-2.06105e-10	-0.830809
44793984	rs6451774	2.38706e-06	13.5753	-1.36037	4.06621e-05	-1.73292	-1.3699	4.06867e-05	-1.7334	-1.36989
44795797	rs78797445	7.94187e-12	-0.398546	-2.74753e-10	0.000123488	-1.99197	-2.74753e-10	0.000123621	-1.99197	-2.74753e-10
44796042	rs727305	2.3829e-06	13.5753	-1.36212	4.08926e-05	-1.73292	-1.36424	4.09176e-05	-1.7334	-1.36423
44796062	rs2330619	2.38394e-06	13.5753	-1.36168	4.07061e-05	-1.73292	-1.36882	4.07307e-05	-1.7334	-1.3688
44796285	rs727303	1.83163e-09	6.41801	-1.37575	5.56624e-05	-1.47431	-1.3145	5.57038e-05	-1.47471	-1.31443
44796290	rs727304	2.23151e-06	13.5092	-1.36168	4.0363e-05	-1.74138	-1.36882	4.03878e-05	-1.74186	-1.3688
44796962	rs13177711	2.58652e-06	13.6669	-1.37174	4.31214e-05	-1.68412	-1.35997	4.31473e-05	-1.68461	-1.35996
44796979	rs72754298	3.89774e-12	-1.1103	-2.74753e-10	0.000125324	-1.97721	-2.74753e-10	0.000125472	-1.97711	-2.74753e-10
44797114	rs35842403	1.62946e-12	-1.98245	-2.74753e-10	0.000129053	-1.94789	-2.74753e-10	0.000129198	-1.94784	-2.74753e-10
44797770	rs1438820	2.41941e-06	13.6027	-1.37436	4.25879e-05	-1.6996	-1.35694	4.26138e-05	-1.70009	-1.35692
44797846	rs1438819	2.38091e-06	13.5753	-1.36295	4.07515e-05	-1.73292	-1.3677	4.07761e-05	-1.7334	-1.36769
44798609	rs12652026	2.21319e-06	13.5092	-1.36992	4.07066e-05	-1.74138	-1.36034	4.07317e-05	-1.74186	-1.36032
44799052	rs10462080	2.36189e-06	13.5753	-1.37097	4.11077e-05	-1.73292	-1.359	4.11327e-05	-1.7334	-1.35898
44800088	rs13165992	1.71803e-12	-1.92951	-2.74753e-10	0.000138592	-1.87658	-2.74753e-10	0.000138752	-1.8765	-2.74753e-10
44800665	rs10462081	2.35689e-06	13.5753	-1.37309	4.13833e-05	-1.73292	-1.35232	4.14087e-05	-1.7334	-1.3523
44800917	rs10462082	1.50715e-08	8.51977	-1.36991	4.17223e-05	-1.72113	-1.35594	4.17388e-05	-1.72184	-1.35592
44802638	rs6896417	2.5791e-06	13.6669	-1.37462	4.33004e-05	-1.68412	-1.35583	4.33265e-05	-1.68461	-1.35581
44802928	rs75036127	2.47587e-12	-0.181303	-1.3828	4.91063e-05	-1.52761	-1.38652	4.91604e-05	-1.52758	-1.38652
44803546	rs72756203	5.70799e-12	-0.728828	-2.74753e-10	0.000123625	-1.99085	-2.74753e-10	0.000123756	-1.99088	-2.74753e-10
44803749	rs13183209	2.20862e-06	13.5092	-1.37199	4.08172e-05	-1.74138	-1.35763	4.08424e-05	-1.74186	-1.35761
44803784	rs6872254	2.34612e-06	13.5753	-1.37767	4.18025e-05	-1.73292	-1.34224	4.18283e-05	-1.7334	-1.34221
44804052	rs969679	2.3595e-06	13.5753	-1.37199	4.11641e-05	-1.73292	-1.35763	4.11892e-05	-1.7334	-1.35761
44804525	rs7717459	2.35718e-06	13.5753	-1.37297	4.1222e-05	-1.73292	-1.35622	4.1247e-05	-1.7334	-1.35621
44804571	rs34918593	1.61988e-12	-1.98834	-2.74753e-10	0.000127225	-1.96215	-2.74753e-10	0.000127367	-1.96211	-2.74753e-10
44805926	rs13159598	2.43274e-06	13.6066	-1.37274	4.28181e-05	-1.69253	-1.35862	4.28442e-05	-1.69301	-1.35861
44806448	rs112094553	1.69642e-12	-1.94218	-2.74753e-10	0.000136804	-1.88956	-2.74753e-10	0.000136946	-1.88961	-2.74753e-10
44806737	rs10462083	2.35494e-06	13.5753	-1.37392	4.12812e-05	-1.73292	-1.35479	4.13064e-05	-1.7334	-1.35477
44808024	rs116901715	3.94235e-12	-2.06105e-10	-1.09892	0.000229249	-2.06105e-10	-1.3733	0.000229489	-2.06105e-10	-1.37334
44808079	rs3761648	2.35278e-06	13.5753	-1.37484	4.13419e-05	-1.73292	-1.35332	4.13671e-05	-1.7334	-1.3533
44808164	rs3761649	2.35278e-06	13.5753	-1.37484	4.13419e-05	-1.73292	-1.35332	4.13671e-05	-1.7334	-1.3533
44808356	rs3761650	2.35278e-06	13.5753	-1.37484	4.13419e-05	-1.73292	-1.35332	4.13671e-05	-1.7334	-1.3533
44809015	rs111765202	1.99206e-12	-1.78152	-2.74753e-10	0.000125497	-1.97583	-2.74753e-10	0.000125637	-1.97579	-2.74753e-10
44809157	rs181330521	3.89295e-12	-2.06105e-10	-1.11153	0.000249051	-2.06105e-10	-1.29045	0.000249308	-2.06105e-10	-1.2905
44809369	rs35601455	1.72999e-12	-1.92258	-2.74753e-10	0.000131766	-1.92708	-2.74753e-10	0.000131917	-1.92702	-2.74753e-10
44809408	rs145293565	3.26342e-12	-2.06105e-10	-1.28792	0.000236466	-2.06105e-10	-1.34231	0.000236712	-2.06105e-10	-1.34235
44809446	rs61754779	1.61435e-12	-1.99177	-2.74753e-10	0.000130343	-1.93794	-2.74753e-10	0.000130465	-1.93808	-2.74753e-10
44809945	rs1866406	2.35278e-06	13.5753	-1.37484	4.13419e-05	-1.73292	-1.35332	4.13671e-05	-1.7334	-1.3533
44810740	rs13174122	2.33944e-06	13.5753	-1.38052	4.20922e-05	-1.73292	-1.33533	4.21183e-05	-1.7334	-1.3353
44811508	rs35850760	1.62514e-12	-1.9851	-2.74753e-10	0.000128287	-1.95384	-2.74753e-10	0.00012843	-1.9538	-2.74753e-10
44812566	rs11746506	2.49578e-06	13.6348	-1.37543	4.16222e-05	-1.72518	-1.3543	4.16472e-05	-1.72567	-1.35428
44812710	rs138539990	4.1051e-12	-2.06105e-10	-1.05846	0.000388623	-2.06105e-10	-0.845502	0.000389024	-2.06105e-10	-0.84555
44814004	rs12188871	2.4944e-06	13.6363	-1.3774	4.25078e-05	-1.7097	-1.34872	4.25329e-05	-1.71021	-1.3487
44814597	rs11741772	2.49087e-06	13.6348	-1.3774	4.1855e-05	-1.72518	-1.34872	4.18803e-05	-1.72567	-1.3487
44814966	rs185421321	2.45486e-12	-1.57262	-2.74753e-10	0.000154829	-1.76579	-2.74753e-10	0.000154982	-1.76588	-2.74753e-10
44816452	rs113901452	3.43923e-12	-1.23545	-2.74753e-10	0.000150265	-1.79571	-2.74753e-10	0.000150431	-1.79569	-2.74753e-10
44816984	rs7716571	2.54262e-06	13.6595	-1.38144	4.34407e-05	-1.69488	-1.34184	4.34672e-05	-1.69536	-1.34182
44817309	rs7720787	2.56321e-06	13.6669	-1.3808	4.38359e-05	-1.68412	-1.34354	4.38625e-05	-1.68461	-1.34352
44817345	rs62366783	4.29535e-12	-1.01316	-2.74753e-10	0.000131848	-1.92646	-2.74753e-10	0.000131964	-1.92666	-2.74753e-10
44817919	rs9637796	2.19347e-06	13.5092	-1.37887	4.13087e-05	-1.74138	-1.34566	4.13343e-05	-1.74186	-1.34564
44819646	rs9637783	3.64316e-06	14.0151	-1.3774	4.40745e-05	-1.67351	-1.34872	4.40991e-05	-1.67405	-1.3487
44820768	rs80035856	1.63515e-12	-0.660295	-1.31867	4.14189e-05	-1.70189	-1.38248	4.14633e-05	-1.70191	-1.38247
44820769	rs77918970	1.66106e-12	-0.650199	-1.31304	4.17306e-05	-1.69717	-1.37971	4.17754e-05	-1.69719	-1.37969
44820850	rs1061310	2.56518e-06	13.6669	-1.38003	4.38484e-05	-1.68412	-1.34325	4.38751e-05	-1.68461	-1.34323
44821679	rs2165008	2.10576e-06	13.4669	-1.3774	4.07306e-05	-1.75241	-1.34872	4.07564e-05	-1.75288	-1.3487
44821736	rs4457089	2.10576e-06	13.4669	-1.3774	4.07306e-05	-1.75241	-1.34872	4.07564e-05	-1.75288	-1.3487
44821807	rs80312206	5.14373e-12	-0.832915	-2.74753e-10	0.000247469	-1.29683	-2.74753e-10	0.000247677	-1.29707	-2.74753e-10
44822283	rs13189120	2.10576e-06	13.4669	-1.3774	4.07306e-05	-1.75241	-1.34872	4.07564e-05	-1.75288	-1.3487
44822458	rs930395	3.35522e-11	2.42624	-1.38383	3.1116e-05	-1.99143	-1.37896	3.1149e-05	-1.99145	-1.37896
44822617	rs930394	2.18457e-06	13.5092	-1.38294	4.20555e-05	-1.74138	-1.32774	4.20819e-05	-1.74186	-1.32771
44823079	rs7711136	2.12849e-06	13.4797	-1.37943	4.258e-05	-1.70989	-1.34684	4.26066e-05	-1.71036	-1.34682
44823134	rs7730841	2.12849e-06	13.4797	-1.37943	4.258e-05	-1.70989	-1.34684	4.26066e-05	-1.71036	-1.34682
44823321	rs13156720	7.05063e-12	0.641591	-1.15917	4.5044e-05	-1.61679	-1.38368	4.50749e-05	-1.61716	-1.38371
44823367	rs10512865	2.12849e-06	13.4797	-1.37943	4.258e-05	-1.70989	-1.34684	4.26066e-05	-1.71036	-1.34682
44823953	rs10512866	1.61454e-12	-1.99165	-2.74753e-10	0.000124175	-1.98642	-2.74753e-10	0.00012431	-1.98641	-2.74753e-10
44824287	rs17342514	5.04978e-10	3.75382	-2.74753e-10	0.000134748	-1.90471	-2.74753e-10	0.000134876	-1.90483	-2.74753e-10
44824702	rs12656984	2.22224e-06	13.5263	-1.38294	4.19048e-05	-1.74497	-1.32774	4.19315e-05	-1.74544	-1.32771
44825328	rs13167624	1.73401e-12	-1.92026	-2.74753e-10	0.000128088	-1.95539	-2.74753e-10	0.00012823	-1.95536	-2.74753e-10
44826436	rs7703059	2.22224e-06	13.5263	-1.38294	4.19048e-05	-1.74497	-1.32774	4.19315e-05	-1.74544	-1.32771
44827292	rs6867533	2.12849e-06	13.4797	-1.37943	4.258e-05	-1.70989	-1.34684	4.26066e-05	-1.71036	-1.34682
44827680	rs6868232	2.19798e-06	13.4669	-1.33454	3.91899e-05	-1.75241	-1.38728	3.92141e-05	-1.75288	-1.38728
44828203	rs12513749	2.22329e-06	13.5263	-1.38247	4.19719e-05	-1.74497	-1.32614	4.19987e-05	-1.74544	-1.32611
44828231	rs12518851	2.10901e-06	13.4669	-1.37586	4.07187e-05	-1.75241	-1.34901	4.07446e-05	-1.75288	-1.34899
44828594	rs1048758	2.13323e-06	13.4797	-1.3772	4.23863e-05	-1.70989	-1.3514	4.24128e-05	-1.71036	-1.35138
44828681	rs13155698	2.23641e-06	13.5263	-1.37658	4.09707e-05	-1.74497	-1.35028	4.09963e-05	-1.74544	-1.35027
44828964	rs13160259	2.52871e-06	13.6066	-1.33405	4.16031e-05	-1.69253	-1.38741	4.16278e-05	-1.69301	-1.38741
44831194	rs13153426	1.61496e-12	-1.99139	-2.74753e-10	0.00012527	-1.97764	-2.74753e-10	0.000125407	-1.97762	-2.74753e-10
44831722	rs13172191	1.61496e-12	-1.99139	-2.74753e-10	0.00012527	-1.97764	-2.74753e-10	0.000125407	-1.97762	-2.74753e-10
44832226	rs10038562	2.23257e-06	13.5245	-1.37651	4.09561e-05	-1.7452	-1.35041	4.09818e-05	-1.74567	-1.3504
44832571	rs6896350	2.10359e-06	13.465	-1.37651	4.06519e-05	-1.75265	-1.35041	4.06777e-05	-1.75311	-1.3504
44832972	rs79445997	9.15431e-12	1.06017	-1.31664	0.000151857	-0.402636	-1.38254	0.00015195	-0.403127	-1.38251
44833742	rs148860999	5.13543e-12	-2.06105e-10	-0.834531	0.000282316	-2.06105e-10	-1.16508	0.000282585	-2.06105e-10	-1.16521
44833874	rs16901986	1.61399e-12	-1.99199	-2.74753e-10	0.000124663	-1.9825	-2.74753e-10	0.000124799	-1.98248	-2.74753e-10
44834233	rs1371025	2.23229e-06	13.5245	-1.37664	4.10734e-05	-1.7452	-1.34756	4.10992e-05	-1.74567	-1.34754
44834263	rs72756222	1.7711e-09	6.38441	-1.37575	5.45042e-05	-1.47436	-1.33547	5.4545e-05	-1.47477	-1.3354
44834520	rs16901987	1.61477e-12	-1.9915	-2.74753e-10	0.000125196	-1.97823	-2.74753e-10	0.000125333	-1.97821	-2.74753e-10
44834702	rs10064434	2.27108e-06	13.5388	-1.37378	4.25858e-05	-1.70185	-1.35475	4.26121e-05	-1.70232	-1.35473
44834721	rs10064437	2.23229e-06	13.5245	-1.37664	4.10734e-05	-1.7452	-1.34756	4.10992e-05	-1.74567	-1.34754
44834791	rs10072259	2.3798e-06	13.5901	-1.37823	4.15519e-05	-1.73686	-1.3443	4.15777e-05	-1.73734	-1.34428
44836556	rs4596389	2.3839e-06	13.5901	-1.37651	4.12988e-05	-1.73686	-1.35041	4.13243e-05	-1.73734	-1.3504
44836788	rs6451775	2.22939e-06	13.5245	-1.37794	4.10709e-05	-1.7452	-1.34762	4.10965e-05	-1.74567	-1.3476
44837010	rs7380559	2.13661e-06	13.4786	-1.37456	4.21886e-05	-1.71003	-1.35593	4.22149e-05	-1.7105	-1.35591
44837129	rs16901989	2.22659e-06	13.5245	-1.37919	4.14361e-05	-1.7452	-1.33876	4.14623e-05	-1.74567	-1.33874
44837377	rs13165641	1.61445e-12	-1.9917	-2.74753e-10	0.000125053	-1.97937	-2.74753e-10	0.00012519	-1.97935	-2.74753e-10
44837772	rs13166622	1.63984e-12	-1.97609	-2.74753e-10	0.000124097	-1.98705	-2.74753e-10	0.00012423	-1.98706	-2.74753e-10
44837954	rs117795863	3.9644e-12	-2.06105e-10	-1.09334	0.000254914	-2.06105e-10	-1.26719	0.000255168	-2.06105e-10	-1.26727
44838699	rs116347668	1.80888e-11	0.424596	-2.74753e-10	0.000569726	-0.462956	-2.74753e-10	0.000570161	-0.463271	-2.74753e-10
44839822	rs2330620	2.21026e-06	13.5154	-1.37745	4.17209e-05	-1.73117	-1.34595	4.17464e-05	-1.73165	-1.34593
44840147	rs2083243	2.19267e-06	13.5074	-1.37745	4.12874e-05	-1.74161	-1.34595	4.1313e-05	-1.74209	-1.34593
44841457	rs7449277	2.20051e-06	13.5138	-1.38031	4.9596e-05	-1.56597	-1.33823	4.96207e-05	-1.56657	-1.33821
44841555	rs77429683	1.67878e-12	-1.95263	-2.74753e-10	0.000161856	-1.7214	-2.74753e-10	0.000162026	-1.72144	-2.74753e-10
44842237	rs117441511	3.29826e-12	-2.06105e-10	-1.2773	0.000226567	-2.06105e-10	-1.38507	0.00022681	-2.06105e-10	-1.38508
44842260	rs729599	2.19267e-06	13.5074	-1.37745	4.12874e-05	-1.74161	-1.34595	4.1313e-05	-1.74209	-1.34593
44842740	rs16901990	2.19293e-06	13.5074	-1.37733	4.11671e-05	-1.74161	-1.34886	4.11926e-05	-1.74209	-1.34884
44843494	rs10072025	2.34121e-06	13.5729	-1.37745	4.16353e-05	-1.73322	-1.34595	4.16608e-05	-1.7337	-1.34593
44843590	rs1371024	2.34121e-06	13.5729	-1.37745	4.16353e-05	-1.73322	-1.34595	4.16608e-05	-1.7337	-1.34593
44844452	rs79161173	1.73835e-12	-1.91776	-2.74753e-10	0.00013825	-1.87905	-2.74753e-10	0.000138393	-1.87909	-2.74753e-10
44846378	rs987394	2.32832e-06	13.5729	-1.38297	4.24054e-05	-1.73322	-1.32762	4.24318e-05	-1.7337	-1.32759
44846575	rs1371023	2.25979e-06	13.5388	-1.37876	4.28615e-05	-1.70185	-1.34829	4.28881e-05	-1.70232	-1.34827
44846602	rs58940531	3.95371e-12	-2.06105e-10	-1.09604	0.00025168	-2.06105e-10	-1.27995	0.000251934	-2.06105e-10	-1.28002
44846844	rs7715731	2.34339e-06	13.5729	-1.37652	4.14551e-05	-1.73322	-1.35028	4.14804e-05	-1.7337	-1.35027
44847992	rs1371022	2.50044e-06	13.6386	-1.37733	4.18696e-05	-1.72469	-1.34886	4.18949e-05	-1.72518	-1.34884
44848401	rs7708213	2.84024e-06	13.7644	-1.37566	4.24426e-05	-1.70802	-1.35193	4.24675e-05	-1.70853	-1.35192
44848822	rs7726586	2.99889e-06	13.8244	-1.38136	4.38681e-05	-1.69991	-1.32701	4.3894e-05	-1.70043	-1.32698
44850092	rs77183917	1.75082e-12	-1.91061	-2.74753e-10	0.000137409	-1.88515	-2.74753e-10	0.000137552	-1.88519	-2.74753e-10
44850526	rs16901992	1.6155e-12	-1.99105	-2.74753e-10	0.000126038	-1.97153	-2.74753e-10	0.000126178	-1.9715	-2.74753e-10
44850712	rs74533663	3.1334e-12	-2.06105e-10	-1.32858	0.000265623	-2.06105e-10	-1.22603	0.000265919	-2.06105e-10	-1.226
44850946	rs35041565	1.69295e-12	-1.94422	-2.74753e-10	0.000137772	-1.88251	-2.74753e-10	0.00013793	-1.88244	-2.74753e-10
44851552	rs9885503	3.05911e-12	-2.06105e-10	-1.35257	0.000259856	-2.06105e-10	-1.24798	0.000260163	-2.06105e-10	-1.24788
44853352	rs4440370	2.83783e-06	13.7644	-1.37651	4.25072e-05	-1.70802	-1.35041	4.25321e-05	-1.70853	-1.3504
44853593	rs17343002	4.38148e-11	1.71144	-0.402167	4.36311e-05	-1.98916	-1.04318	4.36722e-05	-1.98917	-1.0433
44853998	rs117662954	3.15963e-12	-2.06105e-10	-1.32024	0.000231539	-2.06105e-10	-1.36336	0.000231802	-2.06105e-10	-1.36331
44854600	rs117177430	6.94493e-12	-2.06105e-10	-0.532683	0.000322241	-2.06105e-10	-1.03281	0.000322562	-2.06105e-10	-1.0329
44854730	rs13174364	1.69295e-12	-1.94422	-2.74753e-10	0.000137772	-1.88251	-2.74753e-10	0.00013793	-1.88244	-2.74753e-10
44855090	rs116430301	2.32535e-12	-1.62682	-2.74753e-10	0.000125192	-1.97827	-2.74753e-10	0.000125323	-1.97829	-2.74753e-10
44855614	rs4492119	2.89289e-06	13.7836	-1.37651	4.32698e-05	-1.69024	-1.35041	4.32948e-05	-1.69076	-1.3504
44855712	rs4605791	2.08661e-06	13.4559	-1.37557	4.065e-05	-1.74811	-1.355	4.06754e-05	-1.74858	-1.35498
44855716	rs4604199	2.08483e-06	13.4559	-1.37642	4.07092e-05	-1.74811	-1.35355	4.07346e-05	-1.74858	-1.35353
44855739	rs4566804	2.08846e-06	13.4559	-1.37468	4.05923e-05	-1.74811	-1.35642	4.06176e-05	-1.74858	-1.35641
44856062	rs145735368	2.38279e-12	-1.60242	-2.74753e-10	0.00012351	-1.99179	-2.74753e-10	0.000123643	-1.99179	-2.74753e-10
44856451	rs930396	3.53877e-06	13.9882	-1.3796	4.59132e-05	-1.63766	-1.3437	4.59395e-05	-1.63819	-1.34367
44856554	rs117155192	4.33691e-12	-2.06105e-10	-1.00353	0.000255742	-2.06105e-10	-1.26394	0.000256008	-2.06105e-10	-1.26398
44857028	rs7703497	3.64528e-06	14.0173	-1.37905	4.43652e-05	-1.6732	-1.34246	4.43901e-05	-1.67373	-1.34244
44857988	rs6451778	3.2141e-06	13.8906	-1.37823	4.35081e-05	-1.69086	-1.3443	4.35332e-05	-1.69138	-1.34428
44858008	rs13166395	1.61468e-12	-1.99156	-2.74753e-10	0.000125693	-1.97427	-2.74753e-10	0.000125832	-1.97424	-2.74753e-10
44858260	rs13362132	3.31124e-06	13.921	-1.37888	4.53838e-05	-1.64761	-1.34535	4.54101e-05	-1.64813	-1.34533
44858451	rs1438821	3.30438e-06	13.921	-1.38095	4.5614e-05	-1.64761	-1.34029	4.56404e-05	-1.64813	-1.34027
44858672	rs13187168	1.67877e-12	-1.95263	-2.74753e-10	0.000136	-1.89545	-2.74753e-10	0.000136156	-1.89539	-2.74753e-10
44858741	rs1837286	3.64307e-06	14.0173	-1.37966	4.43037e-05	-1.6732	-1.34385	4.43284e-05	-1.67373	-1.34383
44859172	rs1438822	3.41436e-06	13.9509	-1.37807	4.36006e-05	-1.68251	-1.35053	4.36253e-05	-1.68304	-1.35051
44860506	rs6451781	3.41689e-06	13.9509	-1.37733	4.36734e-05	-1.68251	-1.34886	4.36981e-05	-1.68304	-1.34884
44861045	rs79670114	1.90572e-12	-0.440782	-1.38506	4.42525e-05	-1.63322	-1.38498	4.43026e-05	-1.63317	-1.38498
44861664	rs11749656	3.87497e-12	-1.11616	-2.74753e-10	0.000163528	-1.71112	-2.74753e-10	0.00016371	-1.71109	-2.74753e-10
44861772	rs116461642	1.76315e-12	-1.90359	-2.74753e-10	0.000389952	-0.842086	-2.74753e-10	0.000390473	-0.841831	-2.74753e-10
44861819	rs79637927	3.00761e-12	-2.06105e-10	-1.36955	0.000226307	-2.06105e-10	-1.38622	0.000226552	-2.06105e-10	-1.38621
44862627	rs144666047	4.24629e-12	-1.02465	-2.74753e-10	0.000144023	-1.83814	-2.74753e-10	0.000144167	-1.83822	-2.74753e-10
44862884	rs4373287	4.6633e-06	14.2649	-1.38035	4.54773e-05	-1.64873	-1.34217	4.55015e-05	-1.6493	-1.34215
44863317	rs6871052	3.58407e-06	13.9986	-1.37733	4.30588e-05	-1.69668	-1.34886	4.30833e-05	-1.69721	-1.34884
44863729	rs6893319	3.58407e-06	13.9986	-1.37733	4.30588e-05	-1.69668	-1.34886	4.30833e-05	-1.69721	-1.34884
44863959	rs10053247	3.58407e-06	13.9986	-1.37733	4.30588e-05	-1.69668	-1.34886	4.30833e-05	-1.69721	-1.34884
44864057	rs76532459	3.1772e-12	-2.06105e-10	-1.3147	0.000268923	-2.06105e-10	-1.21369	0.000269274	-2.06105e-10	-1.21346
44865986	rs10057521	3.5572e-06	13.9986	-1.38485	4.43398e-05	-1.69668	-1.31955	4.43656e-05	-1.69721	-1.31952
44866162	rs10065638	3.80749e-06	14.0591	-1.37733	4.34162e-05	-1.68842	-1.34886	4.34406e-05	-1.68895	-1.34884
44866902	rs11958451	3.77747e-06	14.0591	-1.38524	4.48018e-05	-1.68842	-1.31745	4.48275e-05	-1.68895	-1.31742
44867318	rs4398644	1.61438e-12	-1.99174	-2.74753e-10	0.00012553	-1.97557	-2.74753e-10	0.000125668	-1.97554	-2.74753e-10
44867336	rs6894324	3.58407e-06	13.9986	-1.37733	4.30588e-05	-1.69668	-1.34886	4.30833e-05	-1.69721	-1.34884
44869100	rs4395640	3.54977e-06	13.9986	-1.38695	4.54195e-05	-1.69668	-1.29549	4.54456e-05	-1.69721	-1.29546
44869550	rs148596813	2.95442e-12	-2.06105e-10	-1.38739	0.00022904	-2.06105e-10	-1.37422	0.000229288	-2.06105e-10	-1.37421
44869795	rs116147663	1.77319e-12	-1.89792	-2.74753e-10	0.000127945	-1.95651	-2.74753e-10	0.00012809	-1.95646	-2.74753e-10
44870237	rs10070037	3.54919e-06	13.9986	-1.38711	4.53101e-05	-1.69668	-1.2979	4.53361e-05	-1.69721	-1.29787
44870852	rs4518409	3.22631e-06	13.9029	-1.38673	4.65715e-05	-1.67041	-1.29672	4.65991e-05	-1.67092	-1.29669
44870879	rs9292913	1.83563e-06	13.3396	-1.38741	4.27369e-05	-1.73603	-1.31702	4.27644e-05	-1.73649	-1.317
44871379	rs77373889	3.85439e-12	-1.12148	-2.74753e-10	0.000158094	-1.74492	-2.74753e-10	0.000158268	-1.7449	-2.74753e-10
44871381	rs9292914	3.49555e-06	13.9834	-1.38711	4.47782e-05	-1.70849	-1.2979	4.48042e-05	-1.70901	-1.29787
44871657	rs9292915	1.82644e-06	13.3346	-1.38744	4.23336e-05	-1.7468	-1.31573	4.23611e-05	-1.74725	-1.31571
44872007	rs10059086	3.54873e-06	13.9986	-1.38724	4.52024e-05	-1.69668	-1.30028	4.52284e-05	-1.69721	-1.30025
44872172	rs11951760	3.54873e-06	13.9986	-1.38724	4.52024e-05	-1.69668	-1.30028	4.52284e-05	-1.69721	-1.30025
44872353	rs4329028	1.82644e-06	13.3346	-1.38744	4.21703e-05	-1.7468	-1.31959	4.21976e-05	-1.74725	-1.31958
44872566	rs79745020	3.54307e-12	-2.06105e-10	-1.2057	0.000234139	-2.06105e-10	-1.3522	0.000234379	-2.06105e-10	-1.35225
44874266	rs62366820	1.67048e-12	-1.95758	-2.74753e-10	0.000145248	-1.82967	-2.74753e-10	0.000145369	-1.82991	-2.74753e-10
44874692	rs71590654	1.6147e-12	-1.99155	-2.74753e-10	0.000124516	-1.98368	-2.74753e-10	0.000124652	-1.98366	-2.74753e-10
44875005	rs7716600	3.31221e-11	2.41049	-1.38099	3.24941e-05	-1.99188	-1.33517	3.25287e-05	-1.99188	-1.33518
44875025	rs78722740	2.95982e-12	-2.06105e-10	-1.38556	0.000231052	-2.06105e-10	-1.36547	0.000231305	-2.06105e-10	-1.36545
44875449	rs62366821	8.24272e-09	7.07579	-0.529398	4.53633e-05	-1.91806	-1.07535	4.53961e-05	-1.91831	-1.07545
44876288	rs4412123	2.20191e-06	13.5209	-1.3868	4.41727e-05	-1.72274	-1.29726	4.42008e-05	-1.72321	-1.29723
44876507	rs4866783	3.55827e-06	13.9986	-1.38455	4.36249e-05	-1.69668	-1.3358	4.36498e-05	-1.69721	-1.33578
44877469	rs145435369	3.362e-12	-2.06105e-10	-1.25816	0.000320367	-2.06105e-10	-1.03864	0.000320729	-2.06105e-10	-1.03859
44877691	rs13184849	1.614e-12	-1.99198	-2.74753e-10	0.000124943	-1.98025	-2.74753e-10	0.000125081	-1.98023	-2.74753e-10
44878036	rs58853822	3.72585e-12	-2.06105e-10	-1.1554	0.000240351	-2.06105e-10	-1.32601	0.000240595	-2.06105e-10	-1.32608
44879146	rs4866920	4.31758e-06	14.1865	-1.37894	4.43417e-05	-1.67069	-1.3455	4.4366e-05	-1.67124	-1.34548
44879577	rs7705343	3.25744e-06	13.9029	-1.37713	4.4087e-05	-1.67041	-1.35154	4.41128e-05	-1.67092	-1.35152
44880288	rs10040488	4.61628e-06	14.2533	-1.37894	4.47643e-05	-1.6612	-1.3455	4.47885e-05	-1.66176	-1.34548
44880709	rs77173559	1.94023e-12	-1.80789	-2.74753e-10	0.000133356	-1.91509	-2.74753e-10	0.000133491	-1.91516	-2.74753e-10
44881229	rs11948636	4.9142e-06	14.3143	-1.37733	4.50058e-05	-1.65246	-1.34886	4.50297e-05	-1.65302	-1.34884
44881504	rs13157608	4.59102e-06	14.2533	-1.38443	4.58465e-05	-1.6612	-1.32161	4.58717e-05	-1.66176	-1.32158
44881955	rs76483146	3.91592e-12	-2.06105e-10	-1.10564	0.000229664	-2.06105e-10	-1.3715	0.000229901	-2.06105e-10	-1.37154
44881978	rs10069220	4.63146e-06	14.2533	-1.37566	4.44772e-05	-1.6612	-1.35193	4.45011e-05	-1.66176	-1.35192
44883243	rs13187933	4.63146e-06	14.2533	-1.37566	4.44772e-05	-1.6612	-1.35193	4.45011e-05	-1.66176	-1.35192
44883369	rs112674069	1.90916e-12	-1.82403	-2.74753e-10	0.000125226	-1.97799	-2.74753e-10	0.000125359	-1.97801	-2.74753e-10
44883536	rs13168400	4.90274e-06	14.3143	-1.37966	4.5232e-05	-1.65246	-1.34385	4.52561e-05	-1.65302	-1.34383
44883733	rs35241613	1.63296e-12	-1.9803	-2.74753e-10	0.000123487	-1.99198	-2.74753e-10	0.00012362	-1.99198	-2.74753e-10
44883965	rs139929019	1.73041e-12	-1.92234	-2.74753e-10	0.000123777	-1.98963	-2.74753e-10	0.000123912	-1.98962	-2.74753e-10
44884094	rs74918844	2.13923e-09	6.55421	-1.3567	5.30865e-05	-1.46744	-1.36875	5.31242e-05	-1.46785	-1.36871
44884129	rs554856916	2.96455e-12	-2.06105e-10	-1.38397	0.000226311	-2.06105e-10	-1.3862	0.000226556	-2.06105e-10	-1.3862
44884241	rs11948387	4.63146e-06	14.2533	-1.37566	4.44772e-05	-1.6612	-1.35193	4.45011e-05	-1.66176	-1.35192
44884791	rs116777002	1.6157e-12	-1.99092	-2.74753e-10	0.000129021	-1.94814	-2.74753e-10	0.000129164	-1.94811	-2.74753e-10
44884834	rs114757549	1.61593e-12	-1.99078	-2.74753e-10	0.000129135	-1.94725	-2.74753e-10	0.000129279	-1.94722	-2.74753e-10
44885047	rs59337658	1.61429e-12	-1.9918	-2.74753e-10	0.000124688	-1.9823	-2.74753e-10	0.000124825	-1.98228	-2.74753e-10
44885240	rs4642377	4.60025e-06	14.2533	-1.38242	4.54838e-05	-1.6612	-1.32956	4.55087e-05	-1.66176	-1.32953
44886000	rs6868779	4.59053e-06	14.2533	-1.38454	4.82904e-05	-1.6612	-1.26968	4.83171e-05	-1.66176	-1.26965
44886432	rs10045264	4.58247e-06	14.2533	-1.38629	4.76503e-05	-1.6612	-1.28302	4.76765e-05	-1.66176	-1.28299
44887679	rs13356086	5.20434e-06	14.3814	-1.38711	4.78228e-05	-1.64271	-1.2979	4.78481e-05	-1.64328	-1.29787
44888373	rs62366822	4.98875e-12	-0.863509	-2.74753e-10	0.000138731	-1.87558	-2.74753e-10	0.00013884	-1.87587	-2.74753e-10
44888532	rs190282970	1.78739e-12	-1.88994	-2.74753e-10	0.000128462	-1.95248	-2.74753e-10	0.000128607	-1.95243	-2.74753e-10
44888557	rs10070928	8.79678e-06	14.8955	-1.37632	4.86237e-05	-1.57638	-1.34762	4.86466e-05	-1.577	-1.3476
44888705	rs548669764	4.57271e-12	-2.06105e-10	-0.95059	0.000284046	-2.06105e-10	-1.15897	0.000284336	-2.06105e-10	-1.15903
44889423	rs150276216	1.71275e-12	-1.93259	-2.74753e-10	0.000437617	-0.726767	-2.74753e-10	0.000438187	-0.726544	-2.74753e-10
44890056	rs4391175	8.27384e-06	14.8336	-1.37566	4.79486e-05	-1.58605	-1.35193	4.79714e-05	-1.58667	-1.35192
44890760	rs10044321	8.74008e-06	14.8955	-1.38279	4.92358e-05	-1.57638	-1.33511	4.92591e-05	-1.577	-1.33509
44890884	rs77956439	1.72039e-12	-1.92814	-2.74753e-10	0.000125259	-1.97773	-2.74753e-10	0.000125391	-1.97775	-2.74753e-10
44890888	rs77151373	2.98264e-12	-2.06105e-10	-1.37789	0.000246645	-2.06105e-10	-1.30016	0.000246912	-2.06105e-10	-1.30016
44891014	rs7718354	8.781e-06	14.8955	-1.37811	4.86405e-05	-1.57638	-1.34728	4.86633e-05	-1.577	-1.34726
44891053	rs71616274	1.62142e-12	-1.98739	-2.74753e-10	0.000124014	-1.98771	-2.74753e-10	0.00012415	-1.9877	-2.74753e-10
44891620	rs6883465	8.24078e-06	14.8336	-1.37966	4.83379e-05	-1.58605	-1.34385	4.8361e-05	-1.58667	-1.34383
44891730	rs75318660	3.52635e-12	-1.21043	-2.74753e-10	0.000126584	-1.96721	-2.74753e-10	0.000126711	-1.96728	-2.74753e-10
44892315	rs116551544	1.82194e-12	-1.87079	-2.74753e-10	0.000126769	-1.96575	-2.74753e-10	0.000126894	-1.96584	-2.74753e-10
44892801	rs34115673	8.70406e-06	14.8955	-1.38692	5.07826e-05	-1.57638	-1.30418	5.08072e-05	-1.577	-1.30415
44892902	rs10035358	9.14074e-06	14.9445	-1.38692	5.22552e-05	-1.54779	-1.30418	5.22791e-05	-1.54845	-1.30415
44892929	rs13154729	8.73111e-06	14.8955	-1.38381	4.94193e-05	-1.57638	-1.33139	4.94426e-05	-1.577	-1.33137
44894904	rs151071630	4.46636e-12	-2.06105e-10	-0.974121	0.000287451	-2.06105e-10	-1.14706	0.000287744	-2.06105e-10	-1.14712
44894927	rs62366823	5.27966e-12	-0.806833	-2.74753e-10	0.000141346	-1.8569	-2.74753e-10	0.000141454	-1.85722	-2.74753e-10
44895091	rs4591754	8.71977e-06	14.8955	-1.38511	4.97077e-05	-1.57638	-1.32557	4.97313e-05	-1.577	-1.32555
44895199	rs7356604	8.72327e-06	14.8955	-1.38471	4.96098e-05	-1.57638	-1.32755	4.96333e-05	-1.577	-1.32752
44895588	rs7734331	8.20666e-06	14.8336	-1.38381	4.89437e-05	-1.58605	-1.33139	4.89672e-05	-1.58667	-1.33137
44896044	rs6895871	3.00308e-12	-2.06105e-10	-1.37106	0.000253672	-2.06105e-10	-1.27207	0.000253971	-2.06105e-10	-1.27197
44897836	rs57300972	2.09394e-06	13.4607	-1.37686	4.13913e-05	-1.73063	-1.35441	4.14173e-05	-1.73109	-1.3544
44898129	rs4129642	6.75047e-06	14.6361	-1.38164	4.7317e-05	-1.61623	-1.33501	4.73408e-05	-1.61683	-1.33499
44899046	rs138830654	1.61438e-12	-1.99174	-2.74753e-10	0.000128151	-1.95491	-2.74753e-10	0.000128292	-1.95488	-2.74753e-10
44899424	rs10060878	7.20161e-06	14.7038	-1.38472	4.83597e-05	-1.60599	-1.32346	4.83837e-05	-1.60659	-1.32343
44899885	rs9790879	3.2295e-06	13.9029	-1.38574	4.54591e-05	-1.67041	-1.32089	4.5486e-05	-1.67092	-1.32086
44900091	rs9790896	3.22758e-06	13.9029	-1.38634	4.56499e-05	-1.67041	-1.3167	4.5677e-05	-1.67092	-1.31667
44900447	rs9791059	7.20808e-06	14.7038	-1.38382	4.81677e-05	-1.60599	-1.32744	4.81916e-05	-1.60659	-1.32741
44900725	rs112387218	2.35716e-12	-1.61324	-2.74753e-10	0.000129532	-1.94418	-2.74753e-10	0.000129677	-1.94414	-2.74753e-10
44900954	rs4457088	7.21547e-06	14.7038	-1.38279	4.79826e-05	-1.60599	-1.33129	4.80063e-05	-1.60659	-1.33127
44901131	rs4866784	7.63962e-06	14.7656	-1.38739	5.04992e-05	-1.59655	-1.2896	5.05245e-05	-1.59717	-1.28957
44901331	rs72757831	1.81979e-09	5.03578	-2.74753e-10	0.000162596	-1.71684	-2.74753e-10	0.000162733	-1.71708	-2.74753e-10
44901349	rs10462084	4.9746e-09	7.37571	-1.33431	6.4639e-05	-1.2585	-1.38079	6.4679e-05	-1.25898	-1.38077
44901894	rs12188861	5.99727e-12	-0.67939	-2.74753e-10	0.000150523	-1.794	-2.74753e-10	0.000150657	-1.79418	-2.74753e-10
44902503	rs74478101	4.37586e-12	-2.06105e-10	-0.994591	0.000248344	-2.06105e-10	-1.2933	0.000248592	-2.06105e-10	-1.29338
44903376	rs10039173	8.19138e-06	14.8336	-1.38568	4.96423e-05	-1.58605	-1.31722	4.96663e-05	-1.58667	-1.3172
44903891	rs9791056	9.34998e-06	14.9638	-1.3836	5.01536e-05	-1.56561	-1.32741	5.0177e-05	-1.56625	-1.32739
44904027	rs13185697	1.68573e-12	-1.9485	-2.74753e-10	0.000124187	-1.98632	-2.74753e-10	0.000124319	-1.98634	-2.74753e-10
44904030	rs9791164	9.3455e-06	14.9638	-1.38408	5.02527e-05	-1.56561	-1.32544	5.02761e-05	-1.56625	-1.32541
44905086	rs11957920	4.20947e-06	14.1661	-1.38396	4.68625e-05	-1.63204	-1.32885	4.68888e-05	-1.63258	-1.32883
44905186	rs13153376	1.75941e-12	-1.90571	-2.74753e-10	0.000126706	-1.96624	-2.74753e-10	0.000126839	-1.96627	-2.74753e-10
44905343	rs4395641	2.98273e-12	-2.06105e-10	-1.37786	0.000248579	-2.06105e-10	-1.29235	0.00024887	-2.06105e-10	-1.29226
44906048	rs146993769	1.61471e-12	-1.99154	-2.74753e-10	0.000180775	-1.61086	-2.74753e-10	0.000180981	-1.6108	-2.74753e-10
44907327	rs5003385	1.72334e-12	-1.92643	-2.74753e-10	0.00042571	-0.754352	-2.74753e-10	0.000426264	-0.754132	-2.74753e-10
44907882	rs10070339	3.05758e-06	13.8459	-1.38348	4.46508e-05	-1.67847	-1.33077	4.46774e-05	-1.67897	-1.33075
44908199	rs10060645	1.30219e-05	15.2945	-1.38309	5.28228e-05	-1.51182	-1.32935	5.28453e-05	-1.51249	-1.32933
44908458	rs139904077	6.19895e-12	0.611544	-1.25786	0.000107571	-0.746123	-1.38384	0.000107638	-0.746562	-1.38385
44908703	rs13179835	1.30365e-05	15.2945	-1.38197	5.26232e-05	-1.51182	-1.33314	5.26456e-05	-1.51249	-1.33312
44908935	rs6880275	1.21838e-05	15.2256	-1.38072	5.18354e-05	-1.52324	-1.3368	5.18578e-05	-1.52391	-1.33678
44910662	rs6870136	1.21919e-05	15.2256	-1.38005	5.17431e-05	-1.52324	-1.33858	5.17655e-05	-1.52391	-1.33856
44910863	rs140839406	3.20411e-12	-2.06105e-10	-1.30626	0.000289041	-2.06105e-10	-1.14154	0.000289355	-2.06105e-10	-1.14154
44912853	rs6881563	1.14454e-05	15.1631	-1.38072	5.13058e-05	-1.53351	-1.3368	5.13284e-05	-1.53417	-1.33678
44913079	rs34501299	1.14591e-05	15.1631	-1.37952	5.11449e-05	-1.53351	-1.33994	5.11675e-05	-1.53417	-1.33992
44914285	rs7702731	2.005e-05	15.697	-1.35396	0.000239063	-0.0879371	-1.24345	0.000239098	-0.0888669	-1.24345
44914579	rs7703618	1.01797e-05	14.8249	-1.15973	4.75772e-05	-1.58739	-1.35837	4.76021e-05	-1.58801	-1.35831
44916492	rs6895062	8.45128e-06	14.8544	-1.37527	4.74893e-05	-1.59886	-1.34875	4.75119e-05	-1.59948	-1.34873
44916674	rs6874167	8.66278e-06	14.8782	-1.37438	4.78015e-05	-1.59075	-1.3503	4.78242e-05	-1.59137	-1.35029
44916789	rs10077814	3.2398e-06	13.8988	-1.37843	4.39307e-05	-1.68054	-1.34496	4.39567e-05	-1.68105	-1.34494
44916791	rs34280402	1.68688e-12	-1.94781	-2.74753e-10	0.000124218	-1.98607	-2.74753e-10	0.00012435	-1.98609	-2.74753e-10
44917137	rs4866921	8.66278e-06	14.8782	-1.37438	4.78015e-05	-1.59075	-1.3503	4.78242e-05	-1.59137	-1.35029
44917239	rs75119064	3.00365e-12	-2.06105e-10	-1.37087	0.000259946	-2.06105e-10	-1.24764	0.000260239	-2.06105e-10	-1.24759
44918293	rs6451783	8.09899e-06	14.8109	-1.37438	4.73106e-05	-1.60107	-1.3503	4.73335e-05	-1.60169	-1.35029
44918805	rs7707315	8.59553e-06	14.8782	-1.38217	4.90036e-05	-1.59075	-1.32547	4.90274e-05	-1.59137	-1.32544
44919557	rs6871820	8.67914e-06	14.8782	-1.37249	4.76578e-05	-1.59075	-1.35332	4.76804e-05	-1.59137	-1.3533
44920711	rs4298259	9.16125e-06	14.9395	-1.37972	4.9108e-05	-1.58125	-1.33284	4.91314e-05	-1.58188	-1.33281
44920937	rs72757836	1.1573e-11	-0.0220231	-2.74753e-10	0.000124854	-1.98097	-2.74753e-10	0.00012499	-1.98095	-2.74753e-10
44920995	rs7736092	8.69454e-06	14.8782	-1.37072	4.75362e-05	-1.59075	-1.35587	4.75588e-05	-1.59137	-1.35585
44921183	rs10941687	8.7036e-06	14.8782	-1.36968	4.747e-05	-1.59075	-1.35726	4.74925e-05	-1.59137	-1.35725
44921269	rs147068481	3.37351e-12	-1.25474	-2.74753e-10	0.000140008	-1.86641	-2.74753e-10	0.000140141	-1.86654	-2.74753e-10
44922077	rs111942249	2.7696e-12	-1.45199	-2.74753e-10	0.000132872	-1.91872	-2.74753e-10	0.000133016	-1.91872	-2.74753e-10
44922232	rs149428448	1.14939e-11	-2.06105e-10	-0.028877	0.000592247	-2.06105e-10	-0.424188	0.00059281	-2.06105e-10	-0.424316
44922331	rs6451784	8.71294e-06	14.8782	-1.3686	4.74054e-05	-1.59075	-1.35862	4.74279e-05	-1.59137	-1.35861
44922557	rs112234443	1.63047e-12	-0.606868	-1.37496	4.32901e-05	-1.69992	-1.34026	4.33387e-05	-1.69989	-1.34026
44922679	rs7728431	9.80836e-06	15.0071	-1.37901	4.95389e-05	-1.57068	-1.33468	4.95621e-05	-1.57131	-1.33465
44922704	rs7708506	9.25372e-06	14.9395	-1.36968	4.79231e-05	-1.58125	-1.35726	4.79454e-05	-1.58188	-1.35725
44922838	rs7708686	9.25372e-06	14.9395	-1.36968	4.79231e-05	-1.58125	-1.35726	4.79454e-05	-1.58188	-1.35725
44922925	rs7708705	9.26474e-06	14.9395	-1.36849	4.78394e-05	-1.58125	-1.35901	4.78617e-05	-1.58188	-1.35899
44923190	rs149168766	1.61582e-12	-1.99086	-2.74753e-10	0.000149372	-1.80167	-2.74753e-10	0.000149503	-1.80187	-2.74753e-10
44923928	rs145343626	3.55996e-12	-2.06105e-10	-1.20095	0.000330035	-2.06105e-10	-1.00891	0.000330402	-2.06105e-10	-1.00888
44925018	rs10042455	9.25843e-06	14.9395	-1.36917	4.77737e-05	-1.58125	-1.36039	4.77958e-05	-1.58188	-1.36037
44925061	rs10039866	9.25843e-06	14.9395	-1.36917	4.77737e-05	-1.58125	-1.36039	4.77958e-05	-1.58188	-1.36037
44925640	rs138318536	3.13937e-12	-1.32667	-2.74753e-10	0.00013606	-1.89501	-2.74753e-10	0.000136191	-1.89513	-2.74753e-10
44926079	rs145954857	6.82278e-12	-2.06105e-10	-0.550428	0.00074374	-2.06105e-10	-0.196419	0.000744502	-2.06105e-10	-0.196474
44926518	rs10043344	2.49235e-06	13.6315	-1.37342	4.0754e-05	-1.74647	-1.35409	4.078e-05	-1.74693	-1.35407
44927107	rs10038554	1.04075e-05	15.0686	-1.38122	5.05076e-05	-1.56095	-1.32504	5.05311e-05	-1.56159	-1.32501
44927365	rs10044096	3.69146e-06	14.0255	-1.37467	4.42141e-05	-1.66258	-1.35649	4.42394e-05	-1.6631	-1.35647
44927406	rs10041518	9.84888e-06	15.0071	-1.37488	4.85905e-05	-1.57068	-1.35401	4.86128e-05	-1.57131	-1.35399
44928101	rs13153556	8.07675e-06	14.8109	-1.37713	4.75513e-05	-1.60107	-1.34523	4.75743e-05	-1.60169	-1.34521
44928667	rs187744209	1.73912e-12	-1.91731	-2.74753e-10	0.000136002	-1.89544	-2.74753e-10	0.000136156	-1.89539	-2.74753e-10
44929928	rs12109710	7.15719e-06	14.6828	-1.36988	4.61934e-05	-1.62041	-1.35487	4.62164e-05	-1.621	-1.35485
44930709	rs10063172	9.23476e-06	14.9395	-1.37173	4.80583e-05	-1.58125	-1.35444	4.80808e-05	-1.58188	-1.35443
44931228	rs10473376	8.71294e-06	14.8782	-1.3686	4.74054e-05	-1.59075	-1.35862	4.74279e-05	-1.59137	-1.35861
44931246	rs10473377	8.71294e-06	14.8782	-1.3686	4.74054e-05	-1.59075	-1.35862	4.74279e-05	-1.59137	-1.35861
44931483	rs10941689	2.16112e-12	-1.04669	-0.653376	0.000113168	-1.67121	-0.408025	0.000113269	-1.67118	-0.408244
44931840	rs10057341	1.12231e-05	15.1363	-1.37356	4.9576e-05	-1.55011	-1.35449	4.95979e-05	-1.55077	-1.35448
44932134	rs10073945	1.04316e-05	15.0686	-1.37891	4.98378e-05	-1.56095	-1.33839	4.98607e-05	-1.56159	-1.33837
44932505	rs4866922	3.70354e-06	14.0255	-1.3714	4.40748e-05	-1.66258	-1.35965	4.41e-05	-1.6631	-1.35963
44932758	rs144547629	4.67949e-12	-0.927506	-2.74753e-10	0.000158421	-1.74285	-2.74753e-10	0.00015858	-1.74293	-2.74753e-10
44932836	rs187251173	3.84499e-12	-2.06105e-10	-1.12392	0.000232241	-2.06105e-10	-1.36034	0.000232485	-2.06105e-10	-1.36037
44935845	rs78829159	4.10491e-12	-2.06105e-10	-1.05851	0.000231827	-2.06105e-10	-1.36212	0.000232064	-2.06105e-10	-1.36218
44936628	rs78710809	5.72901e-12	-0.725152	-2.74753e-10	0.000124154	-1.98659	-2.74753e-10	0.000124285	-1.98661	-2.74753e-10
44936860	rs34325259	8.71286e-06	14.8785	-1.36889	4.74246e-05	-1.59071	-1.35826	4.74471e-05	-1.59133	-1.35825
44938195	rs6893941	1.64083e-12	-1.97549	-2.74753e-10	0.000123488	-1.99197	-2.74753e-10	0.000123621	-1.99197	-2.74753e-10
44938392	rs149362951	3.5913e-12	-2.06105e-10	-1.19218	0.000239837	-2.06105e-10	-1.32815	0.000240126	-2.06105e-10	-1.32802
44938406	rs144673166	9.83536e-12	-2.06105e-10	-0.184711	0.000389036	-2.06105e-10	-0.844441	0.00038942	-2.06105e-10	-0.844532
44938544	rs148496760	2.28303e-12	-1.64519	-2.74753e-10	0.000123757	-1.98979	-2.74753e-10	0.000123892	-1.98978	-2.74753e-10
44938966	rs13183825	1.61486e-12	-1.99145	-2.74753e-10	0.000124984	-1.97993	-2.74753e-10	0.000125121	-1.97991	-2.74753e-10
44939293	rs12517690	7.69945e-06	14.749	-1.36308	4.62005e-05	-1.61046	-1.36466	4.6223e-05	-1.61107	-1.36464
44939747	rs7704815	1.61409e-12	-1.99192	-2.74753e-10	0.000125429	-1.97637	-2.74753e-10	0.000125567	-1.97635	-2.74753e-10
44939934	rs13188873	1.63916e-12	-1.97651	-2.74753e-10	0.000123494	-1.99192	-2.74753e-10	0.000123628	-1.99191	-2.74753e-10
44940243	rs143509985	5.83875e-12	-0.706179	-2.74753e-10	0.000124316	-1.98528	-2.74753e-10	0.000124447	-1.98531	-2.74753e-10
44940794	rs57288883	1.61546e-12	-1.99108	-2.74753e-10	0.000124802	-1.98139	-2.74753e-10	0.000124939	-1.98136	-2.74753e-10
44941041	rs6891637	1.61571e-12	-1.99092	-2.74753e-10	0.000124739	-1.98189	-2.74753e-10	0.000124876	-1.98187	-2.74753e-10
44941630	rs6875287	7.93206e-06	14.749	-1.33332	4.5292e-05	-1.61046	-1.38452	4.53137e-05	-1.61107	-1.38451
44941743	rs6451785	1.61569e-12	-1.99093	-2.74753e-10	0.000124743	-1.98185	-2.74753e-10	0.000124881	-1.98183	-2.74753e-10
44942724	rs13162944	1.62184e-12	-1.98713	-2.74753e-10	0.000123984	-1.98796	-2.74753e-10	0.00012412	-1.98794	-2.74753e-10
44943011	rs13167135	1.61916e-12	-1.98879	-2.74753e-10	0.000124212	-1.98612	-2.74753e-10	0.000124348	-1.98611	-2.74753e-10
44943275	rs6877331	1.61688e-12	-1.9902	-2.74753e-10	0.000124508	-1.98374	-2.74753e-10	0.000124645	-1.98372	-2.74753e-10
44944016	rs7736197	1.61569e-12	-1.99093	-2.74753e-10	0.000124743	-1.98185	-2.74753e-10	0.000124881	-1.98183	-2.74753e-10
44944054	rs79732575	2.28404e-12	-0.412471	-1.23228	4.65687e-05	-1.58058	-1.3866	4.66179e-05	-1.58061	-1.38659
44944346	rs11957933	1.62299e-12	-1.98643	-2.74753e-10	0.00012391	-1.98856	-2.74753e-10	0.000124045	-1.98854	-2.74753e-10
44944724	rs34094652	1.61893e-12	-1.98893	-2.74753e-10	0.000124236	-1.98593	-2.74753e-10	0.000124372	-1.98591	-2.74753e-10
44944798	rs11951477	1.61596e-12	-1.99077	-2.74753e-10	0.000124682	-1.98234	-2.74753e-10	0.000124819	-1.98232	-2.74753e-10
44945090	rs11958808	8.08276e-06	14.8076	-1.373	5.05046e-05	-1.53065	-1.3554	5.0529e-05	-1.53126	-1.35538
44945125	rs149874411	2.98158e-12	-2.06105e-10	-1.37824	0.000232652	-2.06105e-10	-1.35857	0.000232916	-2.06105e-10	-1.35851
44947273	rs13171177	3.60679e-12	0.120689	-1.30857	3.64014e-05	-1.91785	-1.29566	3.64312e-05	-1.91809	-1.29567
44947702	rs7701656	1.63479e-12	-0.592107	-1.38707	5.00447e-05	-1.51421	-1.38098	5.00938e-05	-1.51432	-1.38097
44948002	rs113584871	1.67193e-12	-1.95672	-2.74753e-10	0.000172559	-1.65737	-2.74753e-10	0.000172747	-1.65736	-2.74753e-10
44949030	rs73752419	4.59749e-12	-2.06105e-10	-0.945185	0.000414647	-2.06105e-10	-0.780683	0.000415133	-2.06105e-10	-0.780591
44949282	rs113725290	4.57403e-12	-2.06105e-10	-0.950299	0.00041217	-2.06105e-10	-0.786676	0.000412652	-2.06105e-10	-0.786586
44951658	rs7722864	4.52771e-12	-2.06105e-10	-0.960479	0.000407276	-2.06105e-10	-0.798621	0.000407752	-2.06105e-10	-0.798531
44951744	rs7702844	4.6276e-12	-2.06105e-10	-0.938656	0.000417829	-2.06105e-10	-0.77304	0.000418318	-2.06105e-10	-0.772948
44954460	rs76031754	2.68248e-12	-0.117921	-1.36603	4.20626e-05	-1.7609	-1.30806	4.21134e-05	-1.76078	-1.30805
44954832	rs4516858	4.30162e-12	-2.06105e-10	-1.0117	0.000383389	-2.06105e-10	-0.859061	0.000383835	-2.06105e-10	-0.858976
44955388	rs73752420	4.48023e-12	-2.06105e-10	-0.971021	0.000410061	-2.06105e-10	-0.791805	0.000410541	-2.06105e-10	-0.791714
44956360	rs11749553	8.84489e-11	2.01173	-2.74753e-10	0.000294203	-1.12384	-2.74753e-10	0.00029443	-1.12415	-2.74753e-10
44956376	rs117959492	3.21483e-12	-2.06105e-10	-1.30292	0.000355549	-2.06105e-10	-0.934449	0.000355992	-2.06105e-10	-0.934281
44957231	rs143171150	1.61618e-12	-1.99063	-2.74753e-10	0.00014829	-1.80894	-2.74753e-10	0.000148463	-1.80886	-2.74753e-10
44957781	rs75487724	6.66619e-12	-2.06105e-10	-0.573646	0.000778934	-2.06105e-10	-0.150185	0.000779932	-2.06105e-10	-0.149984
44957864	rs117392261	4.99859e-12	-2.06105e-10	-0.86154	0.000269415	-2.06105e-10	-1.21186	0.000269673	-2.06105e-10	-1.21198
44958179	rs138995871	1.83168e-12	-1.86546	-2.74753e-10	0.00012983	-1.94188	-2.74753e-10	0.000129978	-1.94182	-2.74753e-10
44958671	rs185646832	7.90712e-12	-2.06105e-10	-0.402931	0.000719033	-2.06105e-10	-0.230205	0.000719831	-2.06105e-10	-0.230174
44960044	rs112163549	4.20559e-12	-2.06105e-10	-1.03428	0.000431761	-2.06105e-10	-0.740239	0.00043229	-2.06105e-10	-0.740093
44960923	rs3935086	0.000200198	17.9136	-1.26944	4.22176e-05	-1.68106	-1.38422	4.22376e-05	-1.68166	-1.38422
44960948	rs181750097	4.64212e-12	-0.935524	-2.74753e-10	0.000169399	-1.67585	-2.74753e-10	0.000169556	-1.67601	-2.74753e-10
44961054	rs191096312	4.86264e-12	-0.889113	-2.74753e-10	0.000173794	-1.65024	-2.74753e-10	0.000173954	-1.6504	-2.74753e-10
44961224	rs74833952	6.28001e-12	-0.633323	-2.74753e-10	0.000145043	-1.83108	-2.74753e-10	0.000145174	-1.83126	-2.74753e-10
44961444	rs3935213	4.23353e-10	4.93297	-1.35546	3.26579e-05	-1.946	-1.37602	3.26975e-05	-1.9459	-1.376
44962200	rs4627995	3.36253e-10	4.70903	-1.36186	3.28173e-05	-1.9597	-1.35746	3.28575e-05	-1.9596	-1.35741
44962484	rs12054804	3.25535e-12	-2.06105e-10	-1.2904	0.000230228	-2.06105e-10	-1.36904	0.000230471	-2.06105e-10	-1.36906
44963129	rs4326150	4.37151e-10	4.96505	-1.35546	3.27e-05	-1.94471	-1.37602	3.27396e-05	-1.94461	-1.376
44963826	rs61584374	4.33075e-10	4.95678	-1.35656	4.22482e-05	-1.94403	-1.12052	4.23043e-05	-1.94392	-1.12038
44964267	rs76214773	4.86909e-12	-2.06105e-10	-0.887788	0.000524108	-2.06105e-10	-0.546413	0.000524761	-2.06105e-10	-0.546247
44964638	rs115335665	2.87722e-12	-1.41387	-2.74753e-10	0.000131379	-1.93003	-2.74753e-10	0.000131508	-1.93013	-2.74753e-10
44964717	rs76329869	4.47349e-12	-2.06105e-10	-0.972527	0.000468994	-2.06105e-10	-0.657522	0.000469573	-2.06105e-10	-0.657368
44965087	rs73752421	4.05875e-10	4.86203	-1.32668	3.26357e-05	-1.93581	-1.3869	3.26749e-05	-1.93569	-1.38689
44965527	rs146203609	3.36778e-12	-2.06105e-10	-1.25644	0.000308426	-2.06105e-10	-1.07663	0.000308754	-2.06105e-10	-1.07664
44967438	rs181340479	1.63986e-12	-1.97608	-2.74753e-10	0.00017864	-1.62274	-2.74753e-10	0.000178818	-1.62282	-2.74753e-10
44968326	rs4460145	4.47534e-10	4.99279	-1.35973	4.14652e-05	-1.94697	-1.13628	4.15201e-05	-1.94687	-1.13614
44968554	rs142393554	4.86822e-12	-2.06105e-10	-0.887966	0.000523987	-2.06105e-10	-0.546644	0.00052464	-2.06105e-10	-0.546478
44969033	rs145848922	4.9198e-12	-2.06105e-10	-0.877428	0.000531192	-2.06105e-10	-0.532988	0.000531855	-2.06105e-10	-0.53282
44969064	rs77989818	1.49891e-11	-2.06105e-10	0.236627	0.000567115	-2.06105e-10	-0.467549	0.000567689	-2.06105e-10	-0.467617
44969095	rs138536775	5.04555e-12	-2.06105e-10	-0.852189	0.000548782	-2.06105e-10	-0.500409	0.000549469	-2.06105e-10	-0.500239
44969124	rs75293065	6.63388e-12	-2.06105e-10	-0.578505	0.000326232	-2.06105e-10	-1.0205	0.000326572	-2.06105e-10	-1.02054
44969420	rs145380931	5.12381e-12	-2.06105e-10	-0.836796	0.000559748	-2.06105e-10	-0.480625	0.000560449	-2.06105e-10	-0.480452
44969527	rs137971166	4.98976e-12	-2.06105e-10	-0.863306	0.000540975	-2.06105e-10	-0.514738	0.000541651	-2.06105e-10	-0.514569
44970235	rs144027950	4.99479e-12	-2.06105e-10	-0.862299	0.000541679	-2.06105e-10	-0.513437	0.000542356	-2.06105e-10	-0.513268
44970516	rs6869488	4.82282e-10	5.03899	-1.33116	3.21052e-05	-1.95271	-1.38638	3.21432e-05	-1.95262	-1.38637
44970564	rs78361251	2.61749e-10	3.09669	-2.74753e-10	0.00048121	-0.631808	-2.74753e-10	0.000481447	-0.632395	-2.74753e-10
44970770	rs141353057	2.98892e-12	-2.06105e-10	-1.37578	0.000227527	-2.06105e-10	-1.38084	0.000227777	-2.06105e-10	-1.38082
44970951	rs145341850	4.98976e-12	-2.06105e-10	-0.863306	0.000540975	-2.06105e-10	-0.514738	0.000541651	-2.06105e-10	-0.514569
44971090	rs6870215	5.38761e-12	-2.06105e-10	-0.786593	0.000596811	-2.06105e-10	-0.41651	0.000597562	-2.06105e-10	-0.416332
44972715	rs148018191	4.98474e-12	-2.06105e-10	-0.864314	0.000540273	-2.06105e-10	-0.516037	0.000540947	-2.06105e-10	-0.515868
44973031	rs150102294	4.90963e-12	-2.06105e-10	-0.879495	0.000529772	-2.06105e-10	-0.535664	0.000530433	-2.06105e-10	-0.535497
44973916	rs74689748	5.38046e-12	-2.06105e-10	-0.787921	0.000595805	-2.06105e-10	-0.418198	0.000596554	-2.06105e-10	-0.41802
44974237	rs72757850	4.27135e-10	4.91447	-1.32806	3.22984e-05	-1.94634	-1.38676	3.23368e-05	-1.94623	-1.38675
44974337	rs115754078	2.21152e-12	-1.67702	-2.74753e-10	0.000124888	-1.98069	-2.74753e-10	0.000125027	-1.98066	-2.74753e-10
44974732	rs148706974	4.80132e-12	-0.901804	-2.74753e-10	0.000168172	-1.68312	-2.74753e-10	0.000168353	-1.68313	-2.74753e-10
44974812	rs10941690	4.57919e-10	4.99556	-1.33956	3.12985e-05	-1.98051	-1.38403	3.13344e-05	-1.98045	-1.38402
44975002	rs146649033	4.98928e-12	-2.06105e-10	-0.863403	0.000540908	-2.06105e-10	-0.514862	0.000541584	-2.06105e-10	-0.514693
44975164	rs72757853	5.20726e-10	5.02783	-1.2433	3.14246e-05	-1.97885	-1.38167	3.14613e-05	-1.97879	-1.38164
44975206	rs117759674	4.42798e-12	-2.06105e-10	-0.982751	0.000230192	-2.06105e-10	-1.3692	0.000230427	-2.06105e-10	-1.36925
44975238	rs144893848	5.5899e-12	-2.06105e-10	-0.749733	0.000625938	-2.06105e-10	-0.36886	0.000626754	-2.06105e-10	-0.368636
44975337	rs6879309	5.40863e-10	5.18827	-1.3658	4.01697e-05	-1.96572	-1.14928	4.02218e-05	-1.96564	-1.14914
44975381	rs117373408	3.38768e-12	-2.06105e-10	-1.25055	0.000232079	-2.06105e-10	-1.36103	0.000232324	-2.06105e-10	-1.36106
44975382	rs6879861	5.3617e-12	-2.06105e-10	-0.791414	0.000593164	-2.06105e-10	-0.422641	0.00059391	-2.06105e-10	-0.422463
44975687	rs151165465	1.80662e-12	-1.87924	-2.74753e-10	0.000192654	-1.54722	-2.74753e-10	0.000192904	-1.547	-2.74753e-10
44975815	rs6880568	5.3916e-12	-2.06105e-10	-0.785853	0.000597373	-2.06105e-10	-0.415569	0.000598125	-2.06105e-10	-0.415391
44975989	rs6880469	0.000190889	17.9057	-1.30917	3.91235e-05	-1.75399	-1.38739	3.91442e-05	-1.75455	-1.38739
44976104	rs143741834	1.79118e-12	-1.88782	-2.74753e-10	0.000123592	-1.99112	-2.74753e-10	0.000123725	-1.99113	-2.74753e-10
44976148	rs182045046	1.5222e-11	0.252045	-2.74753e-10	0.000158583	-1.74183	-2.74753e-10	0.000158732	-1.74198	-2.74753e-10
44976158	rs72759912	4.71475e-10	5.0179	-1.33272	3.21011e-05	-1.95433	-1.38489	3.21391e-05	-1.95424	-1.38488
44976584	rs75980938	5.39054e-12	-2.06105e-10	-0.78605	0.000597224	-2.06105e-10	-0.415819	0.000597975	-2.06105e-10	-0.415641
44976635	rs79358990	4.55026e-12	-2.06105e-10	-0.955511	0.000470958	-2.06105e-10	-0.653342	0.000471532	-2.06105e-10	-0.653204
44976648	rs75671250	5.30532e-12	-2.06105e-10	-0.801985	0.000585232	-2.06105e-10	-0.436103	0.000585967	-2.06105e-10	-0.435927
44976665	rs76452503	5.30532e-12	-2.06105e-10	-0.801985	0.000585232	-2.06105e-10	-0.436103	0.000585967	-2.06105e-10	-0.435927
44976813	rs62369863	1.64206e-12	-1.97474	-2.74753e-10	0.000144527	-1.83464	-2.74753e-10	0.000144646	-1.8349	-2.74753e-10
44976847	rs6866995	4.67169e-10	5.04636	-1.37036	3.99131e-05	-1.95639	-1.16502	3.99651e-05	-1.95629	-1.16489
44977396	rs72759913	1.62205e-12	-1.98701	-2.74753e-10	0.000141348	-1.85688	-2.74753e-10	0.000141522	-1.85673	-2.74753e-10
44977954	rs76298941	5.31179e-12	-2.06105e-10	-0.800766	0.000586142	-2.06105e-10	-0.43455	0.000586878	-2.06105e-10	-0.434373
44978208	rs79625041	5.35364e-12	-2.06105e-10	-0.792917	0.00059203	-2.06105e-10	-0.424554	0.000592775	-2.06105e-10	-0.424376
44978592	rs79403471	5.31179e-12	-2.06105e-10	-0.800766	0.000586142	-2.06105e-10	-0.43455	0.000586878	-2.06105e-10	-0.434373
44978661	rs139481231	4.93336e-12	-2.06105e-10	-0.874674	0.000533088	-2.06105e-10	-0.529425	0.000533753	-2.06105e-10	-0.529257
44978982	rs74738525	4.49975e-12	-2.06105e-10	-0.966673	0.000472646	-2.06105e-10	-0.649765	0.00047323	-2.06105e-10	-0.649609
44979048	rs116290781	1.61609e-12	-1.99069	-2.74753e-10	0.000125587	-1.97512	-2.74753e-10	0.000125725	-1.97509	-2.74753e-10
44979135	rs116610236	5.30532e-12	-2.06105e-10	-0.801985	0.000585232	-2.06105e-10	-0.436103	0.000585967	-2.06105e-10	-0.435927
44979491	rs11959627	9.4569e-13	-1.57058	-0.955951	8.48833e-05	-1.30822	-1.05861	8.49514e-05	-1.30854	-1.05857
44980111	rs35750011	4.85413e-11	1.41172	-2.74753e-10	0.000205397	-1.48316	-2.74753e-10	0.000205541	-1.48355	-2.74753e-10
44981122	rs144854948	1.0478e-11	-0.121419	-2.74753e-10	0.000339233	-0.981425	-2.74753e-10	0.000339639	-0.981306	-2.74753e-10
44982317	rs2067980	1.13889e-08	8.11357	-1.24387	8.8969e-05	-1.00424	-1.31558	8.89788e-05	-1.00522	-1.31557
44982396	rs148905276	1.28605e-11	0.083469	-2.74753e-10	0.00054963	-0.498865	-2.74753e-10	0.00055017	-0.498963	-2.74753e-10
44983226	rs150876167	4.80678e-12	-2.06105e-10	-0.900667	0.000515411	-2.06105e-10	-0.563147	0.000516052	-2.06105e-10	-0.562982
44983543	rs112031098	1.81936e-12	-1.87221	-2.74753e-10	0.000147627	-1.81342	-2.74753e-10	0.00014778	-1.81346	-2.74753e-10
44983790	rs139489846	4.80678e-12	-2.06105e-10	-0.900667	0.000515411	-2.06105e-10	-0.563147	0.000516052	-2.06105e-10	-0.562982
44984162	rs4296810	1.79881e-10	4.05795	-1.33635	3.43448e-05	-1.88552	-1.38614	3.43871e-05	-1.88538	-1.38613
44984557	rs112102893	1.94164e-10	4.14738	-1.34938	3.2914e-05	-1.94118	-1.37304	3.2954e-05	-1.94107	-1.37301
44984579	rs11747840	1.72761e-12	-0.58034	-1.34362	3.26872e-05	-1.97839	-1.34273	3.2719e-05	-1.97849	-1.34274
44984580	rs10462085	1.88303e-10	4.09777	-1.33042	3.40367e-05	-1.89376	-1.38691	3.40781e-05	-1.89363	-1.38691
44984762	rs149961144	4.80678e-12	-2.06105e-10	-0.900667	0.000515411	-2.06105e-10	-0.563147	0.000516052	-2.06105e-10	-0.562982
44986189	rs111778497	2.04147e-10	4.19962	-1.35147	3.28728e-05	-1.94377	-1.3717	3.29127e-05	-1.94367	-1.37166
44986841	rs144477060	3.4716e-12	-1.22608	-2.74753e-10	0.000137166	-1.88692	-2.74753e-10	0.000137295	-1.88706	-2.74753e-10
44987600	rs140432524	4.66326e-12	-2.06105e-10	-0.930979	0.000501981	-2.06105e-10	-0.589549	0.000502599	-2.06105e-10	-0.589397
44988417	rs181923820	2.89036e-12	-1.40931	-2.74753e-10	0.000131576	-1.92853	-2.74753e-10	0.000131705	-1.92863	-2.74753e-10
44988418	rs186118801	2.37632e-12	-1.60514	-2.74753e-10	0.000125003	-1.97977	-2.74753e-10	0.000125133	-1.97981	-2.74753e-10
44988615	rs145234579	3.03544e-12	-2.06105e-10	-1.36034	0.000226374	-2.06105e-10	-1.38592	0.00022662	-2.06105e-10	-1.38591
44988734	rs149203686	8.19934e-11	1.93594	-2.74753e-10	0.000954317	0.0528851	-2.74753e-10	0.000954975	0.0524948	-2.74753e-10
44989263	rs6869697	4.98211e-10	5.0469	-1.30657	3.31522e-05	-1.93559	-1.37142	3.31957e-05	-1.93539	-1.37138
44989567	rs6889445	5.1057e-10	5.14561	-1.38077	4.24844e-05	-1.90417	-1.15481	4.25468e-05	-1.90394	-1.15465
44989991	rs148517575	1.66214e-12	-1.96259	-2.74753e-10	0.000128009	-1.95601	-2.74753e-10	0.000128148	-1.956	-2.74753e-10
44990010	rs72759916	1.41494e-12	-0.762285	-1.36132	3.61734e-05	-1.84294	-1.37685	3.62116e-05	-1.84296	-1.37685
44990574	rs35287698	4.17142e-11	1.26015	-2.74753e-10	0.00025347	-1.27287	-2.74753e-10	0.000253643	-1.27326	-2.74753e-10
44990697	rs56090436	1.952e-12	-1.80184	-2.74753e-10	0.000137394	-1.88526	-2.74753e-10	0.000137548	-1.88522	-2.74753e-10
44990916	rs116554219	1.67467e-12	-1.95508	-2.74753e-10	0.000123802	-1.98943	-2.74753e-10	0.000123935	-1.98943	-2.74753e-10
44991059	rs72759917	1.3163e-09	6.02046	-1.30858	3.1609e-05	-1.97988	-1.37479	3.16472e-05	-1.97978	-1.37476
44991858	rs115462522	1.62319e-12	-1.9863	-2.74753e-10	0.0001258	-1.97342	-2.74753e-10	0.000125939	-1.9734	-2.74753e-10
44992588	rs150809901	1.66085e-12	-1.96336	-2.74753e-10	0.0001279	-1.95686	-2.74753e-10	0.000128039	-1.95686	-2.74753e-10
44992980	rs72759918	3.01137e-12	-1.3683	-2.74753e-10	0.000132397	-1.92231	-2.74753e-10	0.00013257	-1.92208	-2.74753e-10
44993093	rs72759919	8.85103e-13	-1.37809	-1.21465	3.58425e-05	-1.96895	-1.26002	3.58808e-05	-1.96896	-1.26003
44993465	rs79473963	6.19596e-12	-2.06105e-10	-0.646797	0.000227823	-2.06105e-10	-1.37954	0.000228056	-2.06105e-10	-1.3796
44993759	rs62369865	2.03791e-09	6.46817	-1.31918	3.14733e-05	-1.98994	-1.36903	3.15098e-05	-1.9899	-1.36899
44995167	rs78231714	3.02703e-12	-1.36311	-2.74753e-10	0.000124545	-1.98345	-2.74753e-10	0.000124676	-1.98347	-2.74753e-10
44996535	rs184443574	3.93541e-12	-1.10068	-2.74753e-10	0.000499734	-0.594035	-2.74753e-10	0.000500163	-0.594256	-2.74753e-10
44997105	rs115060224	1.92128e-12	-1.8177	-2.74753e-10	0.000127821	-1.95748	-2.74753e-10	0.000127965	-1.95743	-2.74753e-10
44998352	rs182946474	3.14382e-12	-1.32526	-2.74753e-10	0.000154001	-1.77115	-2.74753e-10	0.000154148	-1.77128	-2.74753e-10
44998794	rs72759920	1.43247e-12	-0.773198	-1.33809	3.78505e-05	-1.81373	-1.36074	3.78908e-05	-1.81374	-1.36074
44998866	rs187763903	1.62723e-12	-1.98381	-2.74753e-10	0.000123614	-1.99095	-2.74753e-10	0.000123748	-1.99094	-2.74753e-10
44999799	rs11738948	2.33442e-12	-0.276076	-1.34686	3.22677e-05	-1.98635	-1.34769	3.23001e-05	-1.98643	-1.34769
45000260	rs116167547	1.87027e-12	-1.84461	-2.74753e-10	0.000129572	-1.94388	-2.74753e-10	0.000129719	-1.94382	-2.74753e-10
45000378	rs4590186	2.5092e-09	6.65238	-1.29536	3.11406e-05	-1.98352	-1.38608	3.11768e-05	-1.98345	-1.38607
45000917	rs80184858	5.57239e-12	-2.06105e-10	-0.752872	0.000242346	-2.06105e-10	-1.31775	0.000242582	-2.06105e-10	-1.31785
45001722	rs36061077	1.80582e-12	-1.87968	-2.74753e-10	0.000124556	-1.98335	-2.74753e-10	0.000124692	-1.98335	-2.74753e-10
45003293	rs11742346	4.81642e-09	6.76118	-0.752089	5.31523e-05	-1.448	-1.38695	5.31794e-05	-1.44858	-1.38694
45004089	rs7709661	8.69296e-10	5.67639	-1.3794	4.11288e-05	-1.94438	-1.14702	4.11867e-05	-1.94422	-1.14686
45004185	rs12517629	6.93267e-10	5.45436	-1.38364	4.08255e-05	-1.92513	-1.17368	4.08839e-05	-1.92493	-1.17352
45004541	rs62369866	8.36549e-10	5.63787	-1.37928	4.14843e-05	-1.9413	-1.1415	4.1543e-05	-1.94112	-1.14134
45005921	rs36014783	1.61533e-12	-1.99115	-2.74753e-10	0.00013645	-1.89215	-2.74753e-10	0.000136598	-1.89215	-2.74753e-10
45006454	rs77280601	4.67914e-12	-2.06105e-10	-0.927581	0.000435711	-2.06105e-10	-0.731133	0.000436219	-2.06105e-10	-0.731045
45007023	rs141364446	3.37124e-12	-2.06105e-10	-1.25541	0.000306616	-2.06105e-10	-1.08252	0.000306944	-2.06105e-10	-1.08253
45009500	rs75651719	3.91723e-12	-2.06105e-10	-1.10531	0.000348329	-2.06105e-10	-0.954965	0.000348732	-2.06105e-10	-0.954887
45013312	rs192667284	3.39801e-12	-2.06105e-10	-1.24751	0.000310304	-2.06105e-10	-1.07056	0.000310636	-2.06105e-10	-1.07057
45013994	rs75009298	1.64345e-12	-1.9739	-2.74753e-10	0.000137523	-1.88432	-2.74753e-10	0.000137688	-1.8842	-2.74753e-10
45014323	rs74922167	3.05404e-12	-2.06105e-10	-1.35423	0.000229987	-2.06105e-10	-1.37009	0.000230237	-2.06105e-10	-1.37008
45014827	rs146894054	5.927e-12	-2.06105e-10	-0.691176	0.000662761	-2.06105e-10	-0.311696	0.000663598	-2.06105e-10	-0.311514
45015978	rs7707668	9.96482e-10	5.77195	-1.33841	3.27367e-05	-1.95091	-1.3687	3.27783e-05	-1.95076	-1.36866
45016041	rs117563249	4.49548e-11	-2.06105e-10	1.33496	0.000341034	-2.06105e-10	-0.976129	0.00034128	-2.06105e-10	-0.976487
45016177	rs144158672	4.12804e-12	-2.06105e-10	-1.05289	0.000427784	-2.06105e-10	-0.749493	0.000428314	-2.06105e-10	-0.749333
45016933	rs145403968	1.87387e-12	-1.84269	-2.74753e-10	0.000138541	-1.87694	-2.74753e-10	0.000138697	-1.8769	-2.74753e-10
45017519	rs78236498	1.61204e-10	2.61198	-2.74753e-10	0.000358835	-0.925247	-2.74753e-10	0.000359019	-0.925814	-2.74753e-10
45017543	rs149043222	6.84372e-12	-2.06105e-10	-0.547363	0.000804552	-2.06105e-10	-0.117825	0.000805585	-2.06105e-10	-0.117621
45018723	rs57909303	1.52737e-12	-1.02489	-1.02226	4.59664e-05	-1.97255	-1.00765	4.60333e-05	-1.97266	-1.00717
45020531	rs6894974	7.90813e-10	5.56365	-1.36128	4.36956e-05	-1.98223	-1.04863	4.3755e-05	-1.98216	-1.04843
45021081	rs77587706	3.2246e-12	-1.29989	-2.74753e-10	0.000142955	-1.84558	-2.74753e-10	0.000143106	-1.8456	-2.74753e-10
45021367	rs62369870	2.03382e-12	-1.76078	-2.74753e-10	0.000140374	-1.8638	-2.74753e-10	0.000140474	-1.86417	-2.74753e-10
45022803	rs150793140	4.91007e-12	-2.06105e-10	-0.879407	0.000522306	-2.06105e-10	-0.549858	0.000522955	-2.06105e-10	-0.549694
45024571	rs140910691	1.15315e-11	-0.0256166	-2.74753e-10	0.00021596	-1.43302	-2.74753e-10	0.000216218	-1.4329	-2.74753e-10
45024952	rs138599427	5.65565e-12	-2.06105e-10	-0.738039	0.00036806	-2.06105e-10	-0.899865	0.000368433	-2.06105e-10	-0.899931
45025028	rs143625721	3.71477e-12	-2.06105e-10	-1.15838	0.000357446	-2.06105e-10	-0.929126	0.000357827	-2.06105e-10	-0.929141
45025069	rs4533894	1.02841e-09	5.84012	-1.37505	4.23184e-05	-1.95809	-1.1048	4.2378e-05	-1.95795	-1.10461
45025097	rs34288063	4.02106e-11	1.22344	-2.74753e-10	0.000249146	-1.29007	-2.74753e-10	0.000249316	-1.29047	-2.74753e-10
45025123	rs59468706	1.03345e-09	5.76621	-1.29625	3.21626e-05	-1.95304	-1.38427	3.22026e-05	-1.95289	-1.38425
45025483	rs62369872	6.29851e-12	-0.630382	-2.74753e-10	0.000151361	-1.78844	-2.74753e-10	0.000151461	-1.78887	-2.74753e-10
45025790	rs75797663	1.61494e-12	-1.9914	-2.74753e-10	0.000315302	-1.05458	-2.74753e-10	0.000315665	-1.05451	-2.74753e-10
45026031	rs115190939	1.98975e-12	-1.78269	-2.74753e-10	0.000123844	-1.98909	-2.74753e-10	0.000123981	-1.98907	-2.74753e-10
45026063	rs139376311	5.1365e-12	-2.06105e-10	-0.834323	0.000286482	-2.06105e-10	-1.15043	0.000286769	-2.06105e-10	-1.15051
45026220	rs4371761	1.02621e-09	5.84012	-1.37719	4.18724e-05	-1.95809	-1.11539	4.19312e-05	-1.95795	-1.11521
45026237	rs114635657	1.61399e-12	-1.99199	-2.74753e-10	0.000139321	-1.87133	-2.74753e-10	0.000139471	-1.87133	-2.74753e-10
45026494	rs150033196	2.13671e-12	-1.71143	-2.74753e-10	0.000166722	-1.69178	-2.74753e-10	0.000166905	-1.69176	-2.74753e-10
45027749	rs138867681	1.67745e-12	-1.95342	-2.74753e-10	0.000129565	-1.94393	-2.74753e-10	0.000129694	-1.94402	-2.74753e-10
45029217	rs34692501	1.06626e-08	6.48915	0.314659	5.05757e-05	-1.50463	-1.38001	5.06008e-05	-1.50515	-1.38007
45029769	rs187450721	3.45476e-12	-2.06105e-10	-1.23094	0.000321658	-2.06105e-10	-1.03462	0.000322001	-2.06105e-10	-1.03464
45032718	rs74803377	6.79859e-12	-2.06105e-10	-0.553979	0.000237696	-2.06105e-10	-1.33712	0.000237932	-2.06105e-10	-1.33721
45034506	rs78038455	8.59021e-12	-2.06105e-10	-0.320072	0.000297187	-2.06105e-10	-1.11375	0.000297451	-2.06105e-10	-1.11394
45035056	rs116806673	1.12409e-10	2.25145	-2.74753e-10	0.000165116	-1.70146	-2.74753e-10	0.000165323	-1.70129	-2.74753e-10
45035142	rs75841864	5.08501e-12	-2.06105e-10	-0.844397	0.00055431	-2.06105e-10	-0.490386	0.000555004	-2.06105e-10	-0.490215
45035696	rs58125782	5.95396e-12	-2.06105e-10	-0.686638	0.000558648	-2.06105e-10	-0.482591	0.000559318	-2.06105e-10	-0.482471
45037005	rs76631775	7.94824e-10	5.55254	-1.34511	3.2065e-05	-1.97025	-1.3701	3.21042e-05	-1.97013	-1.37007
45038026	rs7731099	1.02349e-09	5.84012	-1.37985	4.12695e-05	-1.95809	-1.1299	4.13272e-05	-1.95795	-1.12972
45038062	rs117644996	3.89847e-12	-2.06105e-10	-1.11011	0.000250892	-2.06105e-10	-1.28309	0.000251145	-2.06105e-10	-1.28316
45040038	rs11750364	7.09293e-11	3.17031	-1.37932	7.79977e-05	-1.20064	-1.25079	7.80599e-05	-1.20101	-1.25071
45042174	rs68184803	1.86419e-11	0.454717	-2.74753e-10	0.000142646	-1.84774	-2.74753e-10	0.000142769	-1.84796	-2.74753e-10
45042794	rs7701679	8.19997e-10	5.61947	-1.38086	4.16885e-05	-1.94189	-1.136	4.17479e-05	-1.94173	-1.13582
45042938	rs140404271	2.9547e-12	-2.06105e-10	-1.3873	0.000235644	-2.06105e-10	-1.34579	0.00023591	-2.06105e-10	-1.34574
45046090	rs78273393	9.38307e-10	5.66601	-1.29263	3.20939e-05	-1.96386	-1.37558	3.21339e-05	-1.96373	-1.37555
45046992	rs113860575	3.44228e-12	-1.23456	-2.74753e-10	0.000135703	-1.89764	-2.74753e-10	0.000135856	-1.8976	-2.74753e-10
45048127	rs146794290	3.46033e-12	-1.22933	-2.74753e-10	0.000124942	-1.98026	-2.74753e-10	0.000125069	-1.98032	-2.74753e-10
45049473	rs12522398	1.30159e-09	5.99821	-1.29756	3.33602e-05	-1.98026	-1.32049	3.34043e-05	-1.98017	-1.32033
45051381	rs4502832	1.25355e-09	5.9631	-1.30006	3.34796e-05	-1.97887	-1.31831	3.3524e-05	-1.97878	-1.31815
45051414	rs149474017	6.01079e-12	-0.677139	-2.74753e-10	0.000123517	-1.99174	-2.74753e-10	0.00012365	-1.99174	-2.74753e-10
45051434	rs11948186	0.00144755	18.1758	0.44664	3.55977e-05	-1.86982	-1.36601	3.5627e-05	-1.87022	-1.36587
45051583	rs143512690	2.97987e-12	-2.06105e-10	-1.37881	0.000251138	-2.06105e-10	-1.28211	0.000251436	-2.06105e-10	-1.282
45053296	rs73752426	1.10692e-09	5.92607	-1.38743	4.36081e-05	-1.95915	-1.07372	4.36756e-05	-1.95902	-1.07338
45054127	rs80010589	3.23821e-12	-2.06105e-10	-1.29567	0.000227216	-2.06105e-10	-1.38221	0.000227457	-2.06105e-10	-1.38223
45054769	rs79086423	7.80001e-11	1.88602	-2.74753e-10	0.000267896	-1.21751	-2.74753e-10	0.000268065	-1.21796	-2.74753e-10
45055514	rs62369894	8.48352e-10	5.55565	-1.28305	3.37628e-05	-1.95675	-1.332	3.38089e-05	-1.9566	-1.33186
45055969	rs141737294	3.97694e-12	-2.06105e-10	-1.09018	0.000269191	-2.06105e-10	-1.21269	0.000269457	-2.06105e-10	-1.21278
45057095	rs113297138	5.32235e-11	2.86695	-1.36314	5.72474e-05	-1.38859	-1.37214	5.72913e-05	-1.38893	-1.37211
45057320	rs12054976	1.06857e-09	5.89081	-1.38743	4.40317e-05	-1.95684	-1.06636	4.41002e-05	-1.9567	-1.06602
45059007	rs62369895	8.73611e-10	5.59361	-1.29167	3.39002e-05	-1.95929	-1.3254	3.39466e-05	-1.95915	-1.32525
45059768	rs116267116	1.80225e-12	-1.88166	-2.74753e-10	0.000157491	-1.74874	-2.74753e-10	0.000157682	-1.74861	-2.74753e-10
45060341	rs72759927	2.05627e-12	-1.7498	-2.74753e-10	0.00012545	-1.9762	-2.74753e-10	0.000125585	-1.9762	-2.74753e-10
45062004	rs141798203	1.08656e-11	-0.0850902	-2.74753e-10	0.000209264	-1.46451	-2.74753e-10	0.000209513	-1.4644	-2.74753e-10
45062343	rs62369896	1.1794e-09	5.88924	-1.28718	3.31505e-05	-1.97569	-1.33136	3.31944e-05	-1.97559	-1.33122
45062733	rs147494835	3.40317e-12	-2.06105e-10	-1.24599	0.000228097	-2.06105e-10	-1.37834	0.00022834	-2.06105e-10	-1.37836
45064199	rs73752432	1.50271e-09	6.21101	-1.36668	3.74506e-05	-1.97035	-1.21474	3.75046e-05	-1.97024	-1.21449
45064390	rs80200339	6.43751e-12	-2.06105e-10	-0.608553	0.000235274	-2.06105e-10	-1.34736	0.00023551	-2.06105e-10	-1.34744
45065643	rs4485937	1.59864e-09	6.08417	-1.17795	3.14519e-05	-1.98138	-1.37827	3.14903e-05	-1.9813	-1.37821
45065894	rs139844501	3.09216e-12	-2.06105e-10	-1.34182	0.000228479	-2.06105e-10	-1.37667	0.000228737	-2.06105e-10	-1.37662
45068043	rs77887770	9.89765e-12	-2.06105e-10	-0.178398	0.000458363	-2.06105e-10	-0.680449	0.000458792	-2.06105e-10	-0.680594
45068172	rs72759928	2.5533e-12	-0.18369	-1.34962	3.62196e-05	-1.89518	-1.32333	3.62575e-05	-1.89522	-1.32333
45068296	rs62369897	8.15809e-10	5.60479	-1.37131	4.02395e-05	-1.9564	-1.15686	4.03015e-05	-1.95625	-1.15655
45069819	rs75474168	4.87598e-12	-0.886375	-2.74753e-10	0.0001578	-1.74678	-2.74753e-10	0.000157935	-1.74701	-2.74753e-10
45071152	rs3860741	1.18103e-09	5.75007	-1.14662	3.17849e-05	-1.96561	-1.38351	3.18246e-05	-1.96548	-1.38347
45071911	rs4389695	1.22931e-09	5.78469	-1.14118	3.17204e-05	-1.96759	-1.38356	3.17598e-05	-1.96747	-1.38352
45072096	rs79980043	5.54472e-12	-2.06105e-10	-0.75785	0.000618965	-2.06105e-10	-0.380062	0.000619746	-2.06105e-10	-0.379881
45072777	rs3923826	9.33272e-11	2.06542	-2.74753e-10	0.000229202	-1.37351	-2.74753e-10	0.000229352	-1.37393	-2.74753e-10
45073242	rs112633911	4.5531e-12	-2.06105e-10	-0.954886	0.000480067	-2.06105e-10	-0.634185	0.000480661	-2.06105e-10	-0.634028
45073789	rs62369898	1.4107e-09	6.13529	-1.35414	3.64609e-05	-1.96627	-1.24559	3.65128e-05	-1.96616	-1.24537
45074033	rs72759929	3.88948e-12	-1.11242	-2.74753e-10	0.000124893	-1.98066	-2.74753e-10	0.000125028	-1.98065	-2.74753e-10
45074633	rs13183434	1.18374e-08	7.17177	-0.263446	5.63342e-05	-1.40618	-1.37063	5.63652e-05	-1.40678	-1.37055
45077264	rs77030338	1.66818e-12	-1.95896	-2.74753e-10	0.000125024	-1.9796	-2.74753e-10	0.000125163	-1.97957	-2.74753e-10
45078323	rs62369900	1.93991e-09	6.19849	-1.09878	3.1057e-05	-1.98511	-1.38718	3.10929e-05	-1.98504	-1.38717
45078333	rs77212690	1.71189e-12	-1.9331	-2.74753e-10	0.00012955	-1.94405	-2.74753e-10	0.000129695	-1.94401	-2.74753e-10
45078481	rs12521639	1.73821e-09	6.3273	-1.33739	3.50815e-05	-1.97589	-1.27455	3.51297e-05	-1.9758	-1.27435
45080672	rs78481447	5.45981e-12	-2.06105e-10	-0.77328	0.000229142	-2.06105e-10	-1.37377	0.00022938	-2.06105e-10	-1.37381
45082547	rs62369901	1.23483e-09	5.71031	-1.06232	3.17443e-05	-1.96324	-1.38716	3.17826e-05	-1.9631	-1.38717
45082900	rs62369902	1.23654e-09	5.71031	-1.06094	3.17407e-05	-1.96324	-1.38727	3.1779e-05	-1.9631	-1.38728
45083042	rs12514910	1.92947e-09	6.15897	-1.06466	3.10927e-05	-1.98391	-1.38722	3.11282e-05	-1.98384	-1.38723
45083106	rs12520150	1.27781e-09	5.74453	-1.06232	3.16793e-05	-1.96529	-1.38716	3.17173e-05	-1.96516	-1.38717
45083474	rs10434610	1.10256e-09	5.86475	-1.33005	3.56488e-05	-1.94864	-1.28576	3.56997e-05	-1.94848	-1.28556
45083994	rs72759932	4.12286e-12	-1.05415	-2.74753e-10	0.000123497	-1.99189	-2.74753e-10	0.000123631	-1.99189	-2.74753e-10
45084544	rs137877813	2.91025e-12	-1.40246	-2.74753e-10	0.000138382	-1.8781	-2.74753e-10	0.000138572	-1.8778	-2.74753e-10
45085069	rs62369903	1.76185e-12	-1.90433	-2.74753e-10	0.000164764	-1.7036	-2.74753e-10	0.0001649	-1.70385	-2.74753e-10
45085845	rs139203459	1.71469e-12	-1.93146	-2.74753e-10	0.000129361	-1.9455	-2.74753e-10	0.000129506	-1.94546	-2.74753e-10
45086684	rs75923866	4.3254e-12	-2.06105e-10	-1.00619	0.00027578	-2.06105e-10	-1.18851	0.00027606	-2.06105e-10	-1.18857
45087790	rs10941691	1.39524e-09	6.12349	-1.35337	3.72082e-05	-1.98276	-1.20883	3.72614e-05	-1.98268	-1.20855
45087864	rs113912309	1.40715e-10	2.47604	-2.74753e-10	0.000225323	-1.39057	-2.74753e-10	0.000225492	-1.3909	-2.74753e-10
45088820	rs116144464	1.62315e-12	-1.98633	-2.74753e-10	0.00124583	0.319448	-2.74753e-10	0.00124728	0.319533	-2.74753e-10
45088920	rs138460612	5.96408e-12	-2.06105e-10	-0.684939	0.000371009	-2.06105e-10	-0.891884	0.000371332	-2.06105e-10	-0.892094
45089926	rs4634357	2.4862e-09	6.71423	-1.36642	3.67558e-05	-1.98832	-1.21549	3.68064e-05	-1.98828	-1.21524
45090306	rs10051592	0.0059238	19.3389	0.692687	3.70791e-05	-1.80831	-1.38674	3.71007e-05	-1.80884	-1.38672
45092369	rs78250952	1.94608e-12	-1.80488	-2.74753e-10	0.000139107	-1.87287	-2.74753e-10	0.000139204	-1.87325	-2.74753e-10
45092933	rs62369904	1.5725e-09	6.04494	-1.15521	3.13709e-05	-1.97991	-1.38232	3.14089e-05	-1.97982	-1.38228
45093240	rs72759935	3.78864e-12	-1.13869	-2.74753e-10	0.000125293	-1.97745	-2.74753e-10	0.000125429	-1.97745	-2.74753e-10
45094359	rs115930583	1.6143e-12	-1.99179	-2.74753e-10	0.000138801	-1.87507	-2.74753e-10	0.000138954	-1.87505	-2.74753e-10
45094503	rs6885307	2.60254e-09	6.7555	-1.36195	3.62904e-05	-1.98912	-1.22744	3.63398e-05	-1.98908	-1.22719
45095000	rs62369905	2.60052e-09	6.7555	-1.36273	3.63616e-05	-1.98912	-1.22548	3.64112e-05	-1.98908	-1.22523
45095848	rs147919160	1.76668e-12	-1.90159	-2.74753e-10	0.00014792	-1.81144	-2.74753e-10	0.000148088	-1.81138	-2.74753e-10
45096510	rs117371577	3.90501e-12	-2.06105e-10	-1.10843	0.000417779	-2.06105e-10	-0.773159	0.000418237	-2.06105e-10	-0.773143
45097483	rs67996578	1.45492e-07	10.155	-0.737816	0.00035671	0.0709312	-1.00212	0.000356656	0.0697995	-1.00222
45099291	rs74483424	7.5149e-12	-0.453807	-2.74753e-10	0.000125884	-1.97275	-2.74753e-10	0.000126008	-1.97285	-2.74753e-10
45099458	rs10805692	1.41344e-09	6.12609	-1.343	3.62964e-05	-1.9861	-1.2303	3.63471e-05	-1.98603	-1.23004
45099778	rs10941692	3.27224e-09	6.73478	-1.11225	3.08859e-05	-1.9912	-1.38661	3.09191e-05	-1.99123	-1.38659
45100100	rs56152133	3.73804e-12	-1.15213	-2.74753e-10	0.00012836	-1.95327	-2.74753e-10	0.000128485	-1.95338	-2.74753e-10
45100129	rs62369906	2.03981e-09	6.50533	-1.35541	3.70474e-05	-1.99187	-1.20404	3.7098e-05	-1.99186	-1.20377
45102762	rs79974306	3.62468e-12	-2.06105e-10	-1.18293	0.000229007	-2.06105e-10	-1.37436	0.000229247	-2.06105e-10	-1.37439
45103357	rs146695006	1.6196e-12	-1.98852	-2.74753e-10	0.000291321	-1.13368	-2.74753e-10	0.000291654	-1.13362	-2.74753e-10
45103608	rs138014792	6.34492e-12	-2.06105e-10	-0.623041	0.000390889	-2.06105e-10	-0.839687	0.000391225	-2.06105e-10	-0.839908
45104125	rs62369907	9.98042e-10	5.06718	-0.632084	3.56218e-05	-1.93747	-1.29768	3.56588e-05	-1.93732	-1.29788
45104874	rs62369908	1.2212e-09	5.33076	-0.693861	3.42568e-05	-1.95611	-1.31811	3.42922e-05	-1.95599	-1.31828
45105011	rs113373399	3.8682e-12	-1.11791	-2.74753e-10	0.00014179	-1.85377	-2.74753e-10	0.00014195	-1.85371	-2.74753e-10
45105033	rs138403107	1.75489e-12	-1.90829	-2.74753e-10	0.000170328	-1.67038	-2.74753e-10	0.000170523	-1.67032	-2.74753e-10
45106232	rs113064474	2.18519e-12	-1.68899	-2.74753e-10	0.000125485	-1.97593	-2.74753e-10	0.000125621	-1.97592	-2.74753e-10
45106989	rs77086177	4.92675e-12	-2.06105e-10	-0.876016	0.000316224	-2.06105e-10	-1.05166	0.000316517	-2.06105e-10	-1.05181
45107442	rs183526839	5.73027e-10	3.88024	-2.74753e-10	0.0003626	-0.914811	-2.74753e-10	0.000362816	-0.915295	-2.74753e-10
45107945	rs76168823	7.16866e-12	-0.500976	-2.74753e-10	0.000201316	-1.50324	-2.74753e-10	0.000201471	-1.50355	-2.74753e-10
45108488	rs12153053	9.93811e-10	5.06718	-0.636332	3.55699e-05	-1.93747	-1.29914	3.56068e-05	-1.93732	-1.29934
45109000	rs79021811	3.66192e-11	1.12988	-2.74753e-10	0.000216224	-1.4318	-2.74753e-10	0.00021647	-1.43174	-2.74753e-10
45109961	rs12153189	7.15757e-10	5.23062	-1.12797	3.2444e-05	-1.95082	-1.37778	3.24855e-05	-1.95068	-1.37771
45111527	rs115316822	1.94812e-12	-1.80383	-2.74753e-10	0.000123996	-1.98786	-2.74753e-10	0.000124129	-1.98787	-2.74753e-10
45112193	rs62369912	1.00616e-09	5.06718	-0.623979	3.5722e-05	-1.93747	-1.29487	3.57589e-05	-1.93732	-1.29507
45112213	rs76500374	8.90938e-12	-2.06105e-10	-0.28359	0.000252475	-2.06105e-10	-1.2768	0.000252715	-2.06105e-10	-1.27693
45112353	rs62369913	6.1711e-10	5.06718	-1.11283	3.27923e-05	-1.93747	-1.38044	3.28346e-05	-1.93732	-1.38039
45114191	rs72759939	5.60051e-12	-0.747837	-2.74753e-10	0.000132558	-1.92109	-2.74753e-10	0.000132733	-1.92085	-2.74753e-10
45116428	rs145678215	1.25997e-09	5.33047	-0.662323	3.43855e-05	-1.95799	-1.31249	3.44206e-05	-1.95787	-1.31267
45116957	rs141345249	4.03465e-12	-2.06105e-10	-1.07578	0.000264524	-2.06105e-10	-1.23018	0.000264781	-2.06105e-10	-1.23029
45116967	rs4267876	1.89647e-09	5.39576	-0.318708	3.86266e-05	-1.96051	-1.19366	3.86602e-05	-1.96039	-1.19399
45117536	rs71616282	1.69007e-12	-1.94592	-2.74753e-10	0.000131001	-1.9329	-2.74753e-10	0.000131148	-1.93286	-2.74753e-10
45118030	rs12055286	2.25449e-09	5.56321	-0.313225	3.83344e-05	-1.97044	-1.19132	3.83669e-05	-1.97034	-1.19165
45118571	rs145241937	1.61398e-12	-1.99199	-2.74753e-10	0.000231862	-1.36197	-2.74753e-10	0.000232122	-1.36193	-2.74753e-10
45119124	rs4643969	1.27721e-10	2.37915	-2.74753e-10	0.00039155	-0.837998	-2.74753e-10	0.000391757	-0.838547	-2.74753e-10
45119581	rs12523384	1.60795e-10	2.35337	0.256068	0.000120481	-1.11727	-0.899346	0.000120416	-1.11837	-0.899866
45119647	rs12523398	9.0547e-10	5.16575	-0.827995	3.2729e-05	-1.94576	-1.37409	3.27661e-05	-1.94562	-1.37418
45119880	rs12520813	2.18944e-09	6.05494	-0.834233	3.24468e-05	-1.95347	-1.37504	3.2483e-05	-1.95335	-1.37512
45121088	rs186131320	4.34722e-12	-2.06105e-10	-1.00116	0.000476153	-2.06105e-10	-0.642373	0.000476763	-2.06105e-10	-0.64217
45121563	rs188620490	3.191e-12	-2.06105e-10	-1.31036	0.000232199	-2.06105e-10	-1.36052	0.000232461	-2.06105e-10	-1.36047
45121663	rs142697951	6.91894e-11	1.76615	-2.74753e-10	0.00090615	0.00109365	-2.74753e-10	0.000906795	0.000726556	-2.74753e-10
45121961	rs112042289	4.45607e-10	5.0125	-1.38376	0.000149071	-0.50403	-1.29966	0.000149157	-0.504612	-1.29958
45122388	rs11743309	5.26609e-12	-0.809406	-2.74753e-10	0.000134651	-1.90542	-2.74753e-10	0.000134832	-1.90516	-2.74753e-10
45125604	rs142600354	2.381e-11	-2.06105e-10	0.699413	0.00122694	-2.06105e-10	0.304165	0.00122812	-2.06105e-10	0.304047
45125618	rs56699889	2.03988e-09	6.0212	-0.871251	3.24324e-05	-1.94892	-1.38004	3.24694e-05	-1.94879	-1.3801
45125672	rs62369916	2.01995e-09	5.42856	-0.288429	3.90504e-05	-1.96261	-1.18065	3.90838e-05	-1.9625	-1.18098
45126083	rs10941693	2.39245e-09	5.59781	-0.288429	3.86759e-05	-1.97225	-1.18065	3.87082e-05	-1.97216	-1.18098
45135217	rs62369917	1.36054e-10	2.23273	0.209631	0.00011135	-1.17093	-0.924501	0.000111295	-1.172	-0.925007
45135568	rs72759943	8.56593e-12	-0.322902	-2.74753e-10	0.000124353	-1.98498	-2.74753e-10	0.000124497	-1.98491	-2.74753e-10
45136050	rs6859397	0.0520133	20.2631	1.94099	3.49414e-05	-1.89449	-1.35995	3.49592e-05	-1.89488	-1.36013
45138034	rs62369918	1.07996e-09	5.36369	-0.849702	3.26011e-05	-1.94681	-1.37695	3.26383e-05	-1.94668	-1.37703
45138753	rs76006449	4.31735e-12	-1.00805	-2.74753e-10	0.000132649	-1.92041	-2.74753e-10	0.000132773	-1.92055	-2.74753e-10
45139889	rs78835966	5.81438e-08	7.88429	0.61569	5.92706e-05	-1.34154	-1.38446	5.92798e-05	-1.34242	-1.3845
45140201	rs62369919	2.5399e-12	-1.53857	-2.74753e-10	0.000131083	-1.93228	-2.74753e-10	0.000131191	-1.93254	-2.74753e-10
45140462	rs12520698	2.28296e-09	5.53172	-0.269187	3.9658e-05	-1.95713	-1.17068	3.96922e-05	-1.95701	-1.17102
45140582	rs143994741	4.77461e-12	-2.06105e-10	-0.907382	0.000268192	-2.06105e-10	-1.21641	0.000268452	-2.06105e-10	-1.21652
45143304	rs12520151	1.6741e-09	5.23173	-0.279389	4.03311e-05	-1.93583	-1.17516	4.03673e-05	-1.93567	-1.1755
45143369	rs12522803	3.3894e-09	6.49644	-0.838725	3.1993e-05	-1.96722	-1.37537	3.2028e-05	-1.96713	-1.37545
45143465	rs12522822	2.22786e-09	5.49646	-0.258357	3.99457e-05	-1.95469	-1.1659	3.99801e-05	-1.95456	-1.16624
45143511	rs150656922	4.21252e-12	-2.06105e-10	-1.03263	0.000272866	-2.06105e-10	-1.19913	0.000273129	-2.06105e-10	-1.19925
45143702	rs6893494	3.37696e-09	6.49644	-0.842402	3.19757e-05	-1.96722	-1.37591	3.20108e-05	-1.96713	-1.37599
45145029	rs117399422	6.63656e-12	-2.06105e-10	-0.578101	0.000261757	-2.06105e-10	-1.2407	0.000262	-2.06105e-10	-1.24085
45145764	rs117153754	6.66106e-12	-2.06105e-10	-0.574417	0.000289237	-2.06105e-10	-1.14087	0.000289465	-2.06105e-10	-1.14116
45146290	rs147885893	3.61009e-12	-1.18696	-2.74753e-10	0.000128234	-1.95426	-2.74753e-10	0.000128367	-1.9543	-2.74753e-10
45146361	rs12522305	1.02576e-09	5.26287	-0.800378	3.31301e-05	-1.93854	-1.36913	3.31675e-05	-1.93839	-1.36923
45147394	rs118165667	9.64565e-12	-2.06105e-10	-0.204188	0.000459191	-2.06105e-10	-0.678644	0.000459592	-2.06105e-10	-0.678852
45149610	rs74496359	4.68189e-12	-2.06105e-10	-0.926993	0.000696826	-2.06105e-10	-0.261575	0.0006978	-2.06105e-10	-0.261258
45150432	rs147851243	2.72893e-11	-2.06105e-10	0.835801	0.000835873	-2.06105e-10	-0.0796351	0.00083662	-2.06105e-10	-0.0798202
45150641	rs115983490	1.53306e-10	2.56174	-2.74753e-10	0.00136501	0.410802	-2.74753e-10	0.00136583	0.410331	-2.74753e-10
45151249	rs144452389	1.62365e-12	-1.98602	-2.74753e-10	0.000151657	-1.78649	-2.74753e-10	0.000151831	-1.78642	-2.74753e-10
45151470	rs62371360	1.94903e-09	5.36325	-0.258861	4.03398e-05	-1.94465	-1.16612	4.03752e-05	-1.94451	-1.16647
45151570	rs35561172	2.3527e-10	2.31346	0.676575	5.07807e-05	-1.49843	-1.38216	5.08155e-05	-1.49878	-1.38221
45152206	rs139211895	4.29228e-12	-2.06105e-10	-1.01388	0.000235264	-2.06105e-10	-1.3474	0.000235502	-2.06105e-10	-1.34747
45152662	rs149952297	3.74977e-12	-2.06105e-10	-1.149	0.000239391	-2.06105e-10	-1.33001	0.000239643	-2.06105e-10	-1.33004
45153509	rs62371361	2.17146e-09	5.36325	-0.150795	4.32288e-05	-1.94465	-1.09695	4.32652e-05	-1.94451	-1.09733
45153845	rs62367461	2.01636e-09	5.29712	-0.158764	4.24496e-05	-1.93918	-1.12061	4.24858e-05	-1.93903	-1.12099
45153895	rs117537852	2.03559e-11	-2.06105e-10	0.542677	0.000802	-2.06105e-10	-0.121002	0.000802705	-2.06105e-10	-0.121203
45154602	rs150588958	5.09706e-12	-0.842031	-2.74753e-10	0.00012378	-1.9896	-2.74753e-10	0.000123916	-1.98959	-2.74753e-10
45160377	rs13172124	1.97779e-07	9.44019	0.284017	3.60687e-05	-1.8852	-1.33748	3.60847e-05	-1.88568	-1.33764
45161910	rs117486629	3.57195e-12	-2.06105e-10	-1.19758	0.000238545	-2.06105e-10	-1.33355	0.000238791	-2.06105e-10	-1.3336
45163210	rs138712914	1.62596e-12	-1.9846	-2.74753e-10	0.00015992	-1.73344	-2.74753e-10	0.000160102	-1.73338	-2.74753e-10
45165346	rs6898476	3.21612e-09	6.38542	-0.780179	3.27192e-05	-1.95472	-1.36543	3.27548e-05	-1.9546	-1.36554
45165715	rs12654948	4.32434e-12	-0.55091	-0.455526	3.13577e-05	-1.9875	-1.37515	3.13915e-05	-1.98744	-1.37521
45166021	rs150939820	1.74378e-12	-1.91464	-2.74753e-10	0.000176588	-1.63429	-2.74753e-10	0.000176797	-1.63419	-2.74753e-10
45166568	rs12520430	2.24209e-09	5.42106	-0.176587	4.19951e-05	-1.94168	-1.12888	4.20311e-05	-1.94153	-1.12925
45167621	rs80342077	2.72408e-12	-1.46857	-2.74753e-10	0.000127867	-1.95712	-2.74753e-10	0.000128007	-1.95711	-2.74753e-10
45168704	rs62367464	3.34973e-09	6.41993	-0.773985	3.26842e-05	-1.95699	-1.36423	3.27195e-05	-1.95687	-1.36435
45168928	rs62367465	2.25563e-09	5.42106	-0.170568	4.21122e-05	-1.94168	-1.1261	4.21482e-05	-1.94153	-1.12647
45169201	rs6876773	3.11464e-09	6.34716	-0.773985	3.28435e-05	-1.95212	-1.36423	3.28793e-05	-1.952	-1.36435
45169346	rs62367466	3.11464e-09	6.34716	-0.773985	3.28435e-05	-1.95212	-1.36423	3.28793e-05	-1.952	-1.36435
45169485	rs78790281	8.02384e-11	1.91431	-2.74753e-10	0.000265651	-1.22593	-2.74753e-10	0.000265821	-1.22637	-2.74753e-10
45170011	rs12516998	2.8843e-09	6.27472	-0.778377	3.2986e-05	-1.94695	-1.36508	3.30222e-05	-1.94682	-1.36519
45170379	rs12519474	3.36305e-09	6.41993	-0.770018	3.27096e-05	-1.95699	-1.36346	3.27449e-05	-1.95687	-1.36357
45170665	rs112411343	2.24069e-09	5.48834	-0.244499	4.10076e-05	-1.94706	-1.1473	4.10433e-05	-1.94691	-1.14765
45171161	rs75166874	5.30137e-12	-2.06105e-10	-0.802729	0.000291506	-2.06105e-10	-1.13305	0.000291783	-2.06105e-10	-1.13318
45172997	rs186332758	2.58004e-12	-1.52289	-2.74753e-10	0.000127516	-1.95987	-2.74753e-10	0.000127645	-1.95994	-2.74753e-10
45173257	rs62367467	2.58774e-09	5.52388	-0.136039	4.24523e-05	-1.94976	-1.10997	4.24876e-05	-1.94963	-1.11035
45175818	rs12523157	3.15485e-09	6.34716	-0.761156	3.29273e-05	-1.95212	-1.36168	3.2963e-05	-1.952	-1.3618
45177890	rs114918988	1.30795e-11	0.100349	-2.74753e-10	0.000360432	-0.920809	-2.74753e-10	0.000360738	-0.921037	-2.74753e-10
45178753	rs76548522	3.38165e-12	-1.25233	-2.74753e-10	0.000125726	-1.97401	-2.74753e-10	0.000125845	-1.97414	-2.74753e-10
45180211	rs78427123	7.70319e-11	0.931495	0.94203	3.56562e-05	-1.90809	-1.3261	3.56822e-05	-1.90828	-1.32626
45181587	rs113499074	5.38309e-12	-0.787433	-2.74753e-10	0.000188796	-1.56744	-2.74753e-10	0.000188957	-1.56767	-2.74753e-10
45181608	rs114938993	1.96093e-12	-1.79728	-2.74753e-10	0.000314258	-1.0579	-2.74753e-10	0.000314707	-1.05755	-2.74753e-10
45181877	rs7711446	2.4612e-09	6.09695	-0.759244	3.35833e-05	-1.93279	-1.3613	3.36205e-05	-1.93264	-1.36142
45182131	rs7711528	2.34823e-09	6.05939	-0.768667	3.36253e-05	-1.92953	-1.36331	3.36628e-05	-1.92937	-1.36342
45183148	rs36000907	4.94494e-10	5.05966	-1.32682	7.01239e-05	-1.17945	-1.37839	7.01504e-05	-1.18017	-1.37838
45183169	rs4357042	2.09518e-09	5.31897	-0.142267	4.30488e-05	-1.93288	-1.1129	4.30858e-05	-1.93272	-1.11328
45183745	rs62367468	2.15812e-09	5.35409	-0.14779	4.2804e-05	-1.93599	-1.11549	4.28407e-05	-1.93584	-1.11587
45184397	rs146920840	4.23684e-12	-2.06105e-10	-1.02688	0.000274014	-2.06105e-10	-1.19493	0.000274279	-2.06105e-10	-1.19505
45185027	rs189203640	1.86198e-12	-1.84906	-2.74753e-10	0.000163811	-1.7094	-2.74753e-10	0.000164012	-1.70925	-2.74753e-10
45185730	rs114934526	1.73728e-12	-1.91838	-2.74753e-10	0.000139517	-1.86992	-2.74753e-10	0.000139665	-1.86994	-2.74753e-10
45186409	rs139178053	2.99839e-12	-1.37262	-2.74753e-10	0.000131466	-1.92936	-2.74753e-10	0.000131611	-1.92934	-2.74753e-10
45186944	rs4533895	2.56573e-09	6.16857	-0.789271	3.31897e-05	-1.93874	-1.36713	3.32267e-05	-1.9386	-1.36723
45187031	rs4308490	2.56573e-09	6.16857	-0.789271	3.31897e-05	-1.93874	-1.36713	3.32267e-05	-1.9386	-1.36723
45187054	rs62367469	2.0236e-09	5.31897	-0.17703	4.23573e-05	-1.93288	-1.12909	4.23942e-05	-1.93272	-1.12946
45187804	rs4492120	0.169559	21.0036	2.38216	3.61469e-05	-1.89651	-1.32401	3.61614e-05	-1.89691	-1.32429
45187918	rs4566805	1.82498e-09	5.2211	-0.182472	4.26398e-05	-1.92372	-1.1316	4.26776e-05	-1.92355	-1.13197
45187972	rs138417556	2.30068e-12	-1.63749	-2.74753e-10	0.000127481	-1.96014	-2.74753e-10	0.000127619	-1.96014	-2.74753e-10
45188024	rs4493682	3.06739e-09	6.34716	-0.789271	3.27485e-05	-1.95212	-1.36713	3.27844e-05	-1.952	-1.36723
45188230	rs75856200	2.11368e-09	5.35409	-0.168598	4.24164e-05	-1.93599	-1.12458	4.2453e-05	-1.93584	-1.12496
45188425	rs77469364	1.70698e-12	-1.93597	-2.74753e-10	0.000195381	-1.53316	-2.74753e-10	0.000195554	-1.53335	-2.74753e-10
45188547	rs74497619	3.77825e-12	-1.14143	-2.74753e-10	0.000134064	-1.9098	-2.74753e-10	0.000134189	-1.90994	-2.74753e-10
45190751	rs71616284	5.87271e-08	7.68929	0.820672	5.41109e-05	-1.44061	-1.37647	5.41214e-05	-1.44142	-1.37654
45191100	rs116591946	2.18522e-12	-1.68898	-2.74753e-10	0.000192874	-1.54608	-2.74753e-10	0.000193088	-1.54605	-2.74753e-10
45192276	rs62367470	1.14203e-09	5.38577	-0.815904	3.3036e-05	-1.93872	-1.37179	3.30737e-05	-1.93857	-1.37188
45193469	rs12515820	2.02536e-09	5.35409	-0.211281	4.15683e-05	-1.93599	-1.14478	4.16048e-05	-1.93584	-1.14514
45193550	rs12523359	2.02536e-09	5.35409	-0.211281	4.15683e-05	-1.93599	-1.14478	4.16048e-05	-1.93584	-1.14514
45193922	rs114606529	4.51458e-12	-0.963382	-2.74753e-10	0.000130215	-1.93892	-2.74753e-10	0.000130326	-1.93915	-2.74753e-10
45194681	rs142860675	2.96819e-12	-2.06105e-10	-1.38274	0.000233125	-2.06105e-10	-1.35654	0.000233373	-2.06105e-10	-1.35655
45194718	rs13176182	5.3308e-08	7.55289	0.860259	5.24314e-05	-1.47896	-1.36965	5.24427e-05	-1.47973	-1.36974
45195001	rs12514414	2.40315e-09	6.09695	-0.78311	3.34263e-05	-1.93279	-1.36598	3.34638e-05	-1.93264	-1.36609
45195943	rs143491562	1.77167e-12	-1.89877	-2.74753e-10	0.000196849	-1.52567	-2.74753e-10	0.000197072	-1.52562	-2.74753e-10
45196147	rs6890289	1.62135e-09	5.70343	-0.78311	3.47554e-05	-1.89379	-1.36598	3.47959e-05	-1.8936	-1.36609
45196849	rs7734497	2.22788e-09	6.02122	-0.78311	3.33209e-05	-1.93594	-1.36598	3.33582e-05	-1.9358	-1.36609
45197319	rs62367471	1.11602e-09	5.31897	-0.772142	3.34936e-05	-1.93288	-1.36387	3.35314e-05	-1.93272	-1.36399
45197779	rs10941694	1.85252e-09	5.28744	-0.23383	4.13941e-05	-1.93001	-1.15496	4.14311e-05	-1.92984	-1.15531
45200838	rs117731490	2.96438e-12	-2.06105e-10	-1.38403	0.000256396	-2.06105e-10	-1.26139	0.000256673	-2.06105e-10	-1.26139
45200943	rs79985782	8.66264e-11	0.931495	1.05942	3.64441e-05	-1.90809	-1.30425	3.64697e-05	-1.90828	-1.30443
45203199	rs12516488	2.12657e-09	5.38577	-0.194199	4.17793e-05	-1.93872	-1.13699	4.18156e-05	-1.93857	-1.13735
45206756	rs138346549	6.1876e-12	-2.06105e-10	-0.648148	0.000611051	-2.06105e-10	-0.392931	0.000611781	-2.06105e-10	-0.392816
45209653	rs147888585	3.18769e-12	-1.3114	-2.74753e-10	0.000134849	-1.90396	-2.74753e-10	0.000135001	-1.90391	-2.74753e-10
45210282	rs1472584	1.94968e-09	5.28744	-0.182712	4.23679e-05	-1.93001	-1.13171	4.24051e-05	-1.92984	-1.13208
45211428	rs72759951	3.78736e-12	-1.13902	-2.74753e-10	0.000144506	-1.83479	-2.74753e-10	0.000144675	-1.8347	-2.74753e-10
45211956	rs7711444	2.62977e-09	6.17823	-0.774277	3.29761e-05	-1.94804	-1.36429	3.30122e-05	-1.94791	-1.3644
45214374	rs145370387	2.96605e-12	-2.06105e-10	-1.38346	0.000230539	-2.06105e-10	-1.36769	0.000230795	-2.06105e-10	-1.36766
45214699	rs115825538	3.3724e-11	1.04752	-2.74753e-10	0.000228964	-1.37454	-2.74753e-10	0.000229234	-1.37445	-2.74753e-10
45216076	rs76286159	7.25693e-12	-2.06105e-10	-0.488738	0.00030205	-2.06105e-10	-1.09752	0.000302282	-2.06105e-10	-1.09783
45216249	rs62367473	2.27313e-09	5.43063	-0.172409	4.19717e-05	-1.95108	-1.12003	4.20068e-05	-1.95095	-1.12041
45216292	rs111231946	1.64673e-12	-1.9719	-2.74753e-10	0.000182942	-1.59894	-2.74753e-10	0.000183128	-1.599	-2.74753e-10
45216377	rs140666979	3.7017e-12	-2.06105e-10	-1.1619	0.000243298	-2.06105e-10	-1.31383	0.000243546	-2.06105e-10	-1.31389
45216659	rs74964143	3.57377e-12	-2.06105e-10	-1.19707	0.000287959	-2.06105e-10	-1.14529	0.000288377	-2.06105e-10	-1.14492
45217843	rs185631069	6.72492e-12	-2.06105e-10	-0.564874	0.000389021	-2.06105e-10	-0.844479	0.000389365	-2.06105e-10	-0.844673
45218599	rs2877195	2.18068e-09	5.35409	-0.137391	4.36078e-05	-1.93599	-1.09688	4.36449e-05	-1.93584	-1.09727
45221193	rs62367474	2.21369e-09	5.38577	-0.15405	4.25625e-05	-1.93872	-1.11841	4.25989e-05	-1.93857	-1.11879
45221896	rs181898468	7.03009e-12	-2.06105e-10	-0.520495	0.000799288	-2.06105e-10	-0.12439	0.000800266	-2.06105e-10	-0.124246
45225402	rs141331190	1.51813e-11	-2.06105e-10	0.249372	0.000657737	-2.06105e-10	-0.319306	0.000658279	-2.06105e-10	-0.319561
45225745	rs140057055	2.34824e-12	-1.61703	-2.74753e-10	0.000124503	-1.98378	-2.74753e-10	0.00012464	-1.98376	-2.74753e-10
45226217	rs181406502	1.91683e-12	-1.82002	-2.74753e-10	0.000131432	-1.92962	-2.74753e-10	0.000131567	-1.92968	-2.74753e-10
45226220	rs186166475	2.12736e-12	-1.71581	-2.74753e-10	0.000125024	-1.97961	-2.74753e-10	0.00012516	-1.9796	-2.74753e-10
45227500	rs6881773	1.79327e-09	5.84794	-0.826835	3.26809e-05	-1.94777	-1.37355	3.27172e-05	-1.94765	-1.37364
45228836	rs12523231	3.52057e-09	6.41993	-0.724243	3.30277e-05	-1.95699	-1.35378	3.30626e-05	-1.95687	-1.35391
45229043	rs79798559	1.65213e-12	-1.96863	-2.74753e-10	0.000180432	-1.61276	-2.74753e-10	0.000180616	-1.61281	-2.74753e-10
45229083	rs12513513	2.19538e-09	5.35409	-0.130672	4.31499e-05	-1.93599	-1.10744	4.31866e-05	-1.93584	-1.10782
45229392	rs12655990	7.38943e-08	7.73496	1.00474	5.5655e-05	-1.43197	-1.35697	5.56628e-05	-1.4328	-1.35708
45229673	rs1392970	1.23759e-09	5.38577	-0.735545	3.35522e-05	-1.93872	-1.35629	3.35892e-05	-1.93857	-1.35642
45230105	rs185776504	2.95454e-12	-2.06105e-10	-1.38735	0.000230922	-2.06105e-10	-1.36603	0.000231178	-2.06105e-10	-1.366
45230523	rs149655916	7.00032e-12	-2.06105e-10	-0.524739	0.000795204	-2.06105e-10	-0.129513	0.000796177	-2.06105e-10	-0.129369
45230524	rs183767048	3.99719e-12	-2.06105e-10	-1.0851	0.00042889	-2.06105e-10	-0.746911	0.00042936	-2.06105e-10	-0.746896
45231335	rs80017032	1.1962e-09	4.77387	-0.157663	4.16355e-05	-1.95906	-1.1201	4.16671e-05	-1.959	-1.12048
45231509	rs75089238	1.2315e-09	4.80296	-0.157663	4.15525e-05	-1.96106	-1.1201	4.15839e-05	-1.961	-1.12048
45232075	rs147308682	1.49156e-11	0.231711	-2.74753e-10	0.000321527	-1.03503	-2.74753e-10	0.000321783	-1.03531	-2.74753e-10
45233317	rs114863982	1.32171e-10	2.4134	-2.74753e-10	0.00033414	-0.996551	-2.74753e-10	0.000334333	-0.997052	-2.74753e-10
45234262	rs62367475	3.00893e-09	6.25825	-0.719602	3.30484e-05	-1.95741	-1.35273	3.30832e-05	-1.9573	-1.35286
45236087	rs1909937	2.51082e-09	5.48834	-0.130672	4.26753e-05	-1.94706	-1.10744	4.27109e-05	-1.94691	-1.10782
45236411	rs11954598	3.09396e-09	6.3128	-0.746291	3.31088e-05	-1.94971	-1.3586	3.31446e-05	-1.94959	-1.35873
45237085	rs143780959	6.38965e-11	1.68657	-2.74753e-10	0.000354107	-0.938513	-2.74753e-10	0.000354573	-0.938275	-2.74753e-10
45237399	rs150272429	4.35696e-12	-2.06105e-10	-0.998921	0.000279709	-2.06105e-10	-1.17436	0.000279977	-2.06105e-10	-1.17448
45237796	rs138995382	3.64045e-12	-2.06105e-10	-1.17859	0.000359998	-2.06105e-10	-0.922012	0.00036044	-2.06105e-10	-0.921865
45238302	rs35521386	1.67535e-12	-1.95467	-2.74753e-10	0.000129842	-1.94179	-2.74753e-10	0.000129986	-1.94176	-2.74753e-10
45238398	rs142370604	6.08355e-12	-2.06105e-10	-0.665106	0.000251748	-2.06105e-10	-1.27968	0.000251986	-2.06105e-10	-1.27982
45239581	rs62367478	3.98777e-12	-0.497849	-0.589613	3.08921e-05	-1.99143	-1.38618	3.09255e-05	-1.99141	-1.3862
45240657	rs74633972	9.66062e-11	-2.06105e-10	2.09995	0.00215442	-2.06105e-10	0.867164	0.00215648	-2.06105e-10	0.867042
45240710	rs144624827	9.95049e-11	-2.06105e-10	2.12951	0.00220627	-2.06105e-10	0.890947	0.00220838	-2.06105e-10	0.890825
45241102	rs150747211	4.17038e-12	-2.06105e-10	-1.04269	0.00027088	-2.06105e-10	-1.20643	0.000271142	-2.06105e-10	-1.20655
45241175	rs111280793	2.30706e-09	5.42106	-0.148022	4.25569e-05	-1.94168	-1.11559	4.2593e-05	-1.94153	-1.11597
45241905	rs147186236	5.51659e-12	-2.06105e-10	-0.762934	0.000258655	-2.06105e-10	-1.25262	0.0002589	-2.06105e-10	-1.25275
45242009	rs140644452	3.78852e-12	-2.06105e-10	-1.13872	0.000245192	-2.06105e-10	-1.30607	0.000245448	-2.06105e-10	-1.3061
45242034	rs144506346	1.26978e-10	2.37332	-2.74753e-10	0.000356177	-0.932682	-2.74753e-10	0.000356385	-0.933179	-2.74753e-10
45242528	rs555489936	6.15818e-12	-0.652914	-2.74753e-10	0.000377645	-0.874157	-2.74753e-10	0.000377973	-0.874367	-2.74753e-10
45244428	rs187907937	2.34542e-11	-2.06105e-10	0.684354	0.000379485	-2.06105e-10	-0.869295	0.000379782	-2.06105e-10	-0.869594
45244929	rs78050275	5.58023e-11	1.55112	-2.74753e-10	0.00019963	-1.51165	-2.74753e-10	0.000199857	-1.51159	-2.74753e-10
45245682	rs7703487	2.95278e-09	6.27472	-0.754912	3.31406e-05	-1.94695	-1.36041	3.31766e-05	-1.94682	-1.36053
45245712	rs138700139	1.51387e-11	-2.06105e-10	0.24656	0.000656244	-2.06105e-10	-0.321578	0.000656786	-2.06105e-10	-0.321833
45246399	rs77029822	3.0522e-12	-1.35483	-2.74753e-10	0.000128317	-1.9536	-2.74753e-10	0.000128431	-1.9538	-2.74753e-10
45247095	rs12515179	3.59041e-09	6.47475	-0.759425	3.24617e-05	-1.96672	-1.36133	3.2496e-05	-1.96662	-1.36145
45249513	rs12521953	1.81683e-09	5.22835	-0.194199	4.23666e-05	-1.92476	-1.13699	4.24041e-05	-1.92459	-1.13735
45249604	rs10512876	9.35762e-11	0.78411	1.28397	3.6674e-05	-1.93147	-1.27457	3.66994e-05	-1.93164	-1.27479
45249874	rs62367515	2.12936e-09	5.3931	-0.200222	4.16261e-05	-1.93964	-1.13974	4.16621e-05	-1.93949	-1.14011
45249917	rs62367516	2.12936e-09	5.3931	-0.200222	4.16261e-05	-1.93964	-1.13974	4.16621e-05	-1.93949	-1.14011
45250475	rs12517546	2.0518e-09	5.36141	-0.205629	4.1636e-05	-1.93694	-1.14221	4.16724e-05	-1.93678	-1.14257
45250476	rs138208337	4.91951e-12	-2.06105e-10	-0.877487	0.000227366	-2.06105e-10	-1.38155	0.000227622	-2.06105e-10	-1.3815
45252500	rs10035564	0.467764	21.7253	2.6752	3.91565e-05	-1.85676	-1.28379	3.91661e-05	-1.85723	-1.28415
45252772	rs62367517	5.85324e-12	-0.703699	-2.74753e-10	0.000147222	-1.81617	-2.74753e-10	0.000147323	-1.81656	-2.74753e-10
45253659	rs12514615	2.09393e-09	5.3931	-0.217002	4.13096e-05	-1.93964	-1.14737	4.13456e-05	-1.93949	-1.14773
45254720	rs142523437	8.94517e-12	-2.06105e-10	-0.279581	0.000401255	-2.06105e-10	-0.813513	0.000401595	-2.06105e-10	-0.813747
45255478	rs16902068	2.09393e-09	5.3931	-0.217002	4.13096e-05	-1.93964	-1.14737	4.13456e-05	-1.93949	-1.14773
45255776	rs149106380	3.35814e-12	-2.06105e-10	-1.25931	0.000226447	-2.06105e-10	-1.3856	0.000226691	-2.06105e-10	-1.3856
45257029	rs76348778	3.62942e-12	-1.18162	-2.74753e-10	0.000124207	-1.98616	-2.74753e-10	0.000124335	-1.98621	-2.74753e-10
45257086	rs12522524	2.12162e-09	5.4186	-0.229364	4.15902e-05	-1.93991	-1.14034	4.16265e-05	-1.93976	-1.1407
45258750	rs189270093	1.95864e-11	0.504142	-2.74753e-10	0.000385487	-0.853604	-2.74753e-10	0.000385783	-0.853915	-2.74753e-10
45259363	rs12522910	1.82162e-09	5.25975	-0.222964	4.1691e-05	-1.92776	-1.15007	4.17281e-05	-1.92759	-1.15043
45260537	rs75700427	2.63977e-11	-2.06105e-10	0.802581	0.00040215	-2.06105e-10	-0.811286	0.000402462	-2.06105e-10	-0.81159
45261064	rs139660444	1.62917e-12	-1.98263	-2.74753e-10	0.000146377	-1.82192	-2.74753e-10	0.000146546	-1.82185	-2.74753e-10
45263435	rs6864149	1.78743e-09	5.82576	-0.807922	3.37678e-05	-1.91816	-1.37045	3.38064e-05	-1.918	-1.37054
45264099	rs192283640	5.37534e-11	1.51371	-2.74753e-10	0.00168457	0.621157	-2.74753e-10	0.00168579	0.620799	-2.74753e-10
45264544	rs62367518	4.39888e-12	-0.989344	-2.74753e-10	0.00013398	-1.91042	-2.74753e-10	0.000134089	-1.91069	-2.74753e-10
45265768	rs13180087	1.00257e-07	7.99924	1.04556	5.9335e-05	-1.36721	-1.3577	5.93403e-05	-1.36808	-1.35782
45266078	rs77732644	4.0046e-12	-1.08325	-2.74753e-10	0.00014542	-1.82848	-2.74753e-10	0.000145557	-1.82862	-2.74753e-10
45266589	rs4866929	1.96132e-07	8.92811	0.787742	3.80414e-05	-1.91856	-1.25088	3.80567e-05	-1.91896	-1.25116
45266807	rs79174895	4.43058e-09	6.1196	-0.194004	4.04018e-05	-1.93482	-1.17441	4.04375e-05	-1.93468	-1.17475
45268566	rs115400518	2.37463e-12	-1.60585	-2.74753e-10	0.000124373	-1.98483	-2.74753e-10	0.000124508	-1.98482	-2.74753e-10
45269899	rs184563043	4.20242e-12	-2.06105e-10	-1.03503	0.000418084	-2.06105e-10	-0.772429	0.00041852	-2.06105e-10	-0.772464
45272418	rs140485981	3.84329e-11	1.17822	-2.74753e-10	0.000272146	-1.20177	-2.74753e-10	0.000272496	-1.20157	-2.74753e-10
45272603	rs114510199	1.61436e-12	-1.99175	-2.74753e-10	0.000137791	-1.88237	-2.74753e-10	0.000137948	-1.88232	-2.74753e-10
45274484	rs117396593	6.141e-12	-2.06105e-10	-0.655707	0.000253089	-2.06105e-10	-1.27437	0.000253326	-2.06105e-10	-1.27451
45275439	rs117759435	3.28911e-12	-2.06105e-10	-1.28008	0.00031868	-2.06105e-10	-1.04392	0.000319073	-2.06105e-10	-1.04377
45277112	rs6451793	1.69161e-09	5.7436	-0.780858	3.21372e-05	-1.97254	-1.36555	3.21716e-05	-1.97244	-1.36566
45278353	rs141339144	5.80147e-12	-2.06105e-10	-0.712583	0.000309812	-2.06105e-10	-1.07214	0.00031013	-2.06105e-10	-1.0722
45278652	rs72759956	3.97647e-12	-1.0903	-2.74753e-10	0.000142116	-1.85147	-2.74753e-10	0.000142281	-1.85139	-2.74753e-10
45279858	rs62367520	1.03014e-09	4.64971	-0.182952	4.13433e-05	-1.95438	-1.13182	4.1379e-05	-1.95423	-1.13219
45279939	rs62367521	5.55236e-12	-0.756471	-2.74753e-10	0.00014443	-1.83532	-2.74753e-10	0.000144532	-1.83569	-2.74753e-10
45280212	rs62367522	9.93384e-10	4.61919	-0.188765	4.13293e-05	-1.95205	-1.13449	4.13652e-05	-1.95189	-1.13486
45280564	rs13183247	1.38267e-07	7.90013	1.46611	6.34248e-05	-1.39181	-1.26645	6.34229e-05	-1.39266	-1.2667
45281627	rs58713827	1.53029e-09	5.60217	-0.739656	3.26604e-05	-1.96477	-1.35718	3.26955e-05	-1.96465	-1.35731
45281792	rs193107305	9.67803e-12	-0.200836	-2.74753e-10	0.000125431	-1.97636	-2.74753e-10	0.000125559	-1.97642	-2.74753e-10
45282808	rs16902083	1.12936e-09	4.71276	-0.15405	4.1433e-05	-1.96562	-1.11841	4.14673e-05	-1.96549	-1.11879
45283554	rs60533175	3.3028e-12	-0.434669	-0.841257	3.13594e-05	-1.98778	-1.37482	3.13967e-05	-1.98773	-1.37475
45284775	rs77436149	4.0271e-12	-1.07765	-2.74753e-10	0.000145767	-1.8261	-2.74753e-10	0.000145904	-1.82624	-2.74753e-10
45285178	rs76211165	9.10643e-11	-2.06105e-10	2.04087	0.00203107	-2.06105e-10	0.808206	0.00203302	-2.06105e-10	0.808088
45285718	rs981782	2.91444e-07	8.76122	1.35069	4.63747e-05	-1.95079	-1.02056	4.63895e-05	-1.9511	-1.02102
45285752	rs16902086	0.278336	20.9775	2.90392	4.23799e-05	-1.85019	-1.21124	4.2383e-05	-1.85072	-1.21172
45286097	rs16902088	3.9016e-11	-0.447699	1.64098	5.29898e-05	-1.6751	-1.16291	5.30161e-05	-1.67536	-1.16324
45286288	rs72759957	6.17833e-12	-0.649647	-2.74753e-10	0.000134155	-1.90911	-2.74753e-10	0.000134338	-1.90883	-2.74753e-10
45286358	rs17343612	8.34711e-12	-0.348779	-2.74753e-10	0.000163438	-1.71168	-2.74753e-10	0.000163569	-1.71196	-2.74753e-10
45286708	rs79881187	3.22218e-12	-2.06105e-10	-1.30064	0.000231785	-2.06105e-10	-1.3623	0.000232033	-2.06105e-10	-1.36231
45286977	rs17271569	5.15844e-10	3.77511	-2.74753e-10	0.000670775	-0.299678	-2.74753e-10	0.000671048	-0.300349	-2.74753e-10
45287334	rs140308244	2.12521e-12	-1.71682	-2.74753e-10	0.000130278	-1.93844	-2.74753e-10	0.000130424	-1.9384	-2.74753e-10
45289243	rs115396543	2.04603e-12	-1.75479	-2.74753e-10	0.000132747	-1.91966	-2.74753e-10	0.000132898	-1.91961	-2.74753e-10
45289966	rs75364887	4.59287e-12	-0.946189	-2.74753e-10	0.000127168	-1.9626	-2.74753e-10	0.000127292	-1.96271	-2.74753e-10
45290128	rs184894552	4.06248e-12	-2.06105e-10	-1.0689	0.000387891	-2.06105e-10	-0.847387	0.000388353	-2.06105e-10	-0.847275
45290986	rs144362060	3.34652e-12	-2.06105e-10	-1.26277	0.000320764	-2.06105e-10	-1.0374	0.000321157	-2.06105e-10	-1.03726
45291046	rs188136477	4.00824e-12	-2.06105e-10	-1.08234	0.000381145	-2.06105e-10	-0.864932	0.000381598	-2.06105e-10	-0.864822
45291514	rs9790873	8.24085e-08	8.16802	0.680733	7.36833e-05	-1.16126	-1.34707	7.36715e-05	-1.16235	-1.34723
45291910	rs1501365	2.24254e-10	2.47753	0.464553	0.000145494	-1.1573	-0.670674	0.000145392	-1.15841	-0.671343
45294058	rs143677575	3.88513e-12	-2.06105e-10	-1.11354	0.000365803	-2.06105e-10	-0.906015	0.000366237	-2.06105e-10	-0.90591
45294725	rs151035487	3.88253e-12	-2.06105e-10	-1.11421	0.000365479	-2.06105e-10	-0.906902	0.000365912	-2.06105e-10	-0.906797
45295280	rs10462087	2.70993e-10	2.36267	0.76873	0.000160406	-1.20651	-0.523891	0.000160282	-1.20759	-0.524665
45295935	rs138581670	3.87477e-12	-2.06105e-10	-1.11621	0.00036451	-2.06105e-10	-0.909559	0.000364941	-2.06105e-10	-0.909453
45297149	rs189800493	3.85195e-12	-2.06105e-10	-1.12211	0.000361659	-2.06105e-10	-0.917408	0.000362088	-2.06105e-10	-0.917304
45297391	rs187048989	3.85195e-12	-2.06105e-10	-1.12211	0.000361659	-2.06105e-10	-0.917408	0.000362088	-2.06105e-10	-0.917304
45298611	rs6864928	0.000419403	13.4959	3.88771	0.000297542	-0.342376	-0.77018	0.000296935	-0.344537	-0.771141
45301035	rs9292918	0.000457167	13.5979	3.87192	0.000307919	-0.308972	-0.769304	0.000307285	-0.311155	-0.770262
45301372	rs183411839	3.84518e-12	-2.06105e-10	-1.12387	0.000360813	-2.06105e-10	-0.919751	0.00036124	-2.06105e-10	-0.919646
45302066	rs189711337	3.84266e-12	-2.06105e-10	-1.12453	0.000360498	-2.06105e-10	-0.920625	0.000360925	-2.06105e-10	-0.920521
45302476	rs11740651	3.80985e-12	-1.1331	-2.74753e-10	0.000154765	-1.76621	-2.74753e-10	0.000155008	-1.76571	-2.74753e-10
45302647	rs62367525	4.07198e-12	-1.06656	-2.74753e-10	0.000127658	-1.95876	-2.74753e-10	0.000127771	-1.95895	-2.74753e-10
45302669	rs117726848	1.37206e-11	-2.06105e-10	0.148204	0.000475994	-2.06105e-10	-0.642706	0.000476265	-2.06105e-10	-0.643216
45304186	rs140597780	6.13384e-12	-2.06105e-10	-0.656874	0.000675803	-2.06105e-10	-0.292209	0.000676637	-2.06105e-10	-0.292056
45305387	rs148701775	7.09317e-11	1.79102	-2.74753e-10	0.000374592	-0.882275	-2.74753e-10	0.000375088	-0.882031	-2.74753e-10
45305521	rs16902100	2.43237e-11	-2.06105e-10	0.720757	0.000417153	-2.06105e-10	-0.774659	0.000417468	-2.06105e-10	-0.774982
45305560	rs72759962	1.85708e-12	-1.85169	-2.74753e-10	0.000211171	-1.45544	-2.74753e-10	0.000211463	-1.45514	-2.74753e-10
45305615	rs6874127	0.000292015	12.9837	4.03793	0.000215602	-0.740016	-0.694663	0.000215223	-0.741819	-0.695699
45307112	rs76983737	3.63006e-10	2.66759	0.756133	0.00019906	-0.97937	-0.535136	0.000198875	-0.980613	-0.535899
45307233	rs1392973	0.000466514	13.4978	3.99235	0.000333203	-0.286397	-0.712961	0.000332476	-0.288637	-0.713986
45307406	rs145899994	1.99165e-12	-1.78173	-2.74753e-10	0.000130339	-1.93797	-2.74753e-10	0.000130487	-1.93792	-2.74753e-10
45307477	rs140245876	1.15043e-11	-2.06105e-10	-0.0279719	0.000622801	-2.06105e-10	-0.373885	0.00062338	-2.06105e-10	-0.374034
45307593	rs1604320	1.6509e-12	-1.96938	-2.74753e-10	0.00180809	0.691915	-2.74753e-10	0.00181027	0.692043	-2.74753e-10
45307926	rs12655983	4.92392e-08	7.35391	0.979844	6.48229e-05	-1.37391	-1.26255	6.48144e-05	-1.37485	-1.26281
45308375	rs117554737	4.22669e-12	-2.06105e-10	-1.02928	0.000274287	-2.06105e-10	-1.19394	0.000274549	-2.06105e-10	-1.19406
45309007	rs112260438	4.46683e-12	-0.974015	-2.74753e-10	0.000145667	-1.82679	-2.74753e-10	0.000145833	-1.82672	-2.74753e-10
45309477	rs7717890	0.000617141	13.6536	4.11629	0.000369675	-0.234417	-0.661071	0.000368842	-0.23669	-0.662132
45309513	rs7735655	0.000631727	13.6638	4.12948	0.000365045	-0.246391	-0.661701	0.00036423	-0.248642	-0.662762
45310012	rs139750424	6.90396e-12	-0.538599	-2.74753e-10	0.000148564	-1.80709	-2.74753e-10	0.000148709	-1.8072	-2.74753e-10
45312318	rs192486112	4.68102e-12	-2.06105e-10	-0.927178	0.000439761	-2.06105e-10	-0.72188	0.000440279	-2.06105e-10	-0.721782
45312554	rs12519016	2.32365e-10	2.35441	0.623203	0.000178051	-1.02169	-0.604353	0.000177902	-1.02288	-0.605074
45313187	rs188023114	3.35872e-12	-2.06105e-10	-1.25913	0.000300694	-2.06105e-10	-1.10202	0.000301045	-2.06105e-10	-1.10193
45313517	rs187410880	1.28377e-11	-2.06105e-10	0.0816938	0.000380258	-2.06105e-10	-0.867262	0.000380599	-2.06105e-10	-0.867444
45313905	rs55706118	5.73572e-07	8.17828	2.61067	0.000601188	-1.6583	1.24909	0.000601151	-1.65922	1.24887
45314413	rs12520413	4.0261e-10	2.68212	0.845154	0.000223745	-0.972592	-0.425013	0.000223531	-0.973839	-0.425801
45314485	rs146998409	3.12392e-12	-2.06105e-10	-1.33161	0.000280115	-2.06105e-10	-1.17291	0.000280461	-2.06105e-10	-1.17276
45316415	rs148564862	4.29007e-10	2.74934	0.841438	0.000221627	-0.941071	-0.466045	0.000221412	-0.942337	-0.466827
45317216	rs6867827	0.000566061	13.6536	4.0299	0.000355694	-0.234417	-0.699623	0.000354902	-0.23669	-0.700658
45317307	rs148415520	4.71422e-07	8.02113	2.57169	0.000558315	-1.7351	1.25192	0.000558353	-1.73592	1.25172
45318120	rs150172861	1.25756e-11	0.0610664	-2.74753e-10	0.000124368	-1.98487	-2.74753e-10	0.000124504	-1.98486	-2.74753e-10
45318211	rs138568089	3.41285e-12	-2.06105e-10	-1.24315	0.000242203	-2.06105e-10	-1.31833	0.000242447	-2.06105e-10	-1.31841
45319049	rs79203689	1.49112e-11	0.231417	-2.74753e-10	0.000198941	-1.5151	-2.74753e-10	0.000199082	-1.51548	-2.74753e-10
45320111	rs13170143	3.51612e-12	-1.21334	-2.74753e-10	0.000133584	-1.91338	-2.74753e-10	0.000133733	-1.91335	-2.74753e-10
45321408	rs6895055	0.000572316	13.7022	3.99235	0.000356747	-0.218123	-0.712961	0.000355953	-0.220406	-0.713986
45322556	rs9885523	6.03566e-08	8.04041	0.496924	6.88163e-05	-1.2104	-1.36627	6.88088e-05	-1.21147	-1.36638
45323014	rs72762027	6.42809e-12	-0.610018	-2.74753e-10	0.000125737	-1.97392	-2.74753e-10	0.000125867	-1.97396	-2.74753e-10
45323363	rs62367527	2.30088e-10	2.8117	0.156066	0.000144544	-0.911604	-0.922925	0.000144433	-0.912888	-0.923485
45325309	rs143682760	2.0829e-12	-1.73693	-2.74753e-10	0.000127403	-1.96075	-2.74753e-10	0.000127541	-1.96075	-2.74753e-10
45325915	rs6888352	0.000634239	13.8049	3.99235	0.000369325	-0.183473	-0.712961	0.000368495	-0.185778	-0.713986
45326333	rs77691931	3.16088e-10	2.79525	0.490078	0.00017983	-0.919399	-0.696698	0.00017967	-0.920678	-0.69739
45326773	rs1501361	0.000582577	13.7022	4.01012	0.000359002	-0.218123	-0.706659	0.000358201	-0.220406	-0.707689
45327157	rs4866789	1.52445e-10	-2.06105e-10	2.55611	0.00366715	-2.06105e-10	1.39906	0.00367069	-2.06105e-10	1.39894
45328330	rs62367528	4.37118e-10	2.85793	0.751582	0.000220302	-0.889624	-0.523488	0.000220087	-0.89092	-0.524246
45329038	rs72762029	5.44115e-12	-0.776705	-2.74753e-10	0.00012571	-1.97414	-2.74753e-10	0.000125841	-1.97417	-2.74753e-10
45329575	rs150399042	2.95485e-12	-2.06105e-10	-1.38725	0.000232243	-2.06105e-10	-1.36033	0.000232504	-2.06105e-10	-1.36028
45330427	rs78744516	1.50035e-11	0.237587	-2.74753e-10	0.000205536	-1.48249	-2.74753e-10	0.000205677	-1.48289	-2.74753e-10
45331260	rs190925159	1.69873e-12	-1.94082	-2.74753e-10	0.000177844	-1.62721	-2.74753e-10	0.000178044	-1.62716	-2.74753e-10
45331722	rs16902112	1.93549e-11	-2.06105e-10	0.49225	0.000371797	-2.06105e-10	-0.889762	0.000372093	-2.06105e-10	-0.890047
45331955	rs75098313	5.26239e-12	-0.810109	-2.74753e-10	0.000159788	-1.73426	-2.74753e-10	0.000159924	-1.73449	-2.74753e-10
45332212	rs116766741	1.12929e-11	-0.0465215	-2.74753e-10	0.000233313	-1.35573	-2.74753e-10	0.000233492	-1.35604	-2.74753e-10
45332612	rs10064595	4.25036e-08	7.32124	0.865411	6.23224e-05	-1.38229	-1.29351	6.23168e-05	-1.38323	-1.29373
45332824	rs13168931	0.00055759	13.7508	3.91766	0.000353231	-0.201752	-0.739237	0.000352448	-0.204046	-0.740242
45333860	rs55821517	3.29744e-10	3.32762	-2.74753e-10	0.000128762	-1.95014	-2.74753e-10	0.000128867	-1.95041	-2.74753e-10
45333950	rs62367529	4.47186e-10	2.87284	0.759445	0.000222987	-0.88251	-0.518488	0.000222768	-0.883811	-0.519248
45334054	rs78052972	2.95921e-12	-2.06105e-10	-1.38577	0.00024129	-2.06105e-10	-1.32211	0.000241555	-2.06105e-10	-1.32209
45335416	rs114149695	1.65416e-12	-1.9674	-2.74753e-10	0.00184667	0.713027	-2.74753e-10	0.0018489	0.713156	-2.74753e-10
45335759	rs994092	0.000429803	13.6536	3.75452	0.000323197	-0.234417	-0.795433	0.000322501	-0.23669	-0.796393
45336789	rs6861150	6.95844e-09	5.45518	0.921834	5.26021e-05	-1.56365	-1.28171	5.26059e-05	-1.56442	-1.28195
45337972	rs1501359	4.46117e-10	2.78047	0.849421	0.000229494	-0.92639	-0.445842	0.000229272	-0.927665	-0.446617
45338216	rs1501358	9.00442e-08	7.97635	0.96101	7.61543e-05	-1.20638	-1.26897	7.61355e-05	-1.20745	-1.26923
45339243	rs10060015	8.56709e-08	8.01047	0.877106	7.52054e-05	-1.19678	-1.29111	7.51884e-05	-1.19786	-1.29133
45339608	rs142236002	4.82273e-12	-2.06105e-10	-0.897355	0.000458858	-2.06105e-10	-0.67937	0.000459403	-2.06105e-10	-0.679263
45340141	rs182504408	3.19972e-12	-2.06105e-10	-1.30763	0.000278925	-2.06105e-10	-1.17717	0.000279247	-2.06105e-10	-1.17709
45340170	rs62367530	4.40578e-10	3.45224	0.165154	0.000176043	-0.711063	-0.926322	0.000175881	-0.712491	-0.926892
45340319	rs117543014	3.0934e-12	-2.06105e-10	-1.34142	0.00025915	-2.06105e-10	-1.2507	0.000259447	-2.06105e-10	-1.25064
45341801	rs6451795	8.7034e-08	8.04845	0.854912	7.56732e-05	-1.18605	-1.29564	7.56559e-05	-1.18713	-1.29586
45341952	rs28856284	4.20181e-08	7.35391	0.821257	6.22935e-05	-1.37391	-1.30235	6.22883e-05	-1.37485	-1.30256
45342044	rs7709262	0.000432571	13.3847	4.0299	0.000241361	-0.622196	-0.699623	0.000240916	-0.624082	-0.700658
45342971	rs116040875	1.83177e-12	-1.86541	-2.74753e-10	0.000124905	-1.98056	-2.74753e-10	0.000125035	-1.98059	-2.74753e-10
45343810	rs10473384	0.000529795	13.7022	3.91514	0.00034719	-0.218123	-0.740116	0.000346424	-0.220406	-0.74112
45343941	rs149230269	3.22936e-12	-2.06105e-10	-1.29841	0.00028053	-2.06105e-10	-1.17143	0.000280929	-2.06105e-10	-1.17109
45344298	rs2330704	4.11477e-08	7.34336	0.810866	6.51331e-05	-1.3273	-1.30438	6.51262e-05	-1.32827	-1.30459
45344421	rs62367531	3.05226e-10	2.76571	0.484648	0.000178549	-0.933357	-0.689892	0.000178393	-0.934628	-0.690573
45344721	rs118134844	2.95817e-12	-2.06105e-10	-1.38612	0.000227414	-2.06105e-10	-1.38134	0.000227663	-2.06105e-10	-1.38133
45345858	rs2330703	3.97865e-08	7.32124	0.79935	6.15114e-05	-1.38229	-1.3066	6.15069e-05	-1.38323	-1.30681
45346189	rs34835217	3.66809e-08	7.28501	0.754305	6.06354e-05	-1.39153	-1.3117	6.06317e-05	-1.39246	-1.31191
45346407	rs79094604	4.44447e-11	0.430576	0.892975	3.94145e-05	-1.90054	-1.23343	3.94383e-05	-1.90075	-1.23371
45346760	rs10472402	3.66809e-08	7.28501	0.754305	6.06354e-05	-1.39153	-1.3117	6.06317e-05	-1.39246	-1.31191
45346984	rs2134045	2.62906e-10	3.1011	-2.74753e-10	0.000458968	-0.679132	-2.74753e-10	0.000459185	-0.679738	-2.74753e-10
45348268	rs181284167	1.64312e-12	-1.9741	-2.74753e-10	0.00171273	0.637732	-2.74753e-10	0.0017148	0.63786	-2.74753e-10
45348826	rs191991119	1.877e-11	-2.06105e-10	0.461565	0.000597099	-2.06105e-10	-0.416028	0.000597384	-2.06105e-10	-0.41663
45350244	rs143698665	1.60561e-11	0.305396	-2.74753e-10	0.000212364	-1.44981	-2.74753e-10	0.000212507	-1.45022	-2.74753e-10
45350279	rs62367532	5.76976e-10	2.99436	0.892747	0.000272987	-0.765735	-0.432951	0.000272703	-0.767061	-0.433747
45352298	rs79566767	3.29524e-08	7.23617	0.695954	6.21619e-05	-1.35602	-1.32235	6.21584e-05	-1.35697	-1.32254
45352387	rs62367550	4.66939e-10	2.85793	0.817577	0.000229781	-0.889624	-0.481363	0.000229552	-0.89092	-0.482139
45352734	rs114065373	1.63261e-12	-1.98051	-2.74753e-10	0.00157219	0.552114	-2.74753e-10	0.00157408	0.552239	-2.74753e-10
45353775	rs78112135	2.45149e-12	-1.574	-2.74753e-10	0.00012395	-1.98823	-2.74753e-10	0.000124082	-1.98825	-2.74753e-10
45354799	rs35804423	0.00045177	13.7022	3.75583	0.000330484	-0.218123	-0.789432	0.000329768	-0.220406	-0.790395
45355331	rs76063574	4.25465e-12	-2.06105e-10	-1.02268	0.000246459	-2.06105e-10	-1.30091	0.000246714	-2.06105e-10	-1.30096
45356634	rs6451796	0.000465526	13.7508	3.7372	0.000331975	-0.201752	-0.8013	0.000331255	-0.204046	-0.802256
45357811	rs142077110	3.79353e-12	-2.06105e-10	-1.1374	0.000368729	-2.06105e-10	-0.898049	0.000369113	-2.06105e-10	-0.898088
45358649	rs115003195	1.61683e-12	-1.99023	-2.74753e-10	0.000183423	-1.59632	-2.74753e-10	0.000183636	-1.59624	-2.74753e-10
45359360	rs143023621	2.73799e-11	0.839116	-2.74753e-10	0.000832139	-0.0841117	-2.74753e-10	0.000832761	-0.0844431	-2.74753e-10
45359844	rs144806612	2.97654e-12	-2.06105e-10	-1.37993	0.000244761	-2.06105e-10	-1.30783	0.000245034	-2.06105e-10	-1.30779
45360061	rs115404919	1.69241e-12	-1.94454	-2.74753e-10	0.00208401	0.833939	-2.74753e-10	0.00208645	0.834031	-2.74753e-10
45361214	rs62367552	3.59367e-12	-1.19152	-2.74753e-10	0.000123497	-1.99189	-2.74753e-10	0.000123629	-1.9919	-2.74753e-10
45362180	rs12516996	5.31876e-10	2.94941	0.856302	0.000245043	-0.845783	-0.460894	0.000244789	-0.847105	-0.461687
45364875	rs1501357	0.000497507	13.8537	3.70074	0.000339537	-0.16694	-0.813588	0.000338797	-0.169256	-0.814534
45365071	rs62367555	5.2394e-10	2.93438	0.856302	0.000243277	-0.853017	-0.460894	0.000243026	-0.854335	-0.461687
45365423	rs79474942	4.23227e-11	1.27463	-2.74753e-10	0.00034906	-0.952866	-2.74753e-10	0.000349259	-0.953377	-2.74753e-10
45366057	rs149422794	4.73366e-12	-0.915997	-2.74753e-10	0.000158812	-1.74039	-2.74753e-10	0.000158948	-1.74061	-2.74753e-10
45366788	rs12517615	5.48081e-10	2.99634	0.839391	0.000247952	-0.823126	-0.47175	0.000247693	-0.824461	-0.472538
45366926	rs6861183	6.50016e-10	3.10788	0.898422	0.000271929	-0.768814	-0.433757	0.000271632	-0.77018	-0.434562
45367109	rs12515470	5.48081e-10	2.99634	0.839391	0.000247952	-0.823126	-0.47175	0.000247693	-0.824461	-0.472538
45371868	rs142661959	2.75899e-11	1.55527	-0.708512	6.70798e-05	-1.24674	-1.35549	6.71409e-05	-1.24684	-1.35555
45371878	rs146723394	3.07196e-12	-2.06105e-10	-1.34838	0.000229025	-2.06105e-10	-1.37428	0.00022928	-2.06105e-10	-1.37424
45373599	rs192283391	1.65002e-12	-1.96991	-2.74753e-10	0.000153227	-1.77619	-2.74753e-10	0.000153405	-1.77611	-2.74753e-10
45374988	rs10472403	2.62419e-08	7.29068	0.413739	5.81445e-05	-1.38358	-1.3616	5.81458e-05	-1.38452	-1.36172
45377015	rs10066509	7.2818e-12	-0.485317	-2.74753e-10	0.000128693	-1.95068	-2.74753e-10	0.000128824	-1.95074	-2.74753e-10
45377725	rs142610191	1.68394e-12	-1.94956	-2.74753e-10	0.000155917	-1.75878	-2.74753e-10	0.00015609	-1.75876	-2.74753e-10
45378207	rs1501362	0.000310225	13.5358	3.54631	0.000216193	-0.576827	-0.855115	0.000215814	-0.578744	-0.856027
45381686	rs115799157	1.66461e-12	-1.96111	-2.74753e-10	0.000152768	-1.77919	-2.74753e-10	0.000152946	-1.7791	-2.74753e-10
45382918	rs12519431	5.62209e-10	3.04695	0.814234	0.00028582	-0.712204	-0.440546	0.000285516	-0.713561	-0.44133
45385306	rs75846016	5.43897e-10	3.03464	0.793428	0.000244296	-0.804549	-0.50518	0.000244042	-0.805895	-0.505953
45387854	rs6451798	0.000279925	13.3282	3.65115	0.00020829	-0.639015	-0.830163	0.000207931	-0.64089	-0.831094
45388248	rs76868142	2.39157e-11	0.255058	0.448784	3.4756e-05	-1.93199	-1.32777	3.4782e-05	-1.93215	-1.32794
45388492	rs140943982	5.43723e-12	-2.06105e-10	-0.777425	0.00029947	-2.06105e-10	-1.1061	0.000299779	-2.06105e-10	-1.10615
45388789	rs10044408	0.00197954	15.2843	3.65115	0.000538155	0.310197	-0.830163	0.000536819	0.307565	-0.831094
45389574	rs7721486	0.000448111	13.8456	3.60424	0.000327912	-0.169677	-0.84569	0.000327206	-0.171991	-0.846608
45390911	rs183719762	4.33968e-12	-1.00289	-2.74753e-10	0.00021301	-1.44677	-2.74753e-10	0.000213209	-1.44692	-2.74753e-10
45391923	rs3923055	0.000434229	13.7973	3.62114	0.000324388	-0.186058	-0.840114	0.000323691	-0.188363	-0.841037
45392542	rs13179496	0.000487196	13.948	3.5855	0.000337449	-0.134845	-0.851851	0.000336717	-0.137182	-0.852764
45392685	rs12332696	0.000419027	13.7973	3.5855	0.000320602	-0.186058	-0.851851	0.000319918	-0.188363	-0.852764
45393260	rs62367556	6.52708e-10	3.38515	0.62529	0.000262396	-0.631154	-0.607103	0.00026211	-0.632594	-0.60783
45393261	rs6874279	3.6904e-12	-2.06105e-10	-1.16496	0.000325408	-2.06105e-10	-1.02303	0.000325796	-2.06105e-10	-1.02292
45393552	rs6874677	0.000254949	13.9966	2.88929	0.000294035	-0.118229	-1.00618	0.000293449	-0.120576	-1.00691
45393754	rs10045420	0.000259088	14.0453	2.8567	0.000296103	-0.101536	-1.01587	0.000295511	-0.103894	-1.01659
45394339	rs10461759	5.09824e-12	-2.06105e-10	-0.841799	0.000226176	-2.06105e-10	-1.3868	0.000226425	-2.06105e-10	-1.38678
45394976	rs138116204	1.61695e-12	-1.99015	-2.74753e-10	0.000136278	-1.89341	-2.74753e-10	0.000136427	-1.8934	-2.74753e-10
45396428	rs77539567	7.14112e-12	-2.06105e-10	-0.504825	0.000276261	-2.06105e-10	-1.18676	0.000276501	-2.06105e-10	-1.18697
45397209	rs115826273	9.03084e-12	-0.27005	-2.74753e-10	0.000488458	-0.616857	-2.74753e-10	0.000488853	-0.617129	-2.74753e-10
45398625	rs78468895	6.67716e-11	1.73058	-2.74753e-10	0.000123521	-1.9917	-2.74753e-10	0.000123654	-1.9917	-2.74753e-10
45401686	rs79132395	7.85419e-10	3.5425	0.653026	0.000345252	-0.437218	-0.526618	0.000344775	-0.438727	-0.527572
45401817	rs7446182	9.4079e-05	13.6061	2.28286	0.000121603	-1.1283	-0.879049	0.000121359	-1.1303	-0.880141
45401972	rs77560597	7.7966e-11	1.88558	-2.74753e-10	0.000123575	-1.99126	-2.74753e-10	0.000123709	-1.99126	-2.74753e-10
45402364	rs144467776	1.25212e-11	-2.06105e-10	0.0567268	0.000687192	-2.06105e-10	-0.275498	0.000687824	-2.06105e-10	-0.275658
45402509	rs115319706	5.97167e-11	1.61892	-2.74753e-10	0.000911945	0.00746794	-2.74753e-10	0.000912579	0.00708459	-2.74753e-10
45403525	rs140412475	3.17879e-12	-2.06105e-10	-1.3142	0.000283715	-2.06105e-10	-1.16014	0.000284037	-2.06105e-10	-1.16009
45403735	rs4133429	0.000131397	13.9192	2.30383	0.000172404	-0.782873	-0.875397	0.000171984	-0.785296	-0.876492
45403894	rs62367558	7.80347e-12	-0.416126	-2.74753e-10	0.000166455	-1.69339	-2.74753e-10	0.000166541	-1.69395	-2.74753e-10
45404003	rs72762045	5.09263e-12	-0.8429	-2.74753e-10	0.000125952	-1.97221	-2.74753e-10	0.000126081	-1.97226	-2.74753e-10
45405149	rs76175118	7.25679e-12	-2.06105e-10	-0.488757	0.000370695	-2.06105e-10	-0.892732	0.000370963	-2.06105e-10	-0.893087
45406099	rs114577685	1.65577e-12	-1.96643	-2.74753e-10	0.000812042	-0.108559	-2.74753e-10	0.00081282	-0.108681	-2.74753e-10
45406321	rs6414906	0.000108678	13.8579	2.17526	0.000164167	-0.795954	-0.911271	0.000163775	-0.798365	-0.912332
45408899	rs72762048	2.83398e-12	-1.42901	-2.74753e-10	0.000143977	-1.83846	-2.74753e-10	0.000144187	-1.83808	-2.74753e-10
45408996	rs13175193	0.000114568	13.7877	2.29833	0.000171084	-0.801117	-0.864841	0.000170668	-0.803531	-0.865939
45409823	rs140630369	1.6272e-12	-1.98384	-2.74753e-10	0.000128253	-1.95411	-2.74753e-10	0.000128397	-1.95406	-2.74753e-10
45409900	rs13162651	0.000114256	13.7905	2.29275	0.000169737	-0.822294	-0.851564	0.000169327	-0.82468	-0.852679
45411926	rs12513449	6.87638e-10	3.71696	0.34561	0.000318118	-0.332806	-0.712882	0.000317684	-0.334409	-0.713725
45413191	rs80116065	1.88489e-12	-1.83683	-2.74753e-10	0.000123568	-1.99132	-2.74753e-10	0.0001237	-1.99133	-2.74753e-10
45413359	rs35997793	4.11122e-11	1.38793	-0.142319	4.63393e-05	-1.63742	-1.3347	4.6326e-05	-1.63858	-1.33491
45413504	rs139994186	1.12768e-11	-2.06105e-10	-0.0479491	0.000914492	-2.06105e-10	0.010258	0.000915784	-2.06105e-10	0.0105906
45413863	rs62369060	7.68835e-12	-0.430989	-2.74753e-10	0.000164704	-1.70396	-2.74753e-10	0.000164798	-1.70447	-2.74753e-10
45414358	rs1483310	6.94055e-10	3.73345	0.338406	0.000319523	-0.323909	-0.717374	0.000319086	-0.325516	-0.718214
45414568	rs1483309	4.04064e-11	1.3836	-0.155303	4.57704e-05	-1.6472	-1.33727	4.57579e-05	-1.64836	-1.33747
45416615	rs117819982	6.85375e-12	-2.06105e-10	-0.545899	0.000251992	-2.06105e-10	-1.27871	0.000252228	-2.06105e-10	-1.27886
45416794	rs56908114	5.03144e-05	13.113	2.15007	0.00010504	-1.23455	-0.919225	0.000104848	-1.23641	-0.920266
45416965	rs114329811	1.88282e-12	-1.83792	-2.74753e-10	0.000221582	-1.40732	-2.74753e-10	0.00022191	-1.40692	-2.74753e-10
45417690	rs12659024	5.84029e-13	-1.81526	-1.19324	3.3621e-05	-1.94135	-1.35161	3.36647e-05	-1.94127	-1.35147
45418421	rs10472404	4.15056e-11	1.40908	-0.153944	4.77612e-05	-1.60329	-1.33861	4.7745e-05	-1.60451	-1.33881
45418940	rs117219193	9.42358e-12	-2.06105e-10	-0.22748	0.000286162	-2.06105e-10	-1.15155	0.000286409	-2.06105e-10	-1.15177
45419018	rs75106937	1.85628e-10	-2.06105e-10	2.75305	0.00408155	-2.06105e-10	1.50612	0.00408504	-2.06105e-10	1.5059
45419343	rs76855774	6.33773e-11	1.67841	-2.74753e-10	0.000953283	0.0518005	-2.74753e-10	0.000953942	0.0514129	-2.74753e-10
45419588	rs13163424	2.63016e-12	-1.50365	-2.74753e-10	0.00013016	-1.93935	-2.74753e-10	0.000130323	-1.93918	-2.74753e-10
45421240	rs10058550	6.11188e-10	3.94471	-2.74753e-10	0.000685164	-0.278452	-2.74753e-10	0.000685399	-0.27919	-2.74753e-10
45421438	rs146273106	6.2087e-11	1.65784	-2.74753e-10	0.00093877	0.0364597	-2.74753e-10	0.000939421	0.0360736	-2.74753e-10
45421618	rs76290736	3.43462e-12	-2.06105e-10	-1.23679	0.000243397	-2.06105e-10	-1.31342	0.000243641	-2.06105e-10	-1.3135
45421964	rs76905871	1.83753e-12	-1.86227	-2.74753e-10	0.000132221	-1.92364	-2.74753e-10	0.000132358	-1.92368	-2.74753e-10
45422486	rs79838341	4.82249e-12	-0.897404	-2.74753e-10	0.000124854	-1.98097	-2.74753e-10	0.000124983	-1.98101	-2.74753e-10
45423606	rs953783	4.05367e-12	-2.06105e-10	-1.07107	0.000407699	-2.06105e-10	-0.797583	0.000408217	-2.06105e-10	-0.797391
45425079	rs4613721	5.87304e-10	3.78492	0.119924	0.000294992	-0.296072	-0.825092	0.000294596	-0.297693	-0.825894
45425160	rs12519133	7.94011e-10	3.90536	0.301039	0.00034275	-0.23053	-0.740581	0.000342271	-0.232182	-0.741406
45426260	rs76530823	7.45485e-12	-2.06105e-10	-0.46183	0.000626595	-2.06105e-10	-0.367811	0.000627205	-2.06105e-10	-0.367917
45427137	rs6892290	5.9238e-05	13.2916	2.13481	0.00014254	-0.927115	-0.921377	0.000142221	-0.929395	-0.922415
45427173	rs6892594	8.65179e-05	13.6683	2.13687	0.000158746	-0.825986	-0.914821	0.00015837	-0.828372	-0.915886
45427937	rs72762052	3.32394e-12	-1.26954	-2.74753e-10	0.000150726	-1.79265	-2.74753e-10	0.00015096	-1.79217	-2.74753e-10
45428535	rs7723380	4.99563e-05	13.1671	2.0889	0.000135685	-0.959792	-0.93798	0.000135389	-0.962037	-0.939
45428640	rs10941696	7.10235e-10	3.90536	0.189537	0.00031457	-0.23053	-0.826374	0.000314145	-0.232182	-0.827155
45430698	rs71616288	4.22801e-12	-1.02896	-2.74753e-10	0.000145274	-1.82949	-2.74753e-10	0.00014544	-1.82943	-2.74753e-10
45432004	rs112042458	7.06013e-10	3.90536	0.183574	0.000326681	-0.23053	-0.788596	0.000326224	-0.232182	-0.789423
45433120	rs143926422	2.26235e-12	-1.65429	-2.74753e-10	0.000313703	-1.05966	-2.74753e-10	0.000313989	-1.05983	-2.74753e-10
45433156	rs34760634	4.24323e-12	-1.02537	-2.74753e-10	0.000145489	-1.82801	-2.74753e-10	0.000145655	-1.82795	-2.74753e-10
45433404	rs71616289	4.09081e-12	-1.06195	-2.74753e-10	0.000143343	-1.84287	-2.74753e-10	0.000143506	-1.84281	-2.74753e-10
45434486	rs118115501	3.2237e-12	-2.06105e-10	-1.30016	0.000227134	-2.06105e-10	-1.38257	0.000227387	-2.06105e-10	-1.38254
45435019	rs12520124	5.76268e-05	13.4166	1.98219	0.000138326	-0.893922	-0.984579	0.000138021	-0.896237	-0.98555
45435058	rs75970377	9.4864e-12	-2.06105e-10	-0.220836	0.000283576	-2.06105e-10	-1.16063	0.000283821	-2.06105e-10	-1.16085
45435986	rs34666220	5.72498e-05	13.4166	1.97563	0.000140515	-0.893922	-0.968878	0.0001402	-0.896237	-0.969881
45436250	rs146976696	7.86566e-11	1.8944	-2.74753e-10	0.000633385	-0.357032	-2.74753e-10	0.000634139	-0.356923	-2.74753e-10
45436897	rs1564684	3.77007e-08	5.69464	2.3721	0.000224214	-0.630669	-0.764842	0.000223565	-0.633431	-0.766056
45438681	rs113596267	1.08047e-10	2.21187	-2.74753e-10	0.000124029	-1.9876	-2.74753e-10	0.000124162	-1.9876	-2.74753e-10
45439433	rs6451801	3.66755e-05	13.1003	1.84664	0.000124439	-0.980864	-1.00344	0.000124177	-0.983088	-1.0044
45440343	rs6860200	3.39519e-05	13.0416	1.82813	0.000121947	-0.996004	-1.00852	0.000121693	-0.998211	-1.00948
45440689	rs77531390	7.76283e-11	1.88124	-2.74753e-10	0.000123516	-1.99174	-2.74753e-10	0.00012365	-1.99174	-2.74753e-10
45440729	rs76281170	1.83871e-12	-1.86163	-2.74753e-10	0.000132211	-1.92371	-2.74753e-10	0.000132335	-1.92385	-2.74753e-10
45440751	rs7721731	2.81571e-11	1.13397	-0.266863	4.4735e-05	-1.65119	-1.35616	4.47253e-05	-1.65233	-1.35632
45440913	rs142163875	2.95436e-12	-2.06105e-10	-1.38741	0.000228729	-2.06105e-10	-1.37557	0.000228977	-2.06105e-10	-1.37557
45441027	rs6451802	5.04062e-05	13.399	1.8659	0.000124245	-0.984623	-1.00123	0.000123991	-0.986786	-1.0022
45441740	rs80205111	2.95943e-12	-2.06105e-10	-1.3857	0.000280252	-2.06105e-10	-1.17242	0.00028061	-2.06105e-10	-1.17222
45442849	rs75558549	2.92011e-12	-1.39907	-2.74753e-10	0.000128188	-1.95461	-2.74753e-10	0.000128315	-1.9547	-2.74753e-10
45443329	rs147638445	2.96136e-12	-2.06105e-10	-1.38505	0.000232269	-2.06105e-10	-1.36021	0.000232531	-2.06105e-10	-1.36017
45444764	rs77673005	1.08669e-10	2.21762	-2.74753e-10	0.000123874	-1.98885	-2.74753e-10	0.000124007	-1.98885	-2.74753e-10
45444919	rs148946082	8.15307e-12	-0.3723	-2.74753e-10	0.000205915	-1.48065	-2.74753e-10	0.000206082	-1.48092	-2.74753e-10
45445069	rs13169726	3.5606e-05	12.9766	1.94073	0.000124769	-1.01269	-0.96896	0.000124505	-1.01488	-0.969963
45445340	rs62369066	6.91739e-12	-0.536657	-2.74753e-10	0.000157561	-1.7483	-2.74753e-10	0.000157658	-1.74876	-2.74753e-10
45445351	rs142754622	1.18867e-11	-2.06105e-10	0.00472772	0.0013429	-2.06105e-10	0.394475	0.00134427	-2.06105e-10	0.394415
45446115	rs62369079	8.72638e-12	-0.304344	-2.74753e-10	0.000162201	-1.71928	-2.74753e-10	0.000162286	-1.71983	-2.74753e-10
45446365	rs138279086	3.25241e-12	-2.06105e-10	-1.2913	0.000260342	-2.06105e-10	-1.24611	0.000260629	-2.06105e-10	-1.24609
45446761	rs147377091	1.17768e-10	2.29802	-2.74753e-10	0.000124665	-1.98248	-2.74753e-10	0.000124799	-1.98249	-2.74753e-10
45447286	rs145009395	1.00957e-10	2.144	-2.74753e-10	0.00012393	-1.98839	-2.74753e-10	0.000124063	-1.9884	-2.74753e-10
45448580	rs6875925	5.91387e-10	3.70049	0.211285	0.000298171	-0.341678	-0.768766	0.000297766	-0.343276	-0.769607
45451052	rs62369080	7.15937e-10	3.87002	0.232877	0.000331286	-0.249822	-0.755307	0.000330818	-0.251465	-0.756157
45451232	rs78046426	6.15768e-11	1.64959	-2.74753e-10	0.000252403	-1.27708	-2.74753e-10	0.000252535	-1.27764	-2.74753e-10
45452146	rs7732970	3.31524e-05	12.9598	1.88615	0.000125143	-0.980728	-0.997927	0.000124877	-0.982965	-0.998897
45452950	rs117906573	2.95437e-12	-2.06105e-10	-1.38741	0.000229401	-2.06105e-10	-1.37264	0.000229657	-2.06105e-10	-1.37261
45453335	rs12519313	9.19684e-10	3.9532	0.400134	0.000446915	-0.0564468	-0.649296	0.000446243	-0.0581133	-0.650214
45453701	rs74852642	2.53786e-11	-2.06105e-10	0.763211	0.000889988	-2.06105e-10	-0.0169036	0.000890199	-2.06105e-10	-0.0177455
45454432	rs2878967	3.38156e-08	5.55764	2.40035	0.000212959	-0.68874	-0.758273	0.000212348	-0.691464	-0.7595
45456593	rs79583745	2.00159e-11	0.525833	-2.74753e-10	0.00017714	-1.63117	-2.74753e-10	0.000177302	-1.63134	-2.74753e-10
45457077	rs13354798	5.72105e-05	13.4928	1.89878	0.000106386	-1.15119	-0.989849	0.000106187	-1.15316	-0.990829
45457176	rs79841044	8.074e-11	1.92054	-2.74753e-10	0.000123838	-1.98914	-2.74753e-10	0.000123971	-1.98915	-2.74753e-10
45458814	rs76991363	8.74574e-12	-0.302128	-2.74753e-10	0.000166747	-1.69163	-2.74753e-10	0.00016687	-1.69197	-2.74753e-10
45460388	rs74659833	1.07653e-10	2.20822	-2.74753e-10	0.000124917	-1.98046	-2.74753e-10	0.00012505	-1.98047	-2.74753e-10
45460494	rs76606060	2.0468e-12	-1.97403	0.219611	3.9629e-05	-1.99163	-1.13692	3.96549e-05	-1.99166	-1.13732
45461198	rs10073055	2.33326e-11	0.986968	-0.307812	4.0871e-05	-1.73569	-1.362	4.08685e-05	-1.73669	-1.36214
45461237	rs73101235	6.97421e-11	1.77411	-2.74753e-10	0.000123485	-1.99199	-2.74753e-10	0.000123618	-1.99199	-2.74753e-10
45461261	rs142680180	9.69476e-12	-0.199109	-2.74753e-10	0.000250377	-1.28514	-2.74753e-10	0.000250536	-1.28559	-2.74753e-10
45462451	rs77867477	3.02196e-12	-2.06105e-10	-1.36479	0.000284448	-2.06105e-10	-1.15756	0.000284859	-2.06105e-10	-1.1572
45462637	rs12522039	7.08359e-10	3.81814	0.274113	0.000329659	-0.278051	-0.732	0.000329194	-0.279681	-0.732862
45463702	rs76866088	5.52708e-12	-2.06105e-10	-0.761035	0.00025515	-2.06105e-10	-1.26626	0.000255383	-2.06105e-10	-1.26643
45464938	rs190746886	1.89998e-12	-1.82885	-2.74753e-10	0.000210729	-1.45754	-2.74753e-10	0.000211001	-1.45733	-2.74753e-10
45464944	rs34186662	1.01863e-11	0.0837839	-0.233431	3.8585e-05	-1.81077	-1.34448	3.85879e-05	-1.81159	-1.34466
45465812	rs2220083	5.71987e-05	13.3574	2.03391	0.000146168	-0.877466	-0.94589	0.000145833	-0.879804	-0.946922
45465926	rs6894152	2.67365e-11	1.08406	-0.268723	4.19798e-05	-1.71522	-1.35571	4.19749e-05	-1.71625	-1.35586
45466162	rs139994424	1.05421e-11	-2.06105e-10	-0.115319	0.000535717	-2.06105e-10	-0.524504	0.000536083	-2.06105e-10	-0.524901
45466616	rs7717787	3.3687e-05	13.0415	1.82041	0.000100599	-1.19231	-1.00465	0.000100417	-1.19425	-1.00561
45467192	rs150013251	5.12011e-12	-2.06105e-10	-0.837519	0.000292626	-2.06105e-10	-1.12922	0.000292925	-2.06105e-10	-1.12927
45467426	rs72762058	2.24947e-12	-1.66	-2.74753e-10	0.000123558	-1.9914	-2.74753e-10	0.000123693	-1.99139	-2.74753e-10
45467538	rs10473387	2.34919e-11	0.985532	-0.299571	4.19256e-05	-1.71285	-1.35936	4.19208e-05	-1.7139	-1.35951
45468012	rs78628507	1.4607e-11	0.210807	-2.74753e-10	0.000218346	-1.42203	-2.74753e-10	0.000218487	-1.42246	-2.74753e-10
45468234	rs78488490	8.96723e-12	-2.06105e-10	-0.277118	0.000286254	-2.06105e-10	-1.15123	0.000286504	-2.06105e-10	-1.15144
45469153	rs6871092	2.63875e-08	5.45917	2.25078	0.000178059	-0.820263	-0.805732	0.000177577	-0.822876	-0.806909
45469180	rs75898866	7.27274e-11	1.81602	-2.74753e-10	0.000123496	-1.99191	-2.74753e-10	0.000123629	-1.99191	-2.74753e-10
45469607	rs151094464	3.18032e-12	-1.31371	-2.74753e-10	0.000135808	-1.89687	-2.74753e-10	0.000135947	-1.89693	-2.74753e-10
45469658	rs62369082	6.3464e-10	3.68222	0.300141	0.000312176	-0.351507	-0.713037	0.000311742	-0.353101	-0.713915
45470423	rs12651887	8.84343e-12	0.0601783	-0.351199	3.80276e-05	-1.80267	-1.36713	3.80318e-05	-1.80351	-1.36725
45471993	rs62369083	6.20308e-10	3.68222	0.277299	0.00030771	-0.351507	-0.727448	0.000307284	-0.353101	-0.728317
45474814	rs7706140	3.25271e-05	12.8676	1.9593	9.85711e-05	-1.26317	-0.954167	9.83958e-05	-1.265	-0.95519
45477103	rs1483306	2.41129e-11	0.985532	-0.273479	4.21009e-05	-1.71285	-1.35519	4.20957e-05	-1.7139	-1.35534
45477535	rs10043815	2.80294e-11	1.10918	-0.246623	4.23716e-05	-1.70764	-1.35399	4.23658e-05	-1.7087	-1.35415
45478008	rs13168326	2.51645e-11	0.985532	-0.230794	4.22677e-05	-1.71285	-1.35123	4.2262e-05	-1.7139	-1.3514
45478752	rs146650857	2.04668e-11	0.548108	-2.74753e-10	0.000242839	-1.31571	-2.74753e-10	0.000243152	-1.3155	-2.74753e-10
45478771	rs7727890	2.59917e-05	12.7274	1.87521	9.4182e-05	-1.26349	-0.999394	9.40192e-05	-1.26533	-1.00036
45479425	rs1471683	2.46105e-11	0.985532	-0.253052	4.21922e-05	-1.71285	-1.35302	4.21867e-05	-1.7139	-1.35319
45482235	rs6865621	5.45754e-10	3.5986	0.232877	0.000286138	-0.396329	-0.755307	0.000285754	-0.397901	-0.756157
45482986	rs79010845	2.145e-10	-2.06105e-10	2.89762	0.00476557	-2.06105e-10	1.66106	0.00476972	-2.06105e-10	1.66085
45483057	rs191828667	3.09942e-12	-2.06105e-10	-1.33948	0.000244998	-2.06105e-10	-1.30686	0.000245272	-2.06105e-10	-1.30682
45483512	rs2337412	2.85996e-05	12.6587	2.03951	0.000127925	-1.02424	-0.932427	0.000127649	-1.02643	-0.933472
45483549	rs76814380	3.07252e-12	-2.06105e-10	-1.3482	0.000272373	-2.06105e-10	-1.20094	0.000272756	-2.06105e-10	-1.20061
45484057	rs62369084	7.26586e-12	-0.487509	-2.74753e-10	0.000161437	-1.72399	-2.74753e-10	0.000161526	-1.72452	-2.74753e-10
45484550	rs75295438	4.35479e-12	-2.06105e-10	-0.999419	0.000248347	-2.06105e-10	-1.29329	0.000248599	-2.06105e-10	-1.29335
45484607	rs147863075	3.29955e-12	-2.06105e-10	-1.27691	0.000237533	-2.06105e-10	-1.33781	0.000237784	-2.06105e-10	-1.33783
45484608	rs77767383	1.37717e-10	-2.06105e-10	2.45451	0.00320798	-2.06105e-10	1.26529	0.00321075	-2.06105e-10	1.26507
45484628	rs117095150	7.0666e-12	-2.06105e-10	-0.515316	0.000257005	-2.06105e-10	-1.25901	0.000257243	-2.06105e-10	-1.25917
45485335	rs141902044	1.93223e-11	0.490566	-2.74753e-10	0.000235773	-1.34524	-2.74753e-10	0.000236076	-1.34504	-2.74753e-10
45485388	rs76049424	4.73734e-12	-0.915219	-2.74753e-10	0.000228977	-1.37449	-2.74753e-10	0.000229296	-1.37418	-2.74753e-10
45485752	rs77646078	1.77758e-11	0.407144	-2.74753e-10	0.000126834	-1.96523	-2.74753e-10	0.000126975	-1.9652	-2.74753e-10
45486216	rs77736385	2.95578e-12	-1.38693	-2.74753e-10	0.00029016	-1.13768	-2.74753e-10	0.000290454	-1.13775	-2.74753e-10
45488655	rs13358718	2.5179e-11	0.961161	-0.205846	4.23074e-05	-1.72028	-1.34287	4.23014e-05	-1.72131	-1.34306
45490908	rs115238150	6.09679e-11	1.63965	-2.74753e-10	0.000864593	-0.0458524	-2.74753e-10	0.000865088	-0.0463586	-2.74753e-10
45491572	rs79498246	2.99817e-12	-2.06105e-10	-1.37269	0.000252575	-2.06105e-10	-1.2764	0.000252864	-2.06105e-10	-1.27634
45491723	rs79591892	1.15533e-10	2.27886	-2.74753e-10	0.000125415	-1.97648	-2.74753e-10	0.000125549	-1.97649	-2.74753e-10
45491724	rs75150349	9.07865e-11	2.03782	-2.74753e-10	0.000124014	-1.98772	-2.74753e-10	0.000124147	-1.98773	-2.74753e-10
45491939	rs1483307	1.12264e-07	7.71205	1.44587	0.000143912	-1.29099	-0.547921	0.000143714	-1.29247	-0.548897
45492205	rs6451804	3.6361e-05	12.8456	2.09272	0.000135879	-0.975768	-0.92058	0.000135576	-0.978013	-0.921642
45492239	rs144176341	7.22864e-12	-0.492644	-2.74753e-10	0.000161088	-1.72616	-2.74753e-10	0.000161177	-1.72669	-2.74753e-10
45492262	rs80064126	7.58587e-11	1.85818	-2.74753e-10	0.000123535	-1.99159	-2.74753e-10	0.000123668	-1.99159	-2.74753e-10
45492785	rs6897926	5.34842e-10	3.70049	0.110786	0.000280273	-0.341678	-0.830668	0.000279904	-0.343276	-0.831466
45492832	rs139734008	1.96114e-11	-2.06105e-10	0.505414	0.000725651	-2.06105e-10	-0.221041	0.000725871	-2.06105e-10	-0.221818
45494051	rs537297673	4.34983e-12	-2.06105e-10	-1.00056	0.000296805	-2.06105e-10	-1.11504	0.000297079	-2.06105e-10	-1.11519
45496742	rs375456771	3.65603e-12	-2.06105e-10	-1.17432	0.000228591	-2.06105e-10	-1.37618	0.000228825	-2.06105e-10	-1.37623
45498492	rs141512686	7.92096e-12	-2.06105e-10	-0.401182	0.000674412	-2.06105e-10	-0.29427	0.00067508	-2.06105e-10	-0.294359
45499291	rs116100867	2.11839e-11	0.582544	-2.74753e-10	0.000124932	-1.98034	-2.74753e-10	0.00012507	-1.98031	-2.74753e-10
45500764	rs62369087	4.83316e-10	3.63673	0.0732421	0.000269556	-0.375924	-0.835412	0.000269206	-0.377506	-0.836207
45503909	rs184903754	3.22666e-12	-2.06105e-10	-1.29925	0.000272623	-2.06105e-10	-1.20002	0.000272943	-2.06105e-10	-1.19993
45504042	rs57281202	3.68861e-10	2.79133	0.648393	0.000270591	-0.812076	-0.395428	0.00027021	-0.813464	-0.396528
45504210	rs116578360	1.32711e-12	-1.39174	-0.795953	6.91163e-05	-1.79493	-0.777394	6.91732e-05	-1.79518	-0.7774
45504250	rs6451805	3.24193e-10	3.15658	0.154061	0.000224034	-0.627287	-0.769028	0.00022375	-0.62878	-0.769881
45504323	rs150517335	1.26319e-11	0.0655315	-2.74753e-10	0.000131512	-1.92901	-2.74753e-10	0.000131661	-1.92896	-2.74753e-10
45505214	rs28824810	2.32442e-10	2.68792	0.290024	0.000224188	-0.772313	-0.623313	0.000223907	-0.773687	-0.624271
45506818	rs4532370	4.06654e-11	1.37557	-0.140883	5.57202e-05	-1.47261	-1.31516	5.5686e-05	-1.47406	-1.3154
45506986	rs4288123	1.52928e-11	0.345991	-0.0893066	4.86077e-05	-1.62199	-1.30234	4.85894e-05	-1.62318	-1.30261
45507320	rs111675946	2.03148e-10	2.84324	-2.74753e-10	0.00108891	0.184817	-2.74753e-10	0.0010899	0.184653	-2.74753e-10
45508052	rs80156986	1.21051e-11	0.0229359	-2.74753e-10	0.00013253	-1.9213	-2.74753e-10	0.000132681	-1.92124	-2.74753e-10
45509355	rs114653850	1.50456e-11	0.24039	-2.74753e-10	0.000862585	-0.048178	-2.74753e-10	0.000863277	-0.0484544	-2.74753e-10
45509575	rs17293295	4.2326e-11	1.39902	-0.124316	5.64644e-05	-1.46337	-1.31113	5.64286e-05	-1.46484	-1.31138
45511468	rs72762062	4.11614e-08	6.80199	1.35257	0.000140514	-1.40663	-0.456174	0.000140322	-1.40801	-0.457239
45512350	rs17293302	1.8428e-10	2.51298	0.232784	0.000197356	-0.861318	-0.661784	0.000197125	-0.862634	-0.662718
45513112	rs74776161	1.41484e-11	-2.06105e-10	0.178904	0.000662431	-2.06105e-10	-0.312194	0.000662635	-2.06105e-10	-0.312967
45513620	rs12656485	4.40365e-11	1.42518	-0.11086	5.7358e-05	-1.45301	-1.30579	5.73203e-05	-1.45449	-1.30605
45513753	rs77249609	1.17749e-11	-0.00472323	-2.74753e-10	0.000133234	-1.91601	-2.74753e-10	0.000133386	-1.91595	-2.74753e-10
45514297	rs75894821	1.62589e-12	-1.98464	-2.74753e-10	0.000137595	-1.88379	-2.74753e-10	0.000137767	-1.88362	-2.74753e-10
45514535	rs181218059	2.30815e-12	-1.63425	-2.74753e-10	0.000125619	-1.97485	-2.74753e-10	0.000125749	-1.9749	-2.74753e-10
45514974	rs1483311	4.61633e-11	1.45145	-0.0899571	5.81514e-05	-1.44255	-1.30251	5.81121e-05	-1.44404	-1.30277
45515067	rs114299506	1.74792e-12	-1.91227	-2.74753e-10	0.000169293	-1.67648	-2.74753e-10	0.000169473	-1.67649	-2.74753e-10
45515084	rs1483312	4.65339e-11	1.45145	-0.0819607	5.8271e-05	-1.44255	-1.30046	5.82314e-05	-1.44404	-1.30072
45515424	rs1483313	4.45702e-11	1.42518	-0.0988123	5.74167e-05	-1.45301	-1.30476	5.73789e-05	-1.45449	-1.30502
45516364	rs1384735	2.34505e-10	2.68427	0.30251	0.000206085	-0.864944	-0.614877	0.00020583	-0.8663	-0.615842
45516865	rs6863501	4.45702e-11	1.42518	-0.0988123	5.74167e-05	-1.45301	-1.30476	5.73789e-05	-1.45449	-1.30502
45520485	rs1351719	4.53104e-11	1.42518	-0.0823413	5.76344e-05	-1.45301	-1.30098	5.75961e-05	-1.45449	-1.30125
45520910	rs181849955	2.29596e-12	-1.63954	-2.74753e-10	0.000125476	-1.976	-2.74753e-10	0.000125606	-1.97604	-2.74753e-10
45521460	rs1531843	4.63369e-11	1.36524	-2.74753e-10	0.000124362	-1.98491	-2.74753e-10	0.000124498	-1.9849	-2.74753e-10
45521935	rs76488239	1.63833e-12	-1.97702	-2.74753e-10	0.000125414	-1.97649	-2.74753e-10	0.000125552	-1.97647	-2.74753e-10
45522473	rs76250170	4.63369e-11	1.36524	-2.74753e-10	0.000124362	-1.98491	-2.74753e-10	0.000124498	-1.9849	-2.74753e-10
45522979	rs139424826	2.23325e-12	-1.66724	-2.74753e-10	0.000207355	-1.47368	-2.74753e-10	0.000207745	-1.47288	-2.74753e-10
45523285	rs189703916	3.60892e-12	-2.06105e-10	-1.18729	0.000239445	-2.06105e-10	-1.32979	0.000239693	-2.06105e-10	-1.32983
45524970	rs113895509	2.26309e-10	2.95121	-2.74753e-10	0.00125695	0.328331	-2.74753e-10	0.00125809	0.328163	-2.74753e-10
45525347	rs78955704	2.41968e-12	-1.58706	-2.74753e-10	0.000123485	-1.99199	-2.74753e-10	0.000123618	-1.99199	-2.74753e-10
45526464	rs75567374	2.02193e-11	0.535944	-2.74753e-10	0.000269804	-1.21041	-2.74753e-10	0.000269957	-1.21093	-2.74753e-10
45528912	rs16902160	7.10727e-12	-2.06105e-10	-0.509577	0.000259559	-2.06105e-10	-1.24913	0.000259797	-2.06105e-10	-1.24929
45529721	rs117175153	1.29858e-11	-2.06105e-10	0.0931591	0.000813042	-2.06105e-10	-0.107329	0.000813624	-2.06105e-10	-0.107692
45530161	rs6451806	3.58008e-11	1.23497	-0.127698	5.51888e-05	-1.48955	-1.3078	5.51563e-05	-1.49096	-1.30806
45530822	rs66990509	3.8726e-11	1.25081	-0.0649963	5.46015e-05	-1.51201	-1.29604	5.45695e-05	-1.51341	-1.29631
45532052	rs13164549	4.83162e-11	2.78007	-1.373	9.25141e-05	-0.957423	-1.32333	9.25187e-05	-0.958539	-1.32324
45532067	rs150706907	3.06527e-12	-2.06105e-10	-1.35056	0.000246301	-2.06105e-10	-1.30156	0.000246579	-2.06105e-10	-1.30151
45532348	rs77025567	4.14387e-12	-2.06105e-10	-1.04907	0.000226681	-2.06105e-10	-1.38457	0.000226913	-2.06105e-10	-1.38462
45532808	rs2337413	4.91054e-11	1.42327	-2.74753e-10	0.000124149	-1.98663	-2.74753e-10	0.000124284	-1.98662	-2.74753e-10
45533464	rs116567257	5.1614e-11	1.4731	-2.74753e-10	0.000123927	-1.98842	-2.74753e-10	0.000124062	-1.98841	-2.74753e-10
45533488	rs111996881	5.37123e-11	1.51295	-2.74753e-10	0.000123783	-1.98958	-2.74753e-10	0.000123918	-1.98957	-2.74753e-10
45533489	rs113818915	5.37123e-11	1.51295	-2.74753e-10	0.000123783	-1.98958	-2.74753e-10	0.000123918	-1.98957	-2.74753e-10
45534423	rs6451807	3.19414e-05	12.5307	2.27799	0.000176312	-0.877084	-0.758773	0.000175855	-0.879487	-0.760046
45534758	rs62369103	6.70394e-12	-0.568	-2.74753e-10	0.000155569	-1.76102	-2.74753e-10	0.000155667	-1.76147	-2.74753e-10
45535596	rs142264156	1.6231e-12	-1.98636	-2.74753e-10	0.000663363	-0.310789	-2.74753e-10	0.000663982	-0.310935	-2.74753e-10
45537299	rs10073636	2.1419e-05	12.2286	2.1805	0.000119436	-1.21341	-0.811913	0.000119187	-1.21536	-0.813136
45537367	rs117890954	2.98176e-12	-2.06105e-10	-1.37818	0.000278835	-2.06105e-10	-1.17749	0.000279191	-2.06105e-10	-1.17729
45537620	rs10043792	1.3014e-05	11.7479	2.16292	0.000105657	-1.32272	-0.825188	0.000105453	-1.32453	-0.826395
45537784	rs151233488	2.44887e-12	-1.57507	-2.74753e-10	0.000123514	-1.99176	-2.74753e-10	0.000123648	-1.99175	-2.74753e-10
45537952	rs16902163	2.02444e-10	2.55244	0.28733	0.000191291	-0.929185	-0.62513	0.000191062	-0.930502	-0.626088
45538384	rs1483308	3.85892e-11	1.33773	-0.155448	4.76646e-05	-1.62623	-1.31769	4.76411e-05	-1.62756	-1.31793
45540139	rs114319645	7.48541e-12	-0.457739	-2.74753e-10	0.000176395	-1.63538	-2.74753e-10	0.000176544	-1.63562	-2.74753e-10
45540263	rs12187475	1.66012e-12	-1.96381	-2.74753e-10	0.000124856	-1.98095	-2.74753e-10	0.000124985	-1.981	-2.74753e-10
45540309	rs1384733	1.96223e-10	2.52123	0.28733	0.000188431	-0.944251	-0.62513	0.000188207	-0.945558	-0.626088
45540407	rs1384734	2.25825e-10	2.66174	0.28733	0.000201742	-0.875994	-0.62513	0.000201494	-0.877343	-0.626088
45541181	rs4866975	1.90526e-10	2.49177	0.28733	0.000185779	-0.958421	-0.62513	0.000185561	-0.95972	-0.626088
45541457	rs72762067	8.23583e-12	-0.362201	-2.74753e-10	0.000145513	-1.82784	-2.74753e-10	0.000145645	-1.82802	-2.74753e-10
45542166	rs115805153	4.76992e-11	1.39422	-2.74753e-10	0.000124789	-1.98149	-2.74753e-10	0.00012492	-1.98152	-2.74753e-10
45542189	rs78530664	4.98714e-11	1.43875	-2.74753e-10	0.000124499	-1.98382	-2.74753e-10	0.00012463	-1.98384	-2.74753e-10
45543052	rs74957671	4.43649e-11	1.32175	-2.74753e-10	0.000125345	-1.97704	-2.74753e-10	0.000125476	-1.97707	-2.74753e-10
45545521	rs73101274	2.02444e-10	2.55244	0.28733	0.000191291	-0.929185	-0.62513	0.000191062	-0.930502	-0.626088
45546647	rs143259381	1.14826e-10	2.27272	-2.74753e-10	0.00152022	0.518497	-2.74753e-10	0.00152103	0.517953	-2.74753e-10
45547046	rs142685027	3.09088e-12	-2.06105e-10	-1.34224	0.00022733	-2.06105e-10	-1.38171	0.00022757	-2.06105e-10	-1.38173
45547547	rs16902164	1.61661e-10	2.47544	0.139365	0.000158149	-0.96625	-0.778323	0.000157981	-0.967544	-0.77917
45547806	rs79125330	3.96462e-11	1.2093	-2.74753e-10	0.000126427	-1.96845	-2.74753e-10	0.000126558	-1.96849	-2.74753e-10
45547962	rs62369104	1.98046e-10	2.53764	0.280164	0.000189013	-0.936335	-0.629962	0.000188788	-0.937648	-0.630917
45548751	rs531499624	3.59555e-12	-2.06105e-10	-1.191	0.000254275	-2.06105e-10	-1.26969	0.000254524	-2.06105e-10	-1.26979
45548754	rs541763388	3.59555e-12	-2.06105e-10	-1.191	0.000254275	-2.06105e-10	-1.26969	0.000254524	-2.06105e-10	-1.26979
45548760	rs561530775	3.59555e-12	-2.06105e-10	-1.191	0.000254275	-2.06105e-10	-1.26969	0.000254524	-2.06105e-10	-1.26979
45550849	rs79713119	2.16128e-11	0.602593	-2.74753e-10	0.000280045	-1.17316	-2.74753e-10	0.000280199	-1.17369	-2.74753e-10
45551490	rs75011238	6.84188e-12	-0.547632	-2.74753e-10	0.000174955	-1.64358	-2.74753e-10	0.000175159	-1.6435	-2.74753e-10
45551726	rs79903273	4.24734e-11	1.27818	-2.74753e-10	0.000125732	-1.97396	-2.74753e-10	0.000125863	-1.97399	-2.74753e-10
45551735	rs1483305	2.30565e-10	2.69178	0.278053	0.000200125	-0.861255	-0.647914	0.00019988	-0.862613	-0.648862
45552124	rs1483304	2.22096e-10	2.64509	0.28733	0.000200105	-0.884139	-0.62513	0.00019986	-0.885483	-0.626088
45552765	rs2625494	2.12017e-05	12.1122	2.28667	0.000120061	-1.2513	-0.768804	0.000119811	-1.25321	-0.770072
45553387	rs1384732	2.53195e-05	12.1647	2.41167	0.000166957	-0.976807	-0.713565	0.000166534	-0.9791	-0.714892
45553733	rs12518923	1.81918e-10	2.44614	0.28672	0.000181967	-0.980267	-0.62402	0.000181754	-0.981551	-0.624985
45553753	rs79824678	3.0353e-12	-2.06105e-10	-1.36038	0.000227048	-2.06105e-10	-1.38295	0.000227289	-2.06105e-10	-1.38297
45555327	rs112754523	1.26646e-11	0.0681178	-2.74753e-10	0.000309454	-1.0733	-2.74753e-10	0.000309865	-1.07305	-2.74753e-10
45556242	rs114295136	5.26602e-11	1.49316	-2.74753e-10	0.000124196	-1.98625	-2.74753e-10	0.000124328	-1.98627	-2.74753e-10
45556303	rs79813670	2.19104e-11	0.616268	-2.74753e-10	0.000282207	-1.16547	-2.74753e-10	0.000282362	-1.166	-2.74753e-10
45556378	rs11741075	1.36055e-05	11.7544	2.20085	0.0001111	-1.3072	-0.790482	0.00011088	-1.30902	-0.791723
45557412	rs80017634	3.01457e-12	-2.06105e-10	-1.36724	0.000226178	-2.06105e-10	-1.38679	0.00022642	-2.06105e-10	-1.3868
45557804	rs76245555	4.90408e-11	1.42196	-2.74753e-10	0.000124604	-1.98297	-2.74753e-10	0.000124735	-1.983	-2.74753e-10
45557972	rs62369108	7.79335e-12	-0.417424	-2.74753e-10	0.000165669	-1.69812	-2.74753e-10	0.000165763	-1.69863	-2.74753e-10
45558873	rs75451553	5.17759e-11	1.47623	-2.74753e-10	0.000124284	-1.98554	-2.74753e-10	0.000124416	-1.98556	-2.74753e-10
45559295	rs77987042	5.17759e-11	1.47623	-2.74753e-10	0.000124284	-1.98554	-2.74753e-10	0.000124416	-1.98556	-2.74753e-10
45560773	rs80093279	1.88845e-10	2.61354	0.156691	0.00018058	-0.89953	-0.712405	0.000180372	-0.900866	-0.713306
45560879	rs114676153	1.51108e-11	0.244716	-2.74753e-10	0.000137177	-1.88684	-2.74753e-10	0.000137334	-1.88677	-2.74753e-10
45561801	rs10473389	4.12846e-11	1.4414	-0.19161	4.85944e-05	-1.59763	-1.32697	4.85687e-05	-1.59901	-1.3272
45561903	rs1351720	1.9123e-05	12.0487	2.24706	0.000118007	-1.26582	-0.771545	0.000117764	-1.2677	-0.772806
45563042	rs17278764	5.83221e-11	1.59529	-2.74753e-10	0.000123777	-1.98963	-2.74753e-10	0.000123909	-1.98964	-2.74753e-10
45563447	rs148768716	4.90408e-11	1.42196	-2.74753e-10	0.000124604	-1.98297	-2.74753e-10	0.000124735	-1.983	-2.74753e-10
45565663	rs12513467	2.24398e-10	2.59864	0.34409	0.000203293	-0.906782	-0.586682	0.000203042	-0.908113	-0.587664
45568561	rs145822219	4.35399e-12	-2.06105e-10	-0.999602	0.000450967	-2.06105e-10	-0.696716	0.000451548	-2.06105e-10	-0.696508
45568669	rs2337414	8.43168e-11	1.96389	-2.74753e-10	0.000374191	-0.883345	-2.74753e-10	0.000374371	-0.883943	-2.74753e-10
45571017	rs1527833	4.14217e-11	1.5188	-0.265689	4.66472e-05	-1.62043	-1.34506	4.66271e-05	-1.62176	-1.34525
45571110	rs75898068	1.87375e-10	2.76242	-2.74753e-10	0.000705899	-0.248639	-2.74753e-10	0.000706002	-0.249572	-2.74753e-10
45572099	rs1483303	1.42686e-05	11.7474	2.25543	0.000142691	-1.06901	-0.778418	0.000142354	-1.0712	-0.779678
45572545	rs76956025	2.66712e-12	-1.48969	-2.74753e-10	0.000128044	-1.95574	-2.74753e-10	0.000128198	-1.95562	-2.74753e-10
45573428	rs2589179	2.56353e-10	2.82642	0.249442	0.000201207	-0.794618	-0.709157	0.000200962	-0.796016	-0.71006
45573997	rs117289378	7.46263e-12	-2.06105e-10	-0.460787	0.000260021	-2.06105e-10	-1.24735	0.000260255	-2.06105e-10	-1.24753
45575127	rs74338772	5.36631e-11	1.51203	-2.74753e-10	0.000124104	-1.98699	-2.74753e-10	0.000124236	-1.98701	-2.74753e-10
45575791	rs74404110	5.36631e-11	1.51203	-2.74753e-10	0.000124104	-1.98699	-2.74753e-10	0.000124236	-1.98701	-2.74753e-10
45576198	rs76083135	1.61523e-12	-1.99122	-2.74753e-10	0.000516255	-0.561511	-2.74753e-10	0.000516753	-0.561626	-2.74753e-10
45576786	rs12522771	3.0907e-11	-0.679901	1.64019	0.000256828	-1.69661	0.436905	0.000256715	-1.69676	0.435535
45577205	rs17344557	4.64707e-11	1.36813	-2.74753e-10	0.000124977	-1.97998	-2.74753e-10	0.000125108	-1.98001	-2.74753e-10
45577972	rs7719500	3.03517e-11	1.18712	-0.244966	4.4971e-05	-1.66439	-1.3377	4.49538e-05	-1.66565	-1.33791
45578037	rs138368082	3.11893e-12	-2.06105e-10	-1.33321	0.000248081	-2.06105e-10	-1.29436	0.000248351	-2.06105e-10	-1.29435
45578410	rs77927497	3.50331e-11	-2.06105e-10	1.0856	0.00290532	-2.06105e-10	1.16619	0.00290951	-2.06105e-10	1.16655
45578998	rs62369109	2.25135e-10	2.56045	0.385558	0.000205023	-0.925311	-0.559678	0.000204767	-0.92663	-0.560687
45579298	rs150182972	3.01442e-12	-2.06105e-10	-1.36729	0.000291632	-2.06105e-10	-1.13262	0.000292006	-2.06105e-10	-1.13242
45579692	rs2049656	1.27809e-05	11.7441	2.14865	0.00013818	-1.05794	-0.821612	0.000137859	-1.06013	-0.822827
45579793	rs4866976	1.72326e-10	2.28042	0.398274	0.000181244	-1.05857	-0.549701	0.000181034	-1.0598	-0.550705
45580196	rs6872419	2.28249e-10	2.54571	0.414035	0.000207842	-0.93244	-0.538896	0.000207583	-0.933755	-0.539906
45580563	rs72762078	7.66366e-12	-0.434205	-2.74753e-10	0.000152711	-1.77956	-2.74753e-10	0.00015285	-1.77973	-2.74753e-10
45580768	rs115054924	1.88268e-12	-1.838	-2.74753e-10	0.000206771	-1.4765	-2.74753e-10	0.000207063	-1.47617	-2.74753e-10
45580996	rs189544392	1.83154e-12	-1.86554	-2.74753e-10	0.00019639	-1.52801	-2.74753e-10	0.000196664	-1.52769	-2.74753e-10
45581643	rs139153237	3.09462e-12	-1.34103	-2.74753e-10	0.000123489	-1.99196	-2.74753e-10	0.000123622	-1.99196	-2.74753e-10
45584920	rs147845302	5.2207e-11	1.48452	-2.74753e-10	0.000124241	-1.98589	-2.74753e-10	0.000124372	-1.98591	-2.74753e-10
45585192	rs116908233	1.20366e-10	2.53099	-0.211145	0.000139246	-0.939544	-0.932325	0.000139118	-0.940855	-0.933014
45585208	rs12657229	3.88356e-12	-2.06105e-10	-1.11394	0.000228973	-2.06105e-10	-1.37451	0.000229241	-2.06105e-10	-1.37442
45585397	rs147617777	1.64088e-12	-1.97546	-2.74753e-10	0.000126086	-1.97114	-2.74753e-10	0.000126215	-1.9712	-2.74753e-10
45585723	rs2696018	2.09888e-05	12.1715	2.21728	0.000157054	-0.956713	-0.794812	0.000156667	-0.959022	-0.796048
45586613	rs116677508	2.46076e-12	-1.57022	-2.74753e-10	0.000123502	-1.99186	-2.74753e-10	0.000123636	-1.99185	-2.74753e-10
45586665	rs140434685	4.12938e-12	-1.05257	-2.74753e-10	0.000524632	-0.545414	-2.74753e-10	0.000525443	-0.544949	-2.74753e-10
45586917	rs2580258	1.21193e-05	11.5769	2.26272	0.000107278	-1.35639	-0.776303	0.00010707	-1.35814	-0.777559
45587004	rs116426742	1.64825e-12	-1.97098	-2.74753e-10	0.000126922	-1.96454	-2.74753e-10	0.000127048	-1.96463	-2.74753e-10
45587207	rs13175865	2.73592e-12	-1.46423	-2.74753e-10	0.000129263	-1.94626	-2.74753e-10	0.000129425	-1.94609	-2.74753e-10
45587762	rs62369112	2.19676e-12	-1.97668	0.292964	4.01587e-05	-1.99071	-1.12456	4.01833e-05	-1.99076	-1.12497
45588403	rs62369113	7.90363e-13	-1.75919	-0.946772	4.09452e-05	-1.9915	-1.10438	4.09886e-05	-1.99147	-1.10443
45589206	rs7712920	3.60211e-11	1.31717	-0.203759	4.71154e-05	-1.62176	-1.33375	4.70934e-05	-1.6231	-1.33396
45590669	rs75207879	4.31718e-12	-2.06105e-10	-1.00809	0.000241742	-2.06105e-10	-1.32024	0.000241971	-2.06105e-10	-1.32037
45591137	rs149726442	1.70327e-12	-1.93814	-2.74753e-10	0.000123485	-1.99199	-2.74753e-10	0.000123619	-1.99199	-2.74753e-10
45591284	rs75311573	4.56208e-11	1.34967	-2.74753e-10	0.000125118	-1.97885	-2.74753e-10	0.00012525	-1.97888	-2.74753e-10
45591401	rs2878988	1.70564e-10	2.41532	0.253099	0.000174577	-0.994954	-0.650791	0.000174379	-0.996229	-0.651732
45591612	rs77593415	5.51675e-11	1.53968	-2.74753e-10	0.000123982	-1.98798	-2.74753e-10	0.000124114	-1.98799	-2.74753e-10
45591712	rs78800224	4.81365e-11	1.40334	-2.74753e-10	0.000124726	-1.98199	-2.74753e-10	0.000124857	-1.98202	-2.74753e-10
45595531	rs71616300	6.31963e-13	-1.77461	-1.15501	3.21179e-05	-1.96903	-1.36967	3.2157e-05	-1.96899	-1.36957
45595655	rs79983226	1.33273e-11	0.119119	-2.74753e-10	0.000320208	-1.03914	-2.74753e-10	0.000320635	-1.03889	-2.74753e-10
45596140	rs139443644	5.2207e-11	1.48452	-2.74753e-10	0.000124241	-1.98589	-2.74753e-10	0.000124372	-1.98591	-2.74753e-10
45596159	rs2005147	1.20559e-05	11.8066	2.02776	0.000135387	-1.0416	-0.858373	0.000135077	-1.04381	-0.859539
45596358	rs755048	1.72649e-05	12.0397	2.15381	0.000149551	-0.99772	-0.802753	0.000149191	-0.999986	-0.803978
45597039	rs10069510	1.22271e-05	11.8066	2.04187	0.000136142	-1.0416	-0.852812	0.000135829	-1.04381	-0.853984
45597689	rs2589160	2.80721e-11	1.21542	-0.351337	4.47911e-05	-1.64955	-1.35655	4.4775e-05	-1.65083	-1.35671
45597905	rs112192983	2.78037e-11	1.21542	-0.360946	4.47387e-05	-1.64955	-1.35772	4.47228e-05	-1.65083	-1.35788
45597920	rs138035012	1.15143e-05	11.6874	2.10096	0.000135659	-1.07268	-0.825285	0.000135348	-1.07486	-0.826485
45598041	rs113595177	1.2384e-05	11.7441	2.11709	0.000138007	-1.05794	-0.822861	0.000137688	-1.06013	-0.824066
45598139	rs148141619	2.36933e-11	-2.06105e-10	0.694497	0.00102186	-2.06105e-10	0.121271	0.00102203	-2.06105e-10	0.120356
45598365	rs10805695	1.29605e-05	11.8635	2.04319	0.000139169	-1.02662	-0.84581	0.000138845	-1.02884	-0.846989
45599139	rs13357371	3.55424e-11	1.36831	-0.268283	4.775e-05	-1.60452	-1.33761	4.77266e-05	-1.60589	-1.33781
45599636	rs116195652	5.13257e-11	1.4675	-2.74753e-10	0.000124332	-1.98516	-2.74753e-10	0.000124463	-1.98518	-2.74753e-10
45600628	rs12521112	1.67827e-10	2.38461	0.267627	0.000174195	-1.00953	-0.638404	0.000173997	-1.0108	-0.639353
45601931	rs145430747	7.22648e-11	1.80964	-2.74753e-10	0.00145324	0.473439	-2.74753e-10	0.00145425	0.473056	-2.74753e-10
45602053	rs190296030	3.11312e-12	-2.06105e-10	-1.33507	0.000273366	-2.06105e-10	-1.1973	0.000273682	-2.06105e-10	-1.19722
45602976	rs1852598	1.16963e-11	0.229641	-0.241066	4.05814e-05	-1.77332	-1.33148	4.05759e-05	-1.77432	-1.33169
45603206	rs2696013	1.32658e-05	11.691	2.23901	0.000141796	-1.0836	-0.770117	0.000141464	-1.08577	-0.77138
45605350	rs182633738	1.09888e-10	2.22877	-2.74753e-10	0.0024883	1.01124	-2.74753e-10	0.00248976	1.01075	-2.74753e-10
45608322	rs2337483	2.23162e-05	12.1715	2.27861	0.000160739	-0.956713	-0.771619	0.000160337	-0.959022	-0.772889
45608658	rs113659993	1.13929e-11	-0.0377067	-2.74753e-10	0.000335414	-0.992745	-2.74753e-10	0.000335862	-0.992489	-2.74753e-10
45611134	rs192997777	2.5335e-12	-1.54109	-2.74753e-10	0.000137574	-1.88395	-2.74753e-10	0.000137707	-1.88406	-2.74753e-10
45611245	rs144730761	1.0879e-10	2.21873	-2.74753e-10	0.00285709	1.14945	-2.74753e-10	0.00285862	1.1489	-2.74753e-10
45611988	rs16902186	1.37683e-11	0.29085	-0.139173	4.10098e-05	-1.7753	-1.319	4.10033e-05	-1.7763	-1.31923
45612033	rs2589181	3.98627e-08	5.57811	2.54439	0.000227044	-0.731019	-0.651947	0.000226301	-0.733987	-0.653338
45612362	rs34889142	5.97934e-12	-0.682385	-2.74753e-10	0.000164026	-1.70809	-2.74753e-10	0.000164215	-1.70801	-2.74753e-10
45614225	rs17344896	4.64707e-11	1.36813	-2.74753e-10	0.000124977	-1.97998	-2.74753e-10	0.000125108	-1.98001	-2.74753e-10
45614312	rs16902188	2.47732e-10	2.56726	0.474392	0.000209994	-0.922011	-0.539023	0.00020973	-0.923332	-0.540037
45614975	rs11743392	4.55134e-08	6.7065	1.54856	0.000152137	-1.43077	-0.352564	0.000151921	-1.43213	-0.353696
45616546	rs113830129	2.77248e-12	-1.45095	-2.74753e-10	0.000123727	-1.99003	-2.74753e-10	0.000123859	-1.99005	-2.74753e-10
45616760	rs149289844	3.68449e-11	-2.06105e-10	1.13602	0.00306445	-2.06105e-10	1.21951	0.00306899	-2.06105e-10	1.21991
45617013	rs35197327	3.87331e-11	1.39539	-0.209395	4.81706e-05	-1.59529	-1.33807	4.81462e-05	-1.59667	-1.33827
45617179	rs78694495	1.80186e-12	-1.88188	-2.74753e-10	0.000125001	-1.97979	-2.74753e-10	0.000125142	-1.97974	-2.74753e-10
45619739	rs80324452	5.6864e-11	1.56997	-2.74753e-10	0.000123798	-1.98946	-2.74753e-10	0.00012393	-1.98948	-2.74753e-10
45620065	rs74628473	1.24929e-11	-2.06105e-10	0.0544659	0.000573819	-2.06105e-10	-0.455797	0.000574293	-2.06105e-10	-0.45605
45620336	rs77769375	1.74171e-12	-1.91583	-2.74753e-10	0.00018893	-1.56673	-2.74753e-10	0.000189154	-1.56663	-2.74753e-10
45621089	rs62369118	2.22666e-10	2.52123	0.413749	0.000205096	-0.944251	-0.540381	0.00020484	-0.945558	-0.541402
45621911	rs77475077	3.55842e-12	-2.06105e-10	-1.20138	0.000230153	-2.06105e-10	-1.36937	0.000230395	-2.06105e-10	-1.36939
45622105	rs111598649	1.66248e-11	0.3402	-2.74753e-10	0.000400067	-0.81648	-2.74753e-10	0.000400615	-0.81619	-2.74753e-10
45622496	rs6893773	1.32082e-05	11.5848	2.3409	0.000141366	-1.11082	-0.745934	0.000141035	-1.11295	-0.74723
45625371	rs150705607	4.93033e-12	-2.06105e-10	-0.875289	0.000279257	-2.06105e-10	-1.17598	0.000279543	-2.06105e-10	-1.17603
45626413	rs72763943	8.40917e-12	-0.341372	-2.74753e-10	0.000158171	-1.74443	-2.74753e-10	0.000158313	-1.74462	-2.74753e-10
45627499	rs139872748	3.04664e-12	-2.06105e-10	-1.35666	0.000245042	-2.06105e-10	-1.30668	0.00024531	-2.06105e-10	-1.30667
45629010	rs2247112	9.37363e-08	6.45551	2.52204	0.000326302	-0.35869	-0.661596	0.000325103	-0.362069	-0.662977
45630390	rs16902191	1.80365e-10	2.29477	0.429517	0.000186178	-1.05185	-0.529556	0.000185957	-1.05309	-0.530584
45630889	rs116108877	5.08134e-11	1.45747	-2.74753e-10	0.000124388	-1.9847	-2.74753e-10	0.00012452	-1.98473	-2.74753e-10
45631351	rs76019330	5.26602e-11	1.49316	-2.74753e-10	0.000124196	-1.98625	-2.74753e-10	0.000124328	-1.98627	-2.74753e-10
45632048	rs72763945	5.47829e-12	-0.769901	-2.74753e-10	0.000130337	-1.93799	-2.74753e-10	0.000130465	-1.93809	-2.74753e-10
45633307	rs71616302	5.8198e-12	-0.709428	-2.74753e-10	0.000161986	-1.7206	-2.74753e-10	0.000162173	-1.72053	-2.74753e-10
45633357	rs1534392	4.06174e-11	1.44715	-0.213653	4.91612e-05	-1.57745	-1.33556	4.91345e-05	-1.57886	-1.33577
45633423	rs115634897	1.76024e-12	-1.90525	-2.74753e-10	0.000133826	-1.91157	-2.74753e-10	0.000133968	-1.91159	-2.74753e-10
45634000	rs6451810	1.15827e-05	11.4818	2.31253	0.000139748	-1.1098	-0.758472	0.000139424	-1.11192	-0.759752
45634661	rs77092137	2.5281e-12	-1.54323	-2.74753e-10	0.000124541	-1.98347	-2.74753e-10	0.000124671	-1.98351	-2.74753e-10
45635062	rs59041019	1.46092e-11	-2.06105e-10	0.210957	0.000593714	-2.06105e-10	-0.421714	0.000594288	-2.06105e-10	-0.421825
45636686	rs62369134	7.12088e-12	-0.507664	-2.74753e-10	0.000171246	-1.66501	-2.74753e-10	0.000171342	-1.66553	-2.74753e-10
45636786	rs28405556	4.22313e-11	1.50207	-0.229606	4.9949e-05	-1.55824	-1.33887	4.99206e-05	-1.55969	-1.33907
45638511	rs10214369	4.17046e-11	1.50207	-0.242157	4.97497e-05	-1.55824	-1.34287	4.97218e-05	-1.55969	-1.34306
45638536	rs16902195	2.13038e-10	2.4299	0.460873	0.000206066	-0.98801	-0.491907	0.00020581	-0.98929	-0.492947
45638629	rs2580260	1.64529e-05	11.7582	2.38715	0.000150688	-1.06623	-0.726665	0.000150324	-1.06842	-0.727981
45640856	rs189750460	2.58433e-12	-1.52123	-2.74753e-10	0.000130913	-1.93358	-2.74753e-10	0.000131031	-1.93376	-2.74753e-10
45641694	rs115744861	4.259e-11	1.28092	-2.74753e-10	0.000457476	-0.682386	-2.74753e-10	0.000457783	-0.682796	-2.74753e-10
45642624	rs115921200	5.792e-10	3.89095	-2.74753e-10	0.000887199	-0.0200415	-2.74753e-10	0.000887391	-0.0209041	-2.74753e-10
45643758	rs76949111	2.04779e-11	0.548652	-2.74753e-10	0.00140387	0.438875	-2.74753e-10	0.00140503	0.438625	-2.74753e-10
45644342	rs10462090	1.93382e-10	2.32514	0.468833	0.000194034	-1.0376	-0.502475	0.000193799	-1.03885	-0.503518
45644658	rs16902197	2.98366e-12	-2.06105e-10	-1.37754	0.000241212	-2.06105e-10	-1.32244	0.000241504	-2.06105e-10	-1.3223
45645838	rs76055011	5.26602e-11	1.49316	-2.74753e-10	0.000124196	-1.98625	-2.74753e-10	0.000124328	-1.98627	-2.74753e-10
45647622	rs10805696	2.11903e-10	2.29477	0.590664	0.000212112	-1.05185	-0.399143	0.000211844	-1.05309	-0.400247
45647628	rs114792089	1.86492e-12	-1.84748	-2.74753e-10	0.00012842	-1.9528	-2.74753e-10	0.000128557	-1.95282	-2.74753e-10
45648757	rs16902199	7.24377e-11	2.05831	-0.246276	6.22588e-05	-1.33457	-1.34224	6.22027e-05	-1.33636	-1.34243
45649259	rs79727060	5.87276e-11	1.60222	-2.74753e-10	0.000123709	-1.99018	-2.74753e-10	0.000123841	-1.99019	-2.74753e-10
45650795	rs10462091	1.90626e-10	2.29477	0.484852	0.000193418	-1.05185	-0.491404	0.000193184	-1.05309	-0.492454
45651869	rs2337954	9.87503e-11	2.32711	-0.205212	7.01501e-05	-1.2237	-1.33377	7.00756e-05	-1.22563	-1.33398
45653780	rs116136415	5.87926e-11	1.60332	-2.74753e-10	0.000123752	-1.98983	-2.74753e-10	0.000123884	-1.98984	-2.74753e-10
45653912	rs2589161	7.14915e-05	13.257	2.35739	0.000226357	-0.646914	-0.739086	0.000225708	-0.649559	-0.740389
45655070	rs1405918	7.14915e-05	13.257	2.35739	0.000226357	-0.646914	-0.739086	0.000225708	-0.649559	-0.740389
45655893	rs2589162	7.75435e-05	13.3234	2.37225	0.000232311	-0.627144	-0.73289	0.000231639	-0.629809	-0.7342
45656313	rs181801832	1.97919e-12	-1.788	-2.74753e-10	0.000198009	-1.5198	-2.74753e-10	0.000198263	-1.5196	-2.74753e-10
45656923	rs1527831	0.000124842	13.7047	2.46714	0.000271372	-0.511665	-0.692956	0.000270547	-0.51444	-0.694305
45658543	rs76597398	1.86166e-10	2.14611	0.609835	0.000196963	-1.12077	-0.404319	0.000196725	-1.12197	-0.405419
45664946	rs200721921	4.97629e-12	-2.06105e-10	-0.86601	0.000294762	-2.06105e-10	-1.12194	0.000295015	-2.06105e-10	-1.12216
45666146	rs17345592	1.28913e-11	0.0858589	-2.74753e-10	0.000222025	-1.40532	-2.74753e-10	0.000222192	-1.40565	-2.74753e-10
45666651	rs116535622	1.83108e-12	-1.86579	-2.74753e-10	0.000156403	-1.75567	-2.74753e-10	0.000156568	-1.7557	-2.74753e-10
45667404	rs116100996	2.11678e-12	-1.7208	-2.74753e-10	0.000150088	-1.79689	-2.74753e-10	0.000150245	-1.79692	-2.74753e-10
45669038	rs1534391	1.39475e-12	-1.98924	-0.14874	3.50433e-05	-1.99186	-1.25967	3.50713e-05	-1.99184	-1.25996
45669044	rs62369141	1.78488e-10	2.32514	0.388686	0.000183661	-1.0376	-0.557418	0.000183449	-1.03885	-0.558406
45671205	rs79184415	1.93198e-12	-1.81215	-2.74753e-10	0.000148446	-1.80789	-2.74753e-10	0.000148647	-1.80762	-2.74753e-10
45671667	rs10074312	8.59843e-11	2.18427	-0.200803	7.02697e-05	-1.23334	-1.32243	7.01951e-05	-1.23525	-1.32266
45672909	rs77423039	5.76792e-11	1.5842	-2.74753e-10	0.000123814	-1.98933	-2.74753e-10	0.000123946	-1.98935	-2.74753e-10
45673018	rs12520240	1.54794e-10	2.16185	0.409554	0.000172658	-1.11354	-0.543256	0.000172461	-1.11474	-0.544275
45673884	rs1405916	1.62207e-11	0.486967	-0.171377	4.40328e-05	-1.70382	-1.31935	4.40189e-05	-1.70498	-1.31959
45674865	rs77025598	6.09766e-11	1.6398	-2.74753e-10	0.000123653	-1.99063	-2.74753e-10	0.000123786	-1.99064	-2.74753e-10
45675231	rs74790525	2.67547e-12	-1.48657	-2.74753e-10	0.000126769	-1.96574	-2.74753e-10	0.000126899	-1.9658	-2.74753e-10
45675439	rs79683485	1.38778e-11	0.159599	-2.74753e-10	0.000134756	-1.90465	-2.74753e-10	0.000134909	-1.90459	-2.74753e-10
45675798	rs150075388	3.83206e-12	-2.06105e-10	-1.12729	0.000244612	-2.06105e-10	-1.30844	0.000244865	-2.06105e-10	-1.30848
45676114	rs10512880	6.33763e-11	1.67839	-2.74753e-10	0.000123574	-1.99127	-2.74753e-10	0.000123706	-1.99128	-2.74753e-10
45676997	rs16902213	2.00244e-10	2.23436	0.594478	0.000202958	-1.08003	-0.415085	0.000202708	-1.08125	-0.416179
45677122	rs80335816	3.00372e-12	-2.06105e-10	-1.37084	0.000228035	-2.06105e-10	-1.37861	0.000228286	-2.06105e-10	-1.37859
45678378	rs7722380	2.15112e-11	0.727932	-0.130053	4.76081e-05	-1.6358	-1.30931	4.75858e-05	-1.63709	-1.30956
45679049	rs74535419	5.87926e-11	1.60332	-2.74753e-10	0.000123752	-1.98983	-2.74753e-10	0.000123884	-1.98984	-2.74753e-10
45679636	rs4437383	1.45873e-10	2.67671	-0.164668	8.18972e-05	-1.08489	-1.31776	8.17926e-05	-1.08701	-1.318
45679825	rs143860384	3.56451e-12	-2.06105e-10	-1.19967	0.00023567	-2.06105e-10	-1.34568	0.000235916	-2.06105e-10	-1.34571
45680968	rs34423213	1.87392e-11	0.615027	-0.155104	4.54566e-05	-1.67589	-1.31546	4.54392e-05	-1.67711	-1.3157
45681292	rs142109463	3.70363e-12	-2.06105e-10	-1.16138	0.000326545	-2.06105e-10	-1.01954	0.000326944	-2.06105e-10	-1.0194
45684516	rs13178796	1.48415e-10	2.67671	-0.147396	8.22393e-05	-1.08489	-1.31359	8.21338e-05	-1.08701	-1.31383
45685052	rs77807633	9.65144e-12	-2.06105e-10	-0.203588	0.000472664	-2.06105e-10	-0.649726	0.000472977	-2.06105e-10	-0.650143
45685591	rs35304078	1.44166e-10	2.64767	-0.147396	8.11953e-05	-1.09767	-1.31359	8.10923e-05	-1.09977	-1.31383
45686918	rs115576496	4.00796e-12	-1.08241	-2.74753e-10	0.000126409	-1.96859	-2.74753e-10	0.000126534	-1.96868	-2.74753e-10
45687680	rs10462092	1.60707e-10	2.17598	0.432907	0.000179826	-1.10704	-0.509082	0.000179617	-1.10824	-0.510123
45689447	rs34159951	2.98942e-12	-1.37562	-2.74753e-10	0.000125719	-1.97406	-2.74753e-10	0.000125868	-1.97395	-2.74753e-10
45690187	rs35381866	0.000135498	13.6323	2.62147	0.000210417	-0.850404	-0.608615	0.000209843	-0.852783	-0.610046
45692308	rs6451812	0.000152887	13.6878	2.68674	0.000303308	-0.513663	-0.579698	0.00030235	-0.516449	-0.581156
45693263	rs149671723	4.63215e-12	-0.937673	-2.74753e-10	0.000148902	-1.80482	-2.74753e-10	0.000149064	-1.80482	-2.74753e-10
45694575	rs6873359	1.56998e-10	2.74159	-0.156048	8.4458e-05	-1.05617	-1.31569	8.43471e-05	-1.05832	-1.31593
45695116	rs572887812	3.02827e-12	-2.06105e-10	-1.3627	0.000230382	-2.06105e-10	-1.36837	0.000230625	-2.06105e-10	-1.3684
45695526	rs561646796	1.71332e-12	-1.93226	-2.74753e-10	0.000136092	-1.89478	-2.74753e-10	0.00013625	-1.8947	-2.74753e-10
45696901	rs149641655	4.04486e-12	-1.07325	-2.74753e-10	0.000141015	-1.85925	-2.74753e-10	0.000141168	-1.85924	-2.74753e-10
45696920	rs76072381	5.99307e-11	1.62249	-2.74753e-10	0.000123697	-1.99027	-2.74753e-10	0.00012383	-1.99028	-2.74753e-10
45697402	rs74507162	6.09766e-11	1.6398	-2.74753e-10	0.000123653	-1.99063	-2.74753e-10	0.000123786	-1.99064	-2.74753e-10
45697462	rs13361609	1.30738e-10	2.58346	-0.180961	7.8318e-05	-1.12573	-1.32161	7.82223e-05	-1.1278	-1.32184
45697558	rs77283327	5.76792e-11	1.5842	-2.74753e-10	0.000123814	-1.98933	-2.74753e-10	0.000123946	-1.98935	-2.74753e-10
45698713	rs77959648	2.13342e-11	0.589616	-2.74753e-10	0.000430607	-0.742916	-2.74753e-10	0.000430923	-0.743262	-2.74753e-10
45699901	rs147650261	4.16537e-12	-2.06105e-10	-1.04389	0.000420376	-2.06105e-10	-0.766961	0.000420793	-2.06105e-10	-0.76705
45700536	rs75249279	1.67697e-12	-1.9537	-2.74753e-10	0.000124225	-1.98602	-2.74753e-10	0.000124355	-1.98605	-2.74753e-10
45701509	rs6894273	1.31101e-10	2.56132	-0.156048	8.0139e-05	-1.10866	-1.31569	8.00394e-05	-1.11074	-1.31593
45701986	rs78840167	5.45845e-11	1.52905	-2.74753e-10	0.000124027	-1.98761	-2.74753e-10	0.000124159	-1.98763	-2.74753e-10
45702028	rs10036065	0.000276642	14.2653	2.70228	0.000365993	-0.332726	-0.572771	0.000364774	-0.335678	-0.574234
45704122	rs183570531	1.04989e-11	-0.119422	-2.74753e-10	0.000176363	-1.63557	-2.74753e-10	0.00017658	-1.63542	-2.74753e-10
45704526	rs34923905	1.76292e-10	2.86611	-0.164668	8.91218e-05	-1.00035	-1.31776	8.89994e-05	-1.00256	-1.318
45704919	rs116020650	4.83731e-12	-0.894335	-2.74753e-10	0.000143867	-1.83922	-2.74753e-10	0.000144015	-1.83927	-2.74753e-10
45705011	rs114818227	2.64344e-12	-1.49862	-2.74753e-10	0.000131982	-1.92544	-2.74753e-10	0.0001321	-1.92563	-2.74753e-10
45705665	rs62369147	1.61879e-10	2.12766	0.488496	0.000179468	-1.12923	-0.488883	0.000179261	-1.13042	-0.489934
45706369	rs186342349	1.73036e-12	-1.92236	-2.74753e-10	0.000158461	-1.74261	-2.74753e-10	0.000158655	-1.74246	-2.74753e-10
45706803	rs62369148	1.59631e-10	2.11368	0.488496	0.000178325	-1.13562	-0.488883	0.000178119	-1.1368	-0.489934
45707117	rs10078625	0.000251036	14.1352	2.73519	0.000356371	-0.374091	-0.558046	0.000355193	-0.377006	-0.559523
45707287	rs72763959	3.78161e-11	1.16204	-2.74753e-10	0.000424506	-0.757184	-2.74753e-10	0.000424796	-0.757582	-2.74753e-10
45707538	rs13187565	0.000247879	14.0738	2.78394	0.000357276	-0.3935	-0.536101	0.000356094	-0.396398	-0.537597
45709298	rs77862140	5.45845e-11	1.52905	-2.74753e-10	0.000124027	-1.98761	-2.74753e-10	0.000124159	-1.98763	-2.74753e-10
45710061	rs10473392	0.000282229	14.2036	2.78394	0.000372272	-0.352386	-0.536101	0.000371026	-0.355321	-0.537597
45710424	rs17345947	5.76792e-11	1.5842	-2.74753e-10	0.000123814	-1.98933	-2.74753e-10	0.000123946	-1.98935	-2.74753e-10
45711037	rs6894784	1.72624e-10	2.83647	-0.156048	8.81205e-05	-1.01372	-1.31569	8.80005e-05	-1.01592	-1.31593
45711956	rs113432759	2.15578e-10	2.90263	-2.74753e-10	0.0010492	0.147669	-2.74753e-10	0.00105012	0.147471	-2.74753e-10
45712047	rs150945071	2.98012e-12	-2.06105e-10	-1.37873	0.000252816	-2.06105e-10	-1.27545	0.000253109	-2.06105e-10	-1.27537
45712489	rs7705696	0.000259471	14.1352	2.76824	0.000361706	-0.374091	-0.543187	0.000360506	-0.377006	-0.544677
45713622	rs10512878	1.59056e-10	2.08844	0.510123	0.000170762	-1.14713	-0.520713	0.000170574	-1.1483	-0.521724
45714239	rs1819030	5.17759e-11	1.47623	-2.74753e-10	0.000124284	-1.98554	-2.74753e-10	0.000124416	-1.98556	-2.74753e-10
45714653	rs62369149	1.59412e-10	2.08844	0.512354	0.000179224	-1.14713	-0.472347	0.000179017	-1.1483	-0.473409
45715628	rs62369150	1.51278e-10	2.0296	0.518831	0.000164389	-1.17379	-0.532092	0.000164209	-1.17494	-0.533107
45715753	rs4367308	3.23325e-07	7.26793	2.94779	0.00058482	0.0152947	-0.452101	0.000582328	0.0115158	-0.453672
45716209	rs2879074	0.000234733	14.0018	2.80142	0.000344059	-0.439104	-0.528193	0.00034293	-0.441967	-0.529695
45716245	rs16902216	1.73029e-10	2.16185	0.520913	0.00018645	-1.11354	-0.466404	0.00018623	-1.11474	-0.467469
45716396	rs7736561	0.000238464	14.0018	2.81719	0.000346528	-0.439104	-0.521043	0.000345389	-0.441967	-0.522552
45716645	rs144050627	1.75009e-12	-1.91103	-2.74753e-10	0.000124608	-1.98294	-2.74753e-10	0.000124741	-1.98295	-2.74753e-10
45717076	rs117313242	7.82515e-12	-2.06105e-10	-0.413352	0.000281529	-2.06105e-10	-1.16788	0.000281779	-2.06105e-10	-1.16807
45717253	rs116334589	2.22312e-12	-1.67178	-2.74753e-10	0.000144519	-1.8347	-2.74753e-10	0.00014467	-1.83473	-2.74753e-10
45717865	rs6863984	1.72448e-10	2.13045	0.548955	0.00018894	-1.11979	-0.446892	0.000188711	-1.12101	-0.447967
45717936	rs2337951	0.000238464	14.0018	2.81719	0.000346528	-0.439104	-0.521043	0.000345389	-0.441967	-0.522552
45718314	rs62367666	1.60447e-10	2.08844	0.518831	0.00016883	-1.14713	-0.532092	0.000168643	-1.1483	-0.533107
45718602	rs62367667	1.71551e-10	2.14166	0.53252	0.000186226	-1.12281	-0.458335	0.000186006	-1.124	-0.459405
45718685	rs151108949	1.72009e-12	-1.92832	-2.74753e-10	0.000123527	-1.99165	-2.74753e-10	0.00012366	-1.99166	-2.74753e-10
45718771	rs12523582	1.64303e-10	2.08424	0.546775	0.000181247	-1.14904	-0.459215	0.000181038	-1.15021	-0.460276
45719286	rs79730645	5.56296e-11	1.54802	-2.74753e-10	0.000123948	-1.98825	-2.74753e-10	0.000124079	-1.98827	-2.74753e-10
45719325	rs16902217	1.70499e-10	2.79891	-0.130873	8.47579e-05	-1.0588	-1.30951	8.46452e-05	-1.06095	-1.30977
45719487	rs114138574	1.62918e-12	-1.98262	-2.74753e-10	0.000124778	-1.98157	-2.74753e-10	0.000124905	-1.98163	-2.74753e-10
45719790	rs55775708	2.53134e-12	-1.54195	-2.74753e-10	0.000603358	-0.4056	-2.74753e-10	0.000603837	-0.405885	-2.74753e-10
45719826	rs12519195	1.66796e-10	2.08844	0.557635	0.000184961	-1.14713	-0.440839	0.000184744	-1.1483	-0.441919
45721287	rs951396	1.66192e-10	2.08424	0.558206	0.000181124	-1.14904	-0.459896	0.000180914	-1.15021	-0.460962
45722124	rs2337952	0.00026393	14.0699	2.85058	0.000359394	-0.417843	-0.50585	0.000358201	-0.420725	-0.507372
45722622	rs62367668	2.10581e-10	2.14166	0.737513	0.000210699	-1.12281	-0.334869	0.000210436	-1.124	-0.336005
45722709	rs62367669	2.18012e-10	2.1854	0.728458	0.000213615	-1.1027	-0.34124	0.000213347	-1.1039	-0.342372
45722994	rs6892627	0.00024338	14.0699	2.76952	0.000349449	-0.417843	-0.533912	0.000348298	-0.420725	-0.535406
45723636	rs6867402	2.42248e-10	2.16679	0.852472	0.000229795	-1.11741	-0.253512	0.000229499	-1.1186	-0.254691
45724280	rs12520275	2.06008e-10	2.10244	0.754775	0.000209486	-1.14075	-0.32271	0.000209226	-1.14193	-0.323852
45724792	rs114477590	5.03143e-11	1.44759	-2.74753e-10	0.000124446	-1.98424	-2.74753e-10	0.000124577	-1.98426	-2.74753e-10
45724857	rs12655211	3.22255e-12	-2.06105e-10	-1.30052	0.000420374	-2.06105e-10	-0.766967	0.000420991	-2.06105e-10	-0.766578
45725246	rs12518235	2.05129e-10	2.09817	0.754775	0.000209078	-1.14269	-0.32271	0.000208819	-1.14387	-0.323852
45725597	rs7718785	0.000175874	13.6151	2.89945	0.000322812	-0.539057	-0.491984	0.000321772	-0.541827	-0.493519
45725599	rs78722797	5.14986e-11	1.47086	-2.74753e-10	0.00012424	-1.9859	-2.74753e-10	0.000124371	-1.98592	-2.74753e-10
45725781	rs10805698	1.77818e-10	1.92511	0.784956	0.000205044	-1.22054	-0.264347	0.0002048	-1.22166	-0.265498
45726022	rs77479417	4.98131e-12	-0.865003	-2.74753e-10	0.000140766	-1.86101	-2.74753e-10	0.00014089	-1.86121	-2.74753e-10
45727866	rs12110137	0.000144264	13.4914	2.82502	0.000223645	-0.872225	-0.525826	0.000223021	-0.874593	-0.527332
45727999	rs12109155	1.54976e-10	2.73688	-0.164305	8.19646e-05	-1.08606	-1.31576	8.18589e-05	-1.08818	-1.31601
45728192	rs77952592	4.02091e-10	3.52598	-2.74753e-10	0.000719982	-0.228885	-2.74753e-10	0.000720172	-0.229701	-2.74753e-10
45728698	rs16902220	1.64722e-10	1.84709	0.786472	0.000191108	-1.25494	-0.300329	0.000190885	-1.25604	-0.301483
45731014	rs111653746	1.68653e-12	-1.94802	-2.74753e-10	0.000124222	-1.98604	-2.74753e-10	0.000124353	-1.98607	-2.74753e-10
45731173	rs73107037	1.85816e-10	1.98287	0.771196	0.000200778	-1.19479	-0.311124	0.000200535	-1.19593	-0.312272
45731767	rs191490954	1.98678e-12	-1.78418	-2.74753e-10	0.000199162	-1.51399	-2.74753e-10	0.000199418	-1.51379	-2.74753e-10
45732023	rs6873498	1.86502e-10	1.96915	0.7886	0.000202019	-1.20093	-0.298824	0.000201774	-1.20206	-0.299979
45732184	rs6873660	1.86502e-10	1.96915	0.7886	0.000202019	-1.20093	-0.298824	0.000201774	-1.20206	-0.299979
45732198	rs6873662	1.39004e-10	1.9115	0.552313	0.000156611	-1.22657	-0.527773	0.000156446	-1.22769	-0.528788
45733662	rs58424904	1.86925e-10	1.95393	0.806078	0.00020315	-1.20772	-0.286451	0.000202903	-1.20885	-0.287613
45735083	rs6451814	0.000160235	13.3397	3.08172	0.000324311	-0.647001	-0.379406	0.000323264	-0.649683	-0.381038
45735151	rs141639959	1.57009e-10	2.58561	-2.74753e-10	0.000128309	-1.95367	-2.74753e-10	0.000128454	-1.95362	-2.74753e-10
45735279	rs143872073	2.01619e-12	-1.76949	-2.74753e-10	0.000123762	-1.98975	-2.74753e-10	0.000123892	-1.98978	-2.74753e-10
45735587	rs12514177	1.88658e-10	1.95393	0.815307	0.000204483	-1.20772	-0.279911	0.000204234	-1.20885	-0.281076
45736002	rs12522392	1.71022e-10	1.85579	0.815307	0.000195796	-1.25113	-0.279911	0.000195564	-1.25223	-0.281076
45736281	rs12522404	1.73348e-10	1.8693	0.815307	0.000196961	-1.24519	-0.279911	0.000196727	-1.2463	-0.281076
45736307	rs12522459	1.90234e-10	1.95393	0.82363	0.000205694	-1.20772	-0.274007	0.000205443	-1.20885	-0.275175
45738225	rs77863450	5.3915e-11	1.51671	-2.74753e-10	0.00012402	-1.98766	-2.74753e-10	0.000124152	-1.98768	-2.74753e-10
45739597	rs17280692	5.79528e-11	1.58893	-2.74753e-10	0.000123753	-1.98982	-2.74753e-10	0.000123885	-1.98983	-2.74753e-10
45739636	rs12659948	1.52206e-10	2.73361	-0.179069	8.33425e-05	-1.07356	-1.31159	8.32331e-05	-1.07571	-1.31184
45740040	rs16902221	1.48439e-10	2.6481	-0.118625	7.89639e-05	-1.15228	-1.28684	7.88646e-05	-1.15433	-1.28713
45740067	rs10512877	1.54924e-10	1.94027	0.631972	0.000167307	-1.2138	-0.474475	0.000167125	-1.21493	-0.475521
45740382	rs142328069	3.68506e-12	-2.06105e-10	-1.16641	0.000238071	-2.06105e-10	-1.33554	0.000238322	-2.06105e-10	-1.33557
45740570	rs28473745	1.61689e-10	2.73361	-0.118625	8.54311e-05	-1.07356	-1.28684	8.53151e-05	-1.07571	-1.28713
45741123	rs2337953	1.95245e-10	1.95393	0.849629	0.000209529	-1.20772	-0.255535	0.000209271	-1.20885	-0.256713
45741359	rs10462093	1.95245e-10	1.95393	0.849629	0.000209529	-1.20772	-0.255535	0.000209271	-1.20885	-0.256713
45742624	rs7706116	0.000314204	14.0548	3.04009	0.00041162	-0.40544	-0.382571	0.000410192	-0.408349	-0.384216
45742969	rs6886950	1.40411e-10	2.70114	-0.227263	8.10104e-05	-1.08784	-1.32569	8.09075e-05	-1.08997	-1.32591
45746038	rs376364151	3.24053e-12	-2.06105e-10	-1.29496	0.000234308	-2.06105e-10	-1.35148	0.000234557	-2.06105e-10	-1.35149
45746378	rs61296177	1.8033e-10	1.88284	0.841255	0.000201823	-1.23923	-0.261489	0.00020158	-1.24034	-0.262664
45746762	rs150478443	5.69043e-11	1.57068	-2.74753e-10	0.00012376	-1.98976	-2.74753e-10	0.000123892	-1.98978	-2.74753e-10
45747199	rs112760519	1.72137e-11	0.37501	-2.74753e-10	0.000426507	-0.752483	-2.74753e-10	0.000427052	-0.752283	-2.74753e-10
45747782	rs192960801	3.7666e-12	-2.06105e-10	-1.14452	0.000262377	-2.06105e-10	-1.23833	0.00026263	-2.06105e-10	-1.23844
45747875	rs4266405	1.91827e-10	1.95393	0.831969	0.000206915	-1.20772	-0.268086	0.000206662	-1.20885	-0.269258
45747938	rs4629609	0.000200506	13.7426	2.90307	0.00024284	-0.824272	-0.491435	0.000242143	-0.826697	-0.492965
45747971	rs7704772	5.22312e-12	0.498927	-1.31653	9.4573e-05	-0.914358	-1.34438	9.46767e-05	-0.914453	-1.34427
45749291	rs145779281	2.55321e-12	-1.53334	-2.74753e-10	0.000552859	-0.493008	-2.74753e-10	0.000553304	-0.493282	-2.74753e-10
45749990	rs62367708	1.40108e-10	1.9115	0.560223	0.000157438	-1.22657	-0.522505	0.000157272	-1.22769	-0.523523
45750141	rs10058269	1.47503e-10	2.73361	-0.210454	8.24988e-05	-1.07356	-1.32176	8.2392e-05	-1.07571	-1.32199
45750207	rs111485100	5.58317e-11	1.55165	-2.74753e-10	0.000123823	-1.98926	-2.74753e-10	0.000123955	-1.98928	-2.74753e-10
45750393	rs114657607	5.43142e-11	1.52409	-2.74753e-10	0.000123924	-1.98844	-2.74753e-10	0.000124056	-1.98846	-2.74753e-10
45750394	rs4257782	0.0002443	13.8709	2.97227	0.000271579	-0.789115	-0.414744	0.000270765	-0.791576	-0.416363
45750595	rs111278737	3.1222e-10	2.48441	0.7886	0.000254254	-0.970953	-0.298824	0.000253916	-0.972209	-0.299979
45751357	rs140570724	7.24749e-12	-2.06105e-10	-0.49004	0.000376455	-2.06105e-10	-0.877314	0.00037679	-2.06105e-10	-0.877503
45751455	rs117314001	2.98197e-12	-2.06105e-10	-1.37811	0.000237289	-2.06105e-10	-1.33883	0.000237551	-2.06105e-10	-1.33881
45751536	rs10044479	0.000199381	13.6584	2.98161	0.000360325	-0.528367	-0.392738	0.000359122	-0.531161	-0.394367
45751693	rs76562814	2.00221e-12	-1.77644	-2.74753e-10	0.000123805	-1.9894	-2.74753e-10	0.00012394	-1.98939	-2.74753e-10
45752054	rs113368850	1.95819e-10	1.98287	0.82363	0.00020837	-1.19479	-0.274007	0.000208114	-1.19593	-0.275175
45752348	rs62367709	1.87471e-10	1.98287	0.780064	0.000206149	-1.19479	-0.284723	0.0002059	-1.19593	-0.285873
45752862	rs4455566	0.000252995	13.9256	2.95257	0.000362673	-0.445871	-0.468738	0.000361463	-0.448743	-0.470288
45752968	rs73107077	1.79869e-10	1.89791	0.82363	0.000200642	-1.23258	-0.274007	0.000200401	-1.2337	-0.275175
45753922	rs79509696	2.19184e-10	2.91922	-2.74753e-10	0.000776598	-0.153189	-2.74753e-10	0.000776692	-0.154147	-2.74753e-10
45754257	rs112684775	2.04587e-10	2.03499	0.815307	0.000210848	-1.17706	-0.279911	0.000210589	-1.17821	-0.281076
45754725	rs114592655	9.95889e-12	-0.172229	-2.74753e-10	0.000165145	-1.70129	-2.74753e-10	0.000165265	-1.70164	-2.74753e-10
45755115	rs10036411	6.57147e-11	1.71463	-2.74753e-10	0.000609491	-0.395487	-2.74753e-10	0.000609874	-0.395938	-2.74753e-10
45756195	rs4473778	1.58415e-10	1.99661	0.597913	0.000167697	-1.18863	-0.497328	0.000167513	-1.18977	-0.498361
45756240	rs2879075	1.54124e-10	1.96915	0.597913	0.000165647	-1.20093	-0.497328	0.000165466	-1.20206	-0.498361
45756822	rs112298959	5.3304e-11	1.50532	-2.74753e-10	0.000124001	-1.98782	-2.74753e-10	0.000124133	-1.98784	-2.74753e-10
45756935	rs6885184	5.54672e-11	1.5451	-2.74753e-10	0.000441061	-0.718928	-2.74753e-10	0.000441329	-0.719399	-2.74753e-10
45757305	rs1852599	4.47244e-09	5.4693	0.465691	7.92701e-05	-1.83311	-0.602141	7.92638e-05	-1.8333	-0.603111
45757561	rs56388524	2.6135e-12	-1.51001	-2.74753e-10	0.000576547	-0.451054	-2.74753e-10	0.000577009	-0.451332	-2.74753e-10
45759165	rs12654213	0.000140649	13.3545	2.93662	0.00022225	-0.928245	-0.476065	0.000221633	-0.930559	-0.477609
45759876	rs9687260	0.000252995	13.9256	2.95257	0.000362673	-0.445871	-0.468738	0.000361463	-0.448743	-0.470288
45760549	rs145769735	9.63429e-11	2.09722	-2.74753e-10	0.000401766	-0.81224	-2.74753e-10	0.000401952	-0.812857	-2.74753e-10
45760805	rs10462094	1.70519e-10	1.85285	0.815307	0.000195543	-1.25242	-0.279911	0.000195312	-1.25352	-0.281076
45761754	rs9764211	0.000222464	13.797	2.95257	0.000348487	-0.485772	-0.468738	0.000347337	-0.488607	-0.470288
45763681	rs59952198	1.5577e-10	1.93688	0.640803	0.000179505	-1.21531	-0.4026	0.0001793	-1.21643	-0.403699
45763911	rs80017474	2.65649e-12	-1.49369	-2.74753e-10	0.000132498	-1.92154	-2.74753e-10	0.000132629	-1.92163	-2.74753e-10
45764022	rs62367711	2.01582e-12	-1.76967	-2.74753e-10	0.000125431	-1.97635	-2.74753e-10	0.000125551	-1.97648	-2.74753e-10
45764689	rs114984596	3.39818e-12	-1.24745	-2.74753e-10	0.000148245	-1.80925	-2.74753e-10	0.000148378	-1.80943	-2.74753e-10
45764879	rs75632776	4.7854e-11	1.39746	-2.74753e-10	0.000124573	-1.98322	-2.74753e-10	0.000124704	-1.98324	-2.74753e-10
45765361	rs115432163	1.65129e-12	-1.96914	-2.74753e-10	0.000171797	-1.6618	-2.74753e-10	0.000171985	-1.66179	-2.74753e-10
45765543	rs116101274	9.78976e-12	-0.189358	-2.74753e-10	0.000164023	-1.70811	-2.74753e-10	0.000164142	-1.70846	-2.74753e-10
45766308	rs6451818	1.54531e-10	1.93688	0.632817	0.000178509	-1.21531	-0.408163	0.000178306	-1.21643	-0.409258
45766364	rs62367712	2.37245e-11	0.863452	-0.167637	4.94712e-05	-1.59536	-1.31136	4.94443e-05	-1.59674	-1.3116
45766380	rs6451819	1.83765e-10	1.93688	0.806078	0.000201614	-1.21531	-0.286451	0.00020137	-1.21643	-0.287613
45766853	rs1819031	1.87019e-10	1.93688	0.82363	0.000204138	-1.21531	-0.274007	0.00020389	-1.21643	-0.275175
45767075	rs72763975	3.63628e-11	1.12285	-2.74753e-10	0.000414243	-0.781659	-2.74753e-10	0.000414527	-0.782052	-2.74753e-10
45767419	rs10041767	3.41473e-07	7.21602	3.05431	0.00061262	-0.024333	-0.366033	0.000609966	-0.0280933	-0.367695
45767488	rs10041772	2.95256e-07	7.12432	3.00058	0.000546934	-0.0665987	-0.437185	0.000544631	-0.0703184	-0.438763
45768224	rs12521519	1.85468e-10	1.93688	0.815307	0.000202937	-1.21531	-0.279911	0.000202691	-1.21643	-0.281076
45768231	rs79696598	5.3102e-11	1.50152	-2.74753e-10	0.000124067	-1.98729	-2.74753e-10	0.000124199	-1.98731	-2.74753e-10
45768415	rs12521555	1.80581e-10	1.93688	0.7886	0.000199134	-1.21531	-0.298824	0.000198895	-1.21643	-0.299979
45769287	rs148119169	1.82755e-12	-1.86772	-2.74753e-10	0.000401904	-0.811897	-2.74753e-10	0.00040228	-0.812042	-2.74753e-10
45769397	rs4380674	7.78691e-11	2.92961	-1.04528	8.95909e-05	-0.956932	-1.35593	8.94941e-05	-0.9592	-1.35582
45769918	rs13359915	1.51125e-10	2.79462	-0.247215	8.49716e-05	-1.04655	-1.31924	8.48588e-05	-1.04873	-1.31947
45770252	rs7447717	0.000189085	13.5926	2.99441	0.000336702	-0.548448	-0.440466	0.000335603	-0.551223	-0.442038
45771231	rs75744097	5.3304e-11	1.50532	-2.74753e-10	0.000124001	-1.98782	-2.74753e-10	0.000124133	-1.98784	-2.74753e-10
45771614	rs116505866	1.66428e-12	-1.9613	-2.74753e-10	0.000190506	-1.55843	-2.74753e-10	0.000190709	-1.55844	-2.74753e-10
45772052	rs77955248	1.00949e-10	2.14392	-2.74753e-10	0.000411997	-0.787094	-2.74753e-10	0.000412185	-0.787718	-2.74753e-10
45772322	rs4540184	1.82711e-10	2.73721	-2.74753e-10	0.00153281	0.526749	-2.74753e-10	0.00153298	0.525781	-2.74753e-10
45773102	rs73090028	1.81548e-10	1.95048	0.780347	0.000199177	-1.20926	-0.304659	0.000198938	-1.21039	-0.305811
45774525	rs116816199	1.02245e-11	-0.145912	-2.74753e-10	0.000128074	-1.9555	-2.74753e-10	0.000128217	-1.95546	-2.74753e-10
45775010	rs62367713	3.99665e-10	2.75696	0.762977	0.000317335	-0.731229	-0.316925	0.000316862	-0.732655	-0.31807
45775309	rs6451820	1.58291e-10	2.82823	-0.234493	8.79073e-05	-1.03158	-1.30024	8.77864e-05	-1.03378	-1.30051
45776170	rs62367715	2.13297e-10	2.13722	0.754775	0.000212842	-1.12485	-0.32271	0.000212575	-1.12604	-0.323852
45776815	rs62367716	1.87916e-10	2.01962	0.745681	0.000200479	-1.17828	-0.329118	0.000200236	-1.17943	-0.330257
45777895	rs116414222	5.50931e-11	1.53833	-2.74753e-10	0.00012351	-1.99179	-2.74753e-10	0.000123643	-1.99179	-2.74753e-10
45778652	rs4866972	1.77263e-10	1.89163	0.815307	0.000198909	-1.23535	-0.279911	0.000198671	-1.23647	-0.281076
45779074	rs190723787	2.13227e-12	-1.71351	-2.74753e-10	0.000125384	-1.97673	-2.74753e-10	0.000125513	-1.97678	-2.74753e-10
45779553	rs62367717	2.79819e-10	2.32281	0.840644	0.000343377	-0.72878	-0.240503	0.000342816	-0.730305	-0.241692
45779647	rs117282626	1.47784e-11	-2.06105e-10	0.22247	0.000917094	-2.06105e-10	0.0130984	0.000917735	-2.06105e-10	0.0127188
45780750	rs4388219	3.05467e-08	8.09006	-0.233743	6.42893e-05	-1.31026	-1.33446	6.42473e-05	-1.31178	-1.33467
45780799	rs4452566	1.9143e-10	2.94802	-0.164198	8.57461e-05	-1.07919	-1.27753	8.56422e-05	-1.0812	-1.27781
45781308	rs76633495	4.51297e-12	-2.06105e-10	-0.963739	0.000295748	-2.06105e-10	-1.1186	0.000295994	-2.06105e-10	-1.11885
45781872	rs10941703	3.40854e-05	12.0804	2.79326	0.000194181	-1.07679	-0.462536	0.00019367	-1.07891	-0.464121
45781962	rs7719703	1.54053e-10	2.76417	-0.197565	8.58983e-05	-1.06006	-1.29488	8.57816e-05	-1.06222	-1.29516
45782173	rs150580949	1.64268e-12	-1.97436	-2.74753e-10	0.000162811	-1.71552	-2.74753e-10	0.000163002	-1.71543	-2.74753e-10
45783506	rs10941704	2.50104e-11	0.938744	-0.190149	5.31104e-05	-1.5475	-1.28824	5.30756e-05	-1.54895	-1.28852
45784067	rs62367718	1.42226e-12	-1.97399	-0.144458	3.99346e-05	-1.9052	-1.21567	3.99491e-05	-1.90557	-1.21602
45784470	rs7706676	1.56671e-10	2.7389	-0.155444	8.83889e-05	-1.04349	-1.28287	8.82664e-05	-1.04566	-1.28317
45784939	rs7725177	2.17748e-10	2.19408	0.718563	0.000292484	-0.797981	-0.331719	0.000292036	-0.799464	-0.332848
45784993	rs7707561	2.61549e-10	2.37736	0.718563	0.000322858	-0.699181	-0.331719	0.000322344	-0.700723	-0.332848
45785031	rs7725203	2.73374e-10	2.41345	0.726691	0.000331171	-0.679516	-0.325962	0.000330639	-0.68107	-0.327094
45786177	rs10056041	1.57485e-10	2.76928	-0.18064	8.89547e-05	-1.02986	-1.29012	8.88309e-05	-1.03205	-1.29041
45786598	rs10064278	1.15898e-07	6.41375	2.77602	0.000514706	-0.103447	-0.46107	0.000512558	-0.107118	-0.462658
45786753	rs114967835	5.69043e-11	1.57068	-2.74753e-10	0.00012376	-1.98976	-2.74753e-10	0.000123892	-1.98978	-2.74753e-10
45787176	rs139786425	5.65147e-12	-2.06105e-10	-0.738779	0.000376021	-2.06105e-10	-0.878466	0.000376326	-2.06105e-10	-0.878736
45787225	rs112547238	1.81878e-12	-1.87253	-2.74753e-10	0.000133258	-1.91583	-2.74753e-10	0.000133395	-1.91588	-2.74753e-10
45787643	rs116646741	1.74868e-12	-1.91183	-2.74753e-10	0.000135075	-1.90228	-2.74753e-10	0.000135219	-1.9023	-2.74753e-10
45787848	rs190742688	1.68696e-12	-1.94776	-2.74753e-10	0.000301101	-1.10067	-2.74753e-10	0.000301388	-1.10079	-2.74753e-10
45787850	rs144490833	1.67964e-12	-1.95212	-2.74753e-10	0.000295161	-1.12059	-2.74753e-10	0.000295443	-1.12071	-2.74753e-10
45788381	rs7708189	2.53249e-10	2.35206	0.711615	0.000318191	-0.712927	-0.332534	0.000317684	-0.714461	-0.333673
45789024	rs4455564	7.70767e-05	12.8624	2.82725	0.000339747	-0.533397	-0.446513	0.000338636	-0.536154	-0.448112
45789275	rs148676402	1.78516e-12	-1.89119	-2.74753e-10	0.0001236	-1.99106	-2.74753e-10	0.000123732	-1.99107	-2.74753e-10
45789504	rs6872937	2.58388e-10	2.36404	0.719731	0.000322115	-0.706425	-0.326779	0.000321599	-0.707963	-0.327921
45789800	rs4577699	1.19259e-07	6.45925	2.75911	0.000521769	-0.0818482	-0.469038	0.000519585	-0.0855408	-0.47062
45789888	rs12332458	2.65019e-10	2.38938	0.719731	0.000326585	-0.692643	-0.326779	0.000326059	-0.694189	-0.327921
45790075	rs116873697	2.97093e-12	-2.06105e-10	-1.38182	0.000238178	-2.06105e-10	-1.33509	0.000238445	-2.06105e-10	-1.33505
45790407	rs187865988	2.29493e-11	-2.06105e-10	0.662593	0.000855858	-2.06105e-10	-0.0560062	0.000856672	-2.06105e-10	-0.0561351
45790426	rs59450171	2.28803e-10	2.25055	0.711615	0.00030122	-0.767735	-0.332534	0.00030075	-0.769236	-0.333673
45790580	rs146933708	7.7245e-12	-2.06105e-10	-0.426298	0.000245509	-2.06105e-10	-1.30478	0.000245726	-2.06105e-10	-1.30497
45790588	rs137950146	7.7245e-12	-2.06105e-10	-0.426298	0.000245509	-2.06105e-10	-1.30478	0.000245726	-2.06105e-10	-1.30497
45790931	rs150174154	2.87449e-10	2.47062	0.719731	0.000341416	-0.64823	-0.326779	0.000340858	-0.649802	-0.327921
45792222	rs114053163	3.80935e-10	3.47193	-2.74753e-10	0.00170316	0.632131	-2.74753e-10	0.0017046	0.631895	-2.74753e-10
45792329	rs62370579	2.61855e-10	2.37736	0.719731	0.000324457	-0.699181	-0.326779	0.000323936	-0.700723	-0.327921
45792753	rs4551074	1.69861e-10	2.79975	-0.135465	9.00561e-05	-1.01614	-1.29154	8.99294e-05	-1.01834	-1.29182
45793061	rs6872194	1.58766e-10	2.76928	-0.17254	8.91604e-05	-1.02986	-1.28781	8.9036e-05	-1.03205	-1.2881
45793164	rs62370580	2.61855e-10	2.37736	0.719731	0.000324457	-0.699181	-0.326779	0.000323936	-0.700723	-0.327921
45793599	rs118001832	5.2031e-12	-2.06105e-10	-0.821441	0.000244344	-2.06105e-10	-1.30953	0.000244561	-2.06105e-10	-1.30972
45793718	rs62370581	2.67059e-10	2.39705	0.719731	0.000327952	-0.688465	-0.326779	0.000327424	-0.690014	-0.327921
45793791	rs7706959	5.98908e-11	1.81761	-0.195785	6.90781e-05	-1.27849	-1.29439	6.90043e-05	-1.28036	-1.29467
45794496	rs75986005	6.36108e-11	1.68209	-2.74753e-10	0.000123524	-1.99167	-2.74753e-10	0.000123657	-1.99168	-2.74753e-10
45794965	rs78765358	6.36108e-11	1.68209	-2.74753e-10	0.000123524	-1.99167	-2.74753e-10	0.000123657	-1.99168	-2.74753e-10
45795276	rs79814056	3.03375e-10	2.53266	0.711615	0.000351246	-0.61409	-0.332534	0.000350666	-0.615682	-0.333673
45795425	rs77671320	3.46316e-11	1.07407	-2.74753e-10	0.000126766	-1.96577	-2.74753e-10	0.000126897	-1.96582	-2.74753e-10
45796390	rs77198011	3.03949e-12	-2.06105e-10	-1.35901	0.000226234	-2.06105e-10	-1.38654	0.000226476	-2.06105e-10	-1.38655
45796842	rs62370582	2.62877e-10	2.38938	0.711615	0.000324711	-0.692643	-0.332534	0.000324189	-0.694189	-0.333673
45796851	rs77614697	3.10775e-11	-2.06105e-10	0.965791	0.00274694	-2.06105e-10	1.11013	0.00275107	-2.06105e-10	1.11055
45796940	rs9687374	1.48734e-10	2.66146	-0.129994	8.38372e-05	-1.10387	-1.27537	8.37245e-05	-1.10599	-1.27567
45797071	rs74907209	2.65696e-10	2.40904	0.702618	0.000326124	-0.681925	-0.338909	0.000325599	-0.683477	-0.340045
45797602	rs10462095	1.4543e-10	2.59351	-0.0845078	7.91457e-05	-1.15975	-1.27707	7.9044e-05	-1.16181	-1.27737
45797968	rs35131881	3.29018e-11	1.02283	-2.74753e-10	0.000127398	-1.9608	-2.74753e-10	0.000127529	-1.96084	-2.74753e-10
45798358	rs62370583	1.70909e-12	-1.93473	-2.74753e-10	0.000127552	-1.95959	-2.74753e-10	0.00012766	-1.95982	-2.74753e-10
45798723	rs7733616	8.91571e-08	6.13603	2.79143	0.000438469	-0.271026	-0.453797	0.000436698	-0.274557	-0.455392
45798826	rs140882010	3.27532e-12	-1.28428	-2.74753e-10	0.000151946	-1.78459	-2.74753e-10	0.000152086	-1.78475	-2.74753e-10
45799599	rs139130662	1.07714e-11	-0.0937974	-2.74753e-10	0.00106404	0.161713	-2.74753e-10	0.00106452	0.161087	-2.74753e-10
45799651	rs75732517	1.77583e-12	-1.89642	-2.74753e-10	0.000162689	-1.71627	-2.74753e-10	0.000162913	-1.71597	-2.74753e-10
45800138	rs78067946	2.96523e-12	-2.06105e-10	-1.38374	0.000238875	-2.06105e-10	-1.33217	0.000239159	-2.06105e-10	-1.33206
45800267	rs75354369	7.88464e-11	-2.06105e-10	1.89681	0.00171194	-2.06105e-10	0.637273	0.00171132	-2.06105e-10	0.63583
45800439	rs61735895	3.02722e-10	2.85615	0.385967	0.000315684	-0.43307	-0.620299	0.000315187	-0.434764	-0.62126
45800506	rs61734825	2.54004e-10	2.36404	0.702618	0.000318231	-0.706425	-0.338909	0.000317724	-0.707963	-0.340045
45800631	rs78922075	3.60351e-12	-0.674526	-0.51426	7.53944e-05	-1.85345	-0.631927	7.5456e-05	-1.8537	-0.63194
45800656	rs62370584	2.56973e-10	2.38374	0.694537	0.000319823	-0.695713	-0.344631	0.000319312	-0.697257	-0.345763
45800738	rs4866978	1.59783e-10	2.72485	-0.121731	8.64155e-05	-1.07605	-1.27289	8.62963e-05	-1.07821	-1.2732
45800996	rs73090063	2.58426e-10	2.38938	0.694537	0.000320806	-0.692643	-0.344631	0.000320293	-0.694189	-0.345763
45801592	rs146895847	3.67745e-11	1.13411	-2.74753e-10	0.000338706	-0.98298	-2.74753e-10	0.000339181	-0.982657	-2.74753e-10
45801764	rs6871250	1.61763e-10	2.65645	-0.0410102	8.23634e-05	-1.13282	-1.26416	8.22533e-05	-1.13491	-1.26448
45801781	rs139349505	2.97868e-12	-2.06105e-10	-1.37921	0.000227482	-2.06105e-10	-1.38104	0.000227732	-2.06105e-10	-1.38102
45802079	rs4276421	2.75621e-05	11.736	2.9253	0.000198994	-1.11495	-0.399887	0.000198472	-1.11702	-0.401525
45802137	rs75482968	1.72358e-12	-1.92629	-2.74753e-10	0.000125183	-1.97833	-2.74753e-10	0.0001253	-1.97848	-2.74753e-10
45802286	rs149265271	1.12347e-10	-2.06105e-10	2.25089	0.00294813	-2.06105e-10	1.18081	0.00295069	-2.06105e-10	1.18061
45802305	rs144504715	3.75793e-12	-2.06105e-10	-1.14683	0.000241478	-2.06105e-10	-1.32133	0.000241732	-2.06105e-10	-1.32136
45803151	rs10069793	3.36517e-05	11.8409	3.02001	0.000270643	-0.825087	-0.382222	0.000269822	-0.827556	-0.383871
45803793	rs147698588	3.01416e-12	-2.06105e-10	-1.36737	0.000226172	-2.06105e-10	-1.38681	0.000226415	-2.06105e-10	-1.38682
45804135	rs13188943	3.40234e-11	1.05635	-2.74753e-10	0.000126977	-1.9641	-2.74753e-10	0.000127108	-1.96415	-2.74753e-10
45804293	rs7718780	1.63135e-10	2.65645	-0.0325659	8.25749e-05	-1.13282	-1.26159	8.24643e-05	-1.13491	-1.26192
45804384	rs57575351	2.30033e-10	2.31492	0.652606	0.000299113	-0.733044	-0.374244	0.000298647	-0.734567	-0.375361
45804817	rs59790351	2.58179e-10	2.41345	0.669503	0.000319344	-0.679516	-0.362326	0.000318834	-0.68107	-0.363449
45804956	rs149741756	3.40234e-11	1.05635	-2.74753e-10	0.000126977	-1.9641	-2.74753e-10	0.000127108	-1.96415	-2.74753e-10
45804990	rs6451822	1.51217e-10	2.66146	-0.113441	8.42557e-05	-1.10387	-1.27039	8.41419e-05	-1.10599	-1.2707
45805014	rs148447598	2.93884e-12	-1.39268	-2.74753e-10	0.000669062	-0.302235	-2.74753e-10	0.000669591	-0.302524	-2.74753e-10
45805592	rs75212852	2.67351e-10	2.44647	0.671399	0.000325955	-0.661468	-0.359884	0.000325432	-0.663032	-0.361004
45805721	rs62370587	2.58179e-10	2.41345	0.669503	0.000319344	-0.679516	-0.362326	0.000318834	-0.68107	-0.363449
45806200	rs181621266	3.71337e-12	-2.06105e-10	-1.15876	0.000232653	-2.06105e-10	-1.35856	0.000232897	-2.06105e-10	-1.3586
45806581	rs75087152	3.519e-11	1.09007	-2.74753e-10	0.000126581	-1.96723	-2.74753e-10	0.000126712	-1.96727	-2.74753e-10
45808026	rs35760773	3.46316e-11	1.07407	-2.74753e-10	0.000126766	-1.96577	-2.74753e-10	0.000126897	-1.96582	-2.74753e-10
45808054	rs10941706	3.72753e-05	11.9257	3.03742	0.000218183	-1.04888	-0.373899	0.00021759	-1.05102	-0.375555
45808154	rs62370588	2.49027e-10	2.37736	0.669503	0.000313126	-0.699181	-0.362326	0.000312629	-0.700723	-0.363449
45808214	rs193264315	1.58107e-11	-2.06105e-10	0.289991	0.000950837	-2.06105e-10	0.0492319	0.000951421	-2.06105e-10	0.0487666
45808639	rs7720657	1.74685e-10	2.72485	-0.0325659	8.73974e-05	-1.07605	-1.26159	8.72753e-05	-1.07821	-1.26192
45808697	rs62370589	2.49027e-10	2.37736	0.669503	0.000313126	-0.699181	-0.362326	0.000312629	-0.700723	-0.363449
45809105	rs117971116	1.3105e-11	-2.06105e-10	0.102301	0.000601697	-2.06105e-10	-0.408358	0.000601902	-2.06105e-10	-0.409095
45809331	rs13167922	3.34276e-11	1.03869	-2.74753e-10	0.000127196	-1.96239	-2.74753e-10	0.000127327	-1.96243	-2.74753e-10
45809479	rs192948818	3.16954e-12	-2.06105e-10	-1.31711	0.000282846	-2.06105e-10	-1.16321	0.000283185	-2.06105e-10	-1.16309
45809983	rs62370590	2.28453e-10	2.29113	0.669503	0.000298836	-0.74589	-0.362326	0.000298371	-0.747404	-0.363449
45810835	rs11748089	2.63162e-05	11.8649	2.75005	0.000183831	-1.09756	-0.496536	0.000183363	-1.09964	-0.498079
45812379	rs62370591	2.4682e-10	2.37736	0.660601	0.000311165	-0.699181	-0.368608	0.000310673	-0.700723	-0.369727
45812441	rs62370592	2.54764e-10	2.40904	0.660601	0.000316581	-0.681925	-0.368608	0.000316077	-0.683477	-0.369727
45813317	rs10037766	3.61147e-05	11.9115	3.02001	0.000208192	-1.08743	-0.382222	0.000207635	-1.08954	-0.383871
45813459	rs150022107	3.04901e-12	-2.06105e-10	-1.35588	0.000226874	-2.06105e-10	-1.38372	0.000227114	-2.06105e-10	-1.38374
45813766	rs143868938	1.41442e-11	0.17861	-2.74753e-10	0.000282665	-1.16385	-2.74753e-10	0.000283057	-1.16354	-2.74753e-10
45814069	rs78725790	2.55176e-10	2.40904	0.662217	0.000317323	-0.681925	-0.366265	0.000316819	-0.683477	-0.367382
45814209	rs140638383	1.48769e-11	0.229117	-2.74753e-10	0.000419753	-0.768445	-2.74753e-10	0.000420089	-0.768725	-2.74753e-10
45814221	rs73090094	2.52826e-10	2.40141	0.660601	0.000315266	-0.686088	-0.368608	0.000314764	-0.687638	-0.369727
45814273	rs75051736	1.60552e-10	2.31492	0.293002	0.000220093	-0.733044	-0.681014	0.000219793	-0.734567	-0.681936
45814275	rs13176359	1.70755e-10	2.7198	-0.0502693	8.44121e-05	-1.10545	-1.26695	8.42969e-05	-1.10758	-1.26727
45814740	rs7724971	1.66709e-10	2.68656	-0.0410102	8.34391e-05	-1.11984	-1.26416	8.33263e-05	-1.12195	-1.26448
45814848	rs183531940	3.80355e-12	-1.13476	-2.74753e-10	0.00101569	0.115217	-2.74753e-10	0.00101646	0.114893	-2.74753e-10
45814855	rs6885309	2.43933e-10	2.63188	0.39432	0.000279839	-0.559095	-0.614802	0.000279417	-0.560719	-0.615766
45815132	rs79397254	1.68485e-11	0.353565	-2.74753e-10	0.000307339	-1.08016	-2.74753e-10	0.000307561	-1.08052	-2.74753e-10
45815261	rs191729551	3.0709e-12	-2.06105e-10	-1.34872	0.000227744	-2.06105e-10	-1.37989	0.000227987	-2.06105e-10	-1.3799
45815353	rs62370593	2.4682e-10	2.37736	0.660601	0.000311165	-0.699181	-0.368608	0.000310673	-0.700723	-0.369727
45815536	rs10755272	3.34125e-05	11.8495	3.00421	0.000203399	-1.10318	-0.389759	0.000202859	-1.10527	-0.391402
45815787	rs75906938	2.52735e-10	2.40904	0.652606	0.000314802	-0.681925	-0.374244	0.000314301	-0.683477	-0.375361
45816356	rs62370594	2.55789e-10	2.42105	0.652606	0.000316873	-0.675367	-0.374244	0.000316368	-0.676924	-0.375361
45816562	rs62370595	2.55789e-10	2.42105	0.652606	0.000316873	-0.675367	-0.374244	0.000316368	-0.676924	-0.375361
45816608	rs62370596	2.55789e-10	2.42105	0.652606	0.000316873	-0.675367	-0.374244	0.000316368	-0.676924	-0.375361
45816686	rs4866973	1.56978e-10	2.62642	-0.0410102	8.13093e-05	-1.1457	-1.26416	8.1202e-05	-1.14777	-1.26448
45816732	rs62370597	2.49803e-10	2.38938	0.660601	0.000313206	-0.692643	-0.368608	0.000312709	-0.694189	-0.369727
45816856	rs4866982	3.28379e-05	11.8495	2.98687	0.000201726	-1.10318	-0.398018	0.000201192	-1.10527	-0.399655
45817054	rs140010965	3.32235e-12	-1.27002	-2.74753e-10	0.000173565	-1.65156	-2.74753e-10	0.000173742	-1.65162	-2.74753e-10
45817127	rs143589311	7.01581e-12	-0.522529	-2.74753e-10	0.000159088	-1.73866	-2.74753e-10	0.000159178	-1.73917	-2.74753e-10
45817178	rs34864406	3.40653e-11	1.05759	-2.74753e-10	0.000129676	-1.94307	-2.74753e-10	0.000129807	-1.94314	-2.74753e-10
45818687	rs12518135	4.0626e-05	12.0781	2.97113	0.000283481	-0.75547	-0.405498	0.000282605	-0.758011	-0.407128
45819446	rs114675740	1.77561e-12	-1.89655	-2.74753e-10	0.000154829	-1.76579	-2.74753e-10	0.000154998	-1.76578	-2.74753e-10
45820157	rs4242125	1.49238e-10	2.59351	-0.0586599	7.97505e-05	-1.15975	-1.26946	7.96472e-05	-1.16181	-1.26977
45820569	rs139544110	3.14183e-12	-2.06105e-10	-1.32589	0.000278383	-2.06105e-10	-1.17911	0.000278715	-2.06105e-10	-1.179
45820791	rs112618372	3.43975e-11	1.06729	-2.74753e-10	0.000126846	-1.96514	-2.74753e-10	0.000126977	-1.96518	-2.74753e-10
45820966	rs78218703	9.50357e-11	-2.06105e-10	2.08356	0.00278878	-2.06105e-10	1.12525	0.00279129	-2.06105e-10	1.12507
45821698	rs77306771	3.04701e-12	-2.06105e-10	-1.35653	0.000226823	-2.06105e-10	-1.38394	0.000227064	-2.06105e-10	-1.38396
45821798	rs59870620	2.60407e-10	2.43895	0.652606	0.000319987	-0.665586	-0.374244	0.000319476	-0.667148	-0.375361
45822642	rs79447893	2.60407e-10	2.43895	0.652606	0.000319987	-0.665586	-0.374244	0.000319476	-0.667148	-0.375361
45823433	rs142016615	3.1309e-12	-2.06105e-10	-1.32937	0.000228156	-2.06105e-10	-1.37808	0.000228395	-2.06105e-10	-1.37811
45824382	rs79989976	1.76656e-12	-1.90166	-2.74753e-10	0.000124564	-1.98329	-2.74753e-10	0.000124704	-1.98325	-2.74753e-10
45824701	rs13182397	3.21276e-11	0.999021	-2.74753e-10	0.000127714	-1.95832	-2.74753e-10	0.000127845	-1.95837	-2.74753e-10
45824872	rs13182862	3.21276e-11	0.999021	-2.74753e-10	0.000127714	-1.95832	-2.74753e-10	0.000127845	-1.95837	-2.74753e-10
45825581	rs6898480	1.41777e-10	2.62642	-0.142861	7.92695e-05	-1.1457	-1.28956	7.91678e-05	-1.14777	-1.28985
45825809	rs6877477	1.41777e-10	2.62642	-0.142861	7.92695e-05	-1.1457	-1.28956	7.91678e-05	-1.14777	-1.28985
45826213	rs115339668	1.71969e-12	-1.92855	-2.74753e-10	0.000125966	-1.9721	-2.74753e-10	0.00012611	-1.97204	-2.74753e-10
45826373	rs4242126	2.76184e-11	0.946823	-0.099035	5.19126e-05	-1.58155	-1.277	5.18796e-05	-1.58296	-1.2773
45827338	rs74516956	9.45193e-12	-0.224476	-2.74753e-10	0.00017298	-1.65494	-2.74753e-10	0.000173101	-1.65531	-2.74753e-10
45827799	rs77506269	2.20769e-10	2.29909	0.627337	0.000291809	-0.741599	-0.390411	0.00029136	-0.743116	-0.391515
45827959	rs77772743	1.46708e-11	-2.06105e-10	0.215161	0.00161997	-2.06105e-10	0.582051	0.00162119	-2.06105e-10	0.581723
45828932	rs75286884	7.31815e-11	-2.06105e-10	1.82225	0.00217573	-2.06105e-10	0.877007	0.00217766	-2.06105e-10	0.876817
45828975	rs11749021	1.74269e-12	-1.91527	-2.74753e-10	0.000125183	-1.97834	-2.74753e-10	0.000125324	-1.97829	-2.74753e-10
45829215	rs112987929	2.11299e-11	0.579993	-2.74753e-10	0.000495288	-0.602973	-2.74753e-10	0.000495927	-0.602761	-2.74753e-10
45829518	rs74986854	2.07542e-11	0.562054	-2.74753e-10	0.000315031	-1.05544	-2.74753e-10	0.000315242	-1.05585	-2.74753e-10
45829842	rs12055272	2.47814e-10	2.38938	0.652606	0.000311445	-0.692643	-0.374244	0.000310952	-0.694189	-0.375361
45829865	rs140316542	4.40924e-11	1.31559	-2.74753e-10	0.000375907	-0.878769	-2.74753e-10	0.000376441	-0.87843	-2.74753e-10
45830471	rs145036682	5.58367e-12	-2.06105e-10	-0.750849	0.000306416	-2.06105e-10	-1.08317	0.000306715	-2.06105e-10	-1.08327
45830508	rs6865429	3.91245e-05	12.1405	2.87102	0.000275474	-0.736908	-0.452709	0.000274629	-0.739469	-0.454299
45830896	rs10941707	2.02051e-10	2.19408	0.643742	0.000278562	-0.797981	-0.380488	0.00027814	-0.799464	-0.381601
45831138	rs79918038	1.7198e-12	-1.92849	-2.74753e-10	0.000125994	-1.97187	-2.74753e-10	0.000126138	-1.97181	-2.74753e-10
45831523	rs35456801	9.44916e-12	1.16266	-1.38743	0.000154183	-0.617594	-1.15238	0.000154372	-0.61772	-1.15211
45831550	rs7711240	2.21976e-10	2.27927	0.652606	0.000293413	-0.752287	-0.374244	0.000292959	-0.753797	-0.375361
45831831	rs146260413	3.11142e-12	-2.06105e-10	-1.33561	0.00027335	-2.06105e-10	-1.19736	0.000273675	-2.06105e-10	-1.19725
45832130	rs115281432	1.6955e-12	-1.94271	-2.74753e-10	0.000130228	-1.93883	-2.74753e-10	0.000130381	-1.93873	-2.74753e-10
45833133	rs148341416	1.61997e-12	-1.98829	-2.74753e-10	0.000145389	-1.8287	-2.74753e-10	0.000145525	-1.82884	-2.74753e-10
45835171	rs376117391	3.17801e-12	-2.06105e-10	-1.31444	0.000298673	-2.06105e-10	-1.10876	0.000299048	-2.06105e-10	-1.10859
45835503	rs201938154	8.75072e-12	-2.06105e-10	-0.301559	0.000441756	-2.06105e-10	-0.717354	0.000442049	-2.06105e-10	-0.717769
45837248	rs551382531	3.29429e-12	-2.06105e-10	-1.2785	0.000228718	-2.06105e-10	-1.37562	0.000228963	-2.06105e-10	-1.37563
45837649	rs139976515	3.00674e-12	-2.06105e-10	-1.36984	0.000229622	-2.06105e-10	-1.37168	0.000229881	-2.06105e-10	-1.37163
45838077	rs191141099	2.95429e-12	-2.06105e-10	-1.38744	0.000234977	-2.06105e-10	-1.34863	0.000235241	-2.06105e-10	-1.34858
45838153	rs34489431	3.3798e-11	1.04971	-2.74753e-10	0.000127059	-1.96346	-2.74753e-10	0.00012719	-1.96351	-2.74753e-10
45838246	rs193103955	2.95727e-12	-2.06105e-10	-1.38643	0.000232112	-2.06105e-10	-1.36089	0.000232372	-2.06105e-10	-1.36085
45838627	rs6880766	8.11293e-12	-0.377236	-2.74753e-10	0.000190687	-1.55748	-2.74753e-10	0.000190911	-1.55738	-2.74753e-10
45838644	rs117830530	4.41592e-12	-2.06105e-10	-0.985479	0.000290688	-2.06105e-10	-1.13586	0.000290932	-2.06105e-10	-1.1361
45838695	rs71618211	3.3798e-11	1.04971	-2.74753e-10	0.000127059	-1.96346	-2.74753e-10	0.00012719	-1.96351	-2.74753e-10
45838825	rs145365333	3.19101e-12	-2.06105e-10	-1.31036	0.000300174	-2.06105e-10	-1.10375	0.000300552	-2.06105e-10	-1.10357
45838831	rs137869077	7.23158e-12	-2.06105e-10	-0.492238	0.000261088	-2.06105e-10	-1.24325	0.000261326	-2.06105e-10	-1.24342
45839207	rs10461763	2.68788e-10	2.47062	0.652606	0.00032559	-0.64823	-0.374244	0.000325066	-0.649802	-0.375361
45839942	rs35474617	3.3798e-11	1.04971	-2.74753e-10	0.000127059	-1.96346	-2.74753e-10	0.00012719	-1.96351	-2.74753e-10
45840303	rs7730617	8.40481e-08	6.04857	2.81988	0.000424018	-0.347918	-0.410418	0.000422323	-0.351384	-0.412036
45841350	rs34591852	3.43975e-11	1.06729	-2.74753e-10	0.000126846	-1.96514	-2.74753e-10	0.000126977	-1.96518	-2.74753e-10
45841630	rs6451824	1.4639e-11	1.56434	-1.35134	0.000141941	-0.752925	-1.09977	0.000141965	-0.754016	-1.0996
45841939	rs6898646	3.34717e-10	3.50239	-0.159801	7.93241e-05	-1.13638	-1.29819	7.92052e-05	-1.13868	-1.29846
45842160	rs6898824	2.90387e-05	12.1511	2.5623	0.000175245	-1.04767	-0.594261	0.0001748	-1.04982	-0.595726
45842163	rs6898825	4.38942e-11	1.63416	-0.323074	4.86035e-05	-1.58646	-1.33796	4.85706e-05	-1.58801	-1.33816
45842634	rs35440149	3.43975e-11	1.06729	-2.74753e-10	0.000126846	-1.96514	-2.74753e-10	0.000126977	-1.96518	-2.74753e-10
45842708	rs35332802	3.43975e-11	1.06729	-2.74753e-10	0.000126846	-1.96514	-2.74753e-10	0.000126977	-1.96518	-2.74753e-10
45842900	rs115155604	2.95451e-12	-2.06105e-10	-1.38736	0.000228909	-2.06105e-10	-1.37479	0.000229157	-2.06105e-10	-1.37478
45842948	rs75389533	3.19793e-12	-2.06105e-10	-1.30819	0.000232258	-2.06105e-10	-1.36026	0.000232497	-2.06105e-10	-1.36031
45842971	rs34266973	3.43975e-11	1.06729	-2.74753e-10	0.000126846	-1.96514	-2.74753e-10	0.000126977	-1.96518	-2.74753e-10
45843007	rs62370604	3.22019e-10	2.63099	0.672925	0.000362481	-0.555229	-0.359909	0.000361878	-0.55685	-0.361034
45843255	rs6878425	3.91264e-05	12.0904	2.92124	0.000204119	-1.06332	-0.42609	0.000203575	-1.06546	-0.427697
45843893	rs13189744	3.50094e-11	1.08492	-2.74753e-10	0.00012664	-1.96676	-2.74753e-10	0.000126771	-1.96681	-2.74753e-10
45843915	rs62370605	1.79583e-12	-1.88523	-2.74753e-10	0.000131982	-1.92545	-2.74753e-10	0.000132084	-1.92575	-2.74753e-10
45843928	rs13156000	4.39734e-11	1.31289	-2.74753e-10	0.00012529	-1.97748	-2.74753e-10	0.000125422	-1.97751	-2.74753e-10
45844058	rs13155778	3.50094e-11	1.08492	-2.74753e-10	0.00012664	-1.96676	-2.74753e-10	0.000126771	-1.96681	-2.74753e-10
45844420	rs76883620	3.81636e-10	2.79624	0.677532	0.000399013	-0.462463	-0.356655	0.000398327	-0.464136	-0.357781
45844728	rs547204090	1.63551e-12	-1.97874	-2.74753e-10	0.000139639	-1.86905	-2.74753e-10	0.000139804	-1.86895	-2.74753e-10
45844894	rs76917541	2.46651e-12	-1.56789	-2.74753e-10	0.000126826	-1.9653	-2.74753e-10	0.000126956	-1.96535	-2.74753e-10
45845454	rs4538614	3.63617e-12	-1.17977	-2.74753e-10	0.000134774	-1.90452	-2.74753e-10	0.000134909	-1.90459	-2.74753e-10
45845695	rs188622562	3.14365e-12	-2.06105e-10	-1.32531	0.000278679	-2.06105e-10	-1.17805	0.000279012	-2.06105e-10	-1.17794
45845961	rs12108961	9.80755e-11	2.36584	-0.250798	6.80488e-05	-1.26644	-1.32144	6.79752e-05	-1.26837	-1.32168
45846166	rs148111513	1.6868e-12	-1.94786	-2.74753e-10	0.000126466	-1.96813	-2.74753e-10	0.000126611	-1.96807	-2.74753e-10
45846206	rs117715261	4.1095e-12	-2.06105e-10	-1.05739	0.000239635	-2.06105e-10	-1.329	0.000239862	-2.06105e-10	-1.32913
45846620	rs72765759	2.52824e-12	-1.54317	-2.74753e-10	0.000174647	-1.64535	-2.74753e-10	0.000174939	-1.64475	-2.74753e-10
45847184	rs62370618	3.94441e-10	2.83385	0.672925	0.000406274	-0.441174	-0.359909	0.000405572	-0.442859	-0.361034
45847993	rs71618213	8.63447e-12	1.06729	-1.38222	3.22575e-05	-1.96514	-1.36922	3.22912e-05	-1.96518	-1.36921
45849129	rs34645374	3.50094e-11	1.08492	-2.74753e-10	0.00012664	-1.96676	-2.74753e-10	0.000126771	-1.96681	-2.74753e-10
45849729	rs10941710	6.63427e-08	6.38193	2.24997	0.000906088	-1.16352	1.16455	0.00090544	-1.16507	1.1643
45850236	rs6895453	8.54852e-08	6.14518	2.74023	0.000266395	-0.722928	-0.500204	0.000265481	-0.725896	-0.501752
45851485	rs28895306	3.87999e-11	1.1901	-0.00237107	6.66351e-05	-1.35988	-1.249	6.65677e-05	-1.36163	-1.24934
45851871	rs188113461	3.27606e-12	-1.28405	-2.74753e-10	0.000196239	-1.52878	-2.74753e-10	0.000196444	-1.52881	-2.74753e-10
45853437	rs150260480	2.23591e-12	-1.66604	-2.74753e-10	0.000129021	-1.94813	-2.74753e-10	0.000129142	-1.94828	-2.74753e-10
45853598	rs147503757	3.38323e-12	-0.671151	-0.580714	7.84544e-05	-1.86112	-0.584469	7.85209e-05	-1.86137	-0.584456
45853658	rs138499186	2.28305e-11	0.657404	-2.74753e-10	0.000333871	-0.997355	-2.74753e-10	0.000334091	-0.997777	-2.74753e-10
45854627	rs13175559	3.20469e-05	11.9249	2.88712	0.000192002	-1.10545	-0.445155	0.000191501	-1.10754	-0.446752
45854720	rs60927048	1.17844e-10	2.51541	-0.216743	7.29502e-05	-1.20467	-1.31367	7.28647e-05	-1.20667	-1.31392
45855123	rs74747394	1.7618e-12	-1.90436	-2.74753e-10	0.000129559	-1.94398	-2.74753e-10	0.000129704	-1.94394	-2.74753e-10
45855192	rs77157787	1.66423e-10	2.64384	-2.74753e-10	0.000657184	-0.320148	-2.74753e-10	0.000657292	-0.321061	-2.74753e-10
45855829	rs78091913	1.64315e-12	-1.97408	-2.74753e-10	0.000132407	-1.92223	-2.74753e-10	0.000132538	-1.92232	-2.74753e-10
45856917	rs35299114	3.87498e-11	1.18643	-2.74753e-10	0.000125594	-1.97506	-2.74753e-10	0.000125725	-1.97509	-2.74753e-10
45857129	rs4541666	3.25588e-05	11.9249	2.90297	0.000193437	-1.10545	-0.437707	0.000192932	-1.10754	-0.43931
45857326	rs80098871	1.61547e-11	0.311518	-2.74753e-10	0.000400683	-0.814941	-2.74753e-10	0.000401205	-0.814718	-2.74753e-10
45857537	rs4626346	9.74843e-08	6.17256	2.8442	0.000445798	-0.309561	-0.398684	0.000443993	-0.313069	-0.400312
45857696	rs114885569	1.61411e-12	-1.99191	-2.74753e-10	0.00052802	-0.538976	-2.74753e-10	0.000528545	-0.539062	-2.74753e-10
45859209	rs80306519	1.67572e-12	-1.95445	-2.74753e-10	0.000125493	-1.97586	-2.74753e-10	0.000125622	-1.97591	-2.74753e-10
45859375	rs4331911	1.8637e-05	11.4651	2.80486	0.00017259	-1.17363	-0.483566	0.000172167	-1.1756	-0.48513
45859955	rs13158505	4.30418e-11	1.29148	-2.74753e-10	0.000124749	-1.98181	-2.74753e-10	0.00012488	-1.98184	-2.74753e-10
45860036	rs114054546	1.78531e-12	-1.8911	-2.74753e-10	0.000193959	-1.54046	-2.74753e-10	0.000194161	-1.5405	-2.74753e-10
45860369	rs149543634	1.26316e-11	-2.06105e-10	0.0655052	0.000625115	-2.06105e-10	-0.370176	0.000625505	-2.06105e-10	-0.370631
45860382	rs4516859	4.88646e-12	-2.06105e-10	-0.884227	0.000279233	-2.06105e-10	-1.17607	0.000279514	-2.06105e-10	-1.17614
45860571	rs79844943	2.95932e-12	-2.06105e-10	-1.38574	0.000231419	-2.06105e-10	-1.36388	0.000231677	-2.06105e-10	-1.36385
45860936	rs13340341	2.20535e-05	11.5852	2.85308	0.000177108	-1.1617	-0.469648	0.00017667	-1.16368	-0.471222
45861286	rs141087627	3.66154e-12	-2.06105e-10	-1.17281	0.000256053	-2.06105e-10	-1.26273	0.000256299	-2.06105e-10	-1.26284
45862241	rs71618214	3.47716e-11	1.07811	-2.74753e-10	0.000126719	-1.96614	-2.74753e-10	0.00012685	-1.96619	-2.74753e-10
45862423	rs72750006	3.78114e-11	1.16192	-2.74753e-10	0.000352022	-0.944418	-2.74753e-10	0.000352251	-0.944846	-2.74753e-10
45862787	rs71618215	1.30327e-11	1.47245	-1.37569	0.000214072	-0.410646	-1.03115	0.000214346	-0.410781	-1.03082
45863699	rs28657933	1.95711e-05	11.4651	2.85377	0.000176568	-1.17363	-0.460782	0.000176131	-1.1756	-0.462365
45863824	rs80082266	4.05319e-12	-1.07119	-2.74753e-10	0.000133317	-1.91538	-2.74753e-10	0.000133446	-1.91549	-2.74753e-10
45863962	rs139979167	3.0514e-12	-2.06105e-10	-1.3551	0.000226222	-2.06105e-10	-1.3866	0.000226464	-2.06105e-10	-1.3866
45864250	rs13180389	4.53931e-11	1.34466	-2.74753e-10	0.000124408	-1.98455	-2.74753e-10	0.000124539	-1.98457	-2.74753e-10
45864380	rs76420621	1.66249e-12	-1.96238	-2.74753e-10	0.000129656	-1.94323	-2.74753e-10	0.000129808	-1.94313	-2.74753e-10
45864703	rs76572217	3.12814e-12	-2.06105e-10	-1.33026	0.000227802	-2.06105e-10	-1.37964	0.000228042	-2.06105e-10	-1.37966
45864843	rs10039283	1.82409e-05	11.4105	2.83801	0.000172935	-1.18706	-0.468137	0.000172512	-1.18901	-0.469714
45865160	rs62370623	8.23555e-11	1.2522	0.688151	0.000178373	-1.27136	-0.352873	0.000178165	-1.27248	-0.354001
45865212	rs35181879	4.33234e-11	1.298	-2.74753e-10	0.000124167	-1.98649	-2.74753e-10	0.000124298	-1.98651	-2.74753e-10
45865343	rs4282323	2.28598e-08	5.38468	2.18176	0.000166821	-0.9752	-0.715992	0.000166342	-0.977816	-0.717331
45865432	rs4282324	1.82409e-05	11.4105	2.83801	0.000172935	-1.18706	-0.468137	0.000172512	-1.18901	-0.469714
45865614	rs62370624	9.26754e-11	1.35439	0.704017	0.000189059	-1.22813	-0.337919	0.000188832	-1.22928	-0.339055
45866143	rs4283798	4.45873e-08	5.53016	2.70435	0.000214104	-0.920742	-0.520909	0.000213432	-0.923427	-0.522443
45866914	rs62370625	9.3833e-11	1.38019	0.690633	0.00019063	-1.21039	-0.347393	0.000190398	-1.21155	-0.348525
45867272	rs62370626	9.3833e-11	1.38019	0.690633	0.00019063	-1.21039	-0.347393	0.000190398	-1.21155	-0.348525
45867676	rs4560554	1.40592e-10	2.70046	-0.225293	7.98272e-05	-1.11306	-1.31519	7.97249e-05	-1.11517	-1.31544
45868094	rs4132311	1.48345e-10	2.76163	-0.232784	8.18258e-05	-1.08647	-1.31705	8.17187e-05	-1.08861	-1.31729
45869015	rs4289567	4.7894e-11	1.3983	-2.74753e-10	0.000124121	-1.98686	-2.74753e-10	0.000124252	-1.98688	-2.74753e-10
45869375	rs34987980	4.7894e-11	1.3983	-2.74753e-10	0.000124121	-1.98686	-2.74753e-10	0.000124252	-1.98688	-2.74753e-10
45869429	rs73753970	1.7437e-12	-1.91469	-2.74753e-10	0.000160751	-1.72826	-2.74753e-10	0.000160949	-1.7281	-2.74753e-10
45869595	rs35322675	4.6238e-11	1.36311	-2.74753e-10	0.000124303	-1.98539	-2.74753e-10	0.000124434	-1.98541	-2.74753e-10
45869861	rs13179818	1.01644e-07	5.6804	3.37813	0.000337984	-1.43026	0.445142	0.000337302	-1.43153	0.443315
45870566	rs77521024	4.618e-11	-2.06105e-10	1.36185	0.00383821	-2.06105e-10	1.44465	0.00384391	-2.06105e-10	1.44506
45870753	rs148633014	6.37164e-11	1.68375	-2.74753e-10	0.000640271	-0.34622	-2.74753e-10	0.000640585	-0.346808	-2.74753e-10
45870839	rs111852919	1.04926e-11	-0.120025	-2.74753e-10	0.00028744	-1.1471	-2.74753e-10	0.000287817	-1.14687	-2.74753e-10
45871482	rs147762917	4.48759e-12	-2.06105e-10	-0.96938	0.000439624	-2.06105e-10	-0.722192	0.000440134	-2.06105e-10	-0.72211
45871550	rs10065035	1.46406e-10	2.73882	-0.223129	8.45934e-05	-1.0556	-1.31465	8.44787e-05	-1.05779	-1.3149
45871642	rs34312497	4.97115e-11	1.43554	-2.74753e-10	0.000123954	-1.9882	-2.74753e-10	0.000124086	-1.98822	-2.74753e-10
45871725	rs55776184	3.35791e-08	5.22517	2.7258	0.000205921	-0.98943	-0.491189	0.000205293	-0.992028	-0.492724
45872250	rs62370628	2.03059e-12	-1.76237	-2.74753e-10	0.000176995	-1.63199	-2.74753e-10	0.00017714	-1.63225	-2.74753e-10
45872320	rs7703405	3.97715e-08	5.36653	2.75368	0.000323215	-0.587608	-0.442185	0.000322028	-0.590774	-0.443777
45873775	rs114559701	1.6153e-12	-1.99117	-2.74753e-10	0.000482688	-0.628742	-2.74753e-10	0.000483169	-0.628825	-2.74753e-10
45874465	rs62370629	6.41132e-11	1.01614	0.67381	0.000161582	-1.38148	-0.341622	0.000161407	-1.38252	-0.342745
45874573	rs35190259	4.66714e-11	1.37244	-2.74753e-10	0.000124252	-1.9858	-2.74753e-10	0.000124384	-1.98582	-2.74753e-10
45874809	rs139555460	8.02176e-11	-2.06105e-10	1.91405	0.00222436	-2.06105e-10	0.899113	0.00222632	-2.06105e-10	0.898916
45874923	rs13154594	4.42594e-11	1.31937	-2.74753e-10	0.000124563	-1.9833	-2.74753e-10	0.000124694	-1.98333	-2.74753e-10
45874925	rs62370630	2.10947e-12	-1.84743	0.12317	4.35013e-05	-1.93621	-1.09911	4.35142e-05	-1.93656	-1.09955
45875090	rs146493749	7.58503e-11	1.15144	0.706629	0.000174255	-1.32013	-0.327462	0.000174057	-1.32121	-0.328598
45875505	rs6451826	1.46761e-10	2.74114	-0.223037	8.19204e-05	-1.10872	-1.29365	8.18126e-05	-1.11084	-1.29392
45876544	rs143491193	2.29643e-11	0.663246	-2.74753e-10	0.000261364	-1.2422	-2.74753e-10	0.000261719	-1.24192	-2.74753e-10
45876678	rs12109205	4.42022e-08	5.45347	2.77236	0.000355745	-0.566505	-0.367393	0.000354424	-0.569681	-0.369017
45877204	rs62370632	7.10373e-11	1.09462	0.697888	0.00016871	-1.34625	-0.333678	0.000168522	-1.34731	-0.334811
45877674	rs6895191	1.71809e-05	11.344	2.84463	0.000171282	-1.19975	-0.465048	0.000170864	-1.20169	-0.466628
45878308	rs12109652	2.37931e-05	11.7008	2.81337	0.000189907	-1.08196	-0.479614	0.00018942	-1.08404	-0.481181
45878638	rs62370633	9.02173e-11	1.32163	0.709898	0.000189527	-1.23845	-0.325136	0.000189299	-1.23959	-0.326273
45878907	rs75856126	1.97105e-12	-1.79213	-2.74753e-10	0.00012426	-1.98574	-2.74753e-10	0.00012439	-1.98577	-2.74753e-10
45879054	rs35387030	4.66714e-11	1.37244	-2.74753e-10	0.000124252	-1.9858	-2.74753e-10	0.000124384	-1.98582	-2.74753e-10
45879229	rs76610726	8.99936e-12	-0.273541	-2.74753e-10	0.000168672	-1.68016	-2.74753e-10	0.000168795	-1.6805	-2.74753e-10
45879251	rs13165915	4.58229e-11	1.35409	-2.74753e-10	0.000124353	-1.98498	-2.74753e-10	0.000124485	-1.98501	-2.74753e-10
45879274	rs74482938	2.45503e-11	2.11655	-1.38652	0.000178723	-0.380072	-1.2422	0.000178715	-0.381329	-1.24207
45879409	rs10078485	1.61525e-10	2.82902	-0.215053	8.55572e-05	-1.04263	-1.3163	8.54391e-05	-1.04484	-1.31655
45879434	rs6414908	4.85642e-08	5.6867	2.63324	0.000332462	-0.448122	-0.553463	0.000331218	-0.451445	-0.554968
45879598	rs6451827	2.67089e-05	11.6419	2.98787	0.000197947	-1.12958	-0.390533	0.000197437	-1.1316	-0.392168
45880032	rs114384115	2.07721e-11	0.562914	-2.74753e-10	0.000540773	-0.515112	-2.74753e-10	0.000541184	-0.515432	-2.74753e-10
45880382	rs13171302	4.8334e-11	1.40744	-2.74753e-10	0.000124078	-1.9872	-2.74753e-10	0.000124209	-1.98722	-2.74753e-10
45880709	rs6891044	1.64171e-12	-1.97496	-2.74753e-10	0.000124853	-1.98097	-2.74753e-10	0.000124992	-1.98094	-2.74753e-10
45880758	rs116060719	2.00795e-12	-1.77358	-2.74753e-10	0.000123725	-1.99005	-2.74753e-10	0.000123856	-1.99007	-2.74753e-10
45881082	rs192233791	3.36318e-12	-2.06105e-10	-1.25781	0.000317576	-2.06105e-10	-1.0474	0.000317961	-2.06105e-10	-1.04726
45881637	rs13177247	3.65921e-11	1.12914	-2.74753e-10	0.000126156	-1.97059	-2.74753e-10	0.000126287	-1.97064	-2.74753e-10
45881640	rs9687949	4.14951e-11	1.25488	-2.74753e-10	0.000371503	-0.890555	-2.74753e-10	0.000371741	-0.890993	-2.74753e-10
45883625	rs34242024	3.53871e-11	1.09565	-2.74753e-10	0.000126518	-1.96772	-2.74753e-10	0.000126649	-1.96777	-2.74753e-10
45884036	rs144753974	4.20864e-10	2.85897	0.712647	0.000427525	-0.426921	-0.323179	0.000426776	-0.428614	-0.324317
45885062	rs62370640	8.71908e-12	-0.305182	-2.74753e-10	0.000174877	-1.64403	-2.74753e-10	0.00017496	-1.64463	-2.74753e-10
45885295	rs186990204	1.15484e-11	-2.06105e-10	-0.0241515	0.000753169	-2.06105e-10	-0.183821	0.000753713	-2.06105e-10	-0.184179
45885348	rs148826004	6.35998e-11	1.68192	-2.74753e-10	0.000535266	-0.525348	-2.74753e-10	0.000535472	-0.526043	-2.74753e-10
45885349	rs143466549	1.63888e-12	-1.97668	-2.74753e-10	0.000140496	-1.86293	-2.74753e-10	0.000140662	-1.86283	-2.74753e-10
45885423	rs10472405	1.26028e-10	2.6434	-0.277589	7.68907e-05	-1.13633	-1.32939	7.67952e-05	-1.13843	-1.32961
45885595	rs114960551	1.72484e-12	-1.92556	-2.74753e-10	0.000131182	-1.93153	-2.74753e-10	0.000131297	-1.93173	-2.74753e-10
45885811	rs34940808	3.53871e-11	1.09565	-2.74753e-10	0.000126518	-1.96772	-2.74753e-10	0.000126649	-1.96777	-2.74753e-10
45886586	rs114444075	1.67433e-12	-1.95528	-2.74753e-10	0.000131994	-1.92535	-2.74753e-10	0.000132093	-1.92568	-2.74753e-10
45886691	rs4827574	4.05853e-10	2.85897	0.676329	0.000413098	-0.426921	-0.357506	0.00041238	-0.428614	-0.358631
45886711	rs34019974	3.44532e-11	1.06891	-2.74753e-10	0.000126967	-1.96418	-2.74753e-10	0.000127099	-1.96423	-2.74753e-10
45887131	rs62371963	9.41737e-12	-0.228138	-2.74753e-10	0.00018119	-1.60857	-2.74753e-10	0.000181271	-1.6092	-2.74753e-10
45887541	rs75034122	2.14003e-12	-1.70987	-2.74753e-10	0.000126818	-1.96536	-2.74753e-10	0.000126945	-1.96543	-2.74753e-10
45887941	rs74929555	6.93832e-11	-2.06105e-10	1.76895	0.00197188	-2.06105e-10	0.778634	0.00197364	-2.06105e-10	0.778442
45887984	rs113061779	1.69948e-12	-1.94037	-2.74753e-10	0.000136351	-1.89288	-2.74753e-10	0.000136488	-1.89295	-2.74753e-10
45888335	rs79968077	7.13723e-11	-2.06105e-10	1.79722	0.00201862	-2.06105e-10	0.802059	0.00202041	-2.06105e-10	0.801867
45889123	rs79011481	8.41082e-10	3.55948	0.704513	0.000375869	-0.541302	-0.337567	0.000375325	-0.542695	-0.338704
45889259	rs182639101	2.95691e-12	-2.06105e-10	-1.38655	0.000226281	-2.06105e-10	-1.38633	0.000226527	-2.06105e-10	-1.38633
45889265	rs76690713	1.86414e-10	3.62252	-0.865243	0.00069899	0.482993	-0.741468	0.000698974	0.481857	-0.741433
45889929	rs111310017	1.62853e-12	-1.98301	-2.74753e-10	0.000135512	-1.89905	-2.74753e-10	0.00013564	-1.89919	-2.74753e-10
45890147	rs139902231	9.99346e-12	-0.168764	-2.74753e-10	0.000165374	-1.6999	-2.74753e-10	0.000165494	-1.70026	-2.74753e-10
45890148	rs149891860	9.99346e-12	-0.168764	-2.74753e-10	0.000165374	-1.6999	-2.74753e-10	0.000165494	-1.70026	-2.74753e-10
45890225	rs10052727	1.38473e-10	2.67563	-0.215646	8.02652e-05	-1.11	-1.31277	8.01606e-05	-1.11214	-1.31302
45890282	rs10052736	1.24334e-07	6.39602	2.86401	0.000515446	-0.169687	-0.393393	0.000513278	-0.173351	-0.395022
45890396	rs79707881	3.17925e-11	0.988536	-2.74753e-10	0.000127857	-1.9572	-2.74753e-10	0.000127988	-1.95725	-2.74753e-10
45890789	rs116306307	1.62107e-12	-1.98761	-2.74753e-10	0.000583845	-0.438476	-2.74753e-10	0.000584412	-0.438583	-2.74753e-10
45890829	rs537967855	5.17806e-13	-1.81743	-1.31142	3.20121e-05	-1.99141	-1.35059	3.20465e-05	-1.99142	-1.35058
45891015	rs74774803	3.85498e-10	2.79529	0.688552	0.000401917	-0.463	-0.348865	0.000401225	-0.464673	-0.349995
45891179	rs188311985	3.13861e-12	-2.06105e-10	-1.32691	0.000277419	-2.06105e-10	-1.18258	0.000277748	-2.06105e-10	-1.18248
45891186	rs4376278	1.25235e-10	2.5668	-0.207302	7.67465e-05	-1.15695	-1.31065	7.66507e-05	-1.15902	-1.31091
45891419	rs7446649	1.10796e-07	6.27667	2.86808	0.000499383	-0.207615	-0.387122	0.000497302	-0.211232	-0.38876
45891794	rs75211132	4.43466e-10	2.96095	0.662973	0.000433727	-0.368763	-0.366934	0.000432961	-0.370487	-0.368055
45892036	rs34004939	3.34199e-11	1.03846	-2.74753e-10	0.000127198	-1.96236	-2.74753e-10	0.00012733	-1.96241	-2.74753e-10
45892788	rs4368738	1.14614e-07	6.31055	2.86808	0.000489404	-0.227802	-0.387122	0.000487369	-0.23141	-0.38876
45893362	rs6451829	4.58372e-05	12.3253	2.84463	0.000285775	-0.68786	-0.465048	0.000284885	-0.690477	-0.466628
45893456	rs6451830	3.08404e-05	11.929	2.84463	0.000192155	-1.08476	-0.465048	0.000191652	-1.08688	-0.466628
45893656	rs10223123	8.84232e-08	6.10158	2.81761	0.000435174	-0.320852	-0.411513	0.000433417	-0.324359	-0.413131
45893925	rs7705330	1.1683e-07	5.83486	3.36292	0.00034453	-1.38908	0.423147	0.00034382	-1.3904	0.421334
45894030	rs79604693	3.2848e-11	1.02119	-2.74753e-10	0.000127419	-1.96063	-2.74753e-10	0.000127551	-1.96068	-2.74753e-10
45894270	rs9292929	9.13926e-08	6.10158	2.85064	0.000442169	-0.320852	-0.395567	0.000440378	-0.324359	-0.397198
45894298	rs116061375	1.6191e-12	-1.98882	-2.74753e-10	0.000127882	-1.95701	-2.74753e-10	0.000128004	-1.95713	-2.74753e-10
45894380	rs12055259	4.41169e-10	2.55292	1.06582	0.000440239	-0.602902	-0.117893	0.000439462	-0.6045	-0.119139
45894809	rs150516598	2.9569e-12	-2.06105e-10	-1.38655	0.000226282	-2.06105e-10	-1.38633	0.000226528	-2.06105e-10	-1.38632
45895885	rs7716296	3.4695e-05	12.0294	2.86206	0.000264927	-0.771754	-0.456904	0.000264122	-0.774287	-0.458491
45896190	rs34756949	3.34367e-11	1.03896	-2.74753e-10	0.000127442	-1.96045	-2.74753e-10	0.000127574	-1.9605	-2.74753e-10
45896515	rs148616735	3.26543e-12	-2.06105e-10	-1.2873	0.00029715	-2.06105e-10	-1.11387	0.000297507	-2.06105e-10	-1.11375
45896939	rs141551526	2.42365e-12	-1.58542	-2.74753e-10	0.000129173	-1.94696	-2.74753e-10	0.000129293	-1.94711	-2.74753e-10
45897251	rs6882139	3.38823e-05	12.0387	2.82899	0.000261231	-0.770361	-0.472346	0.000260444	-0.772885	-0.473919
45897708	rs112997669	1.78964e-11	0.413906	-2.74753e-10	0.000330621	-1.00714	-2.74753e-10	0.000330998	-1.00708	-2.74753e-10
45897808	rs62371967	9.35085e-08	6.10072	2.8744	0.000487719	-0.234314	-0.384057	0.000485721	-0.237858	-0.385697
45898584	rs114121371	9.17843e-12	-0.253839	-2.74753e-10	0.000281873	-1.16665	-2.74753e-10	0.000282108	-1.1669	-2.74753e-10
45898741	rs191721629	5.69028e-11	1.57065	-2.74753e-10	0.000436724	-0.72881	-2.74753e-10	0.000437353	-0.728449	-2.74753e-10
45899316	rs13178890	3.07766e-11	0.956061	-2.74753e-10	0.000128319	-1.95359	-2.74753e-10	0.000128451	-1.95365	-2.74753e-10
45899345	rs112921665	2.85608e-10	3.18392	-2.74753e-10	0.00142296	0.452381	-2.74753e-10	0.00142428	0.452228	-2.74753e-10
45899603	rs72750027	2.13118e-11	0.588568	-2.74753e-10	0.000299725	-1.10525	-2.74753e-10	0.000299947	-1.10558	-2.74753e-10
45900317	rs34462057	2.80451e-05	11.8166	2.86206	0.000195239	-1.07698	-0.456904	0.000194725	-1.07911	-0.458491
45900948	rs62371968	1.91554e-10	2.36981	0.414663	0.000261143	-0.703288	-0.539754	0.000260757	-0.704828	-0.540775
45901367	rs138566119	3.10624e-12	-2.06105e-10	-1.33728	0.000228903	-2.06105e-10	-1.37481	0.00022915	-2.06105e-10	-1.37482
45901603	rs75730939	2.2703e-10	2.48366	0.470723	0.000290405	-0.636833	-0.500002	0.000289959	-0.638408	-0.501043
45901975	rs79817855	4.59156e-11	-2.06105e-10	1.35611	0.00142187	-2.06105e-10	0.451614	0.00142315	-2.06105e-10	0.451439
45902092	rs9637798	2.10688e-09	4.63697	0.545295	8.76028e-05	-1.86681	-0.468491	8.7591e-05	-1.86696	-0.469554
45902608	rs9637799	2.1736e-10	2.48264	0.428221	0.000324908	-0.514098	-0.510472	0.000324409	-0.515687	-0.511499
45903720	rs71618217	3.34199e-11	1.03846	-2.74753e-10	0.000127198	-1.96236	-2.74753e-10	0.00012733	-1.96241	-2.74753e-10
45903837	rs72750030	2.20501e-12	-1.67996	-2.74753e-10	0.000205023	-1.48499	-2.74753e-10	0.000205394	-1.48426	-2.74753e-10
45904548	rs35173943	1.10386e-11	-0.0693001	-2.74753e-10	0.000237357	-1.33854	-2.74753e-10	0.000237642	-1.33843	-2.74753e-10
45904802	rs62371969	1.0239e-10	2.39657	-0.238478	7.02092e-05	-1.24212	-1.31451	7.01305e-05	-1.24408	-1.31476
45904962	rs35163964	2.72799e-05	11.8715	2.77945	0.000245165	-0.820011	-0.486169	0.000244441	-0.822481	-0.487734
45905332	rs183478780	3.08957e-12	-2.06105e-10	-1.34266	0.000273044	-2.06105e-10	-1.19848	0.000273366	-2.06105e-10	-1.19838
45905997	rs6862657	4.00925e-05	12.1996	2.83642	0.000316553	-0.617274	-0.433346	0.000315538	-0.619962	-0.434948
45906144	rs56116416	5.34011e-11	1.50714	-2.74753e-10	0.000416101	-0.777183	-2.74753e-10	0.000416275	-0.777844	-2.74753e-10
45906203	rs116129040	1.61588e-12	-1.99081	-2.74753e-10	0.000539837	-0.516844	-2.74753e-10	0.000540364	-0.516948	-2.74753e-10
45906526	rs182592502	3.05158e-12	-2.06105e-10	-1.35503	0.000265912	-2.06105e-10	-1.22494	0.000266224	-2.06105e-10	-1.22485
45906895	rs28749824	1.09271e-10	2.45453	-0.231401	7.19411e-05	-1.21805	-1.31421	7.1858e-05	-1.22004	-1.31446
45906962	rs62371971	1.6182e-12	-1.98938	-2.74753e-10	0.000130342	-1.93795	-2.74753e-10	0.000130463	-1.9381	-2.74753e-10
45906963	rs13182833	3.28799e-11	1.02217	-2.74753e-10	0.000127502	-1.95998	-2.74753e-10	0.000127633	-1.96003	-2.74753e-10
45907227	rs7444228	2.42443e-10	2.62608	0.393997	0.000297302	-0.557967	-0.555395	0.000296844	-0.559587	-0.556397
45907414	rs72750035	2.88855e-11	0.892644	-2.74753e-10	0.000302188	-1.09706	-2.74753e-10	0.000302395	-1.09746	-2.74753e-10
45907926	rs62371973	1.66068e-11	0.575868	-0.236749	4.48698e-05	-1.67299	-1.33136	4.48527e-05	-1.67421	-1.3316
45909885	rs116222569	2.12833e-12	-1.71536	-2.74753e-10	0.000126606	-1.96703	-2.74753e-10	0.000126734	-1.9671	-2.74753e-10
45910075	rs10072466	3.19104e-11	0.992236	-2.74753e-10	0.000319544	-1.04122	-2.74753e-10	0.000319759	-1.04162	-2.74753e-10
45910286	rs62371974	1.20504e-10	2.4823	-0.161316	7.13794e-05	-1.21847	-1.32164	7.12961e-05	-1.22045	-1.32189
45910324	rs80232260	2.97475e-12	-2.06105e-10	-1.38053	0.00027738	-2.06105e-10	-1.18272	0.000277736	-2.06105e-10	-1.18252
45910759	rs78400994	3.40036e-11	1.05577	-2.74753e-10	0.000126984	-1.96405	-2.74753e-10	0.000127116	-1.96409	-2.74753e-10
45911177	rs529329528	2.15591e-12	-1.70248	-2.74753e-10	0.000127669	-1.95867	-2.74753e-10	0.000127796	-1.95875	-2.74753e-10
45911779	rs74896548	4.62993e-11	1.36443	-2.74753e-10	0.000518338	-0.557485	-2.74753e-10	0.000518612	-0.558034	-2.74753e-10
45911880	rs34045086	3.45392e-11	1.0714	-2.74753e-10	0.000126797	-1.96552	-2.74753e-10	0.000126928	-1.96557	-2.74753e-10
45912279	rs72750038	2.48416e-12	-1.56076	-2.74753e-10	0.000155268	-1.76296	-2.74753e-10	0.000155506	-1.76251	-2.74753e-10
45912357	rs34432074	3.45392e-11	1.0714	-2.74753e-10	0.000126797	-1.96552	-2.74753e-10	0.000126928	-1.96557	-2.74753e-10
45912967	rs7443189	1.9559e-10	2.53413	0.271201	0.000276476	-0.609002	-0.576986	0.000276072	-0.610593	-0.577936
45913272	rs141313914	2.9591e-12	-2.06105e-10	-1.38581	0.000226148	-2.06105e-10	-1.38692	0.000226393	-2.06105e-10	-1.38692
45914280	rs62371976	1.07969e-10	2.21489	-0.00374407	7.31534e-05	-1.24557	-1.26998	7.30673e-05	-1.24749	-1.27032
45914909	rs10052977	1.33325e-10	2.27326	0.148835	7.32363e-05	-1.28081	-1.23361	7.31474e-05	-1.2827	-1.23401
45915475	rs7444405	2.36788e-05	11.747	2.76241	0.000244555	-0.814586	-0.494087	0.000243839	-0.817037	-0.495645
45917244	rs7445563	1.0581e-11	-0.111635	-2.74753e-10	0.000208851	-1.46649	-2.74753e-10	0.000208989	-1.46691	-2.74753e-10
45917420	rs6451831	1.4528e-05	11.2499	2.77101	0.000163283	-1.22254	-0.490091	0.000162891	-1.22446	-0.491653
45917549	rs7442735	5.4398e-08	6.03579	2.3976	0.000352348	-0.351539	-0.591952	0.000350993	-0.355011	-0.593413
45917571	rs35042461	3.39452e-11	1.05405	-2.74753e-10	0.000127199	-1.96236	-2.74753e-10	0.00012733	-1.96241	-2.74753e-10
45917605	rs10941712	2.24191e-10	2.9418	-2.74753e-10	0.000148899	-1.80484	-2.74753e-10	0.000148978	-1.80539	-2.74753e-10
45917703	rs7442769	1.80979e-10	2.48644	0.241246	0.000263729	-0.635305	-0.597884	0.000263351	-0.636881	-0.598822
45918046	rs71618218	3.38171e-11	1.05027	-2.74753e-10	0.000126496	-1.9679	-2.74753e-10	0.000126627	-1.96794	-2.74753e-10
45918493	rs62371978	7.97764e-12	-0.394052	-2.74753e-10	0.000168069	-1.68374	-2.74753e-10	0.000168155	-1.6843	-2.74753e-10
45919453	rs138710836	1.66532e-12	-1.96068	-2.74753e-10	0.00012938	-1.94535	-2.74753e-10	0.000129532	-1.94526	-2.74753e-10
45920276	rs116807736	3.9385e-12	-1.0999	-2.74753e-10	0.000916948	0.0129391	-2.74753e-10	0.000917674	0.0126514	-2.74753e-10
45920417	rs7445572	1.28162e-05	11.0381	2.85744	0.000157247	-1.30174	-0.448557	0.000156876	-1.30358	-0.450149
45920724	rs116557884	1.29416e-11	0.089753	-2.74753e-10	0.00018601	-1.58231	-2.74753e-10	0.000186127	-1.58276	-2.74753e-10
45920747	rs7445746	2.0289e-11	0.577946	-0.0385633	4.73543e-05	-1.67996	-1.27049	4.73329e-05	-1.68117	-1.27081
45920828	rs145147258	2.31504e-10	2.9739	-2.74753e-10	0.00216243	0.870876	-2.74753e-10	0.00216246	0.869812	-2.74753e-10
45921030	rs62371979	1.86489e-10	2.50258	0.255092	0.000305978	-0.496363	-0.588235	0.000305538	-0.497938	-0.589178
45921374	rs10473403	1.71743e-10	2.63855	0.0367517	8.14064e-05	-1.13842	-1.27024	8.12952e-05	-1.14051	-1.27059
45921718	rs149456059	3.30599e-12	-2.06105e-10	-1.27496	0.000238214	-2.06105e-10	-1.33494	0.000238452	-2.06105e-10	-1.33502
45922475	rs148456234	2.5176e-12	-1.54739	-2.74753e-10	0.000174047	-1.64879	-2.74753e-10	0.000174338	-1.6482	-2.74753e-10
45923057	rs147886225	9.20258e-12	-2.06105e-10	-0.251211	0.000483354	-2.06105e-10	-0.627362	0.000483562	-2.06105e-10	-0.628011
45923231	rs145687576	3.08029e-12	-2.06105e-10	-1.34567	0.000227895	-2.06105e-10	-1.37923	0.000228135	-2.06105e-10	-1.37925
45923613	rs62371980	1.01978e-10	2.17822	-0.0241593	6.91252e-05	-1.28495	-1.28724	6.90483e-05	-1.28682	-1.28756
45923724	rs144575838	3.49098e-11	1.08207	-2.74753e-10	0.000126673	-1.9665	-2.74753e-10	0.000126804	-1.96655	-2.74753e-10
45923786	rs7725171	1.51958e-05	11.2147	2.85116	0.000168082	-1.231	-0.452657	0.000167674	-1.23292	-0.45425
45923986	rs11742529	7.49604e-12	-0.45632	-2.74753e-10	0.000151271	-1.78904	-2.74753e-10	0.000151385	-1.78936	-2.74753e-10
45924485	rs34054121	3.552e-11	1.0994	-2.74753e-10	0.000126476	-1.96806	-2.74753e-10	0.000126608	-1.9681	-2.74753e-10
45924507	rs62371981	2.06667e-10	2.58342	0.276995	0.000271644	-0.581694	-0.621926	0.000271238	-0.583301	-0.622893
45924734	rs181968887	5.15257e-12	-0.831199	-2.74753e-10	0.000134334	-1.90778	-2.74753e-10	0.000134464	-1.90789	-2.74753e-10
45924781	rs143127643	1.1738e-11	-0.0078591	-2.74753e-10	0.000176736	-1.63346	-2.74753e-10	0.000176857	-1.63385	-2.74753e-10
45925591	rs144675654	1.75981e-12	-1.90549	-2.74753e-10	0.000155743	-1.7599	-2.74753e-10	0.000155955	-1.75962	-2.74753e-10
45925699	rs62371982	1.23568e-10	2.31804	0.0280601	7.54012e-05	-1.21256	-1.27273	7.53078e-05	-1.21454	-1.27307
45926151	rs138603780	1.81957e-12	-1.8721	-2.74753e-10	0.000125717	-1.97408	-2.74753e-10	0.000125853	-1.97407	-2.74753e-10
45926213	rs147486591	2.02352e-12	-1.76586	-2.74753e-10	0.000123679	-1.99042	-2.74753e-10	0.000123813	-1.99042	-2.74753e-10
45926273	rs4431353	9.16291e-11	2.02807	0.0189845	6.58147e-05	-1.34597	-1.2753	6.57457e-05	-1.34776	-1.27564
45926441	rs4274988	2.17982e-05	11.5909	2.83575	0.000237007	-0.880138	-0.459886	0.000236324	-0.882512	-0.461473
45926450	rs148787549	3.10099e-12	-2.06105e-10	-1.33897	0.000226088	-2.06105e-10	-1.38719	0.000226331	-2.06105e-10	-1.38719
45926507	rs150865141	8.11973e-12	-0.376398	-2.74753e-10	0.000162302	-1.71866	-2.74753e-10	0.000162502	-1.7185	-2.74753e-10
45927293	rs7725537	2.05799e-05	11.5334	2.83575	0.000237864	-0.876527	-0.459886	0.000237177	-0.878912	-0.461473
45927310	rs6451834	2.68232e-05	11.6458	2.98825	0.00028023	-0.844067	-0.328434	0.000279383	-0.846487	-0.33012
45927555	rs35730142	2.17045e-05	11.5866	2.83575	0.000241535	-0.86121	-0.459886	0.000240833	-0.863611	-0.461473
45927747	rs35348306	4.08587e-11	1.23942	-2.74753e-10	0.000125271	-1.97763	-2.74753e-10	0.000125402	-1.97767	-2.74753e-10
45928009	rs149419742	1.85264e-12	-1.85408	-2.74753e-10	0.000140417	-1.86349	-2.74753e-10	0.000140594	-1.86332	-2.74753e-10
45928162	rs144379236	2.02025e-12	-1.76748	-2.74753e-10	0.000123686	-1.99037	-2.74753e-10	0.00012382	-1.99036	-2.74753e-10
45928260	rs12109091	3.32286e-11	0.994398	0.0383181	5.53691e-05	-1.55206	-1.24203	5.53281e-05	-1.55352	-1.24239
45928575	rs6892286	1.00769e-11	-2.06105e-10	-0.160445	0.000612116	-2.06105e-10	-0.39119	0.000612483	-2.06105e-10	-0.391668
45928837	rs6451835	2.38502e-05	11.6328	2.88379	0.00025167	-0.842691	-0.437301	0.000250928	-0.845118	-0.438908
45928918	rs6451836	3.35124e-05	11.9729	2.88379	0.000278214	-0.742419	-0.437301	0.000277365	-0.744949	-0.438908
45929607	rs114888800	1.63839e-12	-1.97698	-2.74753e-10	0.000140373	-1.86381	-2.74753e-10	0.000140539	-1.8637	-2.74753e-10
45930066	rs62372025	1.70486e-12	-1.93721	-2.74753e-10	0.000132794	-1.91931	-2.74753e-10	0.000132907	-1.91954	-2.74753e-10
45930342	rs10062641	1.02929e-10	2.45529	-0.291943	6.97466e-05	-1.23036	-1.33288	6.96698e-05	-1.23233	-1.3331
45930412	rs142051011	8.73831e-12	-0.302977	-2.74753e-10	0.000177174	-1.63098	-2.74753e-10	0.000177379	-1.6309	-2.74753e-10
45930677	rs145297680	1.83608e-12	-1.86306	-2.74753e-10	0.000144399	-1.83553	-2.74753e-10	0.000144553	-1.83555	-2.74753e-10
45930877	rs72750046	1.18847e-10	2.48236	-0.175222	7.13425e-05	-1.21913	-1.32149	7.12599e-05	-1.22111	-1.32174
45932109	rs552663568	3.09315e-12	-2.06105e-10	-1.3415	0.000228112	-2.06105e-10	-1.37827	0.000228352	-2.06105e-10	-1.3783
45932122	rs187152126	3.39937e-12	-2.06105e-10	-1.24711	0.000230583	-2.06105e-10	-1.3675	0.000230828	-2.06105e-10	-1.36752
45932342	rs189808939	4.30025e-12	-1.01202	-2.74753e-10	0.000123627	-1.99085	-2.74753e-10	0.000123757	-1.99087	-2.74753e-10
45933533	rs56030172	7.96297e-09	6.51186	-2.74753e-10	0.00033296	-1.00009	-2.74753e-10	0.000332776	-1.00172	-2.74753e-10
45934183	rs62372030	2.74659e-10	2.63827	0.506563	0.000347761	-0.481387	-0.475208	0.000347204	-0.483015	-0.476264
45934521	rs7448999	3.06658e-12	-0.733469	-0.616661	6.5361e-05	-1.87704	-0.75114	6.54167e-05	-1.87727	-0.751144
45934605	rs10056175	2.46197e-05	11.706	2.84231	0.000263882	-0.775802	-0.456809	0.000263093	-0.778282	-0.458399
45934798	rs117362615	3.43445e-12	-2.06105e-10	-1.23684	0.000244715	-2.06105e-10	-1.30801	0.000244955	-2.06105e-10	-1.30811
45935162	rs6451838	4.00323e-05	12.1744	2.86013	0.000287647	-0.697938	-0.448441	0.000286753	-0.700529	-0.450038
45935240	rs79796932	4.32386e-11	1.29604	-2.74753e-10	0.000954762	0.0533506	-2.74753e-10	0.000955433	0.0529745	-2.74753e-10
45935611	rs146576488	1.08184e-11	-2.06105e-10	-0.0894436	0.000471716	-2.06105e-10	-0.651734	0.000472179	-2.06105e-10	-0.651832
45935686	rs6451840	3.089e-05	11.9329	2.84231	0.000282523	-0.707543	-0.456809	0.00028166	-0.710092	-0.458399
45935701	rs72751908	7.15755e-11	2.14425	-0.344188	6.37696e-05	-1.29992	-1.35291	6.37089e-05	-1.30176	-1.3531
45936425	rs7443976	2.19957e-05	11.706	2.72962	0.000264711	-0.775802	-0.45367	0.000263922	-0.778282	-0.455253
45936524	rs139460302	1.89752e-12	-1.83015	-2.74753e-10	0.000124235	-1.98594	-2.74753e-10	0.000124369	-1.98594	-2.74753e-10
45936533	rs6451842	3.23028e-05	11.993	2.827	0.000285677	-0.689265	-0.463983	0.000284801	-0.691832	-0.465567
45937259	rs148926061	2.96437e-12	-2.06105e-10	-1.38403	0.000226494	-2.06105e-10	-1.38539	0.000226739	-2.06105e-10	-1.38539
45937783	rs35326386	3.91092e-11	1.19566	-2.74753e-10	0.000124372	-1.98484	-2.74753e-10	0.000124503	-1.98486	-2.74753e-10
45938300	rs11959186	2.81256e-12	-1.4366	-2.74753e-10	0.000161748	-1.72207	-2.74753e-10	0.000162007	-1.72155	-2.74753e-10
45938421	rs62372031	2.7375e-10	2.64185	0.499675	0.000389674	-0.361854	-0.480947	0.00038905	-0.363491	-0.481991
45938815	rs7719401	4.64513e-05	12.2994	2.88379	0.000223543	-0.961208	-0.437301	0.000222923	-0.963454	-0.438908
45939294	rs139331653	2.64607e-12	-1.49762	-2.74753e-10	0.000126456	-1.96821	-2.74753e-10	0.000126586	-1.96827	-2.74753e-10
45939331	rs116073507	1.8848e-12	-1.83687	-2.74753e-10	0.000140651	-1.86183	-2.74753e-10	0.0001408	-1.86185	-2.74753e-10
45939491	rs114783399	1.20373e-11	0.0173183	-2.74753e-10	0.000178646	-1.62271	-2.74753e-10	0.000178767	-1.62311	-2.74753e-10
45939551	rs147670067	1.1596e-11	-2.06105e-10	-0.0200304	0.000564108	-2.06105e-10	-0.472865	0.000564464	-2.06105e-10	-0.473314
45939674	rs7724350	7.40163e-08	6.2605	2.48084	0.000401526	-0.264445	-0.548394	0.000399937	-0.26799	-0.549892
45940729	rs75223439	3.39326e-12	-2.06105e-10	-1.2489	0.000242597	-2.06105e-10	-1.31671	0.000242836	-2.06105e-10	-1.3168
45940877	rs144868745	1.19378e-11	0.00901527	-2.74753e-10	0.000192502	-1.548	-2.74753e-10	0.000192748	-1.54781	-2.74753e-10
45941024	rs10074470	1.3436e-10	2.51254	-0.082709	7.38909e-05	-1.20656	-1.29896	7.3801e-05	-1.20856	-1.29926
45941102	rs61012768	1.3542e-10	2.51254	-0.0748521	7.40429e-05	-1.20656	-1.29691	7.39525e-05	-1.20856	-1.29721
45941449	rs7448897	1.43625e-10	2.57017	-0.0736572	7.60111e-05	-1.18239	-1.29484	7.59159e-05	-1.18442	-1.29515
45941584	rs7448901	1.01217e-07	6.29928	2.75504	0.000439993	-0.246678	-0.474674	0.000438212	-0.250241	-0.476247
45941615	rs7445658	1.01217e-07	6.29928	2.75504	0.000439993	-0.246678	-0.474674	0.000438212	-0.250241	-0.476247
45941832	rs7445730	1.16539e-07	6.34248	2.85281	0.000465178	-0.226828	-0.438864	0.000463272	-0.230412	-0.440464
45942094	rs145356532	3.42307e-11	-2.06105e-10	1.06243	0.00112699	-2.06105e-10	0.219198	0.00112804	-2.06105e-10	0.219045
45942154	rs10076636	1.05685e-07	6.34248	2.75504	0.000448814	-0.226828	-0.474674	0.000446988	-0.230412	-0.476247
45942294	rs146465084	2.14501e-12	-1.70755	-2.74753e-10	0.000125977	-1.97201	-2.74753e-10	0.000126101	-1.97211	-2.74753e-10
45943118	rs7723218	4.5654e-05	12.3443	2.82157	0.000301622	-0.646214	-0.452722	0.000300673	-0.648857	-0.454311
45943327	rs147467476	3.7163e-12	-2.06105e-10	-1.15797	0.000233559	-2.06105e-10	-1.35468	0.000233797	-2.06105e-10	-1.35474
45943605	rs139868214	3.04093e-12	-2.06105e-10	-1.35853	0.000226169	-2.06105e-10	-1.38683	0.000226415	-2.06105e-10	-1.38682
45944161	rs148895808	3.15374e-12	-2.06105e-10	-1.3221	0.000375537	-2.06105e-10	-0.879755	0.000376083	-2.06105e-10	-0.87938
45945255	rs62372035	7.86202e-12	-0.408652	-2.74753e-10	0.000166998	-1.69013	-2.74753e-10	0.000167085	-1.69069	-2.74753e-10
45945301	rs7727331	5.89816e-05	12.3865	3.03556	0.000320449	-0.682458	-0.355929	0.000319429	-0.685082	-0.357574
45945880	rs35648163	4.58307e-05	12.2271	2.94266	0.00021812	-1.02306	-0.400004	0.000217522	-1.02525	-0.401638
45946479	rs75964308	2.42069e-10	2.57208	0.446447	0.000320916	-0.519091	-0.517841	0.000320429	-0.520698	-0.51883
45946491	rs13185667	4.12485e-11	1.24892	-2.74753e-10	0.000125526	-1.9756	-2.74753e-10	0.000125657	-1.97563	-2.74753e-10
45946785	rs6451843	5.60129e-05	12.1708	3.19959	0.00023695	-1.05666	-0.283607	0.000236294	-1.0588	-0.285309
45947440	rs34501453	6.47218e-05	12.5037	3.01118	0.000325116	-0.650668	-0.37326	0.000324069	-0.653324	-0.37491
45948340	rs74999669	1.70322e-12	-1.93818	-2.74753e-10	0.000132225	-1.92361	-2.74753e-10	0.000132325	-1.92393	-2.74753e-10
45949473	rs13164539	3.77457e-11	1.16018	-2.74753e-10	0.000125842	-1.97308	-2.74753e-10	0.000125973	-1.97312	-2.74753e-10
45949866	rs72751917	2.52422e-11	0.757824	-2.74753e-10	0.000331356	-1.00492	-2.74753e-10	0.000331596	-1.00527	-2.74753e-10
45950219	rs116062942	1.91879e-12	-1.819	-2.74753e-10	0.000147866	-1.8118	-2.74753e-10	0.000148024	-1.81181	-2.74753e-10
45950700	rs71618219	2.87713e-05	11.8771	2.82711	0.000264518	-0.832982	-0.397219	0.000263722	-0.83545	-0.398845
45951177	rs35650027	3.77457e-11	1.16018	-2.74753e-10	0.000125842	-1.97308	-2.74753e-10	0.000125973	-1.97312	-2.74753e-10
45951275	rs75777946	1.85712e-12	-1.85167	-2.74753e-10	0.000124867	-1.98086	-2.74753e-10	0.000125003	-1.98086	-2.74753e-10
45951524	rs114416420	2.54357e-12	-1.53713	-2.74753e-10	0.000153102	-1.777	-2.74753e-10	0.000153328	-1.77661	-2.74753e-10
45951751	rs74859464	2.30585e-10	2.56134	0.408585	0.000345069	-0.525191	-0.439175	0.000344539	-0.526795	-0.440189
45951770	rs34150470	3.77457e-11	1.16018	-2.74753e-10	0.000125842	-1.97308	-2.74753e-10	0.000125973	-1.97312	-2.74753e-10
45952057	rs62372037	2.1136e-10	2.47774	0.405128	0.000328308	-0.572472	-0.441686	0.000327812	-0.57405	-0.442699
45952600	rs10213756	4.35023e-05	12.2163	2.90137	0.000315635	-0.71512	-0.338405	0.00031465	-0.717715	-0.340015
45952916	rs10214362	1.44661e-10	2.57352	-0.0698161	7.92155e-05	-1.16621	-1.26973	7.91123e-05	-1.16827	-1.27005
45953517	rs35973590	3.83427e-11	1.17587	-2.74753e-10	0.000125692	-1.97428	-2.74753e-10	0.000125823	-1.97431	-2.74753e-10
45954028	rs62372040	2.18063e-12	-1.69108	-2.74753e-10	0.000193285	-1.54394	-2.74753e-10	0.000193438	-1.54424	-2.74753e-10
45954308	rs10213679	4.15286e-05	12.0488	3.02239	0.000318944	-0.764972	-0.278123	0.00031795	-0.767517	-0.27978
45954505	rs10214057	1.08234e-10	2.29124	-0.0776438	6.93632e-05	-1.29669	-1.27206	6.92855e-05	-1.29858	-1.27238
45954604	rs80320581	4.80343e-12	-0.901365	-2.74753e-10	0.000130017	-1.94044	-2.74753e-10	0.000130136	-1.94061	-2.74753e-10
45954627	rs11948152	8.75064e-09	6.60619	-2.74753e-10	0.000383562	-0.858609	-2.74753e-10	0.000383321	-0.860316	-2.74753e-10
45954901	rs79095183	3.14503e-12	-2.06105e-10	-1.32487	0.000230005	-2.06105e-10	-1.37001	0.000230245	-2.06105e-10	-1.37005
45955601	rs4289566	4.34696e-05	12.1676	2.94925	0.000311779	-0.751161	-0.314654	0.000310814	-0.753713	-0.316283
45956024	rs116222868	1.61726e-12	-1.98996	-2.74753e-10	0.000131779	-1.92698	-2.74753e-10	0.000131891	-1.92721	-2.74753e-10
45956719	rs4502836	3.09539e-05	11.9364	2.84093	0.000262756	-0.815794	-0.421091	0.000261962	-0.818281	-0.42271
45957409	rs57224710	6.62332e-12	-2.06105e-10	-0.580097	0.000381492	-2.06105e-10	-0.864022	0.000381814	-2.06105e-10	-0.864256
45957754	rs148731796	1.98231e-11	0.516153	-2.74753e-10	0.00024557	-1.30453	-2.74753e-10	0.000245692	-1.30511	-2.74753e-10
45957756	rs117529442	3.39733e-12	-2.06105e-10	-1.24771	0.000317209	-2.06105e-10	-1.04855	0.000317597	-2.06105e-10	-1.04841
45957898	rs57839327	1.32727e-10	2.47047	-0.0528735	7.45042e-05	-1.23736	-1.2599	7.44147e-05	-1.23931	-1.26022
45958226	rs11959880	2.51816e-12	-1.54717	-2.74753e-10	0.00015389	-1.77187	-2.74753e-10	0.000154121	-1.77145	-2.74753e-10
45958832	rs140221870	3.37987e-12	-1.25286	-2.74753e-10	0.000213282	-1.44549	-2.74753e-10	0.000213508	-1.44552	-2.74753e-10
45958913	rs4434390	4.07326e-10	3.48908	0.04984	8.63637e-05	-1.11102	-1.23852	8.62223e-05	-1.11338	-1.23888
45959704	rs13190656	3.81301e-11	1.17031	-2.74753e-10	0.000125745	-1.97386	-2.74753e-10	0.000125876	-1.9739	-2.74753e-10
45959979	rs13176583	3.81301e-11	1.17031	-2.74753e-10	0.000125745	-1.97386	-2.74753e-10	0.000125876	-1.9739	-2.74753e-10
45960379	rs62372974	1.07012e-10	2.34981	-0.147563	7.06496e-05	-1.27298	-1.2774	7.05691e-05	-1.27489	-1.27771
45960703	rs4473779	1.85467e-10	2.49219	0.25999	0.000270167	-0.564324	-0.644746	0.000269773	-0.565906	-0.645702
45960835	rs111754601	2.41357e-12	-1.58959	-2.74753e-10	0.000130471	-1.93696	-2.74753e-10	0.000130618	-1.93691	-2.74753e-10
45960893	rs7443384	8.84761e-06	10.6791	2.84587	0.000272532	-0.772382	-0.427973	0.000271779	-0.774608	-0.429591
45960933	rs7443410	3.6176e-05	12.0494	2.88379	0.000267208	-0.782783	-0.437301	0.000266395	-0.785304	-0.438908
45961184	rs116727470	1.79242e-12	-1.88713	-2.74753e-10	0.000123497	-1.99189	-2.74753e-10	0.000123631	-1.99189	-2.74753e-10
45961417	rs12386485	5.77965e-11	1.78729	-0.201053	9.26877e-05	-0.976992	-1.30188	9.2576e-05	-0.979006	-1.30215
45961422	rs34117103	3.94101e-11	1.20333	-2.74753e-10	0.000125442	-1.97627	-2.74753e-10	0.000125573	-1.9763	-2.74753e-10
45961578	rs62372975	1.93026e-10	2.57931	0.212821	0.000262781	-0.583976	-0.652814	0.000262393	-0.585582	-0.653764
45961774	rs181316594	4.61844e-12	-2.06105e-10	-0.940638	0.000258972	-2.06105e-10	-1.25139	0.000259234	-2.06105e-10	-1.25146
45961866	rs10062508	2.35007e-05	11.8348	2.66701	0.000238518	-0.850307	-0.483358	0.000237822	-0.852751	-0.484915
45962480	rs139172494	1.62304e-12	-1.9864	-2.74753e-10	0.000434294	-0.734389	-2.74753e-10	0.000434728	-0.734469	-2.74753e-10
45962636	rs62372976	7.08133e-12	-0.513234	-2.74753e-10	0.000159704	-1.73479	-2.74753e-10	0.000159794	-1.7353	-2.74753e-10
45962703	rs191480359	1.67551e-12	-1.95458	-2.74753e-10	0.000132178	-1.92396	-2.74753e-10	0.000132329	-1.9239	-2.74753e-10
45963019	rs4490592	4.46603e-05	12.1321	3.01183	0.000218026	-1.05259	-0.370908	0.000217431	-1.05474	-0.372566
45963250	rs10038082	1.25635e-10	2.48649	-0.123803	7.52404e-05	-1.20298	-1.28445	7.51476e-05	-1.20499	-1.28474
45963889	rs13356313	8.27392e-08	6.17476	2.678	0.000425877	-0.290096	-0.463865	0.000424161	-0.293639	-0.465438
45964123	rs62372977	2.72992e-10	2.62141	0.517338	0.000323324	-0.560568	-0.468887	0.000322806	-0.562187	-0.46995
45964951	rs114010749	1.62054e-12	-1.98794	-2.74753e-10	0.00012469	-1.98228	-2.74753e-10	0.000124832	-1.98222	-2.74753e-10
45965001	rs62372979	1.13106e-10	2.48649	-0.228863	7.31362e-05	-1.20298	-1.31281	7.30492e-05	-1.20499	-1.31306
45965174	rs146047290	3.02139e-12	-2.06105e-10	-1.36498	0.000226031	-2.06105e-10	-1.38744	0.000226275	-2.06105e-10	-1.38744
45965410	rs116413454	1.98514e-12	-1.78501	-2.74753e-10	0.000125514	-1.97569	-2.74753e-10	0.000125649	-1.9757	-2.74753e-10
45965439	rs4492125	1.96935e-05	12.1136	2.21151	0.000204414	-0.751196	-0.736767	0.000203848	-0.753749	-0.738067
45965780	rs79767800	8.74145e-11	2.21351	-0.213547	5.46218e-05	-1.51045	-1.29723	5.45912e-05	-1.51183	-1.29749
45966223	rs35834903	3.56513e-11	1.10309	-2.74753e-10	0.000126436	-1.96838	-2.74753e-10	0.000126567	-1.96842	-2.74753e-10
45966295	rs62372981	1.28012e-10	2.48345	-0.102015	0.000194263	-0.636952	-0.901945	0.000194019	-0.638527	-0.902706
45966321	rs149277450	4.12842e-12	-2.06105e-10	-1.0528	0.00040728	-2.06105e-10	-0.79861	0.00040768	-2.06105e-10	-0.798708
45967326	rs144363977	3.02062e-12	-2.06105e-10	-1.36523	0.000226031	-2.06105e-10	-1.38744	0.000226276	-2.06105e-10	-1.38744
45967601	rs13361098	8.48817e-11	2.2779	-0.307342	6.51994e-05	-1.30206	-1.3286	6.51328e-05	-1.30393	-1.32883
45967948	rs10043270	1.57207e-05	12.0009	2.09885	0.000188707	-0.802221	-0.765696	0.000188199	-0.804716	-0.766973
45968513	rs113548626	1.29888e-10	2.50698	-0.111003	0.000200618	-0.623988	-0.882719	0.000200363	-0.62557	-0.883487
45968538	rs77608414	5.3853e-08	6.29817	2.12515	0.000332585	-0.233506	-0.767711	0.000331326	-0.237108	-0.76898
45968664	rs11747846	1.45774e-08	7.11653	-2.74753e-10	0.000450025	-0.698808	-2.74753e-10	0.000449695	-0.700621	-2.74753e-10
45968750	rs78137823	1.39878e-10	2.48662	-0.0165439	0.000210652	-0.635208	-0.822695	0.000210376	-0.636784	-0.823508
45968819	rs80354530	2.92998e-12	-1.3957	-2.74753e-10	0.000128133	-1.95504	-2.74753e-10	0.000128262	-1.95511	-2.74753e-10
45968862	rs4473777	1.97265e-05	12.132	2.1948	0.000151948	-1.03643	-0.748137	0.000151586	-1.03861	-0.74943
45969363	rs77486323	3.13891e-12	-0.604095	-0.722726	6.20158e-05	-1.85587	-0.824847	6.20658e-05	-1.85614	-0.824858
45969513	rs79202993	1.19771e-11	0.0123039	-2.74753e-10	0.000178262	-1.62486	-2.74753e-10	0.000178383	-1.62525	-2.74753e-10
45969705	rs62372983	1.31531e-10	2.50698	-0.0984354	0.000202212	-0.623988	-0.874805	0.000201954	-0.62557	-0.875579
45970396	rs192634877	3.69296e-12	-2.06105e-10	-1.16427	0.000338327	-2.06105e-10	-0.984097	0.000338744	-2.06105e-10	-0.983945
45970534	rs10062325	2.12816e-05	12.1734	2.22923	0.000208755	-0.733407	-0.733543	0.000208171	-0.735978	-0.734851
45970612	rs75561331	3.02203e-12	-2.06105e-10	-1.36477	0.000227977	-2.06105e-10	-1.37887	0.000228216	-2.06105e-10	-1.3789
45971001	rs62372984	1.30669e-10	2.50698	-0.105012	0.000198578	-0.623988	-0.89294	0.000198328	-0.62557	-0.893699
45971249	rs62372985	3.75285e-12	-1.14818	-2.74753e-10	0.000285114	-1.15522	-2.74753e-10	0.000285176	-1.15608	-2.74753e-10
45971322	rs139490928	4.16772e-12	-2.06105e-10	-1.04333	0.000412422	-2.06105e-10	-0.786065	0.000412826	-2.06105e-10	-0.786164
45971337	rs34069575	1.48959e-09	4.91415	-0.0785876	6.08414e-05	-1.82309	-0.876752	6.08496e-05	-1.82326	-0.877524
45972207	rs74967484	3.56513e-11	1.10309	-2.74753e-10	0.000126436	-1.96838	-2.74753e-10	0.000126567	-1.96842	-2.74753e-10
45973214	rs8188031	9.92667e-06	11.6971	1.94293	0.00017394	-0.843321	-0.80608	0.000173491	-0.84576	-0.807305
45973275	rs189777914	1.78214e-12	-1.89288	-2.74753e-10	0.000126905	-1.96467	-2.74753e-10	0.000127043	-1.96467	-2.74753e-10
45973478	rs149972880	8.78201e-12	-2.06105e-10	-0.29799	0.000431026	-2.06105e-10	-0.741942	0.000431399	-2.06105e-10	-0.742156
45973864	rs62372986	1.27623e-10	2.48345	-0.105058	0.000198777	-0.636952	-0.878978	0.000198525	-0.638527	-0.879749
45974119	rs185227067	2.40666e-11	0.710128	-2.74753e-10	0.000310152	-1.07105	-2.74753e-10	0.000310341	-1.07152	-2.74753e-10
45974532	rs35273785	3.50636e-11	1.08647	-2.74753e-10	0.000126104	-1.97101	-2.74753e-10	0.000126235	-1.97105	-2.74753e-10
45974881	rs4501347	1.62104e-05	12.0232	2.10725	0.000196269	-0.775685	-0.752939	0.000195735	-0.778198	-0.75423
45975235	rs80085969	1.7257e-12	-1.92506	-2.74753e-10	0.000172721	-1.65643	-2.74753e-10	0.000172903	-1.65646	-2.74753e-10
45975459	rs116898249	4.25363e-12	-2.06105e-10	-1.02292	0.000302014	-2.06105e-10	-1.09764	0.000302296	-2.06105e-10	-1.09778
45976263	rs147534413	2.02636e-12	-1.76445	-2.74753e-10	0.000237963	-1.336	-2.74753e-10	0.000238299	-1.33566	-2.74753e-10
45976508	rs116430473	2.09084e-12	-1.73313	-2.74753e-10	0.00012416	-1.98654	-2.74753e-10	0.000124294	-1.98654	-2.74753e-10
45977055	rs10076736	9.7764e-12	0.211337	-0.402061	5.55909e-05	-1.43294	-1.35715	5.55725e-05	-1.43419	-1.35731
45979562	rs182845674	1.43898e-11	0.195822	-2.74753e-10	0.000416258	-0.776806	-2.74753e-10	0.000416737	-0.776734	-2.74753e-10
45979991	rs62372987	1.45879e-05	12.0232	2.00179	0.00018947	-0.775685	-0.788196	0.000188962	-0.778198	-0.789446
45980056	rs111810259	1.30378e-05	12.0232	1.88945	0.000176212	-0.775685	-0.860736	0.000175754	-0.778198	-0.861907
45980269	rs79402747	1.41159e-05	11.9826	2.00952	0.000137653	-1.07287	-0.810498	0.000137342	-1.07499	-0.81172
45980280	rs143594789	2.97905e-12	-2.06105e-10	-1.37909	0.000244605	-2.06105e-10	-1.30847	0.000244883	-2.06105e-10	-1.30841
45980762	rs566268101	2.95927e-12	-2.06105e-10	-1.38575	0.000226916	-2.06105e-10	-1.38353	0.000227162	-2.06105e-10	-1.38353
45980763	rs538339024	2.95947e-12	-2.06105e-10	-1.38568	0.000226893	-2.06105e-10	-1.38363	0.000227139	-2.06105e-10	-1.38363
45980769	rs558179101	2.95946e-12	-2.06105e-10	-1.38569	0.000226894	-2.06105e-10	-1.38363	0.00022714	-2.06105e-10	-1.38362
45980900	rs147028068	3.29845e-12	-2.06105e-10	-1.27724	0.000238549	-2.06105e-10	-1.33354	0.000238791	-2.06105e-10	-1.3336
45981015	rs138281964	2.36956e-11	0.694594	-2.74753e-10	0.000404159	-0.806303	-2.74753e-10	0.000404352	-0.806905	-2.74753e-10
45981340	rs148807628	9.17511e-12	-0.254201	-2.74753e-10	0.000159913	-1.73348	-2.74753e-10	0.000160032	-1.73382	-2.74753e-10
45981827	rs114011599	9.84559e-12	-0.183671	-2.74753e-10	0.000164394	-1.70585	-2.74753e-10	0.000164513	-1.7062	-2.74753e-10
45982646	rs34946430	3.32343e-11	1.03289	-2.74753e-10	0.000126821	-1.96533	-2.74753e-10	0.000126953	-1.96538	-2.74753e-10
45982656	rs61182003	2.55479e-11	0.76986	-2.74753e-10	0.000240211	-1.32659	-2.74753e-10	0.000240388	-1.32694	-2.74753e-10
45982680	rs72751935	8.8422e-12	-0.291159	-2.74753e-10	0.000158087	-1.74497	-2.74753e-10	0.000158227	-1.74516	-2.74753e-10
45983054	rs4492122	2.23171e-05	11.9114	2.53874	0.00022641	-0.80846	-0.577302	0.000225759	-0.810939	-0.578784
45983222	rs4371763	3.21304e-05	11.8631	2.95148	0.000287424	-0.801867	-0.345286	0.000286541	-0.804345	-0.346965
45983348	rs36004061	3.50636e-11	1.08647	-2.74753e-10	0.000126104	-1.97101	-2.74753e-10	0.000126235	-1.97105	-2.74753e-10
45983725	rs117178666	3.81712e-12	-2.06105e-10	-1.1312	0.00022909	-2.06105e-10	-1.374	0.000229329	-2.06105e-10	-1.37403
45983733	rs78877037	7.8e-11	2.26567	-0.379656	5.28834e-05	-1.49586	-1.34416	5.28558e-05	-1.49727	-1.34436
45984072	rs139211232	1.61854e-12	-1.98917	-2.74753e-10	0.000130616	-1.93585	-2.74753e-10	0.000130767	-1.93578	-2.74753e-10
45984433	rs72751936	7.00868e-13	-1.51979	-1.30634	4.31533e-05	-1.70028	-1.34307	4.3219e-05	-1.69976	-1.34315
45984998	rs4254919	2.97069e-10	2.59818	0.625088	0.000366058	-0.573492	-0.331826	0.000365452	-0.575104	-0.332953
45985094	rs145878232	2.97886e-12	-2.06105e-10	-1.37915	0.000244559	-2.06105e-10	-1.30866	0.000244836	-2.06105e-10	-1.3086
45985581	rs117632899	5.10874e-11	-2.06105e-10	1.46284	0.00130499	-2.06105e-10	0.365838	0.00130466	-2.06105e-10	0.364509
45986569	rs4576156	2.80694e-10	2.52596	0.640607	0.000355676	-0.613513	-0.320579	0.000355092	-0.615101	-0.321712
45986851	rs191694758	2.24018e-12	-1.66414	-2.74753e-10	0.000126214	-1.97013	-2.74753e-10	0.000126337	-1.97023	-2.74753e-10
45987093	rs145090613	4.34617e-12	-2.06105e-10	-1.0014	0.000259234	-2.06105e-10	-1.25038	0.000259503	-2.06105e-10	-1.25042
45987226	rs10056889	1.22869e-07	6.18618	3.06201	0.000476745	-0.284882	-0.356248	0.000474776	-0.288431	-0.357917
45987296	rs62372989	2.79822e-10	2.5142	0.649255	0.000355599	-0.620005	-0.314304	0.000355015	-0.621589	-0.31544
45987518	rs75346245	1.71803e-11	1.7516	-1.37853	0.000129452	-0.637582	-1.30722	0.000129455	-0.638731	-1.30713
45987868	rs13170460	3.43098e-11	1.06474	-2.74753e-10	0.000126236	-1.96995	-2.74753e-10	0.000126368	-1.97	-2.74753e-10
45988038	rs62372990	3.01559e-09	4.83404	0.706819	0.000568674	-0.192394	-0.272409	0.000567562	-0.194272	-0.273568
45988395	rs112919244	4.50617e-12	-2.06105e-10	-0.965248	0.000230393	-2.06105e-10	-1.36832	0.00023062	-2.06105e-10	-1.36842
45988398	rs142191107	1.57647e-11	-2.06105e-10	0.28708	0.000765638	-2.06105e-10	-0.167402	0.000765847	-2.06105e-10	-0.168208
45989257	rs113599096	1.88e-11	0.46316	-2.74753e-10	0.000454701	-0.688471	-2.74753e-10	0.000455285	-0.688266	-2.74753e-10
45989679	rs76732994	8.34558e-12	-2.06105e-10	-0.348963	0.000435208	-2.06105e-10	-0.732286	0.000435594	-2.06105e-10	-0.732481
45989969	rs34201556	3.60222e-11	1.11344	-2.74753e-10	0.000126322	-1.96927	-2.74753e-10	0.000126454	-1.96932	-2.74753e-10
45990381	rs7293402	3.70144e-09	5.04574	0.700044	0.000685744	0.0423348	-0.319942	0.000684361	0.0403889	-0.321094
45990558	rs60223495	7.94278e-11	2.23045	-0.326294	6.24295e-05	-1.33218	-1.34189	6.23691e-05	-1.33403	-1.34209
45990597	rs74774767	6.09055e-12	-2.06105e-10	-0.663956	0.000254859	-2.06105e-10	-1.2674	0.000255071	-2.06105e-10	-1.26765
45990968	rs4615309	2.05673e-11	0.905008	-0.352	4.91661e-05	-1.56582	-1.34709	4.91389e-05	-1.56726	-1.34728
45991309	rs62372996	2.79081e-10	2.52596	0.634843	0.000346719	-0.613513	-0.346085	0.000346151	-0.615101	-0.347215
45991809	rs8188173	8.91868e-08	6.22404	2.70376	0.000427042	-0.26756	-0.483668	0.000425312	-0.271127	-0.485241
45992174	rs8188180	3.46494e-05	12.007	2.8831	0.000268677	-0.803901	-0.410698	0.00026786	-0.806402	-0.412325
45994205	rs28885449	2.24173e-05	11.6755	2.77918	0.000247279	-0.878709	-0.418884	0.00024655	-0.881127	-0.420499
45994343	rs4426926	6.65712e-06	10.3025	2.93804	0.000272597	-0.885212	-0.314904	0.000271842	-0.887363	-0.316606
45994702	rs139240554	1.06e-11	-0.109841	-2.74753e-10	0.00012987	-1.94158	-2.74753e-10	0.000130016	-1.94153	-2.74753e-10
45994920	rs10062391	8.28645e-11	2.20542	-0.258909	6.54076e-05	-1.31831	-1.30916	6.53394e-05	-1.32017	-1.30942
45995348	rs13183729	3.43815e-11	1.06682	-2.74753e-10	0.000125441	-1.97628	-2.74753e-10	0.000125572	-1.97631	-2.74753e-10
45995412	rs201152532	3.04206e-12	-2.06105e-10	-1.35816	0.000252381	-2.06105e-10	-1.27717	0.000252676	-2.06105e-10	-1.27708
45995702	rs75633602	2.31438e-11	-2.06105e-10	0.671034	0.00305708	-2.06105e-10	1.21711	0.00305933	-2.06105e-10	1.21676
45995717	rs151181764	7.38151e-12	-0.471717	-2.74753e-10	0.000162521	-1.7173	-2.74753e-10	0.000162609	-1.71784	-2.74753e-10
45995967	rs74905922	4.1282e-12	-1.05285	-2.74753e-10	0.000162772	-1.71576	-2.74753e-10	0.000162909	-1.716	-2.74753e-10
45995995	rs141138811	6.58541e-12	-0.585838	-2.74753e-10	0.000149543	-1.80053	-2.74753e-10	0.000149724	-1.8004	-2.74753e-10
45996902	rs10041094	8.18911e-11	2.21024	-0.275543	6.63339e-05	-1.29219	-1.32122	6.62642e-05	-1.29408	-1.32146
45997217	rs62373039	3.21707e-10	2.63519	0.66776	0.000377208	-0.552889	-0.322427	0.000376572	-0.554512	-0.32357
45997534	rs34200527	3.48764e-11	1.08112	-2.74753e-10	0.000126684	-1.96642	-2.74753e-10	0.000126815	-1.96646	-2.74753e-10
45998002	rs62373040	3.51489e-10	2.73241	0.65907	0.000395831	-0.498444	-0.32868	0.000395153	-0.500098	-0.329819
45998264	rs57299032	4.34715e-05	12.1261	2.99081	0.000309998	-0.725757	-0.345788	0.000309013	-0.72833	-0.347476
45998410	rs116860684	3.51489e-10	2.73241	0.65907	0.000395831	-0.498444	-0.32868	0.000395153	-0.500098	-0.329819
45998686	rs13171861	3.37161e-11	1.04728	-2.74753e-10	0.000127088	-1.96323	-2.74753e-10	0.00012722	-1.96328	-2.74753e-10
45998795	rs78174014	8.96595e-11	2.29291	-0.267588	6.87605e-05	-1.25822	-1.31927	6.86848e-05	-1.26015	-1.31951
45998911	rs117996113	3.03641e-12	-2.06105e-10	-1.36002	0.000226701	-2.06105e-10	-1.38448	0.000226941	-2.06105e-10	-1.3845
45999387	rs13177136	2.6146e-09	4.75857	0.639596	9.934e-05	-1.84667	-0.362891	9.93202e-05	-1.84683	-0.364011
45999388	rs13176864	2.68328e-09	4.7845	0.639596	9.97208e-05	-1.84285	-0.362891	9.97007e-05	-1.84301	-0.364011
45999638	rs13177665	2.95154e-09	4.86328	0.656105	0.000102105	-1.83096	-0.351145	0.000102083	-1.83113	-0.352271
45999729	rs116552574	1.62344e-12	-1.98615	-2.74753e-10	0.000458053	-0.681125	-2.74753e-10	0.000458518	-0.681191	-2.74753e-10
46000685	rs111927999	2.55359e-12	-1.53319	-2.74753e-10	0.000136446	-1.89218	-2.74753e-10	0.000136599	-1.89214	-2.74753e-10
46000751	rs7293310	8.32815e-12	0.211175	-0.562229	6.9426e-05	-1.19718	-1.37067	6.93932e-05	-1.19861	-1.37079
46001044	rs35180802	3.32088e-11	1.03212	-2.74753e-10	0.000127279	-1.96173	-2.74753e-10	0.00012741	-1.96178	-2.74753e-10
46001467	rs62373042	2.71736e-10	2.52596	0.608174	0.000338297	-0.613513	-0.370675	0.00033775	-0.615101	-0.371784
46001847	rs116112040	3.78567e-11	1.16311	-2.74753e-10	0.000125814	-1.97331	-2.74753e-10	0.000125945	-1.97335	-2.74753e-10
46002514	rs140615142	1.86313e-12	-1.84844	-2.74753e-10	0.000127816	-1.95752	-2.74753e-10	0.000127957	-1.9575	-2.74753e-10
46003152	rs71618221	3.35958e-11	1.04371	-2.74753e-10	0.00012693	-1.96448	-2.74753e-10	0.000127061	-1.96452	-2.74753e-10
46003626	rs62373043	6.23552e-12	-0.640432	-2.74753e-10	0.000151182	-1.78963	-2.74753e-10	0.000151281	-1.79005	-2.74753e-10
46003775	rs114665115	1.704e-12	-1.93772	-2.74753e-10	0.000177137	-1.63119	-2.74753e-10	0.000177326	-1.6312	-2.74753e-10
46004086	rs7293482	2.79738e-05	11.8541	2.82195	0.000261039	-0.806283	-0.437158	0.000260251	-0.808772	-0.438771
46004182	rs150321299	1.09715e-11	-0.0753927	-2.74753e-10	0.000197594	-1.5219	-2.74753e-10	0.000197825	-1.52181	-2.74753e-10
46004231	rs10070596	1.65736e-05	11.4719	2.68076	0.000227239	-0.936269	-0.44584	0.000226589	-0.93862	-0.447434
46004640	rs113338260	9.00984e-11	2.39722	-0.367012	6.03426e-05	-1.35924	-1.34883	6.03031e-05	-1.36079	-1.34902
46004795	rs151051614	8.38264e-11	1.95805	-2.74753e-10	0.00052415	-0.546334	-2.74753e-10	0.000524832	-0.546112	-2.74753e-10
46005154	rs62373044	7.89364e-11	2.32245	-0.424506	6.60345e-05	-1.25859	-1.35935	6.59681e-05	-1.26052	-1.3595
46005316	rs72751946	2.24326e-11	0.639819	-2.74753e-10	0.000305624	-1.08575	-2.74753e-10	0.000305849	-1.0861	-2.74753e-10
46005425	rs4478331	6.17431e-08	5.88198	2.67806	0.000383144	-0.422292	-0.437409	0.000381643	-0.42569	-0.439015
46005664	rs78913668	3.39407e-10	2.53774	0.818766	0.000417222	-0.607005	-0.167489	0.000416502	-0.608597	-0.168701
46005698	rs34040576	1.84279e-05	11.5313	2.72737	0.000241136	-0.899406	-0.423344	0.000240432	-0.901796	-0.424958
46005743	rs116497679	3.39407e-10	2.53774	0.818766	0.000417222	-0.607005	-0.167489	0.000416502	-0.608597	-0.168701
46005944	rs13360955	1.7115e-05	11.4741	2.71069	0.00023535	-0.915629	-0.43141	0.000234668	-0.918001	-0.433016
46006046	rs145901335	3.12477e-12	-1.33133	-2.74753e-10	0.000139816	-1.86778	-2.74753e-10	0.000140014	-1.86745	-2.74753e-10
46006345	rs117698936	2.21371e-11	-2.06105e-10	0.626561	0.00115365	-2.06105e-10	0.242572	0.00115384	-2.06105e-10	0.241657
46006884	rs111233855	3.10236e-10	3.26664	-2.74753e-10	0.000997072	0.0967115	-2.74753e-10	0.000997103	0.0956641	-2.74753e-10
46006917	rs72751949	3.10675e-12	-1.33712	-2.74753e-10	0.00014123	-1.85772	-2.74753e-10	0.000141432	-1.85737	-2.74753e-10
46007221	rs113565906	1.67916e-12	-1.9524	-2.74753e-10	0.000138328	-1.87848	-2.74753e-10	0.000138466	-1.87856	-2.74753e-10
46007255	rs111699443	7.67688e-11	3.25329	-1.38319	0.000473404	0.68237	-1.33053	0.000473393	0.681199	-1.33046
46007416	rs62373045	2.94067e-12	-1.39206	-2.74753e-10	0.000280391	-1.17193	-2.74753e-10	0.000280462	-1.17275	-2.74753e-10
46007648	rs79983607	3.10724e-10	2.50838	0.759829	0.00039295	-0.623216	-0.211213	0.000392285	-0.624799	-0.212404
46008845	rs62373046	6.85406e-12	-0.545854	-2.74753e-10	0.000157563	-1.74829	-2.74753e-10	0.000157654	-1.74879	-2.74753e-10
46008859	rs138576387	2.95462e-12	-2.06105e-10	-1.38732	0.000266303	-2.06105e-10	-1.22348	0.000266641	-2.06105e-10	-1.22329
46008996	rs62373047	2.44223e-10	2.48502	0.542373	0.000317312	-0.636089	-0.412135	0.000316808	-0.637664	-0.413229
46009039	rs11746404	6.23152e-12	-0.641075	-2.74753e-10	0.000140367	-1.86385	-2.74753e-10	0.000140484	-1.8641	-2.74753e-10
46009418	rs72751951	1.57398e-11	0.285498	-2.74753e-10	0.000192185	-1.54965	-2.74753e-10	0.000192336	-1.54995	-2.74753e-10
46009567	rs144188071	4.96149e-12	-0.868989	-2.74753e-10	0.000380036	-0.867846	-2.74753e-10	0.00038053	-0.867625	-2.74753e-10
46009709	rs62373048	1.71663e-12	-1.93033	-2.74753e-10	0.000162628	-1.71664	-2.74753e-10	0.000162758	-1.71692	-2.74753e-10
46009737	rs112393404	1.334e-10	2.42266	-2.74753e-10	0.000684627	-0.279238	-2.74753e-10	0.000684819	-0.280035	-2.74753e-10
46009738	rs13436599	2.21163e-08	6.01716	1.51622	0.000442353	-0.344376	-0.371627	0.000440675	-0.347832	-0.37305
46010467	rs143183438	3.13313e-12	-2.06105e-10	-1.32866	0.000229806	-2.06105e-10	-1.37088	0.000230045	-2.06105e-10	-1.37092
46011012	rs10434580	1.49892e-05	11.6437	2.40841	0.000216348	-0.847279	-0.583944	0.000215738	-0.849718	-0.585409
46011136	rs77219519	6.78857e-11	3.06807	-1.32094	9.44646e-05	-0.874569	-1.38532	9.44361e-05	-0.875964	-1.3853
46011475	rs4569880	2.15248e-05	11.9214	2.49262	0.000229962	-0.765836	-0.60436	0.000229296	-0.768361	-0.605814
46011769	rs4569881	2.26147e-05	11.9738	2.48963	0.000236501	-0.75025	-0.591909	0.000235808	-0.752791	-0.593382
46011812	rs4551075	2.03755e-05	11.7799	2.5793	0.000207811	-0.925465	-0.546015	0.000207237	-0.927793	-0.547533
46011892	rs74714887	3.06519e-10	3.25458	-2.74753e-10	0.000989528	0.0891164	-2.74753e-10	0.000989561	0.088071	-2.74753e-10
46011977	rs4569882	9.25809e-11	2.43534	-0.377951	7.02687e-05	-1.21162	-1.34417	7.01911e-05	-1.21361	-1.34436
46012202	rs8185343	8.76104e-11	2.38016	-0.377951	6.86663e-05	-1.23468	-1.34417	6.85925e-05	-1.23665	-1.34436
46012535	rs56295374	1.0033e-11	-0.164819	-2.74753e-10	0.00256722	1.04247	-2.74753e-10	0.00256852	1.04189	-2.74753e-10
46013180	rs145107244	3.93124e-12	-2.06105e-10	-1.10174	0.00026981	-2.06105e-10	-1.21039	0.000270067	-2.06105e-10	-1.21052
46013453	rs13362078	2.45369e-05	11.9122	2.63279	0.000244102	-0.789248	-0.521279	0.000243378	-0.791755	-0.52282
46013540	rs13362103	9.32762e-11	2.44282	-0.377951	7.13819e-05	-1.1959	-1.34417	7.13025e-05	-1.1979	-1.34436
46013601	rs78721929	3.06219e-10	3.25361	-2.74753e-10	0.000974565	0.0738801	-2.74753e-10	0.000974601	0.0728383	-2.74753e-10
46014237	rs80214949	7.14301e-12	-2.06105e-10	-0.504561	0.000256563	-2.06105e-10	-1.26074	0.000256799	-2.06105e-10	-1.2609
46014468	rs4866984	2.64993e-11	0.806423	-2.74753e-10	0.000520711	-0.552917	-2.74753e-10	0.00052092	-0.553594	-2.74753e-10
46014713	rs76855338	2.02437e-12	-1.76544	-2.74753e-10	0.000123501	-1.99186	-2.74753e-10	0.000123634	-1.99187	-2.74753e-10
46014723	rs4440371	2.1975e-11	0.965252	-0.346041	5.52734e-05	-1.45705	-1.33877	5.52317e-05	-1.45868	-1.33897
46015318	rs62370860	1.48744e-12	-1.8377	-0.235942	3.80377e-05	-1.93715	-1.23239	3.80532e-05	-1.93749	-1.23271
46015423	rs76252228	3.16047e-10	3.2852	-2.74753e-10	0.00100881	0.108413	-2.74753e-10	0.00100884	0.107363	-2.74753e-10
46015430	rs4518411	8.59541e-08	6.21549	2.67539	0.000436995	-0.24002	-0.48817	0.000435226	-0.243581	-0.489744
46015460	rs34172359	3.06108e-11	0.950659	-2.74753e-10	0.000129242	-1.94643	-2.74753e-10	0.000129374	-1.94648	-2.74753e-10
46015583	rs62370861	2.25849e-10	2.46171	0.487458	0.000301314	-0.648899	-0.451061	0.000300844	-0.650467	-0.452132
46015828	rs34721779	3.21161e-11	0.998663	-2.74753e-10	0.0001285	-1.95218	-2.74753e-10	0.000128632	-1.95223	-2.74753e-10
46016073	rs35075767	3.01607e-11	0.935843	-2.74753e-10	0.000129483	-1.94456	-2.74753e-10	0.000129615	-1.94462	-2.74753e-10
46016238	rs35730954	3.44035e-11	1.06746	-2.74753e-10	0.000127754	-1.958	-2.74753e-10	0.000127886	-1.95805	-2.74753e-10
46016263	rs74742036	4.09884e-12	-1.05999	-2.74753e-10	0.000818121	-0.101101	-2.74753e-10	0.000818768	-0.10139	-2.74753e-10
46016563	rs80067547	2.73755e-11	1.13895	-0.299996	6.10312e-05	-1.37741	-1.31931	6.09794e-05	-1.3791	-1.31955
46016917	rs13168838	2.55183e-06	9.55532	2.72631	0.000192756	-1.09021	-0.456472	0.000192235	-1.09242	-0.458059
46017318	rs4428422	1.75276e-06	9.20316	2.70284	0.000180612	-1.20366	-0.408101	0.000180143	-1.20572	-0.409716
46017346	rs77503717	2.29463e-10	2.48502	0.480034	0.000303602	-0.636089	-0.456305	0.000303127	-0.637664	-0.457374
46017500	rs78539142	1.95649e-12	-1.79954	-2.74753e-10	0.000130078	-1.93997	-2.74753e-10	0.000130207	-1.94007	-2.74753e-10
46017722	rs4552614	8.28407e-11	2.2519	-0.305677	6.50806e-05	-1.31175	-1.32073	6.50143e-05	-1.31362	-1.32097
46017868	rs76753209	3.23457e-11	1.00579	-2.74753e-10	0.000127406	-1.96074	-2.74753e-10	0.000127537	-1.96078	-2.74753e-10
46018293	rs13166151	3.24608e-11	1.00934	-2.74753e-10	0.000127575	-1.95941	-2.74753e-10	0.000127706	-1.95946	-2.74753e-10
46018366	rs148874565	1.78006e-12	-1.89405	-2.74753e-10	0.000123948	-1.98825	-2.74753e-10	0.000124082	-1.98824	-2.74753e-10
46019005	rs4489075	2.45751e-05	11.8519	2.69466	0.000246821	-0.827951	-0.471497	0.000246091	-0.83042	-0.473071
46019077	rs4632807	2.30445e-10	2.49669	0.472625	0.000303966	-0.62966	-0.461534	0.000303491	-0.63124	-0.4626
46019167	rs4302598	3.6676e-06	9.93209	2.71226	0.000212154	-0.982744	-0.468055	0.000211556	-0.985073	-0.469629
46020751	rs62370863	2.38994e-10	2.53312	0.472625	0.000310138	-0.609559	-0.461534	0.000309649	-0.61115	-0.4626
46020792	rs10052339	1.76467e-05	11.6049	2.61048	0.000193499	-1.01122	-0.531621	0.000192978	-1.01346	-0.533153
46020944	rs34577818	2.05915e-09	4.67537	0.483978	8.79549e-05	-1.85866	-0.472629	8.79433e-05	-1.85881	-0.473687
46021174	rs74418553	2.17437e-09	4.72982	0.483978	8.86431e-05	-1.85086	-0.472629	8.86311e-05	-1.85102	-0.473687
46021691	rs62370865	8.29179e-11	2.27162	-0.32446	6.42718e-05	-1.31585	-1.32914	6.42068e-05	-1.31772	-1.32936
46022443	rs62370866	7.7075e-12	-0.428501	-2.74753e-10	0.000165563	-1.69876	-2.74753e-10	0.00016565	-1.69931	-2.74753e-10
46022812	rs114353634	1.67932e-12	-1.95231	-2.74753e-10	0.000147054	-1.81731	-2.74753e-10	0.000147232	-1.81718	-2.74753e-10
46023045	rs116465719	3.06695e-12	-1.35001	-2.74753e-10	0.000159719	-1.7347	-2.74753e-10	0.000159884	-1.73474	-2.74753e-10
46023693	rs78649716	2.11076e-12	-1.72365	-2.74753e-10	0.000277507	-1.18227	-2.74753e-10	0.00027784	-1.18215	-2.74753e-10
46024157	rs62370867	1.50574e-12	-1.79419	-0.267226	3.98949e-05	-1.87405	-1.24781	3.99055e-05	-1.87456	-1.24812
46024300	rs74910784	3.18793e-12	-1.31132	-2.74753e-10	0.000144978	-1.83153	-2.74753e-10	0.000145192	-1.83114	-2.74753e-10
46024697	rs78226147	2.44282e-11	0.725043	-2.74753e-10	0.000132607	-1.92072	-2.74753e-10	0.000132741	-1.92079	-2.74753e-10
46024812	rs142861066	7.47227e-12	-0.459496	-2.74753e-10	0.000152735	-1.77941	-2.74753e-10	0.000152824	-1.7799	-2.74753e-10
46025455	rs4321758	1.09961e-11	1.28726	-1.36041	0.000134495	-0.536194	-1.37039	0.000134493	-0.537323	-1.37035
46025879	rs57482529	3.27277e-12	-1.28506	-2.74753e-10	0.000124518	-1.98366	-2.74753e-10	0.000124652	-1.98366	-2.74753e-10
46026032	rs10043248	5.42732e-06	10.3857	2.65057	0.000244912	-0.789478	-0.517733	0.000244189	-0.791973	-0.519273
46026057	rs10045812	3.3331e-06	9.82098	2.72774	0.000194463	-1.05615	-0.481721	0.000193927	-1.05841	-0.483293
46026414	rs80132378	1.62478e-12	-1.98533	-2.74753e-10	0.000126756	-1.96584	-2.74753e-10	0.000126879	-1.96595	-2.74753e-10
46026685	rs13189391	2.53182e-12	-1.54176	-2.74753e-10	0.000140019	-1.86634	-2.74753e-10	0.000140143	-1.86652	-2.74753e-10
46026871	rs80326584	3.40737e-11	1.05783	-2.74753e-10	0.000126959	-1.96424	-2.74753e-10	0.000127091	-1.96429	-2.74753e-10
46027839	rs10067206	1.1033e-10	2.56642	-0.333637	6.89165e-05	-1.2406	-1.33462	6.88399e-05	-1.24258	-1.33483
46027845	rs116741585	2.14824e-12	-1.70605	-2.74753e-10	0.000124969	-1.98004	-2.74753e-10	0.000125095	-1.98012	-2.74753e-10
46028041	rs59968174	1.00035e-07	6.4191	2.62348	0.000408684	-0.278875	-0.516293	0.000407037	-0.282446	-0.517841
46028641	rs13171675	2.92886e-11	0.906505	-2.74753e-10	0.000128822	-1.94968	-2.74753e-10	0.000128954	-1.94973	-2.74753e-10
46029626	rs62370870	2.5956e-10	2.4179	0.670397	0.000405836	-0.534224	-0.267938	0.000405155	-0.535815	-0.269105
46030230	rs62370871	1.72668e-12	-1.9245	-2.74753e-10	0.000156453	-1.75536	-2.74753e-10	0.000156581	-1.75562	-2.74753e-10
46030598	rs62370872	2.25013e-11	0.969553	-0.326673	5.11653e-05	-1.54	-1.33305	5.11315e-05	-1.54153	-1.33326
46031926	rs59057359	2.04921e-05	11.8691	2.49578	0.000224838	-0.863589	-0.52914	0.000224186	-0.86605	-0.530663
46032669	rs62370890	2.5663e-10	2.50392	0.573024	0.00034439	-0.625679	-0.340659	0.000343827	-0.62726	-0.341791
46033534	rs78249548	1.62695e-12	-1.98399	-2.74753e-10	0.000139739	-1.86833	-2.74753e-10	0.000139828	-1.86878	-2.74753e-10
46033560	rs79584111	6.15282e-12	-0.653784	-2.74753e-10	0.000323322	-1.02946	-2.74753e-10	0.000323543	-1.02986	-2.74753e-10
46034094	rs13185374	1.76738e-12	-1.9012	-2.74753e-10	0.00013038	-1.93765	-2.74753e-10	0.000130508	-1.93775	-2.74753e-10
46034263	rs62370891	2.95775e-11	1.28261	-0.366291	5.93319e-05	-1.37364	-1.35133	5.92834e-05	-1.37536	-1.3515
46034274	rs112526769	2.44093e-10	2.44183	0.585019	0.00039296	-0.520447	-0.313956	0.000392309	-0.522045	-0.315096
46034316	rs13165481	1.48788e-06	9.24639	2.49578	0.00015338	-1.24605	-0.52914	0.000153004	-1.24806	-0.530663
46034363	rs13165909	8.62378e-09	4.08318	2.50841	0.000231848	-0.848149	-0.513878	0.000231067	-0.851064	-0.515417
46034492	rs4499842	2.26207e-06	9.54321	2.61789	0.00016313	-1.18537	-0.528192	0.000162714	-1.18747	-0.529726
46035774	rs75690388	4.2813e-12	-1.01644	-2.74753e-10	0.00163738	0.592741	-2.74753e-10	0.00163851	0.592353	-2.74753e-10
46035780	rs4504391	6.77245e-08	6.11899	2.53352	0.000359399	-0.369932	-0.553744	0.000358005	-0.37339	-0.555254
46035901	rs10059350	8.49889e-09	4.08318	2.49382	0.000230254	-0.848149	-0.520779	0.00022948	-0.851064	-0.522312
46036554	rs12654375	2.13808e-06	9.45533	2.64939	0.00017707	-1.118	-0.513566	0.000176604	-1.12017	-0.515113
46036618	rs12652371	8.18558e-11	2.22223	-0.287961	6.66569e-05	-1.32361	-1.28495	6.65872e-05	-1.32546	-1.28522
46036965	rs10054419	2.0354e-06	9.40289	2.65262	0.000175474	-1.13245	-0.508175	0.000175015	-1.1346	-0.509723
46037259	rs147661883	1.71345e-12	-1.93219	-2.74753e-10	0.000126233	-1.96998	-2.74753e-10	0.000126378	-1.96992	-2.74753e-10
46037723	rs79670700	2.19178e-12	-1.68598	-2.74753e-10	0.000125517	-1.97567	-2.74753e-10	0.000125641	-1.97576	-2.74753e-10
46037785	rs77699138	2.24741e-10	2.4179	0.526357	0.00035043	-0.534224	-0.414725	0.000349871	-0.535815	-0.415812
46037882	rs6893390	2.39308e-10	2.54603	0.461022	0.000309817	-0.602415	-0.469715	0.000309329	-0.60401	-0.470776
46038106	rs4409106	1.98801e-06	9.39916	2.63279	0.00017	-1.15103	-0.521279	0.00016956	-1.15316	-0.52282
46038432	rs113352141	8.48887e-12	-0.331939	-2.74753e-10	0.000253019	-1.27465	-2.74753e-10	0.000253323	-1.27453	-2.74753e-10
46038472	rs77432450	3.14198e-12	-2.06105e-10	-1.32584	0.000232516	-2.06105e-10	-1.35915	0.000232755	-2.06105e-10	-1.3592
46039117	rs77670908	7.46552e-12	-2.06105e-10	-0.4604	0.00055545	-2.06105e-10	-0.488333	0.000555809	-2.06105e-10	-0.488765
46039782	rs13359665	4.24839e-08	5.89437	2.29181	0.000306064	-0.469508	-0.614811	0.000304927	-0.472858	-0.616258
46039924	rs58445656	6.98062e-08	6.4191	2.26368	0.000365608	-0.278875	-0.627674	0.000364175	-0.282446	-0.629109
46040246	rs112450387	2.07965e-10	2.45616	0.410518	0.000298155	-0.65195	-0.458546	0.000297691	-0.653517	-0.459616
46040428	rs34331400	2.98651e-11	0.925994	-2.74753e-10	0.000127313	-1.96146	-2.74753e-10	0.000127445	-1.96151	-2.74753e-10
46041081	rs117390482	8.96235e-12	-2.06105e-10	-0.277663	0.000285512	-2.06105e-10	-1.15383	0.000285761	-2.06105e-10	-1.15403
46042192	rs139790344	6.96631e-12	-0.529609	-2.74753e-10	0.000148874	-1.80501	-2.74753e-10	0.000148967	-1.80547	-2.74753e-10
46043469	rs75821034	2.55043e-11	0.768154	-2.74753e-10	0.000682713	-0.282037	-2.74753e-10	0.000682988	-0.282714	-2.74753e-10
46044343	rs139231052	3.23921e-12	-2.06105e-10	-1.29537	0.000265374	-2.06105e-10	-1.22697	0.00026567	-2.06105e-10	-1.22694
46044385	rs79536381	2.08808e-11	0.568134	-2.74753e-10	0.000269086	-1.21308	-2.74753e-10	0.000269267	-1.21349	-2.74753e-10
46045351	rs8188064	2.87582e-06	10.0144	2.38679	0.000166548	-1.07947	-0.613358	0.000166113	-1.08172	-0.614802
46045467	rs79043976	2.02365e-10	2.52725	0.312129	0.000273216	-0.612802	-0.585046	0.000272806	-0.614391	-0.586039
46045900	rs10039509	1.16448e-06	9.19574	2.30135	0.000214017	-1.25474	-0.187319	0.000213502	-1.25671	-0.188833
46046834	rs8175432	3.00051e-06	10.0141	2.42952	0.000168126	-1.07926	-0.604142	0.000167684	-1.08151	-0.605603
46047180	rs138812418	7.18554e-11	2.25621	-0.452248	6.48366e-05	-1.2739	-1.36234	6.47732e-05	-1.27582	-1.36248
46047306	rs4362951	1.99323e-05	11.9122	2.42495	0.000224226	-0.789248	-0.60621	0.00022358	-0.791755	-0.607669
46047317	rs8188290	8.8129e-06	11.2235	2.29757	0.000183432	-0.985641	-0.610625	0.000182945	-0.987934	-0.612069
46047542	rs12109006	1.27174e-11	0.0722765	-2.74753e-10	0.000175461	-1.64069	-2.74753e-10	0.000175605	-1.64095	-2.74753e-10
46047610	rs115378915	2.62734e-12	-1.50472	-2.74753e-10	0.000163325	-1.71237	-2.74753e-10	0.000163584	-1.71186	-2.74753e-10
46048059	rs34768582	3.19136e-11	0.992338	-2.74753e-10	0.000126766	-1.96577	-2.74753e-10	0.000126897	-1.96582	-2.74753e-10
46048547	rs113889713	2.00617e-10	2.45194	0.378768	0.000277952	-0.654266	-0.526396	0.000277533	-0.655831	-0.527421
46048621	rs8188051	1.97799e-09	4.74281	0.376329	8.38933e-05	-1.83115	-0.547414	8.38851e-05	-1.83131	-0.548428
46048668	rs4370277	2.72022e-06	9.86907	2.47646	0.000178169	-1.04258	-0.582801	0.000177692	-1.04486	-0.584281
46048859	rs4484447	2.47782e-06	9.87062	2.38158	0.000170406	-1.04045	-0.62948	0.000169956	-1.04273	-0.63092
46048991	rs72754033	1.61787e-12	-1.98958	-2.74753e-10	0.000135912	-1.8961	-2.74753e-10	0.000136074	-1.89599	-2.74753e-10
46049803	rs34596417	1.8097e-12	-1.87754	-2.74753e-10	0.00013394	-1.91072	-2.74753e-10	0.000134069	-1.91084	-2.74753e-10
46049807	rs13163445	3.17567e-11	0.987409	-2.74753e-10	0.000127694	-1.95848	-2.74753e-10	0.000127825	-1.95853	-2.74753e-10
46049893	rs62370895	2.20052e-10	2.54603	0.377133	0.000292118	-0.602415	-0.528537	0.000291668	-0.60401	-0.529563
46050349	rs72754034	1.3325e-11	0.11895	-2.74753e-10	0.0001789	-1.62128	-2.74753e-10	0.000179045	-1.62155	-2.74753e-10
46050364	rs138024273	3.537e-12	-2.06105e-10	-1.20742	0.000251084	-2.06105e-10	-1.28232	0.000251331	-2.06105e-10	-1.28242
46050992	rs4383730	2.35533e-06	9.88026	2.32124	0.000135772	-1.23631	-0.660822	0.000135453	-1.23834	-0.662229
46051386	rs4431354	2.44914e-06	9.96031	2.28025	0.000156193	-1.09404	-0.662982	0.000155794	-1.09627	-0.664383
46051668	rs4389698	1.72922e-06	9.59234	2.30014	0.000149359	-1.15498	-0.646784	0.000148991	-1.15711	-0.648198
46052217	rs138848787	2.04758e-12	-1.75404	-2.74753e-10	0.000126442	-1.96833	-2.74753e-10	0.000126576	-1.96835	-2.74753e-10
46052339	rs35319830	2.06458e-09	4.73827	0.423715	9.05192e-05	-1.83522	-0.467329	9.0506e-05	-1.83538	-0.46839
46052395	rs79616679	1.29228e-10	2.39088	-2.74753e-10	0.00104083	0.139659	-2.74753e-10	0.00104106	0.138804	-2.74753e-10
46053089	rs147505796	1.10047e-11	-0.0723683	-2.74753e-10	0.000139563	-1.8696	-2.74753e-10	0.000139722	-1.86954	-2.74753e-10
46053564	rs8188026	1.95309e-05	12.0686	2.24825	0.000210514	-0.785917	-0.672644	0.000209917	-0.788436	-0.674041
46054124	rs112575737	2.29403e-10	2.53894	0.425846	0.000316074	-0.60634	-0.445795	0.000315573	-0.607933	-0.446866
46054132	rs34812524	1.26008e-05	11.6975	2.18104	0.000182554	-0.892829	-0.708238	0.000182063	-0.895234	-0.709601
46054545	rs13190242	7.79526e-06	11.3741	2.02419	0.00016366	-0.983081	-0.727237	0.000163242	-0.985385	-0.728571
46055083	rs62370902	6.79428e-12	-0.554614	-2.74753e-10	0.000156999	-1.75187	-2.74753e-10	0.00015709	-1.75237	-2.74753e-10
46055158	rs72754041	2.72561e-11	1.31428	-0.479701	5.74103e-05	-1.39886	-1.35903	5.73626e-05	-1.40062	-1.35918
46055206	rs35418425	2.97175e-11	0.921041	-2.74753e-10	0.000128848	-1.94948	-2.74753e-10	0.00012898	-1.94953	-2.74753e-10
46055494	rs13157212	1.98107e-09	4.68809	0.432609	8.92224e-05	-1.85686	-0.460123	8.92102e-05	-1.85701	-0.461186
46055601	rs4426925	1.68365e-06	9.6026	2.26318	0.000145306	-1.15514	-0.674129	0.000144952	-1.15726	-0.675523
46055675	rs35342043	2.97175e-11	0.921041	-2.74753e-10	0.000128848	-1.94948	-2.74753e-10	0.00012898	-1.94953	-2.74753e-10
46056053	rs34618959	2.13979e-09	4.74182	0.455948	8.72561e-05	-1.84912	-0.490143	8.72456e-05	-1.84928	-0.491185
46057198	rs80057645	2.17359e-11	-2.06105e-10	0.608271	0.00081706	-2.06105e-10	-0.102398	0.000817836	-2.06105e-10	-0.102528
46058072	rs12697490	1.91292e-11	1.03672	-0.556196	4.98534e-05	-1.52206	-1.37697	4.98248e-05	-1.52362	-1.37706
46058523	rs79671474	2.15649e-12	-1.70221	-2.74753e-10	0.000124342	-1.98508	-2.74753e-10	0.000124469	-1.98513	-2.74753e-10
46058740	rs62370904	2.13047e-10	2.46348	0.42734	0.000301774	-0.647929	-0.450504	0.000301306	-0.649497	-0.451568
46059053	rs115558537	1.61901e-12	-1.98888	-2.74753e-10	0.000401494	-0.812918	-2.74753e-10	0.0004019	-0.812987	-2.74753e-10
46060114	rs10462100	3.45189e-11	-2.06105e-10	1.07081	0.00101719	-2.06105e-10	0.116693	0.00101703	-2.06105e-10	0.115455
46060869	rs4541667	1.67193e-06	9.84432	2.01447	0.000125038	-1.21057	-0.768928	0.000124754	-1.21263	-0.770217
46060939	rs4254920	2.13897e-12	-1.71037	-2.74753e-10	0.000133927	-1.91082	-2.74753e-10	0.000134053	-1.91096	-2.74753e-10
46061250	rs150335774	1.81294e-12	-1.87574	-2.74753e-10	0.000175558	-1.64014	-2.74753e-10	0.000175776	-1.63998	-2.74753e-10
46061260	rs62370905	1.86515e-10	2.37669	0.381129	0.000274643	-0.712926	-0.479712	0.000274242	-0.714412	-0.480768
46061501	rs74506389	1.2449e-11	-2.06105e-10	0.0509479	0.000628768	-2.06105e-10	-0.364349	0.000628972	-2.06105e-10	-0.365104
46061985	rs8188072	1.77851e-06	9.81527	2.10532	0.00014654	-1.09786	-0.722954	0.000146176	-1.10009	-0.724287
46062139	rs35391434	1.9479e-11	1.08061	-0.581975	5.27209e-05	-1.46342	-1.37968	5.26859e-05	-1.46508	-1.37976
46062176	rs146867195	2.97222e-12	-1.38139	-2.74753e-10	0.000917821	0.0138914	-2.74753e-10	0.000918609	0.0136704	-2.74753e-10
46062426	rs8185118	1.99695e-11	1.08061	-0.557104	5.31298e-05	-1.46342	-1.37195	5.30927e-05	-1.46508	-1.37207
46062889	rs13167350	2.02365e-11	1.12219	-0.585396	5.19264e-05	-1.47827	-1.38001	5.1893e-05	-1.47992	-1.38009
46063136	rs4441886	1.76393e-06	9.76514	2.14722	0.000141694	-1.13026	-0.724174	0.000141348	-1.13245	-0.725514
46064253	rs78159734	1.8509e-12	-1.85502	-2.74753e-10	0.000125263	-1.97769	-2.74753e-10	0.000125396	-1.97772	-2.74753e-10
46064396	rs10067983	1.023e-06	9.51263	1.85492	0.000118456	-1.23076	-0.802808	0.000118192	-1.23282	-0.804059
46064626	rs10060199	9.08075e-07	9.40826	1.84013	0.000116598	-1.2403	-0.809081	0.00011634	-1.24235	-0.810325
46065215	rs4354052	5.69627e-09	4.21132	1.96555	0.000199836	-0.75919	-0.751422	0.000199184	-0.76224	-0.752724
46065522	rs78320416	3.01879e-11	0.936747	-2.74753e-10	0.000127637	-1.95892	-2.74753e-10	0.000127768	-1.95897	-2.74753e-10
46065844	rs8188014	1.82744e-11	1.05143	-0.616624	5.0362e-05	-1.50677	-1.38211	5.03325e-05	-1.50837	-1.38217
46065959	rs4367307	1.4957e-06	9.70251	2.0449	0.000127768	-1.19761	-0.760292	0.00012747	-1.19971	-0.761602
46066341	rs4479850	1.83424e-11	1.05515	-0.616624	5.1442e-05	-1.48555	-1.38211	5.14104e-05	-1.48718	-1.38217
46066633	rs10079238	1.72856e-06	9.80824	2.08386	0.000139082	-1.13502	-0.73802	0.000138744	-1.13722	-0.739347
46067069	rs145898342	3.00734e-12	-2.06105e-10	-1.36964	0.000226057	-2.06105e-10	-1.38732	0.000226301	-2.06105e-10	-1.38733
46067629	rs10941722	1.66074e-06	9.77812	2.07395	0.000134926	-1.14769	-0.755695	0.000134605	-1.14985	-0.757003
46067723	rs12186454	4.03404e-07	8.47564	1.96136	0.000130166	-1.13604	-0.803263	0.000129892	-1.13797	-0.804521
46067941	rs75189763	5.92331e-12	-2.06105e-10	-0.691799	0.000364202	-2.06105e-10	-0.910403	0.000364468	-2.06105e-10	-0.910753
46068121	rs79230815	2.25152e-10	2.52725	0.41883	0.000311894	-0.612802	-0.452645	0.000311401	-0.614391	-0.453718
46069343	rs4421114	1.74711e-06	9.75905	2.14373	0.000155123	-1.13085	-0.63304	0.000154736	-1.13304	-0.634425
46070390	rs78244060	1.73557e-10	2.58241	0.1034	0.000271917	-0.582255	-0.620358	0.000271508	-0.583861	-0.621337
46071634	rs62370917	9.64498e-13	-1.79841	-0.708434	3.47804e-05	-1.88254	-1.37652	3.47978e-05	-1.88303	-1.37661
46071873	rs75621330	2.12499e-10	2.52273	0.365507	0.000308931	-0.615296	-0.459696	0.00030845	-0.616883	-0.460746
46072247	rs116867393	2.95657e-12	-2.06105e-10	-1.38666	0.000283528	-2.06105e-10	-1.1608	0.000283907	-2.06105e-10	-1.16055
46072730	rs10050829	1.82441e-06	9.90453	2.04154	0.000132108	-1.14431	-0.78018	0.000131793	-1.14649	-0.781469
46072905	rs10067655	1.9606e-06	9.96144	2.05662	0.000137387	-1.11149	-0.773825	0.000137053	-1.1137	-0.77512
46073004	rs4492123	1.16999e-06	9.6547	1.84711	0.0001214	-1.19329	-0.815733	0.000121125	-1.19539	-0.816975
46073697	rs150892746	4.2433e-12	-2.06105e-10	-1.02535	0.000290712	-2.06105e-10	-1.13578	0.000290983	-2.06105e-10	-1.13592
46073947	rs57407363	1.76342e-06	10.0297	1.88242	0.000115286	-1.21465	-0.846049	0.000115032	-1.21671	-0.847266
46074051	rs144131084	1.49131e-11	-2.06105e-10	0.231545	0.000940222	-2.06105e-10	0.0380049	0.000940876	-2.06105e-10	0.0376214
46074105	rs34731260	3.00104e-11	0.930851	-2.74753e-10	0.000127897	-1.95689	-2.74753e-10	0.000128028	-1.95694	-2.74753e-10
46074349	rs62370922	2.12742e-10	2.50905	0.380339	0.000296796	-0.634983	-0.480084	0.000296344	-0.636518	-0.48115
46074453	rs4259174	2.35194e-06	10.1168	2.08323	0.000147414	-1.10674	-0.708124	0.000147048	-1.10896	-0.709471
46074659	rs142072434	3.65278e-12	-2.06105e-10	-1.17521	0.000233832	-2.06105e-10	-1.35351	0.000234076	-2.06105e-10	-1.35354
46074930	rs79995687	3.15359e-12	-1.32215	-2.74753e-10	0.000148605	-1.80682	-2.74753e-10	0.000148738	-1.807	-2.74753e-10
46075649	rs35763548	2.83751e-11	0.874816	-2.74753e-10	0.000128836	-1.94957	-2.74753e-10	0.000128967	-1.94963	-2.74753e-10
46075727	rs34520364	2.86737e-11	0.885285	-2.74753e-10	0.000128369	-1.9532	-2.74753e-10	0.0001285	-1.95326	-2.74753e-10
46075749	rs35446235	2.82224e-11	0.869423	-2.74753e-10	0.000128609	-1.95133	-2.74753e-10	0.00012874	-1.95139	-2.74753e-10
46075957	rs10462102	1.99487e-10	2.50547	0.319583	0.000275638	-0.635436	-0.553586	0.000275239	-0.636961	-0.55459
46076424	rs35736194	2.43821e-11	0.723154	-2.74753e-10	0.000131152	-1.93175	-2.74753e-10	0.000131285	-1.93182	-2.74753e-10
46077433	rs79187413	2.04566e-10	2.52273	0.327461	0.000276781	-0.615296	-0.56959	0.000276363	-0.616883	-0.570592
46077860	rs35047596	2.79089e-11	0.858251	-2.74753e-10	0.000128782	-1.94999	-2.74753e-10	0.000128913	-1.95005	-2.74753e-10
46077964	rs190169526	3.19642e-12	-2.06105e-10	-1.30866	0.000227308	-2.06105e-10	-1.3818	0.000227559	-2.06105e-10	-1.38178
46078122	rs13354272	2.13034e-06	10.0596	2.04154	0.00013774	-1.10256	-0.78018	0.000137405	-1.10479	-0.781469
46078410	rs13361118	2.16271e-06	10.0596	2.05662	0.000138618	-1.10256	-0.773825	0.00013828	-1.10479	-0.77512
46078420	rs183839733	4.80121e-12	-2.06105e-10	-0.901826	0.000279989	-2.06105e-10	-1.17336	0.000280269	-2.06105e-10	-1.17344
46078556	rs144146069	2.95836e-12	-1.38606	-2.74753e-10	0.000190377	-1.5591	-2.74753e-10	0.000190579	-1.55912	-2.74753e-10
46079081	rs72754068	5.20131e-12	-0.821784	-2.74753e-10	0.000134375	-1.90748	-2.74753e-10	0.000134501	-1.90762	-2.74753e-10
46079337	rs4498260	2.52885e-06	10.124	2.14863	0.000155895	-1.03022	-0.728715	0.000155494	-1.03252	-0.730056
46079857	rs4455568	2.53116e-06	10.2142	2.05925	0.000151918	-1.06018	-0.724593	0.000151532	-1.06246	-0.72593
46080192	rs11957047	2.01761e-06	10.1082	1.93854	0.000133717	-1.08931	-0.823074	0.000133395	-1.09156	-0.824317
46080362	rs10941732	2.41722e-06	10.2106	2.01679	0.000148978	-1.06117	-0.743139	0.000148603	-1.06345	-0.744458
46080397	rs11740578	3.47674e-12	-0.635311	-0.589288	6.95375e-05	-1.86465	-0.701599	6.95937e-05	-1.86491	-0.701611
46080573	rs12657581	1.54933e-06	9.90676	1.87587	0.000130067	-1.14372	-0.796344	0.00012976	-1.14589	-0.797609
46080661	rs76782525	1.36858e-11	0.145667	-2.74753e-10	0.00268385	1.0869	-2.74753e-10	0.00268527	1.08635	-2.74753e-10
46080887	rs4274990	2.02696e-06	10.2106	1.84071	0.00013307	-1.06117	-0.85606	0.00013275	-1.06345	-0.857267
46080953	rs62370923	2.06393e-10	2.55771	0.301379	0.000278426	-0.595952	-0.583008	0.000278003	-0.59755	-0.584006
46081068	rs72754075	4.68246e-12	-0.926871	-2.74753e-10	0.000130873	-1.93388	-2.74753e-10	0.000131	-1.934	-2.74753e-10
46081224	rs62370924	2.32882e-10	2.67155	0.308286	0.000296394	-0.532577	-0.583843	0.000295935	-0.534212	-0.58484
46081636	rs13156079	2.69627e-11	1.38508	-0.56132	5.2911e-05	-1.46457	-1.37493	5.28742e-05	-1.46624	-1.37503
46081864	rs145932395	1.6874e-11	0.355081	-2.74753e-10	0.000253405	-1.27312	-2.74753e-10	0.000253573	-1.27354	-2.74753e-10
46081884	rs4455569	2.30201e-06	10.1618	2.01679	0.000146987	-1.07463	-0.743139	0.00014662	-1.07689	-0.744458
46082930	rs151117958	2.26031e-12	-1.65519	-2.74753e-10	0.000221052	-1.40971	-2.74753e-10	0.000221282	-1.40975	-2.74753e-10
46083229	rs8188009	2.18506e-06	10.1618	1.96465	0.000138249	-1.07463	-0.804426	0.000137911	-1.07689	-0.805689
46083321	rs76834876	9.96865e-12	-0.171249	-2.74753e-10	0.000131745	-1.92725	-2.74753e-10	0.000131894	-1.92719	-2.74753e-10
46083486	rs148064520	1.55384e-11	0.272622	-2.74753e-10	0.000221778	-1.40643	-2.74753e-10	0.000221904	-1.40695	-2.74753e-10
46083578	rs4975885	2.45359e-06	10.2106	2.03172	0.00014995	-1.06117	-0.736633	0.000149572	-1.06345	-0.737958
46083608	rs62370925	1.63883e-12	-1.97671	-2.74753e-10	0.000133176	-1.91644	-2.74753e-10	0.000133273	-1.91679	-2.74753e-10
46084223	rs72754078	3.65349e-12	-1.17501	-2.74753e-10	0.00013609	-1.8948	-2.74753e-10	0.000136277	-1.8945	-2.74753e-10
46084439	rs10064905	1.74318e-06	10.0831	1.81742	0.000114132	-1.20101	-0.869741	0.000113883	-1.20309	-0.870929
46085114	rs150293029	4.03674e-12	-2.06105e-10	-1.07526	0.00025	-2.06105e-10	-1.28665	0.000250262	-2.06105e-10	-1.28668
46085900	rs35288997	2.01745e-12	-1.76886	-2.74753e-10	0.000141728	-1.8542	-2.74753e-10	0.000141858	-1.85436	-2.74753e-10
46086053	rs11949490	2.28054e-06	10.2106	1.95858	0.000139051	-1.06117	-0.812098	0.00013871	-1.06345	-0.81335
46086233	rs79296840	2.75127e-11	0.843954	-2.74753e-10	0.000129008	-1.94824	-2.74753e-10	0.00012914	-1.9483	-2.74753e-10
46087066	rs12188518	1.41154e-08	5.08554	1.99879	0.000247738	-0.508097	-0.787641	0.000246859	-0.511452	-0.788922
46087397	rs12515468	2.89715e-08	6.21249	1.59088	0.00015223	-1.27957	-0.503144	0.000151966	-1.28113	-0.504407
46087825	rs12655634	7.12968e-11	2.37495	-0.57879	6.76203e-05	-1.21769	-1.37652	6.75539e-05	-1.21965	-1.37661
46087891	rs62370928	9.13237e-12	-0.25887	-2.74753e-10	0.000178625	-1.62282	-2.74753e-10	0.000178707	-1.62344	-2.74753e-10
46088123	rs4263507	2.98696e-06	10.4168	2.02229	0.000158644	-1.00362	-0.737834	0.000158233	-1.00597	-0.739155
46088380	rs4349724	2.2339e-12	-1.66694	-2.74753e-10	0.000128106	-1.95526	-2.74753e-10	0.000128235	-1.95533	-2.74753e-10
46089444	rs4277924	3.89572e-06	10.7108	1.99385	0.000170461	-0.919388	-0.750217	0.000170006	-0.921834	-0.751525
46089721	rs12697495	2.01865e-06	10.1113	1.93595	0.000140392	-1.08847	-0.775208	0.000140048	-1.09071	-0.77649
46089941	rs74569442	2.0403e-11	0.544989	-2.74753e-10	0.000281952	-1.16637	-2.74753e-10	0.000282132	-1.16682	-2.74753e-10
46090232	rs78660635	5.50587e-12	-2.06105e-10	-0.764881	0.000427906	-2.06105e-10	-0.749209	0.000428205	-2.06105e-10	-0.749587
46090404	rs75489413	3.30065e-12	-1.27658	-2.74753e-10	0.000210964	-1.45642	-2.74753e-10	0.000211139	-1.45668	-2.74753e-10
46090514	rs10059426	2.10244e-06	10.2565	1.83138	0.000145918	-0.967824	-0.857239	0.000145556	-0.97019	-0.858442
46090551	rs72755643	3.61345e-12	-1.18603	-2.74753e-10	0.000136603	-1.89103	-2.74753e-10	0.000136792	-1.89073	-2.74753e-10
46090865	rs8185144	3.52364e-06	10.6605	1.9438	0.000156948	-0.93398	-0.818218	0.000156541	-0.93641	-0.819464
46091267	rs4292455	3.28537e-06	10.6052	1.92905	0.000153529	-0.949917	-0.824307	0.000153134	-0.952329	-0.825545
46091291	rs4533899	3.47204e-06	10.6605	1.92905	0.000155995	-0.93398	-0.824307	0.000155592	-0.93641	-0.825545
46092395	rs150735419	1.0185e-11	-2.06105e-10	-0.149774	0.000300849	-2.06105e-10	-1.1015	0.000301104	-2.06105e-10	-1.10173
46092412	rs10039961	1.80131e-06	10.058	1.87528	0.000134696	-1.10124	-0.803852	0.000134372	-1.10347	-0.805107
46092527	rs143870787	3.03353e-10	2.84983	0.394375	0.000406699	-0.281597	-0.51844	0.000406016	-0.28332	-0.519477
46092800	rs4585455	3.01194e-12	-2.06105e-10	-1.36811	0.000226032	-2.06105e-10	-1.38743	0.000226276	-2.06105e-10	-1.38743
46094441	rs111785242	3.21847e-06	10.6605	1.85321	0.000150842	-0.93398	-0.857896	0.000150458	-0.93641	-0.8591
46094452	rs13177151	3.0393e-11	1.51284	-0.569324	5.56413e-05	-1.41336	-1.37582	5.55984e-05	-1.41511	-1.37592
46096340	rs114487350	1.98213e-12	-1.78652	-2.74753e-10	0.000185051	-1.58748	-2.74753e-10	0.000185245	-1.58751	-2.74753e-10
46096967	rs28556627	3.06361e-12	0.0158035	-1.3669	0.000223179	-0.153795	-1.24634	0.000223403	-0.154086	-1.24613
46097465	rs115617271	2.4506e-12	-1.57436	-2.74753e-10	0.000126345	-1.9691	-2.74753e-10	0.000126467	-1.96921	-2.74753e-10
46097487	rs10066479	3.10034e-06	10.6085	1.8678	0.00015239	-0.929683	-0.851988	0.000152	-0.932112	-0.853199
46098606	rs12515804	3.38463e-06	10.7108	1.85321	0.00015306	-0.919388	-0.857896	0.000152667	-0.921834	-0.8591
46098785	rs12520938	1.93271e-06	10.2882	1.71551	0.000115304	-1.14787	-0.912667	0.00011505	-1.15002	-0.913806
46099071	rs4975889	1.09821e-08	5.19763	1.6357	0.000225253	-0.456537	-0.934348	0.000224478	-0.45995	-0.935462
46099326	rs114569861	1.58008e-11	0.289367	-2.74753e-10	0.00470102	1.64742	-2.74753e-10	0.00470317	1.6468	-2.74753e-10
46099629	rs138611961	1.64707e-12	-1.9717	-2.74753e-10	0.000176454	-1.63505	-2.74753e-10	0.00017663	-1.63514	-2.74753e-10
46099780	rs13175755	6.20306e-12	0.740624	-1.38628	9.0341e-05	-0.95878	-1.34574	9.03553e-05	-0.95976	-1.34568
46100310	rs10941740	1.44626e-06	10.2882	1.42557	0.000103626	-1.14787	-1.01945	0.000103411	-1.15002	-1.02046
46100349	rs28611436	8.73729e-09	5.01537	1.58929	0.000213132	-0.541156	-0.905046	0.000212414	-0.544464	-0.906189
46100884	rs72755664	2.74681e-12	-1.46025	-2.74753e-10	0.000161098	-1.7261	-2.74753e-10	0.000161236	-1.72632	-2.74753e-10
46100924	rs4639239	4.25118e-11	1.51284	-0.233756	6.00277e-05	-1.41336	-1.29994	5.99719e-05	-1.41511	-1.3002
46101836	rs4601053	2.69954e-06	10.4483	1.88961	0.00015185	-0.994713	-0.790504	0.000151464	-0.997072	-0.791772
46102760	rs72755668	3.73801e-06	10.7663	1.89704	0.000158868	-0.903222	-0.836818	0.000158453	-0.905687	-0.838042
46102819	rs76882238	2.96081e-12	-2.06105e-10	-1.38523	0.00022731	-2.06105e-10	-1.3818	0.000227562	-2.06105e-10	-1.38177
46102845	rs117132470	3.27741e-12	-2.06105e-10	-1.28364	0.000227515	-2.06105e-10	-1.38089	0.000227767	-2.06105e-10	-1.38087
46103289	rs10041478	7.51553e-06	11.3584	2.00337	0.000207933	-0.725504	-0.745393	0.000207332	-0.728163	-0.746706
46104048	rs10042199	5.49725e-06	11.1938	1.85525	0.000178639	-0.775851	-0.846893	0.00017815	-0.778457	-0.848108
46105124	rs35174092	2.7388e-11	0.839409	-2.74753e-10	0.000129081	-1.94767	-2.74753e-10	0.000129213	-1.94773	-2.74753e-10
46105257	rs35583419	3.8349e-11	1.71854	-0.54251	6.08026e-05	-1.32804	-1.37244	6.07473e-05	-1.32992	-1.37255
46105865	rs4407637	1.05629e-08	5.15782	1.63659	0.00022123	-0.474904	-0.934003	0.000220473	-0.478296	-0.935117
46106068	rs146472958	2.95573e-12	-2.06105e-10	-1.38695	0.000235118	-2.06105e-10	-1.34803	0.000235382	-2.06105e-10	-1.34798
46106071	rs141021418	3.63033e-12	-2.06105e-10	-1.18137	0.000237113	-2.06105e-10	-1.33957	0.000237361	-2.06105e-10	-1.33961
46106163	rs7720482	4.74554e-06	11.2503	1.65174	0.000165862	-0.758658	-0.938296	0.000165423	-0.761282	-0.9394
46106331	rs4357046	1.16564e-08	5.19744	1.69547	0.000240541	-0.456623	-0.868597	0.000239696	-0.460036	-0.869781
46106393	rs4640801	3.94047e-11	1.7457	-0.54251	6.15068e-05	-1.31653	-1.37244	6.14499e-05	-1.31842	-1.37255
46106614	rs190055919	2.82902e-12	-1.43076	-2.74753e-10	0.000370652	-0.892848	-2.74753e-10	0.000371047	-0.892861	-2.74753e-10
46106615	rs181808581	2.86631e-12	-1.41767	-2.74753e-10	0.000377496	-0.874552	-2.74753e-10	0.000377899	-0.874564	-2.74753e-10
46106632	rs186370296	4.44241e-12	-0.979498	-2.74753e-10	0.000164199	-1.70703	-2.74753e-10	0.000164346	-1.70722	-2.74753e-10
46107211	rs138429585	2.13091e-11	0.588442	-2.74753e-10	0.000277055	-1.18389	-2.74753e-10	0.000277229	-1.18435	-2.74753e-10
46107286	rs144441828	8.03495e-12	-0.386894	-2.74753e-10	0.000135823	-1.89676	-2.74753e-10	0.000135939	-1.89698	-2.74753e-10
46107884	rs140493839	4.97697e-12	-0.865873	-2.74753e-10	0.00013619	-1.89406	-2.74753e-10	0.00013635	-1.89397	-2.74753e-10
46107932	rs62372080	1.6247e-12	-1.98537	-2.74753e-10	0.000137331	-1.88572	-2.74753e-10	0.000137423	-1.88612	-2.74753e-10
46107934	rs34170671	2.27655e-11	1.26845	-0.613898	5.78241e-05	-1.3712	-1.3795	5.77812e-05	-1.37294	-1.37959
46107954	rs145147254	1.86819e-12	-1.84573	-2.74753e-10	0.00014376	-1.83996	-2.74753e-10	0.000143915	-1.83997	-2.74753e-10
46108236	rs62372081	1.61575e-12	-1.9909	-2.74753e-10	0.000135277	-1.90078	-2.74753e-10	0.000135396	-1.90098	-2.74753e-10
46109123	rs75314767	2.30202e-11	1.2925	-0.626824	5.8362e-05	-1.36068	-1.38076	5.83182e-05	-1.36244	-1.38084
46109260	rs181567315	2.67995e-11	0.817689	-2.74753e-10	0.000130333	-1.93802	-2.74753e-10	0.000130465	-1.93808	-2.74753e-10
46109767	rs115610756	3.50473e-11	1.71854	-0.632541	6.0235e-05	-1.32804	-1.38181	6.01829e-05	-1.32992	-1.38188
46109850	rs77167824	1.13427e-08	5.31298	1.55265	0.000240904	-0.40298	-0.920732	0.000240058	-0.406452	-0.921857
46109961	rs114820564	9.27424e-12	-0.243454	-2.74753e-10	0.00013004	-1.94027	-2.74753e-10	0.000130187	-1.94022	-2.74753e-10
46110108	rs7446602	3.64886e-11	1.7457	-0.619396	6.10051e-05	-1.31653	-1.38063	6.09508e-05	-1.31842	-1.38071
46110436	rs190973949	9.11404e-12	-2.06105e-10	-0.260879	0.00108211	-2.06105e-10	0.178557	0.00108308	-2.06105e-10	0.178376
46110711	rs13188585	1.24147e-08	5.3892	1.56674	0.000251056	-0.367326	-0.915107	0.000250164	-0.370837	-0.916238
46110915	rs62372082	2.60412e-10	2.98086	0.110711	0.000314571	-0.357358	-0.699544	0.000314078	-0.359088	-0.70046
46111051	rs116435871	1.86184e-12	-1.84913	-2.74753e-10	0.00012823	-1.95428	-2.74753e-10	0.000128344	-1.95448	-2.74753e-10
46111118	rs115654971	4.18276e-12	-1.03972	-2.74753e-10	0.000178688	-1.62247	-2.74753e-10	0.000178832	-1.62274	-2.74753e-10
46111367	rs72755677	6.71899e-08	7.11627	1.52832	0.000204434	-0.9225	-0.565368	0.000204023	-0.924342	-0.566614
46111628	rs116182175	9.18017e-12	-0.253649	-2.74753e-10	0.000129814	-1.94201	-2.74753e-10	0.00012996	-1.94196	-2.74753e-10
46111741	rs114752601	1.93304e-12	-1.8116	-2.74753e-10	0.000170413	-1.66988	-2.74753e-10	0.000170594	-1.6699	-2.74753e-10
46112002	rs111585446	4.73065e-08	7.19056	1.10315	0.000480859	-0.781804	0.149267	0.000480353	-0.783743	0.149073
46112010	rs139885418	9.29462e-12	-2.06105e-10	-0.241259	0.000988568	-2.06105e-10	0.0881464	0.000989355	-2.06105e-10	0.0878634
46112263	rs114621475	3.79464e-12	-1.1371	-2.74753e-10	0.000168337	-1.68214	-2.74753e-10	0.000168477	-1.68239	-2.74753e-10
46112401	rs62372083	2.67343e-10	3.00506	0.112783	0.000321538	-0.343474	-0.69152	0.000321033	-0.345211	-0.692435
46112936	rs79369906	1.85982e-11	0.452369	-2.74753e-10	0.000267541	-1.21884	-2.74753e-10	0.000267714	-1.21927	-2.74753e-10
46113265	rs12697499	9.09428e-09	5.15782	1.48689	0.000218437	-0.474904	-0.94671	0.000217694	-0.478296	-0.947803
46113454	rs62372085	2.66382e-10	3.01718	0.0970604	0.000318244	-0.336509	-0.708784	0.000317744	-0.33825	-0.709693
46113552	rs143069384	2.53513e-12	-1.54045	-2.74753e-10	0.000127841	-1.95732	-2.74753e-10	0.000127962	-1.95746	-2.74753e-10
46113638	rs4975890	8.93743e-09	5.25035	1.37696	0.000221197	-0.383016	-1.02604	0.000220448	-0.386491	-1.02704
46113762	rs12655230	7.63866e-09	5.04748	1.4228	0.000203851	-0.525496	-0.965225	0.000203175	-0.528831	-0.966292
46113931	rs7714540	1.09198e-08	5.27403	1.5536	0.000236664	-0.421118	-0.920353	0.000235837	-0.42457	-0.921478
46114117	rs7714713	1.10959e-08	5.31055	1.53308	0.000240211	-0.404112	-0.92248	0.000239371	-0.407583	-0.923594
46114154	rs72755687	2.86927e-12	-1.41664	-2.74753e-10	0.000166186	-1.695	-2.74753e-10	0.000166326	-1.69524	-2.74753e-10
46114611	rs9686580	1.16287e-08	5.35083	1.5397	0.000243941	-0.385302	-0.925881	0.000243082	-0.388794	-0.927
46115369	rs6884716	2.08183e-06	10.8167	1.26133	0.000127354	-0.888463	-1.07268	0.000127058	-0.890945	-1.07361
46115727	rs34437929	2.96184e-11	1.58961	-0.671905	5.69619e-05	-1.38193	-1.3838	5.69179e-05	-1.38372	-1.38386
46115901	rs34186466	1.05713e-08	5.32082	1.47438	0.000242213	-0.366696	-0.951598	0.000241365	-0.370197	-0.952685
46116070	rs77120057	2.41022e-10	2.87356	0.14063	0.000787742	0.540283	-0.679223	0.000786786	0.538918	-0.680152
46116148	rs7447232	8.58973e-09	5.23717	1.35045	0.000207327	-0.438232	-1.03558	0.000206636	-0.441665	-1.03657
46116566	rs35532534	2.49195e-11	0.744956	-2.74753e-10	0.000130734	-1.93495	-2.74753e-10	0.000130866	-1.93502	-2.74753e-10
46116709	rs35436965	9.0911e-12	0.766492	-1.02989	3.9588e-05	-1.93447	-1.19511	3.96236e-05	-1.93454	-1.19523
46117075	rs115569158	2.19731e-12	-1.68346	-2.74753e-10	0.000144654	-1.83377	-2.74753e-10	0.000144836	-1.83359	-2.74753e-10
46117611	rs77655443	4.83905e-12	-0.893977	-2.74753e-10	0.00135162	0.400948	-2.74753e-10	0.00135258	0.40058	-2.74753e-10
46117891	rs114479102	1.3013e-11	0.0952537	-2.74753e-10	0.00324909	1.27802	-2.74753e-10	0.00325083	1.27748	-2.74753e-10
46118671	rs71620143	2.44867e-11	0.727435	-2.74753e-10	0.000131069	-1.93239	-2.74753e-10	0.000131201	-1.93246	-2.74753e-10
46119440	rs116453411	2.79373e-12	-1.44332	-2.74753e-10	0.0001503	-1.79548	-2.74753e-10	0.000150433	-1.79567	-2.74753e-10
46119612	rs71620144	3.24583e-11	1.69419	-0.684929	5.94884e-05	-1.33832	-1.38401	5.94387e-05	-1.34018	-1.38406
46119766	rs13188387	2.45773e-11	0.73113	-2.74753e-10	0.000130997	-1.93293	-2.74753e-10	0.00013113	-1.933	-2.74753e-10
46120378	rs112393756	1.43807e-06	10.5203	1.18779	0.000113998	-0.974238	-1.09769	0.000113748	-0.976621	-1.09858
46120443	rs115821288	1.51161e-11	0.245068	-2.74753e-10	0.000239791	-1.32835	-2.74753e-10	0.000239954	-1.32874	-2.74753e-10
46120644	rs8185129	3.02499e-12	-1.36379	-2.74753e-10	0.000150259	-1.79575	-2.74753e-10	0.00015039	-1.79596	-2.74753e-10
46120652	rs145125329	1.89516e-11	0.471195	-2.74753e-10	0.000311727	-1.06598	-2.74753e-10	0.000311917	-1.06645	-2.74753e-10
46120842	rs34930360	1.72269e-11	1.08701	-0.711232	5.66757e-05	-1.38414	-1.38663	5.66383e-05	-1.38585	-1.38666
46120886	rs8185138	2.62671e-10	3.04708	0.0531307	0.000316631	-0.319302	-0.731073	0.000316137	-0.321052	-0.731962
46121163	rs13160456	2.45773e-11	0.73113	-2.74753e-10	0.000130997	-1.93293	-2.74753e-10	0.00013113	-1.933	-2.74753e-10
46121403	rs142730899	6.48462e-12	-2.06105e-10	-0.601262	0.000243268	-2.06105e-10	-1.31395	0.0002435	-2.06105e-10	-1.31407
46121790	rs62372087	2.47613e-10	2.99736	0.0438116	0.000303563	-0.347892	-0.74463	0.000303096	-0.349627	-0.745515
46121806	rs8185016	1.4997e-06	10.5754	1.17467	0.000115301	-0.958487	-1.10208	0.000115047	-0.960888	-1.10296
46121875	rs139616689	5.24414e-12	-2.06105e-10	-0.813584	0.000246539	-2.06105e-10	-1.30059	0.000246779	-2.06105e-10	-1.3007
46121882	rs8185209	1.63734e-06	10.6251	1.2128	0.000118468	-0.944206	-1.08926	0.000118203	-0.946624	-1.09016
46122066	rs8188167	1.4997e-06	10.5754	1.17467	0.000115301	-0.958487	-1.10208	0.000115047	-0.960888	-1.10296
46122530	rs8188193	1.57475e-06	10.636	1.1629	0.000119037	-0.922682	-1.106	0.000118771	-0.925119	-1.10688
46123701	rs10040808	3.36906e-07	9.22881	1.02805	0.000101475	-1.04295	-1.14535	0.000101262	-1.04532	-1.14616
46124348	rs72757452	1.83036e-12	-1.86618	-2.74753e-10	0.000124971	-1.98003	-2.74753e-10	0.0001251	-1.98008	-2.74753e-10
46124580	rs12658533	1.66077e-09	3.71344	1.2309	0.000159685	-0.69417	-1.04074	0.000159199	-0.69733	-1.0417
46124585	rs12656601	3.31236e-07	9.12932	1.11057	0.000101029	-1.07173	-1.12097	0.000100816	-1.07406	-1.12183
46124833	rs36125171	2.34954e-11	0.686108	-2.74753e-10	0.000134315	-1.90793	-2.74753e-10	0.000134449	-1.908	-2.74753e-10
46124854	rs12658590	2.78592e-09	4.14468	1.31696	0.000209092	-0.453664	-1.01167	0.00020839	-0.457096	-1.01268
46125490	rs8185098	3.12619e-07	9.10294	1.07911	9.15108e-05	-1.1894	-1.10225	9.13318e-05	-1.19156	-1.10313
46125600	rs8175395	3.18634e-07	9.12932	1.07179	9.95511e-05	-1.07173	-1.13571	9.93436e-05	-1.07406	-1.13654
46126288	rs8187589	2.37647e-09	4.14339	1.15929	0.000191983	-0.454027	-1.09668	0.000191361	-0.457457	-1.09757
46126360	rs62372113	2.66968e-10	2.88099	0.235445	0.000329042	-0.414402	-0.597523	0.000328516	-0.416101	-0.598502
46127095	rs35481376	2.93058e-11	0.90709	-2.74753e-10	0.000128348	-1.95336	-2.74753e-10	0.000128479	-1.95342	-2.74753e-10
46128195	rs79814253	2.93386e-12	-1.39438	-2.74753e-10	0.000166961	-1.69035	-2.74753e-10	0.000167123	-1.69046	-2.74753e-10
46128424	rs7293357	1.47863e-09	3.78072	1.04746	0.0001453	-0.690806	-1.13851	0.000144876	-0.693978	-1.13933
46128425	rs62372114	2.70829e-10	2.90607	0.22472	0.00033665	-0.400116	-0.58895	0.000336111	-0.401823	-0.589926
46128475	rs11486611	2.05942e-09	4.13275	1.02673	0.000171798	-0.520936	-1.14086	0.000171264	-0.524309	-1.14168
46128726	rs62372115	2.05942e-09	4.13275	1.02673	0.000171798	-0.520936	-1.14086	0.000171264	-0.524309	-1.14168
46128790	rs144620215	2.98292e-12	-2.06105e-10	-1.37779	0.000261789	-2.06105e-10	-1.24057	0.000262129	-2.06105e-10	-1.24035
46128800	rs28769634	2.03758e-09	3.95539	1.19343	0.000172269	-0.607194	-1.05186	0.000171728	-0.610467	-1.05281
46128818	rs13190590	2.08656e-09	4.17004	1.00254	0.000173631	-0.502632	-1.14855	0.00017309	-0.506026	-1.14935
46128842	rs13170769	1.34128e-09	3.70828	1.0224	0.000144226	-0.725076	-1.11165	0.000143806	-0.728206	-1.11252
46128982	rs28799356	1.8865e-09	3.88593	1.18586	0.000166537	-0.640607	-1.05228	0.000166022	-0.64384	-1.05323
46129025	rs28778430	1.17015e-11	0.824274	-0.83525	5.43955e-05	-1.42755	-1.38428	5.43621e-05	-1.42929	-1.38423
46129026	rs13156708	3.23056e-07	9.17655	1.03834	9.8322e-05	-1.07545	-1.14442	9.81188e-05	-1.07778	-1.14523
46129035	rs141382561	1.31968e-11	-2.06105e-10	0.109277	0.000629492	-2.06105e-10	-0.363198	0.000630086	-2.06105e-10	-0.363334
46129301	rs13174894	2.75151e-09	4.17004	1.27917	0.000196331	-0.502632	-1.02568	0.000195683	-0.506026	-1.02667
46129406	rs13157345	3.01865e-07	9.12425	1.02279	9.62075e-05	-1.09038	-1.15122	9.60113e-05	-1.0927	-1.15202
46129866	rs116694984	1.61621e-12	-1.99061	-2.74753e-10	0.000149578	-1.80029	-2.74753e-10	0.000149769	-1.8001	-2.74753e-10
46129877	rs187626379	2.95491e-12	-2.06105e-10	-1.38723	0.000232076	-2.06105e-10	-1.36105	0.000232336	-2.06105e-10	-1.36101
46130094	rs75541287	7.56922e-12	0.336653	-0.783258	5.33084e-05	-1.44482	-1.38719	5.32798e-05	-1.44645	-1.38718
46130312	rs7293299	8.62294e-12	1.06147	-1.37774	0.000624559	0.851444	-1.22251	0.000625153	0.851082	-1.22228
46130789	rs8188175	2.80774e-09	4.2037	1.26574	0.000198629	-0.48606	-1.03061	0.000197971	-0.489473	-1.0316
46130934	rs139259235	1.8703e-12	-1.84459	-2.74753e-10	0.000125056	-1.97935	-2.74753e-10	0.000125196	-1.97931	-2.74753e-10
46131012	rs8188019	1.30819e-11	0.851842	-0.751309	5.50393e-05	-1.41263	-1.38743	5.50019e-05	-1.4144	-1.38743
46131030	rs62372117	6.87636e-12	-0.542606	-2.74753e-10	0.000157773	-1.74695	-2.74753e-10	0.000157864	-1.74746	-2.74753e-10
46131179	rs7293302	3.01865e-07	9.12425	1.02279	9.62075e-05	-1.09038	-1.15122	9.60113e-05	-1.0927	-1.15202
46131217	rs116881136	1.5377e-11	-2.06105e-10	0.262179	0.000659948	-2.06105e-10	-0.31595	0.000660465	-2.06105e-10	-0.316246
46131377	rs111235580	5.84753e-12	-0.704676	-2.74753e-10	0.000204262	-1.48871	-2.74753e-10	0.000204508	-1.48858	-2.74753e-10
46131654	rs13186244	1.27713e-11	0.831405	-0.754897	5.56701e-05	-1.40133	-1.38734	5.56321e-05	-1.4031	-1.38733
46131655	rs13186103	3.18072e-07	9.17655	1.02279	9.76554e-05	-1.07545	-1.15122	9.74544e-05	-1.07778	-1.15202
46131682	rs13186255	7.59706e-12	0.339767	-0.782699	5.35434e-05	-1.44039	-1.38723	5.35145e-05	-1.44202	-1.38721
46131699	rs71620146	2.21321e-11	0.626336	-2.74753e-10	0.000133192	-1.91632	-2.74753e-10	0.000133325	-1.9164	-2.74753e-10
46131791	rs7293336	3.15425e-09	4.24122	1.3446	0.00020646	-0.467537	-1.01047	0.000205767	-0.470971	-1.01147
46132204	rs148080297	2.95517e-12	-2.06105e-10	-1.38714	0.000231872	-2.06105e-10	-1.36193	0.000232131	-2.06105e-10	-1.36189
46132762	rs13154165	2.16437e-11	0.604018	-2.74753e-10	0.000132611	-1.92069	-2.74753e-10	0.000132744	-1.92077	-2.74753e-10
46133022	rs112283283	2.83099e-09	4.21124	1.26645	0.000196512	-0.502725	-1.02466	0.000195865	-0.506111	-1.02565
46133273	rs8188207	3.02685e-09	4.27885	1.26574	0.000206149	-0.448899	-1.03061	0.000205457	-0.452354	-1.0316
46133296	rs8188070	2.49323e-09	4.24122	1.10942	0.000185332	-0.467537	-1.11843	0.000184737	-0.470971	-1.11929
46133412	rs115198813	1.99657e-12	-0.864795	-0.914469	4.29808e-05	-1.94684	-1.10052	4.30177e-05	-1.947	-1.10058
46133910	rs76096560	3.25364e-10	3.03741	0.276835	0.000380178	-0.324866	-0.542606	0.00037956	-0.326613	-0.543564
46134071	rs6868984	2.28523e-09	4.17004	1.09349	0.000177225	-0.502632	-1.12806	0.000176666	-0.506026	-1.1289
46134126	rs138527711	2.14825e-11	0.596542	-2.74753e-10	0.000133882	-1.91116	-2.74753e-10	0.000134015	-1.91124	-2.74753e-10
46134380	rs148912585	2.14825e-11	0.596542	-2.74753e-10	0.000133882	-1.91116	-2.74753e-10	0.000134015	-1.91124	-2.74753e-10
46134592	rs7448325	2.14825e-11	0.596542	-2.74753e-10	0.000133882	-1.91116	-2.74753e-10	0.000134015	-1.91124	-2.74753e-10
46135280	rs6451851	2.81101e-07	9.07729	0.998481	9.42172e-05	-1.10372	-1.15879	9.40279e-05	-1.10602	-1.15958
46135419	rs62372119	2.70711e-10	3.09312	0.0372356	0.000324254	-0.292729	-0.733856	0.000323743	-0.294493	-0.734747
46135530	rs144188601	3.72837e-12	-2.06105e-10	-1.15472	0.000261608	-2.06105e-10	-1.24126	0.000261861	-2.06105e-10	-1.24138
46135899	rs79902039	2.1508e-11	0.597731	-2.74753e-10	0.000132686	-1.92012	-2.74753e-10	0.000132819	-1.9202	-2.74753e-10
46136279	rs149089252	3.44796e-12	-1.23291	-2.74753e-10	0.00017177	-1.66196	-2.74753e-10	0.000171912	-1.66221	-2.74753e-10
46136595	rs78319904	2.71481e-09	4.17004	1.26574	0.000195364	-0.502632	-1.03061	0.000194721	-0.506026	-1.0316
46136935	rs114598693	5.74511e-12	-0.722346	-2.74753e-10	0.000233223	-1.35612	-2.74753e-10	0.000233393	-1.35647	-2.74753e-10
46137226	rs147340550	3.71879e-12	-2.06105e-10	-1.1573	0.000261076	-2.06105e-10	-1.2433	0.000261329	-2.06105e-10	-1.24341
46137495	rs12697507	2.31297e-09	4.2037	1.07189	0.00017972	-0.48606	-1.13065	0.00017915	-0.489473	-1.13149
46138103	rs6451852	2.8419e-09	4.24122	1.24032	0.000200472	-0.467537	-1.0399	0.000199807	-0.470971	-1.04087
46138126	rs13156497	2.20668e-11	0.623378	-2.74753e-10	0.000133259	-1.91582	-2.74753e-10	0.000133392	-1.9159	-2.74753e-10
46138158	rs6451853	2.8419e-09	4.24122	1.24032	0.000200472	-0.467537	-1.0399	0.000199807	-0.470971	-1.04087
46138228	rs6414909	2.36024e-07	8.92669	0.974301	8.96459e-05	-1.14601	-1.16623	8.94719e-05	-1.14826	-1.16701
46138457	rs7445348	7.74035e-12	0.35901	-0.783258	5.16982e-05	-1.4755	-1.38719	5.16727e-05	-1.47708	-1.38718
46139661	rs7720735	2.85133e-09	4.24122	1.24363	0.000202428	-0.467537	-1.03019	0.000201755	-0.470971	-1.03117
46139676	rs7720870	9.97412e-08	8.30365	0.735986	6.8178e-05	-1.37189	-1.2141	6.80781e-05	-1.37376	-1.21477
46139795	rs78089132	2.7771e-10	3.02648	0.129406	0.000873214	0.650928	-0.686858	0.000872133	0.649533	-0.687782
46140159	rs62372120	1.87751e-12	-1.84075	-2.74753e-10	0.00012843	-1.95272	-2.74753e-10	0.000128537	-1.95297	-2.74753e-10
46140353	rs4975891	2.49611e-12	-1.55596	-2.74753e-10	0.000163258	-1.71278	-2.74753e-10	0.00016342	-1.71287	-2.74753e-10
46140396	rs141902652	2.96992e-12	-2.06105e-10	-1.38216	0.000226293	-2.06105e-10	-1.38628	0.00022654	-2.06105e-10	-1.38627
46140675	rs62372121	2.66413e-10	3.08517	0.0291804	0.000316197	-0.297322	-0.754423	0.000315704	-0.299083	-0.755301
46141348	rs189602553	3.73684e-12	-2.06105e-10	-1.15245	0.000264518	-2.06105e-10	-1.2302	0.000264771	-2.06105e-10	-1.23032
46141756	rs146279976	1.67334e-12	-1.95588	-2.74753e-10	0.000132999	-1.91777	-2.74753e-10	0.00013316	-1.91764	-2.74753e-10
46141908	rs76533698	2.31959e-10	2.94041	0.0354587	0.00029218	-0.380516	-0.750224	0.000291737	-0.382233	-0.751105
46142054	rs113409164	2.21009e-10	2.74647	0.181037	0.000739011	0.448831	-0.65163	0.000738118	0.447491	-0.652577
46142144	rs62372122	1.61923e-12	-1.98874	-2.74753e-10	0.000139949	-1.86684	-2.74753e-10	0.000140037	-1.86729	-2.74753e-10
46143327	rs149821933	2.95827e-12	-2.06105e-10	-1.38609	0.000230525	-2.06105e-10	-1.36775	0.000230782	-2.06105e-10	-1.36772
46143549	rs7713759	6.30147e-08	7.59259	0.987836	8.992e-05	-1.15296	-1.15623	8.9769e-05	-1.15493	-1.15702
46143589	rs28871274	1.45343e-11	0.940567	-0.734749	5.71792e-05	-1.37483	-1.38709	5.71357e-05	-1.37666	-1.3871
46144019	rs12653713	9.04564e-10	3.24271	1.09405	0.000176761	-0.506943	-1.12637	0.000176261	-0.510007	-1.12722
46144119	rs143083416	2.08475e-10	2.72012	0.149	0.000709472	0.429931	-0.673521	0.000708629	0.428596	-0.674454
46146084	rs13161757	1.12774e-09	3.3102	1.24707	0.000199649	-0.470891	-1.04066	0.000199053	-0.473992	-1.04163
46146196	rs76356156	1.58516e-11	0.292574	-2.74753e-10	0.000203639	-1.49176	-2.74753e-10	0.000203764	-1.49223	-2.74753e-10
46146464	rs10054000	1.12774e-09	3.3102	1.24707	0.000199649	-0.470891	-1.04066	0.000199053	-0.473992	-1.04163
46147092	rs10055950	1.00921e-09	3.31636	1.12987	0.000192092	-0.435471	-1.11467	0.000191533	-0.438599	-1.11553
46147252	rs71612321	1.97093e-11	0.510394	-2.74753e-10	0.000136052	-1.89507	-2.74753e-10	0.000136186	-1.89517	-2.74753e-10
46147508	rs148239754	2.29102e-12	-1.6417	-2.74753e-10	0.000123508	-1.9918	-2.74753e-10	0.000123642	-1.9918	-2.74753e-10
46148070	rs74686743	2.10329e-12	-1.72719	-2.74753e-10	0.000149147	-1.80318	-2.74753e-10	0.000149286	-1.80332	-2.74753e-10
46148482	rs10066816	1.15665e-09	3.34865	1.23394	0.00020374	-0.445851	-1.04542	0.000203129	-0.448972	-1.04638
46148499	rs35874143	7.65962e-10	3.03279	1.13765	0.000166486	-0.613578	-1.07962	0.000166024	-0.616524	-1.08053
46148828	rs7443127	4.82074e-12	-0.897767	-2.74753e-10	0.000123792	-1.98951	-2.74753e-10	0.000123925	-1.98952	-2.74753e-10
46149192	rs10053434	8.57375e-10	3.12345	1.15974	0.000175973	-0.565902	-1.07188	0.000175474	-0.568899	-1.0728
46149305	rs10068848	1.15665e-09	3.34865	1.23394	0.00020374	-0.445851	-1.04542	0.000203129	-0.448972	-1.04638
46149352	rs10068855	7.85589e-10	3.06049	1.13525	0.000168781	-0.599049	-1.08046	0.00016831	-0.602011	-1.08137
46149598	rs36094531	1.84947e-11	0.44679	-2.74753e-10	0.000130558	-1.93629	-2.74753e-10	0.000130689	-1.93637	-2.74753e-10
46149873	rs7444177	1.46491e-11	0.970806	-0.757124	5.81084e-05	-1.35839	-1.38741	5.80642e-05	-1.36023	-1.38741
46150198	rs76227093	2.1293e-10	2.73314	0.157129	0.000734636	0.439265	-0.648001	0.00073376	0.437927	-0.648935
46151290	rs62372125	2.13179e-10	2.84405	0.0473876	0.000278798	-0.43539	-0.742233	0.000278382	-0.437078	-0.743119
46151409	rs10072945	2.32379e-07	8.87501	1.01042	8.91155e-05	-1.16035	-1.15782	8.89431e-05	-1.16258	-1.15861
46151854	rs34347294	1.14752e-09	3.34072	1.23394	0.000201981	-0.454524	-1.04542	0.000201376	-0.457642	-1.04638
46152016	rs35025540	1.97093e-11	0.510394	-2.74753e-10	0.000136052	-1.89507	-2.74753e-10	0.000136186	-1.89517	-2.74753e-10
46152246	rs71620149	1.88737e-11	0.467073	-2.74753e-10	0.000137248	-1.88632	-2.74753e-10	0.000137383	-1.88642	-2.74753e-10
46153274	rs114069158	4.64589e-12	-0.934711	-2.74753e-10	0.0001241	-1.98703	-2.74753e-10	0.000124232	-1.98704	-2.74753e-10
46153507	rs58111642	3.2212e-09	4.35067	1.25615	0.00021221	-0.413169	-1.03736	0.000211493	-0.416664	-1.03834
46153911	rs10056884	1.06168e-09	3.43968	1.05724	0.000194166	-0.401179	-1.13822	0.0001936	-0.404351	-1.13905
46154043	rs142164659	4.35622e-12	-0.99909	-2.74753e-10	0.00246475	1.00174	-2.74753e-10	0.00246685	1.00151	-2.74753e-10
46154412	rs11743949	3.00506e-09	4.42291	1.11445	0.000202984	-0.377024	-1.11796	0.000202312	-0.380558	-1.11882
46154664	rs35894183	2.3996e-09	4.17004	1.14232	0.000186324	-0.502632	-1.07799	0.000185724	-0.506026	-1.0789
46155184	rs13155077	1.75986e-11	0.397127	-2.74753e-10	0.000139337	-1.87121	-2.74753e-10	0.000139474	-1.87131	-2.74753e-10
46155237	rs13155082	2.38812e-07	8.92669	0.986043	8.97273e-05	-1.14601	-1.16532	8.95532e-05	-1.14826	-1.1661
46155734	rs72757486	3.1479e-12	-1.32396	-2.74753e-10	0.000148379	-1.80834	-2.74753e-10	0.000148602	-1.80792	-2.74753e-10
46155950	rs10053306	2.8174e-09	4.35067	1.12221	0.00019593	-0.413169	-1.11719	0.000195289	-0.416664	-1.11805
46156474	rs36079644	1.75986e-11	0.397127	-2.74753e-10	0.000139337	-1.87121	-2.74753e-10	0.000139474	-1.87131	-2.74753e-10
46156783	rs7449383	1.71356e-11	0.370461	-2.74753e-10	0.000140188	-1.86513	-2.74753e-10	0.000140325	-1.86523	-2.74753e-10
46157110	rs62372145	1.55314e-11	1.03683	-0.764665	5.97691e-05	-1.33025	-1.38737	5.97212e-05	-1.33214	-1.38736
46157233	rs12653188	3.58193e-09	4.4611	1.25186	0.00022466	-0.357832	-1.03569	0.000223886	-0.361388	-1.03667
46157310	rs62372146	2.65312e-10	3.04698	0.0632346	0.000325893	-0.319358	-0.702185	0.00032538	-0.321108	-0.703089
46157369	rs13166392	1.73774e-11	0.384476	-2.74753e-10	0.000139737	-1.86835	-2.74753e-10	0.000139874	-1.86845	-2.74753e-10
46157427	rs12657327	3.33716e-09	4.39032	1.25186	0.000216154	-0.396427	-1.03569	0.00021542	-0.399931	-1.03667
46157827	rs116179509	8.43368e-12	-0.338461	-2.74753e-10	0.000225365	-1.39039	-2.74753e-10	0.000225513	-1.39081	-2.74753e-10
46157914	rs13180514	1.73774e-11	0.384476	-2.74753e-10	0.000139737	-1.86835	-2.74753e-10	0.000139874	-1.86845	-2.74753e-10
46158051	rs59516938	3.14683e-09	4.35614	1.22732	0.000211825	-0.413495	-1.03885	0.000211111	-0.41698	-1.03982
46158411	rs146775619	3.80887e-12	-2.06105e-10	-1.13336	0.000263229	-2.06105e-10	-1.23509	0.000263482	-2.06105e-10	-1.23521
46158692	rs139253674	2.97821e-12	-2.06105e-10	-1.37937	0.00022609	-2.06105e-10	-1.38718	0.000226333	-2.06105e-10	-1.38718
46159485	rs62372147	2.6156e-10	3.0275	0.068469	0.000318403	-0.330572	-0.714222	0.000317906	-0.332316	-0.715119
46159870	rs10472413	1.41846e-11	0.999023	-0.817558	5.85329e-05	-1.35214	-1.38638	5.849e-05	-1.35398	-1.38635
46160119	rs145986276	1.66872e-11	0.343949	-2.74753e-10	0.000141065	-1.85889	-2.74753e-10	0.000141202	-1.859	-2.74753e-10
46160697	rs10038249	1.84234e-07	8.75317	0.900098	7.61245e-05	-1.2958	-1.17995	7.59963e-05	-1.29781	-1.1807
46160726	rs10058962	2.39939e-09	4.06757	1.2447	0.00018418	-0.555707	-1.03649	0.000183589	-0.559032	-1.03746
46160787	rs8185226	2.30062e-07	8.83063	1.04478	8.96878e-05	-1.17222	-1.13956	8.95131e-05	-1.17442	-1.14038
46161427	rs116891726	5.23045e-12	-2.06105e-10	-0.816198	0.00024756	-2.06105e-10	-1.29646	0.000247777	-2.06105e-10	-1.29666
46162116	rs11953347	3.32916e-09	4.28429	1.35549	0.000214365	-0.449221	-0.991211	0.000213637	-0.452666	-0.992246
46162561	rs13165073	3.32916e-09	4.28429	1.35549	0.000214365	-0.449221	-0.991211	0.000213637	-0.452666	-0.992246
46162882	rs10055347	3.70155e-09	4.39032	1.35549	0.000225986	-0.396427	-0.991211	0.000225205	-0.399931	-0.992246
46163091	rs8185105	2.63283e-09	4.24664	1.15848	0.000189281	-0.467857	-1.09702	0.000188669	-0.471281	-1.09791
46163321	rs13169771	4.74662e-12	0.370461	-1.28372	4.63243e-05	-1.86513	-1.10732	4.63718e-05	-1.86523	-1.10727
46163594	rs58173433	2.35668e-09	4.06757	1.22675	0.000183684	-0.555707	-1.03919	0.000183095	-0.559032	-1.04016
46164615	rs28840992	2.90034e-09	4.31827	1.18362	0.000197803	-0.43235	-1.08849	0.000197153	-0.435814	-1.08939
46164697	rs28836583	3.57716e-09	4.35614	1.35549	0.000222162	-0.413495	-0.991211	0.000221398	-0.41698	-0.992246
46164761	rs28841282	3.57716e-09	4.35614	1.35549	0.000222162	-0.413495	-0.991211	0.000221398	-0.41698	-0.992246
46164839	rs28882807	3.57716e-09	4.35614	1.35549	0.000222162	-0.413495	-0.991211	0.000221398	-0.41698	-0.992246
46165069	rs77251188	1.75986e-11	0.397127	-2.74753e-10	0.000139337	-1.87121	-2.74753e-10	0.000139474	-1.87131	-2.74753e-10
46165126	rs74366100	1.03807e-10	2.17183	-2.74753e-10	0.000765277	-0.167874	-2.74753e-10	0.000765292	-0.168933	-2.74753e-10
46165293	rs8185376	2.65887e-07	8.97536	1.04478	9.33647e-05	-1.13204	-1.13956	9.31779e-05	-1.1343	-1.14038
46165780	rs6451854	2.44766e-07	8.92873	1.00863	9.11081e-05	-1.14506	-1.15101	9.09291e-05	-1.1473	-1.15181
46165987	rs80225299	4.5988e-12	-2.06105e-10	-0.9449	0.000250868	-2.06105e-10	-1.28318	0.000251097	-2.06105e-10	-1.28335
46166424	rs71620150	1.71356e-11	0.370461	-2.74753e-10	0.000140188	-1.86513	-2.74753e-10	0.000140325	-1.86523	-2.74753e-10
46167447	rs12651760	3.27008e-09	4.31827	1.30361	0.000213788	-0.43235	-1.01078	0.000213063	-0.435814	-1.01179
46167503	rs143285294	2.99917e-12	-2.06105e-10	-1.37236	0.00023962	-2.06105e-10	-1.32906	0.000239901	-2.06105e-10	-1.32896
46167572	rs12656025	2.64702e-09	4.20911	1.20138	0.000195065	-0.486377	-1.0484	0.000194425	-0.489781	-1.04936
46167713	rs12658237	2.68255e-09	4.20911	1.21472	0.00019601	-0.486377	-1.04357	0.000195366	-0.489781	-1.04453
46168095	rs35142578	3.27008e-09	4.31827	1.30361	0.000213788	-0.43235	-1.01078	0.000213063	-0.435814	-1.01179
46168244	rs13168183	1.75986e-11	0.397127	-2.74753e-10	0.000139337	-1.87121	-2.74753e-10	0.000139474	-1.87131	-2.74753e-10
46168633	rs10213813	1.56773e-11	1.01748	-0.735957	5.90389e-05	-1.34281	-1.3871	5.89914e-05	-1.34468	-1.38712
46168999	rs146209290	1.57658e-11	-2.06105e-10	0.287151	0.000989682	-2.06105e-10	0.0892729	0.000990341	-2.06105e-10	0.0888589
46169141	rs111551556	2.35293e-10	2.90149	0.088653	0.00029128	-0.40273	-0.731097	0.000290838	-0.404436	-0.731988
46169317	rs8185217	2.19605e-07	8.83063	0.998257	8.85628e-05	-1.17222	-1.15218	8.83923e-05	-1.17442	-1.15298
46169363	rs10066664	3.22494e-09	4.31827	1.28971	0.000211517	-0.43235	-1.02146	0.000210803	-0.435814	-1.02245
46169915	rs13178648	2.69804e-09	4.28429	1.1453	0.000191987	-0.449221	-1.10146	0.000191364	-0.452666	-1.10235
46169980	rs13160523	3.23039e-09	4.31827	1.2914	0.000212815	-0.43235	-1.01534	0.000212095	-0.435814	-1.01634
46170176	rs13178604	3.12246e-09	4.28429	1.2914	0.000209255	-0.449221	-1.01534	0.000208551	-0.452666	-1.01634
46170972	rs79852348	2.16888e-11	0.606099	-2.74753e-10	0.000380992	-0.865333	-2.74753e-10	0.000381205	-0.865854	-2.74753e-10
46171136	rs114323313	1.61398e-12	-1.99199	-2.74753e-10	0.000126105	-1.971	-2.74753e-10	0.000126231	-1.97108	-2.74753e-10
46171900	rs145234801	3.01111e-12	-2.06105e-10	-1.36839	0.000351171	-2.06105e-10	-0.946837	0.000351682	-2.06105e-10	-0.946464
46173032	rs8188295	1.67648e-11	1.11371	-0.765128	6.17431e-05	-1.29771	-1.38742	6.16909e-05	-1.29964	-1.38741
46173444	rs62372152	2.34373e-09	4.13813	1.15067	0.000183986	-0.52125	-1.072	0.000183396	-0.524614	-1.07293
46173467	rs75443796	4.61327e-12	-0.941759	-2.74753e-10	0.000124161	-1.98653	-2.74753e-10	0.000124294	-1.98654	-2.74753e-10
46173558	rs11958686	2.14663e-07	8.85931	0.946822	9.85848e-05	-1.04261	-1.17458	9.83847e-05	-1.04496	-1.17535
46173755	rs112219245	1.18988e-09	4.00221	0.608698	7.06917e-05	-1.54874	-1.00104	7.0623e-05	-1.54996	-1.00188
46174304	rs113792509	2.75398e-10	3.0805	0.0670227	0.000323451	-0.300021	-0.729044	0.000322941	-0.301781	-0.72994
46174864	rs8188245	1.11616e-09	3.93331	0.613643	6.95408e-05	-1.56733	-0.998866	6.94748e-05	-1.56852	-0.999701
46174946	rs34009314	2.95017e-09	4.40167	1.11726	0.000200639	-0.390749	-1.11585	0.000199979	-0.394259	-1.11672
46175261	rs138963848	1.639e-12	-1.97661	-2.74753e-10	0.000173435	-1.65231	-2.74753e-10	0.000173671	-1.65203	-2.74753e-10
46175463	rs13167960	1.51707e-11	0.248674	-2.74753e-10	0.000133095	-1.91705	-2.74753e-10	0.000133227	-1.91714	-2.74753e-10
46175616	rs116604814	2.44629e-12	-1.57612	-2.74753e-10	0.000129194	-1.9468	-2.74753e-10	0.000129314	-1.94695	-2.74753e-10
46175832	rs8175440	3.02994e-09	4.44018	1.10543	0.000203756	-0.371449	-1.11974	0.000203083	-0.374981	-1.1206
46175858	rs8185198	2.40331e-10	2.94949	0.0618329	0.000294079	-0.375323	-0.74894	0.000293632	-0.377044	-0.749819
46176554	rs13155792	2.33818e-07	8.96879	0.92281	0.000103171	-0.95658	-1.21514	0.000102963	-0.959023	-1.2158
46176555	rs13173767	2.89173e-07	9.01551	1.08858	0.000113121	-0.942188	-1.13747	0.000112876	-0.944649	-1.13825
46177721	rs7293353	2.91696e-09	4.43467	1.07293	0.000203643	-0.371119	-1.12062	0.000202969	-0.37466	-1.12148
46177737	rs142734062	2.49405e-12	-1.55679	-2.74753e-10	0.000131861	-1.92636	-2.74753e-10	0.000131981	-1.92653	-2.74753e-10
46177948	rs79887301	1.45798e-11	0.208942	-2.74753e-10	0.000134093	-1.90957	-2.74753e-10	0.000134226	-1.90967	-2.74753e-10
46178158	rs143408246	2.1857e-12	-1.68876	-2.74753e-10	0.000132922	-1.91835	-2.74753e-10	0.000133063	-1.91837	-2.74753e-10
46178397	rs116143194	1.11226e-11	-0.0617125	-2.74753e-10	0.000176187	-1.63657	-2.74753e-10	0.000176327	-1.63685	-2.74753e-10
46178932	rs115841677	3.00073e-12	-2.06105e-10	-1.37184	0.000339355	-2.06105e-10	-0.981065	0.000339841	-2.06105e-10	-0.980714
46178933	rs116225379	1.40011e-11	-2.06105e-10	0.16844	0.000874363	-2.06105e-10	-0.0346153	0.000874976	-2.06105e-10	-0.0349939
46179027	rs146088012	2.98511e-12	-2.06105e-10	-1.37706	0.000226151	-2.06105e-10	-1.38691	0.000226396	-2.06105e-10	-1.3869
46179180	rs117500988	3.01236e-12	-2.06105e-10	-1.36797	0.000237205	-2.06105e-10	-1.33919	0.000237463	-2.06105e-10	-1.33918
46179344	rs12108841	2.86142e-09	4.28737	1.20101	0.000179053	-0.566331	-1.0541	0.000178484	-0.569641	-1.05505
46179900	rs11950077	2.08997e-07	8.81956	0.959824	9.05681e-05	-1.12901	-1.173	9.03948e-05	-1.13124	-1.17376
46179908	rs34176032	1.45798e-11	0.208942	-2.74753e-10	0.000134093	-1.90957	-2.74753e-10	0.000134226	-1.90967	-2.74753e-10
46179980	rs28798176	2.21738e-09	4.10769	1.1257	0.000160145	-0.651262	-1.08077	0.000159659	-0.654472	-1.08168
46180357	rs7293335	2.82377e-09	4.40478	1.07035	0.000175364	-0.510102	-1.13115	0.000174815	-0.513476	-1.13199
46180728	rs62370762	4.07425e-10	3.38787	0.151295	0.000483036	0.0439368	-0.671957	0.000482199	0.042057	-0.67289
46181189	rs140052418	4.08363e-12	-2.06105e-10	-1.06371	0.000235136	-2.06105e-10	-1.34795	0.000235365	-2.06105e-10	-1.34805
46181196	rs62370763	1.66628e-12	-1.9601	-2.74753e-10	0.000137819	-1.88217	-2.74753e-10	0.000137912	-1.88257	-2.74753e-10
46181675	rs8185108	2.9277e-12	-1.39648	-2.74753e-10	0.000143289	-1.84325	-2.74753e-10	0.000143415	-1.84345	-2.74753e-10
46181945	rs8185114	2.20534e-07	8.87359	0.959525	9.3758e-05	-1.09666	-1.17074	9.35747e-05	-1.09892	-1.17151
46182106	rs34210565	1.44041e-11	0.196818	-2.74753e-10	0.000134411	-1.90721	-2.74753e-10	0.000134544	-1.9073	-2.74753e-10
46182363	rs8185362	3.38914e-09	4.44329	1.21434	0.000193887	-0.491533	-1.0493	0.000193253	-0.494929	-1.05026
46182420	rs8185363	3.59942e-09	4.47806	1.23977	0.000198998	-0.47472	-1.0401	0.000198341	-0.478135	-1.04107
46182522	rs8175408	2.93465e-09	4.44329	1.07035	0.00017865	-0.491533	-1.13115	0.000178087	-0.494929	-1.13199
46182685	rs10075102	3.97198e-12	-1.09143	-2.74753e-10	0.000155756	-1.75982	-2.74753e-10	0.00015589	-1.76004	-2.74753e-10
46182833	rs8188276	2.22522e-07	8.8711	0.970988	9.24306e-05	-1.11441	-1.16724	9.2251e-05	-1.11666	-1.16802
46183350	rs8185101	2.41635e-07	8.88023	1.04426	9.6522e-05	-1.09387	-1.14447	9.63287e-05	-1.09614	-1.14528
46183663	rs8185111	1.27207e-08	5.94736	1.03293	0.000133631	-0.769892	-1.14314	0.00013328	-0.772782	-1.14396
46183850	rs116310589	1.71941e-12	-1.92871	-2.74753e-10	0.00016138	-1.72435	-2.74753e-10	0.000161552	-1.72436	-2.74753e-10
46184088	rs10078928	1.57045e-08	5.99	1.20101	0.000148544	-0.753132	-1.0541	0.000148132	-0.756041	-1.05505
46184305	rs13188002	2.19985e-07	8.8711	0.959525	9.21083e-05	-1.11441	-1.17074	9.19299e-05	-1.11666	-1.17151
46184443	rs13187899	1.57045e-08	5.99	1.20101	0.000148544	-0.753132	-1.0541	0.000148132	-0.756041	-1.05505
46184976	rs7293424	1.9225e-07	8.69547	1.00039	9.65358e-05	-1.08	-1.1582	9.63456e-05	-1.08226	-1.15899
46185153	rs7293421	7.89362e-08	7.60469	1.20101	0.000223094	-0.346417	-1.0541	0.000222386	-0.349725	-1.05505
46185176	rs147236038	3.56703e-12	-1.19896	-2.74753e-10	0.000147946	-1.81126	-2.74753e-10	0.000148085	-1.81141	-2.74753e-10
46185428	rs72757501	4.22331e-12	-1.03007	-2.74753e-10	0.000185755	-1.58368	-2.74753e-10	0.000185907	-1.58394	-2.74753e-10
46185556	rs10059377	1.5751e-08	5.96759	1.22637	0.000307092	-0.0360068	-1.04496	0.000305954	-0.0398345	-1.04592
46185964	rs10053240	3.55151e-09	4.47806	1.22637	0.000198033	-0.47472	-1.04496	0.000197381	-0.478135	-1.04592
46186256	rs35951833	1.40424e-11	0.171385	-2.74753e-10	0.000135098	-1.90211	-2.74753e-10	0.000135231	-1.90221	-2.74753e-10
46186489	rs10053475	2.24313e-11	1.42179	-0.782026	6.56954e-05	-1.23587	-1.38722	6.56351e-05	-1.23788	-1.3872
46187026	rs8188231	2.08935e-07	8.81956	0.959525	9.07729e-05	-1.12901	-1.17074	9.05987e-05	-1.13124	-1.17151
46187120	rs8188233	3.43016e-09	4.44329	1.22637	0.000194731	-0.491533	-1.04496	0.000194094	-0.494929	-1.04592
46187345	rs8188133	3.44777e-09	4.44329	1.23149	0.000195507	-0.491533	-1.04098	0.000194866	-0.494929	-1.04195
46187386	rs8188258	2.09913e-07	8.81956	0.964198	9.10529e-05	-1.12901	-1.16766	9.08777e-05	-1.13124	-1.16843
46187396	rs61270764	4.88652e-11	-2.06105e-10	1.41837	0.00132042	-2.06105e-10	0.377597	0.00132156	-2.06105e-10	0.377381
46188040	rs13180276	2.4948e-11	0.746099	-2.74753e-10	0.00155577	0.541612	-2.74753e-10	0.00155649	0.540997	-2.74753e-10
46188339	rs13180635	1.0773e-11	0.526267	-0.619915	7.24526e-05	-1.14501	-1.38017	7.23911e-05	-1.14686	-1.38024
46188442	rs8188012	2.80087e-09	4.40478	1.06221	0.000175218	-0.510102	-1.13198	0.00017467	-0.513476	-1.13282
46188463	rs13163135	1.38573e-11	0.158117	-2.74753e-10	0.000135467	-1.89938	-2.74753e-10	0.0001356	-1.89948	-2.74753e-10
46188583	rs10076606	1.959e-09	4.10769	1.00181	0.00014925	-0.651262	-1.15123	0.000148812	-0.654472	-1.15203
46189195	rs13186251	3.43016e-09	4.44329	1.22637	0.000194731	-0.491533	-1.04496	0.000194094	-0.494929	-1.04592
46189434	rs148396877	8.5561e-12	-0.32405	-2.74753e-10	0.000171533	-1.66334	-2.74753e-10	0.000171628	-1.66386	-2.74753e-10
46189624	rs10078628	2.3821e-09	4.14117	1.16387	0.000164882	-0.63554	-1.06734	0.000164375	-0.638768	-1.06827
46190529	rs13153981	1.36752e-11	0.144891	-2.74753e-10	0.000135842	-1.89662	-2.74753e-10	0.000135976	-1.89671	-2.74753e-10
46190578	rs62370765	1.76624e-11	0.261399	0.139342	8.9361e-05	-1.63533	-0.6801	8.93124e-05	-1.63602	-0.681028
46190695	rs10065920	2.17954e-07	8.8711	0.95025	9.18497e-05	-1.11441	-1.17355	9.16722e-05	-1.11666	-1.17431
46191272	rs77223877	1.31638e-11	0.106774	-2.74753e-10	0.000136969	-1.88835	-2.74753e-10	0.000137103	-1.88846	-2.74753e-10
46191311	rs113058860	1.27229e-11	0.0727068	-2.74753e-10	0.000138524	-1.87707	-2.74753e-10	0.000138658	-1.87718	-2.74753e-10
46191504	rs8188292	2.27635e-07	8.91759	0.947212	9.32744e-05	-1.10116	-1.17141	9.30923e-05	-1.10342	-1.17218
46191816	rs148450391	3.05998e-12	-2.06105e-10	-1.35229	0.000226596	-2.06105e-10	-1.38494	0.000226842	-2.06105e-10	-1.38494
46192107	rs7293420	3.30055e-09	4.40478	1.22637	0.000191149	-0.510102	-1.04496	0.000190527	-0.513476	-1.04592
46192220	rs7293423	3.30055e-09	4.40478	1.22637	0.000191149	-0.510102	-1.04496	0.000190527	-0.513476	-1.04592
46192420	rs71620151	1.29929e-11	0.0937118	-2.74753e-10	0.000137371	-1.88543	-2.74753e-10	0.000137505	-1.88553	-2.74753e-10
46192456	rs10054896	2.19067e-09	4.0706	1.15067	0.000158774	-0.668623	-1.072	0.000158293	-0.671812	-1.07293
46192621	rs10055046	2.27346e-09	4.10769	1.15067	0.000161555	-0.651262	-1.072	0.000161062	-0.654472	-1.07293
46192650	rs35888179	1.29929e-11	0.0937118	-2.74753e-10	0.000137371	-1.88543	-2.74753e-10	0.000137505	-1.88553	-2.74753e-10
46192708	rs10063187	2.41064e-09	4.14117	1.17578	0.000165581	-0.63554	-1.06311	0.00016507	-0.638768	-1.06405
46192880	rs10055176	3.21907e-09	4.36638	1.23977	0.000188569	-0.528553	-1.0401	0.000187958	-0.531907	-1.04107
46193273	rs117359443	2.9863e-12	-2.06105e-10	-1.37666	0.00022653	-2.06105e-10	-1.38524	0.000226777	-2.06105e-10	-1.38522
46193406	rs8185384	2.21978e-09	4.0706	1.16387	0.000159517	-0.668623	-1.06734	0.000159032	-0.671812	-1.06827
46193462	rs8175415	2.18973e-07	8.8711	0.954914	9.21312e-05	-1.11441	-1.17049	9.19526e-05	-1.11666	-1.17126
46193585	rs62370766	3.68784e-11	1.03757	0.0993624	0.000135355	-1.19299	-0.707227	0.000135243	-1.19398	-0.708138
46193634	rs13170229	1.29929e-11	0.0937118	-2.74753e-10	0.000137371	-1.88543	-2.74753e-10	0.000137505	-1.88553	-2.74753e-10
46193715	rs8185214	6.09541e-11	2.30444	-0.665011	0.000101486	-0.804164	-1.38403	0.00010132	-0.806819	-1.38408
46193809	rs35936595	2.60178e-09	4.32816	1.0651	0.000197249	-0.392602	-1.13105	0.000196605	-0.39611	-1.13188
46193826	rs35577984	2.88586e-09	4.43467	1.06221	0.000201344	-0.371119	-1.13198	0.000200681	-0.37466	-1.13282
46193894	rs13174566	1.22072e-11	0.0313307	-2.74753e-10	0.000139831	-1.86767	-2.74753e-10	0.000139967	-1.86779	-2.74753e-10
46193950	rs148048429	3.68974e-12	-1.16514	-2.74753e-10	0.000225984	-1.38765	-2.74753e-10	0.000226198	-1.38778	-2.74753e-10
46193958	rs8188004	2.70719e-09	4.35781	1.07517	0.000194557	-0.409605	-1.12778	0.000193923	-0.413104	-1.12863
46194119	rs8188008	3.28909e-09	4.39618	1.23149	0.000216309	-0.390421	-1.04098	0.000215573	-0.393941	-1.04195
46194159	rs8188010	2.70821e-07	8.90395	1.13457	0.000109959	-1.02923	-1.07877	0.000109718	-1.0316	-1.07968
46194530	rs142470132	4.8134e-12	-0.89929	-2.74753e-10	0.000200367	-1.50796	-2.74753e-10	0.000200517	-1.50829	-2.74753e-10
46194550	rs192530127	5.95601e-11	1.61629	-2.74753e-10	0.000613914	-0.388257	-2.74753e-10	0.000614081	-0.389063	-2.74753e-10
46194652	rs189749148	1.26994e-11	-2.06105e-10	0.0708578	0.000610943	-2.06105e-10	-0.393108	0.000611151	-2.06105e-10	-0.393846
46195001	rs8188058	3.28909e-09	4.39618	1.23149	0.000216309	-0.390421	-1.04098	0.000215573	-0.393941	-1.04195
46195492	rs144126045	1.26843e-11	0.0696696	-2.74753e-10	0.000138131	-1.87991	-2.74753e-10	0.000138266	-1.88001	-2.74753e-10
46195886	rs62370770	2.60803e-07	8.98117	1.01966	0.000104737	-1.00618	-1.15048	0.000104515	-1.00858	-1.15128
46196196	rs13185611	1.66864e-11	0.343897	-2.74753e-10	0.000131735	-1.92732	-2.74753e-10	0.000131868	-1.92739	-2.74753e-10
46196304	rs62370785	3.24257e-11	0.883369	0.124888	0.000115943	-1.36509	-0.689927	0.000115854	-1.36601	-0.690848
46196713	rs62370786	3.15346e-11	0.855501	0.124888	0.000114448	-1.37806	-0.689927	0.000114362	-1.37897	-0.690848
46196755	rs141175297	2.38306e-07	8.9557	0.954914	0.000101882	-1.01381	-1.17049	0.000101671	-1.01619	-1.17126
46197712	rs150966436	4.36243e-11	-2.06105e-10	1.30492	0.00129233	-2.06105e-10	0.356087	0.00129346	-2.06105e-10	0.355889
46198059	rs138723986	1.0969e-11	-0.0756178	-2.74753e-10	0.000232418	-1.35957	-2.74753e-10	0.00023256	-1.36004	-2.74753e-10
46198447	rs142593267	2.99065e-12	-2.06105e-10	-1.3752	0.000229187	-2.06105e-10	-1.37357	0.00022944	-2.06105e-10	-1.37355
46199423	rs71620153	1.28792e-11	0.0849164	-2.74753e-10	0.000151484	-1.78763	-2.74753e-10	0.000151627	-1.78776	-2.74753e-10
46199438	rs61187820	2.33574e-07	8.87501	1.01555	9.00709e-05	-1.16035	-1.14716	8.98951e-05	-1.16258	-1.14797
46199454	rs62370796	2.96298e-10	3.11009	0.110581	0.000338853	-0.282914	-0.699632	0.000338309	-0.284682	-0.700547
46199520	rs62370797	1.32463e-10	2.27078	0.144828	0.000216793	-0.752805	-0.676364	0.000216499	-0.754312	-0.677295
46200175	rs13160668	1.28792e-11	0.0849164	-2.74753e-10	0.000151484	-1.78763	-2.74753e-10	0.000151627	-1.78776	-2.74753e-10
46200346	rs10075544	3.67873e-09	4.50813	1.23149	0.000228837	-0.334122	-1.04098	0.000228044	-0.337703	-1.04195
46200354	rs10075547	1.81923e-11	1.21069	-0.780393	6.49185e-05	-1.24769	-1.38729	6.48592e-05	-1.2497	-1.38727
46200373	rs10075550	2.98788e-09	4.46941	1.06221	0.000204893	-0.353647	-1.13198	0.000204214	-0.357207	-1.13282
46200743	rs62370798	2.86054e-10	3.0749	0.110581	0.00033203	-0.303253	-0.699632	0.000331501	-0.305011	-0.700547
46201304	rs35247978	2.29221e-11	1.46656	-0.805152	7.36763e-05	-1.1218	-1.38663	7.35982e-05	-1.12397	-1.3866
46201317	rs8188049	3.58651e-09	4.50813	1.20611	0.000226742	-0.334122	-1.05018	0.00022596	-0.337703	-1.05113
46201451	rs8188197	2.95334e-09	4.46941	1.05058	0.000204127	-0.353647	-1.13572	0.000203452	-0.357207	-1.13655
46201474	rs8188050	2.19832e-07	8.87501	0.954914	8.79939e-05	-1.16035	-1.17049	8.78255e-05	-1.16258	-1.17126
46201708	rs62370799	2.88092e-10	3.0749	0.117683	0.000333633	-0.303253	-0.694817	0.0003331	-0.305011	-0.695736
46201839	rs35553774	2.86887e-09	4.35781	1.13317	0.000204867	-0.409605	-1.07614	0.000204185	-0.413104	-1.07706
46201958	rs13188786	2.19832e-07	8.87501	0.954914	8.79939e-05	-1.16035	-1.17049	8.78255e-05	-1.16258	-1.17126
46202104	rs10064792	2.19832e-07	8.87501	0.954914	8.79939e-05	-1.16035	-1.17049	8.78255e-05	-1.16258	-1.17126
46202160	rs149434337	3.34033e-12	-1.26462	-2.74753e-10	0.000207654	-1.47224	-2.74753e-10	0.000207852	-1.47236	-2.74753e-10
46202280	rs10072776	2.31492e-07	8.92669	0.954914	8.9265e-05	-1.14601	-1.17049	8.90924e-05	-1.14826	-1.17126
46202649	rs13172144	1.21141e-11	0.023673	-2.74753e-10	0.000154515	-1.76782	-2.74753e-10	0.000154661	-1.76796	-2.74753e-10
46202839	rs10941746	2.2572e-07	8.99385	0.862503	7.95305e-05	-1.234	-1.19797	7.93919e-05	-1.23611	-1.19869
46202997	rs11958516	3.62812e-09	4.51967	1.20611	0.000239365	-0.279948	-1.05018	0.000238528	-0.283572	-1.05113
46203497	rs7293337	2.30742e-07	8.93607	0.942294	9.23544e-05	-1.10816	-1.17432	9.21725e-05	-1.11045	-1.17508
46203701	rs115560023	2.32227e-12	-1.62815	-2.74753e-10	0.000154521	-1.76778	-2.74753e-10	0.00015466	-1.76796	-2.74753e-10
46203756	rs146995798	5.4296e-12	-2.06105e-10	-0.77883	0.000255057	-2.06105e-10	-1.26662	0.000255275	-2.06105e-10	-1.26685
46204088	rs7293346	3.58491e-09	4.51967	1.19413	0.000238335	-0.279948	-1.05449	0.000237503	-0.283572	-1.05544
46204427	rs8188239	3.58491e-09	4.51967	1.19413	0.000238335	-0.279948	-1.05449	0.000237503	-0.283572	-1.05544
46204687	rs80209325	3.10433e-12	-2.06105e-10	-1.3379	0.000252654	-2.06105e-10	-1.27609	0.00025296	-2.06105e-10	-1.27596
46204748	rs8188241	1.85831e-09	4.43633	0.620395	7.85138e-05	-1.44313	-1.0017	7.84273e-05	-1.44448	-1.00253
46204796	rs115144971	4.73772e-11	1.38745	-2.74753e-10	0.00138014	0.42183	-2.74753e-10	0.00138101	0.421378	-2.74753e-10
46204951	rs115871094	5.36431e-11	1.51166	-2.74753e-10	0.000721643	-0.22658	-2.74753e-10	0.000721914	-0.227284	-2.74753e-10
46205700	rs13168431	2.31492e-07	8.92669	0.954914	8.9265e-05	-1.14601	-1.17049	8.90924e-05	-1.14826	-1.17126
46205764	rs13168463	2.06285e-11	1.46656	-0.910581	7.49092e-05	-1.1218	-1.37003	7.48371e-05	-1.12397	-1.36991
46206284	rs7293306	2.20731e-11	1.43862	-0.814958	6.97301e-05	-1.17726	-1.38622	6.96617e-05	-1.17935	-1.38619
46206560	rs117683361	2.96236e-12	-2.06105e-10	-1.38471	0.000228236	-2.06105e-10	-1.37773	0.000228489	-2.06105e-10	-1.3777
46206655	rs77068171	1.06428e-08	6.05976	0.742191	0.000114199	-1.11437	-0.955796	0.000114012	-1.1162	-0.956688
46206902	rs7293315	1.51792e-07	8.63382	0.825751	8.14427e-05	-1.2261	-1.18211	8.12986e-05	-1.22823	-1.18283
46206973	rs34618560	1.19383e-11	0.00905581	-2.74753e-10	0.00015049	-1.79421	-2.74753e-10	0.000150632	-1.79435	-2.74753e-10
46207649	rs59660247	2.26183e-09	4.28495	0.968279	0.000172066	-0.49854	-1.16169	0.000171534	-0.501934	-1.16248
46207692	rs59725169	2.7644e-09	4.28495	1.16893	0.00018982	-0.49854	-1.0635	0.000189204	-0.501934	-1.06443
46207782	rs61160862	2.76189e-09	4.35753	1.09545	0.000191669	-0.463033	-1.08931	0.000191046	-0.466467	-1.09021
46208071	rs13155263	1.08868e-11	0.753369	-0.836515	6.04746e-05	-1.32088	-1.38501	6.04336e-05	-1.32268	-1.38496
46208176	rs62370804	3.2082e-10	3.15068	0.149505	0.00035622	-0.259386	-0.673177	0.000355638	-0.261167	-0.67411
46208644	rs34492793	3.49608e-09	4.50785	1.18085	0.000212735	-0.38882	-1.05924	0.000212017	-0.392336	-1.06019
46208688	rs150392113	5.83512e-10	-2.06105e-10	3.89837	0.0111695	-2.06105e-10	2.51283	0.011176	-2.06105e-10	2.51233
46208805	rs8185137	1.48818e-10	2.35518	0.176844	0.000231945	-0.707109	-0.654501	0.000231621	-0.708643	-0.655446
46208901	rs80212061	3.73675e-12	-1.15248	-2.74753e-10	0.000228445	-1.37682	-2.74753e-10	0.000228661	-1.37695	-2.74753e-10
46208921	rs8175401	3.45466e-09	4.50785	1.16893	0.000211832	-0.38882	-1.0635	0.000211119	-0.392336	-1.06443
46209180	rs145151954	4.7393e-12	-0.914805	-2.74753e-10	0.000171021	-1.66632	-2.74753e-10	0.000171171	-1.66653	-2.74753e-10
46209970	rs34532845	2.29344e-11	1.49351	-0.831569	7.47785e-05	-1.10826	-1.38532	7.46992e-05	-1.11044	-1.38528
46210157	rs11960110	2.0848e-07	8.92669	0.850212	8.65374e-05	-1.14601	-1.20152	8.63751e-05	-1.14826	-1.20223
46210242	rs35550270	2.50922e-09	4.32337	1.03366	0.000194586	-0.42677	-1.11047	0.000193951	-0.43025	-1.11133
46210588	rs13166566	2.06978e-07	8.87501	0.894661	8.64186e-05	-1.16035	-1.18855	8.62561e-05	-1.16258	-1.18929
46211142	rs7293461	3.28277e-09	4.50813	1.11761	0.000219729	-0.334122	-1.0816	0.00021898	-0.337703	-1.08251
46211333	rs34216540	1.7932e-11	1.23661	-0.820714	6.58249e-05	-1.23518	-1.38594	6.57653e-05	-1.2372	-1.3859
46211541	rs34361661	3.15809e-09	4.46941	1.11761	0.00021548	-0.353647	-1.0816	0.000214751	-0.357207	-1.08251
46211796	rs13172097	1.97979e-07	8.87501	0.850212	8.53052e-05	-1.16035	-1.20152	8.51468e-05	-1.16258	-1.20223
46211903	rs11958464	3.15809e-09	4.46941	1.11761	0.00021548	-0.353647	-1.0816	0.000214751	-0.357207	-1.08251
46212090	rs11951944	3.12115e-09	4.46941	1.10585	0.000214598	-0.353647	-1.0857	0.000213873	-0.357207	-1.0866
46212652	rs8175409	2.99227e-09	4.50813	1.02496	0.00021697	-0.334122	-1.09423	0.000216239	-0.337703	-1.0951
46212992	rs8188279	3.24437e-09	4.50813	1.10585	0.000218829	-0.334122	-1.0857	0.000218085	-0.337703	-1.0866
46213170	rs34474481	1.27385e-11	0.0739305	-2.74753e-10	0.00015201	-1.78417	-2.74753e-10	0.000152154	-1.7843	-2.74753e-10
46213311	rs10076982	3.2643e-09	4.51426	1.10585	0.000230609	-0.281691	-1.0857	0.000229814	-0.285319	-1.0866
46213326	rs10061974	3.2643e-09	4.51426	1.10585	0.000230609	-0.281691	-1.0857	0.000229814	-0.285319	-1.0866
46213456	rs11953025	3.67118e-09	4.62915	1.10842	0.000244652	-0.223473	-1.0848	0.000243793	-0.227163	-1.08571
46213462	rs11959541	3.67118e-09	4.62915	1.10842	0.000244652	-0.223473	-1.0848	0.000243793	-0.227163	-1.08571
46213475	rs11953028	3.80303e-09	4.66443	1.10842	0.00024916	-0.205215	-1.0848	0.00024828	-0.208924	-1.08571
46213611	rs34107066	1.18504e-11	0.00167077	-2.74753e-10	0.000155666	-1.7604	-2.74753e-10	0.000155812	-1.76054	-2.74753e-10
46214011	rs8185115	2.88715e-09	4.46941	1.02792	0.000202652	-0.353647	-1.14297	0.000201985	-0.357207	-1.14379
46214460	rs8185185	1.88424e-07	8.87501	0.800742	8.4027e-05	-1.16035	-1.21662	8.38736e-05	-1.16258	-1.2173
46214843	rs75580595	8.73907e-12	-2.06105e-10	-0.302891	0.000271947	-2.06105e-10	-1.2025	0.000272164	-2.06105e-10	-1.20278
46214991	rs10051107	2.83424e-09	4.46941	1.00942	0.000207647	-0.353647	-1.11862	0.000206956	-0.357207	-1.11948
46215029	rs13154480	8.10985e-12	-0.377615	-2.74753e-10	0.00015699	-1.75193	-2.74753e-10	0.000157132	-1.7521	-2.74753e-10
46215061	rs72760173	2.62248e-12	-1.50657	-2.74753e-10	0.000140573	-1.86238	-2.74753e-10	0.000140768	-1.86208	-2.74753e-10
46215157	rs10051125	2.83424e-09	4.46941	1.00942	0.000207647	-0.353647	-1.11862	0.000206956	-0.357207	-1.11948
46215472	rs8188186	2.94613e-09	4.50813	1.00942	0.000211741	-0.334122	-1.11862	0.000211032	-0.337703	-1.11948
46215658	rs8188054	2.03831e-07	8.92669	0.827661	8.63253e-05	-1.14601	-1.20398	8.61639e-05	-1.14826	-1.20468
46215785	rs77135458	1.60081e-11	0.3024	-2.74753e-10	0.000200951	-1.50505	-2.74753e-10	0.000201079	-1.50549	-2.74753e-10
46215878	rs13155776	1.1999e-11	0.0141309	-2.74753e-10	0.00015501	-1.76462	-2.74753e-10	0.000155156	-1.76476	-2.74753e-10
46215997	rs13159863	2.83424e-09	4.46941	1.00942	0.000207647	-0.353647	-1.11862	0.000206956	-0.357207	-1.11948
46216021	rs185359011	3.0896e-12	-2.06105e-10	-1.34265	0.000226925	-2.06105e-10	-1.38349	0.000227167	-2.06105e-10	-1.38351
46216298	rs8188219	2.80201e-09	4.46941	0.997985	0.000206855	-0.353647	-1.12244	0.000206168	-0.357207	-1.12329
46216710	rs8188224	2.80201e-09	4.46941	0.997985	0.000206855	-0.353647	-1.12244	0.000206168	-0.357207	-1.12329
46216790	rs10434612	2.80201e-09	4.46941	0.997985	0.000206855	-0.353647	-1.12244	0.000206168	-0.357207	-1.12329
46216843	rs10434613	2.24678e-09	4.28523	0.96133	0.000186385	-0.445731	-1.13457	0.000185788	-0.44919	-1.13539
46217180	rs13165719	2.80201e-09	4.46941	0.997985	0.000206855	-0.353647	-1.12244	0.000206168	-0.357207	-1.12329
46217181	rs72760174	3.96996e-12	-1.09194	-2.74753e-10	0.000168046	-1.68387	-2.74753e-10	0.000168182	-1.68414	-2.74753e-10
46217397	rs35595362	3.713e-12	-1.15885	-2.74753e-10	0.000570205	-0.462115	-2.74753e-10	0.000570709	-0.462311	-2.74753e-10
46217503	rs116896607	5.12094e-12	-2.06105e-10	-0.837358	0.000243112	-2.06105e-10	-1.31459	0.000243329	-2.06105e-10	-1.31478
46217584	rs10063585	2.80201e-09	4.46941	0.997985	0.000206855	-0.353647	-1.12244	0.000206168	-0.357207	-1.12329
46217917	rs35337274	1.15745e-11	-0.0218929	-2.74753e-10	0.000156935	-1.75228	-2.74753e-10	0.000157083	-1.75242	-2.74753e-10
46217933	rs10061101	1.84707e-07	8.87501	0.780818	8.36484e-05	-1.16035	-1.22113	8.34963e-05	-1.16258	-1.22181
46218539	rs8185008	2.76673e-09	4.46941	0.985312	0.000205986	-0.353647	-1.12666	0.000205303	-0.357207	-1.1275
46218714	rs13181575	1.05638e-11	0.810464	-0.923728	6.39593e-05	-1.27466	-1.37521	6.39144e-05	-1.27654	-1.3751
46218948	rs8185018	2.77505e-09	4.46941	0.988316	0.000206631	-0.353647	-1.12353	0.000205945	-0.357207	-1.12437
46218950	rs35172773	1.17042e-11	-0.0107492	-2.74753e-10	0.00015633	-1.75614	-2.74753e-10	0.000156477	-1.75628	-2.74753e-10
46219220	rs35780895	1.18504e-11	0.00167077	-2.74753e-10	0.000155666	-1.7604	-2.74753e-10	0.000155812	-1.76054	-2.74753e-10
46219584	rs117079880	4.74822e-12	-2.06105e-10	-0.912925	0.000438829	-2.06105e-10	-0.724001	0.000439215	-2.06105e-10	-0.724202
46219644	rs10078560	2.69094e-09	4.46941	0.957539	0.000205415	-0.353647	-1.12943	0.000204735	-0.357207	-1.13026
46219974	rs71620154	1.37271e-11	0.148676	-2.74753e-10	0.000148578	-1.807	-2.74753e-10	0.00014872	-1.80712	-2.74753e-10
46220107	rs8188061	2.74364e-09	4.46941	0.976933	0.00020585	-0.353647	-1.12732	0.000205168	-0.357207	-1.12815
46220136	rs8188062	2.77505e-09	4.46941	0.988316	0.000206631	-0.353647	-1.12353	0.000205945	-0.357207	-1.12437
46220292	rs8188104	2.74364e-09	4.46941	0.976933	0.00020585	-0.353647	-1.12732	0.000205168	-0.357207	-1.12815
46220803	rs112285719	2.9883e-12	-1.37599	-2.74753e-10	0.000159801	-1.73418	-2.74753e-10	0.000159985	-1.73411	-2.74753e-10
46220828	rs13154320	2.74086e-09	4.43467	1.01066	0.000204577	-0.371119	-1.11605	0.000203899	-0.37466	-1.1169
46221285	rs140788239	5.03923e-12	-2.06105e-10	-0.853442	0.000241079	-2.06105e-10	-1.32299	0.000241297	-2.06105e-10	-1.32316
46221434	rs10052784	3.02387e-09	4.43467	1.10893	0.000211591	-0.371119	-1.08234	0.00021088	-0.37466	-1.08324
46221502	rs10052940	2.74086e-09	4.43467	1.01066	0.000204577	-0.371119	-1.11605	0.000203899	-0.37466	-1.1169
46221548	rs78966059	1.14325e-11	-0.0342368	-2.74753e-10	0.000157617	-1.74794	-2.74753e-10	0.000157764	-1.74809	-2.74753e-10
46221563	rs10060832	1.64366e-11	1.26002	-0.9312	6.74521e-05	-1.22382	-1.37288	6.73954e-05	-1.22585	-1.37276
46222163	rs35216453	1.14325e-11	-0.0342368	-2.74753e-10	0.000157617	-1.74794	-2.74753e-10	0.000157764	-1.74809	-2.74753e-10
46222597	rs79781808	2.0707e-09	4.29526	0.86969	0.000183417	-0.404868	-1.19148	0.000182841	-0.408358	-1.19222
46222711	rs13164666	2.06158e-09	4.22306	0.937475	0.000185809	-0.441041	-1.14235	0.000185218	-0.444491	-1.14317
46222931	rs10064681	1.64445e-07	8.74672	0.79291	8.38698e-05	-1.16107	-1.21777	8.37178e-05	-1.16328	-1.21845
46222932	rs144404842	3.08328e-12	-2.06105e-10	-1.3447	0.000226044	-2.06105e-10	-1.38738	0.000226288	-2.06105e-10	-1.38738
46223000	rs10056731	2.15128e-09	4.33343	0.86969	0.000186974	-0.385659	-1.19148	0.000186383	-0.38917	-1.19222
46223069	rs12109835	1.64445e-07	8.74672	0.79291	8.38698e-05	-1.16107	-1.21777	8.37178e-05	-1.16328	-1.21845
46223437	rs71612328	1.12927e-11	-0.0465406	-2.74753e-10	0.000158307	-1.74357	-2.74753e-10	0.000158455	-1.74372	-2.74753e-10
46223502	rs12109014	2.55692e-09	4.36789	1.00797	0.000205597	-0.36827	-1.11392	0.000204918	-0.371801	-1.11478
46224111	rs62370827	2.02345e-09	4.261	0.880861	0.000180887	-0.422055	-1.18818	0.000180322	-0.425527	-1.18892
46224132	rs62370828	2.38765e-09	4.33343	0.973937	0.000198747	-0.385659	-1.13042	0.000198099	-0.38917	-1.13125
46224343	rs34321815	1.1033e-11	-0.0698075	-2.74753e-10	0.000159644	-1.73516	-2.74753e-10	0.000159793	-1.73531	-2.74753e-10
46224344	rs138271510	2.17545e-11	0.609124	-2.74753e-10	0.000297577	-1.11244	-2.74753e-10	0.000297686	-1.11315	-2.74753e-10
46224433	rs13157222	1.92646e-09	4.22306	0.86969	0.000176901	-0.441041	-1.19148	0.000176352	-0.444491	-1.19222
46224582	rs8185049	2.03104e-09	4.261	0.884603	0.000181088	-0.422055	-1.18707	0.000180522	-0.425527	-1.18781
46224796	rs8185059	2.34685e-09	4.29526	0.994876	0.000196323	-0.404868	-1.12348	0.000195685	-0.408358	-1.12433
46225485	rs8185092	2.35081e-09	4.24536	1.04646	0.000211948	-0.345648	-1.10612	0.000211248	-0.349163	-1.107
46225497	rs7293362	2.49813e-09	4.33343	1.01917	0.000201764	-0.385659	-1.11535	0.000201101	-0.38917	-1.11621
46226684	rs71620155	2.7146e-11	2.16243	-1.3319	0.00014899	-0.654759	-1.14947	0.000148985	-0.656083	-1.14926
46226825	rs7293508	2.43562e-09	4.29526	1.032	0.000198784	-0.404868	-1.11103	0.000198134	-0.408358	-1.11189
46227347	rs10035118	1.96512e-09	4.15128	0.96133	0.000180685	-0.47679	-1.13457	0.000180115	-0.480201	-1.13539
46227598	rs76696358	1.50302e-11	0.23937	-2.74753e-10	0.000199547	-1.51206	-2.74753e-10	0.000199677	-1.51249	-2.74753e-10
46228251	rs7293323	2.92756e-09	4.49206	1.01917	0.000218662	-0.305233	-1.11535	0.000217924	-0.308831	-1.11621
46228333	rs7293466	2.92756e-09	4.49206	1.01917	0.000218662	-0.305233	-1.11535	0.000217924	-0.308831	-1.11621
46228690	rs36035738	1.66439e-10	2.64393	-2.74753e-10	0.00131059	0.370122	-2.74753e-10	0.00131049	0.368966	-2.74753e-10
46228716	rs7293469	2.81542e-09	4.45301	1.01917	0.000214355	-0.325125	-1.11535	0.000213637	-0.328702	-1.11621
46228819	rs8185275	1.50194e-12	-1.8115	-0.252433	4.04944e-05	-1.84138	-1.26557	4.05036e-05	-1.84196	-1.26584
46228849	rs7293470	2.81542e-09	4.45301	1.01917	0.000214355	-0.325125	-1.11535	0.000213637	-0.328702	-1.11621
46228898	rs13172845	2.01692e-09	4.15128	0.987346	0.000184083	-0.47679	-1.11593	0.000183498	-0.480201	-1.11679
46228935	rs145267908	8.9391e-12	-0.280259	-2.74753e-10	0.000192695	-1.547	-2.74753e-10	0.000192788	-1.5476	-2.74753e-10
46228994	rs76940661	1.2166e-12	-0.927446	-1.34719	3.35235e-05	-1.94898	-1.34689	3.35553e-05	-1.9491	-1.34689
46229666	rs71620156	1.0808e-11	-0.0904075	-2.74753e-10	0.000158299	-1.74362	-2.74753e-10	0.000158448	-1.74377	-2.74753e-10
46229689	rs62370851	1.08821e-11	-0.0835741	-2.74753e-10	0.000193427	-1.54321	-2.74753e-10	0.000193505	-1.54388	-2.74753e-10
46229721	rs71620157	1.0797e-11	-0.0914265	-2.74753e-10	0.000160924	-1.72718	-2.74753e-10	0.000161074	-1.72733	-2.74753e-10
46230088	rs8188250	3.0018e-09	4.51711	1.01917	0.0002134	-0.329588	-1.11535	0.000212683	-0.333174	-1.11621
46230115	rs35521134	1.0797e-11	-0.0914265	-2.74753e-10	0.000160924	-1.72718	-2.74753e-10	0.000161074	-1.72733	-2.74753e-10
46230296	rs13178571	3.0018e-09	4.51711	1.01917	0.0002134	-0.329588	-1.11535	0.000212683	-0.333174	-1.11621
46230468	rs71620158	1.0808e-11	-0.0904075	-2.74753e-10	0.000158299	-1.74362	-2.74753e-10	0.000158448	-1.74377	-2.74753e-10
46230498	rs13178889	3.122e-09	4.55637	1.01917	0.000217683	-0.309719	-1.11535	0.000216947	-0.313326	-1.11621
46230647	rs181383140	2.9961e-12	-2.06105e-10	-1.37338	0.000239839	-2.06105e-10	-1.32814	0.000240112	-2.06105e-10	-1.32809
46230830	rs13179724	1.30674e-10	3.78611	-1.3841	0.000205298	-0.194859	-1.28879	0.000205188	-0.196606	-1.28866
46231754	rs8185050	2.30156e-12	-1.33017	-0.306939	5.13972e-05	-1.59043	-1.2781	5.13877e-05	-1.59145	-1.27835
46231954	rs76150035	5.7413e-11	1.57958	-2.74753e-10	0.000469573	-0.656287	-2.74753e-10	0.000469746	-0.656998	-2.74753e-10
46231959	rs8185265	1.0797e-11	-0.0914265	-2.74753e-10	0.000160924	-1.72718	-2.74753e-10	0.000161074	-1.72733	-2.74753e-10
46232050	rs61252746	2.24821e-11	1.5487	-0.906673	7.63827e-05	-1.09456	-1.3778	7.63045e-05	-1.09675	-1.37771
46232327	rs62370854	3.63931e-10	3.15045	0.275819	0.000455207	-0.101084	-0.586274	0.000454425	-0.102896	-0.587262
46232349	rs13189671	1.26898e-09	4.33634	0.338931	0.000192449	-0.443347	-1.10493	0.000191865	-0.446788	-1.10561
46232484	rs13189439	2.5402e-09	5.05168	0.317618	0.000237642	-0.224431	-1.11292	0.000236889	-0.228021	-1.11358
46232507	rs13171832	1.26287e-09	4.33634	0.334109	0.000192389	-0.443347	-1.10525	0.000191806	-0.446788	-1.10592
46232609	rs75422777	1.86865e-12	-1.84548	-2.74753e-10	0.000134001	-1.91026	-2.74753e-10	0.000134132	-1.91037	-2.74753e-10
46232852	rs73105418	2.10712e-10	2.63424	0.245557	0.000283571	-0.553415	-0.607234	0.000283141	-0.555038	-0.608209
46233453	rs72760182	1.00575e-10	2.14021	-2.74753e-10	0.000435143	-0.732436	-2.74753e-10	0.000435277	-0.733207	-2.74753e-10
46234382	rs62370855	3.59486e-10	3.13149	0.282493	0.000452096	-0.112576	-0.58164	0.00045132	-0.114383	-0.582631
46234389	rs12697539	2.2385e-09	4.35781	0.885058	0.000184178	-0.409605	-1.18261	0.000183595	-0.413104	-1.18335
46235096	rs13167286	1.06677e-11	-0.103472	-2.74753e-10	0.000161653	-1.72266	-2.74753e-10	0.000161804	-1.72281	-2.74753e-10
46235298	rs10056067	1.61081e-07	8.67979	0.839179	8.06161e-05	-1.21372	-1.20469	8.04728e-05	-1.21587	-1.2054
46235462	rs72760185	2.82713e-11	0.871153	-2.74753e-10	0.000316703	-1.05015	-2.74753e-10	0.000316794	-1.05094	-2.74753e-10
46235779	rs12697541	2.96942e-09	4.38049	1.14494	0.000226608	-0.312891	-1.072	0.000225837	-0.316454	-1.07292
46235913	rs34948554	1.31744e-10	2.41016	-2.74753e-10	0.00136627	0.411731	-2.74753e-10	0.00136631	0.410677	-2.74753e-10
46235926	rs12697543	1.564e-07	8.73098	0.758492	8.02251e-05	-1.19985	-1.22342	8.00839e-05	-1.20202	-1.22409
46236034	rs34791871	1.06677e-11	-0.103472	-2.74753e-10	0.000161653	-1.72266	-2.74753e-10	0.000161804	-1.72281	-2.74753e-10
46236082	rs10043557	2.72714e-09	4.35781	1.08251	0.000201285	-0.409605	-1.09378	0.00020062	-0.413104	-1.09467
46236296	rs115528012	2.16871e-12	-1.69656	-2.74753e-10	0.000127141	-1.96281	-2.74753e-10	0.000127271	-1.96287	-2.74753e-10
46236638	rs8185240	1.29336e-09	4.35781	0.336494	0.000198174	-0.409605	-1.10936	0.000197564	-0.413104	-1.11002
46236725	rs8185242	1.02631e-09	4.32337	0.139655	0.000174893	-0.42677	-1.21717	0.000174381	-0.43025	-1.21769
46237625	rs62370856	2.58236e-10	2.90823	0.174954	0.000315269	-0.398889	-0.655795	0.000314774	-0.400596	-0.656739
46238100	rs13155239	1.03218e-11	-0.136438	-2.74753e-10	0.000163711	-1.71001	-2.74753e-10	0.000163863	-1.71016	-2.74753e-10
46238518	rs35772263	9.5668e-12	-0.212396	-2.74753e-10	0.000164234	-1.70682	-2.74753e-10	0.000164388	-1.70696	-2.74753e-10
46238733	rs10074483	1.94238e-11	1.33869	-0.84288	6.92833e-05	-1.18534	-1.38457	6.9217e-05	-1.18743	-1.38451
46239020	rs8188123	5.77637e-09	5.94884	0.241999	0.000120196	-1.15653	-0.862462	0.000120031	-1.15826	-0.86318
46239131	rs28868066	1.24667e-11	1.29005	-1.23769	7.43341e-05	-1.17238	-1.32716	7.42719e-05	-1.17447	-1.32699
46239179	rs28820612	1.26661e-09	4.35781	0.315596	0.000196525	-0.409605	-1.11772	0.000195922	-0.413104	-1.11837
46239249	rs13180509	9.49734e-08	8.77717	0.213489	8.33799e-05	-1.18726	-1.19744	8.32411e-05	-1.18945	-1.198
46239425	rs28892397	2.97552e-09	4.43467	1.09281	0.000209929	-0.371119	-1.09022	0.000209225	-0.37466	-1.09112
46239651	rs35080434	1.26661e-09	4.35781	0.315596	0.000196525	-0.409605	-1.11772	0.000195922	-0.413104	-1.11837
46239665	rs34259003	1.26661e-09	4.35781	0.315596	0.000196525	-0.409605	-1.11772	0.000195922	-0.413104	-1.11837
46240036	rs10055263	1.22374e-09	4.32337	0.315596	0.00019318	-0.42677	-1.11772	0.000192591	-0.43025	-1.11837
46240130	rs10078261	1.26857e-09	4.35781	0.317142	0.000196793	-0.409605	-1.11635	0.00019619	-0.413104	-1.11701
46240444	rs142043681	1.48995e-11	-2.06105e-10	0.230631	0.000719356	-2.06105e-10	-0.229755	0.000719544	-2.06105e-10	-0.230572
46240542	rs8185254	6.88338e-12	-2.06105e-10	-0.541586	0.000335304	-2.06105e-10	-0.993072	0.000335645	-2.06105e-10	-0.993137
46240641	rs62370858	2.41848e-10	2.85169	0.165926	0.000303411	-0.431053	-0.661969	0.000302941	-0.432744	-0.662909
46240677	rs8188196	2.9409e-09	4.43467	1.08111	0.000209082	-0.371119	-1.09427	0.000208382	-0.37466	-1.09516
46241293	rs117464276	2.95964e-12	-2.06105e-10	-1.38563	0.000228692	-2.06105e-10	-1.37573	0.000228946	-2.06105e-10	-1.37571
46242031	rs8188113	1.04829e-09	4.21308	0.271134	0.000180399	-0.481433	-1.13151	0.000179863	-0.484851	-1.13214
46242609	rs8175437	9.92512e-10	4.26732	0.162222	0.00015179	-0.612444	-1.17317	0.000151375	-0.615682	-1.17375
46242743	rs8188149	6.39968e-08	8.52829	0.0676076	7.69341e-05	-1.22241	-1.24275	7.68154e-05	-1.22455	-1.24324
46243287	rs12654950	1.22406e-09	4.35781	0.281424	0.000194621	-0.409605	-1.12745	0.000194026	-0.413104	-1.12809
46243854	rs13436333	1.24293e-09	4.39618	0.258358	0.000195059	-0.390421	-1.14439	0.000194462	-0.393941	-1.14501
46243861	rs13436334	6.42453e-08	8.52587	0.0738993	7.41764e-05	-1.25488	-1.24679	7.40654e-05	-1.25697	-1.24727
46244269	rs8175405	1.22836e-09	4.35781	0.284931	0.000195469	-0.409605	-1.1231	0.00019487	-0.413104	-1.12375
46244580	rs8188148	1.22836e-09	4.35781	0.284931	0.000195469	-0.409605	-1.1231	0.00019487	-0.413104	-1.12375
46244922	rs62370859	2.80966e-10	3.00946	0.158075	0.000335573	-0.340941	-0.651331	0.000335037	-0.34268	-0.652271
46245053	rs74633817	2.39516e-11	0.705342	-2.74753e-10	0.000305645	-1.08569	-2.74753e-10	0.000305754	-1.08641	-2.74753e-10
46245219	rs11525750	2.90754e-10	3.04371	0.158075	0.000342249	-0.321242	-0.651331	0.000341699	-0.32299	-0.652271
46245308	rs13155164	1.08131e-11	-0.0899361	-2.74753e-10	0.000160835	-1.72773	-2.74753e-10	0.000160984	-1.72788	-2.74753e-10
46245637	rs10051371	2.71798e-09	4.39813	1.03882	0.000196573	-0.422534	-1.10454	0.000195931	-0.426011	-1.10542
46245662	rs77379787	4.39718e-12	-2.06105e-10	-0.989731	0.000226561	-2.06105e-10	-1.3851	0.000226801	-2.06105e-10	-1.38512
46246023	rs75214427	1.36734e-10	2.24909	0.198258	0.000225902	-0.764492	-0.623519	0.000225591	-0.765991	-0.624476
46246155	rs11949119	1.57336e-10	2.3822	0.20549	0.000244011	-0.692403	-0.618497	0.000243663	-0.693945	-0.619457
46246352	rs72760191	3.27728e-12	-1.28368	-2.74753e-10	0.000136666	-1.89057	-2.74753e-10	0.000136854	-1.89027	-2.74753e-10
46246970	rs10473416	8.51749e-08	8.60826	0.273508	8.34029e-05	-1.17814	-1.20628	8.32617e-05	-1.18034	-1.20686
46247033	rs8188100	1.91529e-11	1.70549	-1.22373	8.14705e-05	-1.02742	-1.38045	8.13764e-05	-1.02969	-1.38041
46247278	rs4975908	9.62462e-10	4.35975	0.0390505	0.000168661	-0.441524	-1.2387	0.000168177	-0.44498	-1.23919
46247483	rs13166069	1.07918e-11	-0.0919097	-2.74753e-10	0.000154381	-1.76869	-2.74753e-10	0.000154528	-1.76882	-2.74753e-10
46247615	rs8185339	1.54601e-11	1.49434	-1.22677	7.32997e-05	-1.13375	-1.37981	7.32246e-05	-1.13589	-1.37977
46247717	rs4975961	6.60574e-08	8.60826	0.0193252	7.98555e-05	-1.17814	-1.24975	7.97284e-05	-1.18034	-1.25022
46247795	rs112439750	1.31349e-10	2.24909	0.158075	0.000219706	-0.764492	-0.651331	0.000219407	-0.765991	-0.652271
46247830	rs192777578	2.29863e-12	-1.63838	-2.74753e-10	0.00012972	-1.94273	-2.74753e-10	0.000129849	-1.94281	-2.74753e-10
46248427	rs8188011	5.08595e-10	3.64799	0.112968	0.000473351	0.0340845	-0.682358	0.000472516	0.0321586	-0.683277
46248489	rs62372560	2.74878e-10	3.02086	0.124766	0.000330121	-0.334388	-0.674263	0.000329598	-0.33613	-0.675187
46248525	rs8175363	1.18006e-09	4.39618	0.206449	0.000193244	-0.390421	-1.15374	0.000192655	-0.393941	-1.15435
46248723	rs62372561	1.31751e-10	2.23857	0.171648	0.000220525	-0.770147	-0.641955	0.000220225	-0.771643	-0.6429
46248881	rs34399231	1.00771e-11	-0.160426	-2.74753e-10	0.000158184	-1.74435	-2.74753e-10	0.000158333	-1.74449	-2.74753e-10
46250094	rs8185287	1.68603e-07	8.81113	0.753473	8.81759e-05	-1.10316	-1.22562	8.80096e-05	-1.10546	-1.22628
46250120	rs8185071	2.29947e-11	1.54502	-0.880449	7.70742e-05	-1.08223	-1.38111	7.69924e-05	-1.08444	-1.38104
46250721	rs8185100	6.80908e-08	8.5589	0.099002	8.18105e-05	-1.17445	-1.22926	8.16765e-05	-1.17665	-1.22977
46251306	rs10072283	2.36112e-11	1.54502	-0.85399	7.68601e-05	-1.08223	-1.3839	7.67771e-05	-1.08444	-1.38384
46251575	rs62372562	4.72346e-10	3.57405	0.112968	0.000452876	-0.0101349	-0.682358	0.000452086	-0.0120397	-0.683277
46252087	rs4128583	3.17558e-09	4.50813	1.08442	0.000217836	-0.334122	-1.09025	0.000217098	-0.337703	-1.09114
46252103	rs4128582	2.54233e-11	1.59691	-0.831937	7.87944e-05	-1.05582	-1.38545	7.87057e-05	-1.05806	-1.38541
46252282	rs4128581	2.58073e-11	1.59691	-0.816947	7.87321e-05	-1.05582	-1.38624	7.86428e-05	-1.05806	-1.38621
46252372	rs114229840	7.94526e-12	-0.398119	-2.74753e-10	0.000167584	-1.68663	-2.74753e-10	0.000167715	-1.68693	-2.74753e-10
46252408	rs8185235	2.55693e-11	1.59691	-0.826209	7.87686e-05	-1.05582	-1.38578	7.86797e-05	-1.05806	-1.38574
46252554	rs8185047	2.08105e-11	1.36247	-0.797709	6.99331e-05	-1.17361	-1.38696	6.98631e-05	-1.17572	-1.38694
46252594	rs8188185	3.72325e-10	3.40225	0.0468274	0.000390934	-0.112109	-0.727463	0.000390284	-0.113964	-0.728353
46253109	rs7293453	2.55277e-11	1.59691	-0.827838	7.87757e-05	-1.05582	-1.38569	7.86869e-05	-1.05806	-1.38565
46253437	rs7293427	3.21423e-09	4.50813	1.09652	0.000219356	-0.334122	-1.08329	0.00021861	-0.337703	-1.0842
46253457	rs115526881	8.55907e-12	-0.323704	-2.74753e-10	0.000178598	-1.62298	-2.74753e-10	0.000178738	-1.62327	-2.74753e-10
46254046	rs8185387	1.35927e-11	1.31236	-1.17352	6.82417e-05	-1.19827	-1.38678	6.8175e-05	-1.20034	-1.38677
46254140	rs10078317	2.63813e-11	1.6298	-0.827838	7.89271e-05	-1.0539	-1.38569	7.88383e-05	-1.05614	-1.38565
46254240	rs58902336	3.32779e-10	3.30756	0.0292233	5.86447e-05	-1.98123	-0.755383	5.86545e-05	-1.98127	-0.756253
46254280	rs111411048	3.94453e-12	-1.09837	-2.74753e-10	0.0001685	-1.68117	-2.74753e-10	0.0001687	-1.68107	-2.74753e-10
46254628	rs10056653	1.45792e-09	4.46941	0.34466	0.000213574	-0.353647	-1.09048	0.000212899	-0.357207	-1.09117
46254692	rs77825873	4.35394e-12	-0.999614	-2.74753e-10	0.00013544	-1.89958	-2.74753e-10	0.000135562	-1.89976	-2.74753e-10
46255015	rs10058430	1.45792e-09	4.46941	0.34466	0.000213574	-0.353647	-1.09048	0.000212899	-0.357207	-1.09117
46255113	rs4975928	1.42437e-09	4.46941	0.321374	0.000209956	-0.353647	-1.10757	0.000209296	-0.357207	-1.10823
46255375	rs4975933	1.72595e-11	1.57228	-1.19461	7.7907e-05	-1.06837	-1.38422	7.78194e-05	-1.07061	-1.38419
46255498	rs13153848	8.4262e-11	1.96324	-2.74753e-10	0.00375613	1.42303	-2.74753e-10	0.00375629	1.422	-2.74753e-10
46255857	rs4975936	1.45792e-09	4.46941	0.34466	0.000213574	-0.353647	-1.09048	0.000212899	-0.357207	-1.09117
46256269	rs7293503	1.46965e-09	4.50813	0.313953	0.000213258	-0.334122	-1.11149	0.000212583	-0.337703	-1.11215
46256385	rs7293504	1.44897e-09	4.46941	0.338498	0.00021304	-0.353647	-1.09299	0.000212367	-0.357207	-1.09367
46256402	rs7293400	1.13432e-09	4.43467	0.128423	0.000185192	-0.371119	-1.2156	0.000184638	-0.37466	-1.21613
46256449	rs7293505	1.44897e-09	4.46941	0.338498	0.00021304	-0.353647	-1.09299	0.000212367	-0.357207	-1.09367
46257641	rs8188169	1.74139e-11	1.57228	-1.18571	7.7775e-05	-1.06837	-1.38592	7.76869e-05	-1.07061	-1.3859
46257689	rs7293434	8.89652e-08	8.57617	0.349136	8.03064e-05	-1.24152	-1.18074	8.0174e-05	-1.24363	-1.18136
46257990	rs4975948	1.41278e-09	4.43467	0.347951	0.00021017	-0.371119	-1.08907	0.000209509	-0.37466	-1.08976
46258099	rs4975949	1.50617e-09	4.50813	0.338498	0.00021724	-0.334122	-1.09299	0.000216549	-0.337703	-1.09367
46258227	rs8188044	2.29522e-10	2.80723	0.158075	0.000299026	-0.456249	-0.651331	0.000298567	-0.457926	-0.652271
46258817	rs12110093	1.48196e-09	4.46941	0.361012	0.000216061	-0.353647	-1.07891	0.000215375	-0.357207	-1.0796
46258903	rs71620160	9.58325e-12	-0.210678	-2.74753e-10	0.000168696	-1.68001	-2.74753e-10	0.000168851	-1.68018	-2.74753e-10
46259465	rs7293390	2.00483e-09	4.51441	0.61821	0.000226773	-0.351595	-1.03257	0.000226032	-0.355152	-1.03336
46261143	rs7293516	1.55712e-09	4.51723	0.362675	0.000230563	-0.280519	-1.08707	0.000229818	-0.284142	-1.08776
46261456	rs8185043	1.08211e-09	4.18694	0.329033	0.000192369	-0.447784	-1.10091	0.000191786	-0.451226	-1.10159
46261887	rs139112978	2.9896e-12	-2.06105e-10	-1.37555	0.000226238	-2.06105e-10	-1.38653	0.000226483	-2.06105e-10	-1.38652
46261944	rs8185053	2.41041e-11	1.54489	-0.833208	7.67535e-05	-1.08229	-1.38522	7.66697e-05	-1.08451	-1.38518
46262169	rs8185054	6.70791e-12	0.240829	-0.808236	7.41419e-05	-1.11473	-1.3874	7.40822e-05	-1.11662	-1.3874
46262251	rs8185055	1.40383e-07	8.47998	0.901452	7.78339e-05	-1.26699	-1.18654	7.76986e-05	-1.26907	-1.18729
46263438	rs8185255	1.12435e-07	8.40473	0.754698	6.64889e-05	-1.38276	-1.22831	6.63915e-05	-1.38465	-1.22897
46263543	rs8175379	2.27821e-11	1.46622	-0.810941	7.36808e-05	-1.12197	-1.3864	7.3603e-05	-1.12414	-1.38637
46263709	rs8185259	2.97952e-09	4.39577	1.13305	0.000208784	-0.390627	-1.07619	0.000208084	-0.394146	-1.0771
46263825	rs79332954	1.42572e-10	-2.06105e-10	2.48915	0.0031557	-2.06105e-10	1.24885	0.00315811	-2.06105e-10	1.24854
46263875	rs8188199	2.33654e-11	1.4915	-0.810941	7.46229e-05	-1.10927	-1.3864	7.45429e-05	-1.11145	-1.38637
46263948	rs10058281	2.94108e-09	4.39577	1.12007	0.000207835	-0.390627	-1.08074	0.00020714	-0.394146	-1.08165
46264013	rs75880196	1.11607e-11	-0.058297	-2.74753e-10	0.000264909	-1.22873	-2.74753e-10	0.000265064	-1.22922	-2.74753e-10
46264125	rs141187245	1.02482e-11	-0.143597	-2.74753e-10	0.000173407	-1.65247	-2.74753e-10	0.000173486	-1.65309	-2.74753e-10
46264130	rs115106607	1.99454e-12	-1.78028	-2.74753e-10	0.000137939	-1.8813	-2.74753e-10	0.000138059	-1.88151	-2.74753e-10
46264184	rs10066477	2.46468e-11	1.54489	-0.810941	7.66633e-05	-1.08229	-1.3864	7.65786e-05	-1.08451	-1.38637
46264315	rs149713794	3.8108e-12	-1.13286	-2.74753e-10	0.000158831	-1.74027	-2.74753e-10	0.000159017	-1.74018	-2.74753e-10
46264563	rs10941754	3.09802e-09	4.43477	1.13305	0.000212907	-0.371069	-1.07619	0.000212189	-0.37461	-1.0771
46265122	rs8185319	1.47179e-10	2.28405	0.236912	0.000232585	-0.74565	-0.613206	0.000232259	-0.747161	-0.614177
46265302	rs4975957	1.8235e-07	8.53003	1.11296	8.77562e-05	-1.25378	-1.07977	8.75874e-05	-1.25587	-1.08068
46265751	rs10941755	2.34942e-11	1.4915	-0.805445	7.46065e-05	-1.10927	-1.38662	7.45262e-05	-1.11145	-1.38659
46265852	rs10069060	2.41593e-11	1.51942	-0.805445	7.56644e-05	-1.09519	-1.38662	7.55817e-05	-1.09739	-1.38659
46265887	rs10061030	3.13489e-09	4.43477	1.14489	0.000213796	-0.371069	-1.07202	0.000213073	-0.37461	-1.07294
46266007	rs77440605	3.40067e-12	-1.24672	-2.74753e-10	0.000149615	-1.80005	-2.74753e-10	0.000149788	-1.79997	-2.74753e-10
46266026	rs112169037	1.78395e-12	-1.89186	-2.74753e-10	0.000126425	-1.96846	-2.74753e-10	0.000126555	-1.96851	-2.74753e-10
46266431	rs10063007	3.30889e-09	4.43477	1.19891	0.000220989	-0.371069	-1.03893	0.000220234	-0.37461	-1.03989
46266588	rs13184479	3.34878e-09	4.43477	1.21089	0.000221965	-0.371069	-1.03452	0.000221205	-0.37461	-1.03549
46266964	rs10941759	1.59616e-07	8.51963	0.990198	8.25992e-05	-1.24622	-1.14789	8.24475e-05	-1.24834	-1.14869
46267204	rs10805711	3.51613e-09	4.47033	1.2241	0.000227075	-0.353188	-1.02964	0.000226292	-0.356748	-1.03062
46267462	rs10941760	1.63314e-07	8.53003	1.00271	8.23044e-05	-1.25378	-1.14391	8.21543e-05	-1.25587	-1.14472
46269053	rs62372592	1.31071e-10	2.11553	0.289512	0.000220412	-0.835849	-0.576762	0.000220111	-0.837304	-0.577755
46269679	rs72762266	9.76494e-13	-1.11883	-1.37565	4.34516e-05	-1.64996	-1.3865	4.34865e-05	-1.65024	-1.38649
46269680	rs10941761	3.05941e-09	4.36041	1.19487	0.000209681	-0.408306	-1.05422	0.000208975	-0.411806	-1.05517
46269758	rs188726294	3.1904e-12	-2.06105e-10	-1.31055	0.000226503	-2.06105e-10	-1.38535	0.000226745	-2.06105e-10	-1.38536
46269893	rs8185213	2.29293e-11	1.46165	-0.799924	7.34816e-05	-1.12426	-1.38681	7.34037e-05	-1.12643	-1.38679
46270289	rs112128194	1.42147e-10	2.19666	0.289512	0.000230149	-0.792623	-0.576762	0.000229828	-0.794105	-0.577755
46270453	rs186329670	3.19094e-12	-2.06105e-10	-1.31038	0.00022651	-2.06105e-10	-1.38532	0.000226752	-2.06105e-10	-1.38533
46270534	rs13177458	9.60875e-12	-0.208021	-2.74753e-10	0.000170447	-1.66969	-2.74753e-10	0.000170601	-1.66987	-2.74753e-10
46273465	rs140000001	6.58363e-12	-2.06105e-10	-0.586108	0.000387188	-2.06105e-10	-0.849202	0.000387467	-2.06105e-10	-0.849558
46275245	rs10078400	4.09067e-11	1.37726	-0.136659	8.58146e-05	-1.97281	-0.38311	8.58546e-05	-1.97283	-0.383706
46276053	rs4975958	2.25786e-11	1.43672	-0.790419	7.25513e-05	-1.13673	-1.38708	7.24751e-05	-1.13888	-1.38707
46276787	rs35993179	2.52264e-12	-0.240946	-1.30444	5.5176e-05	-1.65547	-1.14211	5.52279e-05	-1.65566	-1.14207
46276849	rs140104971	3.00263e-12	-2.06105e-10	-1.3712	0.000226043	-2.06105e-10	-1.38739	0.000226286	-2.06105e-10	-1.38739
46276962	rs62372595	1.38218e-10	2.162	0.296141	0.000226971	-0.811137	-0.572151	0.000226657	-0.812607	-0.573147
46277053	rs188123313	1.99927e-12	-1.77791	-2.74753e-10	0.000123625	-1.99086	-2.74753e-10	0.00012376	-1.99085	-2.74753e-10
46277318	rs34656837	9.60041e-12	-0.208889	-2.74753e-10	0.000165647	-1.69825	-2.74753e-10	0.000165798	-1.69842	-2.74753e-10
46277637	rs115558359	2.36103e-12	-1.6116	-2.74753e-10	0.000140582	-1.86232	-2.74753e-10	0.000140759	-1.86214	-2.74753e-10
46277644	rs35894268	2.52194e-12	-0.240946	-1.30472	5.51496e-05	-1.65547	-1.14259	5.52016e-05	-1.65566	-1.14254
46278023	rs13173369	2.51858e-12	-0.240946	-1.30605	5.50233e-05	-1.65547	-1.14488	5.50751e-05	-1.65566	-1.14484
46278145	rs13153857	2.51991e-12	-0.240946	-1.30553	5.50733e-05	-1.65547	-1.14398	5.51251e-05	-1.65566	-1.14393
46278212	rs13173725	2.52328e-12	-0.240946	-1.30419	5.51999e-05	-1.65547	-1.14168	5.52519e-05	-1.65566	-1.14163
46278236	rs13173740	5.40315e-12	0.0104779	-0.79419	9.56673e-05	-1.75357	-0.493668	9.57634e-05	-1.75372	-0.493588
46278258	rs13173746	9.19324e-12	-0.252226	-2.74753e-10	0.000173749	-1.6505	-2.74753e-10	0.000173904	-1.65069	-2.74753e-10
46278509	rs141840231	2.0219e-12	-1.76666	-2.74753e-10	0.000136259	-1.89355	-2.74753e-10	0.000136404	-1.89357	-2.74753e-10
46278571	rs71620163	2.52778e-12	-0.240946	-1.30241	5.53688e-05	-1.65547	-1.13862	5.54209e-05	-1.65566	-1.13858
46278849	rs76725399	9.09047e-12	-0.263469	-2.74753e-10	0.000174621	-1.64549	-2.74753e-10	0.000174777	-1.64568	-2.74753e-10
46278851	rs75437660	9.19324e-12	-0.252226	-2.74753e-10	0.000173749	-1.6505	-2.74753e-10	0.000173904	-1.65069	-2.74753e-10
46279088	rs77432313	4.05567e-12	-1.07058	-2.74753e-10	0.000219409	-1.41717	-2.74753e-10	0.000219593	-1.41742	-2.74753e-10
46279279	rs34823687	8.71327e-12	-0.305847	-2.74753e-10	0.000178034	-1.62614	-2.74753e-10	0.000178192	-1.62633	-2.74753e-10
46279292	rs79777078	1.31406e-10	2.12773	0.279869	0.000220363	-0.829373	-0.583462	0.000220061	-0.830832	-0.584452
46279495	rs13159373	2.45111e-12	-0.271085	-1.30307	5.60525e-05	-1.64207	-1.13975	5.61051e-05	-1.64226	-1.1397
46279726	rs8185184	2.36273e-09	4.06299	1.23389	0.000177954	-0.586477	-1.04011	0.000177387	-0.589773	-1.04108
46279905	rs78881804	3.03936e-12	-2.06105e-10	-1.35905	0.000227293	-2.06105e-10	-1.38187	0.000227538	-2.06105e-10	-1.38188
46279958	rs13184064	9.31901e-12	-0.238639	-2.74753e-10	0.000172713	-1.65648	-2.74753e-10	0.000172867	-1.65667	-2.74753e-10
46281241	rs12657760	2.557e-09	4.17899	1.1969	0.000185734	-0.530303	-1.05349	0.000185135	-0.533665	-1.05444
46281267	rs12657764	2.20064e-09	4.02891	1.1969	0.000172733	-0.602874	-1.05349	0.00017219	-0.606151	-1.05444
46281727	rs4975959	2.01068e-12	-1.68747	-0.0847586	4.78155e-05	-1.73342	-1.20734	4.78148e-05	-1.73419	-1.20767
46281919	rs10058966	2.46106e-09	4.14075	1.1969	0.000182315	-0.548885	-1.05349	0.00018173	-0.552226	-1.05444
46282324	rs72762271	1.64038e-10	2.62941	-2.74753e-10	0.000427942	-0.749123	-2.74753e-10	0.000428006	-0.750053	-2.74753e-10
46282376	rs34506539	9.33291e-12	-0.237148	-2.74753e-10	0.000167592	-1.68658	-2.74753e-10	0.000167746	-1.68674	-2.74753e-10
46282533	rs75504252	3.0004e-12	-2.06105e-10	-1.37195	0.000341554	-2.06105e-10	-0.974607	0.000342051	-2.06105e-10	-0.974229
46282813	rs35845131	8.74055e-12	-0.302722	-2.74753e-10	0.000175625	-1.63976	-2.74753e-10	0.000175784	-1.63993	-2.74753e-10
46283140	rs4975960	2.59809e-09	4.17899	1.21284	0.000187786	-0.530303	-1.04251	0.000187177	-0.533665	-1.04347
46283185	rs76166555	3.36486e-12	-2.06105e-10	-1.25731	0.00026307	-2.06105e-10	-1.23569	0.000263307	-2.06105e-10	-1.23587
46283483	rs8185313	2.06806e-09	4.14075	1.02292	0.000167176	-0.548885	-1.14018	0.000166662	-0.552226	-1.141
46283703	rs62372596	1.62379e-12	-1.98593	-2.74753e-10	0.000154464	-1.76815	-2.74753e-10	0.000154537	-1.76876	-2.74753e-10
46283915	rs62372597	7.59408e-12	-0.443326	-2.74753e-10	0.000163836	-1.70925	-2.74753e-10	0.00016393	-1.70975	-2.74753e-10
46283999	rs13185535	8.79334e-12	-0.296701	-2.74753e-10	0.000170017	-1.67221	-2.74753e-10	0.000170171	-1.67239	-2.74753e-10
46284105	rs10045429	1.75742e-09	3.99062	1.01029	0.000159769	-0.590168	-1.14421	0.000159286	-0.59346	-1.14503
46284472	rs117443525	1.49228e-11	-2.06105e-10	0.232198	0.000560621	-2.06105e-10	-0.479066	0.000561145	-2.06105e-10	-0.479211
46284854	rs4975962	2.4154e-09	4.10608	1.21284	0.000181259	-0.565677	-1.04251	0.000180679	-0.568998	-1.04347
46285430	rs113432056	9.47979e-11	2.0524	0.028652	0.000169302	-0.869227	-0.807198	0.000169102	-0.870661	-0.808027
46285528	rs8175348	2.21955e-11	1.38473	-0.755541	6.89165e-05	-1.18779	-1.38743	6.88472e-05	-1.18987	-1.38743
46285725	rs8185037	2.236e-09	4.02891	1.21284	0.000174641	-0.602874	-1.04251	0.00017409	-0.606151	-1.04347
46285925	rs8185041	2.236e-09	4.02891	1.21284	0.000174641	-0.602874	-1.04251	0.00017409	-0.606151	-1.04347
46286169	rs62372603	1.63148e-12	-1.98121	-2.74753e-10	0.000141231	-1.85772	-2.74753e-10	0.00014134	-1.85802	-2.74753e-10
46286666	rs149729866	7.36259e-12	-2.06105e-10	-0.474283	0.00048752	-2.06105e-10	-0.618779	0.000487901	-2.06105e-10	-0.619078
46286682	rs147899444	3.75941e-12	-1.14643	-2.74753e-10	0.000257462	-1.25724	-2.74753e-10	0.000257694	-1.25742	-2.74753e-10
46286791	rs13179586	1.75023e-11	0.391636	-2.74753e-10	0.00013951	-1.86998	-2.74753e-10	0.000139646	-1.87008	-2.74753e-10
46286807	rs7293474	2.35139e-09	4.02891	1.26316	0.000177898	-0.602874	-1.02403	0.000177332	-0.606151	-1.02501
46287112	rs8185289	2.15395e-09	3.99152	1.21284	0.000171538	-0.620802	-1.04251	0.000171	-0.624058	-1.04347
46287651	rs8185331	1.72201e-09	3.95763	1.02292	0.000153076	-0.637	-1.14018	0.000152621	-0.640237	-1.141
46287803	rs8185145	2.34412e-09	4.06299	1.22598	0.000178381	-0.586477	-1.03771	0.000177814	-0.589773	-1.03868
46287832	rs8185332	1.84923e-09	4.02891	1.02292	0.00015839	-0.602874	-1.14018	0.000157912	-0.606151	-1.141
46287889	rs112492423	1.24949e-10	2.1344	0.222808	0.000210175	-0.825826	-0.634343	0.000209894	-0.827287	-0.635299
46287984	rs8185335	1.87065e-09	4.02891	1.03444	0.000158976	-0.602874	-1.13648	0.000158496	-0.606151	-1.13731
46288265	rs10060661	2.26511e-09	3.99152	1.26316	0.000174737	-0.620802	-1.02403	0.000174185	-0.624058	-1.02501
46288453	rs13161439	2.34412e-09	4.06299	1.22598	0.000178381	-0.586477	-1.03771	0.000177814	-0.589773	-1.03868
46288968	rs9292936	2.18963e-09	3.95763	1.26316	0.00017193	-0.637	-1.02403	0.00017139	-0.640237	-1.02501
46289051	rs35901008	8.4896e-12	-0.331853	-2.74753e-10	0.00017801	-1.62627	-2.74753e-10	0.00017817	-1.62645	-2.74753e-10
46289918	rs4975963	2.236e-09	4.02891	1.21284	0.000174641	-0.602874	-1.04251	0.00017409	-0.606151	-1.04347
46290113	rs115878238	4.22316e-12	-1.03011	-2.74753e-10	0.000136927	-1.88867	-2.74753e-10	0.000137055	-1.88881	-2.74753e-10
46290145	rs4975964	2.37234e-09	4.06299	1.23794	0.000179165	-0.586477	-1.03333	0.000178594	-0.589773	-1.0343
46290246	rs72762280	4.34274e-11	1.3004	-2.74753e-10	0.000421368	-0.764605	-2.74753e-10	0.00042144	-0.765514	-2.74753e-10
46290389	rs4975965	9.38813e-08	7.96235	1.01675	6.99622e-05	-1.41307	-1.14709	6.98516e-05	-1.41492	-1.1479
46290646	rs34609793	2.61665e-12	-1.5088	-2.74753e-10	0.000348963	-0.953146	-2.74753e-10	0.000349283	-0.953307	-2.74753e-10
46290859	rs10065314	2.29284e-09	4.02891	1.23794	0.000176251	-0.602874	-1.03333	0.000175693	-0.606151	-1.0343
46291075	rs139615907	5.57952e-12	-2.06105e-10	-0.751592	0.000550574	-2.06105e-10	-0.497151	0.000551021	-2.06105e-10	-0.497417
46291356	rs10472415	2.32672e-09	4.04358	1.23794	0.000177301	-0.596939	-1.03333	0.000176741	-0.600205	-1.0343
46291675	rs4975966	1.82503e-09	3.99152	1.04713	0.000156793	-0.620802	-1.13238	0.000156322	-0.624058	-1.13322
46292277	rs10054134	8.95416e-08	8.11843	0.81333	6.35763e-05	-1.44928	-1.20659	6.34873e-05	-1.45106	-1.20729
46292784	rs72762283	2.04009e-10	2.84747	-2.74753e-10	0.000552328	-0.493968	-2.74753e-10	0.000552398	-0.494921	-2.74753e-10
46293139	rs76651943	4.63435e-12	-2.06105e-10	-0.937199	0.000233588	-2.06105e-10	-1.35455	0.000233812	-2.06105e-10	-1.35467
46293424	rs13168483	2.43746e-09	4.42298	0.905033	0.000189584	-0.410342	-1.15294	0.000188977	-0.413839	-1.15373
46293465	rs13168085	2.26737e-09	4.06299	1.19269	0.000176661	-0.586477	-1.0474	0.000176102	-0.589773	-1.04835
46293532	rs10064455	2.13814e-11	1.35667	-0.764839	6.79961e-05	-1.20145	-1.38721	6.79282e-05	-1.20352	-1.38722
46293630	rs116225410	3.16116e-12	-1.31976	-2.74753e-10	0.00013665	-1.89069	-2.74753e-10	0.000136793	-1.89072	-2.74753e-10
46293837	rs4975967	1.78463e-09	4.10059	0.915675	0.000161667	-0.568331	-1.15424	0.000161179	-0.571648	-1.15503
46293970	rs80053467	1.2663e-10	2.15233	0.21825	0.000214458	-0.816289	-0.623708	0.000214169	-0.817756	-0.62467
46294163	rs114827084	1.65855e-12	-1.96475	-2.74753e-10	0.0002561	-1.26254	-2.74753e-10	0.000256365	-1.26259	-2.74753e-10
46294555	rs80193246	3.15244e-12	-1.32252	-2.74753e-10	0.000136797	-1.88962	-2.74753e-10	0.00013694	-1.88965	-2.74753e-10
46294799	rs4975910	5.93415e-12	-2.06105e-10	-0.689971	0.000235581	-2.06105e-10	-1.34606	0.000235809	-2.06105e-10	-1.34617
46295003	rs10060528	2.39802e-09	4.13487	1.17683	0.00018467	-0.551735	-1.03781	0.000184076	-0.555072	-1.03877
46295341	rs8188068	2.3191e-09	4.13896	1.13928	0.000188181	-0.519118	-1.05159	0.000187575	-0.522483	-1.05253
46295598	rs34339324	7.58317e-12	-0.444763	-2.74753e-10	0.000188247	-1.57036	-2.74753e-10	0.000188414	-1.57055	-2.74753e-10
46295605	rs8188077	8.19587e-08	7.91852	0.924753	6.74131e-05	-1.4236	-1.17367	6.73109e-05	-1.42544	-1.17443
46295867	rs4975968	2.40495e-09	4.13487	1.17971	0.000182049	-0.551735	-1.0521	0.000181466	-0.555072	-1.05305
46295980	rs62372630	1.00286e-10	1.86949	0.267847	0.000216357	-0.841796	-0.589385	0.000216072	-0.843209	-0.590369
46295989	rs4975969	2.40495e-09	4.13487	1.17971	0.000182049	-0.551735	-1.0521	0.000181466	-0.555072	-1.05305
46296214	rs4975970	2.35425e-09	4.10059	1.19269	0.000179896	-0.568331	-1.0474	0.000179323	-0.571648	-1.04835
46296240	rs4975971	2.25195e-09	4.10059	1.14826	0.000181745	-0.568331	-1.03718	0.000181166	-0.571648	-1.03813
46296286	rs34159378	1.81034e-09	4.06299	0.967583	0.00015966	-0.586477	-1.14859	0.000159179	-0.589773	-1.14939
46296313	rs62372631	1.49092e-10	2.30847	0.225398	0.000234367	-0.732447	-0.618776	0.000234038	-0.733965	-0.619741
46297245	rs4975911	8.75051e-08	7.9158	0.992963	6.96764e-05	-1.40968	-1.15457	6.95665e-05	-1.41154	-1.15536
46297626	rs111604841	3.58135e-12	-1.19495	-2.74753e-10	0.000161688	-1.72244	-2.74753e-10	0.000161841	-1.72257	-2.74753e-10
46297662	rs4975972	7.98364e-08	7.82408	0.992963	6.81552e-05	-1.43176	-1.15457	6.80502e-05	-1.43358	-1.15536
46297727	rs74684268	5.35775e-12	-0.792151	-2.74753e-10	0.000182348	-1.60219	-2.74753e-10	0.000182484	-1.60253	-2.74753e-10
46297750	rs10065149	2.05716e-09	4.09968	1.0587	0.00017112	-0.537119	-1.12863	0.000170588	-0.540474	-1.12947
46297813	rs147553189	1.65548e-10	2.63856	-2.74753e-10	0.000425619	-0.754566	-2.74753e-10	0.000425683	-0.755495	-2.74753e-10
46297932	rs34696334	7.2864e-12	-0.484686	-2.74753e-10	0.000192287	-1.54912	-2.74753e-10	0.000192458	-1.54931	-2.74753e-10
46298065	rs10063520	2.77255e-09	4.16833	1.28849	0.00019835	-0.503472	-1.01461	0.000197693	-0.506865	-1.01561
46298403	rs8185256	2.67887e-09	4.13396	1.28849	0.000195031	-0.520343	-1.01461	0.00019439	-0.523717	-1.01561
46298426	rs117653892	5.36815e-12	-2.06105e-10	-0.790212	0.000262599	-2.06105e-10	-1.23748	0.000262827	-2.06105e-10	-1.2377
46298610	rs13166839	7.2864e-12	-0.484686	-2.74753e-10	0.000192287	-1.54912	-2.74753e-10	0.000192458	-1.54931	-2.74753e-10
46298947	rs140936940	9.69794e-11	1.82875	0.275057	0.000212672	-0.863982	-0.584376	0.000212395	-0.865381	-0.585363
46299000	rs4975973	2.87474e-11	1.59265	-0.704801	7.85616e-05	-1.05799	-1.38624	7.84675e-05	-1.06023	-1.38627
46299058	rs147589212	1.04616e-11	-0.122985	-2.74753e-10	0.000174769	-1.64464	-2.74753e-10	0.00017485	-1.64526	-2.74753e-10
46299711	rs8185312	2.69832e-09	4.1412	1.28849	0.000189087	-0.551296	-1.01461	0.000188473	-0.554628	-1.01561
46299750	rs8185314	8.1908e-08	7.83725	1.00541	6.71412e-05	-1.45065	-1.15066	6.70398e-05	-1.45244	-1.15147
46299904	rs115886168	1.91686e-10	2.78516	-2.74753e-10	0.000533558	-0.528543	-2.74753e-10	0.000533632	-0.529485	-2.74753e-10
46300009	rs34043196	7.14023e-12	-0.50495	-2.74753e-10	0.000194432	-1.53803	-2.74753e-10	0.000194603	-1.53823	-2.74753e-10
46300393	rs8185180	2.73448e-09	4.1412	1.30181	0.000190031	-0.551296	-1.00963	0.000189412	-0.554628	-1.01064
46300838	rs12516847	2.73417e-11	1.55561	-0.717888	8.3717e-05	-0.994297	-1.38637	8.36131e-05	-0.996588	-1.3864
46300927	rs76613896	3.87602e-12	-1.11589	-2.74753e-10	0.000274353	-1.19369	-2.74753e-10	0.00027461	-1.19384	-2.74753e-10
46301084	rs13182070	2.78322e-12	-1.44709	-2.74753e-10	0.000376562	-0.877029	-2.74753e-10	0.000376911	-0.87718	-2.74753e-10
46302442	rs10434615	2.48623e-11	1.35661	-0.613949	7.05565e-05	-1.17651	-1.37519	7.04776e-05	-1.17861	-1.37529
46302452	rs79240028	1.65131e-12	-1.96913	-2.74753e-10	0.000209539	-1.4632	-2.74753e-10	0.000209573	-1.46412	-2.74753e-10
46302471	rs12523279	2.80971e-09	4.16833	1.30181	0.00019934	-0.503472	-1.00963	0.000198679	-0.506865	-1.01064
46302558	rs12697557	2.84401e-09	4.16833	1.31394	0.00020025	-0.503472	-1.00507	0.000199585	-0.506865	-1.00609
46302781	rs9717195	8.2582e-08	7.82408	1.02678	6.92482e-05	-1.43176	-1.13866	6.91399e-05	-1.43358	-1.13948
46303298	rs9716588	2.67887e-09	4.13396	1.28849	0.000195031	-0.520343	-1.01461	0.00019439	-0.523717	-1.01561
46303500	rs75760365	3.13114e-12	-2.06105e-10	-1.3293	0.000228425	-2.06105e-10	-1.3769	0.000228667	-2.06105e-10	-1.37692
46303733	rs143503484	1.09994e-11	-0.0728511	-2.74753e-10	0.000178622	-1.62284	-2.74753e-10	0.000178701	-1.62348	-2.74753e-10
46303892	rs8185253	2.78492e-09	4.13396	1.32732	0.000197896	-0.520343	-1.00003	0.000197241	-0.523717	-1.00105
46303922	rs78120259	6.89794e-12	-0.539473	-2.74753e-10	0.000198238	-1.51864	-2.74753e-10	0.000198413	-1.51884	-2.74753e-10
46304148	rs142845986	8.12177e-12	-0.376146	-2.74753e-10	0.000169401	-1.67584	-2.74753e-10	0.000169486	-1.67642	-2.74753e-10
46304368	rs35503553	2.57372e-09	4.13396	1.24845	0.000192966	-0.520343	-1.02525	0.000192335	-0.523717	-1.02624
46305003	rs111444997	8.66072e-11	1.817	0.173693	0.000197239	-0.870363	-0.653333	0.000196991	-0.871758	-0.654274
46305223	rs78744747	6.89794e-12	-0.539473	-2.74753e-10	0.000198238	-1.51864	-2.74753e-10	0.000198413	-1.51884	-2.74753e-10
46305245	rs77201990	6.89794e-12	-0.539473	-2.74753e-10	0.000198238	-1.51864	-2.74753e-10	0.000198413	-1.51884	-2.74753e-10
46306099	rs72762292	3.06689e-11	1.59265	-0.640099	7.90697e-05	-1.05799	-1.37979	7.89713e-05	-1.06023	-1.37987
46306475	rs8185010	2.98343e-11	1.56474	-0.639779	7.79153e-05	-1.07221	-1.38028	7.78198e-05	-1.07444	-1.38036
46306905	rs10059495	2.58797e-09	4.13396	1.25397	0.000193047	-0.520343	-1.02483	0.000192415	-0.523717	-1.02582
46306941	rs76137720	3.56614e-12	-2.06105e-10	-1.19921	0.000587669	-2.06105e-10	-0.431948	0.000588614	-2.06105e-10	-0.43142
46307124	rs12697560	2.07469e-12	-1.66783	-0.0730513	4.83233e-05	-1.75721	-1.17298	4.83234e-05	-1.75794	-1.17333
46307566	rs4975974	2.58797e-09	4.13396	1.25397	0.000193047	-0.520343	-1.02483	0.000192415	-0.523717	-1.02582
46307567	rs13177011	6.82997e-12	-0.549375	-2.74753e-10	0.000199367	-1.51296	-2.74753e-10	0.000199542	-1.51316	-2.74753e-10
46307649	rs4975975	2.58797e-09	4.13396	1.25397	0.000193047	-0.520343	-1.02483	0.000192415	-0.523717	-1.02582
46307746	rs4975976	2.62224e-09	4.13396	1.26713	0.000193992	-0.520343	-1.01995	0.000193356	-0.523717	-1.02094
46307962	rs113130486	1.28535e-10	2.31057	0.0749367	0.000207399	-0.731312	-0.742153	0.000207125	-0.732831	-0.743037
46308090	rs4975977	6.53101e-08	7.68835	0.927859	6.4821e-05	-1.46382	-1.17266	6.47268e-05	-1.4656	-1.17342
46308133	rs4975978	2.62224e-09	4.13396	1.26713	0.000193992	-0.520343	-1.01995	0.000193356	-0.523717	-1.02094
46308194	rs149992967	3.74095e-12	-2.06105e-10	-1.15135	0.0006482	-2.06105e-10	-0.333912	0.000649292	-2.06105e-10	-0.333307
46308460	rs146834314	1.98342e-12	-1.78587	-2.74753e-10	0.000134617	-1.90568	-2.74753e-10	0.000134738	-1.90586	-2.74753e-10
46308738	rs10066145	7.91484e-12	0.21411	-0.616066	7.74814e-05	-1.09039	-1.36768	7.74073e-05	-1.09231	-1.3678
46308833	rs117965403	3.46696e-12	-2.06105e-10	-1.22742	0.00023573	-2.06105e-10	-1.34542	0.000235974	-2.06105e-10	-1.34547
46308854	rs72762295	4.90794e-11	1.42274	-2.74753e-10	0.000454321	-0.689308	-2.74753e-10	0.000454386	-0.690243	-2.74753e-10
46308978	rs34171995	6.66916e-12	-0.5732	-2.74753e-10	0.000202155	-1.49908	-2.74753e-10	0.000202332	-1.49928	-2.74753e-10
46309059	rs12514163	2.62224e-09	4.13396	1.26713	0.000193992	-0.520343	-1.01995	0.000193356	-0.523717	-1.02094
46309174	rs12514178	2.62224e-09	4.13396	1.26713	0.000193992	-0.520343	-1.01995	0.000193356	-0.523717	-1.02094
46309190	rs115329061	2.11281e-12	-1.72267	-2.74753e-10	0.000123669	-1.9905	-2.74753e-10	0.000123803	-1.9905	-2.74753e-10
46309346	rs75222504	3.86367e-12	-2.06105e-10	-1.11908	0.000693141	-2.06105e-10	-0.266878	0.000694322	-2.06105e-10	-0.266254
46309824	rs8185192	2.65386e-09	4.13396	1.27911	0.000194861	-0.520343	-1.01548	0.000194221	-0.523717	-1.01648
46310175	rs8188158	1.94363e-09	4.06209	1.03953	0.000167327	-0.555464	-1.1327	0.000166812	-0.558797	-1.13353
46310180	rs8188159	2.32402e-11	1.30567	-0.630483	6.85643e-05	-1.20155	-1.37879	6.84909e-05	-1.20361	-1.37888
46310291	rs8188184	2.7943e-11	1.48666	-0.627185	7.5036e-05	-1.11171	-1.37844	7.49471e-05	-1.11389	-1.37852
46310604	rs114630284	2.10161e-12	-1.72799	-2.74753e-10	0.00126701	0.336303	-2.74753e-10	0.00126827	0.336222	-2.74753e-10
46310863	rs35354757	6.66916e-12	-0.5732	-2.74753e-10	0.000202155	-1.49908	-2.74753e-10	0.000202332	-1.49928	-2.74753e-10
46311076	rs74705554	6.66916e-12	-0.5732	-2.74753e-10	0.000202155	-1.49908	-2.74753e-10	0.000202332	-1.49928	-2.74753e-10
46311176	rs8185249	2.32311e-11	1.3115	-0.636701	7.14753e-05	-1.15814	-1.38062	7.13959e-05	-1.16025	-1.3807
46311257	rs8175389	2.06382e-09	4.06209	1.09953	0.000170654	-0.555464	-1.11301	0.000170123	-0.558797	-1.11387
46311261	rs8175427	2.71867e-09	4.13396	1.30324	0.00019611	-0.520343	-1.00909	0.000195464	-0.523717	-1.0101
46311477	rs8188221	2.65386e-09	4.13396	1.27911	0.000194861	-0.520343	-1.01548	0.000194221	-0.523717	-1.01648
46311667	rs62372640	1.09592e-10	2.27578	-0.0497178	0.000187537	-0.750109	-0.824026	0.000187302	-0.751617	-0.824852
46311799	rs8185292	1.92441e-09	4.028	1.06368	0.000165876	-0.572041	-1.12483	0.000165366	-0.575355	-1.12568
46311809	rs115112046	3.16408e-12	-1.31883	-2.74753e-10	0.00013729	-1.88602	-2.74753e-10	0.000137405	-1.88626	-2.74753e-10
46311897	rs8185095	2.01424e-09	4.06209	1.07522	0.000169288	-0.555464	-1.12105	0.000168763	-0.558797	-1.1219
46312251	rs8185301	6.48271e-08	7.55178	1.057	6.54086e-05	-1.49535	-1.13211	6.53125e-05	-1.49707	-1.13294
46312705	rs4975979	2.56443e-09	4.09968	1.27911	0.000191619	-0.537119	-1.01548	0.000190993	-0.540474	-1.01648
46313145	rs4975912	2.30841e-09	3.84623	1.42739	0.0001823	-0.659607	-0.942853	0.000181717	-0.662817	-0.943924
46313227	rs10461766	1.16015e-10	2.24139	0.0416402	0.000195273	-0.768633	-0.765081	0.000195021	-0.770129	-0.765952
46313261	rs72764106	3.44569e-12	-2.06105e-10	-1.23357	0.000539245	-2.06105e-10	-0.517941	0.000540123	-2.06105e-10	-0.517393
46313275	rs4975913	2.72739e-09	4.09968	1.34072	0.000195593	-0.537119	-0.994956	0.000194948	-0.540474	-0.995983
46313323	rs78342067	7.12729e-12	-0.506763	-2.74753e-10	0.000204404	-1.48801	-2.74753e-10	0.000204541	-1.48842	-2.74753e-10
46313652	rs7293494	7.11563e-08	7.55178	1.15015	6.7295e-05	-1.49535	-1.10367	6.7193e-05	-1.49707	-1.10455
46313687	rs36168382	6.36077e-12	-0.620545	-2.74753e-10	0.000208009	-1.47053	-2.74753e-10	0.000208189	-1.47074	-2.74753e-10
46313912	rs113808169	2.52129e-09	3.99558	1.36625	0.000186537	-0.594245	-0.985235	0.000185936	-0.597512	-0.986275
46314068	rs62372641	1.38917e-10	2.273	0.190183	0.000219355	-0.751613	-0.665806	0.000219056	-0.75312	-0.666744
46314144	rs112874675	8.11752e-12	0.219793	-0.596464	7.89352e-05	-1.07504	-1.36444	7.88587e-05	-1.07696	-1.36457
46314192	rs149621186	7.11563e-08	7.55178	1.15015	6.7295e-05	-1.49535	-1.10367	6.7193e-05	-1.49707	-1.10455
46314279	rs114562515	7.68606e-12	-0.431286	-2.74753e-10	0.000186935	-1.57735	-2.74753e-10	0.000187102	-1.57754	-2.74753e-10
46314301	rs114220479	2.13766e-09	4.06209	1.13469	0.000172281	-0.555464	-1.10352	0.000171742	-0.558797	-1.1044
46314306	rs117201027	1.48744e-10	2.33432	0.197214	0.000227835	-0.718442	-0.661048	0.000227519	-0.719969	-0.661989
46314424	rs148999138	2.76407e-09	4.09968	1.35408	0.000196589	-0.537119	-0.989879	0.000195939	-0.540474	-0.990912
46314609	rs62372642	1.39203e-10	2.28318	0.182058	0.000219356	-0.746116	-0.671298	0.000219057	-0.747626	-0.672232
46315522	rs142527833	4.06412e-12	-1.0685	-2.74753e-10	0.000163096	-1.71377	-2.74753e-10	0.00016321	-1.71415	-2.74753e-10
46316172	rs62372644	1.39203e-10	2.28318	0.182058	0.000219356	-0.746116	-0.671298	0.000219057	-0.747626	-0.672232
46317930	rs201599743	2.95896e-12	-2.06105e-10	-1.38586	0.000233204	-2.06105e-10	-1.3562	0.000233463	-2.06105e-10	-1.35617
46318443	rs138473154	3.75545e-12	-1.14749	-2.74753e-10	0.000132143	-1.92423	-2.74753e-10	0.000132318	-1.92398	-2.74753e-10
46318478	rs10053694	4.16068e-09	3.96819	1.89455	0.000361425	-0.623406	-0.294652	0.000360125	-0.626647	-0.296092
46318634	rs8185385	9.57104e-08	7.37606	1.62233	0.000115668	-1.53491	-0.522482	0.000115452	-1.53656	-0.523776
46318814	rs4128261	3.36991e-09	3.71632	1.93562	0.000334458	-0.724705	-0.270896	0.000333289	-0.727828	-0.272351
46319258	rs115544252	6.5773e-12	-0.587071	-2.74753e-10	0.000202359	-1.49807	-2.74753e-10	0.000202539	-1.49826	-2.74753e-10
46320759	rs116440134	3.23721e-12	-1.29598	-2.74753e-10	0.000138422	-1.87781	-2.74753e-10	0.000138553	-1.87793	-2.74753e-10
46321553	rs116811665	1.39959e-10	2.47065	-2.74753e-10	0.000774787	-0.155523	-2.74753e-10	0.000774862	-0.156505	-2.74753e-10
46322099	rs113198380	2.86108e-09	4.05707	1.43119	0.000198348	-0.557907	-0.960182	0.00019769	-0.561237	-0.961254
46322174	rs150699607	7.99599e-08	7.59453	1.22406	7.07825e-05	-1.46989	-1.07861	7.0669e-05	-1.47166	-1.07952
46322193	rs376541080	6.51705e-12	-0.596273	-2.74753e-10	0.000209881	-1.46157	-2.74753e-10	0.000210067	-1.46176	-2.74753e-10
46322827	rs4975984	2.94688e-09	4.09968	1.41812	0.000201488	-0.537119	-0.965261	0.000200816	-0.540474	-0.966327
46323325	rs368485844	6.29579e-12	-0.630814	-2.74753e-10	0.000209337	-1.46417	-2.74753e-10	0.000209518	-1.46438	-2.74753e-10
46324183	rs76786173	1.17869e-10	-2.06105e-10	2.29888	0.00294072	-2.06105e-10	1.1783	0.00294309	-2.06105e-10	1.17802
46324421	rs564137231	4.01244e-12	-1.08129	-2.74753e-10	0.000129887	-1.94145	-2.74753e-10	0.000130054	-1.94124	-2.74753e-10
46325385	rs8175383	6.44174e-08	7.46267	1.13978	6.57234e-05	-1.51552	-1.10714	6.56264e-05	-1.5172	-1.10801
46325771	rs35905321	6.18429e-12	-0.648683	-2.74753e-10	0.000211699	-1.45295	-2.74753e-10	0.000211882	-1.45316	-2.74753e-10
46326165	rs71620170	1.00573e-11	-0.1624	-2.74753e-10	0.000203561	-1.49215	-2.74753e-10	0.000203752	-1.49229	-2.74753e-10
46328163	rs71620171	6.06985e-12	-0.667361	-2.74753e-10	0.000214242	-1.44101	-2.74753e-10	0.000214427	-1.44122	-2.74753e-10
46328445	rs10037109	2.6753e-09	3.99062	1.4305	0.000192	-0.590168	-0.960451	0.00019137	-0.59346	-0.961522
46328647	rs4975991	2.6753e-09	3.99062	1.4305	0.000192	-0.590168	-0.960451	0.00019137	-0.59346	-0.961522
46328800	rs4975918	2.49453e-11	1.30567	-0.559684	6.91828e-05	-1.20155	-1.36981	6.91063e-05	-1.20361	-1.36993
46328845	rs4975919	2.32563e-09	3.99062	1.29043	0.000183089	-0.590168	-1.00797	0.0001825	-0.59346	-1.00898
46328852	rs4975920	2.01851e-09	3.91956	1.21986	0.000165535	-0.624454	-1.07448	0.000165023	-0.627706	-1.0754
46329566	rs4975992	2.79674e-09	4.028	1.43751	0.000197533	-0.572041	-0.950165	0.000196879	-0.575355	-0.951244
46329751	rs202144568	3.31505e-12	-2.06105e-10	-1.27222	0.000270699	-2.06105e-10	-1.2071	0.000271034	-2.06105e-10	-1.20695
46330049	rs4975993	2.79674e-09	4.028	1.43751	0.000197533	-0.572041	-0.950165	0.000196879	-0.575355	-0.951244
46330253	rs111730907	3.17811e-12	-2.06105e-10	-1.31441	0.00042601	-2.06105e-10	-0.75365	0.00042665	-2.06105e-10	-0.753225
46330380	rs12521795	2.31664e-09	3.81309	1.46408	0.000180012	-0.675411	-0.939674	0.000179437	-0.678602	-0.940766
46330810	rs74579389	5.93897e-12	-0.689159	-2.74753e-10	0.000217307	-1.4268	-2.74753e-10	0.000217494	-1.42702	-2.74753e-10
46330846	rs10068278	2.79674e-09	4.028	1.43751	0.000197533	-0.572041	-0.950165	0.000196879	-0.575355	-0.951244
46330923	rs10061916	2.79674e-09	4.028	1.43751	0.000197533	-0.572041	-0.950165	0.000196879	-0.575355	-0.951244
46331292	rs10941789	2.8317e-09	4.028	1.44993	0.000198502	-0.572041	-0.94527	0.000197844	-0.575355	-0.946355
46331845	rs4975994	2.92987e-09	4.06209	1.44993	0.00020182	-0.555464	-0.94527	0.000201147	-0.558797	-0.946355
46332383	rs7293345	2.92987e-09	4.06209	1.44993	0.00020182	-0.555464	-0.94527	0.000201147	-0.558797	-0.946355
46332715	rs114170663	2.34677e-10	2.98752	-2.74753e-10	0.000594644	-0.420149	-2.74753e-10	0.000594708	-0.42112	-2.74753e-10
46332720	rs55638678	2.96971e-09	4.06209	1.46344	0.00020243	-0.555464	-0.942255	0.000201753	-0.558797	-0.943348
46333000	rs10066140	3.06243e-09	4.09968	1.45659	0.000204534	-0.537119	-0.95026	0.000203848	-0.540474	-0.951344
46334069	rs71620180	6.3216e-12	-0.626723	-2.74753e-10	0.000208805	-1.46671	-2.74753e-10	0.000208986	-1.46692	-2.74753e-10
46334133	rs11745763	3.02459e-09	4.09968	1.44415	0.00020354	-0.537119	-0.955128	0.000202859	-0.540474	-0.956206
46334365	rs10941791	3.02459e-09	4.09968	1.44415	0.00020354	-0.537119	-0.955128	0.000202859	-0.540474	-0.956206
46335015	rs62386794	1.61511e-12	-1.99129	-2.74753e-10	0.000185906	-1.58287	-2.74753e-10	0.000185957	-1.58367	-2.74753e-10
46335154	rs4975995	9.04476e-12	-2.06105e-10	-0.268509	0.000270568	-2.06105e-10	-1.20759	0.000270783	-2.06105e-10	-1.20787
46335290	rs4975923	3.16923e-09	4.13396	1.45659	0.000207994	-0.520343	-0.95026	0.000207292	-0.523717	-0.951344
46335500	rs4975924	2.3557e-09	4.06209	1.23181	0.000178096	-0.555464	-1.07032	0.00017753	-0.558797	-1.07125
46335589	rs4975925	2.46661e-09	3.88278	1.45712	0.000184186	-0.642115	-0.95005	0.000183591	-0.645346	-0.951134
46335594	rs4975926	3.16923e-09	4.13396	1.45659	0.000207994	-0.520343	-0.95026	0.000207292	-0.523717	-0.951344
46335722	rs140509217	3.18094e-12	-2.06105e-10	-1.31352	0.000417612	-2.06105e-10	-0.773559	0.000418237	-2.06105e-10	-0.773142
46335770	rs36167896	5.70434e-12	-0.729467	-2.74753e-10	0.000223271	-1.39972	-2.74753e-10	0.000223462	-1.39995	-2.74753e-10
46335836	rs35887056	1.90775e-11	1.70574	-1.22792	0.000383264	0.183058	-1.04244	0.000383381	0.182056	-1.04222
46336089	rs8185360	2.52207e-11	1.32679	-0.569818	6.98014e-05	-1.19119	-1.37126	6.97236e-05	-1.19327	-1.37138
46336238	rs117838529	5.16196e-12	-2.06105e-10	-0.829378	0.000243645	-2.06105e-10	-1.3124	0.000243861	-2.06105e-10	-1.31259
46336766	rs112288658	2.44596e-09	4.09968	1.23181	0.000181393	-0.537119	-1.07032	0.000180813	-0.540474	-1.07125
46337089	rs10941794	3.14872e-11	1.53412	-0.555229	7.7569e-05	-1.08775	-1.36919	7.74719e-05	-1.08996	-1.36932
46337212	rs369368974	5.55847e-12	-0.755371	-2.74753e-10	0.000227319	-1.38176	-2.74753e-10	0.000227513	-1.38198	-2.74753e-10
46337526	rs8185064	2.61447e-09	3.98639	1.41173	0.000190559	-0.592215	-0.965932	0.000189937	-0.595506	-0.966993
46337762	rs141817936	2.9547e-12	-2.06105e-10	-1.3873	0.000229639	-2.06105e-10	-1.3716	0.000229892	-2.06105e-10	-1.37158
46337808	rs8185283	2.17702e-09	3.95898	1.25604	0.000179882	-0.560418	-1.05539	0.000179309	-0.563737	-1.05634
46337824	rs8185067	2.84085e-09	4.02614	1.45503	0.000207964	-0.527382	-0.943365	0.000207265	-0.530739	-0.944453
46337863	rs10060049	2.38593e-09	3.99251	1.31414	0.000186376	-0.543946	-1.0364	0.000185774	-0.547284	-1.03738
46338127	rs10073477	2.51565e-11	1.33056	-0.576135	7.22297e-05	-1.15612	-1.37214	7.21466e-05	-1.15824	-1.37225
46338407	rs147445858	1.72819e-10	2.46227	0.219274	0.000221986	-0.774948	-0.630551	0.000221676	-0.776469	-0.631503
46338532	rs12513534	2.77095e-09	4.02	1.43626	0.000196286	-0.575929	-0.952612	0.000195637	-0.579239	-0.953691
46338744	rs150369929	2.09395e-12	-1.73164	-2.74753e-10	0.000124055	-1.98739	-2.74753e-10	0.000124188	-1.98739	-2.74753e-10
46338791	rs8185103	2.25056e-09	3.98639	1.26185	0.000174306	-0.592215	-1.05508	0.000173756	-0.595506	-1.05603
46339263	rs8185379	2.84256e-09	4.05707	1.42469	0.000197585	-0.557907	-0.964033	0.000196931	-0.561237	-0.965098
46339335	rs8185380	2.83691e-09	4.05707	1.42271	0.000198797	-0.557907	-0.957919	0.000198137	-0.561237	-0.958992
46339405	rs8175407	4.52264e-12	-1.39865	0.43705	7.54973e-05	-1.50564	-0.978377	7.54619e-05	-1.50671	-0.978856
46339544	rs8185178	5.66185e-08	7.29291	1.18049	6.44615e-05	-1.55303	-1.08901	6.4369e-05	-1.55465	-1.08991
46339658	rs8185186	5.86577e-08	7.29291	1.21587	6.52489e-05	-1.55303	-1.07687	6.51541e-05	-1.55465	-1.07779
46339817	rs8185182	2.83691e-09	4.05707	1.42271	0.000198797	-0.557907	-0.957919	0.000198137	-0.561237	-0.958992
46340231	rs62386809	1.05506e-11	-0.114512	-2.74753e-10	0.000191228	-1.55464	-2.74753e-10	0.000191306	-1.55532	-2.74753e-10
46340258	rs8185238	3.12464e-12	-2.06105e-10	-1.33137	0.000409618	-2.06105e-10	-0.792886	0.000410246	-2.06105e-10	-0.792433
46340344	rs10070024	6.17225e-08	7.5115	1.04821	6.22297e-05	-1.54433	-1.13295	6.2144e-05	-1.54595	-1.13378
46340497	rs10070136	2.14458e-09	3.98639	1.21361	0.000171378	-0.592215	-1.07203	0.000170841	-0.595506	-1.07295
46340600	rs12189292	2.51616e-11	1.33076	-0.576135	7.2812e-05	-1.14809	-1.37214	7.27275e-05	-1.15022	-1.37225
46340937	rs7446876	2.50038e-11	1.33076	-0.582428	7.27499e-05	-1.14809	-1.373	7.26657e-05	-1.15022	-1.37311
46341390	rs376286858	5.13925e-12	-0.833788	-2.74753e-10	0.000164566	-1.7048	-2.74753e-10	0.000164694	-1.7051	-2.74753e-10
46341423	rs10072066	2.58965e-11	1.35323	-0.569818	7.0716e-05	-1.17818	-1.37126	7.0636e-05	-1.18027	-1.37138
46341898	rs10462113	5.19004e-08	7.2059	1.18049	6.32636e-05	-1.57179	-1.08901	6.3175e-05	-1.57337	-1.08991
46342302	rs116705596	6.69737e-12	-0.568979	-2.74753e-10	0.000342644	-0.971419	-2.74753e-10	0.000342955	-0.971592	-2.74753e-10
46342889	rs10941797	2.82501e-09	4.05707	1.4185	0.000196742	-0.557907	-0.968309	0.000196092	-0.561237	-0.969367
46343030	rs190572196	1.52891e-11	0.256444	-2.74753e-10	0.000231788	-1.36229	-2.74753e-10	0.000231849	-1.3631	-2.74753e-10
46343189	rs79206774	1.59717e-12	-0.642089	-1.36037	5.99629e-05	-1.40697	-1.30741	6.00166e-05	-1.40717	-1.3074
46343190	rs77100380	5.86289e-12	-0.702052	-2.74753e-10	0.000219172	-1.41825	-2.74753e-10	0.00021936	-1.41847	-2.74753e-10
46343234	rs10076113	2.78816e-09	4.05707	1.40537	0.000196371	-0.557907	-0.970198	0.000195722	-0.561237	-0.971257
46343270	rs10076230	2.82261e-09	4.05707	1.41765	0.000197307	-0.557907	-0.965443	0.000196654	-0.561237	-0.966508
46343818	rs111907535	6.27133e-12	-0.634706	-2.74753e-10	0.000158383	-1.7431	-2.74753e-10	0.000158529	-1.74325	-2.74753e-10
46343863	rs10462115	2.78816e-09	4.05707	1.40537	0.000196371	-0.557907	-0.970198	0.000195722	-0.561237	-0.971257
46344088	rs10461770	2.15314e-09	4.02	1.18399	0.000171634	-0.575929	-1.08682	0.000171096	-0.579239	-1.08773
46344427	rs10941801	2.78816e-09	4.05707	1.40537	0.000196371	-0.557907	-0.970198	0.000195722	-0.561237	-0.971257
46344710	rs35521855	3.44961e-12	-1.23243	-2.74753e-10	0.000332837	-1.00046	-2.74753e-10	0.000333107	-1.00073	-2.74753e-10
46344817	rs11750263	2.88401e-09	4.09087	1.40537	0.000199634	-0.541426	-0.970198	0.000198971	-0.544776	-0.971257
46344889	rs11740690	2.88401e-09	4.09087	1.40537	0.000199634	-0.541426	-0.970198	0.000198971	-0.544776	-0.971257
46345041	rs35002629	3.44961e-12	-1.23243	-2.74753e-10	0.000332837	-1.00046	-2.74753e-10	0.000333107	-1.00073	-2.74753e-10
46345089	rs35335986	2.25117e-09	3.84354	1.40497	0.000177127	-0.660891	-0.970353	0.000176563	-0.6641	-0.971411
46345105	rs34537665	3.44961e-12	-1.23243	-2.74753e-10	0.000332837	-1.00046	-2.74753e-10	0.000333107	-1.00073	-2.74753e-10
46345127	rs12153005	1.45731e-08	5.51264	1.6036	0.000172337	-1.18791	-0.470752	0.000172014	-1.18957	-0.472039
46345880	rs35358364	3.42721e-12	-1.23895	-2.74753e-10	0.000335334	-0.992985	-2.74753e-10	0.000335606	-0.993254	-2.74753e-10
46346216	rs12652297	2.69231e-08	6.48113	1.24892	5.83678e-05	-1.67133	-1.07002	5.82955e-05	-1.67272	-1.07095
46346229	rs28890529	2.70374e-11	1.42831	-0.601785	7.309e-05	-1.14093	-1.37549	7.30051e-05	-1.14308	-1.37559
46346245	rs112188438	5.87845e-12	-0.699401	-2.74753e-10	0.000154125	-1.77035	-2.74753e-10	0.000154269	-1.77049	-2.74753e-10
46347545	rs13184337	2.24326e-09	3.94572	1.29927	0.000178957	-0.611857	-1.00911	0.000178386	-0.615124	-1.01012
46348403	rs78707394	1.53198e-10	2.44079	0.120245	0.000229266	-0.660376	-0.712851	0.000228948	-0.661938	-0.713757
46348483	rs10941803	2.92574e-09	4.23382	1.27679	0.000203965	-0.471195	-1.01897	0.000203284	-0.474625	-1.01996
46348613	rs34028103	9.09362e-11	2.03946	-2.74753e-10	0.000880568	-0.0275442	-2.74753e-10	0.000880677	-0.0284994	-2.74753e-10
46349051	rs36019653	3.08132e-09	4.23382	1.3286	0.000207966	-0.471195	-0.999543	0.000207266	-0.474625	-1.00056
46349103	rs34101830	2.90635e-09	4.19622	1.30774	0.000195354	-0.489747	-1.04355	0.000194711	-0.493156	-1.04452
46349193	rs13354339	3.3116e-09	4.30589	1.3286	0.00021553	-0.435468	-0.999543	0.000214796	-0.438938	-1.00056
46349704	rs13358908	2.9164e-08	6.48444	1.32556	6.53014e-05	-1.58603	-1.04307	6.52091e-05	-1.58756	-1.04403
46349710	rs112603744	9.24805e-11	2.0563	-2.74753e-10	0.000890985	-0.0157838	-2.74753e-10	0.000891093	-0.0167419	-2.74753e-10
46349757	rs142739685	3.23752e-12	-1.29589	-2.74753e-10	0.000249507	-1.28863	-2.74753e-10	0.000249704	-1.28891	-2.74753e-10
46349775	rs28823684	3.18875e-09	4.26809	1.3286	0.000211523	-0.454233	-0.999543	0.000210807	-0.457682	-1.00056
46349795	rs185728853	2.98288e-12	-2.06105e-10	-1.37781	0.000235423	-2.06105e-10	-1.34673	0.000235679	-2.06105e-10	-1.34672
46349890	rs62388176	1.62695e-10	2.54537	0.075817	0.000182108	-0.861055	-0.742459	0.000181888	-0.862452	-0.743345
46349905	rs111905787	8.34543e-12	0.159825	-0.508806	7.64603e-05	-1.12497	-1.34637	7.63857e-05	-1.12685	-1.34654
46350126	rs12656982	2.5487e-11	1.3499	-0.582428	7.04778e-05	-1.17982	-1.373	7.03987e-05	-1.18191	-1.37311
46350429	rs4975927	2.31779e-09	4.08188	1.1958	0.000168987	-0.595517	-1.08277	0.000168459	-0.59881	-1.08369
46350581	rs375872680	2.00702e-10	-2.06105e-10	2.83112	0.00399218	-2.06105e-10	1.48398	0.00399507	-2.06105e-10	1.48363
46350853	rs77658617	1.58216e-10	2.46691	0.126357	0.000233529	-0.646044	-0.70876	0.000233203	-0.647614	-0.70967
46350867	rs7293371	2.81303e-09	4.15602	1.3153	0.000199145	-0.509521	-1.00456	0.000198484	-0.512907	-1.00557
46351356	rs141877673	2.65577e-12	-1.49396	-2.74753e-10	0.000143488	-1.84186	-2.74753e-10	0.000143634	-1.84192	-2.74753e-10
46351465	rs8185150	2.81303e-09	4.15602	1.3153	0.000199145	-0.509521	-1.00456	0.000198484	-0.512907	-1.00557
46352289	rs10073687	3.04052e-09	4.19501	1.35408	0.000211287	-0.465017	-0.989879	0.000210573	-0.468445	-0.990912
46352524	rs79009919	1.14854e-11	-0.0296202	-2.74753e-10	0.000425336	-0.755231	-2.74753e-10	0.00042559	-0.755715	-2.74753e-10
46352857	rs114223220	2.94842e-09	4.18973	1.3286	0.000203491	-0.492946	-0.999543	0.000202811	-0.496351	-1.00056
46353225	rs34693648	2.90947e-09	4.18973	1.3153	0.000202473	-0.492946	-1.00456	0.000201798	-0.496351	-1.00557
46353241	rs62388184	1.72678e-10	2.43217	0.248556	0.000248852	-0.665098	-0.626155	0.000248493	-0.666657	-0.627118
46353260	rs62388185	1.6192e-10	2.48393	0.132482	0.000236694	-0.636688	-0.704657	0.000236361	-0.638263	-0.705569
46353702	rs4975902	2.659e-09	4.04876	1.36625	0.00019266	-0.561951	-0.985235	0.000192028	-0.565276	-0.986275
46353859	rs12652727	2.10532e-08	6.20856	1.27556	5.59654e-05	-1.72265	-1.06073	5.59018e-05	-1.72392	-1.06167
46353968	rs12655159	2.71768e-11	1.39451	-0.562841	6.87713e-05	-1.20706	-1.37027	6.86958e-05	-1.20911	-1.37039
46353976	rs12655160	4.11232e-12	-1.48593	0.429223	6.96349e-05	-1.59196	-0.972882	6.96087e-05	-1.59293	-0.973373
46354172	rs12515240	2.659e-09	4.04876	1.36625	0.00019266	-0.561951	-0.985235	0.000192028	-0.565276	-0.986275
46355019	rs150228449	7.57269e-12	-2.06105e-10	-0.446146	0.000374663	-2.06105e-10	-0.882083	0.000374851	-2.06105e-10	-0.882661
46355567	rs10058065	2.38962e-09	3.94194	1.36625	0.000182947	-0.613679	-0.985235	0.000182358	-0.616944	-0.986275
46356419	rs28874955	2.56779e-09	3.97473	1.40537	0.000188682	-0.597853	-0.970198	0.000188067	-0.601136	-0.971257
46356556	rs28753157	2.53341e-09	3.97473	1.39189	0.000187703	-0.597853	-0.975397	0.000187093	-0.601136	-0.97645
46356664	rs8185127	6.08848e-11	1.4527	0.185589	0.000160026	-1.06386	-0.668912	0.000159846	-1.06513	-0.669848
46356755	rs150769887	2.56779e-09	3.97473	1.40537	0.000188682	-0.597853	-0.970198	0.000188067	-0.601136	-0.971257
46357190	rs10054179	2.51385e-09	3.97473	1.38415	0.000181424	-0.597853	-1.00942	0.000180841	-0.601136	-1.01043
46357310	rs10062216	8.0714e-12	0.142045	-0.524412	7.53384e-05	-1.13625	-1.34987	7.52665e-05	-1.13811	-1.35004
46357398	rs145767256	3.30548e-12	-2.06105e-10	-1.27511	0.0004803	-2.06105e-10	-0.6337	0.000481046	-2.06105e-10	-0.633228
46357510	rs8185011	2.50201e-09	3.97473	1.37942	0.000186805	-0.597853	-0.980191	0.000186199	-0.601136	-0.981238
46358370	rs10941806	2.29086e-09	3.98039	1.28559	0.000177401	-0.578266	-1.05143	0.000176838	-0.581566	-1.05239
46358908	rs8188198	2.64821e-11	1.34631	-0.540533	7.37954e-05	-1.13989	-1.36692	7.37075e-05	-1.14203	-1.36705
46359321	rs4975929	2.97208e-09	4.08024	1.44608	0.00020236	-0.546612	-0.95145	0.000201685	-0.549956	-0.952529
46359394	rs10941808	5.81127e-11	1.46927	0.122424	0.000154861	-1.05525	-0.710328	0.000154691	-1.05653	-0.711233
46359490	rs4975930	3.13203e-09	4.08024	1.4985	0.000207836	-0.546612	-0.924752	0.000207135	-0.549956	-0.925862
46359673	rs4975931	1.30616e-08	4.3943	2.61244	0.000106163	-1.74885	-0.394285	0.000106016	-1.74981	-0.395797
46359749	rs4975932	3.36064e-09	2.74855	2.90065	0.000510252	-0.417788	-0.155419	0.000508484	-0.420667	-0.157089
46359795	rs74421764	1.61843e-12	-1.98924	-2.74753e-10	0.00018843	-1.56939	-2.74753e-10	0.000188479	-1.5702	-2.74753e-10
46360114	rs13170159	3.0113e-09	2.81646	2.72297	0.00045574	-0.436407	-0.249782	0.000454181	-0.439308	-0.251388
46360605	rs10805718	2.94149e-09	2.79301	2.72297	0.000449706	-0.449734	-0.249782	0.000448173	-0.452623	-0.251388
46361127	rs10066426	1.29184e-11	-0.113025	0.200987	7.4558e-05	-1.3951	-1.10143	7.44994e-05	-1.39655	-1.10185
46361167	rs10051501	2.47188e-08	6.26504	1.37958	5.87996e-05	-1.71224	-1.02174	5.87286e-05	-1.71354	-1.02273
46361848	rs4975903	1.08247e-11	0.224633	-0.313494	8.25698e-05	-1.08366	-1.31081	8.24788e-05	-1.08558	-1.31107
46361986	rs13180478	2.8573e-09	2.75315	2.73379	0.000436326	-0.472328	-0.257395	0.000434849	-0.475195	-0.258997
46362346	rs11949371	2.66696e-09	3.97063	1.44737	0.000192522	-0.599837	-0.948065	0.000191891	-0.603119	-0.949145
46362656	rs115086672	2.48461e-12	-1.56058	-2.74753e-10	0.000155908	-1.75884	-2.74753e-10	0.000156147	-1.75839	-2.74753e-10
46363080	rs368551691	4.09254e-12	-2.06105e-10	-1.06153	0.000229826	-2.06105e-10	-1.37079	0.000230056	-2.06105e-10	-1.37087
46363506	rs8185239	1.61526e-12	-1.9912	-2.74753e-10	0.000182663	-1.60047	-2.74753e-10	0.000182717	-1.60125	-2.74753e-10
46363515	rs10055898	2.56657e-09	3.97063	1.40901	0.000189651	-0.599837	-0.96309	0.000189033	-0.603119	-0.964152
46365635	rs4975937	2.81111e-09	2.75315	2.7175	0.000430252	-0.472328	-0.271412	0.000428798	-0.475195	-0.27301
46365811	rs74696508	5.62298e-11	1.55875	-2.74753e-10	0.000446677	-0.706276	-2.74753e-10	0.000446828	-0.707016	-2.74753e-10
46365857	rs13160126	3.87473e-12	-1.5603	0.444083	6.74169e-05	-1.61537	-0.981842	6.73944e-05	-1.6163	-0.982326
46366104	rs76100751	1.76767e-10	-2.06105e-10	2.70414	0.0036179	-2.06105e-10	1.38554	0.00362053	-2.06105e-10	1.38518
46366481	rs372995748	2.95546e-12	-2.06105e-10	-1.38704	0.000229511	-2.06105e-10	-1.37216	0.00022976	-2.06105e-10	-1.37216
46367663	rs80184615	8.33705e-12	-0.349985	-2.74753e-10	0.000171317	-1.66459	-2.74753e-10	0.000171403	-1.66517	-2.74753e-10
46368110	rs4975938	1.17878e-09	2.92508	1.67646	0.000132583	-1.02945	-0.891448	0.000132214	-1.03217	-0.892602
46368368	rs8188108	1.32972e-09	2.97737	1.74465	0.000133824	-1.0478	-0.863786	0.00013345	-1.05049	-0.864972
46368664	rs13165344	1.65343e-09	3.06458	1.87533	0.000153833	-1.00957	-0.762673	0.00015338	-1.01232	-0.763959
46369357	rs111294297	1.36755e-09	3.00542	1.74465	0.000135473	-1.03555	-0.863786	0.000135093	-1.03826	-0.864972
46370101	rs34745294	1.37678e-11	0.43019	-0.278551	5.15381e-05	-1.55295	-1.31284	5.15023e-05	-1.55447	-1.31309
46370123	rs61351693	1.4926e-08	5.36532	1.77484	5.89019e-05	-1.86576	-0.866481	5.88452e-05	-1.86662	-0.867663
46371489	rs12654872	3.38563e-12	-2.06105e-10	-1.25115	0.00050374	-2.06105e-10	-0.58605	0.000504525	-2.06105e-10	-0.585573
46371497	rs4975940	1.43336e-09	2.91871	1.87837	0.000143315	-1.07327	-0.769794	0.000142906	-1.07593	-0.771074
46371508	rs62388256	6.52144e-12	-0.5956	-2.74753e-10	0.000153862	-1.77206	-2.74753e-10	0.00015396	-1.7725	-2.74753e-10
46371625	rs4975941	1.35755e-09	3.03355	1.70919	0.000134571	-1.02322	-0.882801	0.000134193	-1.02595	-0.883963
46371686	rs115097876	2.16148e-12	-1.6999	-2.74753e-10	0.0013659	0.41146	-2.74753e-10	0.00136733	0.411425	-2.74753e-10
46371935	rs4975942	1.68683e-08	5.4724	1.79009	5.94637e-05	-1.86555	-0.857197	5.9406e-05	-1.86641	-0.858386
46372186	rs8188228	1.42954e-09	2.9304	1.86401	0.000157623	-0.971879	-0.776028	0.000157154	-0.974662	-0.777301
46372380	rs8188255	1.52702e-08	5.36291	1.80006	6.08176e-05	-1.85181	-0.848422	6.0755e-05	-1.85272	-0.849624
46372506	rs8188256	1.45218e-09	2.9304	1.87972	0.000159241	-0.971879	-0.765816	0.000158766	-0.974662	-0.767097
46372754	rs10214016	1.58512e-09	3.04538	1.85234	0.000165871	-0.919175	-0.777728	0.000165367	-0.922029	-0.778997
46373076	rs138809867	2.43352e-11	-2.06105e-10	0.721231	0.00149	-2.06105e-10	0.498423	0.00149091	-2.06105e-10	0.497955
46373091	rs10214255	1.19413e-09	2.87848	1.736	0.000141826	-0.981566	-0.871946	0.000141421	-0.984331	-0.87312
46373130	rs12655987	3.28559e-12	-2.06105e-10	-1.28115	0.000456078	-2.06105e-10	-0.685447	0.000456769	-2.06105e-10	-0.685012
46373178	rs10214256	1.26855e-09	2.95299	1.72194	0.000136099	-1.01708	-0.877646	0.000135716	-1.01981	-0.878814
46373369	rs12518698	1.5545e-08	5.37659	1.80421	6.07068e-05	-1.85064	-0.85142	6.06447e-05	-1.85154	-0.852616
46373463	rs12513540	1.39136e-09	2.89977	1.86757	0.000156723	-0.985796	-0.767838	0.00015626	-0.988561	-0.76911
46373683	rs7293440	1.33928e-09	2.9304	1.7988	0.000154253	-0.971879	-0.797639	0.000153799	-0.974662	-0.79888
46373700	rs115962694	6.3146e-11	1.67476	-2.74753e-10	0.000418753	-0.77083	-2.74753e-10	0.0004189	-0.771558	-2.74753e-10
46373712	rs7293442	1.50585e-08	5.30485	1.84416	6.11124e-05	-1.86042	-0.834977	6.10507e-05	-1.8613	-0.836191
46373892	rs7293325	9.59357e-10	2.57905	1.81652	0.000138156	-1.09597	-0.783756	0.000137774	-1.09857	-0.785006
46373993	rs7293446	1.20239e-09	2.84432	1.77706	0.000140059	-1.01086	-0.855186	0.000139661	-1.01359	-0.856379
46374441	rs10213721	1.28046e-09	2.94729	1.73699	0.000143043	-0.973422	-0.871543	0.000142631	-0.976215	-0.872718
46374578	rs10214118	1.44444e-09	2.97806	1.82672	0.000157571	-0.959422	-0.788812	0.000157101	-0.962234	-0.790069
46374802	rs71620200	4.77623e-12	-0.907044	-2.74753e-10	0.000255021	-1.26677	-2.74753e-10	0.000255233	-1.26701	-2.74753e-10
46374820	rs71621960	4.77623e-12	-0.907044	-2.74753e-10	0.000255021	-1.26677	-2.74753e-10	0.000255233	-1.26701	-2.74753e-10
46375221	rs10085117	1.91729e-11	0.482802	-2.74753e-10	0.000264515	-1.23021	-2.74753e-10	0.000264613	-1.23092	-2.74753e-10
46375521	rs113734087	1.24523e-09	2.91939	1.73699	0.000141246	-0.986067	-0.871543	0.000140841	-0.988843	-0.872718
46375564	rs189361744	1.37025e-11	0.146884	-2.74753e-10	0.000734505	-0.208914	-2.74753e-10	0.000735018	-0.209295	-2.74753e-10
46375637	rs140637026	1.47446e-08	5.32091	1.80702	5.9961e-05	-1.86415	-0.850267	5.99018e-05	-1.86502	-0.851464
46375710	rs140905717	4.51569e-12	-0.963138	-2.74753e-10	0.00026735	-1.21955	-2.74753e-10	0.00026757	-1.21981	-2.74753e-10
46375786	rs147052664	4.48468e-12	-0.970027	-2.74753e-10	0.000268957	-1.21356	-2.74753e-10	0.000269178	-1.21382	-2.74753e-10
46376186	rs142979390	6.42707e-12	-0.610175	-2.74753e-10	0.000515664	-0.562656	-2.74753e-10	0.000516027	-0.563031	-2.74753e-10
46377415	rs62389474	7.87773e-11	1.8154	0.0805311	0.000161722	-1.00114	-0.721097	0.000161541	-1.00245	-0.721986
46377660	rs11748472	1.41908e-09	2.94729	1.83978	0.00015626	-0.973422	-0.783171	0.000155795	-0.976215	-0.784433
46378102	rs10941816	1.12061e-09	2.72587	1.82507	0.000140611	-1.07258	-0.789528	0.000140214	-1.07524	-0.790784
46378660	rs28873151	1.39255e-08	5.24944	1.82135	5.97565e-05	-1.87345	-0.844385	5.96991e-05	-1.87428	-0.845588
46378913	rs114071419	2.04028e-12	-1.75761	-2.74753e-10	0.000188562	-1.56868	-2.74753e-10	0.000188881	-1.56807	-2.74753e-10
46378931	rs28847123	1.39255e-08	5.24944	1.82135	5.97565e-05	-1.87345	-0.844385	5.96991e-05	-1.87428	-0.845588
46378957	rs28855077	1.43127e-08	5.24944	1.84877	6.04366e-05	-1.87345	-0.833068	6.03778e-05	-1.87428	-0.834284
46378995	rs13157277	1.41908e-09	2.94729	1.83978	0.00015626	-0.973422	-0.783171	0.000155795	-0.976215	-0.784433
46378998	rs146095504	4.95496e-11	1.43228	-2.74753e-10	0.000415533	-0.778549	-2.74753e-10	0.000415684	-0.779264	-2.74753e-10
46379505	rs7293405	1.39458e-09	2.94729	1.82236	0.000155861	-0.973422	-0.785727	0.000155397	-0.976215	-0.786989
46380204	rs7293512	1.39662e-09	2.94875	1.82236	0.000151521	-1.00166	-0.785727	0.000151078	-1.0044	-0.786989
46380326	rs7293436	1.08307e-09	2.69615	1.82071	0.000139211	-1.08568	-0.786445	0.000138819	-1.08831	-0.787706
46380462	rs12652814	1.07135e-09	2.69951	1.80647	0.000140501	-1.0703	-0.792596	0.000140104	-1.07295	-0.793851
46380498	rs13163178	1.08671e-09	2.69951	1.82071	0.000141368	-1.0703	-0.786445	0.000140968	-1.07295	-0.787706
46380704	rs201883142	6.8154e-12	-2.06105e-10	-0.55151	0.000403718	-2.06105e-10	-0.807395	0.00040401	-2.06105e-10	-0.80775
46380904	rs8185233	1.33693e-09	2.91939	1.80804	0.000152952	-0.986067	-0.791919	0.000152501	-0.988843	-0.793174
46381459	rs143353789	7.88085e-11	1.82362	0.0727054	0.000164152	-0.988193	-0.719128	0.000163961	-0.989548	-0.720014
46381507	rs140057369	5.71082e-11	-2.06105e-10	1.57425	0.00342678	-2.06105e-10	1.33126	0.00342875	-2.06105e-10	1.33076
46381549	rs62389499	1.66598e-12	-1.96028	-2.74753e-10	0.000181918	-1.60455	-2.74753e-10	0.00018197	-1.60535	-2.74753e-10
46382103	rs114349048	4.40816e-12	-0.987237	-2.74753e-10	0.000273064	-1.1984	-2.74753e-10	0.000273288	-1.19866	-2.74753e-10
46382120	rs138083847	1.30098e-09	2.91939	1.78079	0.000151168	-0.986067	-0.803651	0.000150724	-0.988843	-0.804895
46382276	rs116415445	4.50612e-12	-0.965258	-2.74753e-10	0.000267842	-1.21771	-2.74753e-10	0.000268063	-1.21797	-2.74753e-10
46382307	rs10043706	1.30098e-09	2.91939	1.78079	0.000151168	-0.986067	-0.803651	0.000150724	-0.988843	-0.804895
46382426	rs8185324	1.36705e-08	5.24944	1.80287	5.95846e-05	-1.87345	-0.847266	5.95274e-05	-1.87428	-0.848468
46382512	rs8185321	1.17074e-09	2.8888	1.7059	0.000138195	-0.999887	-0.879561	0.000137802	-1.00264	-0.880729
46382601	rs8185325	1.5399e-11	0.485404	-0.221799	5.50367e-05	-1.50589	-1.29422	5.49922e-05	-1.5075	-1.2945
46382830	rs8185329	1.30098e-09	2.91939	1.78079	0.000151168	-0.986067	-0.803651	0.000150724	-0.988843	-0.804895
46382895	rs8185334	1.21913e-09	2.86107	1.77413	0.000140337	-1.01237	-0.851692	0.000139937	-1.01511	-0.852892
46382903	rs10060408	1.35621e-09	2.91939	1.82236	0.000153902	-0.986067	-0.785727	0.000153447	-0.988843	-0.786989
46383124	rs10053509	1.17074e-09	2.8888	1.7059	0.000138195	-0.999887	-0.879561	0.000137802	-1.00264	-0.880729
46383335	rs10053628	1.34767e-08	5.24944	1.78858	5.9236e-05	-1.87345	-0.853133	5.91796e-05	-1.87428	-0.854329
46383701	rs7293486	1.47962e-11	0.445476	-0.221799	5.40767e-05	-1.52349	-1.29422	5.40346e-05	-1.52507	-1.2945
46384005	rs4975947	1.33653e-08	5.25409	1.77563	5.93337e-05	-1.86649	-0.858439	5.92762e-05	-1.86735	-0.85963
46384490	rs13184551	4.53094e-12	-0.959765	-2.74753e-10	0.000266571	-1.22247	-2.74753e-10	0.000266791	-1.22272	-2.74753e-10
46384621	rs12173253	8.70454e-11	1.94071	0.0550215	0.000171085	-0.927704	-0.738247	0.000170881	-0.929099	-0.739125
46384667	rs200892626	2.18364e-11	-2.06105e-10	0.612884	0.001345	-2.06105e-10	0.396037	0.00134584	-2.06105e-10	0.395582
46385138	rs12515963	1.15607e-09	2.83743	1.74465	0.000137188	-1.02297	-0.863786	0.0001368	-1.02569	-0.864972
46385143	rs71621972	4.40276e-12	-0.988463	-2.74753e-10	0.000261381	-1.24213	-2.74753e-10	0.000261594	-1.2424	-2.74753e-10
46385306	rs12523549	1.41027e-11	0.411133	-0.235462	5.30683e-05	-1.53848	-1.29805	5.30286e-05	-1.54003	-1.29832
46385324	rs12515999	1.08446e-09	2.72587	1.79227	0.000139325	-1.07258	-0.798716	0.000138932	-1.07524	-0.799965
46385459	rs146941445	4.35849e-12	-0.998568	-2.74753e-10	0.000275845	-1.18827	-2.74753e-10	0.00027607	-1.18853	-2.74753e-10
46385465	rs138201544	6.96503e-12	-2.06105e-10	-0.529793	0.000411097	-2.06105e-10	-0.789281	0.000411393	-2.06105e-10	-0.789642
46385474	rs36031455	1.19861e-09	2.83743	1.78079	0.000145691	-1.02297	-0.803651	0.000145271	-1.02569	-0.804895
46385496	rs62389521	8.53336e-11	1.92085	0.0550215	0.000169328	-0.938024	-0.738247	0.000169128	-0.939413	-0.739125
46385558	rs12518422	1.12994e-08	4.90446	1.95735	9.15133e-05	-1.93226	-0.359365	9.143e-05	-1.93284	-0.360778
46385745	rs10080117	1.26971e-09	2.89506	1.78079	0.000149515	-0.997061	-0.803651	0.000149079	-0.999822	-0.804895
46385873	rs140172068	3.01164e-12	-1.36821	-2.74753e-10	0.000140198	-1.86506	-2.74753e-10	0.000140313	-1.86532	-2.74753e-10
46386268	rs34097293	4.48739e-12	-0.969424	-2.74753e-10	0.000268815	-1.21409	-2.74753e-10	0.000269036	-1.21434	-2.74753e-10
46387229	rs143816630	9.77187e-12	1.02343	-1.21462	0.000173537	-0.630027	-1.02169	0.000173566	-0.631161	-1.02147
46388043	rs184831150	1.192e-11	-2.06105e-10	0.00752194	0.000526354	-2.06105e-10	-0.542138	0.000526868	-2.06105e-10	-0.54224
46388664	rs142822953	1.26867e-09	2.92262	1.75241	0.000149562	-0.984606	-0.815798	0.000149124	-0.987383	-0.817028
46389131	rs62389522	1.95365e-12	-1.801	-2.74753e-10	0.000128204	-1.95449	-2.74753e-10	0.000128359	-1.95436	-2.74753e-10
46389134	rs149660212	8.35398e-12	-2.06105e-10	-0.347957	0.000391523	-2.06105e-10	-0.838066	0.00039191	-2.06105e-10	-0.838159
46389209	rs62389523	6.57037e-11	1.68518	0.0292819	0.000147534	-1.05858	-0.755477	0.000147372	-1.05989	-0.756343
46389228	rs62389524	6.75565e-11	1.74527	-0.00299726	0.000151333	-1.02818	-0.760446	0.000151166	-1.02951	-0.761298
46389341	rs35095616	1.03061e-11	1.06136	-1.19932	0.000179324	-0.619331	-0.999588	0.00017935	-0.62049	-0.999359
46389368	rs12522625	1.18439e-08	5.19048	1.71839	5.71416e-05	-1.88089	-0.881693	5.70905e-05	-1.8817	-0.882857
46389391	rs10941822	1.017e-09	2.70402	1.7499	0.000135508	-1.08222	-0.816868	0.00013513	-1.08485	-0.818097
46389583	rs10941823	1.21642e-08	5.19048	1.74507	5.77622e-05	-1.88089	-0.870891	5.77098e-05	-1.8817	-0.872067
46389795	rs115480835	6.2237e-11	1.66026	-2.74753e-10	0.000296076	-1.11749	-2.74753e-10	0.00029618	-1.11822	-2.74753e-10
46390075	rs13187523	1.14595e-09	2.8501	1.7232	0.000146566	-0.992414	-0.828222	0.000146142	-0.995174	-0.829439
46390413	rs13170479	4.36294e-12	-0.997549	-2.74753e-10	0.000275592	-1.18919	-2.74753e-10	0.000275818	-1.18945	-2.74753e-10
46390543	rs145275480	1.18687e-09	2.87121	1.73717	0.000145186	-1.00781	-0.822289	0.000144767	-1.01055	-0.823512
46390636	rs139157043	1.09896e-09	2.8209	1.71052	0.000138167	-1.04606	-0.83359	0.000137778	-1.04875	-0.834801
46390973	rs8185088	1.23579e-08	5.2603	1.69106	5.70182e-05	-1.87206	-0.892685	5.69662e-05	-1.8729	-0.893836
46391224	rs8185303	1.13905e-09	2.84406	1.7232	0.000142578	-1.02	-0.828222	0.00014217	-1.02273	-0.829439
46391226	rs35279969	4.29985e-12	-1.01211	-2.74753e-10	0.000279251	-1.176	-2.74753e-10	0.000279479	-1.17626	-2.74753e-10
46392440	rs12652607	1.32858e-08	5.29366	1.7301	5.81728e-05	-1.86773	-0.876962	5.81178e-05	-1.86859	-0.878131
46392578	rs375736520	4.31409e-12	-2.06105e-10	-1.00881	0.000244616	-2.06105e-10	-1.30842	0.000244845	-2.06105e-10	-1.30857
46393100	rs147412880	7.27254e-12	-0.486589	-2.74753e-10	0.000161444	-1.72395	-2.74753e-10	0.000161534	-1.72447	-2.74753e-10
46393242	rs35175635	4.38352e-12	-0.992843	-2.74753e-10	0.000274432	-1.19341	-2.74753e-10	0.000274657	-1.19367	-2.74753e-10
46393373	rs8188260	8.92165e-10	2.62726	1.6957	0.000128052	-1.11583	-0.839847	0.000127705	-1.11842	-0.841051
46393519	rs115487347	4.9719e-12	-0.866893	-2.74753e-10	0.000128202	-1.95451	-2.74753e-10	0.000128345	-1.95447	-2.74753e-10
46393685	rs8185354	1.09662e-09	2.84406	1.68523	0.000134991	-1.02	-0.882897	0.000134613	-1.02273	-0.884057
46393887	rs8185356	1.17041e-09	2.87121	1.7232	0.000144327	-1.00781	-0.828222	0.000143912	-1.01055	-0.829439
46394116	rs8185366	1.21138e-08	5.38539	1.54602	5.29265e-05	-1.88943	-0.949781	5.28855e-05	-1.8902	-0.950864
46394371	rs142427110	1.81658e-12	-1.87374	-2.74753e-10	0.000234835	-1.34923	-2.74753e-10	0.000235265	-1.34848	-2.74753e-10
46396088	rs13182201	1.0799e-11	-0.0912418	-2.74753e-10	0.000210345	-1.45936	-2.74753e-10	0.000210591	-1.45927	-2.74753e-10
46396206	rs8188071	4.68139e-12	-0.582704	-0.344396	9.5861e-05	-0.908332	-1.33688	9.57838e-05	-0.909997	-1.3371
46396439	rs10062139	2.61052e-09	3.96292	1.43369	7.84957e-05	-1.45257	-0.992499	7.83896e-05	-1.45397	-0.993527
46396459	rs59918341	9.5989e-11	-2.06105e-10	2.09354	0.00238121	-2.06105e-10	0.967255	0.00238305	-2.06105e-10	0.966947
46396971	rs10941826	1.74354e-10	1.39147	1.29892	0.000258648	-0.216708	-1.03593	0.000257956	-0.219495	-1.0369
46397102	rs10064160	1.79416e-10	1.39147	1.32754	0.000271285	-0.216708	-0.988231	0.000270544	-0.219495	-0.989259
46398959	rs8185248	1.49469e-10	1.26731	1.26908	0.000242581	-0.306321	-1.01045	0.000241943	-0.309036	-1.01145
46399093	rs7293455	3.36738e-12	-0.5961	-0.66046	9.52636e-05	-0.870536	-1.38093	9.51987e-05	-0.872223	-1.381
46399143	rs75974037	2.32154e-12	-1.62846	-2.74753e-10	0.000136931	-1.88863	-2.74753e-10	0.000137112	-1.88839	-2.74753e-10
46399149	rs10071996	1.70815e-10	1.36614	1.30374	0.000263947	-0.235038	-0.997326	0.000263233	-0.23781	-0.998342
46399261	rs77151869	9.40211e-11	-2.06105e-10	2.07282	0.00214901	-2.06105e-10	0.864651	0.00215071	-2.06105e-10	0.864362
46399361	rs71621977	4.38761e-12	-0.991911	-2.74753e-10	0.000274204	-1.19424	-2.74753e-10	0.000274428	-1.1945	-2.74753e-10
46399386	rs8188226	1.11283e-11	-0.242273	0.181069	8.18291e-05	-1.2633	-1.14017	8.17397e-05	-1.26501	-1.14064
46399597	rs71621978	4.41932e-12	-0.984709	-2.74753e-10	0.000272452	-1.20065	-2.74753e-10	0.000272676	-1.20091	-2.74753e-10
46399878	rs7293480	8.10378e-12	-0.201109	-0.177255	7.49766e-05	-1.23665	-1.25428	7.49034e-05	-1.23839	-1.2546
46399907	rs10043849	3.56988e-12	-0.583567	-0.614597	9.14852e-05	-0.915475	-1.37646	9.14234e-05	-0.917134	-1.37655
46400054	rs10043876	1.60858e-10	1.31722	1.2926	0.000253706	-0.270375	-1.00156	0.000253028	-0.27312	-1.00257
46400296	rs4975954	1.58495e-10	1.29475	1.30028	0.000249084	-0.254877	-1.03544	0.000248427	-0.257626	-1.03642
46400519	rs13157926	4.37955e-12	-0.993749	-2.74753e-10	0.000274655	-1.1926	-2.74753e-10	0.00027488	-1.19286	-2.74753e-10
46400935	rs62390069	6.24611e-11	1.70227	-0.0384188	0.000135827	-1.09631	-0.800418	0.00013569	-1.09756	-0.801252
46401185	rs8175436	1.32943e-10	1.13763	1.2816	0.000235598	-0.340257	-1.00573	0.000234985	-0.342937	-1.00673
46401425	rs58729263	1.85629e-09	3.68015	1.3755	7.19952e-05	-1.51743	-1.01408	7.19064e-05	-1.51874	-1.01508
46401485	rs71621979	4.52783e-12	-0.960452	-2.74753e-10	0.000231302	-1.36439	-2.74753e-10	0.000231493	-1.36464	-2.74753e-10
46401527	rs71621980	4.39969e-12	-0.989161	-2.74753e-10	0.000273532	-1.19669	-2.74753e-10	0.000273756	-1.19695	-2.74753e-10
46401707	rs12659028	1.78152e-10	1.39458	1.31736	0.000288237	-0.152198	-0.992129	0.000287439	-0.155026	-0.993152
46402277	rs4975905	1.45639e-11	0.501483	-0.293632	5.43607e-05	-1.49876	-1.31371	5.43178e-05	-1.50038	-1.31396
46402739	rs36090405	4.39163e-12	-0.990994	-2.74753e-10	0.00027398	-1.19506	-2.74753e-10	0.000274204	-1.19532	-2.74753e-10
46402811	rs11743824	2.68875e-12	-1.48162	-2.74753e-10	0.000127016	-1.9638	-2.74753e-10	0.00012714	-1.9639	-2.74753e-10
46402926	rs11744550	9.6567e-10	2.72395	1.67817	0.000132617	-1.07343	-0.847217	0.00013225	-1.07608	-0.848413
46403037	rs10941827	1.13154e-09	2.75003	1.8106	0.00014141	-1.0619	-0.794545	0.000141009	-1.06457	-0.795794
46403248	rs12521357	1.03404e-09	2.7788	1.69173	0.000136655	-1.04913	-0.841517	0.000136271	-1.05182	-0.842719
46403303	rs35931781	4.41161e-12	-0.986454	-2.74753e-10	0.000272875	-1.1991	-2.74753e-10	0.000273098	-1.19936	-2.74753e-10
46403417	rs12513512	1.00472e-09	2.75003	1.69173	0.000134922	-1.0619	-0.841517	0.000134545	-1.06457	-0.842719
46403633	rs13154405	1.04818e-09	2.7788	1.70532	0.00013744	-1.04913	-0.835788	0.000137054	-1.05182	-0.836997
46403778	rs10035288	1.06124e-09	2.7788	1.71769	0.000138161	-1.04913	-0.830554	0.000137772	-1.05182	-0.831769
46404132	rs13178754	1.08944e-09	2.80503	1.71769	0.000139784	-1.03746	-0.830554	0.000139388	-1.04016	-0.831769
46404209	rs10035927	1.12142e-09	2.83396	1.71769	0.000141603	-1.02453	-0.830554	0.000141199	-1.02725	-0.831769
46404314	rs201681642	3.38427e-12	-2.06105e-10	-1.25156	0.000325315	-2.06105e-10	-1.02332	0.000325725	-2.06105e-10	-1.02314
46404343	rs10044454	1.15138e-09	2.86033	1.71769	0.000143288	-1.0127	-0.830554	0.000142877	-1.01544	-0.831769
46404402	rs145928936	8.14304e-11	-2.06105e-10	1.92905	0.00197295	-2.06105e-10	0.779173	0.00197455	-2.06105e-10	0.778907
46404548	rs7293471	1.45739e-11	0.505755	-0.297218	5.44135e-05	-1.49686	-1.31464	5.43705e-05	-1.49848	-1.31489
46404791	rs4975955	9.30115e-10	2.62328	1.74133	0.000130326	-1.11756	-0.820517	0.00012997	-1.12015	-0.821742
46405053	rs28816182	1.09538e-09	2.81153	1.71663	0.000140128	-1.03455	-0.831003	0.00013973	-1.03726	-0.832217
46405055	rs4975956	1.09538e-09	2.81153	1.71663	0.000140128	-1.03455	-0.831003	0.00013973	-1.03726	-0.832217
46405067	rs76835095	4.28526e-12	-1.01551	-2.74753e-10	0.00028012	-1.17289	-2.74753e-10	0.000280348	-1.17316	-2.74753e-10
```
